## Supplementary material for "Characterization of shared and ancestry-specific signals driving complex traits using multi-ancestry fine-mapping": susiex_nc2.cs80.snp

```
BP	SNP	PIP(CS1)	LogBF(CS1,Pop1)	LogBF(CS1,Pop2)
18717736	chr19:18717736:G:A	1.63137e-07	-1.50114	-1.25395
18717961	chr19:18717961:G:A	1.13833e-06	-1.06161e-10	-0.812359
18717985	chr19:18717985:A:G	6.74385e-07	-0.0737516	-1.26213
18718167	chr19:18718167:C:T	1.00268e-06	-1.06161e-10	-0.939244
18718675	chr19:18718675:C:G	3.01162e-06	0.160555	-4.04282e-10
18718719	chr19:18718719:C:T	1.47677e-07	-1.46327	-1.39138
18718923	chr19:18718923:G:A	4.76889e-07	-0.887083	-0.795314
18719119	chr19:18719119:T:A	5.71836e-07	-0.0851708	-1.41566
18719167	chr19:18719167:T:G	8.37302e-07	-0.0131447	-1.10635
18719235	chr19:18719235:G:A	8.41543e-07	-1.06161e-10	-1.11444
18719444	chr19:18719444:C:T	1.2082e-06	-1.06161e-10	-0.752791
18719894	chr19:18719894:A:G	1.81769e-07	-1.35572	-1.29122
18720375	chr19:18720375:A:G	3.58952e-06	-1.06161e-10	0.336095
18720530	chr19:18720530:T:G	1.43247e-06	-1.06161e-10	-0.582525
18721375	chr19:18721375:G:A	4.67251e-06	0.599772	-4.04282e-10
18721731	chr19:18721731:G:A	8.40698e-07	0.0548787	-1.17033
18722027	chr19:18722027:G:A	1.80304e-06	-1.06161e-10	-0.35245
18722127	chr19:18722127:T:C	6.60586e-07	-0.884752	-0.471801
18722140	chr19:18722140:C:T	1.56847e-07	-1.47627	-1.31814
18722394	chr19:18722394:T:C	1.73986e-07	-1.5305	-1.1602
18723018	chr19:18723018:A:G	6.22526e-07	-1.06161e-10	-1.41589
18723239	chr19:18723239:C:G	2.34298e-06	-0.0905004	-4.04282e-10
18723314	chr19:18723314:C:T	1.50313e-07	-1.49165	-1.34531
18723328	chr19:18723328:C:T	1.72405e-06	-0.397247	-4.04282e-10
18723706	chr19:18723706:G:C	1.3266e-06	-1.06161e-10	-0.659306
18723914	chr19:18723914:C:T	1.3266e-06	-1.06161e-10	-0.659306
18723925	chr19:18723925:T:C	6.19707e-07	-1.06161e-10	-1.42043
18724305	chr19:18724305:G:A	1.44823e-07	-1.53397	-1.3402
18724338	chr19:18724338:G:A	3.91832e-06	0.423738	-4.04282e-10
18724418	chr19:18724418:T:C	7.50857e-07	-1.22847	-4.04282e-10
18724528	chr19:18724528:G:A	1.62388e-06	0.85911	-1.31622
18725090	chr19:18725090:A:T	4.27024e-07	-0.609314	-1.18353
18725207	chr19:18725207:T:C	9.04865e-07	-1.06161e-10	-1.04189
18725302	chr19:18725302:C:T	1.38503e-06	-0.616201	-4.04282e-10
18725796	chr19:18725796:C:T	6.87404e-07	-1.06161e-10	-1.31676
18725924	chr19:18725924:T:C	2.02847e-06	-1.06161e-10	-0.234643
18725931	chr19:18725931:G:A	1.45234e-07	-1.53115	-1.34019
18726550	chr19:18726550:T:C	5.83463e-07	-1.4807	-4.04282e-10
18726653	chr19:18726653:C:T	1.72504e-06	-0.396677	-4.04282e-10
18726825	chr19:18726825:C:T	5.9287e-07	-1.4647	-4.04282e-10
18726933	chr19:18726933:A:G	1.76618e-06	-1.06161e-10	-0.373103
18727013	chr19:18727013:G:A	1.61164e-07	-1.4009	-1.36636
18727183	chr19:18727183:A:G	2.62958e-07	-1.51498	-0.762711
18727248	chr19:18727248:TCAAA:T	3.22981e-07	-0.826766	-1.24532
18727412	chr19:18727412:T:A	9.25116e-07	-1.06161e-10	-1.01976
18727423	chr19:18727423:T:C	3.31068e-06	-1.06161e-10	0.25523
18728212	chr19:18728212:G:T	4.7235e-06	-1.06161e-10	0.610624
18728383	chr19:18728383:A:G	4.7235e-06	-1.06161e-10	0.610624
18728873	chr19:18728873:C:A	1.25845e-06	-0.712041	-4.04282e-10
18728916	chr19:18728916:G:C	3.2948e-07	-0.8656	-1.18656
18729370	chr19:18729370:G:A	4.15019e-06	0.481228	-4.04282e-10
18729514	chr19:18729514:T:G	2.25623e-07	-1.01709	-1.41373
18729600	chr19:18729600:G:A	7.94685e-07	-1.06161e-10	-1.17173
18729648	chr19:18729648:A:G	2.43729e-07	-0.944008	-1.40962
18729766	chr19:18729766:A:G	7.51015e-07	-1.06161e-10	-1.22825
18729859	chr19:18729859:C:T	3.0969e-07	-0.941471	-1.17264
18730092	chr19:18730092:C:A	7.34387e-07	-1.06161e-10	-1.25064
18730481	chr19:18730481:C:T	8.16654e-07	-1.06161e-10	-1.14446
18730857	chr19:18730857:C:T	4.95469e-06	-1.06161e-10	0.65841
18730858	chr19:18730858:G:A	7.40572e-06	-1.06161e-10	1.06033
18731112	chr19:18731112:G:GACT	4.7235e-06	-1.06161e-10	0.610624
18731119	chr19:18731119:G:A	7.33274e-07	-1.06161e-10	-1.25216
18731697	chr19:18731697:G:A	1.04327e-06	0.314086	-1.21365
18731742	chr19:18731742:C:T	9.7378e-07	-1.06161e-10	-0.968495
18731783	chr19:18731783:C:T	7.55802e-07	-1.06161e-10	-1.2219
18731930	chr19:18731930:G:A	6.45043e-07	-1.06161e-10	-1.38036
18731940	chr19:18731940:C:T	1.12783e-05	-1.06161e-10	1.48095
18732068	chr19:18732068:G:A	1.39838e-06	-0.606608	-4.04282e-10
18732284	chr19:18732284:G:A	6.30744e-06	-1.06161e-10	0.899805
18732396	chr19:18732396:C:T	6.58847e-07	-1.06161e-10	-1.35919
18732498	chr19:18732498:T:C	6.2077e-07	-1.06161e-10	-1.41872
18732526	chr19:18732526:A:T	6.43328e-07	-1.06161e-10	-1.38302
18732812	chr19:18732812:C:T	2.50558e-07	-0.993344	-1.33265
18732942	chr19:18732942:T:C	2.09204e-07	-1.12614	-1.38023
18733366	chr19:18733366:C:T	1.34081e-07	-1.54042	-1.41081
18733554	chr19:18733554:G:A	1.53528e-07	-1.47034	-1.34545
18733923	chr19:18733923:A:G	9.91649e-07	-1.06161e-10	-0.950311
18734027	chr19:18734027:G:A	6.85975e-07	-1.06161e-10	-1.31884
18734051	chr19:18734051:A:G	7.10977e-07	-1.06161e-10	-1.28304
18734056	chr19:18734056:C:T	2.37558e-06	-1.06161e-10	-0.0766852
18734373	chr19:18734373:A:T	1.51418e-07	-1.45557	-1.37407
18734590	chr19:18734590:G:T	1.58257e-07	-1.5184	-1.26706
18734733	chr19:18734733:G:A	1.61933e-07	-1.50746	-1.25504
18734752	chr19:18734752:CCA:C	2.02926e-06	-1.06161e-10	-0.234256
18734975	chr19:18734975:T:C	1.64241e-07	-1.49603	-1.25231
18735295	chr19:18735295:G:A	1.58176e-07	-1.44898	-1.33699
18735405	chr19:18735405:C:G	5.65967e-07	-1.51114	-4.04282e-10
18735714	chr19:18735714:A:G	8.59761e-07	-1.09303	-4.04282e-10
18736055	chr19:18736055:T:C	1.39377e-07	-1.49193	-1.42057
18736356	chr19:18736356:A:G	6.19644e-07	-1.06161e-10	-1.42054
18736506	chr19:18736506:CAG:C	6.57989e-07	-1.06161e-10	-1.36049
18736548	chr19:18736548:C:T	1.4974e-07	-1.4222	-1.41858
18736617	chr19:18736617:G:A	1.14846e-05	-1.06161e-10	1.49908
18736676	chr19:18736676:A:G	6.21139e-07	-1.06161e-10	-1.41812
18736698	chr19:18736698:C:G	4.06047e-06	-1.06161e-10	0.459375
18736746	chr19:18736746:A:G	1.39595e-07	-1.49099	-1.41995
18736765	chr19:18736765:C:G	1.45645e-06	-0.565921	-4.04282e-10
18736902	chr19:18736902:C:T	6.24723e-07	-1.06161e-10	-1.41237
18736927	chr19:18736927:T:C	1.34984e-07	-1.52521	-1.41931
18737029	chr19:18737029:T:C	1.34647e-07	-1.52774	-1.41929
18737111	chr19:18737111:G:A	1.38983e-07	-1.49549	-1.41983
18737234	chr19:18737234:G:A	6.19664e-07	-1.06161e-10	-1.4205
18737477	chr19:18737477:T:G	1.39197e-07	-1.49348	-1.42031
18737970	chr19:18737970:T:C	2.02926e-06	-1.06161e-10	-0.234256
18737993	chr19:18737993:A:C	8.08407e-07	-1.06161e-10	-1.15461
18738019	chr19:18738019:G:A	2.24406e-07	-1.06807	-1.36816
18738402	chr19:18738402:A:G	1.38497e-07	-1.49849	-1.42035
18738658	chr19:18738658:T:C	1.34741e-07	-1.52628	-1.42005
18738757	chr19:18738757:G:A	8.87685e-07	-1.06161e-10	-1.06106
18738763	chr19:18738763:A:G	1.35129e-07	-1.52377	-1.41968
18739050	chr19:18739050:C:T	6.50475e-07	-1.06161e-10	-1.37198
18739151	chr19:18739151:G:A	7.54336e-07	-1.06161e-10	-1.22384
18739377	chr19:18739377:G:C	1.44379e-07	-1.4672	-1.41004
18739388	chr19:18739388:A:G	9.64434e-07	-1.06161e-10	-0.978139
18739535	chr19:18739535:C:G	1.55108e-07	-1.46203	-1.34353
18739576	chr19:18739576:T:C	7.51432e-07	-1.06161e-10	-1.2277
18739714	chr19:18739714:G:A	6.19726e-07	-1.06161e-10	-1.4204
18739898	chr19:18739898:A:T	1.63002e-07	-1.37322	-1.3827
18740177	chr19:18740177:C:G	7.40048e-07	-1.06161e-10	-1.24296
18740244	chr19:18740244:C:T	6.20581e-07	-1.06161e-10	-1.41902
18740780	chr19:18740780:G:A	7.58556e-07	-1.06161e-10	-1.21826
18740961	chr19:18740961:C:T	1.82867e-05	-1.06161e-10	1.96425
18741098	chr19:18741098:G:C	8.2888e-07	-1.06161e-10	-1.1296
18741824	chr19:18741824:G:A	2.16069e-07	-1.05446	-1.41962
18742037	chr19:18742037:A:G	1.58872e-07	-1.51357	-1.26802
18742327	chr19:18742327:G:A	3.45877e-06	0.29899	-4.04282e-10
18742786	chr19:18742786:C:T	1.71617e-05	-1.06161e-10	1.90075
18743201	chr19:18743201:G:T	3.36942e-07	-1.21195	-0.817822
18743466	chr19:18743466:C:T	1.81091e-07	-1.46189	-1.18879
18743672	chr19:18743672:G:A	1.72085e-05	-1.06161e-10	1.90348
18743721	chr19:18743721:A:G	6.33265e-07	-1.06161e-10	-1.39879
18744592	chr19:18744592:T:C	6.60054e-07	-1.35736	-4.04282e-10
18745102	chr19:18745102:A:T	4.82105e-06	-1.06161e-10	0.631066
18745175	chr19:18745175:A:G	4.78222e-06	-1.06161e-10	0.622979
18746023	chr19:18746023:A:G	6.67073e-07	-1.34678	-4.04282e-10
18746610	chr19:18746610:T:C	1.70756e-05	-1.06161e-10	1.89572
18746816	chr19:18746816:C:G	3.90718e-06	-1.06161e-10	0.420892
18746914	chr19:18746914:C:T	3.92341e-06	-1.06161e-10	0.425035
18747025	chr19:18747025:G:A	6.72081e-07	-1.06161e-10	-1.3393
18747329	chr19:18747329:A:C	3.26772e-06	-1.06161e-10	0.242167
18747544	chr19:18747544:G:A	8.59704e-06	-1.06161e-10	1.20949
18748417	chr19:18748417:C:T	6.20267e-07	-1.06161e-10	-1.41953
18748809	chr19:18748809:A:G	7.44508e-07	-1.06161e-10	-1.23696
18748870	chr19:18748870:A:G	3.47293e-07	-0.995558	-1.00395
18748947	chr19:18748947:G:A	3.60105e-07	-1.39184	-0.571447
18749231	chr19:18749231:A:G	8.3718e-06	1.18294	-4.04282e-10
18749601	chr19:18749601:G:A	4.8292e-06	-1.06161e-10	0.632755
18749703	chr19:18749703:G:A	1.7456e-05	-1.06161e-10	1.91776
18750066	chr19:18750066:C:T	1.95904e-06	-0.269472	-4.04282e-10
18750669	chr19:18750669:C:T	6.43482e-07	-1.38279	-4.04282e-10
18750852	chr19:18750852:T:C	2.54455e-07	-1.34509	-0.965462
18751026	chr19:18751026:C:A	6.99567e-07	-1.29922	-4.04282e-10
18751602	chr19:18751602:C:T	6.22527e-07	-1.06161e-10	-1.41589
18751704	chr19:18751704:G:A	8.11185e-07	-1.06161e-10	-1.15118
18751949	chr19:18751949:A:G	3.29874e-07	-0.631763	-1.41921
18752406	chr19:18752406:C:T	6.31436e-07	-1.06161e-10	-1.40168
18752419	chr19:18752419:A:G	1.86579e-06	-1.06161e-10	-0.318238
18752547	chr19:18752547:G:A	9.82369e-07	-1.06161e-10	-0.959713
18753449	chr19:18753449:T:C	4.55168e-06	-1.06161e-10	0.573572
18753490	chr19:18753490:A:G	6.88561e-07	-1.06161e-10	-1.31508
18753865	chr19:18753865:C:T	1.79246e-06	-0.358335	-4.04282e-10
18753869	chr19:18753869:G:GCAGGC	4.9257e-06	-1.06161e-10	0.652542
18753973	chr19:18753973:C:T	5.85705e-06	-1.06161e-10	0.825722
18754750	chr19:18754750:C:A	4.87504e-06	-1.06161e-10	0.642202
18756128	chr19:18756128:G:A	4.67015e-07	-0.297006	-1.40631
18756192	chr19:18756192:G:A	6.28587e-07	-1.06161e-10	-1.40621
18756751	chr19:18756751:C:T	3.27258e-07	-1.10057	-0.958361
18757104	chr19:18757104:C:T	5.85048e-06	-1.06161e-10	0.824598
18758763	chr19:18758763:A:T	2.03911e-06	-1.06161e-10	-0.229414
18758788	chr19:18758788:G:A	5.48039e-06	-1.06161e-10	0.759251
18758866	chr19:18758866:C:T	7.13873e-06	-1.06161e-10	1.02361
18758917	chr19:18758917:T:C	6.23318e-07	-1.41462	-4.04282e-10
18758935	chr19:18758935:C:T	5.4935e-06	-1.06161e-10	0.76164
18758954	chr19:18758954:C:T	1.96008e-06	-1.06161e-10	-0.268942
18759761	chr19:18759761:C:G	6.38084e-07	-1.06161e-10	-1.39121
18760188	chr19:18760188:G:A	5.5564e-06	-1.06161e-10	0.773026
18761094	chr19:18761094:ACAT:A	7.54014e-07	-1.06161e-10	-1.22427
18761197	chr19:18761197:G:A	6.91251e-06	-1.06161e-10	0.991408
18761244	chr19:18761244:T:A	1.52882e-06	-1.06161e-10	-0.517431
18761437	chr19:18761437:G:A	1.03404e-06	-1.06161e-10	-0.908448
18762107	chr19:18762107:A:G	2.53536e-07	-0.93423	-1.37994
18762222	chr19:18762222:A:T	3.00774e-07	-1.14579	-0.997535
18762771	chr19:18762771:C:T	1.57981e-07	-1.43494	-1.35227
18763170	chr19:18763170:G:A	5.15625e-05	-1.06161e-10	3.00087
18763392	chr19:18763392:T:C	2.39505e-07	-1.39815	-0.972956
18763673	chr19:18763673:G:A	2.95725e-07	-0.837916	-1.32233
18763705	chr19:18763705:G:A	5.91879e-06	-1.06161e-10	0.836208
18763873	chr19:18763873:G:A	7.67228e-07	-1.2069	-4.04282e-10
18764211	chr19:18764211:C:T	6.26675e-07	-1.06161e-10	-1.40925
18764450	chr19:18764450:C:T	2.40613e-06	-0.0639052	-4.04282e-10
18764758	chr19:18764758:C:T	8.70837e-07	-1.06161e-10	-1.08023
18764906	chr19:18764906:C:T	5.80475e-06	-1.06161e-10	0.816752
18765398	chr19:18765398:C:G	5.76248e-07	-0.293598	-1.19954
18765448	chr19:18765448:G:A	3.03929e-07	-0.852815	-1.28007
18765499	chr19:18765499:A:G	3.75199e-07	-0.811768	-1.11046
18765557	chr19:18765557:GA:G	7.75932e-07	-1.06161e-10	-1.19562
18766269	chr19:18766269:T:TG	3.50141e-07	-0.864586	-1.12676
18766339	chr19:18766339:A:G	3.32517e-07	-0.718993	-1.324
18766358	chr19:18766358:C:T	1.14294e-06	-1.06161e-10	-0.808317
18766383	chr19:18766383:C:A	2.77276e-07	-0.879458	-1.34521
18766914	chr19:18766914:T:C	1.34011e-06	-1.06161e-10	-0.649171
18767195	chr19:18767195:A:G	1.32434e-06	-1.06161e-10	-0.66101
18767490	chr19:18767490:C:T	9.44252e-07	-0.999287	-4.04282e-10
18767495	chr19:18767495:G:A	1.7963e-07	-1.42831	-1.23047
18768383	chr19:18768383:C:T	1.20888e-06	-1.06161e-10	-0.752228
18769373	chr19:18769373:C:T	4.65219e-05	-1.06161e-10	2.898
18769767	chr19:18769767:G:A	5.22664e-05	-1.06161e-10	3.01443
18770213	chr19:18770213:T:C	2.88841e-07	-0.823738	-1.36007
18770287	chr19:18770287:C:T	6.31738e-07	-1.06161e-10	-1.40121
18771171	chr19:18771171:C:T	2.05349e-07	-1.41638	-1.10858
18771216	chr19:18771216:C:T	1.49508e-06	-1.06161e-10	-0.539742
18771310	chr19:18771310:G:A	1.1364e-05	-1.06161e-10	1.48852
18772783	chr19:18772783:C:T	1.95817e-07	-1.15349	-1.41901
18772973	chr19:18772973:G:A	1.68347e-07	-1.50807	-1.21558
18773028	chr19:18773028:T:C	2.98211e-07	-0.731335	-1.42054
18773322	chr19:18773322:C:T	5.29298e-06	-1.06161e-10	0.724456
18773448	chr19:18773448:T:C	1.13158e-05	-1.06161e-10	1.48428
18773801	chr19:18773801:G:A	1.12313e-06	-1.06161e-10	-0.825802
18773941	chr19:18773941:G:C	1.58625e-06	-1.06161e-10	-0.480553
18774028	chr19:18774028:T:A	2.90227e-07	-0.76442	-1.4146
18774075	chr19:18774075:C:G	3.56106e-06	-1.06161e-10	0.328135
18774584	chr19:18774584:G:A	6.42528e-07	-1.38427	-4.04282e-10
18774887	chr19:18774887:C:T	4.09897e-06	-1.06161e-10	0.468811
18775283	chr19:18775283:G:T	1.79297e-06	-0.358049	-4.04282e-10
18775557	chr19:18775557:A:C	2.54679e-07	-0.899936	-1.40974
18775621	chr19:18775621:T:C	2.471e-07	-0.928875	-1.41101
18775953	chr19:18775953:T:C	2.5748e-07	-0.898996	-1.39974
18776207	chr19:18776207:C:T	1.95973e-05	-1.06161e-10	2.03347
18776867	chr19:18776867:T:C	4.06404e-07	-0.856441	-0.985891
18777340	chr19:18777340:C:T	4.11192e-07	-1.52429	-0.306335
18778467	chr19:18778467:T:G	1.42959e-06	-1.06161e-10	-0.584536
18778649	chr19:18778649:C:G	1.5223e-06	-0.5217	-4.04282e-10
18778892	chr19:18778892:C:T	1.53201e-07	-1.47565	-1.34228
18779014	chr19:18779014:T:G	2.96725e-05	-1.06161e-10	2.4483
18779672	chr19:18779672:G:A	7.97418e-06	-1.06161e-10	1.13428
18779704	chr19:18779704:C:T	6.2306e-07	-1.06161e-10	-1.41504
18780437	chr19:18780437:C:A	1.17878e-06	-1.06161e-10	-0.777447
18780641	chr19:18780641:G:A	3.44469e-06	-1.06161e-10	0.294908
18780862	chr19:18780862:C:T	6.20111e-07	-1.06161e-10	-1.41978
18781318	chr19:18781318:AC:A	1.57599e-06	-1.06161e-10	-0.48704
18781414	chr19:18781414:T:C	2.39227e-07	-0.987358	-1.38491
18781918	chr19:18781918:C:A	2.15013e-07	-1.5164	-0.962577
18782308	chr19:18782308:G:A	4.54471e-07	-0.734684	-0.995863
18782520	chr19:18782520:TG:T	6.30722e-07	-1.06161e-10	-1.40281
18782525	chr19:18782525:C:T	1.5823e-06	-0.483045	-4.04282e-10
18782823	chr19:18782823:C:T	4.00544e-06	-1.06161e-10	0.445729
18782914	chr19:18782914:C:G	6.39353e-07	-1.06161e-10	-1.38922
18782922	chr19:18782922:T:C	6.33872e-07	-1.06161e-10	-1.39783
18783046	chr19:18783046:C:T	6.92436e-06	-1.06161e-10	0.99312
18783680	chr19:18783680:A:G	4.36859e-07	-0.862452	-0.907618
18784093	chr19:18784093:G:A	3.35845e-07	-0.804246	-1.22879
18784322	chr19:18784322:G:A	9.05975e-07	-1.06161e-10	-1.04067
18784408	chr19:18784408:G:A	1.96874e-07	-1.47334	-1.09377
18784560	chr19:18784560:G:A	1.67681e-07	-1.36675	-1.36087
18785055	chr19:18785055:C:T	1.22468e-06	0.31793	-1.05718
18785235	chr19:18785235:C:A	6.21985e-07	-1.06161e-10	-1.41676
18785277	chr19:18785277:C:G	1.4616e-07	-1.47686	-1.38811
18785417	chr19:18785417:C:T	3.32438e-06	-1.06161e-10	0.25936
18786370	chr19:18786370:C:T	3.19739e-06	-1.06161e-10	0.220411
18786630	chr19:18786630:T:C	7.54939e-07	-1.22304	-4.04282e-10
18787186	chr19:18787186:G:A	1.30484e-06	-1.06161e-10	-0.675847
18787977	chr19:18787977:G:C	7.82891e-07	-1.06161e-10	-1.18669
18788939	chr19:18788939:C:T	6.72614e-06	-1.06161e-10	0.964077
18789084	chr19:18789084:A:G	6.57596e-07	-1.36109	-4.04282e-10
18789177	chr19:18789177:C:T	9.06213e-07	-1.06161e-10	-1.04041
18789338	chr19:18789338:C:T	4.15754e-06	-1.06161e-10	0.482998
18789478	chr19:18789478:C:T	1.23391e-06	-1.06161e-10	-0.731738
18790809	chr19:18790809:C:G	1.83881e-07	-1.30917	-1.32622
18791783	chr19:18791783:T:G	2.17008e-07	-1.08765	-1.3821
18792686	chr19:18792686:C:G	5.60432e-07	-0.426112	-1.09486
18792798	chr19:18792798:G:A	3.44351e-06	-1.06161e-10	0.294565
18792999	chr19:18792999:A:T	2.66726e-07	-1.00642	-1.25704
18793196	chr19:18793196:G:A	1.5072e-06	-1.06161e-10	-0.531671
18793640	chr19:18793640:G:A	9.43412e-07	-1.06161e-10	-1.00018
18793809	chr19:18793809:C:T	6.20898e-07	-1.06161e-10	-1.41851
18793838	chr19:18793838:C:T	1.14966e-06	-1.06161e-10	-0.802463
18794146	chr19:18794146:A:G	6.35521e-07	-1.06161e-10	-1.39523
18794212	chr19:18794212:G:A	1.1237e-06	-1.06161e-10	-0.825295
18794246	chr19:18794246:G:A	6.22258e-07	-1.06161e-10	-1.41632
18794263	chr19:18794263:C:T	6.50479e-07	-1.06161e-10	-1.37197
18794670	chr19:18794670:A:T	1.40965e-07	-1.5258	-1.37537
18794744	chr19:18794744:C:T	1.00187e-06	-1.06161e-10	-0.940055
18794811	chr19:18794811:C:T	6.24799e-07	-1.06161e-10	-1.41225
18795309	chr19:18795309:C:G	6.52084e-07	-1.06161e-10	-1.36951
18795407	chr19:18795407:T:C	1.07603e-06	-1.06161e-10	-0.868644
18795410	chr19:18795410:T:G	1.06826e-06	-1.06161e-10	-0.875898
18795725	chr19:18795725:T:C	1.56566e-07	-1.37724	-1.41896
18795736	chr19:18795736:A:G	6.19665e-07	-1.06161e-10	-1.4205
18795739	chr19:18795739:A:G	5.54612e-07	-1.53141	-4.04282e-10
18795799	chr19:18795799:G:C	8.9192e-07	-1.06161e-10	-1.0563
18795828	chr19:18795828:C:T	5.59204e-07	-1.52317	-4.04282e-10
18796273	chr19:18796273:C:G	1.07285e-06	-1.06161e-10	-0.87161
18796854	chr19:18796854:C:T	6.81449e-07	-1.06161e-10	-1.32546
18797309	chr19:18797309:G:A	9.9466e-07	-1.06161e-10	-0.947279
18797627	chr19:18797627:A:T	4.69669e-07	-1.25904	-0.43861
18797664	chr19:18797664:C:G	1.17538e-06	-1.06161e-10	-0.78033
18797789	chr19:18797789:A:G	9.34887e-07	-1.06161e-10	-1.00925
18797977	chr19:18797977:T:C	5.52872e-07	-0.385415	-1.14914
18798899	chr19:18798899:G:A	1.21524e-06	-0.746981	-4.04282e-10
18799116	chr19:18799116:T:C	6.1983e-07	-1.06161e-10	-1.42023
18799394	chr19:18799394:A:G	7.11686e-07	-1.28204	-4.04282e-10
18799438	chr19:18799438:T:C	1.85819e-05	-1.06161e-10	1.98026
18799872	chr19:18799872:T:C	1.78083e-07	-1.3599	-1.30753
18799983	chr19:18799983:G:A	8.05375e-07	-1.06161e-10	-1.15837
18800065	chr19:18800065:A:G	7.72407e-07	-1.06161e-10	-1.20017
18800095	chr19:18800095:T:G	5.75433e-07	-1.49456	-4.04282e-10
18800342	chr19:18800342:T:A	3.25292e-07	-1.52975	-0.535208
18800572	chr19:18800572:C:T	1.0168e-05	-1.34919	2.72651
18800605	chr19:18800605:T:C	1.20734e-06	-1.06161e-10	-0.753505
18800939	chr19:18800939:G:A	7.84517e-07	-1.06161e-10	-1.18461
18801051	chr19:18801051:G:A	7.23117e-07	-1.26611	-4.04282e-10
18801275	chr19:18801275:TATC:T	9.88139e-07	-1.06161e-10	-0.953857
18801779	chr19:18801779:A:G	1.29559e-06	0.372603	-1.05556
18802137	chr19:18802137:G:C	7.61501e-07	-1.06161e-10	-1.21439
18802333	chr19:18802333:T:C	7.93548e-07	-1.06161e-10	-1.17317
18802729	chr19:18802729:T:C	6.28429e-07	-1.06161e-10	-1.40646
18803228	chr19:18803228:C:T	8.98529e-07	-1.04892	-4.04282e-10
18803516	chr19:18803516:A:G	4.79282e-07	-0.889125	-0.788265
18803621	chr19:18803621:G:A	7.14775e-07	-1.06161e-10	-1.27771
18803805	chr19:18803805:G:A	1.56552e-07	-1.46807	-1.32823
18803893	chr19:18803893:G:A	1.87726e-07	-1.34666	-1.26804
18804062	chr19:18804062:C:T	7.91407e-07	-1.06161e-10	-1.17587
18804342	chr19:18804342:C:A	6.97776e-07	-1.06161e-10	-1.30178
18804558	chr19:18804558:T:A	1.881e-06	-1.31725	1.00712
18804848	chr19:18804848:G:A	1.17759e-06	-1.06161e-10	-0.778458
18804972	chr19:18804972:T:A	2.40273e-06	-1.06161e-10	-0.0653196
18805004	chr19:18805004:T:C	2.72526e-06	-1.22916	1.2898
18805179	chr19:18805179:A:G	6.7338e-07	-1.22842	-0.108948
18805479	chr19:18805479:G:C	6.6009e-07	-1.06161e-10	-1.3573
18805486	chr19:18805486:A:G	5.94394e-07	-1.22661	-0.23553
18805867	chr19:18805867:C:T	7.40155e-07	-1.06161e-10	-1.24282
18806119	chr19:18806119:G:A	1.57831e-06	-1.06161e-10	-0.485569
18806121	chr19:18806121:T:A	5.47446e-07	-1.54442	-4.04282e-10
18806383	chr19:18806383:C:T	2.85836e-06	-1.06161e-10	0.108325
18806543	chr19:18806543:G:A	1.72503e-07	-1.52772	-1.17154
18806732	chr19:18806732:G:A	3.49597e-06	-1.06161e-10	0.309685
18806950	chr19:18806950:A:C	1.49398e-07	-1.53122	-1.31184
18807099	chr19:18807099:C:T	1.52332e-06	-0.521033	-4.04282e-10
18807242	chr19:18807242:A:G	5.49048e-07	-1.54149	-4.04282e-10
18807339	chr19:18807339:A:T	4.78726e-07	-1.49521	-0.183342
18807571	chr19:18807571:C:T	1.69078e-07	-1.40985	-1.30948
18807710	chr19:18807710:A:T	4.20853e-07	-1.43709	-0.370308
18808042	chr19:18808042:C:T	5.92457e-07	-1.4654	-4.04282e-10
18808502	chr19:18808502:T:C	7.4469e-07	-1.44995	0.213242
18809435	chr19:18809435:C:A	2.53314e-07	-0.931602	-1.38345
18809783	chr19:18809783:T:C	2.47352e-06	0.196127	-0.23241
18809908	chr19:18809908:G:A	1.8243e-07	-1.24204	-1.40128
18810211	chr19:18810211:C:G	2.59734e-07	-1.27522	-1.01481
18810243	chr19:18810243:C:G	6.21545e-07	-1.06161e-10	-1.41747
18810285	chr19:18810285:C:T	1.11932e-06	-1.06161e-10	-0.829204
18810295	chr19:18810295:C:A	6.89069e-07	-1.06161e-10	-1.31434
18810402	chr19:18810402:CCAA:C	1.66195e-07	-1.47333	-1.26319
18810525	chr19:18810525:C:T	1.72382e-07	-1.29473	-1.40524
18810530	chr19:18810530:C:T	6.65635e-07	-1.06161e-10	-1.34894
18810580	chr19:18810580:CT:C	2.77611e-07	-1.34958	-0.873878
18810623	chr19:18810623:G:A	1.7089e-07	-1.46312	-1.24554
18810692	chr19:18810692:G:A	5.49237e-07	-1.54115	-4.04282e-10
18810720	chr19:18810720:T:G	6.20924e-07	-1.06161e-10	-1.41847
18810841	chr19:18810841:T:C	6.2032e-07	-1.06161e-10	-1.41944
18811635	chr19:18811635:C:T	1.40721e-07	-1.51525	-1.38765
18811797	chr19:18811797:G:A	6.62181e-07	-1.06161e-10	-1.35414
18812193	chr19:18812193:G:A	1.61902e-07	-1.34815	-1.41454
18812430	chr19:18812430:GTTC:G	5.48396e-07	-1.54268	-4.04282e-10
18812473	chr19:18812473:G:A	6.68845e-07	-1.06161e-10	-1.34413
18812838	chr19:18812838:C:A	7.80051e-07	-1.06161e-10	-1.19032
18813042	chr19:18813042:C:T	1.57675e-07	-1.48971	-1.29943
18813053	chr19:18813053:C:T	1.50045e-06	-1.06161e-10	-0.536157
18813159	chr19:18813159:A:G	1.13592e-06	-1.06161e-10	-0.814478
18813466	chr19:18813466:G:A	6.49376e-07	-1.06161e-10	-1.37367
18813579	chr19:18813579:AC:A	2.02459e-07	-1.23148	-1.30766
18813739	chr19:18813739:C:A	2.36999e-06	-1.06161e-10	-0.0790387
18814171	chr19:18814171:G:A	4.90064e-06	-1.06161e-10	0.647442
18814567	chr19:18814567:C:T	1.26094e-05	0.638294	0.954226
18814620	chr19:18814620:A:AT	1.46982e-07	-1.53053	-1.32884
18815135	chr19:18815135:AT:A	6.19981e-07	-1.06161e-10	-1.41999
18815169	chr19:18815169:C:T	2.60923e-06	0.0171296	-4.04282e-10
18815185	chr19:18815185:C:T	1.98343e-07	-1.14184	-1.41784
18815276	chr19:18815276:G:A	1.79288e-07	-1.36971	-1.29097
18815309	chr19:18815309:C:T	5.65146e-07	-1.5126	-4.04282e-10
18815687	chr19:18815687:GAT:G	2.384e-06	-1.06161e-10	-0.0731435
18815877	chr19:18815877:C:T	5.07743e-07	-1.37307	-0.246638
18815896	chr19:18815896:G:A	2.08115e-07	-1.36724	-1.14434
18816027	chr19:18816027:A:G	2.97201e-07	-1.34009	-0.81518
18816348	chr19:18816348:T:C	2.55783e-07	-1.29408	-1.01127
18816499	chr19:18816499:G:A	2.17923e-06	-0.162955	-4.04282e-10
18816916	chr19:18816916:G:A	8.48635e-07	-1.06161e-10	-1.10605
18817159	chr19:18817159:A:T	1.24681e-06	-1.06161e-10	-0.721333
18817423	chr19:18817423:C:T	1.47005e-06	-1.06161e-10	-0.55663
18817456	chr19:18817456:A:G	6.50335e-07	-1.37219	-4.04282e-10
18817557	chr19:18817557:C:T	7.00092e-07	-1.06161e-10	-1.29847
18817671	chr19:18817671:C:T	3.11444e-07	-1.49611	-0.612348
18817826	chr19:18817826:G:T	4.42754e-07	-1.25898	-0.497681
18817862	chr19:18817862:T:C	1.33605e-07	-1.53882	-1.41597
18818004	chr19:18818004:G:A	3.87089e-07	-0.89065	-1.00038
18818056	chr19:18818056:G:A	2.52419e-06	-1.06161e-10	-0.0160066
18818220	chr19:18818220:A:G	2.27141e-07	-1.54427	-0.879844
18818357	chr19:18818357:C:T	4.42658e-07	-0.350866	-1.40602
18818752	chr19:18818752:G:A	1.41013e-07	-1.54376	-1.35707
18818970	chr19:18818970:G:A	6.3927e-07	-1.52552	0.136168
18819147	chr19:18819147:T:C	7.32033e-05	-1.06161e-10	3.35132
18819601	chr19:18819601:T:C	8.85667e-07	-1.06334	-4.04282e-10
18819756	chr19:18819756:G:A	8.20215e-07	-1.06161e-10	-1.14011
18819949	chr19:18819949:T:C	1.70212e-07	-1.45466	-1.25797
18820264	chr19:18820264:G:A	3.80002e-06	0.393082	-4.04282e-10
18820471	chr19:18820471:A:G	6.55421e-07	-1.06161e-10	-1.3644
18820501	chr19:18820501:G:A	3.51438e-06	-1.06161e-10	0.31494
18820829	chr19:18820829:A:G	1.38172e-07	-1.51174	-1.40944
18820896	chr19:18820896:G:T	3.33558e-07	-1.50785	-0.532018
18821373	chr19:18821373:A:G	4.63432e-07	-1.41109	-0.299928
18821555	chr19:18821555:G:A	9.85831e-07	0.432776	-1.38897
18821805	chr19:18821805:C:A	5.45654e-07	-1.39512	-0.15258
18822139	chr19:18822139:T:C	6.40203e-07	-1.06161e-10	-1.38789
18822338	chr19:18822338:C:G	1.63476e-07	-1.4538	-1.29922
18822650	chr19:18822650:G:A	2.69771e-07	-1.04085	-1.21126
18822764	chr19:18822764:G:A	9.53585e-07	-1.06161e-10	-0.989452
18823022	chr19:18823022:A:T	1.67267e-07	-1.32381	-1.40628
18823118	chr19:18823118:G:C	3.98604e-07	-1.32559	-0.536116
18823283	chr19:18823283:G:A	8.48504e-07	-1.10621	-4.04282e-10
18823472	chr19:18823472:A:T	7.14342e-07	-1.06161e-10	-1.27832
18823626	chr19:18823626:A:C	6.46737e-07	-1.06161e-10	-1.37774
18823799	chr19:18823799:G:C	5.0427e-07	-1.31106	-0.315505
18823940	chr19:18823940:C:T	6.2303e-07	-1.06161e-10	-1.41508
18823965	chr19:18823965:C:A	6.25009e-07	-1.06161e-10	-1.41191
18823992	chr19:18823992:C:T	9.81545e-07	-0.160189	-0.800363
18824282	chr19:18824282:C:T	1.3643e-07	-1.53921	-1.39466
18824412	chr19:18824412:G:A	4.22271e-07	-1.36254	-0.441498
18824464	chr19:18824464:C:T	1.67207e-07	-1.33274	-1.39771
18824793	chr19:18824793:C:T	4.82007e-07	-1.3462	-0.325517
18824922	chr19:18824922:TC:T	1.10587e-06	-1.06161e-10	-0.841291
18825201	chr19:18825201:C:T	6.3623e-07	-1.06161e-10	-1.39412
18825237	chr19:18825237:T:C	4.38919e-07	-1.41809	-0.347276
18825240	chr19:18825240:A:T	6.19614e-07	-1.06161e-10	-1.42058
18825265	chr19:18825265:A:G	3.35422e-07	-1.2052	-0.829093
18826736	chr19:18826736:T:C	7.3867e-07	-1.06161e-10	-1.24483
18826737	chr19:18826737:G:A	7.33423e-07	-1.06161e-10	-1.25196
18826743	chr19:18826743:A:G	7.39683e-07	-1.06161e-10	-1.24346
18826752	chr19:18826752:T:C	7.39685e-07	-1.06161e-10	-1.24346
18826753	chr19:18826753:A:G	7.3929e-07	-1.06161e-10	-1.24399
18826769	chr19:18826769:C:A	9.00698e-07	-1.06161e-10	-1.04651
18826968	chr19:18826968:A:G	5.6439e-07	-1.354	-0.159937
18827240	chr19:18827240:G:A	6.35498e-07	-1.06161e-10	-1.39527
18827511	chr19:18827511:G:A	4.84202e-07	-1.37361	-0.293572
18827959	chr19:18827959:G:A	3.42653e-06	0.289624	-4.04282e-10
18828500	chr19:18828500:C:T	1.38671e-06	-1.06161e-10	-0.614991
18828602	chr19:18828602:T:C	6.37398e-07	-1.26294	-0.129346
18828669	chr19:18828669:A:G	9.06815e-06	-1.06161e-10	1.26284
18829145	chr19:18829145:T:C	1.49278e-07	-1.54236	-1.30151
18829737	chr19:18829737:A:G	5.99945e-07	-1.43074	-0.0221034
18829888	chr19:18829888:T:C	1.7214e-07	-1.28099	-1.42038
18830531	chr19:18830531:C:T	2.15517e-05	-1.06161e-10	2.12853
18830650	chr19:18830650:C:T	6.59031e-07	-1.06161e-10	-1.35891
18832940	chr19:18832940:C:T	1.34419e-07	-1.5339	-1.41482
18833216	chr19:18833216:A:G	6.18808e-07	-0.0041875	-1.4177
18833363	chr19:18833363:G:A	1.72178e-06	-0.398569	-4.04282e-10
18833637	chr19:18833637:TCA:T	6.69503e-07	-1.06161e-10	-1.34314
18834211	chr19:18834211:C:A	2.31605e-06	-1.06161e-10	-0.102061
18835313	chr19:18835313:C:T	3.82971e-07	-1.0439	-0.857816
18835429	chr19:18835429:C:T	1.96261e-05	-1.06161e-10	2.03493
18836104	chr19:18836104:C:T	5.8987e-07	-1.46978	-4.04282e-10
18836587	chr19:18836587:C:T	3.48641e-07	-1.49781	-0.497825
18837349	chr19:18837349:C:G	7.10609e-07	-1.06161e-10	-1.28356
18837644	chr19:18837644:G:C	1.42014e-07	-1.53377	-1.35999
18838420	chr19:18838420:A:T	3.17109e-07	-0.946053	-1.14438
18838764	chr19:18838764:T:C	1.41524e-07	-1.53703	-1.36018
18839115	chr19:18839115:G:A	6.20142e-07	-1.06161e-10	-1.41973
18839836	chr19:18839836:A:G	5.15138e-06	1.7505	-1.05316
18841366	chr19:18841366:A:G	6.44052e-07	-1.06161e-10	-1.3819
18841717	chr19:18841717:A:T	4.2672e-07	-1.50322	-0.290336
18841811	chr19:18841811:C:T	8.2779e-07	-1.06161e-10	-1.13092
18841993	chr19:18841993:G:A	1.06476e-06	-1.06161e-10	-0.879176
18843856	chr19:18843856:C:T	6.45978e-07	-1.06161e-10	-1.37891
18844203	chr19:18844203:G:T	1.11699e-06	-1.06161e-10	-0.831287
18845890	chr19:18845890:G:A	4.33242e-06	1.40518	-0.880976
18846296	chr19:18846296:C:T	6.19638e-07	-1.06161e-10	-1.42055
18847122	chr19:18847122:G:C	0.00017583	-1.06161e-10	4.22759
18847162	chr19:18847162:C:T	6.87099e-07	-1.3172	-4.04282e-10
18847661	chr19:18847661:C:T	8.16945e-07	-1.06161e-10	-1.14411
18847753	chr19:18847753:A:T	1.38908e-06	-1.06161e-10	-0.613282
18848287	chr19:18848287:G:A	4.87864e-07	-0.778189	-0.881455
18848639	chr19:18848639:C:T	1.32866e-07	-1.53977	-1.42057
18849098	chr19:18849098:C:T	1.22245e-06	-1.06161e-10	-0.74107
18849469	chr19:18849469:C:T	8.82224e-07	-1.06161e-10	-1.06723
18851252	chr19:18851252:G:A	3.89041e-06	1.39004	-0.973448
18851930	chr19:18851930:T:C	1.11434e-06	-1.06161e-10	-0.833663
18852609	chr19:18852609:C:T	7.99273e-07	-1.06161e-10	-1.16598
18853428	chr19:18853428:T:C	6.89418e-06	-1.06161e-10	0.988752
18853633	chr19:18853633:C:T	1.91706e-06	1.0644	-1.35553
18853701	chr19:18853701:G:A	5.00759e-06	1.5998	-0.930767
18853820	chr19:18853820:G:A	6.30836e-07	-1.06161e-10	-1.40263
18854056	chr19:18854056:C:T	1.06069e-06	-0.88301	-4.04282e-10
18854146	chr19:18854146:G:T	2.6631e-07	-1.35259	-0.912428
18855350	chr19:18855350:G:A	8.74882e-07	-1.07559	-4.04282e-10
18855522	chr19:18855522:G:C	6.23868e-07	-1.06161e-10	-1.41374
18855651	chr19:18855651:G:A	8.78749e-07	-1.06161e-10	-1.07118
18856820	chr19:18856820:C:T	8.76304e-07	-1.06161e-10	-1.07397
18856912	chr19:18856912:C:T	2.92371e-06	-1.05368	1.18461
18857849	chr19:18857849:T:C	3.3797e-07	-0.832033	-1.19469
18857879	chr19:18857879:G:T	5.7921e-07	-1.48802	-4.04282e-10
18858008	chr19:18858008:A:G	7.5376e-07	-0.199197	-1.02541
18858780	chr19:18858780:C:T	1.43444e-07	-1.54076	-1.34298
18859018	chr19:18859018:C:T	7.20969e-07	-1.06161e-10	-1.26908
18859024	chr19:18859024:G:A	3.05141e-06	0.173678	-4.04282e-10
18859531	chr19:18859531:C:T	1.85465e-05	-1.06161e-10	1.97836
18859548	chr19:18859548:G:A	1.627e-07	-1.33898	-1.41879
18859783	chr19:18859783:A:G	8.46481e-07	-1.06161e-10	-1.10859
18859923	chr19:18859923:A:G	8.80901e-07	0.0636335	-1.13237
18859971	chr19:18859971:C:T	1.42033e-07	-1.54437	-1.34925
18860385	chr19:18860385:C:T	8.94287e-07	-1.05365	-4.04282e-10
18860460	chr19:18860460:G:A	8.75987e-07	-1.06161e-10	-1.07433
18860513	chr19:18860513:T:C	3.25613e-06	1.08941	-0.8508
18860665	chr19:18860665:C:T	1.55218e-07	-1.53651	-1.26834
18861071	chr19:18861071:G:A	1.89262e-07	-1.19205	-1.4145
18861199	chr19:18861199:A:G	3.55018e-07	-1.48773	-0.489785
18861373	chr19:18861373:C:T	5.89369e-07	-1.47063	-4.04282e-10
18861782	chr19:18861782:T:C	2.0622e-07	-1.24444	-1.27629
18862132	chr19:18862132:C:T	6.60418e-07	-1.06161e-10	-1.35681
18863056	chr19:18863056:AC:A	6.42728e-07	-1.06161e-10	-1.38396
18863192	chr19:18863192:C:T	8.38876e-07	-1.11762	-4.04282e-10
18863250	chr19:18863250:G:C	5.35614e-06	1.5911	-0.854778
18863391	chr19:18863391:A:G	1.21689e-06	0.0063195	-0.75195
18865675	chr19:18865675:C:T	2.43804e-06	-0.0507317	-4.04282e-10
18866179	chr19:18866179:G:A	2.40747e-06	-1.09771	1.03436
18867441	chr19:18867441:C:T	2.48551e-06	-1.13344	1.10199
18867671	chr19:18867671:A:C	7.75732e-07	-1.19587	-4.04282e-10
18868509	chr19:18868509:C:T	7.66526e-07	-1.06161e-10	-1.20781
18868515	chr19:18868515:A:C	3.78135e-07	-1.04013	-0.8743
18868544	chr19:18868544:G:A	6.27623e-07	-1.06161e-10	-1.40774
18869231	chr19:18869231:C:T	1.03629e-06	-1.06161e-10	-0.906282
18869328	chr19:18869328:C:T	3.35416e-06	-1.06161e-10	0.268275
18869363	chr19:18869363:G:A	2.82358e-06	1.0915	-0.995421
18869489	chr19:18869489:G:A	8.40157e-07	-1.11609	-4.04282e-10
18869781	chr19:18869781:T:A	1.8779e-07	-1.19962	-1.41473
18869822	chr19:18869822:TGAC:T	6.73608e-07	-1.06161e-10	-1.33703
18870743	chr19:18870743:C:T	1.72965e-05	-1.06161e-10	1.90858
18871890	chr19:18871890:G:A	7.55278e-07	-1.06161e-10	-1.22259
18873021	chr19:18873021:G:A	6.46253e-07	-1.06161e-10	-1.37849
18873488	chr19:18873488:G:C	6.68776e-07	-1.06161e-10	-1.34423
18873801	chr19:18873801:A:G	4.8531e-07	-0.664081	-1.00081
18873930	chr19:18873930:C:T	7.82829e-07	-1.06161e-10	-1.18677
18873940	chr19:18873940:G:A	6.88552e-07	-1.06161e-10	-1.31509
18874034	chr19:18874034:G:A	2.11267e-07	-1.29164	-1.20491
18874288	chr19:18874288:T:C	5.8742e-07	-0.854844	-0.619095
18874414	chr19:18874414:C:T	6.96753e-07	-1.06161e-10	-1.30325
18875273	chr19:18875273:C:T	6.26361e-07	-1.40975	-4.04282e-10
18875510	chr19:18875510:T:A	1.7367e-06	-1.06161e-10	-0.389941
18875924	chr19:18875924:C:T	6.25941e-07	-1.06161e-10	-1.41042
18876066	chr19:18876066:C:T	3.33177e-07	-1.1732	-0.867804
18876161	chr19:18876161:T:C	3.74606e-07	-1.42422	-0.499582
18877055	chr19:18877055:G:A	2.50347e-06	-1.06161e-10	-0.0242474
18877409	chr19:18877409:C:T	2.83413e-06	0.559331	-0.459521
18877857	chr19:18877857:T:C	2.85389e-07	-1.04493	-1.1509
18877863	chr19:18877863:CCT:C	9.993e-07	-1.06161e-10	-0.942625
18877890	chr19:18877890:T:C	5.05907e-07	-0.497219	-1.12611
18878136	chr19:18878136:C:T	3.95163e-06	-1.06161e-10	0.432202
18878461	chr19:18878461:A:G	2.55359e-07	-1.04581	-1.2612
18878479	chr19:18878479:T:C	6.40959e-07	-1.06161e-10	-1.38671
18878511	chr19:18878511:T:C	2.4725e-07	-1.10087	-1.23841
18878681	chr19:18878681:G:A	6.693e-07	-1.06161e-10	-1.34345
18878909	chr19:18878909:T:C	1.16639e-06	-1.06161e-10	-0.788007
18879163	chr19:18879163:C:T	7.99679e-07	-1.06161e-10	-1.16547
18879789	chr19:18879789:C:G	6.67e-07	-1.06161e-10	-1.34689
18879928	chr19:18879928:C:T	6.81766e-07	-1.06161e-10	-1.32499
18880571	chr19:18880571:C:T	1.24443e-06	-1.06161e-10	-0.723246
18880803	chr19:18880803:T:C	2.11817e-07	-1.38967	-1.10429
18881378	chr19:18881378:G:A	4.84316e-06	0.635643	-4.04282e-10
18881575	chr19:18881575:A:T	9.73931e-06	-1.06161e-10	1.33425
18881710	chr19:18881710:C:A	1.84105e-07	-1.42767	-1.2065
18882541	chr19:18882541:G:A	6.99348e-07	-1.06161e-10	-1.29953
18882868	chr19:18882868:T:A	7.79408e-07	-1.06161e-10	-1.19115
18883223	chr19:18883223:C:G	6.36486e-07	-1.06161e-10	-1.39372
18883753	chr19:18883753:C:G	1.71901e-06	-0.400174	-4.04282e-10
18884392	chr19:18884392:C:T	1.89757e-07	-1.25014	-1.35379
18884569	chr19:18884569:G:A	7.48521e-07	-1.06161e-10	-1.23158
18884840	chr19:18884840:A:C	7.81766e-07	-1.06161e-10	-1.18812
18885233	chr19:18885233:T:C	2.37681e-07	-1.21479	-1.16396
18885241	chr19:18885241:C:A	8.38538e-07	0.122056	-1.24008
18885374	chr19:18885374:TC:T	8.39662e-07	-1.11668	-4.04282e-10
18885425	chr19:18885425:G:A	1.54812e-07	-1.54416	-1.26331
18885503	chr19:18885503:C:T	6.71835e-07	-1.06161e-10	-1.33967
18885762	chr19:18885762:G:A	3.73101e-06	-1.06161e-10	0.374753
18885770	chr19:18885770:C:T	9.30565e-06	-1.06161e-10	1.2887
18886094	chr19:18886094:GCCA:G	1.27115e-06	-1.06161e-10	-0.701999
18886115	chr19:18886115:CTATGCTCTGGA:C	7.48196e-07	-1.06161e-10	-1.23202
18886264	chr19:18886264:C:G	2.68932e-06	0.0473643	-4.04282e-10
18886276	chr19:18886276:G:A	6.38628e-06	-1.06161e-10	0.912227
18886298	chr19:18886298:C:T	3.9566e-07	-0.684707	-1.18442
18886377	chr19:18886377:G:A	6.11763e-07	-0.0893229	-1.34401
18886484	chr19:18886484:C:T	6.68447e-07	-1.06161e-10	-1.34472
18886489	chr19:18886489:G:A	6.50415e-07	-1.06161e-10	-1.37207
18886514	chr19:18886514:C:T	3.73508e-07	-0.966634	-0.960108
18887028	chr19:18887028:T:C	6.39124e-07	-1.06161e-10	-1.38958
18887182	chr19:18887182:T:C	9.12831e-07	-1.06161e-10	-1.03313
18887190	chr19:18887190:G:A	3.17092e-07	-1.53868	-0.55181
18887509	chr19:18887509:T:C	8.74841e-07	-1.06161e-10	-1.07564
18887675	chr19:18887675:C:T	1.4913e-06	-0.306033	-0.236243
18887761	chr19:18887761:A:G	1.6332e-06	-1.06161e-10	-0.451381
18887983	chr19:18887983:C:T	6.28103e-07	-1.06161e-10	-1.40698
18888035	chr19:18888035:C:A	1.48014e-06	0.614683	-1.16447
18888047	chr19:18888047:C:T	1.54266e-07	-1.41361	-1.39739
18888238	chr19:18888238:A:T	6.28895e-07	-1.06161e-10	-1.40572
18888893	chr19:18888893:T:C	5.16514e-06	0.933337	-0.23333
18889343	chr19:18889343:C:T	3.86171e-07	-0.584972	-1.30843
18890504	chr19:18890504:G:C	4.87883e-07	-1.40366	-0.255941
18892042	chr19:18892042:C:T	2.72968e-07	-1.07694	-1.16339
18892400	chr19:18892400:A:G	3.70177e-06	-0.871265	1.23815
18892410	chr19:18892410:T:C	3.3611e-06	-0.872845	1.14319
18892442	chr19:18892442:G:A	1.03559e-06	-0.554603	-0.352346
18892451	chr19:18892451:A:G	3.15955e-06	-1.06161e-10	0.208505
18892583	chr19:18892583:T:C	6.26639e-07	-1.06161e-10	-1.40931
18892904	chr19:18892904:C:T	3.1552e-07	-1.01296	-1.0825
18892979	chr19:18892979:C:T	1.69184e-05	-1.06161e-10	1.88648
18893638	chr19:18893638:G:A	8.64775e-07	-1.06161e-10	-1.08721
18893813	chr19:18893813:C:T	9.75709e-07	-1.06161e-10	-0.966515
18894573	chr19:18894573:G:A	4.10211e-06	-0.504531	0.974108
18894641	chr19:18894641:G:A	8.55252e-07	-1.06161e-10	-1.09828
18895151	chr19:18895151:G:A	2.36768e-06	-1.06161e-10	-0.0800146
18895646	chr19:18895646:A:G	2.11626e-06	-0.974925	0.782649
18895650	chr19:18895650:T:C	6.21391e-07	-1.06161e-10	-1.41772
18895839	chr19:18895839:A:G	4.29722e-07	-1.25044	-0.536106
18895857	chr19:18895857:G:C	4.30446e-07	-0.768274	-1.01659
18896992	chr19:18896992:C:T	1.59464e-06	-0.754413	0.279139
18898073	chr19:18898073:G:A	2.84799e-06	0.104688	-4.04282e-10
18898102	chr19:18898102:C:A	8.14604e-07	-1.06161e-10	-1.14698
18898661	chr19:18898661:T:C	9.47426e-07	-0.0135667	-0.982364
18898744	chr19:18898744:C:T	7.84662e-06	-1.06161e-10	1.11816
18898799	chr19:18898799:G:A	3.37494e-06	-1.06161e-10	0.274452
18898818	chr19:18898818:C:T	1.01824e-06	-1.06161e-10	-0.923846
18899236	chr19:18899236:T:C	8.72026e-07	-1.06161e-10	-1.07886
18900124	chr19:18900124:GC:G	6.17302e-06	-0.549183	1.42745
18900139	chr19:18900139:G:A	1.76884e-06	0.240572	-0.612171
18900435	chr19:18900435:T:C	1.52976e-06	0.794721	-1.31153
18900575	chr19:18900575:G:A	6.3507e-07	-1.06161e-10	-1.39595
18900970	chr19:18900970:T:C	6.22443e-07	-1.06161e-10	-1.41603
18901056	chr19:18901056:T:C	5.12567e-06	-0.822323	1.51466
18901250	chr19:18901250:T:C	7.34474e-07	-1.06161e-10	-1.25053
18901413	chr19:18901413:C:T	6.38103e-07	-1.06161e-10	-1.39118
18901444	chr19:18901444:A:G	6.6488e-07	-1.06161e-10	-1.35007
18901549	chr19:18901549:G:A	1.5975e-06	-0.791165	0.317682
18901682	chr19:18901682:A:T	1.05888e-06	-0.88471	-4.04282e-10
18901796	chr19:18901796:G:A	8.47786e-07	-1.06161e-10	-1.10705
18901906	chr19:18901906:C:T	8.60284e-07	-1.06161e-10	-1.09242
18902996	chr19:18902996:G:A	7.75905e-07	-1.06161e-10	-1.19565
18904000	chr19:18904000:T:C	1.72118e-06	0.887925	-1.28684
18904334	chr19:18904334:G:A	6.48214e-05	-1.06161e-10	3.22971
18904682	chr19:18904682:C:T	3.4118e-07	-1.31512	-0.702153
18904736	chr19:18904736:C:T	6.21158e-07	-1.06161e-10	-1.41809
18905093	chr19:18905093:A:G	6.19617e-07	-1.06161e-10	-1.42058
18905299	chr19:18905299:A:G	2.05915e-05	-1.1855	3.26845
18905475	chr19:18905475:A:G	7.19687e-07	-1.06161e-10	-1.27086
18905641	chr19:18905641:G:A	1.70427e-06	-0.408788	-4.04282e-10
18905892	chr19:18905892:T:C	1.32399e-06	-1.06161e-10	-0.661272
18905939	chr19:18905939:G:A	1.64194e-06	-0.987904	0.541858
18905976	chr19:18905976:G:A	3.78518e-06	-0.791409	1.18058
18906169	chr19:18906169:G:A	4.05899e-07	-1.01668	-0.826896
18906763	chr19:18906763:T:C	3.58404e-06	-0.0733347	0.4079
18906852	chr19:18906852:C:T	1.03591e-06	-1.06161e-10	-0.906644
18906902	chr19:18906902:G:A	9.65194e-07	-1.06161e-10	-0.977351
18907024	chr19:18907024:A:G	1.8444e-06	-1.06161e-10	-0.329771
18907053	chr19:18907053:G:A	2.47465e-06	-1.24653	1.2107
18907191	chr19:18907191:G:C	8.13662e-07	-1.06161e-10	-1.14814
18907442	chr19:18907442:C:T	9.66377e-07	-1.06161e-10	-0.976126
18907487	chr19:18907487:T:A	8.41429e-07	-1.06161e-10	-1.11458
18907502	chr19:18907502:A:C	4.45696e-07	-1.23225	-0.517796
18907549	chr19:18907549:G:A	8.34108e-07	-1.06161e-10	-1.12332
18907667	chr19:18907667:G:A	9.46436e-07	-1.06161e-10	-0.996977
18907762	chr19:18907762:G:A	1.08471e-06	-1.06161e-10	-0.860612
18907805	chr19:18907805:C:T	3.93509e-06	-0.797002	1.22501
18908025	chr19:18908025:G:C	1.52183e-06	-0.926037	0.404024
18908034	chr19:18908034:A:C	6.96677e-07	-1.06161e-10	-1.30336
18908057	chr19:18908057:A:G	1.93596e-06	0.83971	-1.12103
18908153	chr19:18908153:C:T	1.77911e-07	-1.30287	-1.36553
18908991	chr19:18908991:G:A	2.11634e-07	-1.21078	-1.28405
18909051	chr19:18909051:G:A	7.44816e-07	-1.06161e-10	-1.23654
18909060	chr19:18909060:T:G	9.23348e-07	-1.06161e-10	-1.02167
18909143	chr19:18909143:T:G	8.1836e-07	-1.06161e-10	-1.14238
18909647	chr19:18909647:T:C	2.29369e-06	1.07554	-1.1873
18909906	chr19:18909906:G:A	6.53568e-07	-1.06161e-10	-1.36723
18909934	chr19:18909934:T:C	7.74315e-07	-1.06161e-10	-1.1977
18909935	chr19:18909935:A:G	6.51939e-07	-1.06161e-10	-1.36973
18910201	chr19:18910201:C:T	1.27352e-06	-0.601019	-0.09912
18910303	chr19:18910303:G:A	8.38872e-07	-1.06161e-10	-1.11762
18910415	chr19:18910415:G:A	9.973e-07	-1.06161e-10	-0.944629
18910645	chr19:18910645:T:C	1.35731e-06	-1.52903	0.892614
18911198	chr19:18911198:C:A	1.26783e-06	0.478051	-1.18267
18911236	chr19:18911236:G:A	2.3339e-07	-1.28151	-1.11546
18911395	chr19:18911395:T:C	3.40617e-07	-1.40073	-0.61819
18911709	chr19:18911709:G:A	1.69382e-06	-1.0118	0.596863
18912309	chr19:18912309:T:C	1.03082e-06	-0.911573	-4.04282e-10
18912629	chr19:18912629:C:T	8.16608e-07	-1.06161e-10	-1.14452
18912764	chr19:18912764:A:G	5.6848e-07	-0.985431	-0.521282
18913611	chr19:18913611:A:G	7.93294e-07	-0.432473	-0.741013
18914903	chr19:18914903:T:C	6.94966e-07	-1.06161e-10	-1.30582
18914941	chr19:18914941:T:C	6.82274e-07	-1.06161e-10	-1.32425
18915167	chr19:18915167:C:T	6.95245e-07	-1.06161e-10	-1.30542
18915683	chr19:18915683:T:C	6.52055e-05	-1.06161e-10	3.23562
18916042	chr19:18916042:A:G	1.1394e-06	-0.401131	-0.410292
18916093	chr19:18916093:G:A	6.65242e-07	-1.06161e-10	-1.34953
18917832	chr19:18917832:C:T	6.50905e-07	-1.06161e-10	-1.37132
18918734	chr19:18918734:G:GT	1.2594e-06	-0.711292	-4.04282e-10
18919311	chr19:18919311:G:C	1.89268e-06	0.424919	-0.728849
18919492	chr19:18919492:C:A	8.38001e-07	-1.06161e-10	-1.11866
18919513	chr19:18919513:G:A	9.45973e-07	-1.06161e-10	-0.997466
18919621	chr19:18919621:TGGGACCACGCA:T	7.25906e-07	-1.06161e-10	-1.26226
18919880	chr19:18919880:C:G	8.32066e-07	-0.703982	-0.421786
18920278	chr19:18920278:C:G	7.50054e-07	-1.06161e-10	-1.22954
18920457	chr19:18920457:G:A	9.45973e-07	-1.06161e-10	-0.997466
18920724	chr19:18920724:C:T	1.3657e-06	-0.630255	-4.04282e-10
18920943	chr19:18920943:C:A	7.49918e-07	-1.06161e-10	-1.22972
18921125	chr19:18921125:G:A	7.34433e-07	-1.06161e-10	-1.25058
18921195	chr19:18921195:A:G	7.52607e-07	-1.06161e-10	-1.22614
18921415	chr19:18921415:G:T	2.01842e-07	-1.35033	-1.19187
18921752	chr19:18921752:C:T	6.5671e-07	-1.06161e-10	-1.36244
18921871	chr19:18921871:T:C	1.53667e-06	-1.06161e-10	-0.512308
18922280	chr19:18922280:G:A	1.24775e-06	-0.414782	-0.305804
18922578	chr19:18922578:G:A	8.03554e-07	-0.511958	-0.648678
18922633	chr19:18922633:G:A	1.05997e-06	-1.06161e-10	-0.883685
18922814	chr19:18922814:G:A	7.6912e-07	-1.06161e-10	-1.20443
18923262	chr19:18923262:C:T	1.25091e-06	-0.718055	-4.04282e-10
18923388	chr19:18923388:G:A	2.27953e-06	-1.06161e-10	-0.117955
18923477	chr19:18923477:A:G	7.73046e-07	-1.06161e-10	-1.19934
18923749	chr19:18923749:G:A	3.72426e-07	-1.18472	-0.744922
18924137	chr19:18924137:G:A	3.18547e-07	-1.42044	-0.665473
18924350	chr19:18924350:CT:C	5.57047e-07	-0.700829	-0.826201
18924522	chr19:18924522:A:G	6.28389e-07	-1.06161e-10	-1.40652
18924545	chr19:18924545:G:T	6.1479e-05	3.22926	-0.0524906
18924546	chr19:18924546:C:T	6.0253e-05	3.23539	-0.0787582
18924608	chr19:18924608:C:T	7.85121e-07	-1.06161e-10	-1.18384
18924619	chr19:18924619:G:T	1.91728e-06	-0.139537	-0.151483
18924728	chr19:18924728:G:T	8.9374e-07	-1.06161e-10	-1.05427
18925301	chr19:18925301:A:G	2.22476e-07	-1.05195	-1.39292
18925351	chr19:18925351:C:T	1.51415e-06	-1.06161e-10	-0.527074
18926244	chr19:18926244:T:C	5.62985e-06	0.752866	0.033291
18926260	chr19:18926260:C:T	8.52007e-07	-1.06161e-10	-1.10209
18926429	chr19:18926429:G:C	4.27559e-06	-1.06161e-10	0.510997
18927089	chr19:18927089:AAAAAG:A	6.29713e-07	-1.06161e-10	-1.40442
18927932	chr19:18927932:C:T	8.51612e-07	-1.06161e-10	-1.10255
18928221	chr19:18928221:C:T	1.61812e-06	-1.06161e-10	-0.460659
18928271	chr19:18928271:G:A	6.63565e-07	-1.06161e-10	-1.35205
18928350	chr19:18928350:G:A	6.20733e-07	-1.06161e-10	-1.41878
18928489	chr19:18928489:T:C	1.80772e-06	0.16227	-0.512128
18929043	chr19:18929043:T:C	1.49874e-06	-1.06161e-10	-0.5373
18929056	chr19:18929056:T:C	7.96823e-07	-1.06161e-10	-1.16905
18929099	chr19:18929099:G:A	1.18347e-06	0.464307	-1.23778
18930214	chr19:18930214:C:T	3.23811e-07	-1.33312	-0.736399
18930451	chr19:18930451:G:A	8.30802e-07	-1.2792	0.151917
18930572	chr19:18930572:A:C	6.27113e-07	-1.06161e-10	-1.40855
18930643	chr19:18930643:T:C	6.23724e-07	-1.06161e-10	-1.41397
18930653	chr19:18930653:T:C	6.19906e-07	-1.06161e-10	-1.42011
18930681	chr19:18930681:T:C	3.53766e-06	0.836478	-0.514938
18930743	chr19:18930743:C:T	2.19226e-06	-1.00038	0.843387
18930943	chr19:18930943:G:A	6.19822e-07	-1.06161e-10	-1.42025
18931146	chr19:18931146:C:A	1.60778e-06	-1.06161e-10	-0.467067
18931187	chr19:18931187:C:T	6.21213e-07	-1.06161e-10	-1.41801
18931228	chr19:18931228:C:T	1.8283e-06	-1.06161e-10	-0.338537
18931373	chr19:18931373:G:A	6.33542e-07	-1.06161e-10	-1.39835
18931442	chr19:18931442:C:T	1.79144e-06	-1.06161e-10	-0.358904
18931539	chr19:18931539:C:T	7.3238e-07	-1.06161e-10	-1.25338
18931578	chr19:18931578:A:G	6.34219e-07	-1.06161e-10	-1.39729
18931799	chr19:18931799:C:T	1.42341e-06	0.347834	-0.9367
18931879	chr19:18931879:T:C	6.89237e-07	-1.06161e-10	-1.31409
18931904	chr19:18931904:G:A	1.67333e-06	-0.427112	-4.04282e-10
18931996	chr19:18931996:C:A	9.6304e-07	-1.06161e-10	-0.979585
18932045	chr19:18932045:G:A	9.7337e-07	-1.06161e-10	-0.968916
18932654	chr19:18932654:G:A	1.87517e-06	-1.06161e-10	-0.313228
18933254	chr19:18933254:C:T	2.31291e-06	-1.06161e-10	-0.103418
18933351	chr19:18933351:T:G	9.18081e-07	-1.06161e-10	-1.02739
18933532	chr19:18933532:G:T	6.2664e-07	-1.06161e-10	-1.40931
18933612	chr19:18933612:C:T	5.57934e-07	-1.52544	-4.04282e-10
18933749	chr19:18933749:G:A	6.20503e-07	-1.06161e-10	-1.41915
18934168	chr19:18934168:G:A	8.8689e-07	-1.06161e-10	-1.06196
18934193	chr19:18934193:C:T	9.26701e-07	-1.06161e-10	-1.01805
18934248	chr19:18934248:C:T	8.89215e-07	-1.06161e-10	-1.05934
18934530	chr19:18934530:GGAA:G	3.25663e-06	-1.06161e-10	0.238767
18934833	chr19:18934833:T:C	1.33129e-06	-1.06161e-10	-0.655774
18935069	chr19:18935069:C:T	6.34586e-07	-1.06161e-10	-1.39671
18935853	chr19:18935853:C:CTGCTAAGAA	6.02452e-07	-1.44867	-4.04282e-10
18936039	chr19:18936039:T:C	6.40384e-07	-1.06161e-10	-1.38761
18936081	chr19:18936081:C:T	7.08997e-07	-1.06161e-10	-1.28583
18936089	chr19:18936089:G:T	8.273e-07	-1.06161e-10	-1.13151
18936111	chr19:18936111:C:T	6.41999e-07	-1.06161e-10	-1.38509
18936353	chr19:18936353:T:TA	6.27547e-07	-1.06161e-10	-1.40786
18936537	chr19:18936537:G:A	1.80924e-06	-1.06161e-10	-0.349018
18936711	chr19:18936711:C:T	7.21418e-07	-1.06161e-10	-1.26846
18936887	chr19:18936887:G:A	5.47443e-07	-1.54442	-4.04282e-10
18936977	chr19:18936977:T:G	1.79489e-07	-1.34356	-1.316
18937086	chr19:18937086:G:A	6.90814e-07	-1.31181	-4.04282e-10
18938092	chr19:18938092:T:C	5.2281e-07	-1.53867	-0.0517936
18938124	chr19:18938124:G:A	4.44726e-07	-0.987303	-0.764919
18938385	chr19:18938385:G:A	2.17797e-07	-1.50205	-0.964071
18938389	chr19:18938389:G:A	4.4729e-07	-0.336206	-1.41027
18938689	chr19:18938689:A:T	6.21104e-07	-1.06161e-10	-1.41818
18939159	chr19:18939159:C:T	5.93764e-07	-1.4632	-4.04282e-10
18939499	chr19:18939499:TAACTC:T	1.0376e-06	-0.905014	-4.04282e-10
18939596	chr19:18939596:C:T	2.07888e-06	-1.06161e-10	-0.210097
18939742	chr19:18939742:C:G	1.14203e-06	-1.06161e-10	-0.809121
18940030	chr19:18940030:G:A	2.16704e-06	-1.06161e-10	-0.168562
18940148	chr19:18940148:A:G	1.64858e-07	-1.33438	-1.41021
18940178	chr19:18940178:G:A	1.42666e-06	-0.58659	-4.04282e-10
18940707	chr19:18940707:T:C	6.30977e-07	-1.06161e-10	-1.40241
18941011	chr19:18941011:C:T	3.12665e-07	-0.683999	-1.42055
18941089	chr19:18941089:T:C	1.59768e-07	-1.36663	-1.40933
18942208	chr19:18942208:G:C	1.51963e-06	-1.06161e-10	-0.523458
18942509	chr19:18942509:C:T	1.38578e-06	-1.06161e-10	-0.615664
18942919	chr19:18942919:G:A	8.98922e-07	-1.06161e-10	-1.04848
18943339	chr19:18943339:C:T	1.12126e-06	-0.827469	-4.04282e-10
18943538	chr19:18943538:C:T	6.3536e-07	-1.06161e-10	-1.39549
18943911	chr19:18943911:T:C	4.72641e-06	0.967484	-0.356242
18943935	chr19:18943935:G:A	1.54841e-06	-1.06161e-10	-0.504694
18943943	chr19:18943943:G:T	6.92607e-07	-1.06161e-10	-1.30922
18944314	chr19:18944314:AG:A	9.36296e-07	-1.06161e-10	-1.00775
18944391	chr19:18944391:C:T	1.57721e-07	-1.54441	-1.24445
18945344	chr19:18945344:A:G	3.9515e-07	-1.53402	-0.336395
18945819	chr19:18945819:C:T	1.51521e-06	-1.06161e-10	-0.526373
18946003	chr19:18946003:C:T	1.13403e-06	-1.06161e-10	-0.816149
18946084	chr19:18946084:T:C	9.11513e-07	-1.06161e-10	-1.03457
18946683	chr19:18946683:G:C	6.88209e-07	-1.06161e-10	-1.31559
18947123	chr19:18947123:A:G	6.67934e-07	-1.06161e-10	-1.34549
18947204	chr19:18947204:A:T	7.5408e-07	-1.06161e-10	-1.22418
18947307	chr19:18947307:G:A	1.19294e-06	-1.06161e-10	-0.765507
18947498	chr19:18947498:G:A	7.42924e-07	-1.06161e-10	-1.23909
18947834	chr19:18947834:T:C	6.37544e-07	-1.06161e-10	-1.39206
18947977	chr19:18947977:A:C	5.44177e-06	-1.06161e-10	0.752179
18948356	chr19:18948356:G:A	1.08171e-05	-1.06161e-10	1.4392
18949267	chr19:18949267:G:A	1.33843e-07	-1.5345	-1.41852
18949441	chr19:18949441:T:A	6.21423e-07	-1.06161e-10	-1.41767
18949498	chr19:18949498:G:T	6.47562e-07	-1.06161e-10	-1.37647
18949629	chr19:18949629:A:G	1.54648e-07	-1.53944	-1.26909
18949676	chr19:18949676:C:T	1.12225e-05	1.476	-4.04282e-10
18949681	chr19:18949681:C:T	3.03449e-07	-1.49049	-0.643981
18949768	chr19:18949768:C:T	6.01155e-07	-1.45083	-4.04282e-10
18949832	chr19:18949832:C:T	2.65398e-07	-1.5083	-0.760147
18950148	chr19:18950148:G:A	8.62358e-07	-1.06161e-10	-1.09001
18950329	chr19:18950329:T:C	1.79912e-07	-1.34536	-1.31185
18950967	chr19:18950967:G:A	1.15084e-06	-1.06161e-10	-0.801429
18950980	chr19:18950980:A:T	1.44387e-07	-1.46089	-1.4163
18951752	chr19:18951752:C:T	7.5503e-07	-1.06161e-10	-1.22292
18951898	chr19:18951898:C:A	1.51092e-07	-1.42015	-1.41164
18952268	chr19:18952268:G:A	4.22168e-07	-1.54321	-0.261063
18952494	chr19:18952494:C:T	6.80548e-07	-1.06161e-10	-1.32678
18952750	chr19:18952750:G:A	4.67868e-06	-0.552853	1.15394
18953125	chr19:18953125:G:A	1.88907e-06	-1.06161e-10	-0.305839
18953382	chr19:18953382:A:G	1.36269e-07	-1.53405	-1.401
18953677	chr19:18953677:G:C	6.21448e-07	-1.06161e-10	-1.41763
18953889	chr19:18953889:A:G	6.39484e-07	-1.06161e-10	-1.38902
18954034	chr19:18954034:G:A	7.72244e-07	-1.06161e-10	-1.20038
18954084	chr19:18954084:T:G	2.48915e-07	-1.38573	-0.946837
18955106	chr19:18955106:T:C	5.11918e-07	-1.03735	-0.574164
18955200	chr19:18955200:TCCATCCATCTGC:T	1.52406e-07	-1.50942	-1.31371
18955766	chr19:18955766:G:A	3.87037e-07	-0.694179	-1.19698
18955786	chr19:18955786:C:CAGAT	5.41834e-07	-0.621703	-0.933018
18955790	chr19:18955790:T:C	6.4067e-07	-1.06161e-10	-1.38717
18956125	chr19:18956125:T:TG	5.62636e-07	-0.550725	-0.966322
18956138	chr19:18956138:A:G	2.36727e-06	-1.06161e-10	-0.0801861
18956209	chr19:18956209:G:A	3.47026e-07	-0.777194	-1.22309
18956504	chr19:18956504:G:A	1.59585e-07	-1.3935	-1.38361
18956509	chr19:18956509:A:G	9.05022e-07	-1.06161e-10	-1.04172
18956510	chr19:18956510:T:C	6.26381e-07	-1.06161e-10	-1.40972
18956520	chr19:18956520:C:T	2.22026e-06	-1.06161e-10	-0.144302
18956989	chr19:18956989:C:T	3.54195e-07	-0.715648	-1.26418
18957032	chr19:18957032:C:T	1.62746e-07	-1.41686	-1.34062
18957038	chr19:18957038:G:A	1.44528e-07	-1.54211	-1.3341
18957909	chr19:18957909:C:T	1.37421e-07	-1.51236	-1.41427
18958653	chr19:18958653:G:A	5.21795e-07	-0.964853	-0.627553
18958998	chr19:18958998:G:A	6.62064e-07	-1.06161e-10	-1.35432
18959051	chr19:18959051:G:A	1.04524e-06	-1.06161e-10	-0.897682
18959084	chr19:18959084:T:A	4.31202e-07	-1.09404	-0.68906
18959434	chr19:18959434:T:C	7.84726e-06	-1.06161e-10	1.11824
18959787	chr19:18959787:T:C	6.37245e-07	-1.06161e-10	-1.39253
18960038	chr19:18960038:C:T	9.25595e-07	-1.06161e-10	-1.01924
18960056	chr19:18960056:C:T	6.71785e-07	-1.33974	-4.04282e-10
18960162	chr19:18960162:T:TA	6.50252e-07	-1.06161e-10	-1.37232
18960707	chr19:18960707:G:C	1.68899e-07	-1.41228	-1.3081
18960820	chr19:18960820:A:G	1.51599e-07	-1.40921	-1.41923
18961113	chr19:18961113:G:A	8.26397e-06	1.16998	-4.04282e-10
18961344	chr19:18961344:G:A	6.23943e-07	-1.06161e-10	-1.41362
18961445	chr19:18961445:A:G	5.47528e-07	-1.54427	-4.04282e-10
18961615	chr19:18961615:T:C	6.78569e-07	-1.06161e-10	-1.32969
18961780	chr19:18961780:A:AG	6.41785e-07	0.0279235	-1.41335
18962123	chr19:18962123:C:T	8.0832e-07	-1.06161e-10	-1.15472
18962989	chr19:18962989:T:A	2.10942e-07	-1.53749	-0.96061
18963188	chr19:18963188:G:T	6.19614e-07	-1.06161e-10	-1.42058
18964218	chr19:18964218:G:A	1.53101e-05	-1.06161e-10	1.78659
18964251	chr19:18964251:T:C	2.29774e-07	-1.3956	-1.01699
18964527	chr19:18964527:G:A	7.64425e-07	-1.06161e-10	-1.21056
18964569	chr19:18964569:G:A	2.27255e-07	-1.45741	-0.966195
18964646	chr19:18964646:T:C	1.78319e-07	-1.54443	-1.12168
18964724	chr19:18964724:G:A	2.22788e-07	-1.34345	-1.10001
18964832	chr19:18964832:G:A	1.06674e-06	-1.06161e-10	-0.877317
18964949	chr19:18964949:A:G	2.08425e-06	-1.06161e-10	-0.207514
18965183	chr19:18965183:G:A	1.42853e-06	-0.585281	-4.04282e-10
18965675	chr19:18965675:C:T	3.08864e-05	-1.06161e-10	2.48839
18965813	chr19:18965813:G:A	1.69512e-06	-1.06161e-10	-0.414169
18965971	chr19:18965971:G:A	7.48184e-07	0.155377	-1.38741
18966100	chr19:18966100:G:C	6.50149e-07	-1.06161e-10	-1.37248
18966852	chr19:18966852:C:T	6.45041e-07	-1.06161e-10	-1.38037
18966921	chr19:18966921:C:T	7.822e-07	-1.06161e-10	-1.18757
18967110	chr19:18967110:G:A	4.85316e-07	-1.35422	-0.310657
18967153	chr19:18967153:G:GCCA	6.36994e-07	-1.06161e-10	-1.39292
18967491	chr19:18967491:A:T	2.19153e-07	-1.4819	-0.978007
18967598	chr19:18967598:G:T	6.12239e-07	-0.0393158	-1.39324
18967783	chr19:18967783:T:C	3.22721e-07	-1.53061	-0.542285
18967921	chr19:18967921:C:T	6.5781e-07	-1.06161e-10	-1.36076
18968499	chr19:18968499:A:T	5.06819e-07	-1.33377	-0.287755
18968584	chr19:18968584:T:C	3.0191e-07	-1.53919	-0.600359
18968629	chr19:18968629:T:G	6.78122e-07	-1.06161e-10	-1.33035
18968797	chr19:18968797:T:A	1.10731e-06	-1.06161e-10	-0.839992
18968829	chr19:18968829:C:A	6.74442e-07	-1.06161e-10	-1.33579
18968834	chr19:18968834:G:A	9.50258e-07	-1.06161e-10	-0.992947
18968912	chr19:18968912:C:T	8.87969e-07	-1.06161e-10	-1.06074
18968914	chr19:18968914:A:G	6.49203e-07	-1.06161e-10	-1.37393
18969184	chr19:18969184:G:A	6.78845e-07	-1.06161e-10	-1.32929
18969306	chr19:18969306:T:C	6.20989e-07	-1.06161e-10	-1.41837
18969531	chr19:18969531:G:A	8.24601e-07	-1.06161e-10	-1.13478
18969585	chr19:18969585:C:T	4.4923e-07	-1.34079	-0.401356
18969631	chr19:18969631:A:C	7.13923e-07	-1.06161e-10	-1.2789
18969858	chr19:18969858:T:G	7.07804e-07	-1.06161e-10	-1.28751
18969906	chr19:18969906:GTTA:G	6.78024e-07	-1.06161e-10	-1.3305
18970218	chr19:18970218:C:T	6.81726e-07	-1.06161e-10	-1.32505
18970305	chr19:18970305:T:C	6.29908e-07	-1.06161e-10	-1.40411
18970653	chr19:18970653:G:A	1.53778e-06	-0.511586	-4.04282e-10
18970892	chr19:18970892:A:C	5.54008e-07	-1.5325	-4.04282e-10
18971274	chr19:18971274:C:T	5.22744e-07	-0.477155	-1.11343
18971450	chr19:18971450:G:A	6.52116e-07	-1.06161e-10	-1.36946
18971654	chr19:18971654:A:T	1.9216e-07	-1.47149	-1.11986
18971659	chr19:18971659:G:A	2.85523e-07	-1.53489	-0.660471
18971810	chr19:18971810:C:T	3.35919e-07	-1.16505	-0.867764
18972089	chr19:18972089:C:T	2.04964e-07	-1.39395	-1.13289
18972184	chr19:18972184:T:C	6.79338e-07	-1.06161e-10	-1.32856
18972243	chr19:18972243:A:C	7.42604e-07	-1.06161e-10	-1.23952
18972294	chr19:18972294:A:G	6.57137e-07	-1.06161e-10	-1.36179
18972436	chr19:18972436:G:A	5.63441e-07	-1.51562	-4.04282e-10
18972611	chr19:18972611:G:A	1.69547e-06	-0.640803	0.22684
18972629	chr19:18972629:G:A	7.5225e-07	-1.06161e-10	-1.22661
18972674	chr19:18972674:A:G	5.80415e-07	-1.48594	-4.04282e-10
18972942	chr19:18972942:C:T	6.09395e-06	-1.06161e-10	0.865372
18973075	chr19:18973075:G:T	7.78097e-07	-1.06161e-10	-1.19283
18973126	chr19:18973126:T:G	3.3945e-05	-1.06161e-10	2.58282
18973432	chr19:18973432:G:C	7.54127e-07	0.191157	-1.41528
18973554	chr19:18973554:G:A	1.77347e-05	2.5435	-0.609904
18973858	chr19:18973858:G:C	2.1657e-06	-1.33138	1.1622
18973875	chr19:18973875:C:T	3.02686e-07	-1.20796	-0.929023
18973898	chr19:18973898:C:T	5.64091e-06	-1.06161e-10	0.788121
18974126	chr19:18974126:C:T	7.00461e-07	-1.06161e-10	-1.29794
18974227	chr19:18974227:G:A	7.9089e-07	-1.06161e-10	-1.17652
18974248	chr19:18974248:T:C	3.18185e-06	1.28178	-1.06624
18974302	chr19:18974302:A:G	7.18122e-07	-1.06161e-10	-1.27304
18974412	chr19:18974412:G:C	2.08855e-06	-1.06161e-10	-0.205453
18975107	chr19:18975107:A:G	1.33773e-06	-0.650954	-4.04282e-10
18975482	chr19:18975482:C:T	3.44117e-07	-0.592457	-1.41624
18975485	chr19:18975485:A:T	7.90657e-07	-1.06161e-10	-1.17682
18975610	chr19:18975610:C:G	7.5716e-07	-1.31945	0.0993445
18975657	chr19:18975657:C:T	7.16448e-07	-1.06161e-10	-1.27537
18975720	chr19:18975720:T:C	7.20868e-07	-1.06161e-10	-1.26922
18976020	chr19:18976020:C:T	6.14687e-06	-1.06161e-10	0.874018
18976350	chr19:18976350:C:T	4.61921e-07	-1.37711	-0.337172
18976488	chr19:18976488:G:A	8.54971e-07	-1.09861	-4.04282e-10
18976689	chr19:18976689:G:C	6.38124e-07	-0.758903	-0.632245
18976723	chr19:18976723:A:G	7.19752e-07	-1.06161e-10	-1.27077
18976814	chr19:18976814:A:G	7.12169e-07	-1.06161e-10	-1.28137
18977522	chr19:18977522:G:A	6.90868e-07	-1.31173	-4.04282e-10
18977560	chr19:18977560:T:A	6.33686e-07	-0.715436	-0.682691
18977573	chr19:18977573:T:A	6.25953e-07	-1.06161e-10	-1.4104
18977969	chr19:18977969:C:T	6.52621e-07	-1.06161e-10	-1.36868
18978097	chr19:18978097:G:A	1.95138e-06	-1.06161e-10	-0.273386
18978932	chr19:18978932:T:A	6.84217e-07	-1.06161e-10	-1.32141
18979599	chr19:18979599:G:A	6.80037e-07	-1.06161e-10	-1.32753
18979903	chr19:18979903:G:A	7.20397e-07	-1.06161e-10	-1.26988
18980026	chr19:18980026:C:A	4.56624e-05	2.47825	0.401098
18980277	chr19:18980277:A:G	1.10166e-06	-0.845105	-4.04282e-10
18980444	chr19:18980444:A:G	5.59348e-06	1.85099	-1.07131
18980999	chr19:18980999:C:T	6.25189e-07	-1.06161e-10	-1.41163
18981074	chr19:18981074:AG:A	2.77588e-07	-1.32149	-0.902058
18981101	chr19:18981101:T:C	4.9784e-07	-1.51124	-0.128164
18981525	chr19:18981525:T:G	6.84407e-07	-1.06161e-10	-1.32113
18981625	chr19:18981625:C:T	5.91742e-07	-1.46661	-4.04282e-10
18981888	chr19:18981888:G:A	6.19779e-07	-1.06161e-10	-1.42032
18981994	chr19:18981994:G:A	5.49712e-07	-1.54029	-4.04282e-10
18982293	chr19:18982293:A:C	2.3756e-06	-1.06161e-10	-0.0766733
18982359	chr19:18982359:A:C	6.28309e-07	-1.06161e-10	-1.40665
18982430	chr19:18982430:C:T	6.45676e-07	-1.06161e-10	-1.37938
18982571	chr19:18982571:T:C	9.32287e-06	2.01634	-0.725796
18982810	chr19:18982810:G:A	1.09267e-05	2.52489	-1.0756
18982812	chr19:18982812:A:G	3.91328e-07	-1.16111	-0.719023
18983327	chr19:18983327:G:A	2.08067e-06	-1.06161e-10	-0.209233
18983391	chr19:18983391:A:G	6.2979e-07	-1.06161e-10	-1.40429
18983563	chr19:18983563:C:T	6.17932e-06	-1.06161e-10	0.879283
18985154	chr19:18985154:G:A	4.4709e-07	-1.39572	-0.351205
18985320	chr19:18985320:A:G	6.42445e-07	-1.06161e-10	-1.3844
18985425	chr19:18985425:G:A	6.56722e-07	-1.06161e-10	-1.36242
18985697	chr19:18985697:C:T	7.16242e-07	-1.06161e-10	-1.27566
18985887	chr19:18985887:G:C	1.04803e-06	-1.06161e-10	-0.895015
18986025	chr19:18986025:G:A	6.80568e-07	-0.0872265	-1.23953
18986388	chr19:18986388:T:G	8.49723e-07	-0.132185	-0.972584
18986450	chr19:18986450:C:T	6.2244e-07	-1.06161e-10	-1.41603
18987125	chr19:18987125:C:A	6.1996e-07	-1.06161e-10	-1.42003
18987210	chr19:18987210:C:T	6.19614e-07	-1.06161e-10	-1.42058
18987307	chr19:18987307:C:A	7.66012e-07	-0.225636	-0.982847
18987615	chr19:18987615:T:C	6.19662e-07	-1.06161e-10	-1.42051
18987689	chr19:18987689:C:T	3.42786e-06	-1.06161e-10	0.290012
18987705	chr19:18987705:A:G	1.01677e-06	-0.0604276	-0.864868
18988084	chr19:18988084:T:A	2.0921e-07	-1.53483	-0.97151
18988095	chr19:18988095:GGTCA:G	6.3457e-07	-0.0253565	-1.37138
18988454	chr19:18988454:G:A	1.03583e-06	-1.06161e-10	-0.906725
18988529	chr19:18988529:GAGGCAGCA:G	3.50459e-06	-1.06161e-10	0.312147
18988689	chr19:18988689:T:C	1.19458e-06	-1.06161e-10	-0.764127
18988736	chr19:18988736:T:C	6.19643e-07	-1.06161e-10	-1.42054
18988895	chr19:18988895:G:T	1.58708e-06	0.727029	-1.20706
18988964	chr19:18988964:G:A	1.3383e-06	-1.06161e-10	-0.650528
18989213	chr19:18989213:T:G	9.09068e-07	-1.06161e-10	-1.03726
18989269	chr19:18989269:T:C	1.30384e-06	-1.06161e-10	-0.67661
18989306	chr19:18989306:A:C	6.84063e-07	-0.201217	-1.12041
18989327	chr19:18989327:C:T	1.76003e-06	-1.06161e-10	-0.376595
18989339	chr19:18989339:T:C	1.26567e-06	-1.06161e-10	-0.706324
18989345	chr19:18989345:A:G	3.24657e-06	-1.06161e-10	0.235674
18989349	chr19:18989349:T:C	1.2703e-06	-1.06161e-10	-0.702674
18989494	chr19:18989494:G:A	7.10553e-07	-1.06161e-10	-1.28364
18989517	chr19:18989517:G:A	1.29647e-06	-1.06161e-10	-0.682276
18989566	chr19:18989566:C:T	7.54146e-06	-1.06161e-10	1.07849
18989648	chr19:18989648:C:T	6.91379e-07	-1.06161e-10	-1.31099
18989681	chr19:18989681:T:C	6.73898e-07	-1.06161e-10	-1.3366
18989867	chr19:18989867:C:G	3.38832e-06	1.1338	-0.855396
18989978	chr19:18989978:C:A	0.000206486	4.37396	0.0143448
18990264	chr19:18990264:C:A	9.49214e-07	-1.06161e-10	-0.994046
18990644	chr19:18990644:T:C	6.20658e-07	-1.06161e-10	-1.4189
18990809	chr19:18990809:A:T	8.48495e-07	-1.06161e-10	-1.10622
18990855	chr19:18990855:C:A	6.63812e-07	-1.06161e-10	-1.35168
18991780	chr19:18991780:A:C	2.97809e-06	-1.06161e-10	0.149358
18991781	chr19:18991781:A:T	4.99341e-06	1.74054	-1.07434
18991850	chr19:18991850:C:T	6.42356e-07	-1.06161e-10	-1.38454
18991873	chr19:18991873:A:G	1.31651e-06	-1.06161e-10	-0.666943
18991934	chr19:18991934:G:A	6.26529e-07	-1.06161e-10	-1.40949
18992244	chr19:18992244:G:T	5.67876e-07	-1.50778	-4.04282e-10
18992714	chr19:18992714:G:A	1.00741e-06	-1.06161e-10	-0.934547
18992802	chr19:18992802:A:C	1.34737e-06	-1.06161e-10	-0.643774
18992826	chr19:18992826:G:A	6.76041e-07	-1.06161e-10	-1.33343
18992878	chr19:18992878:C:T	8.938e-07	-0.149661	-0.904538
18992881	chr19:18992881:G:C	1.28582e-06	-1.06161e-10	-0.690525
18992990	chr19:18992990:G:A	1.28127e-06	-1.06161e-10	-0.694073
18993217	chr19:18993217:T:C	1.28346e-06	-1.06161e-10	-0.692362
18994322	chr19:18994322:G:A	8.75634e-07	-0.160766	-0.913965
18994774	chr19:18994774:G:A	2.78601e-06	-1.06161e-10	0.0826864
18994964	chr19:18994964:G:A	4.46601e-06	1.66945	-1.11488
18995492	chr19:18995492:C:T	7.15669e-07	-1.06161e-10	-1.27646
18995529	chr19:18995529:A:G	1.28482e-06	-1.06161e-10	-0.691307
18995827	chr19:18995827:T:C	4.84877e-07	-0.246572	-1.41921
18996639	chr19:18996639:G:A	6.25995e-07	-1.06161e-10	-1.41034
18996718	chr19:18996718:A:G	1.29881e-06	-1.06161e-10	-0.680478
18996740	chr19:18996740:C:T	8.89136e-07	-0.406696	-0.652734
18997287	chr19:18997287:A:G	7.06525e-07	-1.06161e-10	-1.28932
18997566	chr19:18997566:C:T	1.55523e-05	2.54037	-0.738092
18998376	chr19:18998376:T:C	5.53382e-07	-0.195294	-1.33834
18998432	chr19:18998432:G:GT	6.80529e-07	-0.237485	-1.08932
18998502	chr19:18998502:T:A	1.28293e-06	-1.06161e-10	-0.692779
18998736	chr19:18998736:G:A	1.97289e-05	2.75731	-0.717151
18998748	chr19:18998748:C:T	6.26684e-07	-1.06161e-10	-1.40924
18998837	chr19:18998837:A:G	6.26165e-06	2.13324	-1.24072
18998847	chr19:18998847:A:G	1.28482e-06	-1.06161e-10	-0.691307
18999139	chr19:18999139:G:A	1.24921e-06	-1.06161e-10	-0.719412
18999148	chr19:18999148:C:T	1.01166e-06	-0.930328	-4.04282e-10
18999280	chr19:18999280:C:T	6.23001e-07	-1.06161e-10	-1.41513
18999291	chr19:18999291:A:G	9.77158e-06	2.14671	-0.809157
18999316	chr19:18999316:GC:G	1.11454e-06	-1.06161e-10	-0.833481
18999481	chr19:18999481:C:T	6.20211e-07	-1.06161e-10	-1.41962
18999720	chr19:18999720:C:T	1.36253e-05	2.04878	-0.378778
18999726	chr19:18999726:C:A	6.21411e-07	-1.06161e-10	-1.41769
19000003	chr19:19000003:G:A	6.6411e-07	-1.06161e-10	-1.35123
19001956	chr19:19001956:G:A	1.50304e-07	-1.41752	-1.4195
19002938	chr19:19002938:G:A	4.24473e-07	-0.540461	-1.25837
19003106	chr19:19003106:C:T	1.34171e-06	-1.06161e-10	-0.647981
19003431	chr19:19003431:G:A	6.43318e-07	-1.06161e-10	-1.38304
19003587	chr19:19003587:C:T	1.06632e-06	-1.06161e-10	-0.877712
19003818	chr19:19003818:G:A	1.18134e-06	-0.775275	-4.04282e-10
19003834	chr19:19003834:A:G	6.19657e-07	-1.06161e-10	-1.42051
19004096	chr19:19004096:C:T	3.26148e-06	-1.06161e-10	0.240257
19004124	chr19:19004124:A:G	1.31466e-06	-1.06161e-10	-0.668346
19004193	chr19:19004193:T:C	9.09577e-07	-1.06161e-10	-1.0367
19004455	chr19:19004455:C:T	1.16536e-06	-1.06161e-10	-0.788892
19004457	chr19:19004457:C:T	7.08062e-07	-1.06161e-10	-1.28715
19004806	chr19:19004806:CAAT:C	3.92607e-06	-1.06161e-10	0.425714
19004942	chr19:19004942:T:C	1.29286e-06	-1.06161e-10	-0.685068
19005052	chr19:19005052:A:G	6.51872e-07	-0.145021	-1.22481
19006593	chr19:19006593:G:A	1.67067e-06	0.986883	-1.41558
19006750	chr19:19006750:G:A	7.59808e-07	-1.06161e-10	-1.21661
19006786	chr19:19006786:T:C	2.06218e-06	0.00635871	-0.22452
19007078	chr19:19007078:C:T	1.06273e-06	-1.06161e-10	-0.88108
19007086	chr19:19007086:C:T	3.47734e-06	-1.06161e-10	0.304343
19007124	chr19:19007124:C:T	8.84301e-06	2.14647	-0.908763
19007210	chr19:19007210:T:C	1.34316e-06	0.65688	-1.30378
19007415	chr19:19007415:T:C	1.2666e-06	-1.06161e-10	-0.70559
19007572	chr19:19007572:C:T	1.05693e-06	-1.06161e-10	-0.886561
19007745	chr19:19007745:T:C	1.24196e-06	-1.06161e-10	-0.725233
19007752	chr19:19007752:A:G	1.56672e-06	0.0470459	-0.539988
19007953	chr19:19007953:T:C	1.09057e-05	1.44736	-4.04282e-10
19008535	chr19:19008535:T:TCCCTGTAGCCTTG	1.26472e-06	-1.06161e-10	-0.707071
19008595	chr19:19008595:G:A	6.19841e-07	-1.06161e-10	-1.42022
19008809	chr19:19008809:C:T	7.04487e-07	-1.06161e-10	-1.29221
19009121	chr19:19009121:C:T	5.17459e-07	-0.188553	-1.4122
19009500	chr19:19009500:T:C	1.26678e-06	-1.06161e-10	-0.70545
19009706	chr19:19009706:G:A	3.66454e-06	-1.06161e-10	0.356777
19009827	chr19:19009827:G:C	9.79777e-05	-1.06161e-10	3.64281
19010028	chr19:19010028:T:C	7.03303e-07	-1.06161e-10	-1.29389
19010247	chr19:19010247:T:C	1.25978e-06	-1.06161e-10	-0.710985
19010597	chr19:19010597:C:A	7.08856e-07	-1.06161e-10	-1.28603
19010686	chr19:19010686:C:T	1.01374e-06	-1.06161e-10	-0.928275
19010777	chr19:19010777:G:A	2.15987e-06	-0.171875	-4.04282e-10
19010843	chr19:19010843:A:AAC	1.24169e-06	-1.06161e-10	-0.725454
19011224	chr19:19011224:C:T	8.89877e-07	-1.06161e-10	-1.0586
19011349	chr19:19011349:T:C	6.98572e-07	-1.06161e-10	-1.30064
19011394	chr19:19011394:C:T	1.15552e-06	-0.0584372	-0.738938
19011705	chr19:19011705:C:T	9.87801e-07	-1.06161e-10	-0.954198
19011761	chr19:19011761:C:T	6.19685e-07	-1.06161e-10	-1.42047
19012682	chr19:19012682:T:C	8.07636e-07	-1.06161e-10	-1.15557
19013437	chr19:19013437:C:T	1.60283e-06	0.927309	-1.39746
19013793	chr19:19013793:GC:G	1.24846e-06	-1.06161e-10	-0.720017
19014033	chr19:19014033:G:A	6.51575e-07	-1.06161e-10	-1.37029
19014623	chr19:19014623:C:T	1.1622e-05	1.8449	-0.333922
19015145	chr19:19015145:C:T	2.52904e-06	1.39356	-1.40765
19015158	chr19:19015158:C:T	4.64419e-06	1.68145	-1.08775
19015613	chr19:19015613:T:C	3.78581e-07	-0.630147	-1.2831
19015654	chr19:19015654:T:C	2.58033e-06	1.41307	-1.40708
19015732	chr19:19015732:C:T	7.85422e-07	-1.06161e-10	-1.18346
19015900	chr19:19015900:C:T	6.19628e-07	-1.06161e-10	-1.42056
19016104	chr19:19016104:G:T	3.83803e-07	-0.643593	-1.25596
19016161	chr19:19016161:T:C	1.34962e-06	-1.06161e-10	-0.642099
19016352	chr19:19016352:A:G	1.20432e-06	-1.06161e-10	-0.756013
19017178	chr19:19017178:C:T	8.78916e-06	2.09844	-0.866844
19017378	chr19:19017378:G:A	8.13559e-07	-1.14826	-4.04282e-10
19017443	chr19:19017443:A:G	9.84545e-07	-1.06161e-10	-0.957501
19017588	chr19:19017588:A:G	5.50029e-06	1.78491	-1.02203
19017981	chr19:19017981:C:T	5.81625e-07	-1.48385	-4.04282e-10
19018041	chr19:19018041:C:T	1.38228e-06	-1.06161e-10	-0.618193
19018058	chr19:19018058:A:G	6.21833e-07	-1.06161e-10	-1.41701
19018199	chr19:19018199:TC:T	3.67716e-06	-1.06161e-10	0.360216
19018247	chr19:19018247:G:A	8.9285e-07	0.177681	-1.23294
19018391	chr19:19018391:TTTAATAAG:T	7.2575e-07	-1.26247	-4.04282e-10
19018414	chr19:19018414:G:A	1.13946e-06	-1.06161e-10	-0.811375
19018483	chr19:19018483:C:T	8.894e-07	-1.05913	-4.04282e-10
19019247	chr19:19019247:G:A	5.48253e-07	-1.54294	-4.04282e-10
19019281	chr19:19019281:A:G	1.26373e-06	-1.06161e-10	-0.707857
19019445	chr19:19019445:C:T	7.12873e-07	-1.06161e-10	-1.28038
19019953	chr19:19019953:A:C	2.37611e-06	1.34225	-1.41871
19020170	chr19:19020170:C:T	5.58028e-07	-1.52527	-4.04282e-10
19020276	chr19:19020276:A:G	3.53362e-06	-1.06161e-10	0.320399
19020389	chr19:19020389:G:A	8.66498e-07	-1.06122	-0.0240012
19020480	chr19:19020480:G:A	9.80324e-07	-1.06161e-10	-0.961797
19020604	chr19:19020604:C:A	9.5646e-07	-1.06161e-10	-0.986442
19020886	chr19:19020886:A:T	3.43072e-06	-1.06161e-10	0.290846
19020986	chr19:19020986:C:T	6.2387e-07	-1.06161e-10	-1.41374
19021273	chr19:19021273:T:C	7.94592e-07	-1.06161e-10	-1.17185
19021688	chr19:19021688:G:T	1.21615e-06	-1.06161e-10	-0.746234
19021730	chr19:19021730:G:A	7.74912e-07	-1.19693	-4.04282e-10
19021842	chr19:19021842:T:G	6.90034e-06	1.98123	-0.991581
19021950	chr19:19021950:C:T	1.02683e-05	1.74069	-0.353549
19022109	chr19:19022109:C:T	3.12372e-06	-1.06161e-10	0.197098
19022206	chr19:19022206:G:A	5.71331e-06	-1.06161e-10	0.800873
19022266	chr19:19022266:G:A	1.01711e-06	-1.06161e-10	-0.924955
19022354	chr19:19022354:C:G	4.68829e-06	1.63519	-1.03205
19022605	chr19:19022605:A:G	1.72109e-06	-0.174445	-0.22452
19022963	chr19:19022963:A:G	1.61442e-06	0.948864	-1.41181
19023024	chr19:19023024:T:C	1.25274e-06	-1.06161e-10	-0.716589
19023106	chr19:19023106:G:A	1.17932e-06	-1.06161e-10	-0.77699
19023733	chr19:19023733:A:C	1.24129e-06	-1.52048	0.794711
19023818	chr19:19023818:TAGG:T	6.21471e-07	-1.06161e-10	-1.41759
19024154	chr19:19024154:G:A	3.54447e-05	3.44997	-0.823918
19024223	chr19:19024223:A:G	7.76176e-06	2.50059	-1.3933
19024224	chr19:19024224:A:C	7.04287e-06	2.40157	-1.39148
19024693	chr19:19024693:A:G	1.34322e-06	-1.06161e-10	-0.646854
19024992	chr19:19024992:T:C	2.97085e-06	-1.06161e-10	0.146924
19025567	chr19:19025567:T:G	6.20036e-07	-1.06161e-10	-1.4199
19025732	chr19:19025732:C:T	1.22992e-05	2.97122	-1.40361
19025962	chr19:19025962:C:G	6.41871e-07	-1.06161e-10	-1.38529
19026593	chr19:19026593:C:T	1.2691e-06	-1.06161e-10	-0.703617
19027105	chr19:19027105:C:A	6.19677e-07	-1.06161e-10	-1.42048
19027715	chr19:19027715:G:A	6.60234e-07	-1.06161e-10	-1.35709
19027933	chr19:19027933:G:A	1.61466e-06	-0.462798	-4.04282e-10
19028242	chr19:19028242:A:G	7.54876e-07	-0.159263	-1.06386
19028536	chr19:19028536:C:T	7.09566e-07	-1.06161e-10	-1.28503
19028586	chr19:19028586:G:A	1.25523e-06	-1.06161e-10	-0.714608
19028659	chr19:19028659:T:C	6.52966e-07	-1.06161e-10	-1.36816
19029173	chr19:19029173:G:A	6.22001e-07	-1.06161e-10	-1.41674
19029696	chr19:19029696:C:T	1.33e-06	-1.06161e-10	-0.656748
19029929	chr19:19029929:CA:C	1.18182e-06	-1.06161e-10	-0.774866
19030052	chr19:19030052:C:T	2.80169e-05	3.49278	-1.1019
19030235	chr19:19030235:A:G	1.26572e-06	-1.06161e-10	-0.706283
19030343	chr19:19030343:A:C	7.2517e-07	-1.06161e-10	-1.26327
19030426	chr19:19030426:G:A	6.26075e-07	-1.06161e-10	-1.41021
19030464	chr19:19030464:A:C	9.12995e-07	-1.06161e-10	-1.03295
19030467	chr19:19030467:T:C	6.41957e-07	-1.06161e-10	-1.38516
19030563	chr19:19030563:G:A	1.26987e-06	-1.06161e-10	-0.70301
19030581	chr19:19030581:A:G	1.25157e-06	-1.06161e-10	-0.717529
19030723	chr19:19030723:G:T	1.28102e-06	-1.06161e-10	-0.694264
19030887	chr19:19030887:C:T	9.01571e-07	-1.06161e-10	-1.04554
19032301	chr19:19032301:G:A	1.26899e-06	-1.06161e-10	-0.703706
19032411	chr19:19032411:G:A	1.2795e-06	-1.06161e-10	-0.695452
19032500	chr19:19032500:A:G	2.48391e-06	-1.06161e-10	-0.0320925
19032823	chr19:19032823:T:C	8.79178e-07	-1.06161e-10	-1.07069
19032878	chr19:19032878:A:G	1.26449e-06	-1.06161e-10	-0.707254
19033267	chr19:19033267:G:A	3.00308e-06	-1.06161e-10	0.157715
19034212	chr19:19034212:G:A	1.01711e-06	-1.06161e-10	-0.924955
19034384	chr19:19034384:G:A	1.22799e-06	0.410161	-1.14671
19034434	chr19:19034434:A:G	5.61166e-07	-1.51966	-4.04282e-10
19034536	chr19:19034536:T:C	6.38799e-07	-1.06161e-10	-1.39009
19034547	chr19:19034547:C:G	1.28556e-06	-1.06161e-10	-0.690733
19034627	chr19:19034627:C:T	2.53473e-06	-1.06161e-10	-0.0118362
19034693	chr19:19034693:C:T	2.18447e-07	-1.28364	-1.1795
19034789	chr19:19034789:A:C	1.97743e-05	3.0213	-0.978841
19034986	chr19:19034986:C:T	1.29175e-06	-1.06161e-10	-0.685923
19035091	chr19:19035091:C:A	2.57248e-06	-1.06161e-10	0.00294478
19035195	chr19:19035195:A:G	5.57392e-05	3.2711	-0.192339
19035766	chr19:19035766:C:CA	5.93555e-06	2.21824	-1.37921
19035920	chr19:19035920:C:T	6.60816e-07	-0.0863136	-1.26989
19036057	chr19:19036057:T:TG	1.22959e-06	-1.06161e-10	-0.735244
19036125	chr19:19036125:A:G	7.86115e-07	-1.18258	-4.04282e-10
19036234	chr19:19036234:A:G	1.43152e-06	-1.06161e-10	-0.583188
19036940	chr19:19036940:T:C	1.52052e-06	-1.06161e-10	-0.522871
19037055	chr19:19037055:G:A	1.59423e-05	2.19541	-0.368364
19037172	chr19:19037172:G:A	1.45592e-06	-1.06161e-10	-0.566285
19037617	chr19:19037617:C:T	6.21011e-07	-1.06161e-10	-1.41833
19037678	chr19:19037678:C:T	6.22521e-07	-1.06161e-10	-1.4159
19038288	chr19:19038288:T:C	8.09003e-07	-0.0971777	-1.0567
19038817	chr19:19038817:A:G	1.365e-06	-0.630773	-4.04282e-10
19039041	chr19:19039041:C:T	1.40582e-06	-1.06161e-10	-0.601304
19039183	chr19:19039183:G:A	8.01634e-07	0.122423	-1.28545
19039374	chr19:19039374:C:T	4.75889e-05	3.52775	-0.607076
19039706	chr19:19039706:T:C	6.80177e-07	-1.06161e-10	-1.32733
19039795	chr19:19039795:C:T	6.20006e-07	-1.06161e-10	-1.41995
19039936	chr19:19039936:G:GC	6.25414e-07	-1.06161e-10	-1.41127
19040155	chr19:19040155:C:T	4.02555e-06	-1.06161e-10	0.450737
19040245	chr19:19040245:T:C	7.20283e-07	-0.177745	-1.09229
19040435	chr19:19040435:A:T	1.25101e-06	-1.06161e-10	-0.717976
19040466	chr19:19040466:G:A	6.78055e-07	-1.06161e-10	-1.33045
19040512	chr19:19040512:G:A	1.4024e-06	-1.06161e-10	-0.603739
19040636	chr19:19040636:T:C	3.99251e-07	-0.741003	-1.11909
19040883	chr19:19040883:T:C	1.01093e-05	2.75362	-1.3821
19041125	chr19:19041125:A:G	1.44784e-07	-1.4575	-1.41694
19041530	chr19:19041530:G:A	1.91402e-05	2.90913	-0.899261
19042342	chr19:19042342:C:T	1.43186e-06	-1.06161e-10	-0.582948
19042537	chr19:19042537:G:A	1.46443e-07	-1.44494	-1.41811
19042958	chr19:19042958:TG:T	1.04897e-06	-1.06161e-10	-0.894117
19042992	chr19:19042992:G:GC	1.16893e-06	0.351244	-1.13708
19043016	chr19:19043016:C:G	1.74466e-06	0.617069	-1.00244
19043338	chr19:19043338:A:G	6.22302e-07	-1.06161e-10	-1.41626
19043590	chr19:19043590:G:A	8.06094e-07	-1.06161e-10	-1.15748
19043759	chr19:19043759:C:T	6.76898e-07	-1.06161e-10	-1.33216
19044041	chr19:19044041:C:T	6.37442e-07	-1.06161e-10	-1.39222
19044651	chr19:19044651:G:A	6.71401e-07	-1.06161e-10	-1.34031
19044736	chr19:19044736:G:A	1.4779e-07	-1.43435	-1.41954
19044752	chr19:19044752:T:C	2.54958e-06	-1.06161e-10	-0.00599655
19044863	chr19:19044863:G:A	5.50871e-07	-1.53818	-4.04282e-10
19044900	chr19:19044900:C:T	1.3197e-06	-1.06161e-10	-0.664521
19044952	chr19:19044952:G:A	9.20414e-07	-1.06161e-10	-1.02486
19045024	chr19:19045024:C:T	1.50349e-06	-1.06161e-10	-0.534133
19045120	chr19:19045120:C:T	6.2015e-07	-1.06161e-10	-1.41972
19045154	chr19:19045154:A:G	9.4151e-07	0.163642	-1.16584
19045302	chr19:19045302:A:G	1.48257e-06	-1.06161e-10	-0.548149
19046026	chr19:19046026:C:T	1.15012e-06	-1.06161e-10	-0.80206
19046131	chr19:19046131:G:A	6.19664e-07	-1.06161e-10	-1.4205
19046449	chr19:19046449:G:A	9.12533e-07	-1.06161e-10	-1.03346
19047116	chr19:19047116:G:A	6.19779e-07	-1.06161e-10	-1.42032
19047391	chr19:19047391:T:C	1.37233e-06	-1.06161e-10	-0.625417
19047849	chr19:19047849:C:T	7.3331e-07	-1.06161e-10	-1.25211
19048506	chr19:19048506:G:A	1.17548e-06	-1.06161e-10	-0.780249
19048856	chr19:19048856:T:C	1.14622e-06	-1.06161e-10	-0.805457
19049146	chr19:19049146:G:A	6.9618e-07	-1.06161e-10	-1.30407
19049349	chr19:19049349:C:T	6.7565e-07	-0.110526	-1.22348
19050088	chr19:19050088:C:CAA	6.25696e-07	-1.06161e-10	-1.41082
19050233	chr19:19050233:C:T	9.28427e-07	-1.06161e-10	-1.01619
19050371	chr19:19050371:C:T	1.39952e-06	-1.06161e-10	-0.605795
19051248	chr19:19051248:G:T	8.36943e-07	-0.0814765	-1.03845
19051313	chr19:19051313:T:C	1.15763e-06	-1.06161e-10	-0.795546
19052268	chr19:19052268:G:A	6.34815e-07	-1.06161e-10	-1.39635
19052423	chr19:19052423:A:G	6.2015e-07	-1.06161e-10	-1.41972
19052611	chr19:19052611:C:T	2.13887e-05	3.13478	-1.01384
19052631	chr19:19052631:G:A	9.70936e-07	-1.06161e-10	-0.971419
19053225	chr19:19053225:T:A	6.92255e-07	-1.06161e-10	-1.30973
19053410	chr19:19053410:C:T	7.0525e-07	-0.0436142	-1.24751
19053418	chr19:19053418:G:C	9.74821e-06	2.72957	-1.39441
19053468	chr19:19053468:C:A	5.82668e-07	-1.48206	-4.04282e-10
19053474	chr19:19053474:G:A	5.83258e-07	-1.48105	-4.04282e-10
19053967	chr19:19053967:C:A	1.22512e-06	-1.06161e-10	-0.738883
19054028	chr19:19054028:G:T	7.72757e-07	-0.123373	-1.07634
19054542	chr19:19054542:T:C	1.29633e-06	-1.06161e-10	-0.682391
19054915	chr19:19054915:C:T	6.20235e-07	-1.06161e-10	-1.41958
19055086	chr19:19055086:T:C	2.09411e-05	-1.06161e-10	2.09979
19055467	chr19:19055467:A:G	1.30809e-06	-1.06161e-10	-0.673358
19055728	chr19:19055728:T:C	9.17269e-07	-1.06161e-10	-1.02828
19055977	chr19:19055977:G:A	6.92369e-07	-1.06161e-10	-1.30956
19056081	chr19:19056081:A:G	5.32159e-07	-0.152625	-1.42011
19056269	chr19:19056269:T:TG	8.65082e-07	-1.06161e-10	-1.08686
19056560	chr19:19056560:A:C	6.73842e-07	-1.06161e-10	-1.33668
19056653	chr19:19056653:T:C	6.18508e-06	2.24572	-1.36551
19056688	chr19:19056688:A:G	1.29074e-06	-1.06161e-10	-0.686706
19056781	chr19:19056781:G:T	1.17271e-06	-1.06161e-10	-0.78261
19056906	chr19:19056906:C:G	8.17766e-07	-0.0795551	-1.06355
19057038	chr19:19057038:G:A	8.18424e-07	-1.06161e-10	-1.1423
19057076	chr19:19057076:G:A	7.32158e-07	-1.06161e-10	-1.25368
19057189	chr19:19057189:C:T	2.64843e-05	3.31555	-0.980926
19057374	chr19:19057374:C:T	4.36038e-05	3.01215	-0.178936
19057864	chr19:19057864:G:A	8.1528e-07	-1.06161e-10	-1.14615
19058042	chr19:19058042:A:G	3.46856e-07	-1.54177	-0.459005
19058142	chr19:19058142:A:G	1.18718e-06	-1.06161e-10	-0.770341
19058228	chr19:19058228:C:T	7.44747e-07	-0.14651	-1.09013
19058466	chr19:19058466:G:A	5.83794e-07	-1.48013	-4.04282e-10
19058640	chr19:19058640:G:A	5.53288e-07	-1.5338	-4.04282e-10
19058728	chr19:19058728:CT:C	2.3365e-05	3.22499	-1.01567
19058848	chr19:19058848:G:A	6.17188e-06	0.878078	-4.04282e-10
19059059	chr19:19059059:G:A	1.03141e-06	0.329596	-1.24059
19059135	chr19:19059135:C:T	1.71654e-06	-1.06161e-10	-0.401617
19059136	chr19:19059136:T:C	1.08499e-06	0.405253	-1.26561
19059312	chr19:19059312:G:A	6.19868e-07	-1.06161e-10	-1.42017
19059922	chr19:19059922:G:A	1.09575e-06	-1.06161e-10	-0.850486
19060228	chr19:19060228:C:T	6.23909e-07	-1.06161e-10	-1.41368
19060312	chr19:19060312:G:A	4.98811e-05	3.07821	-0.110489
19060388	chr19:19060388:G:A	1.34701e-06	-1.06161e-10	-0.644035
19060572	chr19:19060572:G:A	6.19619e-07	-1.06161e-10	-1.42058
19060754	chr19:19060754:C:G	8.27061e-07	-1.06161e-10	-1.1318
19060849	chr19:19060849:C:T	7.60303e-07	-1.06161e-10	-1.21596
19061437	chr19:19061437:G:A	6.3768e-07	-1.06161e-10	-1.39184
19061452	chr19:19061452:T:C	6.54956e-07	-1.06161e-10	-1.36511
19061655	chr19:19061655:A:C	6.19619e-07	-1.06161e-10	-1.42058
19061975	chr19:19061975:C:T	6.23716e-07	-1.06161e-10	-1.41398
19062065	chr19:19062065:A:C	8.27277e-07	-1.06161e-10	-1.13154
19062609	chr19:19062609:T:G	1.00939e-05	2.75916	-1.38915
19062747	chr19:19062747:C:A	5.42411e-07	-0.133544	-1.42011
19063253	chr19:19063253:G:A	1.18551e-06	-1.06161e-10	-0.771756
19063414	chr19:19063414:T:G	5.79508e-07	-1.4875	-4.04282e-10
19063428	chr19:19063428:C:T	4.60681e-05	3.70305	-0.814855
19064943	chr19:19064943:T:G	1.19154e-06	-1.06161e-10	-0.766678
19065024	chr19:19065024:C:T	1.24559e-06	-1.06161e-10	-0.722318
19065160	chr19:19065160:C:T	6.22323e-07	-1.06161e-10	-1.41622
19065309	chr19:19065309:CT:C	7.29245e-07	-1.06161e-10	-1.25767
19065375	chr19:19065375:C:T	7.82176e-06	-1.06161e-10	1.11498
19065562	chr19:19065562:C:T	7.33079e-07	-0.175763	-1.07666
19065761	chr19:19065761:ATAT:A	7.8036e-07	-1.06161e-10	-1.18992
19065803	chr19:19065803:G:A	8.12591e-07	-1.14945	-4.04282e-10
19065900	chr19:19065900:A:G	7.59885e-07	-1.06161e-10	-1.21651
19066174	chr19:19066174:G:GA	6.2621e-07	-1.06161e-10	-1.40999
19066720	chr19:19066720:G:A	6.78012e-07	-1.06161e-10	-1.33052
19067000	chr19:19067000:C:T	9.74265e-07	-1.06161e-10	-0.967997
19067184	chr19:19067184:T:A	7.02591e-07	-0.20871	-1.0862
19067436	chr19:19067436:T:C	6.77479e-07	-1.06161e-10	-1.3313
19068424	chr19:19068424:T:G	1.80676e-06	-1.06161e-10	-0.350387
19068427	chr19:19068427:G:A	6.4306e-07	-1.38344	-4.04282e-10
19068731	chr19:19068731:G:A	1.1712e-06	-1.06161e-10	-0.783893
19068754	chr19:19068754:T:C	1.17481e-06	-1.06161e-10	-0.780815
19069010	chr19:19069010:G:A	6.98388e-05	3.54493	-0.240664
19069401	chr19:19069401:G:A	8.20057e-07	-1.14031	-4.04282e-10
19069852	chr19:19069852:CTCT:C	9.10093e-07	-1.06161e-10	-1.03613
19070125	chr19:19070125:C:CT	7.15521e-07	-1.06161e-10	-1.27667
19070139	chr19:19070139:G:A	1.34753e-06	0.523399	-1.16705
19070142	chr19:19070142:C:T	1.27513e-06	0.472642	-1.17152
19070499	chr19:19070499:C:T	1.2933e-06	0.478928	-1.16365
19070617	chr19:19070617:A:G	1.2207e-06	-1.06161e-10	-0.742504
19070651	chr19:19070651:G:A	6.48673e-07	-1.06161e-10	-1.37475
19070907	chr19:19070907:T:C	1.23862e-06	0.425245	-1.15317
19071061	chr19:19071061:T:C	1.22913e-06	-1.06161e-10	-0.735619
19071163	chr19:19071163:A:T	1.2897e-06	0.476317	-1.16383
19071701	chr19:19071701:G:A	1.6401e-06	-1.06161e-10	-0.447165
19071727	chr19:19071727:A:G	1.24906e-06	0.44974	-1.16927
19071994	chr19:19071994:G:A	9.77385e-07	-1.33964	0.374837
19072105	chr19:19072105:A:G	3.07027e-06	-1.06161e-10	0.17984
19072229	chr19:19072229:C:T	1.37255e-06	-1.06161e-10	-0.625257
19072425	chr19:19072425:TG:T	7.15848e-07	-1.06161e-10	-1.27621
19072759	chr19:19072759:G:C	7.22125e-07	-1.06161e-10	-1.26748
19072854	chr19:19072854:G:A	7.27019e-07	-1.06161e-10	-1.26073
19072987	chr19:19072987:A:G	6.20443e-07	-1.06161e-10	-1.41925
19073062	chr19:19073062:A:G	6.99366e-07	-1.06161e-10	-1.29951
19073217	chr19:19073217:T:C	6.19619e-07	-1.06161e-10	-1.42058
19073420	chr19:19073420:G:A	1.78595e-06	-1.06161e-10	-0.361976
19073517	chr19:19073517:T:C	5.88211e-07	-1.47259	-4.04282e-10
19074023	chr19:19074023:G:T	7.41903e-07	-1.06161e-10	-1.24046
19074090	chr19:19074090:A:C	6.98986e-07	-1.06161e-10	-1.30005
19074549	chr19:19074549:G:A	1.12053e-06	-1.06161e-10	-0.828124
19074616	chr19:19074616:T:G	1.11892e-06	-1.06161e-10	-0.829559
19074829	chr19:19074829:G:C	3.51133e-07	-0.821993	-1.16652
19075269	chr19:19075269:C:T	6.1966e-07	-1.06161e-10	-1.42051
19075455	chr19:19075455:C:T	6.64187e-07	-1.06161e-10	-1.35112
19075522	chr19:19075522:G:A	1.03995e-06	-1.06161e-10	-0.902751
19075561	chr19:19075561:C:T	6.64308e-07	-0.125787	-1.22515
19075896	chr19:19075896:G:A	5.67588e-06	1.42316	-0.628859
19075962	chr19:19075962:G:C	6.86331e-07	-1.06161e-10	-1.31832
19077526	chr19:19077526:C:A	6.6264e-06	0.949137	-4.04282e-10
19077624	chr19:19077624:A:C	6.51684e-07	-1.06161e-10	-1.37012
19077675	chr19:19077675:G:A	1.72977e-06	-1.06161e-10	-0.393936
19077708	chr19:19077708:C:T	1.82682e-05	3.33449	-1.37126
19078040	chr19:19078040:C:A	1.63639e-06	-1.06161e-10	-0.449433
19078145	chr19:19078145:G:A	9.30318e-07	-1.06161e-10	-1.01415
19078507	chr19:19078507:T:C	5.46069e-06	1.31283	-0.557179
19078540	chr19:19078540:G:A	9.82662e-07	-1.06161e-10	-0.959415
19078913	chr19:19078913:G:A	6.40558e-07	-1.06161e-10	-1.38734
19079159	chr19:19079159:G:A	6.94398e-07	-1.06161e-10	-1.30663
19079479	chr19:19079479:G:C	6.21217e-06	1.18212	-0.297538
19079596	chr19:19079596:T:C	2.96183e-06	-1.06161e-10	0.143882
19079622	chr19:19079622:T:C	1.15296e-06	-1.06161e-10	-0.799593
19079630	chr19:19079630:G:A	7.69366e-07	-1.06161e-10	-1.20411
19079913	chr19:19079913:A:G	1.38818e-06	0.534889	-1.14882
19080035	chr19:19080035:C:A	5.62304e-07	-1.51764	-4.04282e-10
19080097	chr19:19080097:C:T	7.12831e-07	-0.126364	-1.15407
19081323	chr19:19081323:G:A	5.80844e-07	-1.4852	-4.04282e-10
19081518	chr19:19081518:G:A	6.22949e-07	-1.06161e-10	-1.41522
19082000	chr19:19082000:A:G	6.11009e-07	-1.43457	-4.04282e-10
19082734	chr19:19082734:C:T	7.65708e-07	-0.181631	-1.02725
19082809	chr19:19082809:A:G	8.80545e-06	2.14025	-0.906806
19082975	chr19:19082975:C:T	1.26718e-06	-0.705135	-4.04282e-10
19083143	chr19:19083143:A:G	5.89536e-06	1.38942	-0.557179
19083852	chr19:19083852:C:A	2.31909e-06	-0.10075	-4.04282e-10
19083859	chr19:19083859:G:A	7.12434e-07	-1.06161e-10	-1.28099
19084345	chr19:19084345:G:A	6.85849e-07	-1.06161e-10	-1.31902
19084710	chr19:19084710:C:G	4.78367e-07	-0.259833	-1.41947
19084795	chr19:19084795:T:C	7.05058e-07	-1.06161e-10	-1.2914
19084918	chr19:19084918:G:A	6.22809e-07	-1.06161e-10	-1.41544
19085248	chr19:19085248:G:A	1.13673e-06	-1.06161e-10	-0.813772
19085880	chr19:19085880:G:A	3.18022e-06	-1.06161e-10	0.215026
19086130	chr19:19086130:T:A	2.24895e-06	-0.131463	-4.04282e-10
19086300	chr19:19086300:A:T	5.44413e-06	0.752613	-4.04282e-10
19086375	chr19:19086375:C:T	7.53965e-07	-1.06161e-10	-1.22433
19086438	chr19:19086438:GAA:G	2.87985e-06	-1.06161e-10	0.115815
19086449	chr19:19086449:G:A	6.47411e-07	-1.06161e-10	-1.3767
19086617	chr19:19086617:G:A	6.12848e-07	-1.43156	-4.04282e-10
19086689	chr19:19086689:G:A	1.15295e-06	-0.799599	-4.04282e-10
19087255	chr19:19087255:A:G	2.22924e-06	-0.140266	-4.04282e-10
19087591	chr19:19087591:C:T	1.3474e-06	-1.06161e-10	-0.643747
19087763	chr19:19087763:A:C	6.2146e-07	-1.06161e-10	-1.41761
19088449	chr19:19088449:G:A	7.21221e-07	-1.06161e-10	-1.26873
19088585	chr19:19088585:G:A	1.8319e-06	-1.06161e-10	-0.336573
19088673	chr19:19088673:A:AT	1.58465e-06	-1.06161e-10	-0.48156
19088714	chr19:19088714:G:T	7.04e-07	-0.257225	-1.03568
19089156	chr19:19089156:G:C	7.7157e-07	-1.06161e-10	-1.20125
19089279	chr19:19089279:G:C	6.19657e-07	-1.06161e-10	-1.42051
19089312	chr19:19089312:G:A	6.46675e-07	-1.06161e-10	-1.37784
19089421	chr19:19089421:A:G	7.69111e-07	-1.06161e-10	-1.20444
19089426	chr19:19089426:G:T	6.24314e-07	-1.06161e-10	-1.41303
19089605	chr19:19089605:C:T	6.26143e-06	1.46339	-0.570904
19089630	chr19:19089630:G:C	6.86089e-07	-1.06161e-10	-1.31867
19090009	chr19:19090009:T:C	9.15885e-07	-1.06161e-10	-1.02979
19090180	chr19:19090180:C:T	7.58697e-05	3.77154	-0.384453
19090319	chr19:19090319:T:C	1.66868e-06	-1.06161e-10	-0.429891
19090425	chr19:19090425:GC:G	1.50261e-06	0.612689	-1.14741
19090482	chr19:19090482:T:C	6.22306e-07	-1.06161e-10	-1.41625
19090712	chr19:19090712:A:G	2.23115e-06	1.19306	-1.33247
19091182	chr19:19091182:C:T	1.17009e-06	-1.06161e-10	-0.784841
19091500	chr19:19091500:T:C	7.76562e-07	-1.06161e-10	-1.1948
19091541	chr19:19091541:A:G	1.39946e-06	0.508246	-1.11409
19091592	chr19:19091592:T:C	5.72725e-07	-1.49927	-4.04282e-10
19091597	chr19:19091597:C:T	6.80431e-07	-1.06161e-10	-1.32695
19091684	chr19:19091684:C:T	4.95015e-06	1.29104	-0.633549
19091847	chr19:19091847:A:G	7.32062e-07	-1.06161e-10	-1.25381
19092202	chr19:19092202:C:T	6.74898e-07	-1.06161e-10	-1.33512
19092803	chr19:19092803:C:T	2.17961e-06	-1.06161e-10	-0.162779
19092956	chr19:19092956:C:T	7.33819e-07	-1.06161e-10	-1.25142
19093114	chr19:19093114:T:G	5.70205e-06	1.35608	-0.557179
19093490	chr19:19093490:G:A	5.5588e-06	1.4221	-0.64864
19093716	chr19:19093716:C:T	6.6934e-07	-1.34339	-4.04282e-10
19093955	chr19:19093955:C:T	7.35896e-07	-1.06161e-10	-1.24859
19094925	chr19:19094925:T:C	6.6871e-07	-1.34433	-4.04282e-10
19095108	chr19:19095108:C:T	6.55078e-07	-1.06161e-10	-1.36493
19095663	chr19:19095663:G:A	2.84692e-05	3.42862	-1.02172
19095719	chr19:19095719:G:A	3.29441e-06	-1.06161e-10	0.250302
19096212	chr19:19096212:A:ACCCCGGCCTCCTGGGATGGGTGTTCTCCTGGGG	6.64581e-07	-1.06161e-10	-1.35052
19096419	chr19:19096419:T:C	1.42272e-06	0.547883	-1.13724
19096420	chr19:19096420:G:A	6.22729e-07	-1.41557	-4.04282e-10
19097149	chr19:19097149:G:A	1.78196e-06	-1.06161e-10	-0.36421
19097267	chr19:19097267:G:A	1.43306e-07	-1.4723	-1.4124
19097431	chr19:19097431:C:T	5.41317e-06	1.44357	-0.69666
19097834	chr19:19097834:G:A	3.58083e-05	-1.06161e-10	2.63625
19098534	chr19:19098534:TG:T	5.22804e-06	1.37412	-0.662004
19098636	chr19:19098636:T:C	1.42191e-06	0.569399	-1.15932
19098646	chr19:19098646:C:T	6.85115e-07	-1.06161e-10	-1.32009
19099342	chr19:19099342:G:A	7.11084e-07	-1.06161e-10	-1.28289
19099373	chr19:19099373:T:C	8.59869e-07	-1.06161e-10	-1.0929
19099414	chr19:19099414:A:C	9.27839e-07	-1.06161e-10	-1.01682
19099541	chr19:19099541:A:G	7.09339e-07	-1.06161e-10	-1.28535
19100050	chr19:19100050:A:G	6.09657e-06	1.37086	-0.505057
19100063	chr19:19100063:C:T	9.95187e-07	-1.06161e-10	-0.94675
19100321	chr19:19100321:G:A	2.40229e-06	-1.06161e-10	-0.0655023
19100428	chr19:19100428:G:C	6.86331e-07	-1.06161e-10	-1.31832
19100429	chr19:19100429:C:T	5.49593e-06	1.46943	-0.707348
19100612	chr19:19100612:C:T	6.54893e-07	-1.06161e-10	-1.36521
19101489	chr19:19101489:C:T	2.2974e-07	-0.993846	-1.41889
19102075	chr19:19102075:C:G	4.53265e-07	-0.680863	-1.05234
19102109	chr19:19102109:C:T	7.26024e-07	-1.06161e-10	-1.2621
19102553	chr19:19102553:A:G	3.47814e-06	-1.06161e-10	0.304572
19102706	chr19:19102706:C:T	6.77314e-07	-1.06161e-10	-1.33155
19102968	chr19:19102968:G:A	7.17242e-07	-1.06161e-10	-1.27427
19103507	chr19:19103507:CCTT:C	6.80035e-07	-1.06161e-10	-1.32754
19103706	chr19:19103706:C:T	1.50214e-06	-0.535031	-4.04282e-10
19104322	chr19:19104322:G:A	9.61258e-07	-1.06161e-10	-0.981438
19104700	chr19:19104700:G:C	3.59406e-06	-1.06161e-10	0.337356
19104883	chr19:19104883:C:T	7.23873e-07	-1.06161e-10	-1.26506
19105304	chr19:19105304:C:T	2.29157e-06	-0.112689	-4.04282e-10
19105810	chr19:19105810:C:G	7.70021e-07	-1.06161e-10	-1.20326
19105919	chr19:19105919:A:G	2.14218e-05	3.49885	-1.37636
19106088	chr19:19106088:A:G	7.16148e-07	-1.06161e-10	-1.27579
19106640	chr19:19106640:T:C	1.62685e-06	-1.06161e-10	-0.45528
19106857	chr19:19106857:C:T	7.25772e-07	-1.06161e-10	-1.26244
19106918	chr19:19106918:G:A	2.29547e-06	-0.110987	-4.04282e-10
19107274	chr19:19107274:G:A	2.21673e-06	0.783832	-0.929726
19108387	chr19:19108387:C:T	1.17671e-06	-0.779201	-4.04282e-10
19108654	chr19:19108654:A:T	6.86331e-07	-1.06161e-10	-1.31832
19108711	chr19:19108711:A:G	1.46076e-07	-1.44606	-1.4195
19109324	chr19:19109324:G:T	8.04513e-07	-1.06161e-10	-1.15944
19109454	chr19:19109454:G:A	6.33238e-07	-1.12512	-0.273715
19110244	chr19:19110244:G:A	6.55526e-07	-1.06161e-10	-1.36424
19110355	chr19:19110355:T:A	1.00853e-06	-1.06161e-10	-0.933432
19110990	chr19:19110990:A:G	1.00664e-06	-1.06161e-10	-0.935303
19111254	chr19:19111254:G:A	6.78405e-07	-1.06161e-10	-1.32994
19111261	chr19:19111261:C:T	4.15879e-06	1.22602	-0.742721
19111319	chr19:19111319:G:A	6.25765e-07	-1.06161e-10	-1.41071
19112443	chr19:19112443:C:G	2.25946e-06	-0.126797	-4.04282e-10
19112601	chr19:19112601:G:A	1.01102e-06	-1.06161e-10	-0.930969
19112666	chr19:19112666:T:A	6.87282e-07	-0.266011	-1.05092
19113359	chr19:19113359:C:T	1.41223e-06	-1.06161e-10	-0.596756
19113534	chr19:19113534:T:C	1.65532e-06	0.645235	-1.08316
19113569	chr19:19113569:A:G	6.8549e-07	-1.06161e-10	-1.31955
19113581	chr19:19113581:G:A	4.12161e-06	-1.06161e-10	0.474318
19114126	chr19:19114126:G:A	8.30688e-07	-1.06161e-10	-1.12743
19114222	chr19:19114222:G:A	6.3165e-07	-1.06161e-10	-1.40134
19114350	chr19:19114350:G:A	6.93509e-07	-1.06161e-10	-1.30792
19114430	chr19:19114430:G:GTTT	6.86895e-07	-1.06161e-10	-1.3175
19114888	chr19:19114888:T:C	1.06975e-06	0.357049	-1.23155
19115248	chr19:19115248:C:T	7.25079e-07	-1.06161e-10	-1.2634
19115525	chr19:19115525:T:C	9.10613e-07	-1.06161e-10	-1.03556
19115923	chr19:19115923:A:G	7.85014e-07	-0.148633	-1.03535
19116592	chr19:19116592:G:A	1.06374e-06	-1.06161e-10	-0.880133
19116882	chr19:19116882:A:G	1.93789e-06	-1.06161e-10	-0.280325
19117077	chr19:19117077:C:G	7.20827e-07	-1.06161e-10	-1.26928
19117143	chr19:19117143:C:A	2.01335e-06	0.8123	-1.05442
19117327	chr19:19117327:G:A	4.27645e-06	1.72924	-1.21804
19117371	chr19:19117371:G:A	7.17794e-07	-1.06161e-10	-1.2735
19117665	chr19:19117665:T:C	4.51556e-06	1.98266	-1.41705
19117706	chr19:19117706:A:G	2.38357e-06	1.32822	-1.40155
19117799	chr19:19117799:C:T	1.06845e-06	-1.06161e-10	-0.875717
19117859	chr19:19117859:C:A	3.05479e-07	-0.944844	-1.18295
19117871	chr19:19117871:G:A	5.11141e-07	-0.200159	-1.41288
19117968	chr19:19117968:C:A	6.36007e-07	0.0200839	-1.41456
19118020	chr19:19118020:T:C	9.08962e-06	2.65243	-1.38722
19118252	chr19:19118252:G:T	5.98488e-05	4.45139	-1.3015
19118262	chr19:19118262:G:C	1.02767e-06	-1.06161e-10	-0.914629
19118298	chr19:19118298:C:T	6.2168e-07	-1.06161e-10	-1.41725
19118442	chr19:19118442:T:C	8.93804e-07	-1.5381	0.48391
19118604	chr19:19118604:C:T	9.04184e-07	0.217935	-1.26058
19118737	chr19:19118737:C:T	6.8945e-07	-1.06161e-10	-1.31379
19119050	chr19:19119050:C:G	1.26319e-06	-1.06161e-10	-0.708282
19119311	chr19:19119311:T:G	1.00723e-06	0.476692	-1.41141
19119673	chr19:19119673:T:C	9.55524e-07	0.372674	-1.36009
19120007	chr19:19120007:T:C	1.54365e-07	-1.40142	-1.40895
19120059	chr19:19120059:A:G	1.15888e-06	0.595389	-1.38986
19120074	chr19:19120074:C:T	6.19615e-07	-1.06161e-10	-1.42058
19120395	chr19:19120395:A:C	1.23233e-06	0.683404	-1.41642
19120438	chr19:19120438:C:T	7.5393e-07	-1.06161e-10	-1.22438
19120523	chr19:19120523:C:T	2.29327e-06	1.29937	-1.41131
19121124	chr19:19121124:C:T	6.62566e-07	-1.06161e-10	-1.35356
19121325	chr19:19121325:C:T	2.62553e-06	-1.06161e-10	0.023357
19121551	chr19:19121551:G:A	8.42989e-07	-1.06161e-10	-1.11273
19121857	chr19:19121857:C:T	3.1298e-06	1.59461	-1.39557
19121930	chr19:19121930:T:C	6.5273e-07	-1.06161e-10	-1.36852
19122665	chr19:19122665:C:A	8.8923e-07	-1.06161e-10	-1.05932
19123343	chr19:19123343:G:T	9.09307e-07	-1.06161e-10	-1.037
19123617	chr19:19123617:A:G	9.2983e-07	0.372629	-1.38731
19123837	chr19:19123837:A:G	5.29231e-07	-1.52548	-0.0527771
19124306	chr19:19124306:T:G	2.35425e-06	1.31256	-1.39826
19124509	chr19:19124509:A:C	8.14504e-07	-1.06161e-10	-1.1471
19124546	chr19:19124546:A:T	6.20111e-07	-1.06161e-10	-1.41978
19124816	chr19:19124816:G:A	7.0226e-07	-1.06161e-10	-1.29538
19125115	chr19:19125115:C:T	6.30556e-07	-1.06161e-10	-1.40308
19125897	chr19:19125897:G:A	2.60099e-06	1.38218	-1.36822
19125956	chr19:19125956:C:T	7.85584e-07	-1.06161e-10	-1.18325
19126279	chr19:19126279:CACTT:C	1.12944e-06	-1.06161e-10	-0.820204
19126355	chr19:19126355:G:C	4.97329e-06	-1.06161e-10	0.662157
19126464	chr19:19126464:A:G	3.71419e-06	1.56051	-1.19027
19126978	chr19:19126978:CA:C	3.23803e-05	3.90675	-1.37113
19126984	chr19:19126984:T:G	3.45378e-05	3.9744	-1.37427
19127464	chr19:19127464:T:C	3.50577e-06	1.58469	-1.27221
19127531	chr19:19127531:C:T	6.30307e-07	-1.06161e-10	-1.40347
19127568	chr19:19127568:C:T	1.15598e-06	0.535694	-1.33267
19127588	chr19:19127588:C:T	1.9588e-06	0.82751	-1.0971
19127645	chr19:19127645:T:C	0.000321204	6.2101	-1.37995
19127837	chr19:19127837:G:A	1.03923e-06	-1.06161e-10	-0.90344
19127873	chr19:19127873:A:C	6.74203e-07	-1.06161e-10	-1.33615
19127923	chr19:19127923:G:C	8.20893e-07	-1.06161e-10	-1.13929
19129524	chr19:19129524:C:T	3.23413e-06	1.64547	-1.41364
19129570	chr19:19129570:A:C	3.36333e-06	-1.06161e-10	0.271008
19129661	chr19:19129661:A:T	3.50438e-07	-0.851889	-1.13861
19130392	chr19:19130392:C:T	7.58202e-07	-1.06161e-10	-1.21873
19130786	chr19:19130786:T:C	4.17716e-05	4.1883	-1.39801
19131051	chr19:19131051:C:G	8.34407e-07	0.248036	-1.371
19131463	chr19:19131463:T:C	9.24899e-07	0.331922	-1.35192
19131576	chr19:19131576:A:G	8.42848e-07	-1.06161e-10	-1.11289
19132041	chr19:19132041:A:G	7.82045e-06	-1.06161e-10	1.11482
19132366	chr19:19132366:C:T	4.21057e-07	-0.726474	-1.08044
19133000	chr19:19133000:A:AG	5.49618e-07	-1.54046	-4.04282e-10
19133040	chr19:19133040:C:T	1.15468e-06	-0.798099	-4.04282e-10
19133224	chr19:19133224:C:T	2.74169e-06	1.28139	-1.21474
19133621	chr19:19133621:G:A	6.48512e-07	-1.06161e-10	-1.375
19133668	chr19:19133668:C:T	6.30742e-07	-1.06161e-10	-1.40278
19133724	chr19:19133724:G:A	6.37019e-07	-1.06161e-10	-1.39288
19133768	chr19:19133768:G:A	6.22566e-07	-1.06161e-10	-1.41583
19133855	chr19:19133855:G:A	2.9479e-07	-0.772111	-1.39131
19134978	chr19:19134978:G:C	8.28695e-07	-1.06161e-10	-1.12983
19135326	chr19:19135326:G:C	2.49737e-07	-1.37546	-0.953809
19135572	chr19:19135572:T:A	6.25774e-07	-1.06161e-10	-1.41069
19135871	chr19:19135871:C:T	5.49553e-07	-1.54057	-4.04282e-10
19135951	chr19:19135951:A:G	6.43814e-07	-1.06161e-10	-1.38227
19136173	chr19:19136173:A:G	2.59322e-07	-1.27336	-1.01825
19136408	chr19:19136408:C:G	2.5377e-06	-1.06161e-10	-0.0106652
19136547	chr19:19136547:T:C	9.63047e-07	-1.06161e-10	-0.979578
19137298	chr19:19137298:C:T	9.87743e-05	5.07147	-1.42055
19137441	chr19:19137441:C:T	6.5545e-07	-1.06161e-10	-1.36436
19137744	chr19:19137744:C:T	6.29676e-07	-1.06161e-10	-1.40448
19137984	chr19:19137984:C:T	6.36963e-07	-1.06161e-10	-1.39297
19138429	chr19:19138429:G:A	2.60238e-07	-1.34006	-0.948027
19138918	chr19:19138918:C:G	5.94263e-07	-1.54321	0.0808548
19139184	chr19:19139184:A:G	1.6378e-07	-1.34231	-1.40885
19139336	chr19:19139336:G:C	0.000322071	6.25191	-1.41906
19139353	chr19:19139353:G:A	1.72351e-07	-1.5427	-1.15745
19139407	chr19:19139407:T:G	6.49314e-07	-1.06161e-10	-1.37376
19139483	chr19:19139483:C:T	9.57983e-07	-1.06161e-10	-0.98485
19139610	chr19:19139610:C:T	6.76581e-07	-1.06161e-10	-1.33263
19140112	chr19:19140112:G:A	6.21778e-07	-1.06161e-10	-1.4171
19140375	chr19:19140375:T:G	7.72579e-07	-1.06161e-10	-1.19995
19140634	chr19:19140634:C:G	6.87878e-07	-1.06161e-10	-1.31607
19140645	chr19:19140645:C:T	1.22016e-06	-1.06161e-10	-0.742944
19140646	chr19:19140646:G:A	5.30178e-07	-0.370615	-1.20585
19140688	chr19:19140688:A:G	1.67615e-07	-1.46477	-1.26324
19140932	chr19:19140932:G:C	2.44027e-07	-1.35314	-0.999267
19141165	chr19:19141165:G:A	6.42509e-07	-1.06161e-10	-1.3843
19141521	chr19:19141521:G:T	5.36423e-07	-0.316292	-1.24847
19141705	chr19:19141705:AC:A	5.62566e-07	-1.54115	0.0239776
19141710	chr19:19141710:G:A	7.54236e-07	-1.06161e-10	-1.22397
19141719	chr19:19141719:A:G	7.18861e-07	-1.06161e-10	-1.27201
19141779	chr19:19141779:G:A	6.20606e-07	-1.06161e-10	-1.41898
19141868	chr19:19141868:C:T	1.19462e-06	0.546044	-1.31014
19142121	chr19:19142121:G:A	6.63806e-07	-1.06161e-10	-1.35169
19142388	chr19:19142388:A:G	2.21669e-07	-1.16544	-1.28306
19142521	chr19:19142521:G:T	6.42266e-07	-1.06161e-10	-1.38468
19142584	chr19:19142584:G:A	6.62166e-07	-1.53892	0.184759
19142626	chr19:19142626:C:T	2.28385e-06	-1.06161e-10	-0.116062
19142671	chr19:19142671:G:C	6.21963e-07	-1.06161e-10	-1.4168
19142808	chr19:19142808:A:G	6.69287e-07	-1.06161e-10	-1.34347
19142911	chr19:19142911:A:G	3.66757e-07	-1.01359	-0.931389
19142992	chr19:19142992:G:A	3.90627e-07	-0.979956	-0.901971
19143235	chr19:19143235:A:G	1.89772e-07	-1.2668	-1.33706
19143362	chr19:19143362:C:T	4.0234e-07	-0.919765	-0.932619
19143382	chr19:19143382:G:A	6.70233e-07	-1.06161e-10	-1.34205
19143464	chr19:19143464:C:T	6.98942e-07	-1.06161e-10	-1.30011
19143703	chr19:19143703:G:C	6.35752e-07	-1.06161e-10	-1.39487
19143785	chr19:19143785:A:G	9.99222e-07	0.405939	-1.34864
19143890	chr19:19143890:C:A	6.20661e-07	-1.06161e-10	-1.4189
19144046	chr19:19144046:G:C	6.19749e-07	-1.06161e-10	-1.42037
19144492	chr19:19144492:T:TC	8.20328e-07	0.230563	-1.37054
19144545	chr19:19144545:G:A	5.52979e-07	-1.53436	-4.04282e-10
19144602	chr19:19144602:A:G	6.21727e-07	-1.06161e-10	-1.41718
19145071	chr19:19145071:C:A	4.55371e-07	-0.310947	-1.41762
19145102	chr19:19145102:G:A	7.05174e-07	-1.06161e-10	-1.29124
19145811	chr19:19145811:C:T	6.91276e-07	-1.06161e-10	-1.31114
19146061	chr19:19146061:G:A	5.31487e-07	-0.38357	-1.19043
19146116	chr19:19146116:G:C	6.19987e-07	-1.06161e-10	-1.41998
19146118	chr19:19146118:C:T	1.05229e-06	-1.06161e-10	-0.890953
19146672	chr19:19146672:G:A	6.22901e-07	-1.06161e-10	-1.41529
19146829	chr19:19146829:T:C	8.46131e-07	-1.06161e-10	-1.10901
19146871	chr19:19146871:C:T	7.14503e-07	-1.06161e-10	-1.27809
19147576	chr19:19147576:A:G	6.78657e-07	0.0821651	-1.41173
19147847	chr19:19147847:G:A	2.60975e-07	-1.54183	-0.743421
19148240	chr19:19148240:G:A	6.19618e-07	-1.06161e-10	-1.42058
19148453	chr19:19148453:A:C	6.98419e-07	0.11346	-1.41432
19148869	chr19:19148869:A:G	2.77262e-06	1.3394	-1.26153
19149002	chr19:19149002:G:A	6.20012e-07	-1.06161e-10	-1.41994
19149056	chr19:19149056:C:T	6.45795e-07	-1.06161e-10	-1.3792
19149179	chr19:19149179:C:T	6.23181e-07	-1.06161e-10	-1.41484
19149553	chr19:19149553:G:A	7.33937e-07	-1.06161e-10	-1.25126
19149657	chr19:19149657:C:G	5.47781e-07	-1.5438	-4.04282e-10
19149777	chr19:19149777:T:TA	4.12608e-07	-1.25765	-0.569532
19149838	chr19:19149838:G:A	1.2191e-05	-1.06161e-10	1.55877
19149908	chr19:19149908:T:C	4.3427e-07	-0.634158	-1.14186
19149974	chr19:19149974:G:A	5.36314e-07	-1.48109	-0.083874
19149999	chr19:19149999:C:T	1.37656e-06	0.470635	-1.09297
19150256	chr19:19150256:G:A	4.49078e-07	-0.441714	-1.30077
19150312	chr19:19150312:G:A	6.65565e-07	-1.06161e-10	-1.34904
19150346	chr19:19150346:G:A	9.00116e-07	-1.06161e-10	-1.04716
19150370	chr19:19150370:C:A	3.15782e-07	-1.54316	-0.551464
19150980	chr19:19150980:G:A	6.95742e-07	-1.06161e-10	-1.3047
19151024	chr19:19151024:A:G	2.55347e-07	-1.54326	-0.763793
19151042	chr19:19151042:T:C	1.69096e-07	-1.35756	-1.36165
19151491	chr19:19151491:C:T	1.72392e-07	-1.33911	-1.3608
19151889	chr19:19151889:G:A	1.6665e-07	-1.39237	-1.34142
19152180	chr19:19152180:C:T	1.74611e-07	-1.3056	-1.38152
19152188	chr19:19152188:C:T	3.33218e-07	-1.31258	-0.728307
19152339	chr19:19152339:T:C	6.33859e-07	-1.06161e-10	-1.39785
19152358	chr19:19152358:G:A	3.9796e-07	-0.623229	-1.2401
19152635	chr19:19152635:C:T	6.19627e-07	-1.06161e-10	-1.42056
19152646	chr19:19152646:G:C	7.14916e-07	-1.06161e-10	-1.27752
19152873	chr19:19152873:C:T	6.19618e-07	-1.06161e-10	-1.42058
19153130	chr19:19153130:G:A	9.25375e-07	-1.06161e-10	-1.01948
19153313	chr19:19153313:A:G	1.79957e-07	-1.26482	-1.39214
19153447	chr19:19153447:T:C	1.8164e-07	-1.26315	-1.38451
19153549	chr19:19153549:C:T	6.21852e-07	-1.06161e-10	-1.41698
19153613	chr19:19153613:C:T	6.63466e-07	-1.06161e-10	-1.3522
19153867	chr19:19153867:C:T	1.85901e-07	-1.23681	-1.38766
19154031	chr19:19154031:G:A	2.41209e-07	-1.30438	-1.05963
19154124	chr19:19154124:T:C	1.8685e-07	-1.22826	-1.39111
19154357	chr19:19154357:T:C	2.51071e-07	-1.52681	-0.797132
19154404	chr19:19154404:C:T	8.88526e-07	-1.06161e-10	-1.06012
19154793	chr19:19154793:C:T	8.3359e-07	-1.06161e-10	-1.12394
19154921	chr19:19154921:C:T	9.89719e-07	-1.06161e-10	-0.952259
19155518	chr19:19155518:A:T	7.06879e-07	-1.06161e-10	-1.28882
19156063	chr19:19156063:G:A	8.33769e-07	-1.06161e-10	-1.12372
19156592	chr19:19156592:A:G	2.15823e-07	-1.08511	-1.39011
19156649	chr19:19156649:C:T	1.83307e-07	-1.28606	-1.35246
19156691	chr19:19156691:G:A	6.19771e-07	-1.06161e-10	-1.42033
19156993	chr19:19156993:A:G	4.62215e-07	-0.570822	-1.14283
19157101	chr19:19157101:G:A	1.79508e-07	-1.30954	-1.34993
19157181	chr19:19157181:C:T	2.56244e-07	-1.53775	-0.765802
19157305	chr19:19157305:T:C	1.87201e-07	-1.19982	-1.41768
19157654	chr19:19157654:C:A	6.47128e-07	-1.06161e-10	-1.37714
19157666	chr19:19157666:A:G	2.68429e-07	-1.54369	-0.713407
19157886	chr19:19157886:T:C	3.00616e-07	-0.759843	-1.384
19157890	chr19:19157890:T:C	2.03677e-07	-1.16329	-1.36985
19158065	chr19:19158065:G:A	1.89732e-07	-1.18691	-1.41716
19158108	chr19:19158108:A:G	2.43846e-07	-1.52261	-0.830527
19158163	chr19:19158163:T:C	2.81459e-07	-1.54406	-0.665634
19158221	chr19:19158221:G:A	6.42043e-07	-1.06161e-10	-1.38503
19158538	chr19:19158538:A:G	1.99791e-07	-1.16847	-1.38394
19158555	chr19:19158555:C:CA	9.98227e-07	-1.06161e-10	-0.9437
19158619	chr19:19158619:G:T	3.92012e-07	-0.457824	-1.42056
19158867	chr19:19158867:G:A	6.42868e-07	-1.06161e-10	-1.38374
19159098	chr19:19159098:A:G	6.19621e-07	-1.06161e-10	-1.42057
19159501	chr19:19159501:AG:A	6.45018e-07	-1.06161e-10	-1.3804
19160159	chr19:19160159:G:A	9.53265e-07	-1.06161e-10	-0.989787
19160689	chr19:19160689:C:G	2.33163e-07	-1.54338	-0.854566
19161024	chr19:19161024:C:T	6.28427e-07	-1.06161e-10	-1.40646
19161028	chr19:19161028:C:T	1.30218e-06	-0.677883	-4.04282e-10
19161106	chr19:19161106:C:T	2.32143e-06	-0.0997414	-4.04282e-10
19161382	chr19:19161382:C:T	2.41559e-07	-1.18685	-1.17572
19161428	chr19:19161428:T:C	8.78108e-07	-1.06161e-10	-1.07191
19162095	chr19:19162095:C:G	2.77068e-06	-1.06161e-10	0.0771675
19162314	chr19:19162314:G:T	2.319e-07	-1.26653	-1.13684
19162479	chr19:19162479:T:G	2.81972e-07	-1.11738	-1.09049
19162528	chr19:19162528:C:T	2.02217e-07	-1.26933	-1.27101
19162730	chr19:19162730:C:T	1.41842e-07	-1.48067	-1.4143
19163283	chr19:19163283:G:A	1.89073e-07	-1.31863	-1.28892
19163647	chr19:19163647:TTC:T	6.94879e-07	-1.30594	-4.04282e-10
19163732	chr19:19163732:C:A	5.52362e-07	-1.53548	-4.04282e-10
19164060	chr19:19164060:G:A	1.85909e-07	-1.31952	-1.30491
19164105	chr19:19164105:C:T	6.70611e-07	-0.524987	-0.816504
19164233	chr19:19164233:G:A	1.8034e-07	-1.29055	-1.36429
19164504	chr19:19164504:C:T	1.68721e-07	-1.38703	-1.3344
19164542	chr19:19164542:G:A	7.2072e-07	-1.26943	-4.04282e-10
19164545	chr19:19164545:G:A	6.20277e-07	-1.06161e-10	-1.41951
19164895	chr19:19164895:CCT:C	1.09293e-06	-0.853061	-4.04282e-10
19164926	chr19:19164926:C:T	1.73447e-07	-1.32534	-1.36846
19165055	chr19:19165055:C:T	9.01529e-07	-1.06161e-10	-1.04559
19165226	chr19:19165226:C:T	1.90574e-07	-1.29833	-1.30131
19165333	chr19:19165333:C:T	1.69252e-06	-1.06161e-10	-0.415704
19165475	chr19:19165475:A:C	7.26064e-07	-1.06161e-10	-1.26204
19165550	chr19:19165550:A:G	5.03002e-07	-1.47936	-0.14973
19166183	chr19:19166183:G:A	7.02685e-07	-1.06161e-10	-1.29477
19166191	chr19:19166191:G:A	1.91803e-06	0.322559	-0.613184
19166487	chr19:19166487:G:A	1.15928e-06	-0.95869	0.164561
19166593	chr19:19166593:C:T	6.92759e-06	0.847013	0.146574
19166686	chr19:19166686:G:A	6.92721e-07	-1.06161e-10	-1.30905
19166707	chr19:19166707:C:T	1.75434e-07	-1.53198	-1.15044
19166708	chr19:19166708:A:G	1.35383e-06	-0.835522	0.196531
19166970	chr19:19166970:A:G	2.015e-07	-1.27263	-1.27126
19167062	chr19:19167062:G:T	7.89755e-07	-1.06161e-10	-1.17796
19167299	chr19:19167299:C:T	5.69921e-06	-0.415686	1.21409
19167375	chr19:19167375:AG:A	4.10119e-06	0.79413	-0.324778
19167747	chr19:19167747:A:G	6.5682e-07	-1.06161e-10	-1.36227
19168273	chr19:19168273:T:C	7.43234e-07	-1.06161e-10	-1.23867
19168344	chr19:19168344:G:A	2.92403e-07	-1.25909	-0.912453
19168558	chr19:19168558:C:A	3.76354e-06	0.64413	-0.260695
19168600	chr19:19168600:G:T	4.64902e-06	-0.546812	1.14154
19168728	chr19:19168728:G:A	7.62294e-07	-1.06161e-10	-1.21335
19168936	chr19:19168936:A:C	4.09885e-06	-0.359835	0.828616
19168984	chr19:19168984:A:G	4.37967e-06	-0.38329	0.918339
19169515	chr19:19169515:C:T	1.56769e-06	-0.492323	-4.04282e-10
19169690	chr19:19169690:T:C	3.4846e-06	-0.505509	0.811939
19170398	chr19:19170398:A:C	1.73832e-06	-0.854301	0.465297
19170715	chr19:19170715:C:A	6.22864e-07	-1.06161e-10	-1.41535
19170863	chr19:19170863:C:T	2.68458e-06	-0.381352	0.426951
19170968	chr19:19170968:G:T	3.72176e-06	0.37227	-4.04282e-10
19171212	chr19:19171212:A:G	7.21317e-07	-1.06161e-10	-1.2686
19171376	chr19:19171376:T:G	2.69669e-06	0.504661	-0.45456
19171788	chr19:19171788:A:G	2.60726e-06	-0.446775	0.463149
19171961	chr19:19171961:C:A	3.02055e-06	0.574709	-0.411195
19172264	chr19:19172264:G:A	8.3178e-07	-1.06161e-10	-1.12611
19172395	chr19:19172395:T:G	9.69543e-07	-0.972855	-4.04282e-10
19172459	chr19:19172459:C:T	1.67637e-07	-1.5257	-1.20218
19172468	chr19:19172468:C:T	3.76237e-06	0.615634	-0.23251
19172742	chr19:19172742:A:G	2.69461e-06	-0.411202	0.46053
19172837	chr19:19172837:T:C	1.19398e-06	-1.20515	0.440514
19172895	chr19:19172895:C:G	2.24851e-07	-1.2967	-1.13754
19172913	chr19:19172913:A:T	2.24629e-07	-1.29742	-1.13781
19172994	chr19:19172994:G:A	7.18672e-07	-1.06161e-10	-1.27228
19173085	chr19:19173085:T:C	9.9715e-07	-0.944779	-4.04282e-10
19173090	chr19:19173090:G:A	6.72626e-07	-1.06161e-10	-1.33849
19173322	chr19:19173322:A:G	2.93471e-06	-0.507559	0.642243
19173851	chr19:19173851:C:T	6.22709e-07	-1.06161e-10	-1.4156
19174009	chr19:19174009:C:T	5.92774e-05	2.94837	0.191934
19174111	chr19:19174111:T:C	2.99326e-06	-0.491593	0.646031
19174891	chr19:19174891:T:C	7.05298e-07	-1.06161e-10	-1.29106
19174905	chr19:19174905:T:C	1.91638e-06	-1.06161e-10	-0.291484
19175099	chr19:19175099:G:A	3.82302e-06	0.565959	-0.166842
19175180	chr19:19175180:A:T	2.36068e-06	-0.504198	0.421225
19175878	chr19:19175878:G:A	2.17419e-06	0.077925	-0.243196
19176263	chr19:19176263:A:G	1.50887e-06	-0.732555	0.201988
19176673	chr19:19176673:C:T	9.02832e-07	-1.06161e-10	-1.04414
19176681	chr19:19176681:G:A	5.47712e-07	-1.54393	-4.04282e-10
19176920	chr19:19176920:A:G	6.42229e-07	-1.06161e-10	-1.38474
19177002	chr19:19177002:T:C	6.19642e-07	-1.06161e-10	-1.42054
19177119	chr19:19177119:A:G	4.08261e-06	0.61171	-0.146898
19177749	chr19:19177749:AAAAG:A	6.30874e-07	-1.40257	-4.04282e-10
19177906	chr19:19177906:C:T	7.28943e-07	-1.06161e-10	-1.25808
19178044	chr19:19178044:C:T	3.76181e-06	0.461576	-0.0786005
19178151	chr19:19178151:C:T	2.14841e-07	-1.30071	-1.17907
19178371	chr19:19178371:G:A	8.0491e-07	-1.06161e-10	-1.15895
19178436	chr19:19178436:G:A	6.91342e-07	-1.06161e-10	-1.31105
19179145	chr19:19179145:G:A	7.61006e-07	-1.21504	-4.04282e-10
19179491	chr19:19179491:G:A	8.15234e-07	-1.06161e-10	-1.1462
19179628	chr19:19179628:G:A	2.01062e-07	-1.31204	-1.23402
19180186	chr19:19180186:C:T	6.63975e-07	-1.06161e-10	-1.35144
19180352	chr19:19180352:T:G	6.83816e-07	-1.06161e-10	-1.32199
19180375	chr19:19180375:G:A	1.8274e-06	-1.06161e-10	-0.339031
19180795	chr19:19180795:A:T	7.75023e-07	-1.06161e-10	-1.19679
19181046	chr19:19181046:T:C	3.27997e-06	0.245908	-4.04282e-10
19181238	chr19:19181238:A:G	2.22297e-06	-0.459301	0.316221
19181596	chr19:19181596:A:T	7.33361e-06	0.099365	0.951178
19181865	chr19:19181865:T:C	1.39249e-06	-0.767757	0.156922
19182443	chr19:19182443:G:A	5.67168e-07	-1.50903	-4.04282e-10
19183202	chr19:19183202:G:A	2.93177e-06	-0.443985	0.577666
19183282	chr19:19183282:C:T	2.8928e-06	-0.468873	0.589172
19183428	chr19:19183428:T:C	1.42607e-06	-0.0811276	-0.505877
19183583	chr19:19183583:T:A	1.7967e-07	-1.502	-1.15656
19184495	chr19:19184495:G:A	7.49801e-07	-1.06161e-10	-1.22987
19184747	chr19:19184747:G:A	2.42125e-07	-1.2332	-1.12703
19184910	chr19:19184910:C:T	9.60382e-06	0.100372	1.21986
19185066	chr19:19185066:A:G	2.48061e-07	-1.19112	-1.14488
19185172	chr19:19185172:G:A	8.49186e-07	-1.06161e-10	-1.1054
19185412	chr19:19185412:G:A	9.28582e-07	-1.01602	-4.04282e-10
19185592	chr19:19185592:G:A	3.60805e-06	-0.422255	0.763497
19186245	chr19:19186245:G:C	7.82582e-07	-1.06161e-10	-1.18708
19186483	chr19:19186483:T:C	3.75035e-06	-0.413521	0.793446
19186580	chr19:19186580:C:T	2.72872e-07	-1.231	-1.00968
19186612	chr19:19186612:G:C	8.23643e-07	-1.06161e-10	-1.13594
19186758	chr19:19186758:T:C	1.02997e-06	-0.131435	-0.780964
19186781	chr19:19186781:T:A	8.24203e-07	-1.06161e-10	-1.13526
19187027	chr19:19187027:G:A	6.7365e-07	-1.06161e-10	-1.33697
19187219	chr19:19187219:G:A	2.40756e-07	-1.27372	-1.09218
19187562	chr19:19187562:CAG:C	8.19008e-07	-1.06161e-10	-1.14159
19187620	chr19:19187620:C:A	1.15203e-06	-1.06161e-10	-0.800401
19188098	chr19:19188098:T:C	7.06108e-07	-1.06161e-10	-1.28991
19188141	chr19:19188141:C:T	5.13916e-06	0.271531	0.423433
19188270	chr19:19188270:C:T	2.71328e-07	-0.828378	-1.41797
19188320	chr19:19188320:G:A	1.15756e-06	-1.06161e-10	-0.795611
19188496	chr19:19188496:C:T	1.41949e-07	-1.48262	-1.41159
19188622	chr19:19188622:C:T	1.49688e-07	-1.42389	-1.41723
19188652	chr19:19188652:G:A	1.92502e-07	-1.28461	-1.30497
19188677	chr19:19188677:T:TG	2.25017e-07	-1.2738	-1.15971
19188726	chr19:19188726:A:C	5.49086e-07	-1.25091	-0.290519
19188892	chr19:19188892:T:C	2.50705e-07	-0.910758	-1.41464
19189128	chr19:19189128:C:T	9.3563e-07	-1.06161e-10	-1.00846
19189152	chr19:19189152:C:A	1.89037e-07	-1.5212	-1.08654
19189350	chr19:19189350:C:T	6.34825e-07	-1.06161e-10	-1.39633
19189383	chr19:19189383:C:T	1.38143e-06	-0.208986	-0.409824
19189462	chr19:19189462:C:T	7.93173e-07	-1.06161e-10	-1.17364
19189485	chr19:19189485:C:G	7.55703e-07	-1.22203	-4.04282e-10
19189604	chr19:19189604:A:G	1.71851e-06	-1.06161e-10	-0.40047
19189622	chr19:19189622:G:C	1.67388e-06	-1.06161e-10	-0.426782
19189627	chr19:19189627:T:C	1.6957e-06	-1.06161e-10	-0.413828
19189696	chr19:19189696:G:T	7.14421e-07	-1.06161e-10	-1.27821
19190006	chr19:19190006:T:C	6.23686e-07	-1.06161e-10	-1.41403
19190041	chr19:19190041:G:A	2.08327e-06	-1.06161e-10	-0.207985
19190377	chr19:19190377:G:A	5.91816e-06	-0.425614	1.26171
19190423	chr19:19190423:T:C	1.13048e-06	-0.725827	-0.0934551
19190680	chr19:19190680:C:T	1.97625e-07	-1.28906	-1.27425
19190784	chr19:19190784:G:A	2.19354e-06	-1.06161e-10	-0.156407
19191696	chr19:19191696:T:C	1.68813e-06	-1.06161e-10	-0.418303
19191974	chr19:19191974:GCAGTT:G	1.73029e-06	-1.06161e-10	-0.393634
19192186	chr19:19192186:T:C	6.29442e-07	-1.06161e-10	-1.40485
19192338	chr19:19192338:C:A	3.04706e-06	-1.06161e-10	0.172254
19192464	chr19:19192464:A:T	1.75502e-06	-1.06161e-10	-0.379445
19192475	chr19:19192475:C:T	5.77143e-07	-1.49159	-4.04282e-10
19192730	chr19:19192730:C:T	1.72333e-06	-1.06161e-10	-0.397667
19192929	chr19:19192929:T:C	8.23978e-07	-1.06161e-10	-1.13554
19192993	chr19:19192993:T:C	2.40638e-07	-0.964493	-1.40189
19193562	chr19:19193562:C:G	8.85069e-07	-1.06161e-10	-1.06401
19194090	chr19:19194090:G:C	1.42093e-06	-0.18109	-0.409521
19194156	chr19:19194156:A:G	2.30232e-07	-0.997994	-1.4126
19194318	chr19:19194318:T:C	1.68785e-06	-1.06161e-10	-0.418469
19194341	chr19:19194341:T:C	6.22409e-07	-1.06161e-10	-1.41608
19194456	chr19:19194456:G:A	1.99192e-07	-1.24527	-1.31014
19194796	chr19:19194796:C:T	2.36438e-06	-1.06161e-10	-0.0814105
19195120	chr19:19195120:G:A	7.83714e-07	-1.06161e-10	-1.18564
19195123	chr19:19195123:A:G	5.60411e-07	-1.52101	-4.04282e-10
19195190	chr19:19195190:C:T	6.26463e-07	-1.06161e-10	-1.40959
19195804	chr19:19195804:C:T	5.60383e-07	-1.52106	-4.04282e-10
19196400	chr19:19196400:T:A	2.33539e-07	-0.981791	-1.41454
19196407	chr19:19196407:A:G	2.12794e-06	-1.06161e-10	-0.186773
19196467	chr19:19196467:T:G	6.24611e-07	-1.06161e-10	-1.41255
19196685	chr19:19196685:C:T	7.86953e-07	-1.06161e-10	-1.18151
19196988	chr19:19196988:C:T	6.84952e-07	-0.0829305	-1.2374
19197385	chr19:19197385:T:C	1.42812e-06	-1.06161e-10	-0.585569
19197947	chr19:19197947:G:A	5.97917e-07	-1.45623	-4.04282e-10
19198571	chr19:19198571:G:A	1.95266e-06	-1.06161e-10	-0.272732
19198861	chr19:19198861:A:G	1.6488e-06	-1.06161e-10	-0.441879
19199055	chr19:19199055:T:C	1.97226e-06	-1.06161e-10	-0.262747
19199120	chr19:19199120:C:T	3.18834e-06	-1.06161e-10	0.217575
19199238	chr19:19199238:A:G	1.56133e-06	-1.06161e-10	-0.496386
19199589	chr19:19199589:G:A	2.30565e-06	-1.06161e-10	-0.106564
19199693	chr19:19199693:C:A	2.06281e-06	-1.06161e-10	-0.217853
19199718	chr19:19199718:A:G	1.96851e-07	-1.17148	-1.39575
19200427	chr19:19200427:T:C	2.38691e-06	-1.06161e-10	-0.0719255
19200581	chr19:19200581:G:A	3.19466e-06	-1.06161e-10	0.219557
19202777	chr19:19202777:G:A	8.56222e-07	-1.06161e-10	-1.09715
19203309	chr19:19203309:T:C	1.77487e-06	-1.06161e-10	-0.3682
19203717	chr19:19203717:A:G	1.51046e-07	-1.45889	-1.3732
19204254	chr19:19204254:G:A	6.20621e-07	-1.06161e-10	-1.41896
19204371	chr19:19204371:G:A	7.67214e-07	-0.818653	-0.388261
19204471	chr19:19204471:T:C	2.07165e-06	-1.06161e-10	-0.21358
19204793	chr19:19204793:C:T	6.33548e-05	3.20683	-4.04282e-10
19204794	chr19:19204794:G:A	1.63839e-06	-1.08122	0.633008
19204841	chr19:19204841:C:T	1.83465e-06	-1.06161e-10	-0.33507
19205095	chr19:19205095:G:A	1.31923e-06	-0.124747	-0.540133
19205298	chr19:19205298:C:A	1.69856e-07	-1.54301	-1.17172
19205642	chr19:19205642:G:A	2.46863e-06	-0.038263	-4.04282e-10
19205885	chr19:19205885:G:A	3.9707e-06	-1.06161e-10	0.437018
19206018	chr19:19206018:G:A	2.02043e-07	-1.12556	-1.41564
19206086	chr19:19206086:T:TC	5.48638e-07	-1.54224	-4.04282e-10
19206628	chr19:19206628:A:C	1.02982e-06	-1.06161e-10	-0.912544
19206866	chr19:19206866:G:A	7.60568e-07	-1.06161e-10	-1.21562
19207080	chr19:19207080:GTGT:G	2.228e-07	-1.09548	-1.34793
19207180	chr19:19207180:G:C	1.29601e-06	-1.06161e-10	-0.682633
19207349	chr19:19207349:A:G	2.15244e-07	-1.46724	-1.01067
19207656	chr19:19207656:G:A	1.94707e-07	-1.20996	-1.36822
19208473	chr19:19208473:G:A	1.70709e-07	-1.43608	-1.27364
19209865	chr19:19209865:C:T	1.30511e-06	-1.06161e-10	-0.675638
19212233	chr19:19212233:G:A	5.60692e-07	-1.52051	-4.04282e-10
19212791	chr19:19212791:C:T	1.13406e-06	-1.06161e-10	-0.816118
19213188	chr19:19213188:G:A	6.70595e-07	-1.34152	-4.04282e-10
19213449	chr19:19213449:C:T	1.38973e-07	-1.53398	-1.38142
19213624	chr19:19213624:G:A	2.2118e-06	-0.148118	-4.04282e-10
19213923	chr19:19213923:T:C	7.09198e-07	-1.06161e-10	-1.28555
19213997	chr19:19213997:C:G	2.56784e-07	-0.978678	-1.32277
19214923	chr19:19214923:G:A	7.1177e-07	-1.06161e-10	-1.28193
19215830	chr19:19215830:A:G	7.93497e-07	-1.06161e-10	-1.17323
19216344	chr19:19216344:C:A	1.37108e-07	-1.54179	-1.38712
19218057	chr19:19218057:T:G	1.36286e-07	-1.54155	-1.39337
19218213	chr19:19218213:G:A	7.17455e-07	-1.06161e-10	-1.27397
19218349	chr19:19218349:C:T	9.29664e-07	-1.06161e-10	-1.01486
19219213	chr19:19219213:G:A	8.97514e-07	-1.06161e-10	-1.05005
19219346	chr19:19219346:G:A	2.26562e-07	-1.24575	-1.18091
19219348	chr19:19219348:C:T	3.51997e-06	-1.06161e-10	0.316529
19219404	chr19:19219404:A:C	3.27024e-07	-1.23059	-0.82905
19219466	chr19:19219466:G:A	8.75145e-07	-1.06161e-10	-1.07529
19220014	chr19:19220014:G:A	5.18078e-06	0.703031	-4.04282e-10
19220023	chr19:19220023:T:C	2.14975e-07	-1.25366	-1.2255
19220102	chr19:19220102:G:A	6.31226e-07	-1.06161e-10	-1.40202
19220738	chr19:19220738:A:G	4.5251e-07	-0.384768	-1.3501
19220908	chr19:19220908:G:A	3.83213e-07	-0.480816	-1.42027
19221038	chr19:19221038:G:A	1.68296e-07	-1.54434	-1.17962
19221049	chr19:19221049:A:G	4.10963e-07	-0.665071	-1.16611
19221185	chr19:19221185:G:A	1.22413e-06	-1.06161e-10	-0.739698
19221522	chr19:19221522:T:C	2.70235e-07	-1.1145	-1.13588
19221715	chr19:19221715:G:A	2.28088e-06	-1.06161e-10	-0.117364
19221805	chr19:19221805:G:A	2.17802e-06	-1.06161e-10	-0.163509
19222469	chr19:19222469:G:A	1.57235e-07	-1.46986	-1.32208
19223109	chr19:19223109:AAAAATAAATAAAAT:A	5.47518e-07	-1.54428	-4.04282e-10
19223473	chr19:19223473:T:A	5.93709e-07	-1.46329	-4.04282e-10
19223771	chr19:19223771:A:C	4.05079e-07	-0.458275	-1.38732
19224274	chr19:19224274:A:G	1.61801e-07	-1.48915	-1.27416
19224942	chr19:19224942:C:T	4.4947e-07	-0.490937	-1.25067
19225799	chr19:19225799:C:T	1.32684e-07	-1.54115	-1.42056
19225840	chr19:19225840:C:T	6.22131e-07	-1.06161e-10	-1.41653
19228133	chr19:19228133:G:A	1.13294e-06	-1.06161e-10	-0.817109
19229409	chr19:19229409:A:G	9.91877e-07	0.39895	-1.34903
19229456	chr19:19229456:G:A	1.22658e-06	0.665448	-1.40315
19229575	chr19:19229575:G:A	6.51777e-07	-1.06161e-10	-1.36998
19229598	chr19:19229598:C:A	1.26871e-06	0.715112	-1.41903
19229670	chr19:19229670:G:A	6.27862e-07	-1.06161e-10	-1.40736
19229851	chr19:19229851:G:A	7.17109e-07	-1.06161e-10	-1.27445
19229936	chr19:19229936:A:G	1.44987e-06	-1.06161e-10	-0.570451
19230351	chr19:19230351:C:T	2.06284e-07	-1.4126	-1.10783
19230532	chr19:19230532:G:A	6.83557e-07	-0.158724	-1.16365
19230637	chr19:19230637:A:G	6.5315e-07	-0.0950267	-1.27285
19231047	chr19:19231047:T:A	1.22297e-06	0.678594	-1.41923
19231646	chr19:19231646:C:G	1.44638e-06	-0.57286	-4.04282e-10
19231894	chr19:19231894:C:T	1.07232e-06	-1.06161e-10	-0.872101
19232376	chr19:19232376:G:A	6.20549e-07	-1.06161e-10	-1.41908
19232745	chr19:19232745:C:T	8.15739e-07	-1.06161e-10	-1.14559
19232984	chr19:19232984:G:A	6.22679e-07	-1.41565	-4.04282e-10
19233716	chr19:19233716:C:T	6.27522e-07	-0.192472	-1.21543
19233770	chr19:19233770:C:T	6.62867e-07	-0.124923	-1.22818
19234690	chr19:19234690:G:A	1.54702e-06	-1.06161e-10	-0.505596
19234993	chr19:19234993:C:T	6.73083e-07	-0.126043	-1.21177
19235328	chr19:19235328:G:C	1.09331e-06	-1.06161e-10	-0.852719
19235401	chr19:19235401:G:A	6.26435e-07	-1.06161e-10	-1.40964
19235588	chr19:19235588:T:A	6.75888e-07	-1.33365	-4.04282e-10
19236492	chr19:19236492:T:C	1.1705e-06	0.635726	-1.42022
19237502	chr19:19237502:T:A	1.55174e-07	-1.38591	-1.41922
19238138	chr19:19238138:T:C	1.6785e-06	-0.424027	-4.04282e-10
19238189	chr19:19238189:G:A	6.06113e-07	-1.44261	-4.04282e-10
19238568	chr19:19238568:A:G	7.67359e-07	-1.20673	-4.04282e-10
19239108	chr19:19239108:G:A	7.87092e-07	0.215759	-1.39709
19239162	chr19:19239162:A:G	9.66799e-07	0.412853	-1.38854
19239171	chr19:19239171:C:T	3.03752e-07	-1.09389	-1.03958
19239294	chr19:19239294:G:A	1.29416e-06	0.16815	-0.852214
19240544	chr19:19240544:T:C	2.10873e-06	0.102907	-0.298745
19240593	chr19:19240593:G:A	6.23514e-07	-1.06161e-10	-1.41431
19240622	chr19:19240622:G:A	5.59572e-07	-1.52251	-4.04282e-10
19240847	chr19:19240847:C:T	1.9861e-06	-1.06161e-10	-0.255753
19241159	chr19:19241159:G:A	3.17344e-07	-0.676197	-1.4135
19241224	chr19:19241224:T:C	1.44461e-06	-1.06161e-10	-0.574084
19241256	chr19:19241256:C:G	4.72489e-07	-0.335201	-1.35646
19241346	chr19:19241346:T:C	1.48656e-06	0.189428	-0.734886
19241842	chr19:19241842:T:C	1.43294e-06	-0.297025	-0.285168
19241909	chr19:19241909:C:G	1.51022e-06	-0.260738	-0.268931
19242010	chr19:19242010:T:C	1.37044e-07	-1.51213	-1.41725
19242174	chr19:19242174:A:G	9.54495e-07	-1.06161e-10	-0.988498
19242191	chr19:19242191:T:A	1.30965e-06	-1.06161e-10	-0.672166
19243170	chr19:19243170:G:T	2.99721e-07	-0.732838	-1.41399
19243821	chr19:19243821:T:A	6.25816e-07	-1.41062	-4.04282e-10
19244025	chr19:19244025:AC:A	7.06591e-07	-1.06161e-10	-1.28923
19244128	chr19:19244128:T:C	1.9119e-06	0.72384	-1.01767
19244373	chr19:19244373:A:G	1.7488e-06	-1.06161e-10	-0.382993
19244676	chr19:19244676:C:T	1.74742e-07	-1.42554	-1.26083
19245099	chr19:19245099:A:G	4.65916e-07	-0.303451	-1.40222
19245157	chr19:19245157:G:A	6.50015e-07	-1.37268	-4.04282e-10
19245807	chr19:19245807:T:A	6.7969e-07	-1.06161e-10	-1.32804
19245948	chr19:19245948:G:A	9.55614e-07	-1.06161e-10	-0.987326
19246183	chr19:19246183:G:A	1.62762e-06	0.815448	-1.27026
19246286	chr19:19246286:C:T	1.01007e-06	-0.931907	-4.04282e-10
19246319	chr19:19246319:T:C	6.77726e-07	-1.06161e-10	-1.33094
19246706	chr19:19246706:T:C	6.23238e-07	-1.06161e-10	-1.41475
19246803	chr19:19246803:A:G	3.63358e-06	1.36754	-1.01925
19247277	chr19:19247277:G:A	1.3274e-05	1.13005	0.513829
19247398	chr19:19247398:C:T	1.11429e-05	1.09987	0.369006
19247523	chr19:19247523:A:G	8.26462e-05	4.02652	-0.553872
19247589	chr19:19247589:C:T	1.03299e-06	-1.06161e-10	-0.909465
19247863	chr19:19247863:A:C	5.6636e-05	3.85054	-0.755817
19247928	chr19:19247928:G:C	1.03136e-06	-1.06161e-10	-0.911048
19248010	chr19:19248010:C:T	8.39573e-06	0.887689	0.29811
19248139	chr19:19248139:C:T	2.55005e-06	-0.00581316	-4.04282e-10
19248611	chr19:19248611:C:T	1.12247e-06	-1.06161e-10	-0.826391
19248662	chr19:19248662:T:C	7.31504e-07	-1.06161e-10	-1.25458
19248691	chr19:19248691:C:G	1.15424e-05	0.933432	0.570666
19248920	chr19:19248920:T:C	8.6443e-07	-1.06161e-10	-1.08761
19249551	chr19:19249551:G:A	6.32132e-07	-1.06161e-10	-1.40058
19249773	chr19:19249773:T:G	6.73284e-07	-1.06161e-10	-1.33751
19250343	chr19:19250343:C:G	3.38767e-06	0.278217	-4.04282e-10
19250452	chr19:19250452:C:T	6.29789e-07	-1.06161e-10	-1.4043
19250795	chr19:19250795:A:G	6.96793e-07	-1.06161e-10	-1.30319
19250926	chr19:19250926:G:A	1.09997e-05	0.810534	0.645407
19251635	chr19:19251635:G:C	1.21734e-06	-1.06161e-10	-0.745254
19251982	chr19:19251982:G:A	6.8748e-07	-1.06161e-10	-1.31665
19252970	chr19:19252970:G:A	7.30304e-07	-1.06161e-10	-1.25622
19253003	chr19:19253003:T:A	1.06304e-05	0.92307	0.498722
19253431	chr19:19253431:A:T	1.07037e-05	0.985356	0.443306
19253510	chr19:19253510:A:G	1.0246e-05	1.03425	0.350716
19253515	chr19:19253515:G:A	2.04789e-06	-1.06161e-10	-0.225113
19253522	chr19:19253522:T:G	6.22634e-07	-1.06161e-10	-1.41572
19254369	chr19:19254369:C:T	1.17623e-06	-0.779613	-4.04282e-10
19254591	chr19:19254591:C:T	1.61577e-06	-1.06161e-10	-0.462113
19254710	chr19:19254710:A:G	8.25529e-07	-1.06161e-10	-1.13366
19254808	chr19:19254808:G:A	8.72388e-06	-1.06161e-10	1.22414
19255373	chr19:19255373:T:C	1.23735e-06	-1.06161e-10	-0.728955
19255417	chr19:19255417:C:T	1.68806e-06	-1.06161e-10	-0.418344
19255598	chr19:19255598:T:A	2.44225e-06	-1.06161e-10	-0.0490037
19255834	chr19:19255834:G:A	1.82529e-06	0.925196	-1.26538
19256504	chr19:19256504:C:T	1.23888e-06	-0.727718	-4.04282e-10
19256510	chr19:19256510:C:G	9.38219e-06	2.13441	-0.837518
19257376	chr19:19257376:G:A	6.36665e-07	-1.06161e-10	-1.39344
19257455	chr19:19257455:G:A	1.88457e-06	0.979201	-1.28742
19257501	chr19:19257501:G:A	1.95301e-06	1.00086	-1.27341
19257673	chr19:19257673:G:A	2.04113e-06	-0.228423	-4.04282e-10
19257952	chr19:19257952:G:A	8.80752e-06	-1.06161e-10	1.23368
19258441	chr19:19258441:G:T	8.75944e-07	-1.07438	-4.04282e-10
19258460	chr19:19258460:A:G	1.17125e-06	-1.06161e-10	-0.783851
19258626	chr19:19258626:A:G	1.62657e-05	2.68939	-0.84226
19258680	chr19:19258680:T:C	1.71886e-06	-1.06161e-10	-0.400263
19259212	chr19:19259212:C:T	5.47439e-07	-1.54443	-4.04282e-10
19259796	chr19:19259796:A:C	8.45403e-07	-1.10987	-4.04282e-10
19260223	chr19:19260223:T:G	1.15399e-06	-1.06161e-10	-0.798698
19260247	chr19:19260247:C:T	1.17161e-06	-1.06161e-10	-0.783546
19260249	chr19:19260249:C:T	1.13987e-06	-1.06161e-10	-0.811007
19260400	chr19:19260400:A:G	1.22451e-06	-1.06161e-10	-0.739382
19260561	chr19:19260561:A:T	9.00841e-06	2.23264	-0.976407
19261341	chr19:19261341:C:T	7.41523e-06	1.13218	-0.0705719
19261376	chr19:19261376:G:C	7.73603e-06	1.1502	-0.0462327
19261620	chr19:19261620:C:T	1.08408e-06	-1.06161e-10	-0.861196
19261914	chr19:19261914:T:C	1.46673e-06	-0.558886	-4.04282e-10
19262673	chr19:19262673:A:G	9.81626e-07	-0.96047	-4.04282e-10
19262880	chr19:19262880:A:G	0.000619595	6.90397	-1.41683
19263033	chr19:19263033:C:G	9.76819e-07	-0.965379	-4.04282e-10
19263135	chr19:19263135:C:T	4.0451e-06	1.17142	-0.715839
19263252	chr19:19263252:C:T	4.20157e-06	1.73522	-1.24169
19263259	chr19:19263259:T:C	4.06474e-06	1.70656	-1.24613
19263411	chr19:19263411:G:A	2.01298e-06	-1.06161e-10	-0.242311
19264015	chr19:19264015:C:A	1.8061e-06	-1.06161e-10	-0.350757
19264264	chr19:19264264:C:T	1.034e-06	-1.06161e-10	-0.908492
19264283	chr19:19264283:C:T	8.68255e-07	-1.06161e-10	-1.08319
19264562	chr19:19264562:C:T	7.80948e-06	-1.06161e-10	1.11341
19264563	chr19:19264563:G:A	2.27136e-06	1.17933	-1.30087
19265074	chr19:19265074:T:C	0.000702956	6.31557	-0.7022
19265389	chr19:19265389:T:G	6.00497e-07	-1.45192	-4.04282e-10
19265850	chr19:19265850:G:A	9.07149e-07	-1.03937	-4.04282e-10
19265915	chr19:19265915:A:C	1.1723e-06	-1.06161e-10	-0.782953
19265917	chr19:19265917:T:C	1.50891e-06	-1.06161e-10	-0.530539
19266787	chr19:19266787:G:A	1.52223e-06	-1.06161e-10	-0.521747
19267607	chr19:19267607:C:T	2.77803e-06	0.0798188	-4.04282e-10
19267862	chr19:19267862:A:G	2.2099e-06	1.09399	-1.24297
19268278	chr19:19268278:T:C	8.60646e-07	-1.06161e-10	-1.092
19268388	chr19:19268388:TAG:T	1.39577e-06	-1.06161e-10	-0.608479
19268740	chr19:19268740:C:T	3.55001e-07	-0.619836	-1.35772
19268993	chr19:19268993:A:C	6.37843e-07	-1.06161e-10	-1.39159
19269270	chr19:19269270:T:C	2.03918e-06	-1.06161e-10	-0.229375
19269519	chr19:19269519:G:A	6.19673e-07	-1.06161e-10	-1.42049
19269787	chr19:19269787:G:T	7.74411e-06	1.95815	-0.853145
19269837	chr19:19269837:T:C	0.00181441	6.72459	-0.163002
19269864	chr19:19269864:C:T	1.13419e-06	-1.06161e-10	-0.81601
19269876	chr19:19269876:A:G	4.27233e-06	1.45828	-0.948045
19270184	chr19:19270184:G:A	9.36207e-07	-1.06161e-10	-1.00784
19270187	chr19:19270187:G:T	3.58174e-06	1.67231	-1.33838
19270596	chr19:19270596:G:A	1.61491e-05	-1.06161e-10	1.83994
19270630	chr19:19270630:G:C	8.47485e-07	-1.10741	-4.04282e-10
19270946	chr19:19270946:C:T	0.00122526	6.63425	-0.465264
19271209	chr19:19271209:C:A	1.13278e-06	-0.817251	-4.04282e-10
19271210	chr19:19271210:T:C	1.13323e-06	-0.816855	-4.04282e-10
19271742	chr19:19271742:GCTGGTCTCGAACTCCTGAC:G	8.92409e-07	-1.05576	-4.04282e-10
19272489	chr19:19272489:C:T	4.56176e-06	1.46148	-0.885699
19272758	chr19:19272758:C:G	1.54734e-06	-1.06161e-10	-0.505391
19273657	chr19:19273657:CAG:C	9.8228e-07	-1.06161e-10	-0.959803
19274087	chr19:19274087:C:T	2.52791e-06	-1.06161e-10	-0.0145333
19274602	chr19:19274602:T:C	0.00116804	6.58995	-0.468791
19274841	chr19:19274841:A:T	6.72374e-07	-1.33887	-4.04282e-10
19275174	chr19:19275174:TCTTTG:T	6.54537e-07	-1.06161e-10	-1.36575
19275206	chr19:19275206:A:G	0.00131648	6.65996	-0.419163
19275873	chr19:19275873:G:A	1.79492e-05	-1.06161e-10	1.94562
19275976	chr19:19275976:C:T	1.11132e-06	-0.836375	-4.04282e-10
19276003	chr19:19276003:C:T	9.6664e-06	-1.06161e-10	1.32673
19276340	chr19:19276340:T:C	0.00124461	6.52648	-0.341824
19276376	chr19:19276376:A:G	1.94903e-06	0.693856	-0.968451
19276547	chr19:19276547:C:T	1.93397e-06	1.09565	-1.378
19277691	chr19:19277691:A:T	6.94278e-07	0.113764	-1.42057
19278079	chr19:19278079:T:C	7.35472e-07	-1.24917	-4.04282e-10
19279125	chr19:19279125:C:T	1.10948e-06	-1.06161e-10	-0.838034
19279433	chr19:19279433:G:C	8.35848e-07	-1.06161e-10	-1.12123
19279439	chr19:19279439:C:T	6.29803e-07	-1.40427	-4.04282e-10
19279492	chr19:19279492:G:A	6.20318e-07	-1.06161e-10	-1.41945
19279731	chr19:19279731:A:C	1.2461e-06	-0.721903	-4.04282e-10
19279940	chr19:19279940:G:A	0.00140894	6.62708	-0.318407
19280236	chr19:19280236:G:A	8.72342e-07	-1.0785	-4.04282e-10
19280492	chr19:19280492:G:A	6.19614e-07	-1.06161e-10	-1.42058
19280593	chr19:19280593:C:T	0.00109973	6.52719	-0.466292
19281029	chr19:19281029:C:T	8.26507e-07	-1.13247	-4.04282e-10
19281042	chr19:19281042:C:T	6.51906e-06	2.12382	-1.19102
19281520	chr19:19281520:C:A	6.36838e-07	-1.06161e-10	-1.39316
19281592	chr19:19281592:T:C	0.00122057	6.6475	-0.482351
19282524	chr19:19282524:G:A	3.06887e-06	-1.06161e-10	0.179385
19282723	chr19:19282723:A:G	2.66169e-07	-0.880992	-1.38456
19282808	chr19:19282808:C:T	6.86345e-07	-1.06161e-10	-1.3183
19282848	chr19:19282848:T:C	1.09986e-06	0.57382	-1.42056
19282874	chr19:19282874:G:A	1.07408e-06	0.199841	-1.07031
19282905	chr19:19282905:G:A	2.83481e-06	1.36619	-1.26614
19283001	chr19:19283001:C:T	6.33585e-07	-1.06161e-10	-1.39829
19283081	chr19:19283081:A:AG	3.93966e-07	-0.481889	-1.39153
19283559	chr19:19283559:A:G	3.83926e-06	0.403356	-4.04282e-10
19283587	chr19:19283587:C:T	0.00124953	7.02537	-0.836768
19283831	chr19:19283831:C:T	2.66298e-06	1.35767	-1.32015
19284723	chr19:19284723:G:T	1.42068e-06	-1.06161e-10	-0.590789
19285023	chr19:19285023:G:A	9.39831e-07	-1.06161e-10	-1.00398
19285024	chr19:19285024:T:C	1.04346e-06	-1.06161e-10	-0.899379
19285034	chr19:19285034:A:AT	8.9966e-07	-1.06161e-10	-1.04766
19285249	chr19:19285249:TC:T	1.19502e-06	-1.06161e-10	-0.763759
19285251	chr19:19285251:C:T	1.45461e-06	-1.06161e-10	-0.567185
19285326	chr19:19285326:C:T	7.45477e-07	-1.23566	-4.04282e-10
19285636	chr19:19285636:G:A	1.1576e-06	-1.06161e-10	-0.795572
19285737	chr19:19285737:T:C	7.14029e-07	-1.06161e-10	-1.27876
19285928	chr19:19285928:C:T	1.99002e-06	-1.06161e-10	-0.253781
19286165	chr19:19286165:C:T	3.04089e-06	-1.06161e-10	0.170226
19286371	chr19:19286371:A:G	5.89158e-07	-1.47099	-4.04282e-10
19286670	chr19:19286670:A:C	0.00135452	7.14495	-0.875669
19286748	chr19:19286748:A:T	1.16634e-06	-1.06161e-10	-0.788052
19287026	chr19:19287026:G:A	2.0834e-06	-1.06161e-10	-0.207923
19287196	chr19:19287196:A:G	0.00151127	7.23267	-0.853896
19287931	chr19:19287931:G:A	0.000107337	3.73405	-4.04282e-10
19288514	chr19:19288514:G:A	2.49176e-06	-1.06161e-10	-0.0289359
19289418	chr19:19289418:A:G	1.18412e-06	-1.06161e-10	-0.772928
19290409	chr19:19290409:G:A	0.00137772	7.15293	-0.866667
19290436	chr19:19290436:G:A	5.07987e-06	0.683361	-4.04282e-10
19290893	chr19:19290893:C:T	7.88094e-07	-1.18006	-4.04282e-10
19291061	chr19:19291061:G:A	2.27054e-06	-1.06161e-10	-0.121907
19292601	chr19:19292601:A:G	0.00106653	6.88343	-0.853186
19293208	chr19:19293208:C:T	7.16783e-07	-1.27491	-4.04282e-10
19293321	chr19:19293321:C:T	1.84472e-06	-1.06161e-10	-0.329599
19293977	chr19:19293977:C:G	0.00128662	7.05905	-0.841208
19294596	chr19:19294596:T:C	0.00135398	7.14283	-0.873955
19294671	chr19:19294671:G:A	5.25846e-06	2.0398	-1.32189
19295317	chr19:19295317:G:A	1.15873e-06	0.501046	-1.29565
19295464	chr19:19295464:C:T	6.41949e-07	-1.06161e-10	-1.38517
19296060	chr19:19296060:T:C	1.18462e-05	2.92782	-1.39773
19296115	chr19:19296115:A:T	5.71356e-07	-1.50167	-4.04282e-10
19296362	chr19:19296362:C:A	4.70277e-06	1.75257	-1.14634
19296461	chr19:19296461:A:G	1.07642e-06	0.348716	-1.217
19296909	chr19:19296909:T:C	1.13739e-06	0.607291	-1.42048
19297355	chr19:19297355:G:A	2.68953e-06	0.492449	-0.445006
19299671	chr19:19299671:C:T	0.000520815	6.16512	-0.851647
19299813	chr19:19299813:T:C	0.00160579	7.24068	-0.801228
19299941	chr19:19299941:G:A	7.91387e-07	-1.17589	-4.04282e-10
19300079	chr19:19300079:CATTTTTT:C	7.81815e-07	-1.06161e-10	-1.18806
19300327	chr19:19300327:T:C	0.0013907	7.16678	-0.871143
19300459	chr19:19300459:G:A	1.23251e-06	-1.06161e-10	-0.73287
19301105	chr19:19301105:G:C	8.11968e-07	-1.06161e-10	-1.15022
19301261	chr19:19301261:A:G	1.80938e-06	-0.348939	-4.04282e-10
19302682	chr19:19302682:G:A	2.15541e-06	-1.06161e-10	-0.173945
19303138	chr19:19303138:A:G	0.00176672	7.36672	-0.831763
19303368	chr19:19303368:G:A	5.99657e-07	-1.45332	-4.04282e-10
19303521	chr19:19303521:T:C	6.37559e-07	-1.39203	-4.04282e-10
19304082	chr19:19304082:C:A	1.1376e-06	-1.06161e-10	-0.813008
19304819	chr19:19304819:T:C	7.74915e-07	-1.19693	-4.04282e-10
19304862	chr19:19304862:C:T	2.61995e-06	-1.06161e-10	0.0212291
19305236	chr19:19305236:T:C	0.00164199	7.11493	-0.653186
19305809	chr19:19305809:G:A	2.15305e-06	-1.06161e-10	-0.175039
19305810	chr19:19305810:G:GATC	2.15864e-06	-1.06161e-10	-0.172447
19305811	chr19:19305811:G:C	2.09992e-06	-1.06161e-10	-0.200027
19305820	chr19:19305820:G:C	2.14724e-06	-1.06161e-10	-0.177743
19305823	chr19:19305823:G:T	2.16239e-06	-1.06161e-10	-0.17071
19305886	chr19:19305886:G:A	1.15581e-06	-1.06161e-10	-0.797125
19305928	chr19:19305928:G:A	8.79413e-07	-1.06161e-10	-1.07043
19306075	chr19:19306075:G:A	9.76638e-07	-1.06161e-10	-0.965564
19307258	chr19:19307258:C:A	1.12764e-06	-1.06161e-10	-0.821799
19307582	chr19:19307582:TG:T	7.82101e-07	-1.1877	-4.04282e-10
19308057	chr19:19308057:C:T	9.04537e-06	1.26033	-4.04282e-10
19308065	chr19:19308065:G:A	2.14306e-06	-1.06161e-10	-0.179691
19308107	chr19:19308107:C:T	1.13772e-05	2.88358	-1.3939
19308262	chr19:19308262:G:A	9.58193e-07	0.434891	-1.41952
19308453	chr19:19308453:C:A	1.71178e-05	-1.06161e-10	1.89819
19308463	chr19:19308463:G:A	8.46028e-07	-1.06161e-10	-1.10913
19308637	chr19:19308637:C:T	1.24116e-06	-1.06161e-10	-0.725881
19309001	chr19:19309001:G:A	5.20345e-06	1.8698	-1.16241
19309175	chr19:19309175:T:C	1.21133e-06	0.665087	-1.41529
19309506	chr19:19309506:G:A	7.85099e-07	-1.06161e-10	-1.18387
19310031	chr19:19310031:C:G	1.03974e-06	0.392972	-1.29593
19310409	chr19:19310409:T:A	2.26841e-06	-1.06161e-10	-0.122844
19311210	chr19:19311210:G:A	7.584e-07	-1.06161e-10	-1.21847
19311260	chr19:19311260:T:C	6.20401e-07	-1.06161e-10	-1.41931
19311676	chr19:19311676:A:G	0.00190074	7.4133	-0.805223
19312164	chr19:19312164:C:T	1.68768e-05	1.88401	-4.04282e-10
19312274	chr19:19312274:CAAT:C	4.20015e-06	1.88747	-1.39427
19312815	chr19:19312815:G:A	8.11137e-07	-1.06161e-10	-1.15124
19312841	chr19:19312841:T:A	4.79288e-06	1.96208	-1.33688
19313844	chr19:19313844:A:G	2.3078e-06	-1.06161e-10	-0.10563
19314127	chr19:19314127:ACT:A	1.07266e-06	-1.06161e-10	-0.871785
19314216	chr19:19314216:C:T	8.08347e-07	0.0977837	-1.25247
19314336	chr19:19314336:T:A	1.54826e-06	0.895805	-1.4006
19315221	chr19:19315221:G:A	1.89252e-05	-1.06161e-10	1.99857
19315372	chr19:19315372:G:A	1.26117e-06	0.71069	-1.42057
19315508	chr19:19315508:C:T	1.22724e-06	0.35161	-1.08877
19315540	chr19:19315540:C:G	6.33527e-07	-1.06161e-10	-1.39838
19315800	chr19:19315800:C:T	0.00137902	7.21495	-0.927749
19315804	chr19:19315804:A:C	1.74881e-06	1.02422	-1.40721
19315942	chr19:19315942:G:A	2.0806e-06	-1.06161e-10	-0.209266
19316580	chr19:19316580:C:T	1.10948e-06	-1.06161e-10	-0.838034
19316814	chr19:19316814:A:G	1.09366e-05	2.82286	-1.37266
19317985	chr19:19317985:A:G	8.4062e-07	-1.11554	-4.04282e-10
19317999	chr19:19317999:T:C	1.1591e-06	-1.06161e-10	-0.794285
19318411	chr19:19318411:C:T	4.28923e-06	1.88831	-1.37412
19319040	chr19:19319040:ATACCCCGTCTC:A	1.75276e-06	1.033	-1.41373
19319092	chr19:19319092:G:A	5.93326e-07	-1.46394	-4.04282e-10
19319166	chr19:19319166:C:G	0.00146174	7.04225	-0.696795
19320397	chr19:19320397:G:A	6.965e-07	-1.30361	-4.04282e-10
19320614	chr19:19320614:T:G	0.00330532	7.51861	-0.357243
19320796	chr19:19320796:G:A	1.72112e-06	-1.06161e-10	-0.398952
19321154	chr19:19321154:G:T	0.00366084	7.59075	-0.327223
19321413	chr19:19321413:G:A	9.43834e-07	-1.06161e-10	-0.99973
19321481	chr19:19321481:AG:A	1.15267e-06	0.612054	-1.4119
19321607	chr19:19321607:G:A	2.13852e-05	2.12078	-4.04282e-10
19322002	chr19:19322002:T:C	0.00578625	7.96656	-0.245241
19322096	chr19:19322096:C:G	2.24634e-06	-1.06161e-10	-0.132623
19322150	chr19:19322150:A:G	4.50896e-06	1.70328	-1.13914
19322296	chr19:19322296:C:T	0.00349029	7.51223	-0.296413
19322443	chr19:19322443:A:G	5.48742e-07	-1.54205	-4.04282e-10
19322573	chr19:19322573:C:G	8.45834e-07	-1.06161e-10	-1.10936
19323080	chr19:19323080:G:A	9.53508e-07	-0.989533	-4.04282e-10
19323257	chr19:19323257:C:T	1.26452e-06	0.580267	-1.2875
19323541	chr19:19323541:C:T	0.00281848	7.51676	-0.514737
19323950	chr19:19323950:C:T	1.03666e-06	-1.06161e-10	-0.905923
19324564	chr19:19324564:C:T	7.33917e-07	-1.06161e-10	-1.25128
19324618	chr19:19324618:C:T	8.67253e-07	-1.06161e-10	-1.08435
19324871	chr19:19324871:T:G	5.75027e-06	2.14214	-1.33482
19325067	chr19:19325067:G:A	2.0971e-06	1.12699	-1.32836
19325287	chr19:19325287:T:C	1.33418e-06	-1.06161e-10	-0.653605
19325420	chr19:19325420:C:G	5.8189e-07	-0.0709815	-1.41242
19325758	chr19:19325758:C:T	1.31133e-06	0.637365	-1.30825
19325860	chr19:19325860:T:C	1.27809e-05	-1.06161e-10	1.60603
19326045	chr19:19326045:G:A	0.000635097	5.89889	-0.387041
19326232	chr19:19326232:A:G	6.27925e-07	-1.06161e-10	-1.40726
19328339	chr19:19328339:T:C	1.18981e-06	-1.06161e-10	-0.76813
19328822	chr19:19328822:A:T	0.00300741	7.48	-0.413092
19329619	chr19:19329619:A:G	0.00518442	8.00231	-0.390823
19329890	chr19:19329890:A:G	2.60682e-06	0.0162074	-4.04282e-10
19329997	chr19:19329997:T:G	7.47407e-07	-1.06161e-10	-1.23307
19330055	chr19:19330055:C:T	0.00235286	6.98985	-0.16839
19330419	chr19:19330419:A:ACC	6.32613e-07	-1.06161e-10	-1.39982
19330617	chr19:19330617:G:A	1.09007e-06	-1.06161e-10	-0.855683
19330716	chr19:19330716:G:C	5.8564e-07	-1.47698	-4.04282e-10
19331211	chr19:19331211:A:G	6.22018e-07	-1.06161e-10	-1.41671
19331419	chr19:19331419:G:A	4.77383e-06	-1.06161e-10	0.621224
19331458	chr19:19331458:C:T	6.42023e-07	-1.06161e-10	-1.38506
19331698	chr19:19331698:T:TAA	6.20395e-07	-1.06161e-10	-1.41932
19331946	chr19:19331946:A:G	4.55207e-06	-1.06161e-10	0.573657
19332185	chr19:19332185:G:A	6.21172e-07	-1.06161e-10	-1.41807
19332224	chr19:19332224:A:G	4.38234e-06	1.731	-1.19534
19332292	chr19:19332292:C:T	1.01595e-06	0.374426	-1.30053
19332374	chr19:19332374:G:A	6.1983e-07	-1.06161e-10	-1.42024
19332387	chr19:19332387:C:T	1.20393e-05	-1.06161e-10	1.54626
19332514	chr19:19332514:C:T	6.20469e-07	-1.06161e-10	-1.41921
19332525	chr19:19332525:A:G	2.43236e-07	-1.42456	-0.931089
19333008	chr19:19333008:C:T	3.12944e-06	-1.06161e-10	0.19893
19333177	chr19:19333177:T:C	2.62447e-06	1.37149	-1.34853
19333184	chr19:19333184:G:A	1.52652e-05	1.78365	-4.04282e-10
19333694	chr19:19333694:G:A	9.95522e-07	-1.06161e-10	-0.946413
19335047	chr19:19335047:C:T	4.25568e-06	1.91834	-1.41201
19335060	chr19:19335060:G:A	1.09874e-06	0.450228	-1.29799
19335637	chr19:19335637:C:T	2.11979e-06	-1.06161e-10	-0.190608
19335965	chr19:19335965:C:T	6.50686e-07	-1.06161e-10	-1.37165
19336127	chr19:19336127:G:A	0.00396421	7.41375	-0.0706156
19336228	chr19:19336228:C:T	8.66411e-07	-1.06161e-10	-1.08532
19336652	chr19:19336652:A:G	5.67915e-07	-1.50771	-4.04282e-10
19336661	chr19:19336661:A:G	2.85303e-06	1.45511	-1.34866
19337492	chr19:19337492:A:G	4.27886e-06	1.91011	-1.39835
19337730	chr19:19337730:G:C	2.26985e-06	-1.06161e-10	-0.122209
19337999	chr19:19337999:G:A	4.53161e-06	1.98343	-1.41428
19338028	chr19:19338028:G:A	8.77063e-07	-1.06161e-10	-1.0731
19339464	chr19:19339464:C:G	8.76435e-07	-1.06161e-10	-1.07382
19339993	chr19:19339993:G:A	1.11871e-06	-1.06161e-10	-0.82975
19340184	chr19:19340184:T:A	0.00493293	7.47693	0.084832
19340646	chr19:19340646:T:A	4.06288e-06	-1.06161e-10	0.459968
19340782	chr19:19340782:A:G	3.83184e-06	1.53991	-1.13849
19341440	chr19:19341440:G:A	5.09719e-06	2.09306	-1.40629
19341529	chr19:19341529:G:A	1.16614e-06	-1.06161e-10	-0.788226
19342751	chr19:19342751:C:A	0.00571475	7.94353	-0.234648
19342901	chr19:19342901:G:A	6.46258e-07	-1.06161e-10	-1.37848
19343204	chr19:19343204:C:T	6.1966e-07	-1.06161e-10	-1.42051
19343313	chr19:19343313:T:C	4.47592e-06	-1.06161e-10	0.556788
19343526	chr19:19343526:G:A	6.57686e-07	-1.06161e-10	-1.36095
19344019	chr19:19344019:G:A	0.00544123	7.87033	-0.210497
19344225	chr19:19344225:A:G	1.55639e-05	-1.06161e-10	1.80303
19344394	chr19:19344394:A:G	1.30048e-06	-1.06161e-10	-0.679188
19344553	chr19:19344553:C:T	9.06217e-06	-1.06161e-10	1.26218
19344941	chr19:19344941:G:A	1.05522e-06	-0.888173	-4.04282e-10
19345055	chr19:19345055:C:T	2.24768e-06	-0.132028	-4.04282e-10
19345455	chr19:19345455:C:T	2.03065e-06	0.944432	-1.178
19345619	chr19:19345619:C:T	1.13975e-06	-1.06161e-10	-0.811115
19346116	chr19:19346116:C:T	2.29462e-06	-1.06161e-10	-0.111359
19346459	chr19:19346459:C:A	8.09475e-07	-1.06161e-10	-1.15329
19346717	chr19:19346717:C:T	7.83926e-07	-1.06161e-10	-1.18537
19347099	chr19:19347099:A:C	0.0195793	9.07256	-0.13225
19347244	chr19:19347244:G:A	2.39573e-06	-1.06161e-10	-0.0682352
19347814	chr19:19347814:G:A	7.88504e-06	-1.06161e-10	1.12304
19348406	chr19:19348406:C:T	6.04695e-06	1.85756	-0.999928
19348745	chr19:19348745:C:T	2.19198e-05	2.8262	-0.680731
19348991	chr19:19348991:T:C	2.28431e-05	2.87916	-0.692438
19349732	chr19:19349732:G:C	1.06595e-06	0.527606	-1.40566
19349893	chr19:19349893:C:T	3.85375e-06	1.73033	-1.32321
19349894	chr19:19349894:A:G	1.57083e-06	0.926294	-1.41661
19350622	chr19:19350622:C:T	1.66568e-06	-0.431692	-4.04282e-10
19351053	chr19:19351053:T:A	5.8884e-07	-1.47153	-4.04282e-10
19351154	chr19:19351154:AT:A	2.37241e-06	-1.06161e-10	-0.0780192
19351743	chr19:19351743:G:A	9.81377e-07	-1.06161e-10	-0.960724
19351893	chr19:19351893:G:C	1.26656e-06	0.544426	-1.25004
19351918	chr19:19351918:G:A	6.42915e-07	-1.06161e-10	-1.38367
19352005	chr19:19352005:C:T	1.14121e-06	-1.06161e-10	-0.809834
19352223	chr19:19352223:A:G	5.66814e-06	2.03637	-1.24343
19353874	chr19:19353874:T:C	1.12874e-06	-1.06161e-10	-0.820819
19354720	chr19:19354720:G:A	3.82237e-06	1.79979	-1.40085
19355460	chr19:19355460:C:T	4.78723e-06	1.6129	-0.988876
19355484	chr19:19355484:C:G	6.71673e-07	-1.33991	-4.04282e-10
19355612	chr19:19355612:G:A	8.83898e-07	-1.06534	-4.04282e-10
19355819	chr19:19355819:G:A	6.43197e-07	-1.06161e-10	-1.38323
19356414	chr19:19356414:G:A	6.75522e-07	-1.06161e-10	-1.33419
19356537	chr19:19356537:G:A	6.37004e-07	-1.06161e-10	-1.3929
19356736	chr19:19356736:C:T	5.44082e-07	-0.546704	-1.00388
19357187	chr19:19357187:T:A	4.39854e-06	1.31237	-0.773018
19357215	chr19:19357215:A:G	1.49298e-06	-1.06161e-10	-0.54115
19357451	chr19:19357451:C:T	7.14639e-07	-1.2779	-4.04282e-10
19357716	chr19:19357716:G:A	3.90125e-06	0.419372	-4.04282e-10
19357925	chr19:19357925:G:A	0.00664014	8.11741	-0.258443
19358287	chr19:19358287:T:C	1.53248e-06	-1.06161e-10	-0.515036
19358739	chr19:19358739:T:C	2.53611e-06	-1.06161e-10	-0.0112948
19359098	chr19:19359098:G:T	2.93095e-05	3.74041	-1.30443
19359176	chr19:19359176:A:G	7.63047e-07	-1.06161e-10	-1.21236
19359472	chr19:19359472:T:C	9.60075e-07	-0.982669	-4.04282e-10
19359617	chr19:19359617:T:C	5.86068e-06	2.02313	-1.19679
19360432	chr19:19360432:T:C	1.03072e-05	2.3112	-0.920286
19360464	chr19:19360464:A:G	6.3443e-07	-1.06161e-10	-1.39695
19360559	chr19:19360559:G:A	1.28631e-05	-1.06161e-10	1.61244
19360637	chr19:19360637:G:A	0.00706537	8.0913	-0.170265
19360697	chr19:19360697:T:C	6.53784e-06	2.12535	-1.18966
19360757	chr19:19360757:G:A	1.16745e-05	-1.06161e-10	1.51548
19360874	chr19:19360874:C:T	0.00840414	8.26757	-0.17301
19360987	chr19:19360987:A:G	2.8366e-06	-1.06161e-10	0.100681
19360996	chr19:19360996:G:A	0.00962382	8.30327	-0.0731959
19361292	chr19:19361292:A:G	1.35838e-06	-1.06161e-10	-0.635634
19361729	chr19:19361729:C:G	1.38698e-06	-1.06161e-10	-0.614797
19362441	chr19:19362441:G:A	6.20677e-07	-1.06161e-10	-1.41887
19362616	chr19:19362616:G:A	6.37705e-07	-1.3918	-4.04282e-10
19362996	chr19:19362996:T:A	1.04051e-06	-0.902219	-4.04282e-10
19363557	chr19:19363557:G:A	1.06003e-06	-0.883631	-4.04282e-10
19363681	chr19:19363681:G:A	3.04794e-06	1.56632	-1.39378
19364279	chr19:19364279:G:A	0.0154954	8.92067	-0.214292
19364568	chr19:19364568:C:T	8.33138e-07	-1.06161e-10	-1.12448
19364660	chr19:19364660:T:C	1.952e-05	2.66648	-0.636971
19364740	chr19:19364740:G:A	2.95108e-06	1.49669	-1.35644
19365556	chr19:19365556:G:A	0.015587	8.59911	0.113162
19365711	chr19:19365711:G:A	3.17663e-05	3.21088	-0.694398
19365829	chr19:19365829:A:G	5.62968e-07	-1.51646	-4.04282e-10
19366175	chr19:19366175:A:G	0.00108247	7.45165	-1.40658
19367068	chr19:19367068:A:C	6.304e-07	0.0106794	-1.41401
19367145	chr19:19367145:C:G	1.5724e-06	-1.06161e-10	-0.489325
19367213	chr19:19367213:G:T	0.0105547	8.43167	-0.109266
19367214	chr19:19367214:G:T	0.0107123	8.46358	-0.126352
19367242	chr19:19367242:C:T	4.1711e-06	1.89918	-1.41293
19367372	chr19:19367372:C:G	9.80991e-07	-1.06161e-10	-0.961117
19367586	chr19:19367586:T:C	0.0175497	8.94208	-0.111213
19367645	chr19:19367645:C:G	4.65849e-06	1.99719	-1.40043
19368250	chr19:19368250:C:T	1.47994e-06	-1.06161e-10	-0.549921
19369127	chr19:19369127:C:A	0.0148326	8.77296	-0.110296
19369764	chr19:19369764:G:A	2.58983e-06	1.27631	-1.26665
19369766	chr19:19369766:T:C	0.0227528	9.04854	0.0419771
19370170	chr19:19370170:C:G	4.22951e-06	-1.06161e-10	0.500161
19370570	chr19:19370570:G:T	0.0167828	8.69365	0.0925369
19370796	chr19:19370796:C:T	6.52811e-07	-1.06161e-10	-1.36839
19372072	chr19:19372072:C:T	6.20467e-07	-1.06161e-10	-1.41921
19372102	chr19:19372102:T:G	1.09198e-05	2.20419	-0.755538
19373199	chr19:19373199:A:G	1.64431e-06	0.689705	-1.13431
19373371	chr19:19373371:A:T	4.5542e-06	-1.06161e-10	0.574126
19373486	chr19:19373486:G:A	0.0104124	8.49723	-0.188402
19373492	chr19:19373492:C:T	7.52283e-07	-1.06161e-10	-1.22657
19374810	chr19:19374810:G:T	6.20003e-07	-1.06161e-10	-1.41996
19375426	chr19:19375426:C:A	1.80822e-05	-1.06161e-10	1.953
19375608	chr19:19375608:G:A	2.19136e-06	1.25731	-1.41471
19376493	chr19:19376493:C:T	0.0127407	8.4056	0.105027
19376843	chr19:19376843:C:T	1.49717e-07	-1.53964	-1.30129
19376967	chr19:19376967:T:A	9.9316e-07	-1.06161e-10	-0.948789
19377909	chr19:19377909:T:C	1.21423e-05	2.55841	-1.00364
19379633	chr19:19379633:TTC:T	6.24376e-07	-0.0208644	-1.39206
19380244	chr19:19380244:T:G	3.28212e-06	1.64912	-1.40256
19380783	chr19:19380783:C:T	1.23507e-06	-1.06161e-10	-0.730799
19381142	chr19:19381142:G:A	7.0663e-07	-1.06161e-10	-1.28917
19381164	chr19:19381164:T:C	0.0173486	8.76819	0.0511579
19381749	chr19:19381749:C:T	6.19891e-07	-1.06161e-10	-1.42014
19382805	chr19:19382805:C:T	1.7655e-06	-1.06161e-10	-0.373492
19383721	chr19:19383721:T:G	6.2771e-07	-1.06161e-10	-1.4076
19383916	chr19:19383916:A:C	3.65311e-06	1.77046	-1.41681
19384194	chr19:19384194:G:A	1.60542e-06	-1.06161e-10	-0.468539
19384843	chr19:19384843:C:T	5.56066e-07	-1.52879	-4.04282e-10
19385121	chr19:19385121:C:T	7.31211e-07	-1.06161e-10	-1.25498
19385145	chr19:19385145:G:A	0.0104998	8.2739	0.043286
19386069	chr19:19386069:C:T	6.20164e-07	-1.06161e-10	-1.4197
19386776	chr19:19386776:G:C	2.4584e-05	-1.06161e-10	2.26017
19387578	chr19:19387578:C:T	6.66287e-07	-1.06161e-10	-1.34796
19387692	chr19:19387692:C:T	3.33007e-06	-1.06161e-10	0.261069
19388113	chr19:19388113:A:G	6.44211e-07	-1.06161e-10	-1.38165
19388159	chr19:19388159:G:A	1.47122e-07	-1.53957	-1.31885
19388740	chr19:19388740:C:G	7.58072e-07	-1.2189	-4.04282e-10
19388789	chr19:19388789:A:G	2.75967e-05	3.36578	-0.990011
19388820	chr19:19388820:C:T	7.86879e-07	-1.06161e-10	-1.18161
19388823	chr19:19388823:C:T	8.76057e-07	-1.06161e-10	-1.07425
19389831	chr19:19389831:C:T	7.12162e-07	-1.06161e-10	-1.28137
19389851	chr19:19389851:C:T	6.22763e-07	-1.06161e-10	-1.41551
19390157	chr19:19390157:G:T	7.79868e-07	-1.06161e-10	-1.19055
19390232	chr19:19390232:A:G	2.14249e-05	-1.06161e-10	2.12263
19390525	chr19:19390525:T:C	1.48511e-05	-1.06161e-10	1.75615
19391362	chr19:19391362:C:T	1.14423e-06	-1.06161e-10	-0.807193
19392334	chr19:19392334:T:C	7.82842e-07	-1.06161e-10	-1.18675
19392764	chr19:19392764:T:C	2.31569e-06	1.02675	-1.12897
19393358	chr19:19393358:T:C	1.62784e-05	2.77357	-0.925654
19393875	chr19:19393875:C:T	7.09402e-07	-1.06161e-10	-1.28526
19393911	chr19:19393911:C:CA	1.07446e-06	-0.870106	-4.04282e-10
19394278	chr19:19394278:C:T	2.22515e-06	0.967975	-1.11007
19394302	chr19:19394302:G:A	5.56058e-07	-1.52881	-4.04282e-10
19394422	chr19:19394422:T:C	1.56764e-06	-1.06161e-10	-0.492355
19395181	chr19:19395181:G:A	7.62768e-07	-1.21273	-4.04282e-10
19395283	chr19:19395283:C:T	2.1158e-06	0.924351	-1.11684
19395925	chr19:19395925:T:A	1.23289e-06	-1.06161e-10	-0.732567
19397204	chr19:19397204:A:G	8.91363e-07	0.116686	-1.17361
19397329	chr19:19397329:G:A	4.40393e-06	1.91245	-1.37188
19398200	chr19:19398200:G:A	1.21101e-05	-1.06161e-10	1.55211
19398892	chr19:19398892:C:T	3.73136e-06	1.733	-1.35816
19399554	chr19:19399554:C:G	3.81474e-06	1.75969	-1.36274
19399567	chr19:19399567:C:T	6.12081e-07	-1.43282	-4.04282e-10
19401319	chr19:19401319:A:G	7.86142e-07	-1.06161e-10	-1.18254
19401332	chr19:19401332:G:C	2.84559e-05	-1.06161e-10	2.40643
19401481	chr19:19401481:G:A	7.97287e-07	-1.16847	-4.04282e-10
19401848	chr19:19401848:A:T	2.07517e-06	0.854071	-1.06595
19402353	chr19:19402353:C:T	6.79776e-07	-1.06161e-10	-1.32792
19402516	chr19:19402516:A:C	1.22924e-06	-1.06161e-10	-0.735531
19403220	chr19:19403220:G:T	6.65249e-06	1.63173	-0.678659
19403449	chr19:19403449:G:A	7.55618e-07	-1.06161e-10	-1.22214
19404753	chr19:19404753:T:C	5.59217e-07	-1.52314	-4.04282e-10
19405594	chr19:19405594:C:A	7.89199e-07	-1.06161e-10	-1.17866
19405622	chr19:19405622:G:A	2.01703e-05	3.07373	-1.01144
19406846	chr19:19406846:G:C	3.657e-06	-1.06161e-10	0.354717
19407201	chr19:19407201:T:C	3.99403e-06	-1.06161e-10	0.442875
19407507	chr19:19407507:T:A	0.0193683	8.55711	0.372362
19408759	chr19:19408759:C:T	1.67318e-05	-1.06161e-10	1.87539
19409724	chr19:19409724:TAGTG:T	1.53146e-06	0.890549	-1.40625
19411748	chr19:19411748:G:A	0.0203358	8.9131	0.0651174
19412052	chr19:19412052:A:G	7.62638e-07	-1.06161e-10	-1.2129
19412135	chr19:19412135:T:C	8.03247e-07	-1.06161e-10	-1.16102
19412161	chr19:19412161:T:A	8.40568e-05	4.90928	-1.41971
19412337	chr19:19412337:A:T	6.3343e-07	-1.06161e-10	-1.39853
19412977	chr19:19412977:A:G	7.04569e-07	-1.06161e-10	-1.29209
19412988	chr19:19412988:G:A	1.04705e-06	-1.06161e-10	-0.895951
19413296	chr19:19413296:G:A	3.51064e-06	1.66826	-1.35438
19414903	chr19:19414903:G:A	2.79249e-06	1.43576	-1.35075
19414983	chr19:19414983:T:C	0.000395583	4.20173	0.836703
19415585	chr19:19415585:G:A	6.84265e-07	-1.06161e-10	-1.32133
19415907	chr19:19415907:C:T	2.20517e-06	-1.06161e-10	-0.151119
19416532	chr19:19416532:A:G	1.01097e-06	-1.06161e-10	-0.931011
19417860	chr19:19417860:T:A	6.30431e-07	-1.06161e-10	-1.40328
19417880	chr19:19417880:G:A	1.1933e-05	-1.06161e-10	1.53738
19417997	chr19:19417997:A:G	0.024754	8.95532	0.219496
19418660	chr19:19418660:G:A	3.40002e-06	-1.06161e-10	0.281856
19419374	chr19:19419374:C:T	6.87279e-07	-1.06161e-10	-1.31694
19419461	chr19:19419461:G:A	0.0196453	8.80706	0.136604
19419781	chr19:19419781:G:C	3.42915e-06	1.66475	-1.37436
19419796	chr19:19419796:A:G	6.24067e-07	-1.06161e-10	-1.41342
19420464	chr19:19420464:T:C	7.58646e-07	-1.21814	-4.04282e-10
19420561	chr19:19420561:C:T	4.36326e-05	1.98357	0.850306
19421095	chr19:19421095:C:T	8.1291e-07	-1.14906	-4.04282e-10
19421101	chr19:19421101:A:G	6.56205e-07	0.0351974	-1.3984
19421383	chr19:19421383:A:ACTGTCCCTTCGC	6.27637e-07	-1.06161e-10	-1.40772
19421485	chr19:19421485:T:C	1.29123e-05	-1.06161e-10	1.61626
19421873	chr19:19421873:G:A	1.55865e-05	2.76536	-0.960877
19422817	chr19:19422817:C:G	7.48891e-07	-1.06161e-10	-1.23109
19422821	chr19:19422821:T:C	0.0267172	9.26502	-0.0138844
19423071	chr19:19423071:A:G	3.20193e-06	1.63647	-1.41464
19424785	chr19:19424785:G:T	6.24874e-07	-1.06161e-10	-1.41213
19424946	chr19:19424946:T:C	1.42312e-06	-1.06161e-10	-0.589075
19425195	chr19:19425195:T:C	7.90798e-07	-1.06161e-10	-1.17664
19425342	chr19:19425342:G:C	3.10036e-06	-1.06161e-10	0.189593
19425399	chr19:19425399:G:C	3.62727e-06	1.67636	-1.3298
19425976	chr19:19425976:T:C	9.03369e-07	-1.06161e-10	-1.04355
19426608	chr19:19426608:TC:T	6.59509e-07	-1.06161e-10	-1.35818
19426807	chr19:19426807:C:A	8.04545e-07	-1.06161e-10	-1.1594
19429023	chr19:19429023:T:G	6.19667e-07	-1.06161e-10	-1.4205
19429082	chr19:19429082:T:C	9.6906e-07	0.267427	-1.24078
19429295	chr19:19429295:AG:A	1.70833e-06	1.00258	-1.40899
19429374	chr19:19429374:C:T	2.78202e-06	1.46636	-1.3851
19429379	chr19:19429379:T:TGGGTCTGA	6.28058e-07	-1.06161e-10	-1.40705
19429906	chr19:19429906:T:C	2.54852e-06	-0.00641049	-4.04282e-10
19430338	chr19:19430338:A:T	5.06532e-06	0.680493	-4.04282e-10
19430861	chr19:19430861:G:A	7.9807e-07	-1.16748	-4.04282e-10
19430889	chr19:19430889:A:G	1.33988e-05	-1.06161e-10	1.65324
19431643	chr19:19431643:G:A	7.4069e-07	-1.2421	-4.04282e-10
19432435	chr19:19432435:G:A	1.45776e-05	-1.06161e-10	1.73756
19432462	chr19:19432462:C:T	3.42261e-06	1.62279	-1.33431
19432643	chr19:19432643:A:G	2.00379e-06	-1.06161e-10	-0.246886
19433594	chr19:19433594:T:G	2.18218e-07	-1.44949	-1.0147
19433835	chr19:19433835:C:T	7.90511e-06	1.12558	-4.04282e-10
19433914	chr19:19433914:G:A	3.34133e-06	-1.06161e-10	0.264443
19434619	chr19:19434619:A:G	3.36804e-06	1.63021	-1.3578
19434833	chr19:19434833:A:G	4.46139e-06	1.94994	-1.3964
19434887	chr19:19434887:G:A	0.0241735	8.88973	0.261356
19435181	chr19:19435181:T:C	0.0198729	8.76997	0.185218
19435247	chr19:19435247:G:A	8.33856e-07	-1.12362	-4.04282e-10
19435679	chr19:19435679:G:A	6.24087e-07	-1.06161e-10	-1.41339
19435742	chr19:19435742:C:T	1.412e-06	-1.06161e-10	-0.596919
19437102	chr19:19437102:CAA:C	1.56358e-06	-1.06161e-10	-0.494947
19437157	chr19:19437157:T:A	6.93233e-07	-1.06161e-10	-1.30831
19437430	chr19:19437430:T:G	1.15737e-05	2.69975	-1.19294
19437437	chr19:19437437:A:G	0.019802	8.82643	0.125178
19437834	chr19:19437834:T:G	2.20697e-06	1.0046	-1.15491
19437883	chr19:19437883:A:G	1.41733e-05	-1.06161e-10	1.70944
19438417	chr19:19438417:C:T	7.98697e-07	-1.1667	-4.04282e-10
19438898	chr19:19438898:G:A	1.30923e-06	-1.06161e-10	-0.672488
19439655	chr19:19439655:A:C	0.0174162	8.70045	0.122783
19440631	chr19:19440631:G:A	9.66098e-06	-1.06161e-10	1.32617
19441056	chr19:19441056:C:T	7.31709e-07	-1.06161e-10	-1.2543
19441604	chr19:19441604:T:C	0.00665165	9.14683	-1.28613
19441815	chr19:19441815:T:C	0.0201234	8.96968	-0.00196544
19442600	chr19:19442600:T:C	8.15277e-07	-1.06161e-10	-1.14615
19442957	chr19:19442957:G:A	6.36348e-07	-1.06161e-10	-1.39393
19443916	chr19:19443916:C:T	3.56881e-06	1.70101	-1.3707
19444297	chr19:19444297:CT:C	0.00288436	8.09808	-1.07295
19444721	chr19:19444721:A:G	7.97003e-07	-1.16882	-4.04282e-10
19445842	chr19:19445842:G:A	0.0213987	8.92531	0.103853
19446544	chr19:19446544:A:G	1.7197e-05	2.89475	-0.991939
19446801	chr19:19446801:C:T	6.53497e-07	-1.36734	-4.04282e-10
19447156	chr19:19447156:A:G	1.93006e-06	-0.284371	-4.04282e-10
19447659	chr19:19447659:G:A	3.26828e-06	1.60959	-1.36725
19448369	chr19:19448369:C:T	6.28044e-07	-1.06161e-10	-1.40707
19448465	chr19:19448465:C:G	6.58402e-07	-1.06161e-10	-1.35986
19449180	chr19:19449180:G:A	3.46227e-06	1.68537	-1.38537
19449254	chr19:19449254:C:T	3.11704e-06	1.57764	-1.38268
19449348	chr19:19449348:A:AT	0.014281	8.79559	-0.170832
19450334	chr19:19450334:C:G	1.04156e-06	-1.06161e-10	-0.901206
19451398	chr19:19451398:G:T	3.3837e-06	-1.06161e-10	0.277046
19451444	chr19:19451444:C:T	6.26962e-06	1.52474	-0.630946
19451540	chr19:19451540:G:A	1.86891e-05	2.9421	-0.956085
19452043	chr19:19452043:G:A	3.51373e-06	-1.06161e-10	0.314753
19452093	chr19:19452093:G:A	3.16182e-06	1.58461	-1.37539
19452134	chr19:19452134:A:G	7.32321e-07	-1.25346	-4.04282e-10
19452465	chr19:19452465:T:TC	2.14468e-06	-1.06161e-10	-0.178933
19452812	chr19:19452812:G:C	6.38033e-07	-1.06161e-10	-1.39129
19453270	chr19:19453270:A:G	9.51704e-07	-1.06161e-10	-0.991426
19453393	chr19:19453393:G:T	1.03484e-06	-1.06161e-10	-0.907673
19453614	chr19:19453614:G:A	9.80059e-07	-1.06161e-10	-0.962067
19453864	chr19:19453864:A:G	3.1223e-06	1.57392	-1.37728
19453956	chr19:19453956:C:G	5.54794e-07	-1.53108	-4.04282e-10
19454131	chr19:19454131:G:A	2.10343e-06	-1.06161e-10	-0.198354
19454548	chr19:19454548:G:A	1.65922e-06	0.984629	-1.42021
19454673	chr19:19454673:T:G	3.40786e-06	1.68773	-1.40357
19455446	chr19:19455446:T:C	0.00896894	8.22629	-0.0666953
19456167	chr19:19456167:AAAAAG:A	2.45869e-06	-1.06161e-10	-0.0422964
19457067	chr19:19457067:C:T	6.56982e-07	-1.06161e-10	-1.36202
19457435	chr19:19457435:A:G	2.34037e-05	3.3502	-1.13923
19457630	chr19:19457630:G:A	0.0160983	8.64739	0.0971587
19457665	chr19:19457665:C:T	5.56193e-07	-1.52856	-4.04282e-10
19457850	chr19:19457850:T:C	0.00409023	8.68252	-1.30809
19457991	chr19:19457991:T:A	6.36158e-07	-1.06161e-10	-1.39423
19458214	chr19:19458214:C:T	3.00226e-06	1.52267	-1.36523
19459619	chr19:19459619:A:G	5.63581e-07	-1.51537	-4.04282e-10
19459746	chr19:19459746:G:C	2.42612e-06	1.29943	-1.35506
19459990	chr19:19459990:C:T	7.4494e-07	-1.06161e-10	-1.23638
19460285	chr19:19460285:C:T	6.99868e-07	-1.06161e-10	-1.29879
19460291	chr19:19460291:A:G	3.17815e-05	3.58261	-1.06565
19460445	chr19:19460445:C:A	1.59856e-06	-1.06161e-10	-0.472821
19460722	chr19:19460722:C:A	7.76303e-07	-1.19514	-4.04282e-10
19460943	chr19:19460943:G:A	5.80784e-06	2.15513	-1.33785
19461099	chr19:19461099:C:T	9.96121e-07	-1.06161e-10	-0.945811
19461321	chr19:19461321:TTA:T	7.63725e-07	-1.21147	-4.04282e-10
19461330	chr19:19461330:G:A	1.02168e-06	-1.06161e-10	-0.920473
19461514	chr19:19461514:C:T	3.68986e-06	-1.06161e-10	0.363664
19461774	chr19:19461774:C:T	6.2204e-07	-1.06161e-10	-1.41668
19461976	chr19:19461976:A:G	0.0193271	8.83526	0.0920781
19462469	chr19:19462469:G:A	6.99499e-07	-1.06161e-10	-1.29932
19463468	chr19:19463468:G:C	3.47881e-05	3.58904	-0.981684
19463587	chr19:19463587:G:A	1.14215e-05	-1.06161e-10	1.49357
19463877	chr19:19463877:T:G	6.73783e-07	-1.06161e-10	-1.33677
19465136	chr19:19465136:G:A	3.41045e-05	3.56089	-0.973385
19465209	chr19:19465209:G:A	3.08926e-06	-1.06161e-10	0.186007
19465231	chr19:19465231:A:G	3.48204e-06	-1.06161e-10	0.305693
19465395	chr19:19465395:G:A	2.39592e-05	-1.06161e-10	2.23443
19465747	chr19:19465747:C:T	1.17257e-06	-0.782725	-4.04282e-10
19465896	chr19:19465896:C:T	1.96698e-06	-1.06161e-10	-0.265427
19466081	chr19:19466081:C:T	6.21817e-07	-1.06161e-10	-1.41703
19466319	chr19:19466319:C:T	1.07738e-06	-1.06161e-10	-0.867391
19466406	chr19:19466406:C:G	0.0108161	8.19316	0.153708
19466807	chr19:19466807:C:T	1.14417e-06	-0.807245	-4.04282e-10
19467263	chr19:19467263:T:C	0.0140389	8.59094	0.0167276
19467641	chr19:19467641:A:G	0.0140581	8.56033	0.0487028
19467782	chr19:19467782:G:A	2.79594e-06	1.44537	-1.35913
19467934	chr19:19467934:A:G	6.33098e-07	-0.0887649	-1.31029
19468081	chr19:19468081:T:C	1.22471e-05	2.72477	-1.1614
19468190	chr19:19468190:C:T	1.05228e-06	-1.06161e-10	-0.890969
19468237	chr19:19468237:T:G	0.0128395	8.45981	0.0585508
19468748	chr19:19468748:A:G	2.81812e-06	1.45207	-1.35792
19468765	chr19:19468765:G:A	1.16463e-06	-0.789525	-4.04282e-10
19469609	chr19:19469609:T:TA	8.4913e-06	-1.06161e-10	1.19712
19470050	chr19:19470050:A:G	8.61022e-07	-1.06161e-10	-1.09156
19470086	chr19:19470086:A:G	7.9703e-07	-1.16879	-4.04282e-10
19471084	chr19:19471084:C:T	2.08211e-06	-1.06161e-10	-0.208543
19471842	chr19:19471842:A:G	3.46952e-05	3.5884	-0.983722
19472183	chr19:19472183:C:T	7.00745e-07	0.115464	-1.413
19472209	chr19:19472209:T:A	7.59227e-07	-1.21738	-4.04282e-10
19472306	chr19:19472306:C:T	1.46771e-06	-1.06161e-10	-0.558223
19472352	chr19:19472352:A:G	6.22255e-07	-1.06161e-10	-1.41633
19472363	chr19:19472363:C:T	9.73535e-07	-1.06161e-10	-0.968746
19473129	chr19:19473129:T:A	1.12042e-05	-1.06161e-10	1.47437
19473861	chr19:19473861:G:A	6.31136e-07	-1.06161e-10	-1.40216
19473879	chr19:19473879:A:G	3.29956e-06	-1.06161e-10	0.251863
19474040	chr19:19474040:G:A	7.49914e-07	-1.06161e-10	-1.22972
19474160	chr19:19474160:C:T	5.5033e-07	-1.53916	-4.04282e-10
19474399	chr19:19474399:C:T	3.29731e-06	-1.06161e-10	0.251184
19474506	chr19:19474506:G:A	9.57777e-07	-0.985066	-4.04282e-10
19476687	chr19:19476687:G:A	2.14961e-05	-1.06161e-10	2.12594
19476966	chr19:19476966:G:A	7.41033e-07	-1.24164	-4.04282e-10
19476985	chr19:19476985:C:T	7.71197e-06	-1.06161e-10	1.10085
19477248	chr19:19477248:G:A	7.18735e-07	-1.27219	-4.04282e-10
19477737	chr19:19477737:A:C	1.13426e-05	2.61194	-1.1253
19477756	chr19:19477756:G:A	6.34678e-07	-1.06161e-10	-1.39656
19477835	chr19:19477835:C:G	9.98737e-07	-1.06161e-10	-0.943189
19479213	chr19:19479213:C:T	1.21468e-06	-0.747441	-4.04282e-10
19479800	chr19:19479800:T:C	1.37961e-06	-1.06161e-10	-0.620126
19479912	chr19:19479912:A:G	3.06376e-06	1.53754	-1.35982
19480257	chr19:19480257:A:G	1.4752e-05	2.83723	-1.08778
19480507	chr19:19480507:G:A	7.94809e-06	-1.06161e-10	1.13101
19482358	chr19:19482358:C:T	1.34288e-06	-1.06161e-10	-0.647107
19482882	chr19:19482882:CTG:C	8.13547e-07	-1.14828	-4.04282e-10
19483075	chr19:19483075:C:T	7.22812e-07	-1.06161e-10	-1.26653
19484205	chr19:19484205:C:T	1.78597e-05	2.91776	-0.977134
19485008	chr19:19485008:A:G	7.86273e-07	-1.18238	-4.04282e-10
19485308	chr19:19485308:G:A	9.1379e-06	-1.06161e-10	1.27051
19485567	chr19:19485567:G:A	7.5051e-07	-1.06161e-10	-1.22893
19485897	chr19:19485897:G:A	7.57627e-07	-1.06161e-10	-1.21949
19486000	chr19:19486000:G:A	6.45309e-07	-1.06161e-10	-1.37995
19486217	chr19:19486217:G:A	5.51745e-07	-1.53659	-4.04282e-10
19486246	chr19:19486246:G:A	0.014802	8.70243	-0.0418438
19486431	chr19:19486431:T:C	0.00913373	8.52309	-0.345287
19487404	chr19:19487404:G:A	3.04423e-06	1.58023	-1.4089
19487597	chr19:19487597:TCCCCCGAGTGGAACC:T	8.17865e-07	-1.06161e-10	-1.14298
19487615	chr19:19487615:G:A	7.9137e-07	-1.06161e-10	-1.17591
19487802	chr19:19487802:A:T	1.09514e-06	-0.851045	-4.04282e-10
19488188	chr19:19488188:C:T	3.20834e-06	-1.06161e-10	0.223829
19488644	chr19:19488644:G:A	8.7438e-07	-1.07617	-4.04282e-10
19488894	chr19:19488894:G:A	9.06287e-07	-1.06161e-10	-1.04032
19491539	chr19:19491539:C:T	2.23255e-05	-1.06161e-10	2.1638
19492012	chr19:19492012:G:C	4.46948e-05	3.72811	-0.870175
19492136	chr19:19492136:A:G	0.0184419	8.75172	0.128738
19492866	chr19:19492866:A:C	6.24228e-07	-1.06161e-10	-1.41316
19492883	chr19:19492883:C:A	0.00884686	7.93992	0.205973
19493200	chr19:19493200:A:G	1.14982e-06	-1.06161e-10	-0.802318
19493379	chr19:19493379:CAT:C	3.8905e-07	-0.471227	-1.41474
19493397	chr19:19493397:C:T	3.11727e-06	1.49422	-1.29919
19494539	chr19:19494539:T:C	0.0160274	8.552	0.188129
19494954	chr19:19494954:C:T	0.0196527	8.6993	0.244742
19495154	chr19:19495154:C:T	3.51025e-05	3.56077	-0.944422
19495234	chr19:19495234:T:C	6.86846e-06	1.66317	-0.678158
19495825	chr19:19495825:G:A	0.0218214	8.85295	0.195777
19495952	chr19:19495952:C:T	1.18666e-06	-1.06161e-10	-0.770781
19496039	chr19:19496039:C:T	1.16945e-06	-0.785389	-4.04282e-10
19496513	chr19:19496513:G:T	2.19688e-05	-1.06161e-10	2.1477
19496868	chr19:19496868:C:T	6.62275e-07	-1.06161e-10	-1.354
19497092	chr19:19497092:T:C	9.25659e-07	-1.06161e-10	-1.01917
19497728	chr19:19497728:A:G	0.0158579	8.79489	-0.0653891
19498000	chr19:19498000:G:T	1.03353e-06	-1.06161e-10	-0.908944
19498367	chr19:19498367:C:T	2.11476e-06	-1.06161e-10	-0.192985
19499221	chr19:19499221:A:G	0.0138004	8.50906	0.0814642
19499306	chr19:19499306:C:T	5.59032e-07	-1.52347	-4.04282e-10
19499503	chr19:19499503:G:A	7.61789e-07	-1.06161e-10	-1.21401
19499787	chr19:19499787:C:T	1.08193e-05	0.485124	0.954283
19499848	chr19:19499848:A:G	7.95776e-07	-1.17036	-4.04282e-10
19500088	chr19:19500088:A:G	1.03802e-06	-1.06161e-10	-0.90461
19500244	chr19:19500244:G:A	4.35704e-06	-1.06161e-10	0.529868
19500693	chr19:19500693:A:G	6.41967e-07	-1.06161e-10	-1.38514
19500965	chr19:19500965:G:A	5.36541e-06	0.738048	-4.04282e-10
19501768	chr19:19501768:C:G	6.46831e-07	-1.06161e-10	-1.3776
19501816	chr19:19501816:G:T	7.86438e-06	-1.06161e-10	1.12042
19502073	chr19:19502073:C:T	6.2997e-07	-1.06161e-10	-1.40401
19502590	chr19:19502590:C:T	6.58207e-07	-1.06161e-10	-1.36016
19502813	chr19:19502813:A:G	1.44393e-06	0.356352	-0.930908
19502986	chr19:19502986:C:T	1.30375e-06	-1.06161e-10	-0.676682
19503480	chr19:19503480:G:A	2.75247e-06	1.41368	-1.3431
19503899	chr19:19503899:T:C	1.04341e-06	-0.899435	-4.04282e-10
19504157	chr19:19504157:G:A	1.25759e-06	-1.06161e-10	-0.712725
19504251	chr19:19504251:C:T	1.40416e-06	-1.06161e-10	-0.602488
19505096	chr19:19505096:C:T	2.7502e-06	1.42083	-1.35108
19505217	chr19:19505217:T:C	0.00471138	7.46778	0.0480316
19505933	chr19:19505933:G:A	0.0142426	8.62179	0.000273759
19506208	chr19:19506208:C:T	3.11363e-06	1.47036	-1.27649
19506325	chr19:19506325:G:A	2.77251e-06	1.48504	-1.40721
19506416	chr19:19506416:CTAT:C	6.93914e-07	-1.06161e-10	-1.30733
19506730	chr19:19506730:G:A	6.87741e-07	-1.06161e-10	-1.31627
19506846	chr19:19506846:T:C	0.0167882	8.56607	0.220435
19507037	chr19:19507037:AAG:A	7.31251e-07	-1.06161e-10	-1.25492
19507777	chr19:19507777:CAA:C	6.19614e-07	-1.06161e-10	-1.42058
19507866	chr19:19507866:C:T	6.21331e-07	-1.06161e-10	-1.41782
19508508	chr19:19508508:T:C	0.0200632	8.70025	0.264462
19508733	chr19:19508733:A:G	0.0185095	8.64077	0.243345
19509096	chr19:19509096:G:A	7.55127e-07	-1.06161e-10	-1.22279
19509152	chr19:19509152:A:G	1.19904e-06	-0.760408	-4.04282e-10
19509491	chr19:19509491:G:C	1.45703e-07	-1.53141	-1.3367
19510195	chr19:19510195:T:C	8.1422e-07	0.266192	-1.41364
19510229	chr19:19510229:T:C	0.0158345	8.74491	-0.0168863
19510580	chr19:19510580:G:T	3.12764e-06	1.60224	-1.40389
19510658	chr19:19510658:T:C	0.000161303	4.14136	-4.04282e-10
19510943	chr19:19510943:A:G	2.67429e-06	1.35493	-1.31318
19510946	chr19:19510946:T:C	1.37664e-06	-1.06161e-10	-0.622281
19510971	chr19:19510971:A:G	2.68421e-06	1.33789	-1.29242
19512398	chr19:19512398:C:T	1.17105e-06	-1.06161e-10	-0.784021
19514738	chr19:19514738:A:G	0.0151615	8.78194	-0.0973559
19515278	chr19:19515278:C:T	7.14601e-07	-1.06161e-10	-1.27796
19515925	chr19:19515925:A:G	2.66996e-06	1.36715	-1.32701
19515960	chr19:19515960:C:T	2.84529e-06	1.42092	-1.31718
19515972	chr19:19515972:T:G	2.86473e-06	1.42709	-1.31654
19516629	chr19:19516629:G:A	7.45599e-07	-1.06161e-10	-1.23549
19516844	chr19:19516844:A:G	2.5593e-06	1.31337	-1.31556
19517045	chr19:19517045:C:A	8.20669e-07	-1.06161e-10	-1.13956
19517227	chr19:19517227:A:G	1.16456e-06	-1.06161e-10	-0.789583
19517228	chr19:19517228:G:A	4.86528e-05	3.9605	-1.01771
19517511	chr19:19517511:A:G	7.63884e-07	-1.06161e-10	-1.21126
19517818	chr19:19517818:C:T	1.02452e-06	-1.06161e-10	-0.917698
19518721	chr19:19518721:G:A	5.7933e-06	0.814777	-4.04282e-10
19518952	chr19:19518952:C:T	8.70485e-07	-1.06161e-10	-1.08063
19519101	chr19:19519101:G:A	5.77439e-07	-1.49108	-4.04282e-10
19519782	chr19:19519782:C:T	6.28673e-07	-1.06161e-10	-1.40607
19520237	chr19:19520237:C:T	6.41769e-07	-1.06161e-10	-1.38545
19520377	chr19:19520377:A:G	1.22081e-05	-1.06161e-10	1.56017
19520846	chr19:19520846:A:G	0.0143248	8.42971	0.198109
19522161	chr19:19522161:T:C	2.82439e-06	1.44321	-1.34684
19522324	chr19:19522324:T:C	6.54258e-07	-1.06161e-10	-1.36618
19522631	chr19:19522631:A:G	5.96619e-07	-1.4584	-4.04282e-10
19522840	chr19:19522840:T:C	8.21107e-07	-1.06161e-10	-1.13903
19523191	chr19:19523191:G:C	6.96085e-07	-1.30421	-4.04282e-10
19524688	chr19:19524688:C:T	2.81721e-06	-1.09883	1.19266
19525893	chr19:19525893:T:C	2.79832e-06	1.40163	-1.31454
19526169	chr19:19526169:C:T	8.60283e-07	-1.06161e-10	-1.09242
19526499	chr19:19526499:C:T	9.27969e-07	-1.01668	-4.04282e-10
19526628	chr19:19526628:G:A	2.65609e-06	1.34371	-1.30878
19526855	chr19:19526855:A:G	2.52687e-06	-1.06161e-10	-0.014944
19526941	chr19:19526941:G:A	6.67372e-07	-1.06161e-10	-1.34633
19526972	chr19:19526972:C:T	2.82274e-06	1.40449	-1.30871
19526984	chr19:19526984:C:T	1.35753e-06	-0.636256	-4.04282e-10
19527121	chr19:19527121:A:G	9.13244e-07	-1.03268	-4.04282e-10
19527409	chr19:19527409:G:A	2.7779e-06	1.38848	-1.30871
19527934	chr19:19527934:A:G	2.64929e-06	1.334	-1.30163
19528639	chr19:19528639:C:T	2.95434e-06	1.4255	-1.28414
19529019	chr19:19529019:C:T	5.51874e-07	-1.53636	-4.04282e-10
19529094	chr19:19529094:C:T	6.49399e-07	-1.06161e-10	-1.37363
19529245	chr19:19529245:C:T	1.32249e-06	-1.06161e-10	-0.662407
19529325	chr19:19529325:C:G	7.13406e-07	-1.06161e-10	-1.27963
19529605	chr19:19529605:T:C	7.57627e-07	-1.06161e-10	-1.21949
19529715	chr19:19529715:T:C	0.00911376	8.44044	-0.264829
19531626	chr19:19531626:C:T	1.07865e-06	-1.06161e-10	-0.866215
19531986	chr19:19531986:C:T	2.62127e-06	1.39503	-1.37329
19532120	chr19:19532120:C:A	8.41746e-07	-1.06161e-10	-1.1142
19532134	chr19:19532134:C:T	7.01736e-07	-1.06161e-10	-1.29612
19532219	chr19:19532219:C:A	0.0107107	8.23258	0.104495
19532534	chr19:19532534:A:T	2.37158e-06	1.28086	-1.35923
19532906	chr19:19532906:G:A	2.56884e-06	1.3697	-1.36817
19533098	chr19:19533098:C:G	2.75924e-06	1.49031	-1.41728
19533198	chr19:19533198:G:T	5.49868e-07	-1.54	-4.04282e-10
19534240	chr19:19534240:CAGAGACAAATGGAGAG:C	6.29488e-06	-1.06161e-10	0.897812
19534545	chr19:19534545:CAG:C	7.70279e-07	-1.06161e-10	-1.20293
19535463	chr19:19535463:T:C	0.0109373	8.35281	0.00520018
19535518	chr19:19535518:G:A	7.50176e-07	-1.06161e-10	-1.22937
19536396	chr19:19536396:C:T	9.39892e-06	-1.06161e-10	1.29867
19536651	chr19:19536651:C:T	2.36278e-06	1.27682	-1.35891
19537537	chr19:19537537:G:C	0.0073775	7.89331	0.0709512
19537904	chr19:19537904:G:A	2.27369e-06	1.23132	-1.35185
19539287	chr19:19539287:A:G	0.0150495	8.58699	0.0901914
19540331	chr19:19540331:A:G	3.29229e-06	1.59629	-1.34664
19540768	chr19:19540768:C:T	8.50892e-05	4.75815	-1.25637
19540972	chr19:19540972:C:T	8.94957e-07	-1.06161e-10	-1.05291
19541320	chr19:19541320:A:G	8.28699e-07	-1.06161e-10	-1.12982
19541348	chr19:19541348:G:A	2.82116e-06	1.42665	-1.33142
19541937	chr19:19541937:T:C	9.43739e-06	0.499428	0.803327
19541967	chr19:19541967:G:A	3.09947e-06	1.52569	-1.33639
19542015	chr19:19542015:A:G	1.76538e-06	-1.06161e-10	-0.373557
19542173	chr19:19542173:T:C	3.89797e-06	1.76904	-1.35051
19542716	chr19:19542716:A:AAG	8.23901e-06	0.56175	0.605205
19543230	chr19:19543230:C:T	8.81385e-07	-1.06161e-10	-1.06819
19543308	chr19:19543308:G:C	1.3977e-05	0.991626	0.703863
19543380	chr19:19543380:G:A	3.45097e-06	1.64424	-1.34751
19544861	chr19:19544861:C:T	2.01843e-06	1.17045	-1.41005
19545806	chr19:19545806:C:T	2.0981e-06	1.19866	-1.39956
19546232	chr19:19546232:G:A	8.38935e-07	-1.11755	-4.04282e-10
19546334	chr19:19546334:C:T	2.61233e-06	-1.50152	1.51984
19546389	chr19:19546389:C:T	1.24107e-06	0.690637	-1.41659
19546691	chr19:19546691:G:A	0.000104013	3.70506	-0.00247244
19547663	chr19:19547663:G:T	4.65746e-06	1.88857	-1.29202
19548276	chr19:19548276:C:T	1.25769e-06	-0.712649	-4.04282e-10
19549502	chr19:19549502:T:C	1.05325e-06	-1.06161e-10	-0.890047
19549665	chr19:19549665:G:T	1.1987e-06	-1.06161e-10	-0.76069
19549768	chr19:19549768:G:A	5.5365e-07	-1.53315	-4.04282e-10
19549875	chr19:19549875:A:T	7.3244e-07	-1.06161e-10	-1.2533
19550285	chr19:19550285:G:C	9.16927e-07	-1.06161e-10	-1.02865
19550666	chr19:19550666:C:A	7.07159e-07	-1.06161e-10	-1.28842
19550762	chr19:19550762:C:T	5.63004e-07	-1.51639	-4.04282e-10
19551411	chr19:19551411:C:T	1.41864e-06	0.761512	-1.35374
19552023	chr19:19552023:G:C	6.08138e-07	-1.43928	-4.04282e-10
19552298	chr19:19552298:A:G	1.41762e-06	-1.06161e-10	-0.592947
19552589	chr19:19552589:C:G	9.25596e-07	-1.06161e-10	-1.01924
19553041	chr19:19553041:A:G	2.79487e-07	-1.30063	-0.916093
19553268	chr19:19553268:C:T	1.36463e-06	0.73335	-1.36439
19554167	chr19:19554167:T:C	3.15733e-06	-1.06161e-10	0.207802
19554222	chr19:19554222:G:A	6.71096e-07	-1.06161e-10	-1.34077
19554575	chr19:19554575:A:G	1.0438e-06	-0.899054	-4.04282e-10
19554651	chr19:19554651:C:T	1.70041e-06	-1.06161e-10	-0.411057
19555058	chr19:19555058:C:A	4.45742e-06	-1.06161e-10	0.552645
19555697	chr19:19555697:G:A	1.14529e-06	-0.265118	-0.541145
19555765	chr19:19555765:T:C	2.12291e-05	3.42629	-1.31284
19556445	chr19:19556445:C:T	4.11497e-06	1.88456	-1.41185
19556937	chr19:19556937:A:G	6.60105e-07	-1.06161e-10	-1.35728
19557160	chr19:19557160:T:G	3.63471e-07	-1.09817	-0.855812
19557478	chr19:19557478:G:A	6.2021e-07	-1.06161e-10	-1.41962
19558175	chr19:19558175:T:C	1.37165e-06	-0.0983641	-0.527546
19558399	chr19:19558399:G:A	7.12656e-07	-1.28068	-4.04282e-10
19559569	chr19:19559569:T:C	5.93791e-07	-1.49162	0.0284638
19559801	chr19:19559801:G:A	4.19271e-06	1.84173	-1.35031
19559879	chr19:19559879:T:C	0.000119887	5.18178	-1.33715
19560138	chr19:19560138:C:T	1.02849e-06	-1.06161e-10	-0.913833
19560214	chr19:19560214:C:T	6.01989e-06	-1.06161e-10	0.853144
19560312	chr19:19560312:C:T	1.3754e-06	0.433578	-1.05676
19560457	chr19:19560457:C:T	4.29122e-06	1.82439	-1.30974
19561508	chr19:19561508:T:A	3.69844e-07	-1.09052	-0.84608
19561667	chr19:19561667:G:A	7.70934e-07	-1.20208	-4.04282e-10
19562944	chr19:19562944:G:A	1.99098e-06	-1.06161e-10	-0.2533
19563410	chr19:19563410:T:C	5.82134e-07	-1.48426	0.00127836
19564229	chr19:19564229:G:A	1.10588e-06	-1.06161e-10	-0.841285
19564278	chr19:19564278:T:C	1.10411e-06	0.129987	-0.972869
19564435	chr19:19564435:T:C	5.27461e-06	-1.06161e-10	0.72098
19564887	chr19:19564887:C:T	3.51815e-06	1.70579	-1.38978
19565471	chr19:19565471:G:C	6.52145e-07	-1.36941	-4.04282e-10
19565857	chr19:19565857:G:A	9.93583e-07	0.0621476	-1.01051
19566110	chr19:19566110:G:A	6.93305e-07	-1.06161e-10	-1.30821
19566201	chr19:19566201:C:T	1.01318e-06	0.0743852	-1.00322
19566929	chr19:19566929:C:T	5.41031e-07	-1.51581	-0.0403895
19567562	chr19:19567562:A:G	1.0486e-06	0.110809	-1.00528
19568049	chr19:19568049:C:T	7.00193e-07	-1.06161e-10	-1.29832
19569231	chr19:19569231:T:A	5.23909e-07	-1.51007	-0.0782916
19569263	chr19:19569263:T:C	6.2057e-07	-1.06161e-10	-1.41904
19569429	chr19:19569429:G:A	6.26858e-07	-1.06161e-10	-1.40896
19569841	chr19:19569841:C:T	1.05811e-06	0.143157	-1.0286
19570524	chr19:19570524:C:T	6.9101e-07	-1.06161e-10	-1.31153
19571732	chr19:19571732:A:G	1.10549e-06	0.457637	-1.29927
19572541	chr19:19572541:G:A	5.86263e-06	-1.06161e-10	0.826673
19572711	chr19:19572711:G:A	6.28214e-07	-1.06161e-10	-1.4068
19573372	chr19:19573372:T:C	1.92918e-06	-1.06161e-10	-0.284832
19574240	chr19:19574240:TA:T	5.49732e-07	-1.54025	-4.04282e-10
19574533	chr19:19574533:T:C	1.02851e-06	-0.913818	-4.04282e-10
19575262	chr19:19575262:TG:T	1.60868e-06	-0.466514	-4.04282e-10
19575291	chr19:19575291:AC:A	8.73714e-07	-0.214719	-0.862208
19575295	chr19:19575295:ATG:A	1.33467e-06	0.0492493	-0.702491
19576145	chr19:19576145:T:C	5.19116e-06	-1.06161e-10	0.705032
19576477	chr19:19576477:A:G	6.58288e-07	-1.36004	-4.04282e-10
19576946	chr19:19576946:A:G	6.91845e-07	-1.06161e-10	-1.31032
19577149	chr19:19577149:T:C	6.26212e-07	-1.40999	-4.04282e-10
19577493	chr19:19577493:C:T	6.56179e-06	-1.06161e-10	0.939339
19577599	chr19:19577599:G:A	8.56853e-07	-1.06161e-10	-1.09641
19577774	chr19:19577774:G:A	6.31145e-07	-1.40214	-4.04282e-10
19577815	chr19:19577815:C:T	6.18943e-07	-1.42167	-4.04282e-10
19577820	chr19:19577820:G:C	1.13395e-06	0.474518	-1.29074
19577827	chr19:19577827:C:G	5.92929e-06	-1.06161e-10	0.837979
19578302	chr19:19578302:T:C	1.12466e-06	-1.06161e-10	-0.824441
19578341	chr19:19578341:T:C	6.20954e-07	-1.41842	-4.04282e-10
19578355	chr19:19578355:T:C	3.08579e-07	-0.799472	-1.31823
19578382	chr19:19578382:C:T	6.08454e-07	-1.43876	-4.04282e-10
19578422	chr19:19578422:A:G	6.10072e-07	-1.4361	-4.04282e-10
19578488	chr19:19578488:G:C	6.50438e-07	-1.06161e-10	-1.37203
19578665	chr19:19578665:C:T	6.70864e-06	-1.06161e-10	0.961471
19578824	chr19:19578824:G:A	2.63478e-06	0.0462618	-0.0193863
19579265	chr19:19579265:C:T	1.38487e-06	-0.616321	-4.04282e-10
19579737	chr19:19579737:C:T	6.17957e-07	-1.42326	-4.04282e-10
19579913	chr19:19579913:G:A	1.08926e-06	-0.41147	-0.444955
19580233	chr19:19580233:TGAA:T	1.15488e-06	-0.38183	-0.416097
19580279	chr19:19580279:G:A	6.21836e-07	-1.417	-4.04282e-10
19580742	chr19:19580742:T:C	6.12503e-07	-1.43213	-4.04282e-10
19580943	chr19:19580943:G:A	6.02641e-07	-1.44836	-4.04282e-10
19580981	chr19:19580981:C:T	6.0777e-06	-1.06161e-10	0.862702
19581660	chr19:19581660:T:G	6.20652e-07	-1.06161e-10	-1.41891
19581770	chr19:19581770:T:C	4.8886e-05	4.30324	-1.35568
19582151	chr19:19582151:A:T	6.72582e-07	-1.33856	-4.04282e-10
19582458	chr19:19582458:G:A	6.47761e-07	-1.37616	-4.04282e-10
19582490	chr19:19582490:G:A	1.42768e-06	-0.260658	-0.325213
19582617	chr19:19582617:T:C	6.24139e-07	-1.41331	-4.04282e-10
19582999	chr19:19582999:T:C	6.55835e-07	-1.06161e-10	-1.36377
19583338	chr19:19583338:T:G	1.10878e-06	-0.838664	-4.04282e-10
19583445	chr19:19583445:T:C	1.0683e-06	-0.875853	-4.04282e-10
19583560	chr19:19583560:C:CTG	4.02486e-06	0.982249	-0.531683
19583719	chr19:19583719:T:C	1.15328e-06	-1.06161e-10	-0.799319
19583857	chr19:19583857:A:G	1.09949e-06	-0.847075	-4.04282e-10
19583914	chr19:19583914:A:G	1.08812e-06	-1.06161e-10	-0.857474
19584110	chr19:19584110:C:T	7.80727e-07	-1.06161e-10	-1.18945
19584419	chr19:19584419:C:T	1.15752e-05	2.70472	-1.19778
19584694	chr19:19584694:C:T	1.58465e-06	-0.481564	-4.04282e-10
19585055	chr19:19585055:CA:C	1.18058e-06	-1.06161e-10	-0.77592
19585422	chr19:19585422:T:C	8.86035e-07	-1.06161e-10	-1.06292
19585768	chr19:19585768:G:A	1.11088e-06	-1.06161e-10	-0.83677
19585873	chr19:19585873:G:T	1.21924e-06	-0.743696	-4.04282e-10
19586161	chr19:19586161:C:A	1.25049e-06	-0.422915	-0.295471
19586269	chr19:19586269:C:T	1.00406e-06	-1.06161e-10	-0.937876
19586472	chr19:19586472:C:T	5.58575e-07	-1.52429	-4.04282e-10
19586583	chr19:19586583:G:T	1.20441e-06	-0.755933	-4.04282e-10
19586640	chr19:19586640:C:A	1.16282e-06	-0.791075	-4.04282e-10
19586820	chr19:19586820:A:G	1.19608e-06	-0.762871	-4.04282e-10
19586879	chr19:19586879:C:T	1.23515e-06	-1.06161e-10	-0.730729
19587024	chr19:19587024:A:G	1.29908e-06	-0.680269	-4.04282e-10
19587123	chr19:19587123:C:T	5.65873e-07	-1.51131	-4.04282e-10
19587363	chr19:19587363:A:G	1.23585e-06	-0.730169	-4.04282e-10
19587412	chr19:19587412:A:AC	1.22578e-06	-0.738349	-4.04282e-10
19587687	chr19:19587687:A:AG	6.55727e-07	-1.06161e-10	-1.36394
19587720	chr19:19587720:G:A	1.29995e-06	-0.679602	-4.04282e-10
19587820	chr19:19587820:T:C	1.22723e-06	-0.737165	-4.04282e-10
19587869	chr19:19587869:C:T	2.44213e-07	-1.04721	-1.30443
19588106	chr19:19588106:C:T	1.91483e-06	-1.06161e-10	-0.292298
19588309	chr19:19588309:A:G	1.22096e-06	-0.742284	-4.04282e-10
19588365	chr19:19588365:C:G	1.03299e-06	-1.06161e-10	-0.909471
19588589	chr19:19588589:GA:G	1.13734e-05	2.80084	-1.31149
19588609	chr19:19588609:A:T	1.77432e-06	-1.06161e-10	-0.368506
19588635	chr19:19588635:G:A	1.14886e-06	-1.06161e-10	-0.803154
19588748	chr19:19588748:A:G	1.73201e-06	-1.06161e-10	-0.392645
19589154	chr19:19589154:T:C	4.14046e-05	3.96989	-1.18842
19589216	chr19:19589216:C:CAGG	1.11107e-06	-1.06161e-10	-0.836602
19589502	chr19:19589502:C:T	1.21526e-06	-0.746964	-4.04282e-10
19589587	chr19:19589587:C:T	1.86252e-06	-0.319997	-4.04282e-10
19589606	chr19:19589606:C:T	1.82584e-06	-1.06161e-10	-0.339885
19589743	chr19:19589743:C:T	2.22678e-05	3.02563	-0.864417
19590349	chr19:19590349:CT:C	1.22752e-06	-0.736928	-4.04282e-10
19590539	chr19:19590539:G:A	1.19091e-06	-0.767208	-4.04282e-10
19590672	chr19:19590672:T:C	1.16863e-06	-0.786092	-4.04282e-10
19591070	chr19:19591070:G:C	9.59834e-07	-1.06161e-10	-0.98292
19591575	chr19:19591575:G:A	1.29435e-05	2.93356	-1.3149
19591942	chr19:19591942:A:C	1.18977e-06	-0.768166	-4.04282e-10
19591979	chr19:19591979:G:A	1.15371e-06	-0.798944	-4.04282e-10
19592332	chr19:19592332:C:T	1.14907e-06	-0.802973	-4.04282e-10
19592649	chr19:19592649:C:A	6.5361e-07	-1.06161e-10	-1.36717
19592658	chr19:19592658:C:T	1.19739e-06	-0.76178	-4.04282e-10
19592847	chr19:19592847:C:T	8.76633e-07	-1.07359	-4.04282e-10
19592953	chr19:19592953:C:T	1.63102e-07	-1.54228	-1.21303
19593192	chr19:19593192:A:G	1.18406e-06	-0.772975	-4.04282e-10
19593463	chr19:19593463:C:T	1.32589e-06	-0.659842	-4.04282e-10
19595013	chr19:19595013:C:T	1.19707e-06	-0.762051	-4.04282e-10
19595405	chr19:19595405:C:A	2.12301e-06	-0.18909	-4.04282e-10
19595916	chr19:19595916:C:A	1.91165e-06	-1.06161e-10	-0.293956
19595952	chr19:19595952:G:A	1.15373e-06	-0.798925	-4.04282e-10
19596206	chr19:19596206:A:G	1.03893e-06	-1.06161e-10	-0.903738
19596546	chr19:19596546:G:A	1.17862e-06	-0.777581	-4.04282e-10
19596685	chr19:19596685:A:G	6.88342e-07	0.0926428	-1.40804
19596826	chr19:19596826:T:G	1.18913e-06	-0.768702	-4.04282e-10
19596894	chr19:19596894:G:A	6.47076e-07	-1.06161e-10	-1.37722
19598320	chr19:19598320:G:A	7.20786e-07	-0.156391	-1.11295
19598907	chr19:19598907:A:G	1.1894e-06	-1.06161e-10	-0.768475
19598992	chr19:19598992:A:G	1.7633e-06	0.0503175	-0.425056
19599055	chr19:19599055:A:G	1.24342e-06	-0.724061	-4.04282e-10
19599082	chr19:19599082:C:A	1.18497e-06	-0.772208	-4.04282e-10
19599443	chr19:19599443:C:T	1.19696e-06	-0.762139	-4.04282e-10
19599771	chr19:19599771:G:A	1.10496e-06	-1.06161e-10	-0.842118
19599897	chr19:19599897:C:T	1.27946e-06	-0.695485	-4.04282e-10
19600019	chr19:19600019:G:A	6.23677e-07	-1.06161e-10	-1.41405
19600255	chr19:19600255:A:C	5.31449e-06	-1.06161e-10	0.728511
19600330	chr19:19600330:C:T	1.02497e-05	2.76879	-1.38346
19600655	chr19:19600655:C:T	1.81e-06	-1.06161e-10	-0.348599
19600678	chr19:19600678:G:A	9.27201e-07	-1.06161e-10	-1.01751
19600874	chr19:19600874:A:G	1.21586e-06	-0.746474	-4.04282e-10
19600894	chr19:19600894:A:G	1.25939e-06	-0.711301	-4.04282e-10
19601988	chr19:19601988:C:T	6.50039e-07	-1.37265	-4.04282e-10
19603325	chr19:19603325:T:G	1.0464e-06	-0.896566	-4.04282e-10
19603788	chr19:19603788:C:G	1.09906e-06	-0.847471	-4.04282e-10
19604077	chr19:19604077:G:A	6.57055e-07	-1.36191	-4.04282e-10
19604192	chr19:19604192:T:C	1.09643e-06	-0.84987	-4.04282e-10
19604688	chr19:19604688:C:T	1.09354e-06	-0.8525	-4.04282e-10
19604776	chr19:19604776:G:A	1.08383e-06	-0.861427	-4.04282e-10
19604803	chr19:19604803:TATTAGC:T	1.15001e-06	-0.802156	-4.04282e-10
19604804	chr19:19604804:A:G	1.75691e-07	-1.49981	-1.18114
19604852	chr19:19604852:G:A	1.99594e-06	0.0241537	-0.274964
19604941	chr19:19604941:G:A	4.49953e-06	-1.06161e-10	0.562049
19604985	chr19:19604985:T:C	1.78422e-06	0.201588	-0.564532
19605107	chr19:19605107:AC:A	5.67804e-07	-1.5079	-4.04282e-10
19605245	chr19:19605245:G:A	7.41001e-07	-0.0957612	-1.14592
19605360	chr19:19605360:G:A	1.10221e-06	-1.06161e-10	-0.844605
19605361	chr19:19605361:A:G	1.13478e-06	-1.06161e-10	-0.815485
19605658	chr19:19605658:C:T	3.51203e-06	-1.06161e-10	0.314269
19606247	chr19:19606247:A:G	1.75989e-05	3.22391	-1.298
19606363	chr19:19606363:T:C	6.62731e-07	-1.06161e-10	-1.35331
19606630	chr19:19606630:G:A	1.06901e-06	-0.875188	-4.04282e-10
19606642	chr19:19606642:T:C	9.66896e-07	-0.0827391	-0.89285
19606924	chr19:19606924:A:G	1.62482e-06	0.175966	-0.632494
19607179	chr19:19607179:A:G	1.06215e-06	-0.881628	-4.04282e-10
19607371	chr19:19607371:A:T	1.27332e-06	-1.06161e-10	-0.700298
19607552	chr19:19607552:A:C	1.09757e-06	-0.848824	-4.04282e-10
19608197	chr19:19608197:G:A	1.14882e-06	-0.803186	-4.04282e-10
19608383	chr19:19608383:C:A	1.98813e-06	-1.06161e-10	-0.254731
19608500	chr19:19608500:A:G	4.54957e-06	0.205654	0.367453
19608865	chr19:19608865:T:C	4.21136e-06	-1.06161e-10	0.495861
19609015	chr19:19609015:C:G	6.98244e-07	-0.138472	-1.16264
19609031	chr19:19609031:A:G	9.1793e-07	0.0811524	-1.10871
19609590	chr19:19609590:C:T	3.2919e-05	3.4883	-0.936176
19609960	chr19:19609960:T:C	1.81736e-06	-0.344543	-4.04282e-10
19609979	chr19:19609979:T:G	3.75272e-05	3.63872	-0.955575
19610088	chr19:19610088:A:C	1.07217e-06	-0.872245	-4.04282e-10
19610192	chr19:19610192:T:C	5.95982e-07	-1.45947	-4.04282e-10
19610193	chr19:19610193:C:G	5.97999e-07	-1.45609	-4.04282e-10
19610252	chr19:19610252:G:A	1.98891e-06	0.275688	-0.530026
19610630	chr19:19610630:A:T	1.06543e-06	-0.878551	-4.04282e-10
19610913	chr19:19610913:G:A	9.82243e-06	2.73958	-1.39684
19611167	chr19:19611167:C:T	9.86519e-06	2.73998	-1.39289
19611372	chr19:19611372:A:T	1.04353e-06	-0.899313	-4.04282e-10
19611472	chr19:19611472:A:G	1.06627e-06	-0.877762	-4.04282e-10
19611858	chr19:19611858:T:A	1.00965e-06	-0.932321	-4.04282e-10
19612055	chr19:19612055:A:G	1.90765e-06	0.354195	-0.650249
19612390	chr19:19612390:GA:G	7.3114e-07	-1.06161e-10	-1.25508
19612406	chr19:19612406:C:T	2.85846e-05	3.42009	-1.00915
19612797	chr19:19612797:T:A	1.10739e-06	-1.06161e-10	-0.83992
19613297	chr19:19613297:C:T	6.31772e-07	-1.06161e-10	-1.40115
19613314	chr19:19613314:CAA:C	7.39266e-07	-1.24402	-4.04282e-10
19613655	chr19:19613655:C:T	1.48399e-06	-1.06161e-10	-0.547191
19614067	chr19:19614067:C:T	5.69544e-07	-1.50484	-4.04282e-10
19614279	chr19:19614279:T:C	1.88495e-06	0.240411	-0.548435
19614301	chr19:19614301:C:T	6.3473e-07	-1.06161e-10	-1.39648
19614647	chr19:19614647:A:G	3.1745e-07	-0.957468	-1.13189
19615842	chr19:19615842:A:G	1.08862e-06	-0.857015	-4.04282e-10
19616233	chr19:19616233:C:T	6.83007e-07	-0.245382	-1.07779
19616283	chr19:19616283:T:A	6.2879e-07	-1.06161e-10	-1.40588
19616343	chr19:19616343:A:G	5.05166e-05	3.93539	-0.955016
19617262	chr19:19617262:C:T	2.11118e-06	-0.190731	-0.00394472
19617510	chr19:19617510:C:T	9.84245e-07	-1.06161e-10	-0.957805
19617839	chr19:19617839:A:C	2.4355e-06	-0.224146	0.172372
19618385	chr19:19618385:C:T	1.18911e-06	0.187881	-0.956599
19620579	chr19:19620579:G:C	1.30834e-06	-1.06161e-10	-0.673168
19620640	chr19:19620640:C:A	1.00682e-06	-1.06161e-10	-0.935127
19620968	chr19:19620968:G:A	2.60831e-06	-1.06161e-10	0.0167789
19621047	chr19:19621047:T:C	3.42756e-07	-0.645342	-1.36732
19621063	chr19:19621063:G:A	6.19805e-07	-1.06161e-10	-1.42028
19622004	chr19:19622004:C:T	1.29602e-06	-1.06161e-10	-0.682624
19622352	chr19:19622352:A:G	1.07865e-06	-1.06161e-10	-0.866217
19622504	chr19:19622504:A:T	1.28756e-06	-1.06161e-10	-0.689175
19622523	chr19:19622523:A:T	7.15084e-07	-1.06161e-10	-1.27728
19622846	chr19:19622846:A:G	7.66713e-07	-1.06161e-10	-1.20757
19623068	chr19:19623068:T:C	1.15993e-06	0.237396	-1.03096
19623158	chr19:19623158:T:C	1.43977e-05	0.685134	1.04001
19623243	chr19:19623243:C:G	1.29522e-06	-1.06161e-10	-0.683243
19623355	chr19:19623355:G:A	1.23972e-06	-0.295907	-0.431135
19623366	chr19:19623366:C:T	7.70101e-07	-1.06161e-10	-1.20316
19623730	chr19:19623730:C:T	1.03934e-06	0.190585	-1.09393
19624075	chr19:19624075:A:G	1.29356e-06	-1.06161e-10	-0.684525
19624834	chr19:19624834:A:T	7.08085e-07	-0.626408	-0.660707
19624901	chr19:19624901:C:T	7.4849e-07	-1.06161e-10	-1.23162
19624990	chr19:19624990:T:C	1.28921e-06	-1.06161e-10	-0.687896
19625100	chr19:19625100:A:G	1.27835e-06	-1.06161e-10	-0.696357
19625398	chr19:19625398:G:A	6.19645e-07	-1.06161e-10	-1.42053
19625672	chr19:19625672:A:T	1.39713e-06	-1.06161e-10	-0.607503
19625789	chr19:19625789:A:G	1.31518e-06	-1.06161e-10	-0.667952
19626871	chr19:19626871:C:T	1.52501e-06	-1.06161e-10	-0.519922
19626877	chr19:19626877:C:T	1.35316e-06	-0.251893	-0.387587
19627288	chr19:19627288:G:A	7.49622e-07	-1.23011	-4.04282e-10
19627498	chr19:19627498:A:G	1.41506e-06	-1.06161e-10	-0.59475
19627504	chr19:19627504:C:T	6.41064e-07	-1.06161e-10	-1.38655
19627745	chr19:19627745:G:A	2.45495e-07	-1.23449	-1.11192
19627822	chr19:19627822:A:G	7.26672e-07	-1.06161e-10	-1.26121
19629920	chr19:19629920:C:G	4.46383e-06	0.562614	-0.00853182
19630261	chr19:19630261:T:A	1.19504e-06	-1.06161e-10	-0.763743
19630899	chr19:19630899:C:A	1.46098e-06	-1.06161e-10	-0.562817
19630987	chr19:19630987:G:C	5.48636e-06	-1.06161e-10	0.76034
19630999	chr19:19630999:G:A	7.60941e-07	-1.06161e-10	-1.21512
19631196	chr19:19631196:G:A	6.5143e-07	-1.06161e-10	-1.37051
19631203	chr19:19631203:AAAT:A	7.75407e-07	-1.06161e-10	-1.19629
19631721	chr19:19631721:C:T	6.32875e-07	-1.39941	-4.04282e-10
19631724	chr19:19631724:C:A	1.39624e-06	-1.06161e-10	-0.608143
19631966	chr19:19631966:T:C	6.34899e-07	-1.06161e-10	-1.39621
19632465	chr19:19632465:C:T	7.23451e-07	-1.06161e-10	-1.26565
19632921	chr19:19632921:T:G	1.0097e-06	0.0729653	-1.00524
19633270	chr19:19633270:T:C	9.86522e-07	0.0908307	-1.04632
19633549	chr19:19633549:T:C	1.85084e-07	-1.44244	-1.18643
19633643	chr19:19633643:C:T	1.72929e-07	-1.53356	-1.16324
19633883	chr19:19633883:G:A	7.54104e-07	-1.22415	-4.04282e-10
19634670	chr19:19634670:C:T	6.83641e-07	-1.32225	-4.04282e-10
19634757	chr19:19634757:C:T	7.08716e-07	-1.06161e-10	-1.28622
19634956	chr19:19634956:A:G	1.92047e-07	-1.52181	-1.07013
19635320	chr19:19635320:G:A	2.21414e-07	-1.54361	-0.906036
19635405	chr19:19635405:C:G	2.24928e-06	0.386105	-0.517419
19635638	chr19:19635638:C:T	5.48352e-07	-1.54276	-4.04282e-10
19636109	chr19:19636109:C:T	1.85813e-06	-1.06161e-10	-0.322357
19636315	chr19:19636315:G:A	5.58609e-07	-1.52423	-4.04282e-10
19636480	chr19:19636480:G:A	5.58244e-07	-1.52488	-4.04282e-10
19636495	chr19:19636495:G:C	7.57206e-07	-1.06161e-10	-1.22004
19636860	chr19:19636860:ATG:A	7.12888e-07	-1.28036	-4.04282e-10
19637511	chr19:19637511:G:A	7.76407e-07	-1.06161e-10	-1.195
19637702	chr19:19637702:G:A	1.47892e-06	-1.06161e-10	-0.55061
19637763	chr19:19637763:G:A	5.8907e-07	-0.669941	-0.801194
19637910	chr19:19637910:T:C	7.56634e-07	-1.06161e-10	-1.2208
19638331	chr19:19638331:TG:T	1.09796e-06	-0.848474	-4.04282e-10
19638628	chr19:19638628:G:A	4.40397e-06	-1.06161e-10	0.540581
19639046	chr19:19639046:C:T	6.3085e-07	-0.599069	-0.803544
19639438	chr19:19639438:C:T	6.1423e-06	-1.06161e-10	0.873274
19639534	chr19:19639534:G:A	1.43149e-06	-1.06161e-10	-0.58321
19639664	chr19:19639664:C:T	7.67369e-07	-1.06161e-10	-1.20671
19640013	chr19:19640013:C:T	1.61982e-05	1.84298	-4.04282e-10
19640015	chr19:19640015:AG:A	3.73256e-07	-1.41207	-0.515347
19640647	chr19:19640647:C:A	3.85647e-06	1.35892	-0.951091
19641299	chr19:19641299:GTCTCGA:G	1.18071e-06	-1.06161e-10	-0.77581
19641347	chr19:19641347:C:T	6.23286e-07	-1.06161e-10	-1.41467
19641443	chr19:19641443:A:G	1.18554e-06	-1.06161e-10	-0.771725
19641980	chr19:19641980:G:A	4.37994e-06	-1.06161e-10	0.53511
19642394	chr19:19642394:G:A	2.94254e-06	-1.06161e-10	0.13735
19642483	chr19:19642483:G:A	6.19991e-07	-0.00216579	-1.41781
19642985	chr19:19642985:G:A	1.9719e-06	-1.06161e-10	-0.262928
19643073	chr19:19643073:C:T	5.9877e-07	-0.180642	-1.27416
19643673	chr19:19643673:G:A	6.42571e-07	-1.06161e-10	-1.3842
19644017	chr19:19644017:C:T	1.77385e-06	-1.06161e-10	-0.368771
19644133	chr19:19644133:C:T	3.57666e-07	-0.549499	-1.42058
19645124	chr19:19645124:G:C	7.65948e-07	-1.06161e-10	-1.20857
19645137	chr19:19645137:G:A	1.43463e-07	-1.47533	-1.40827
19645242	chr19:19645242:T:C	1.99106e-06	-1.06161e-10	-0.253256
19645588	chr19:19645588:C:T	9.38787e-07	-1.06161e-10	-1.00509
19645853	chr19:19645853:T:C	5.10787e-07	-0.937073	-0.676654
19646115	chr19:19646115:A:G	1.50958e-06	-0.53009	-4.04282e-10
19646264	chr19:19646264:A:C	2.74687e-06	0.0685357	-4.04282e-10
19646631	chr19:19646631:C:T	1.89496e-06	-1.06161e-10	-0.302725
19646873	chr19:19646873:C:T	1.46071e-07	-1.44538	-1.42021
19647055	chr19:19647055:A:T	1.66929e-06	-1.06161e-10	-0.429527
19647335	chr19:19647335:G:A	6.82401e-07	-0.495649	-0.828414
19647713	chr19:19647713:T:C	6.48421e-07	-1.37514	-4.04282e-10
19647924	chr19:19647924:C:T	5.61199e-06	0.782981	-4.04282e-10
19648148	chr19:19648148:G:A	7.99758e-07	-1.06161e-10	-1.16537
19648335	chr19:19648335:A:T	9.78668e-07	-1.06161e-10	-0.963488
19648490	chr19:19648490:A:T	7.07733e-07	-0.724621	-0.562992
19648682	chr19:19648682:G:A	8.21156e-07	-0.294787	-0.844179
19648835	chr19:19648835:G:A	1.67939e-06	-1.06161e-10	-0.423493
19649046	chr19:19649046:C:T	1.37395e-06	-0.624235	-4.04282e-10
19649164	chr19:19649164:T:C	1.19763e-06	-1.06161e-10	-0.761584
19650107	chr19:19650107:G:A	2.42594e-07	-1.36339	-0.994903
19650217	chr19:19650217:T:C	1.04735e-06	-1.06161e-10	-0.895657
19650361	chr19:19650361:G:A	1.84804e-06	-1.06161e-10	-0.327801
19650545	chr19:19650545:C:G	2.50017e-07	-1.54201	-0.786142
19650676	chr19:19650676:G:A	1.58599e-06	-0.480715	-4.04282e-10
19650830	chr19:19650830:T:C	7.38317e-07	-1.06161e-10	-1.24531
19650881	chr19:19650881:T:C	1.93439e-06	-1.06161e-10	-0.282131
19651032	chr19:19651032:G:A	6.1576e-07	-1.42682	-4.04282e-10
19651060	chr19:19651060:T:G	1.52186e-06	-0.521992	-4.04282e-10
19651075	chr19:19651075:C:T	1.41462e-06	-1.06161e-10	-0.595061
19651118	chr19:19651118:A:AG	4.72498e-07	-1.18656	-0.505086
19651142	chr19:19651142:A:C	7.25207e-07	-0.384421	-0.878802
19651152	chr19:19651152:T:C	1.43117e-06	-0.583435	-4.04282e-10
19651867	chr19:19651867:C:T	6.87994e-07	-0.402087	-0.913813
19651959	chr19:19651959:C:T	9.39014e-07	-1.06161e-10	-1.00485
19652124	chr19:19652124:C:T	7.63709e-07	-1.06161e-10	-1.21149
19652456	chr19:19652456:A:T	7.72685e-07	-1.06161e-10	-1.19981
19652826	chr19:19652826:C:T	1.87679e-07	-1.47844	-1.1365
19653083	chr19:19653083:C:T	5.49586e-07	-1.54051	-4.04282e-10
19653528	chr19:19653528:G:C	6.24716e-07	-1.06161e-10	-1.41238
19654460	chr19:19654460:G:C	2.16628e-06	0.165665	-0.334577
19655136	chr19:19655136:G:A	1.03456e-06	-1.06161e-10	-0.907944
19655917	chr19:19655917:G:A	3.47544e-07	-0.604482	-1.39431
19655966	chr19:19655966:G:A	1.27536e-06	-0.698694	-4.04282e-10
19656008	chr19:19656008:A:T	6.88946e-07	-0.514718	-0.799799
19656358	chr19:19656358:T:C	4.39454e-07	-0.446527	-1.31762
19656491	chr19:19656491:ACCT:A	9.10506e-07	-1.06161e-10	-1.03568
19656502	chr19:19656502:C:T	2.64745e-07	-1.54431	-0.726602
19656593	chr19:19656593:CT:C	1.75296e-06	-1.06161e-10	-0.380622
19656675	chr19:19656675:G:A	6.50394e-07	-1.06161e-10	-1.3721
19656930	chr19:19656930:G:C	1.02637e-06	-0.915892	-4.04282e-10
19656938	chr19:19656938:G:C	1.00567e-06	-0.936268	-4.04282e-10
19657686	chr19:19657686:T:G	6.02569e-07	-1.44848	-4.04282e-10
19657808	chr19:19657808:G:A	5.95111e-07	-1.46093	-4.04282e-10
19657914	chr19:19657914:C:T	2.87e-06	-1.06161e-10	0.112386
19658348	chr19:19658348:C:A	1.65988e-07	-1.31719	-1.42057
19658470	chr19:19658470:G:A	1.08452e-06	-0.860784	-4.04282e-10
19658879	chr19:19658879:G:A	1.17604e-06	-0.779774	-4.04282e-10
19658881	chr19:19658881:C:T	2.38724e-07	-1.18855	-1.18582
19659520	chr19:19659520:T:C	2.59821e-07	-1.28688	-1.00281
19659525	chr19:19659525:C:T	1.1929e-06	-0.765538	-4.04282e-10
19660121	chr19:19660121:T:A	1.2294e-06	-0.735402	-4.04282e-10
19660142	chr19:19660142:G:A	1.79188e-06	-0.35866	-4.04282e-10
19660674	chr19:19660674:G:A	1.78665e-06	-1.06161e-10	-0.361584
19661103	chr19:19661103:A:AC	1.1849e-06	-1.06161e-10	-0.772266
19661267	chr19:19661267:C:T	6.66312e-07	-1.06161e-10	-1.34792
19661564	chr19:19661564:G:A	5.4744e-07	-1.54443	-4.04282e-10
19661661	chr19:19661661:A:T	1.37098e-06	-0.626401	-4.04282e-10
19661688	chr19:19661688:C:T	6.31551e-07	-1.06161e-10	-1.4015
19661913	chr19:19661913:G:A	1.38264e-07	-1.53845	-1.38206
19662043	chr19:19662043:C:G	5.80908e-07	-1.48509	-4.04282e-10
19662582	chr19:19662582:T:C	4.03513e-07	-1.53941	-0.310063
19663025	chr19:19663025:A:G	1.17366e-06	-1.06161e-10	-0.781794
19663114	chr19:19663114:G:A	1.76574e-07	-1.2556	-1.42034
19663173	chr19:19663173:TG:T	8.05402e-07	-1.06161e-10	-1.15834
19663825	chr19:19663825:G:C	1.63017e-06	-1.06161e-10	-0.453239
19664023	chr19:19664023:C:T	1.47428e-06	-0.553756	-4.04282e-10
19664055	chr19:19664055:G:A	8.25381e-07	-1.06161e-10	-1.13384
19664308	chr19:19664308:A:T	1.42682e-06	-0.586478	-4.04282e-10
19664359	chr19:19664359:C:T	1.53519e-06	-0.51327	-4.04282e-10
19664573	chr19:19664573:C:T	1.03684e-06	-0.905752	-4.04282e-10
19664931	chr19:19664931:T:G	4.27277e-07	-1.30632	-0.48593
19665020	chr19:19665020:C:T	2.19354e-07	-1.27153	-1.18746
19665441	chr19:19665441:C:T	8.06603e-07	-1.06161e-10	-1.15685
19665599	chr19:19665599:C:T	1.43588e-06	-0.580145	-4.04282e-10
19665618	chr19:19665618:C:T	2.28596e-07	-1.48471	-0.933008
19666005	chr19:19666005:C:T	1.60258e-07	-1.5199	-1.25299
19666285	chr19:19666285:T:G	1.65499e-06	-0.438129	-4.04282e-10
19666545	chr19:19666545:C:T	7.49239e-07	-1.06161e-10	-1.23062
19666835	chr19:19666835:C:T	1.84554e-07	-1.53698	-1.09476
19666926	chr19:19666926:A:G	6.52154e-06	-1.06161e-10	0.933186
19667043	chr19:19667043:C:G	8.94869e-07	-1.06161e-10	-1.053
19667346	chr19:19667346:G:A	1.13464e-06	-0.815606	-4.04282e-10
19668123	chr19:19668123:A:C	9.19453e-07	-1.06161e-10	-1.0259
19668203	chr19:19668203:G:A	3.96615e-07	-0.446137	-1.42058
19668897	chr19:19668897:T:C	4.17102e-07	-0.395871	-1.42048
19669099	chr19:19669099:G:GGT	7.91927e-07	-1.06161e-10	-1.17521
19669400	chr19:19669400:C:G	4.52544e-07	-0.52976	-1.20504
19669719	chr19:19669719:G:C	8.94267e-07	-1.06161e-10	-1.05368
19669948	chr19:19669948:C:G	4.31727e-07	-0.576852	-1.20504
19670003	chr19:19670003:G:A	4.40562e-06	0.540957	-4.04282e-10
19670015	chr19:19670015:G:A	6.39708e-07	-1.06161e-10	-1.38867
19670681	chr19:19670681:C:T	4.77942e-06	-1.06161e-10	0.622393
19670837	chr19:19670837:G:A	7.30918e-07	-1.06161e-10	-1.25538
19671108	chr19:19671108:A:G	1.65877e-07	-1.32061	-1.41782
19671223	chr19:19671223:ACT:A	4.1939e-07	-1.54038	-0.270497
19671768	chr19:19671768:G:A	1.41461e-06	-0.595068	-4.04282e-10
19671779	chr19:19671779:G:A	2.5373e-06	-1.06161e-10	-0.0108259
19672003	chr19:19672003:G:A	5.4745e-07	-1.54441	-4.04282e-10
19672611	chr19:19672611:T:C	4.15062e-07	-1.21671	-0.60454
19672676	chr19:19672676:C:T	5.08384e-06	-1.06161e-10	0.684142
19672700	chr19:19672700:T:C	3.47634e-07	-1.54131	-0.457218
19672763	chr19:19672763:G:A	9.14368e-07	-1.06161e-10	-1.03145
19672807	chr19:19672807:A:G	1.21404e-06	-1.06161e-10	-0.747973
19673354	chr19:19673354:G:A	5.01453e-07	-0.212359	-1.41981
19673821	chr19:19673821:T:G	4.31076e-07	-0.588514	-1.19488
19673950	chr19:19673950:C:T	1.51826e-06	-1.06161e-10	-0.52436
19673982	chr19:19673982:C:T	9.21577e-07	-1.06161e-10	-1.02359
19674082	chr19:19674082:G:A	2.13283e-07	-1.322	-1.16506
19674318	chr19:19674318:A:G	1.39417e-06	-0.609626	-4.04282e-10
19674719	chr19:19674719:T:C	1.38526e-06	-0.616035	-4.04282e-10
19675290	chr19:19675290:A:G	5.03313e-05	4.38913	-1.41243
19675428	chr19:19675428:G:A	6.39874e-07	-1.06161e-10	-1.38841
19675461	chr19:19675461:A:T	3.45964e-07	-1.54065	-0.462694
19676112	chr19:19676112:G:A	5.80194e-07	-1.48632	-4.04282e-10
19676129	chr19:19676129:G:A	6.27806e-07	-1.06161e-10	-1.40745
19676657	chr19:19676657:G:A	3.73571e-07	-0.509881	-1.41669
19676660	chr19:19676660:G:A	4.65767e-06	-1.06161e-10	0.596591
19676736	chr19:19676736:TG:T	6.38937e-07	-1.06161e-10	-1.38987
19678229	chr19:19678229:A:T	1.17588e-06	-0.779906	-4.04282e-10
19678274	chr19:19678274:T:C	3.56564e-06	0.329419	-4.04282e-10
19678547	chr19:19678547:G:A	8.79127e-07	-1.06161e-10	-1.07075
19678688	chr19:19678688:A:G	6.11338e-07	-1.43403	-4.04282e-10
19678718	chr19:19678718:C:T	1.51358e-06	-1.06161e-10	-0.527447
19678719	chr19:19678719:A:G	4.79271e-05	4.34596	-1.4182
19679369	chr19:19679369:A:G	1.23649e-06	-0.729649	-4.04282e-10
19680067	chr19:19680067:CAT:C	5.61133e-07	-1.51972	-4.04282e-10
19680784	chr19:19680784:G:A	4.2018e-07	-0.601991	-1.20701
19681037	chr19:19681037:G:C	3.56279e-07	-1.54173	-0.432236
19681132	chr19:19681132:A:G	4.8924e-06	-1.06161e-10	0.645758
19681241	chr19:19681241:A:G	2.01167e-07	-1.3471	-1.19844
19681441	chr19:19681441:C:A	4.73374e-07	-1.26939	-0.420403
19681522	chr19:19681522:G:T	7.97331e-07	-1.06161e-10	-1.16841
19682441	chr19:19682441:G:A	8.6386e-07	-1.06161e-10	-1.08827
19682666	chr19:19682666:A:G	1.00663e-06	-1.06161e-10	-0.935317
19682736	chr19:19682736:T:C	0.000288116	6.13728	-1.41585
19683972	chr19:19683972:C:T	1.31197e-06	-0.670399	-4.04282e-10
19684220	chr19:19684220:T:C	7.59926e-07	-1.06161e-10	-1.21646
19684521	chr19:19684521:C:T	1.48007e-07	-1.53804	-1.31439
19685358	chr19:19685358:C:T	1.19623e-06	-0.762748	-4.04282e-10
19685567	chr19:19685567:A:G	6.87552e-07	-1.06161e-10	-1.31654
19685803	chr19:19685803:C:T	6.26265e-07	-1.40991	-4.04282e-10
19685811	chr19:19685811:G:A	2.44801e-07	-1.52504	-0.824193
19686051	chr19:19686051:A:AT	1.79635e-07	-1.53172	-1.12704
19686492	chr19:19686492:C:A	6.22078e-07	-1.06161e-10	-1.41661
19686687	chr19:19686687:G:C	1.47398e-07	-1.53962	-1.31692
19687380	chr19:19687380:C:T	1.17074e-06	-1.06161e-10	-0.784287
19687394	chr19:19687394:A:T	2.69482e-07	-1.52964	-0.723539
19687420	chr19:19687420:A:G	3.90956e-06	-1.06161e-10	0.421499
19687656	chr19:19687656:T:C	7.14026e-07	-1.06161e-10	-1.27876
19688966	chr19:19688966:T:A	7.55178e-07	-1.06161e-10	-1.22273
19689065	chr19:19689065:G:A	1.18287e-06	-1.06161e-10	-0.773979
19689314	chr19:19689314:C:T	7.12668e-07	-1.06161e-10	-1.28067
19689480	chr19:19689480:A:G	0.000154633	4.09913	-4.04282e-10
19689528	chr19:19689528:A:G	2.12751e-07	-1.52883	-0.960728
19690798	chr19:19690798:A:G	4.03593e-07	-1.42141	-0.427866
19691661	chr19:19691661:G:A	1.42698e-07	-1.48771	-1.40124
19691863	chr19:19691863:C:T	7.75283e-07	-1.19645	-4.04282e-10
19692175	chr19:19692175:A:G	5.5991e-07	-1.5219	-4.04282e-10
19692560	chr19:19692560:T:G	2.01114e-07	-1.51814	-1.02767
19692596	chr19:19692596:A:C	1.90753e-06	-1.06161e-10	-0.296114
19692824	chr19:19692824:G:A	2.38388e-07	-1.1674	-1.20838
19693526	chr19:19693526:G:T	1.94022e-07	-1.36184	-1.21987
19693867	chr19:19693867:C:A	5.57133e-07	-1.52688	-4.04282e-10
19693882	chr19:19693882:T:G	1.56287e-07	-1.54424	-1.25375
19694134	chr19:19694134:C:T	8.02363e-07	-1.06161e-10	-1.16212
19694159	chr19:19694159:T:C	1.66588e-05	0.72261	1.1484
19694183	chr19:19694183:C:G	2.39513e-07	-1.51867	-0.852401
19694423	chr19:19694423:C:G	7.40793e-07	-1.24196	-4.04282e-10
19694445	chr19:19694445:G:A	3.33134e-05	3.62381	-1.05977
19694765	chr19:19694765:C:T	1.54475e-05	1.81387	-0.0183536
19694826	chr19:19694826:T:A	7.1715e-07	-1.2744	-4.04282e-10
19694929	chr19:19694929:T:C	1.60113e-07	-1.54382	-1.22998
19694962	chr19:19694962:T:C	1.08703e-05	2.74713	-1.30303
19695202	chr19:19695202:C:T	1.48142e-05	0.79089	0.962773
19695410	chr19:19695410:T:G	2.35321e-07	-1.48877	-0.899956
19695460	chr19:19695460:G:A	6.5828e-07	-1.36005	-4.04282e-10
19695720	chr19:19695720:G:A	3.42162e-07	-0.826144	-1.18825
19695781	chr19:19695781:T:C	9.84265e-07	-0.957785	-4.04282e-10
19696140	chr19:19696140:T:C	5.18717e-05	3.58508	-0.578229
19696628	chr19:19696628:A:G	3.6879e-07	-0.79682	-1.14263
19696795	chr19:19696795:G:A	1.71588e-07	-1.52088	-1.18371
19696849	chr19:19696849:C:T	6.22821e-07	-1.06161e-10	-1.41542
19696850	chr19:19696850:G:A	5.60416e-07	-1.521	-4.04282e-10
19697329	chr19:19697329:GC:G	6.2069e-07	-1.06161e-10	-1.41885
19697360	chr19:19697360:CA:C	1.86949e-05	1.93329	0.0530371
19697444	chr19:19697444:T:C	2.27323e-07	-1.52434	-0.898968
19698243	chr19:19698243:C:T	1.4409e-07	-1.53807	-1.34118
19698338	chr19:19698338:T:G	2.28598e-07	-1.51803	-0.899679
19699048	chr19:19699048:T:C	2.17154e-06	-1.06161e-10	-0.166488
19699155	chr19:19699155:G:A	6.98866e-07	-1.06161e-10	-1.30022
19699241	chr19:19699241:G:A	1.09077e-06	-0.00363751	-0.8514
19699269	chr19:19699269:T:C	4.65193e-06	0.994648	-0.39929
19699521	chr19:19699521:A:G	1.63961e-07	-1.52317	-1.22688
19699767	chr19:19699767:T:TG	2.8475e-06	-1.06161e-10	0.104518
19699768	chr19:19699768:T:TG	5.58296e-07	-1.47918	-0.0456092
19700347	chr19:19700347:T:C	2.39621e-06	-1.06161e-10	-0.0680356
19701028	chr19:19701028:T:C	7.58454e-07	-1.51767	0.299271
19701105	chr19:19701105:G:A	7.64084e-07	-1.51943	0.308427
19701120	chr19:19701120:T:C	1.9709e-06	-1.06161e-10	-0.263437
19701603	chr19:19701603:A:G	6.19638e-07	-0.962615	-0.457929
19701691	chr19:19701691:T:C	1.42133e-06	-1.06161e-10	-0.59033
19701733	chr19:19701733:A:C	3.08676e-07	-1.49645	-0.620937
19701761	chr19:19701761:G:A	3.13028e-07	-0.752704	-1.35068
19702129	chr19:19702129:C:T	2.2987e-05	3.54618	-1.35317
19702210	chr19:19702210:T:C	1.53708e-06	-1.51114	0.999102
19702640	chr19:19702640:A:G	4.38178e-06	-1.06161e-10	0.535529
19702693	chr19:19702693:C:T	1.18619e-06	-1.29205	0.520877
19703271	chr19:19703271:C:T	3.25551e-06	0.238424	-4.04282e-10
19703344	chr19:19703344:A:C	8.10107e-07	-1.06161e-10	-1.15251
19703419	chr19:19703419:T:C	2.68755e-07	-1.00525	-1.25063
19703989	chr19:19703989:C:G	8.92034e-07	-1.28675	0.230571
19704072	chr19:19704072:C:T	2.19857e-06	-1.06161e-10	-0.154119
19704265	chr19:19704265:G:A	9.13491e-07	-1.31393	0.281526
19704819	chr19:19704819:G:C	7.1574e-07	-1.29906	0.0226979
19704832	chr19:19704832:C:T	7.41358e-06	2.45701	-1.39562
19704944	chr19:19704944:C:G	2.16955e-06	-1.06161e-10	-0.167405
19705812	chr19:19705812:A:T	2.26796e-06	-1.06161e-10	-0.123043
19706297	chr19:19706297:T:A	2.57173e-06	-1.46866	1.47131
19706524	chr19:19706524:C:G	7.05753e-07	-1.06161e-10	-1.29041
19706618	chr19:19706618:G:A	6.80647e-07	-1.06161e-10	-1.32664
19706763	chr19:19706763:TCAAA:T	7.00036e-07	-1.06161e-10	-1.29855
19706940	chr19:19706940:A:C	7.66208e-07	-1.16151	-0.0467183
19707291	chr19:19707291:CT:C	3.77827e-07	-0.895804	-1.01944
19708395	chr19:19708395:A:G	7.99535e-07	-1.28248	0.116827
19709330	chr19:19709330:G:C	3.24264e-07	-1.06765	-1.00048
19709657	chr19:19709657:G:A	2.59254e-07	-1.52638	-0.765495
19709666	chr19:19709666:G:C	7.68534e-07	-1.53641	0.331212
19709879	chr19:19709879:C:A	1.44872e-07	-1.53405	-1.33978
19710286	chr19:19710286:C:A	1.57045e-07	-1.4007	-1.39245
19710558	chr19:19710558:A:T	3.81474e-07	-0.923501	-0.982135
19711016	chr19:19711016:T:C	8.28427e-07	-1.25596	0.125808
19711240	chr19:19711240:T:C	8.39946e-07	-1.24856	0.13222
19711317	chr19:19711317:G:C	5.65805e-07	-1.51143	-4.04282e-10
19711757	chr19:19711757:G:A	6.94304e-07	-1.06161e-10	-1.30677
19712444	chr19:19712444:G:A	7.84281e-07	-1.06161e-10	-1.18491
19713263	chr19:19713263:T:C	6.1277e-07	-1.43169	-4.04282e-10
19713380	chr19:19713380:G:A	7.15423e-07	-0.338664	-0.938142
19713621	chr19:19713621:G:C	1.56962e-06	-1.06161e-10	-0.49109
19713695	chr19:19713695:T:C	8.09144e-07	-1.27389	0.120183
19714041	chr19:19714041:T:G	1.44806e-07	-1.52484	-1.34945
19714070	chr19:19714070:T:C	2.73899e-07	-1.53792	-0.699005
19714211	chr19:19714211:A:G	1.486e-06	-1.06161e-10	-0.545837
19714449	chr19:19714449:G:A	1.63724e-07	-1.51715	-1.23435
19714623	chr19:19714623:C:T	1.64601e-07	-1.37862	-1.36753
19714822	chr19:19714822:G:A	9.67487e-07	-0.974978	-4.04282e-10
19715067	chr19:19715067:A:C	6.61747e-07	-1.06161e-10	-1.3548
19715368	chr19:19715368:G:A	3.9159e-07	-0.941496	-0.937969
19715672	chr19:19715672:C:T	2.32844e-07	-0.985995	-1.41332
19715812	chr19:19715812:A:G	9.57424e-07	-0.985434	-4.04282e-10
19716071	chr19:19716071:C:T	3.47566e-07	-0.896371	-1.10235
19716324	chr19:19716324:T:G	1.54032e-07	-1.42259	-1.38993
19716326	chr19:19716326:T:C	8.49062e-07	-1.51368	0.408131
19716388	chr19:19716388:A:C	3.80134e-07	-0.908227	-1.00093
19716638	chr19:19716638:G:A	6.76597e-07	-1.06161e-10	-1.3326
19716698	chr19:19716698:C:T	6.09574e-07	-1.43692	-4.04282e-10
19716915	chr19:19716915:C:T	1.45361e-07	-1.52797	-1.34249
19717006	chr19:19717006:C:T	6.01077e-07	-1.45096	-4.04282e-10
19717089	chr19:19717089:G:A	1.45547e-07	-1.52856	-1.34062
19718210	chr19:19718210:T:C	6.71411e-07	-1.06161e-10	-1.3403
19718292	chr19:19718292:T:G	2.51671e-07	-0.909634	-1.41192
19718598	chr19:19718598:T:C	2.38775e-06	-1.06161e-10	-0.0715729
19719055	chr19:19719055:C:G	1.52212e-06	-1.06161e-10	-0.521822
19719242	chr19:19719242:C:T	4.21098e-07	-0.802972	-1.00384
19719335	chr19:19719335:T:A	4.26959e-07	-0.854041	-0.938951
19720001	chr19:19720001:T:C	8.38596e-07	-1.47479	0.356838
19720119	chr19:19720119:C:T	1.42428e-07	-1.52973	-1.36111
19720198	chr19:19720198:T:C	6.86165e-07	-1.06161e-10	-1.31856
19720236	chr19:19720236:C:T	1.52553e-07	-1.53949	-1.28268
19720502	chr19:19720502:G:A	7.9389e-07	-1.17274	-4.04282e-10
19720568	chr19:19720568:C:A	7.65142e-07	-1.48744	0.277819
19720594	chr19:19720594:C:T	6.94037e-07	-1.06161e-10	-1.30715
19720735	chr19:19720735:G:T	4.35154e-07	-0.774846	-0.999134
19720948	chr19:19720948:CTTACT:C	1.6078e-07	-1.38433	-1.38532
19721006	chr19:19721006:G:A	1.48061e-07	-1.52877	-1.32329
19721118	chr19:19721118:C:T	6.74277e-07	-1.06161e-10	-1.33604
19721204	chr19:19721204:C:T	8.38979e-07	-1.06161e-10	-1.11749
19721217	chr19:19721217:A:T	1.51857e-06	-1.06161e-10	-0.524158
19721970	chr19:19721970:A:C	1.57669e-07	-1.53875	-1.25043
19722027	chr19:19722027:G:A	6.19654e-07	-1.06161e-10	-1.42052
19722414	chr19:19722414:T:C	1.52171e-06	-1.06161e-10	-0.522092
19722708	chr19:19722708:T:C	1.52171e-06	-1.06161e-10	-0.522092
19723372	chr19:19723372:G:C	8.68872e-06	2.55604	-1.33594
19728944	chr19:19728944:T:C	6.22002e-07	-1.06161e-10	-1.41674
19731244	chr19:19731244:G:A	4.53102e-07	-0.722521	-1.01104
19731395	chr19:19731395:T:G	7.75974e-07	-1.19556	-4.04282e-10
19731806	chr19:19731806:G:C	3.95137e-07	-0.892435	-0.978013
19731986	chr19:19731986:A:G	2.38544e-07	-1.54442	-0.8307
19732071	chr19:19732071:A:C	2.84705e-06	1.4086	-1.30424
19732227	chr19:19732227:T:A	8.04803e-07	-1.28552	0.126437
19732238	chr19:19732238:A:G	1.51867e-06	-1.06161e-10	-0.524089
19732447	chr19:19732447:C:T	6.0352e-07	-1.52348	0.0765761
19732742	chr19:19732742:A:G	1.92672e-07	-1.16827	-1.42042
19732962	chr19:19732962:C:T	2.3517e-06	-1.06161e-10	-0.0867843
19734304	chr19:19734304:T:C	2.13691e-07	-1.20102	-1.28413
19734365	chr19:19734365:C:T	1.96579e-06	-1.06161e-10	-0.266029
19735155	chr19:19735155:G:A	1.58174e-06	-1.06161e-10	-0.483398
19735156	chr19:19735156:C:A	1.57555e-06	-1.06161e-10	-0.487319
19735230	chr19:19735230:C:T	6.2314e-07	-1.41491	-4.04282e-10
19735277	chr19:19735277:G:A	4.27273e-07	-0.804076	-0.988181
19735575	chr19:19735575:A:T	1.56761e-07	-1.41094	-1.38403
19735582	chr19:19735582:T:C	1.55577e-07	-1.41687	-1.38566
19735618	chr19:19735618:G:A	1.56065e-07	-1.41449	-1.38491
19735637	chr19:19735637:C:T	2.88894e-07	-0.870609	-1.31301
19735649	chr19:19735649:A:G	2.59929e-07	-0.892696	-1.39657
19736115	chr19:19736115:A:T	6.54802e-07	-1.06161e-10	-1.36535
19736290	chr19:19736290:C:T	2.3812e-06	-1.06161e-10	-0.0743199
19736335	chr19:19736335:T:C	1.49143e-07	-1.4521	-1.39268
19736342	chr19:19736342:T:C	1.55188e-07	-1.426	-1.37904
19736351	chr19:19736351:C:T	7.09093e-07	-1.28569	-4.04282e-10
19736802	chr19:19736802:C:T	6.38315e-07	-1.06161e-10	-1.39085
19737073	chr19:19737073:T:C	4.13168e-07	-0.86864	-0.957185
19737082	chr19:19737082:C:G	1.52716e-07	-1.43608	-1.38502
19737154	chr19:19737154:TTG:T	2.36015e-06	-1.06161e-10	-0.0832008
19737291	chr19:19737291:G:A	1.02702e-06	-1.06161e-10	-0.915264
19737396	chr19:19737396:C:T	9.73399e-07	-0.968886	-4.04282e-10
19737536	chr19:19737536:A:G	1.63477e-07	-1.37702	-1.37598
19737908	chr19:19737908:C:T	1.02049e-06	-1.06161e-10	-0.92164
19737995	chr19:19737995:C:A	3.26079e-07	-0.734653	-1.32789
19738100	chr19:19738100:T:C	6.76058e-07	-1.3334	-4.04282e-10
19738234	chr19:19738234:C:T	6.28633e-07	-1.06161e-10	-1.40613
19738265	chr19:19738265:A:G	2.71955e-07	-1.30062	-0.943425
19738382	chr19:19738382:T:C	2.08439e-06	-1.06161e-10	-0.20745
19738392	chr19:19738392:A:T	0.000119507	3.19488	0.646568
19738455	chr19:19738455:T:TG	1.4572e-05	-1.06161e-10	1.73717
19738459	chr19:19738459:G:T	2.60504e-07	-1.5142	-0.772862
19738571	chr19:19738571:C:T	7.98635e-07	-1.06161e-10	-1.16678
19738713	chr19:19738713:G:T	1.17096e-06	-1.06161e-10	-0.7841
19738888	chr19:19738888:G:A	5.06884e-07	-0.402829	-1.21857
19738904	chr19:19738904:C:T	1.79735e-07	-1.52685	-1.13135
19739120	chr19:19739120:G:T	1.02942e-06	-1.06161e-10	-0.912933
19739136	chr19:19739136:C:T	7.44006e-07	-1.06161e-10	-1.23763
19739218	chr19:19739218:A:G	8.09024e-07	0.103505	-1.25736
19739734	chr19:19739734:T:C	6.25298e-07	-1.06161e-10	-1.41145
19740160	chr19:19740160:CT:C	8.71324e-07	-1.06161e-10	-1.07967
19740340	chr19:19740340:A:G	6.29929e-07	-1.06161e-10	-1.40407
19741023	chr19:19741023:C:T	1.1477e-06	-1.06161e-10	-0.804168
19741460	chr19:19741460:G:A	2.17509e-06	-1.06161e-10	-0.164854
19741671	chr19:19741671:C:T	6.4645e-07	-1.06161e-10	-1.37818
19741753	chr19:19741753:C:G	2.01176e-06	0.333345	-0.57626
19741836	chr19:19741836:A:G	3.63442e-07	-0.539338	-1.41472
19741897	chr19:19741897:C:A	6.38233e-07	-1.06161e-10	-1.39098
19742359	chr19:19742359:C:T	6.49357e-07	-1.06161e-10	-1.3737
19742424	chr19:19742424:T:A	2.32758e-06	0.434435	-0.531531
19742563	chr19:19742563:C:T	1.14634e-06	-1.06161e-10	-0.805351
19742795	chr19:19742795:A:G	3.74253e-06	-1.06161e-10	0.377836
19742965	chr19:19742965:C:T	6.52056e-07	-1.06161e-10	-1.36955
19743058	chr19:19743058:T:C	2.26803e-06	0.343987	-0.466999
19743173	chr19:19743173:G:A	3.6317e-06	-1.06161e-10	0.347775
19743239	chr19:19743239:A:G	7.67122e-07	-1.20703	-4.04282e-10
19743534	chr19:19743534:G:A	6.94207e-07	-1.06161e-10	-1.30691
19743647	chr19:19743647:T:C	1.76968e-06	0.119838	-0.490963
19743794	chr19:19743794:T:C	1.3341e-06	-1.06161e-10	-0.653671
19743832	chr19:19743832:C:T	3.34464e-07	-1.54291	-0.494239
19744371	chr19:19744371:C:T	2.34883e-07	-1.15598	-1.23461
19744532	chr19:19744532:C:T	3.15491e-06	-1.06161e-10	0.207035
19744712	chr19:19744712:G:A	5.47476e-07	-1.54436	-4.04282e-10
19744740	chr19:19744740:A:C	1.39012e-06	-0.612538	-4.04282e-10
19744845	chr19:19744845:C:T	1.52729e-06	-0.518973	0.000541698
19745130	chr19:19745130:G:A	2.84308e-07	-1.51668	-0.682946
19745131	chr19:19745131:C:A	7.04708e-07	-1.06161e-10	-1.2919
19745330	chr19:19745330:G:A	1.41806e-07	-1.51548	-1.37973
19745645	chr19:19745645:A:G	2.99145e-06	-1.06161e-10	0.153834
19745681	chr19:19745681:G:A	1.72113e-06	-0.62113	0.222184
19745764	chr19:19745764:C:T	6.48255e-07	-1.06161e-10	-1.3754
19745840	chr19:19745840:T:C	6.71384e-07	-1.06161e-10	-1.34034
19746330	chr19:19746330:G:T	9.33915e-07	-1.06161e-10	-1.01029
19746417	chr19:19746417:C:T	6.9837e-07	-1.06161e-10	-1.30093
19746472	chr19:19746472:G:A	6.40228e-07	-1.06161e-10	-1.38786
19746780	chr19:19746780:C:T	7.57972e-07	-1.06161e-10	-1.21903
19747349	chr19:19747349:C:T	1.26836e-06	-0.447399	-0.256805
19747529	chr19:19747529:G:A	6.29375e-07	-1.06161e-10	-1.40495
19747610	chr19:19747610:G:A	9.19234e-07	-1.06161e-10	-1.02614
19747630	chr19:19747630:G:C	6.34167e-07	-1.06161e-10	-1.39737
19747831	chr19:19747831:C:T	1.66512e-06	-0.432027	-4.04282e-10
19747977	chr19:19747977:C:T	4.03798e-07	-0.60366	-1.2451
19748067	chr19:19748067:C:T	1.53606e-07	-1.54032	-1.27497
19748372	chr19:19748372:ATGGCCAGGCC:A	1.99504e-07	-1.17676	-1.37709
19749029	chr19:19749029:G:A	9.93327e-07	-0.94862	-4.04282e-10
19749123	chr19:19749123:C:T	1.71682e-07	-1.52049	-1.18355
19749132	chr19:19749132:C:G	1.6556e-07	-1.52196	-1.21838
19749686	chr19:19749686:C:T	1.51458e-07	-1.54433	-1.28504
19750019	chr19:19750019:A:G	1.36359e-07	-1.54174	-1.39265
19750071	chr19:19750071:G:A	1.55682e-07	-1.50575	-1.29611
19750113	chr19:19750113:G:A	1.60115e-07	-1.35833	-1.41546
19750363	chr19:19750363:T:C	1.34621e-07	-1.5359	-1.41132
19750593	chr19:19750593:A:G	2.34317e-07	-1.02938	-1.36362
19750597	chr19:19750597:C:T	6.85534e-07	-1.06161e-10	-1.31948
19750655	chr19:19750655:A:G	1.90714e-06	-1.06161e-10	-0.296321
19750665	chr19:19750665:G:A	6.55387e-07	-1.06161e-10	-1.36445
19750873	chr19:19750873:C:T	2.27509e-07	-1.03831	-1.38418
19750923	chr19:19750923:A:G	1.70494e-07	-1.51924	-1.19174
19751588	chr19:19751588:C:T	1.35767e-07	-1.53727	-1.40147
19751744	chr19:19751744:A:G	2.00227e-07	-1.52202	-1.02821
19752157	chr19:19752157:C:T	1.68461e-07	-1.34419	-1.37878
19752161	chr19:19752161:G:C	2.16154e-07	-1.18773	-1.28596
19752172	chr19:19752172:T:C	6.20482e-07	-1.06161e-10	-1.41918
19752205	chr19:19752205:A:G	2.05087e-07	-1.29734	-1.22891
19752439	chr19:19752439:G:A	3.05892e-07	-0.749635	-1.37681
19752531	chr19:19752531:G:C	1.64497e-07	-1.36929	-1.3775
19752822	chr19:19752822:T:C	6.47134e-07	-0.320287	-1.05684
19753149	chr19:19753149:C:T	2.05787e-07	-1.3424	-1.18044
19753273	chr19:19753273:C:T	8.49863e-07	-1.06161e-10	-1.1046
19753297	chr19:19753297:A:G	4.63576e-07	-0.58211	-1.1286
19753500	chr19:19753500:G:T	8.52389e-07	-1.10164	-4.04282e-10
19753572	chr19:19753572:A:C	2.11824e-07	-1.51465	-0.979279
19753639	chr19:19753639:C:T	8.01926e-07	-1.06161e-10	-1.16266
19753813	chr19:19753813:C:T	1.08028e-06	-1.06161e-10	-0.864706
19754040	chr19:19754040:C:T	3.71533e-07	-0.977451	-0.954592
19754182	chr19:19754182:A:G	2.01564e-07	-1.18493	-1.35865
19754268	chr19:19754268:C:A	4.08192e-07	-1.14218	-0.695765
19754708	chr19:19754708:C:T	1.09274e-06	-1.06161e-10	-0.853239
19754854	chr19:19754854:C:A	7.18369e-07	-1.06161e-10	-1.2727
19755109	chr19:19755109:C:T	1.65281e-06	-1.06161e-10	-0.439446
19755198	chr19:19755198:G:A	7.04778e-07	-1.2918	-4.04282e-10
19755245	chr19:19755245:C:A	6.24548e-07	-1.06161e-10	-1.41265
19755304	chr19:19755304:C:G	7.8781e-07	0.233971	-1.41439
19755562	chr19:19755562:T:C	8.90099e-07	-0.0269574	-1.03139
19756246	chr19:19756246:C:T	2.24639e-07	-1.01503	-1.42016
19756262	chr19:19756262:C:T	6.54429e-07	-1.06161e-10	-1.36592
19756409	chr19:19756409:A:C	6.36218e-07	-1.06161e-10	-1.39414
19756420	chr19:19756420:G:A	6.70197e-07	-1.06161e-10	-1.34211
19756475	chr19:19756475:A:G	6.70653e-07	-1.06161e-10	-1.34143
19756585	chr19:19756585:T:C	2.73999e-07	-1.2684	-0.968159
19757423	chr19:19757423:AAACAAACT:A	6.32093e-07	-1.06161e-10	-1.40064
19757459	chr19:19757459:T:G	8.84128e-07	-1.06161e-10	-1.06508
19757518	chr19:19757518:A:G	1.52809e-07	-1.49798	-1.32251
19757765	chr19:19757765:T:G	3.07348e-06	0.180886	-4.04282e-10
19757946	chr19:19757946:C:G	3.58745e-07	-1.01674	-0.950333
19758007	chr19:19758007:A:G	1.30677e-06	-1.06161e-10	-0.67437
19758300	chr19:19758300:C:T	9.8291e-07	-0.959163	-4.04282e-10
19758616	chr19:19758616:C:T	2.05138e-07	-1.1059	-1.4201
19758660	chr19:19758660:A:G	1.1327e-06	-1.06161e-10	-0.817322
19758687	chr19:19758687:A:G	8.50635e-07	-1.06161e-10	-1.1037
19758802	chr19:19758802:A:G	1.67093e-06	-0.428544	-4.04282e-10
19758980	chr19:19758980:A:C	1.17826e-06	-1.06161e-10	-0.777884
19758991	chr19:19758991:C:T	2.82251e-07	-1.52537	-0.681511
19759194	chr19:19759194:A:G	6.99633e-07	-1.06161e-10	-1.29912
19759375	chr19:19759375:G:A	2.63891e-07	-0.855542	-1.4186
19759551	chr19:19759551:A:G	1.45516e-06	-1.06161e-10	-0.566812
19759572	chr19:19759572:T:G	3.85548e-07	-0.642601	-1.25241
19759802	chr19:19759802:A:G	2.81026e-07	-0.840209	-1.37102
19760067	chr19:19760067:C:T	3.62167e-07	-0.627543	-1.33003
19760247	chr19:19760247:C:T	9.38109e-07	-1.06161e-10	-1.00581
19760441	chr19:19760441:A:G	6.32729e-07	-0.450421	-0.949217
19760483	chr19:19760483:G:A	2.91302e-07	-0.862101	-1.31322
19760800	chr19:19760800:T:C	7.74282e-07	-1.06161e-10	-1.19774
19761284	chr19:19761284:A:G	2.20891e-07	-1.12874	-1.32328
19761564	chr19:19761564:C:T	2.17428e-07	-1.14603	-1.32178
19761580	chr19:19761580:C:T	3.53413e-07	-0.742282	-1.23976
19761713	chr19:19761713:G:A	2.18713e-07	-1.13317	-1.32875
19762018	chr19:19762018:G:A	6.49129e-07	-1.37405	-4.04282e-10
19762117	chr19:19762117:G:A	2.0707e-07	-1.14588	-1.37074
19762831	chr19:19762831:G:T	2.17089e-07	-1.10671	-1.36266
19763001	chr19:19763001:G:A	7.56915e-07	-1.06161e-10	-1.22043
19763215	chr19:19763215:C:G	2.27397e-06	-1.06161e-10	-0.120397
19763925	chr19:19763925:A:AT	7.5837e-07	-1.06161e-10	-1.21851
19764042	chr19:19764042:G:A	9.64399e-07	-1.06161e-10	-0.978175
19764055	chr19:19764055:C:T	1.35789e-07	-1.53958	-1.399
19764415	chr19:19764415:G:A	9.49516e-07	-1.06161e-10	-0.993727
19764446	chr19:19764446:C:A	2.17412e-06	-1.06161e-10	-0.165302
19765541	chr19:19765541:A:G	1.80257e-06	-1.06161e-10	-0.352711
19765853	chr19:19765853:G:A	7.78478e-07	-1.06161e-10	-1.19234
19766467	chr19:19766467:T:G	4.34311e-06	-1.06161e-10	0.526666
19766814	chr19:19766814:A:G	6.8269e-07	-1.06161e-10	-1.32364
19767212	chr19:19767212:A:T	1.12211e-06	-1.06161e-10	-0.826712
19767222	chr19:19767222:T:TCTC	1.14564e-06	-1.06161e-10	-0.805963
19767225	chr19:19767225:T:C	1.11625e-06	-1.06161e-10	-0.831948
19767230	chr19:19767230:T:C	1.19541e-06	-1.06161e-10	-0.763432
19767238	chr19:19767238:C:G	1.11906e-06	-1.06161e-10	-0.829432
19767599	chr19:19767599:G:A	7.51507e-07	0.178098	-1.4057
19768005	chr19:19768005:C:T	1.87188e-07	-1.2449	-1.37267
19768078	chr19:19768078:A:C	7.23909e-07	-1.06161e-10	-1.26501
19768472	chr19:19768472:G:A	3.86361e-06	-1.42648	1.83616
19768948	chr19:19768948:T:C	3.64842e-07	-0.611407	-1.33881
19769046	chr19:19769046:TAATC:T	7.08241e-07	-1.06161e-10	-1.2869
19769209	chr19:19769209:G:A	7.46837e-07	-1.06161e-10	-1.23383
19769324	chr19:19769324:C:T	5.66801e-07	-1.50967	-4.04282e-10
19769762	chr19:19769762:G:A	6.90167e-07	-1.06161e-10	-1.31275
19769778	chr19:19769778:T:C	7.23508e-07	-1.06161e-10	-1.26557
19769879	chr19:19769879:A:G	1.02381e-06	-1.06161e-10	-0.91839
19770008	chr19:19770008:A:C	7.79232e-07	-1.06161e-10	-1.19137
19770096	chr19:19770096:G:C	7.85206e-07	-1.06161e-10	-1.18373
19770340	chr19:19770340:A:G	2.00189e-06	-1.06161e-10	-0.247831
19771642	chr19:19771642:A:G	1.33246e-06	-1.06161e-10	-0.654898
19771667	chr19:19771667:C:T	4.86575e-07	-1.5012	-0.161087
19771815	chr19:19771815:C:T	1.7314e-07	-1.2763	-1.41928
19772141	chr19:19772141:G:A	1.75869e-06	-0.125035	-0.252319
19772740	chr19:19772740:T:C	2.07717e-07	-1.53255	-0.980952
19772882	chr19:19772882:A:G	1.39574e-07	-1.53016	-1.38093
19773070	chr19:19773070:T:C	1.09486e-06	-0.410299	-0.440996
19773221	chr19:19773221:T:C	2.20762e-07	-1.53703	-0.915562
19773382	chr19:19773382:A:G	1.36545e-07	-1.53325	-1.39978
19773509	chr19:19773509:C:T	8.88099e-07	-1.06161e-10	-1.0606
19773793	chr19:19773793:C:T	3.65278e-07	-0.543585	-1.40544
19774041	chr19:19774041:C:T	2.90603e-06	-1.00446	1.12932
19774042	chr19:19774042:G:A	2.13865e-07	-1.54206	-0.942272
19774099	chr19:19774099:G:T	1.8303e-06	-0.337445	-4.04282e-10
19774166	chr19:19774166:T:A	7.7016e-07	-1.06161e-10	-1.20308
19774615	chr19:19774615:T:G	1.31762e-06	-1.06161e-10	-0.666096
19774807	chr19:19774807:A:C	4.31974e-06	0.52127	-4.04282e-10
19774931	chr19:19774931:T:C	1.58488e-06	0.338558	-0.819974
19775487	chr19:19775487:C:T	1.31012e-06	-1.06161e-10	-0.671808
19775601	chr19:19775601:C:G	3.46033e-07	-1.44813	-0.555014
19776299	chr19:19776299:C:T	5.51266e-07	-1.53746	-4.04282e-10
19776309	chr19:19776309:T:G	9.61219e-07	-1.06161e-10	-0.981478
19776483	chr19:19776483:C:T	6.76025e-07	-1.42086	0.0874139
19776560	chr19:19776560:T:C	4.4375e-07	-0.401932	-1.35249
19776672	chr19:19776672:A:T	1.52724e-06	-1.06161e-10	-0.518465
19777018	chr19:19777018:T:C	5.67783e-07	-1.50794	-4.04282e-10
19777230	chr19:19777230:CAT:C	7.38473e-07	-1.06161e-10	-1.2451
19777566	chr19:19777566:G:C	1.47278e-07	-1.44766	-1.4097
19777696	chr19:19777696:T:C	4.22803e-07	-0.386276	-1.4165
19777793	chr19:19777793:A:G	9.04486e-07	-1.06161e-10	-1.04231
19778035	chr19:19778035:G:T	1.27517e-06	-1.06161e-10	-0.698842
19778179	chr19:19778179:G:A	9.85383e-07	-1.06161e-10	-0.95665
19778562	chr19:19778562:C:A	1.01458e-06	-1.06161e-10	-0.927445
19779207	chr19:19779207:G:T	3.37696e-06	0.275052	-4.04282e-10
19779556	chr19:19779556:G:A	6.31688e-07	-1.06161e-10	-1.40128
19779615	chr19:19779615:T:G	5.95623e-07	-1.46007	-4.04282e-10
19779817	chr19:19779817:C:T	1.43905e-07	-1.54119	-1.33934
19780066	chr19:19780066:TTTTA:T	7.23445e-07	-1.06161e-10	-1.26566
19780331	chr19:19780331:C:T	7.70845e-07	-1.06161e-10	-1.20219
19780345	chr19:19780345:C:G	2.36011e-07	-0.994204	-1.3916
19780406	chr19:19780406:A:C	4.33555e-07	-0.376139	-1.40152
19780432	chr19:19780432:TG:T	9.94181e-07	-1.06161e-10	-0.947761
19780713	chr19:19780713:T:C	8.7217e-07	-1.06161e-10	-1.0787
19780752	chr19:19780752:T:C	1.00441e-06	-1.06161e-10	-0.937525
19780764	chr19:19780764:C:G	6.48201e-07	-1.06161e-10	-1.37548
19780878	chr19:19780878:T:A	1.95499e-07	-1.53085	-1.04327
19780965	chr19:19780965:T:C	9.93718e-07	-1.06161e-10	-0.948227
19781072	chr19:19781072:C:T	1.90494e-07	-1.52074	-1.07932
19781113	chr19:19781113:T:C	9.87122e-07	-1.06161e-10	-0.954887
19781659	chr19:19781659:TTTTTC:T	1.08859e-06	-1.06161e-10	-0.857041
19781844	chr19:19781844:A:C	9.85383e-07	-1.06161e-10	-0.95665
19781987	chr19:19781987:A:G	7.61974e-07	-1.52062	0.306851
19782321	chr19:19782321:G:A	1.35181e-07	-1.54119	-1.40188
19782616	chr19:19782616:G:A	1.27293e-06	-1.06161e-10	-0.700602
19782758	chr19:19782758:C:T	5.47866e-07	-1.54365	-4.04282e-10
19783024	chr19:19783024:G:T	3.46315e-07	-0.63124	-1.37109
19783139	chr19:19783139:T:C	9.35559e-07	-1.06161e-10	-1.00854
19783154	chr19:19783154:T:C	2.24433e-07	-1.01826	-1.41784
19783188	chr19:19783188:C:T	9.06747e-07	-1.06161e-10	-1.03982
19783380	chr19:19783380:AGT:A	7.34123e-07	-0.869462	-0.381543
19783511	chr19:19783511:C:T	1.05551e-06	-1.06161e-10	-0.8879
19783534	chr19:19783534:G:A	1.33364e-07	-1.53608	-1.42052
19784730	chr19:19784730:A:G	8.2154e-07	-1.06161e-10	-1.1385
19785074	chr19:19785074:G:A	1.44309e-06	-0.575141	-4.04282e-10
19785272	chr19:19785272:C:T	7.03283e-07	-1.06161e-10	-1.29392
19785306	chr19:19785306:C:T	2.30192e-07	-0.990395	-1.42037
19785464	chr19:19785464:C:T	4.06055e-06	0.459394	-4.04282e-10
19785579	chr19:19785579:C:A	7.36498e-07	-1.06161e-10	-1.24777
19785582	chr19:19785582:T:C	2.12657e-07	-1.14691	-1.34309
19786094	chr19:19786094:A:T	1.4032e-07	-1.53848	-1.36727
19786797	chr19:19786797:C:T	5.47543e-07	-1.54424	-4.04282e-10
19786879	chr19:19786879:A:T	7.98001e-07	-1.06161e-10	-1.16757
19786884	chr19:19786884:A:G	1.52095e-07	-1.54414	-1.28103
19786888	chr19:19786888:A:T	1.57374e-07	-1.4658	-1.32525
19787230	chr19:19787230:T:C	1.02155e-06	-1.06161e-10	-0.9206
19787340	chr19:19787340:C:T	1.3798e-07	-1.54213	-1.38044
19787470	chr19:19787470:C:T	9.08191e-07	-1.06161e-10	-1.03823
19787666	chr19:19787666:AAAG:A	7.94665e-07	-1.17176	-4.04282e-10
19787818	chr19:19787818:C:T	6.2013e-07	-1.06161e-10	-1.41975
19788039	chr19:19788039:A:G	6.31338e-07	-1.06161e-10	-1.40184
19788056	chr19:19788056:A:C	3.62793e-07	-0.568629	-1.38722
19788308	chr19:19788308:C:T	6.20061e-07	-1.06161e-10	-1.41986
19788548	chr19:19788548:C:T	3.60886e-06	0.341466	-4.04282e-10
19788723	chr19:19788723:CATATCT:C	7.44747e-07	-1.06161e-10	-1.23664
19788755	chr19:19788755:T:C	1.96949e-07	-1.17222	-1.39452
19789077	chr19:19789077:CAT:C	8.64925e-07	-1.06161e-10	-1.08704
19789720	chr19:19789720:G:A	9.12737e-07	-1.06161e-10	-1.03323
19789794	chr19:19789794:T:G	1.52719e-07	-1.47341	-1.34767
19790004	chr19:19790004:G:A	1.90356e-07	-1.20897	-1.39182
19790175	chr19:19790175:A:G	2.02865e-07	-1.15486	-1.38229
19790633	chr19:19790633:C:T	1.0687e-06	-0.567746	-0.307739
19790696	chr19:19790696:A:G	5.03226e-07	-1.16516	-0.463481
19790745	chr19:19790745:C:T	8.48923e-07	-1.06161e-10	-1.10571
19790800	chr19:19790800:C:T	6.40714e-07	-1.06161e-10	-1.3871
19790801	chr19:19790801:G:A	4.57251e-07	-1.30764	-0.416804
19791121	chr19:19791121:G:A	1.46524e-07	-1.49526	-1.36723
19791210	chr19:19791210:TGA:T	6.19701e-07	-1.06161e-10	-1.42044
19792021	chr19:19792021:C:T	6.34609e-07	-1.06161e-10	-1.39667
19792107	chr19:19792107:A:G	1.87529e-07	-1.19801	-1.41774
19792277	chr19:19792277:CAGG:C	6.46489e-07	-1.06161e-10	-1.37812
19792453	chr19:19792453:A:G	5.55225e-07	-1.53031	-4.04282e-10
19792629	chr19:19792629:G:A	1.76097e-07	-1.52526	-1.15339
19792688	chr19:19792688:A:C	7.28084e-07	-1.06161e-10	-1.25926
19793205	chr19:19793205:C:G	7.76991e-07	-1.06161e-10	-1.19425
19793310	chr19:19793310:T:A	3.6028e-07	-0.573666	-1.38913
19793347	chr19:19793347:A:G	1.43928e-07	-1.5338	-1.34657
19793460	chr19:19793460:T:A	3.64916e-07	-0.577181	-1.37283
19793701	chr19:19793701:G:A	8.38455e-07	-1.23678	0.118665
19793809	chr19:19793809:GT:G	1.05489e-06	-1.06161e-10	-0.888491
19793841	chr19:19793841:C:T	8.30304e-07	-1.06161e-10	-1.12789
19793878	chr19:19793878:A:G	6.32943e-07	-1.06161e-10	-1.3993
19794202	chr19:19794202:C:T	9.7012e-07	-0.946092	-0.0261685
19794852	chr19:19794852:T:A	1.03899e-06	-1.06161e-10	-0.903673
19795338	chr19:19795338:G:C	1.16726e-06	-1.06161e-10	-0.787265
19795409	chr19:19795409:A:G	6.98387e-07	-1.06161e-10	-1.30091
19795685	chr19:19795685:G:T	6.44512e-07	-1.06161e-10	-1.38119
19796208	chr19:19796208:G:A	2.69627e-06	-1.06161e-10	0.0499443
19796613	chr19:19796613:C:T	6.76665e-07	-1.06161e-10	-1.3325
19796689	chr19:19796689:C:T	6.34715e-07	-1.3965	-4.04282e-10
19797012	chr19:19797012:A:G	7.05319e-07	-1.06161e-10	-1.29103
19797210	chr19:19797210:C:T	8.71124e-07	-1.06161e-10	-1.0799
19797226	chr19:19797226:G:A	3.10686e-07	-0.744143	-1.36676
19797290	chr19:19797290:C:A	7.26577e-07	-1.06161e-10	-1.26134
19797392	chr19:19797392:G:C	1.04456e-06	-1.06161e-10	-0.898329
19797402	chr19:19797402:C:T	1.69293e-07	-1.53458	-1.18346
19797411	chr19:19797411:A:T	3.63879e-06	0.349726	-4.04282e-10
19797504	chr19:19797504:A:G	1.04163e-06	-1.06161e-10	-0.901142
19797524	chr19:19797524:C:T	2.1832e-07	-1.09165	-1.37207
19797708	chr19:19797708:T:C	3.45412e-06	0.643308	-0.345665
19797725	chr19:19797725:A:G	5.49744e-07	-1.54023	-4.04282e-10
19797812	chr19:19797812:C:A	2.01472e-07	-1.14987	-1.39416
19797814	chr19:19797814:T:A	6.62426e-07	-1.06161e-10	-1.35377
19797871	chr19:19797871:T:C	3.61388e-06	0.342856	-4.04282e-10
19798243	chr19:19798243:T:C	3.12274e-07	-0.729699	-1.3761
19798401	chr19:19798401:C:T	9.38757e-07	-1.06161e-10	-1.00512
19799146	chr19:19799146:A:C	1.4182e-07	-1.51417	-1.38095
19799247	chr19:19799247:G:C	8.71159e-07	-1.10429	0.0244298
19799275	chr19:19799275:A:G	5.94727e-07	-1.46158	-4.04282e-10
19799441	chr19:19799441:T:C	8.60422e-07	-1.46898	0.376722
19799768	chr19:19799768:T:A	6.58078e-07	-1.06161e-10	-1.36036
19799787	chr19:19799787:A:C	1.41928e-07	-1.51421	-1.38015
19799849	chr19:19799849:AAGAC:A	8.40133e-07	-1.45753	0.341415
19800205	chr19:19800205:A:G	1.41753e-07	-1.51719	-1.37841
19800464	chr19:19800464:C:T	5.54859e-07	-1.53097	-4.04282e-10
19800891	chr19:19800891:T:G	5.75537e-07	-1.49438	-4.04282e-10
19800990	chr19:19800990:G:A	1.01236e-06	-1.06161e-10	-0.929636
19801037	chr19:19801037:A:G	3.66055e-06	0.355688	-4.04282e-10
19801220	chr19:19801220:G:A	1.13661e-06	-1.06161e-10	-0.813871
19801668	chr19:19801668:G:A	6.05459e-07	-1.44369	-4.04282e-10
19801693	chr19:19801693:T:A	6.45731e-07	-1.06161e-10	-1.3793
19801699	chr19:19801699:A:G	6.29351e-07	-1.06161e-10	-1.40499
19801703	chr19:19801703:AT:A	6.31076e-07	-1.06161e-10	-1.40225
19801711	chr19:19801711:T:A	6.73368e-07	-1.06161e-10	-1.33739
19801727	chr19:19801727:G:A	6.90689e-07	-1.31199	-4.04282e-10
19802295	chr19:19802295:A:C	8.56876e-07	-1.06161e-10	-1.09639
19802320	chr19:19802320:A:T	6.23655e-07	-1.06161e-10	-1.41408
19802475	chr19:19802475:T:C	6.27516e-07	-1.06161e-10	-1.40791
19802499	chr19:19802499:T:A	2.18883e-07	-1.35134	-1.1098
19802684	chr19:19802684:C:G	1.0388e-06	-1.06161e-10	-0.903858
19803207	chr19:19803207:C:T	6.29776e-07	-1.06161e-10	-1.40432
19803640	chr19:19803640:A:G	1.40796e-07	-1.51301	-1.38935
19803692	chr19:19803692:G:A	1.05797e-06	-1.06161e-10	-0.885576
19804067	chr19:19804067:A:C	3.56433e-06	0.329052	-4.04282e-10
19804128	chr19:19804128:A:C	2.03899e-07	-1.15617	-1.37589
19804134	chr19:19804134:C:T	1.40836e-07	-1.52038	-1.3817
19804525	chr19:19804525:C:T	5.33237e-07	-0.650734	-0.91998
19804647	chr19:19804647:G:A	1.47835e-07	-1.52729	-1.3263
19804940	chr19:19804940:G:A	3.40125e-06	0.282218	-4.04282e-10
19805134	chr19:19805134:A:G	1.17951e-06	-1.06161e-10	-0.776824
19805927	chr19:19805927:T:C	6.6232e-07	-1.03227	-0.321657
19806199	chr19:19806199:G:A	1.04097e-06	-1.06161e-10	-0.901777
19806503	chr19:19806503:C:T	1.04097e-06	-1.06161e-10	-0.901777
19806692	chr19:19806692:TA:T	9.14533e-07	-0.967843	-0.0634243
19806704	chr19:19806704:A:T	7.62157e-07	-1.06161e-10	-1.21353
19806729	chr19:19806729:C:T	6.85675e-07	-1.06161e-10	-1.31928
19806831	chr19:19806831:A:G	6.09734e-07	-1.22358	-0.21308
19807036	chr19:19807036:T:C	8.55371e-07	-1.06161e-10	-1.09815
19807281	chr19:19807281:TATG:T	3.63367e-06	0.348318	-4.04282e-10
19807816	chr19:19807816:G:T	1.31787e-06	-0.665909	-4.04282e-10
19807823	chr19:19807823:T:A	6.86054e-07	-1.06161e-10	-1.31872
19808572	chr19:19808572:G:A	6.32214e-07	-1.06161e-10	-1.40045
19808600	chr19:19808600:C:CT	7.35726e-07	-1.53367	0.284847
19808613	chr19:19808613:G:A	2.44973e-06	-0.045946	-4.04282e-10
19808733	chr19:19808733:C:T	3.40995e-06	-1.06161e-10	0.284772
19809438	chr19:19809438:T:C	1.03846e-06	-0.0631606	-0.841025
19809453	chr19:19809453:AG:A	1.90139e-07	-1.22163	-1.3803
19809687	chr19:19809687:T:C	1.04279e-06	-1.06161e-10	-0.900023
19810097	chr19:19810097:T:C	6.08202e-07	-1.03773	-0.401444
19810103	chr19:19810103:T:C	7.14523e-07	-1.5104	0.232339
19810446	chr19:19810446:C:T	1.43203e-07	-1.50731	-1.37811
19810695	chr19:19810695:T:G	1.04108e-06	-1.06161e-10	-0.901667
19811034	chr19:19811034:C:G	1.81484e-07	-1.52839	-1.12013
19811394	chr19:19811394:A:G	9.60004e-07	-0.917401	-0.0653411
19811436	chr19:19811436:C:T	3.73861e-06	0.376788	-4.04282e-10
19811837	chr19:19811837:ATG:A	8.1251e-07	-1.06161e-10	-1.14955
19812053	chr19:19812053:A:G	3.81081e-06	0.395917	-4.04282e-10
19812443	chr19:19812443:C:T	9.20964e-07	0.135696	-1.15996
19812540	chr19:19812540:C:G	2.02819e-07	-1.11714	-1.42022
19812555	chr19:19812555:T:C	7.0847e-07	-1.28657	-4.04282e-10
19813476	chr19:19813476:T:C	6.23508e-07	-1.06161e-10	-1.41432
19813570	chr19:19813570:AATT:A	6.40064e-07	-1.06161e-10	-1.38811
19813644	chr19:19813644:T:C	8.34111e-07	-1.12331	-4.04282e-10
19813905	chr19:19813905:G:C	6.34409e-07	-1.06161e-10	-1.39699
19813926	chr19:19813926:C:T	8.02279e-07	-1.06161e-10	-1.16222
19814060	chr19:19814060:A:G	1.54888e-06	-1.06161e-10	-0.504392
19814132	chr19:19814132:C:G	2.03554e-07	-1.33143	-1.20232
19814165	chr19:19814165:G:T	2.44551e-07	-1.53684	-0.813415
19814210	chr19:19814210:A:G	2.03405e-07	-1.47857	-1.05591
19814265	chr19:19814265:G:A	6.49943e-07	-1.06161e-10	-1.3728
19814480	chr19:19814480:G:T	2.87973e-06	0.115772	-4.04282e-10
19814661	chr19:19814661:A:G	5.22557e-07	-1.24991	-0.341035
19814669	chr19:19814669:T:C	3.47797e-07	-0.824334	-1.17373
19815053	chr19:19815053:C:T	2.16113e-06	-1.06161e-10	-0.171293
19815175	chr19:19815175:G:T	2.12305e-07	-1.07967	-1.41198
19815365	chr19:19815365:G:C	6.09099e-07	-1.4377	-4.04282e-10
19815512	chr19:19815512:G:A	2.19342e-06	-1.06161e-10	-0.156462
19815858	chr19:19815858:T:C	6.56502e-07	-1.06161e-10	-1.36275
19816556	chr19:19816556:C:T	2.15208e-06	-0.175492	-4.04282e-10
19816884	chr19:19816884:G:A	3.33594e-07	-1.23572	-0.804039
19816973	chr19:19816973:G:C	3.5721e-06	0.33123	-4.04282e-10
19817189	chr19:19817189:A:G	7.67761e-07	-1.06161e-10	-1.2062
19817432	chr19:19817432:TG:T	6.25163e-07	-0.311423	-1.10024
19817435	chr19:19817435:T:A	1.83714e-06	-0.333714	-4.04282e-10
19817574	chr19:19817574:T:A	1.32918e-06	0.207228	-0.864588
19817940	chr19:19817940:G:A	6.72683e-07	-1.06161e-10	-1.33841
19818078	chr19:19818078:T:C	7.18781e-07	-1.06161e-10	-1.27212
19818462	chr19:19818462:C:A	9.50625e-07	-0.99256	-4.04282e-10
19818734	chr19:19818734:G:C	8.32533e-07	-1.06161e-10	-1.12521
19818845	chr19:19818845:G:A	1.95841e-07	-1.40972	-1.16265
19818857	chr19:19818857:G:A	1.23356e-06	-0.965066	0.233044
19819035	chr19:19819035:C:A	7.37486e-07	-1.06161e-10	-1.24643
19819140	chr19:19819140:C:T	6.73591e-07	-1.06161e-10	-1.33706
19819555	chr19:19819555:C:T	5.70334e-07	-1.50346	-4.04282e-10
19820207	chr19:19820207:T:C	1.30858e-06	0.164906	-0.837886
19820231	chr19:19820231:C:T	2.99588e-06	0.155313	-4.04282e-10
19820657	chr19:19820657:G:C	3.14435e-07	-1.24212	-0.856782
19821082	chr19:19821082:T:C	7.01306e-07	-1.06161e-10	-1.29674
19821226	chr19:19821226:A:T	5.51937e-07	-1.29145	-0.244797
19821468	chr19:19821468:G:A	7.47403e-07	-1.06161e-10	-1.23308
19821667	chr19:19821667:G:A	7.92981e-07	-1.06161e-10	-1.17388
19822449	chr19:19822449:TTTGGTA:T	1.0445e-06	0.0779357	-0.976325
19822644	chr19:19822644:TA:T	3.27624e-06	0.244772	-4.04282e-10
19823256	chr19:19823256:C:T	7.94817e-07	-1.06161e-10	-1.17157
19823365	chr19:19823365:C:T	2.57187e-06	-1.06161e-10	0.00270785
19823459	chr19:19823459:A:G	6.3511e-07	-1.06161e-10	-1.39588
19823608	chr19:19823608:G:A	9.59065e-07	-0.983721	-4.04282e-10
19823970	chr19:19823970:C:T	6.11071e-07	-1.43447	-4.04282e-10
19824118	chr19:19824118:G:A	2.6299e-07	-0.886598	-1.39097
19824329	chr19:19824329:A:G	7.57157e-07	-1.06161e-10	-1.22011
19824453	chr19:19824453:G:A	2.60754e-07	-0.888486	-1.39761
19824485	chr19:19824485:G:A	7.82293e-07	-1.06161e-10	-1.18745
19824630	chr19:19824630:G:A	3.55653e-06	0.326861	-4.04282e-10
19825256	chr19:19825256:G:A	7.82293e-07	-1.06161e-10	-1.18745
19825939	chr19:19825939:T:C	6.9614e-07	-1.06161e-10	-1.30413
19826186	chr19:19826186:C:T	6.22976e-07	-1.06161e-10	-1.41517
19826295	chr19:19826295:T:TAA	6.33463e-07	-1.06161e-10	-1.39848
19826352	chr19:19826352:C:A	1.11726e-06	0.500411	-1.33146
19826634	chr19:19826634:G:A	8.97584e-07	-1.06161e-10	-1.04997
19826671	chr19:19826671:A:T	6.38206e-07	-1.06161e-10	-1.39102
19826703	chr19:19826703:T:C	3.44067e-06	-1.06161e-10	0.293741
19827239	chr19:19827239:G:C	6.48923e-07	-1.06161e-10	-1.37437
19827951	chr19:19827951:T:A	1.32014e-06	-1.06161e-10	-0.664184
19828491	chr19:19828491:C:A	2.18392e-06	0.602337	-0.763141
19828626	chr19:19828626:C:T	2.23309e-06	-1.06161e-10	-0.13854
19829101	chr19:19829101:T:C	1.3855e-06	0.542632	-1.1585
19829324	chr19:19829324:C:T	1.18641e-06	-1.06161e-10	-0.770996
19829405	chr19:19829405:A:G	1.33505e-07	-1.53583	-1.41971
19829492	chr19:19829492:C:G	7.88308e-07	-1.06161e-10	-1.17979
19829877	chr19:19829877:A:T	7.97689e-07	-1.06161e-10	-1.16796
19829904	chr19:19829904:T:C	7.76736e-07	-1.06161e-10	-1.19458
19830073	chr19:19830073:A:T	9.55765e-07	-1.06161e-10	-0.987168
19830484	chr19:19830484:A:G	8.60373e-07	-1.06161e-10	-1.09231
19831047	chr19:19831047:A:T	6.85493e-07	-1.06161e-10	-1.31954
19831287	chr19:19831287:G:C	2.87138e-07	-1.12762	-1.0621
19831500	chr19:19831500:T:C	6.33781e-07	-1.06161e-10	-1.39798
19831864	chr19:19831864:T:C	1.8466e-07	-1.25297	-1.3782
19832054	chr19:19832054:A:G	6.2658e-07	-1.06161e-10	-1.4094
19832167	chr19:19832167:A:G	6.32277e-07	-1.06161e-10	-1.40035
19832363	chr19:19832363:T:C	6.3275e-07	-1.06161e-10	-1.39961
19832407	chr19:19832407:A:G	1.85645e-07	-1.25244	-1.37341
19832473	chr19:19832473:A:G	8.04762e-07	-1.06161e-10	-1.15913
19833055	chr19:19833055:G:A	3.14974e-06	-1.06161e-10	0.205396
19833060	chr19:19833060:G:A	2.41799e-06	0.702134	-0.761122
19833141	chr19:19833141:C:T	5.4979e-07	-1.54014	-4.04282e-10
19833199	chr19:19833199:G:T	1.04258e-06	-1.06161e-10	-0.900226
19833525	chr19:19833525:A:G	3.99004e-06	0.441876	-4.04282e-10
19833768	chr19:19833768:A:T	2.06769e-07	-1.25386	-1.26422
19834077	chr19:19834077:T:C	6.41033e-07	-1.06161e-10	-1.3866
19834346	chr19:19834346:T:A	1.37578e-07	-1.51648	-1.409
19834496	chr19:19834496:G:A	8.45536e-07	-1.06161e-10	-1.10971
19834971	chr19:19834971:T:C	1.33864e-06	0.529991	-1.18026
19835016	chr19:19835016:T:C	8.01075e-07	-1.06161e-10	-1.16373
19835188	chr19:19835188:G:A	1.12078e-06	-1.06161e-10	-0.827899
19835410	chr19:19835410:G:A	8.00266e-07	-1.06161e-10	-1.16474
19835513	chr19:19835513:G:A	1.96515e-07	-1.3065	-1.26244
19835552	chr19:19835552:C:G	6.2381e-07	-1.06161e-10	-1.41383
19835592	chr19:19835592:A:G	1.85644e-06	-1.06161e-10	-0.323262
19835628	chr19:19835628:C:A	6.54106e-07	-1.06161e-10	-1.36641
19835828	chr19:19835828:A:G	7.71655e-07	-0.626429	-0.574714
19836224	chr19:19836224:TA:T	3.80979e-06	0.395648	-4.04282e-10
19836720	chr19:19836720:G:A	3.7031e-06	0.367244	-4.04282e-10
19836752	chr19:19836752:T:G	7.15457e-07	-0.740165	-0.536593
19837417	chr19:19837417:G:A	1.3182e-06	-1.06161e-10	-0.665657
19837572	chr19:19837572:A:AT	3.32167e-06	0.516101	-0.25756
19837816	chr19:19837816:G:T	5.55604e-07	-1.52962	-4.04282e-10
19838000	chr19:19838000:G:A	6.25818e-07	-1.06161e-10	-1.41062
19838499	chr19:19838499:T:C	3.51941e-06	0.316367	-4.04282e-10
19838782	chr19:19838782:T:C	7.74985e-07	-1.06161e-10	-1.19684
19839014	chr19:19839014:G:A	1.43269e-06	-1.06161e-10	-0.582372
19839021	chr19:19839021:A:G	3.35414e-06	0.26827	-4.04282e-10
19840022	chr19:19840022:G:T	5.58466e-07	-1.52449	-4.04282e-10
19840869	chr19:19840869:G:A	1.86955e-06	-1.06161e-10	-0.316225
19840922	chr19:19840922:A:C	6.66137e-07	-1.06161e-10	-1.34818
19841468	chr19:19841468:T:C	3.6851e-06	0.362373	-4.04282e-10
19841725	chr19:19841725:ACTT:A	1.94947e-07	-1.39576	-1.18119
19842305	chr19:19842305:T:C	1.70601e-07	-1.33413	-1.37623
19843657	chr19:19843657:T:C	1.54505e-07	-1.40081	-1.40864
19843912	chr19:19843912:G:T	6.24438e-07	-1.06161e-10	-1.41283
19844081	chr19:19844081:G:T	1.66055e-07	-1.40857	-1.32879
19844549	chr19:19844549:C:T	1.77515e-06	-0.368042	-4.04282e-10
19844597	chr19:19844597:G:A	1.64236e-07	-1.43549	-1.31289
19844806	chr19:19844806:T:C	9.58227e-07	-0.624203	-0.360392
19845892	chr19:19845892:T:C	1.65871e-07	-1.35962	-1.37885
19846074	chr19:19846074:C:T	4.06629e-06	0.460807	-4.04282e-10
19846280	chr19:19846280:A:G	6.59017e-07	-1.06161e-10	-1.35893
19846720	chr19:19846720:T:C	1.99771e-07	-1.48374	-1.06877
19846805	chr19:19846805:C:T	6.20454e-07	-1.06161e-10	-1.41923
19846817	chr19:19846817:G:A	6.80932e-07	-1.06161e-10	-1.32622
19847001	chr19:19847001:A:G	5.27839e-05	-1.06161e-10	3.02428
19847931	chr19:19847931:A:C	1.73047e-06	-0.39353	-4.04282e-10
19848688	chr19:19848688:T:C	3.80614e-06	0.39469	-4.04282e-10
19848930	chr19:19848930:T:C	2.06012e-06	-0.219163	-4.04282e-10
19849358	chr19:19849358:C:T	6.2597e-07	-1.06161e-10	-1.41038
19849755	chr19:19849755:C:T	1.74511e-07	-1.52378	-1.16391
19849881	chr19:19849881:G:A	1.60631e-07	-1.54155	-1.22902
19850381	chr19:19850381:A:C	1.14444e-06	-0.807009	-4.04282e-10
19850418	chr19:19850418:A:T	2.70926e-06	0.0547502	-4.04282e-10
19850447	chr19:19850447:A:C	1.98653e-06	-1.06161e-10	-0.255538
19850900	chr19:19850900:T:C	7.08337e-07	-1.06161e-10	-1.28676
19851190	chr19:19851190:C:A	6.98299e-07	-1.30103	-4.04282e-10
19851234	chr19:19851234:C:T	1.94872e-07	-1.41161	-1.16573
19851379	chr19:19851379:T:C	7.89365e-07	-1.06161e-10	-1.17845
19851664	chr19:19851664:CAT:C	1.87677e-06	-1.06161e-10	-0.312371
19852155	chr19:19852155:C:A	8.946e-07	-0.96265	-0.0906527
19852277	chr19:19852277:T:C	4.47814e-07	-0.850227	-0.895075
19852309	chr19:19852309:T:C	9.95684e-07	-0.245097	-0.701153
19852310	chr19:19852310:G:A	4.34234e-07	-1.05143	-0.724668
19852718	chr19:19852718:G:A	9.39787e-07	-1.29695	0.292923
19852996	chr19:19852996:G:A	8.08072e-07	-1.06161e-10	-1.15503
19853163	chr19:19853163:C:T	1.64701e-07	-1.54158	-1.20397
19853209	chr19:19853209:G:A	6.29494e-07	-1.06161e-10	-1.40476
19854404	chr19:19854404:C:T	2.51699e-07	-0.908702	-1.41274
19854415	chr19:19854415:G:A	7.04161e-07	-1.06161e-10	-1.29267
19854459	chr19:19854459:A:C	1.85762e-07	-1.51356	-1.11165
19855355	chr19:19855355:T:G	4.50483e-06	0.563226	-4.04282e-10
19855912	chr19:19855912:T:G	2.09866e-06	-1.06161e-10	-0.200628
19855918	chr19:19855918:T:C	9.86272e-07	-0.923596	-0.0321521
19856092	chr19:19856092:T:C	9.05402e-07	-0.289666	-0.751635
19856132	chr19:19856132:A:G	6.23975e-07	-1.06161e-10	-1.41357
19856142	chr19:19856142:C:T	1.86605e-07	-1.51895	-1.10174
19856799	chr19:19856799:G:A	1.92416e-07	-1.503	-1.08702
19857069	chr19:19857069:C:G	1.86961e-07	-1.51675	-1.10203
19857129	chr19:19857129:G:C	1.91131e-07	-1.52285	-1.07387
19858071	chr19:19858071:G:A	1.63444e-07	-1.52184	-1.23137
19858267	chr19:19858267:AC:A	2.04996e-07	-1.542	-0.984687
19858387	chr19:19858387:T:A	1.66602e-07	-1.52605	-1.20802
19858523	chr19:19858523:T:C	1.62249e-07	-1.49518	-1.26537
19858880	chr19:19858880:A:G	1.78634e-07	-1.52681	-1.13753
19859133	chr19:19859133:A:G	1.44388e-06	-0.574589	-4.04282e-10
19859304	chr19:19859304:C:T	5.47806e-07	-1.30424	-0.239523
19859572	chr19:19859572:C:A	5.30296e-06	0.726341	-4.04282e-10
19859634	chr19:19859634:A:G	1.01897e-06	-1.06161e-10	-0.92313
19859668	chr19:19859668:A:G	3.72571e-06	-0.283161	0.656493
19859936	chr19:19859936:C:T	5.18702e-06	-0.307781	1.01202
19859978	chr19:19859978:G:T	5.36067e-06	-0.31959	1.05675
19860042	chr19:19860042:T:C	5.42943e-06	-0.328159	1.07807
19860369	chr19:19860369:T:A	1.58247e-06	-0.505921	0.0229796
19861043	chr19:19861043:T:G	2.50388e-06	-0.429702	0.405619
19861063	chr19:19861063:C:T	6.36189e-07	-1.39418	-4.04282e-10
19861427	chr19:19861427:C:T	2.57629e-06	-0.394324	0.398748
19861464	chr19:19861464:CTT:C	5.77586e-07	-1.49082	-4.04282e-10
19861548	chr19:19861548:A:G	2.47983e-06	-0.469675	0.435942
19861633	chr19:19861633:C:A	1.0499e-06	-1.06161e-10	-0.893231
19862028	chr19:19862028:C:T	2.47498e-06	-0.480117	0.444425
19862633	chr19:19862633:CA:C	7.26207e-07	-1.26185	-4.04282e-10
19862643	chr19:19862643:T:C	2.2857e-06	-0.426679	0.311424
19864759	chr19:19864759:G:C	3.01612e-07	-0.934871	-1.20567
19864853	chr19:19864853:G:C	2.09766e-06	-0.33493	0.133829
19865243	chr19:19865243:G:A	1.19209e-06	-0.76622	-4.04282e-10
19865282	chr19:19865282:C:T	8.40758e-07	-1.06161e-10	-1.11538
19865412	chr19:19865412:G:C	2.03057e-06	0.297026	-0.530635
19865717	chr19:19865717:A:C	6.80396e-07	-1.06161e-10	-1.327
19866109	chr19:19866109:G:A	1.88958e-07	-1.19011	-1.41805
19866179	chr19:19866179:G:A	8.39761e-07	-0.916995	-0.199567
19866464	chr19:19866464:A:T	4.43347e-06	0.335868	0.211391
19866812	chr19:19866812:C:G	8.07784e-07	-1.06161e-10	-1.15539
19866839	chr19:19866839:C:G	3.77609e-06	0.386763	-4.04282e-10
19866948	chr19:19866948:CA:C	6.19689e-07	-1.06161e-10	-1.42046
19867311	chr19:19867311:AGAGAG:A	7.07095e-07	-1.28852	-4.04282e-10
19867317	chr19:19867317:TATTCCATGATA:T	7.18056e-07	-1.27313	-4.04282e-10
19867360	chr19:19867360:T:G	2.63941e-07	-0.854035	-1.41992
19867407	chr19:19867407:G:A	6.80856e-07	-1.06161e-10	-1.32633
19867748	chr19:19867748:C:T	2.10124e-07	-1.53324	-0.968738
19867948	chr19:19867948:T:C	9.59543e-07	0.435265	-1.41849
19868028	chr19:19868028:C:G	4.59657e-06	0.583386	-4.04282e-10
19868232	chr19:19868232:A:G	2.23075e-07	-1.51986	-0.922315
19868292	chr19:19868292:C:T	6.36415e-07	-1.06161e-10	-1.39383
19868453	chr19:19868453:C:A	6.57655e-07	-1.361	-4.04282e-10
19868850	chr19:19868850:TA:T	1.66535e-07	-1.31743	-1.41704
19869043	chr19:19869043:T:G	1.55986e-06	-1.06161e-10	-0.497328
19869537	chr19:19869537:T:G	6.69206e-07	-1.06161e-10	-1.34359
19870265	chr19:19870265:G:A	1.01281e-06	0.208556	-1.13775
19870322	chr19:19870322:GC:G	5.69742e-07	-1.5045	-4.04282e-10
19870652	chr19:19870652:A:C	8.4112e-07	-1.06161e-10	-1.11495
19870940	chr19:19870940:C:G	7.88197e-07	-1.02357	-0.156358
19871083	chr19:19871083:A:G	2.08279e-06	-0.77795	0.569735
19871156	chr19:19871156:T:C	1.89994e-06	-1.06161e-10	-0.300102
19871222	chr19:19871222:C:T	3.79813e-05	0.81312	1.88205
19871286	chr19:19871286:TC:T	6.25531e-07	-1.06161e-10	-1.41108
19871910	chr19:19871910:A:G	2.21835e-06	1.22124	-1.3664
19873414	chr19:19873414:A:T	4.26443e-06	0.508384	-4.04282e-10
19873488	chr19:19873488:T:C	5.47626e-07	-1.54409	-4.04282e-10
19873754	chr19:19873754:G:T	5.57418e-07	-1.52637	-4.04282e-10
19874389	chr19:19874389:C:T	8.64333e-07	-1.06161e-10	-1.08772
19874686	chr19:19874686:T:C	4.09233e-05	0.92145	1.84832
19875324	chr19:19875324:GCTC:G	1.94406e-06	-1.06161e-10	-0.277146
19875574	chr19:19875574:T:C	9.07187e-07	-1.06161e-10	-1.03933
19875761	chr19:19875761:T:A	1.35134e-07	-1.52451	-1.4189
19876309	chr19:19876309:T:C	6.98382e-07	-1.06161e-10	-1.30091
19876408	chr19:19876408:G:A	2.04201e-07	-1.3503	-1.18027
19876682	chr19:19876682:G:A	1.71572e-07	-1.36338	-1.3413
19877020	chr19:19877020:A:T	4.08096e-06	0.464407	-4.04282e-10
19877031	chr19:19877031:C:T	4.09722e-06	0.468384	-4.04282e-10
19877608	chr19:19877608:C:T	2.28191e-06	-1.06161e-10	-0.116911
19877872	chr19:19877872:C:T	1.19684e-06	0.633657	-1.3959
19877972	chr19:19877972:C:G	3.44498e-05	0.951974	1.6456
19878315	chr19:19878315:AG:A	1.07934e-06	0.329189	-1.19476
19878486	chr19:19878486:A:G	1.38519e-07	-1.51649	-1.40218
19878870	chr19:19878870:C:T	9.93732e-07	-0.948212	-4.04282e-10
19879543	chr19:19879543:C:T	2.02635e-07	-1.29977	-1.2385
19879783	chr19:19879783:C:T	1.19526e-06	0.630948	-1.39451
19880270	chr19:19880270:G:C	5.96593e-07	-1.45844	-4.04282e-10
19881774	chr19:19881774:T:A	6.38867e-07	-1.06161e-10	-1.38998
19882484	chr19:19882484:G:A	1.33989e-07	-1.53653	-1.41539
19882495	chr19:19882495:C:T	1.78849e-06	-1.06161e-10	-0.360552
19882496	chr19:19882496:A:G	6.76575e-07	-1.06161e-10	-1.33264
19882666	chr19:19882666:T:C	2.00101e-07	-1.33771	-1.21315
19882698	chr19:19882698:T:C	3.45124e-05	0.931685	1.66771
19882903	chr19:19882903:A:G	3.45499e-05	0.987221	1.61326
19883064	chr19:19883064:A:G	1.17221e-06	0.610119	-1.39315
19883414	chr19:19883414:G:A	1.07807e-06	-1.06161e-10	-0.866753
19883577	chr19:19883577:AAAAAAG:A	6.7663e-07	-1.06161e-10	-1.33256
19883843	chr19:19883843:A:G	1.38651e-07	-1.52062	-1.3971
19883893	chr19:19883893:T:TA	1.25448e-06	0.678364	-1.39357
19884009	chr19:19884009:A:T	6.19666e-07	-1.06161e-10	-1.4205
19884430	chr19:19884430:C:T	2.38708e-06	-1.06161e-10	-0.0718547
19884634	chr19:19884634:T:C	1.38459e-07	-1.52244	-1.39667
19884663	chr19:19884663:C:T	9.97111e-07	-0.888766	-0.0560522
19884667	chr19:19884667:TC:T	6.36302e-07	-1.06161e-10	-1.39401
19884679	chr19:19884679:T:C	1.15473e-06	-0.875379	0.0773213
19885407	chr19:19885407:C:T	6.79127e-06	0.973713	-4.04282e-10
19885536	chr19:19885536:G:A	3.20739e-06	-1.06161e-10	0.223532
19885795	chr19:19885795:C:T	6.05771e-07	-1.44318	-4.04282e-10
19886082	chr19:19886082:T:A	4.12494e-06	0.475127	-4.04282e-10
19886138	chr19:19886138:A:T	1.39195e-07	-1.51722	-1.39659
19886148	chr19:19886148:A:G	1.1294e-06	-1.06161e-10	-0.820235
19886575	chr19:19886575:A:G	7.92051e-07	-1.17505	-4.04282e-10
19886791	chr19:19886791:T:A	1.27668e-06	0.673702	-1.37136
19886939	chr19:19886939:G:A	5.94756e-07	-1.46153	-4.04282e-10
19887333	chr19:19887333:G:T	1.0352e-06	0.505864	-1.4132
19887448	chr19:19887448:T:C	1.28077e-06	0.654583	-1.34905
19887984	chr19:19887984:G:A	6.2641e-07	-1.06161e-10	-1.40967
19888130	chr19:19888130:G:C	1.1095e-06	0.536605	-1.37462
19888199	chr19:19888199:T:G	1.08249e-06	0.512088	-1.37475
19888416	chr19:19888416:TTCTG:T	2.18626e-07	-1.33682	-1.1255
19888715	chr19:19888715:GA:G	2.18637e-07	-1.33759	-1.12468
19889148	chr19:19889148:T:G	6.70193e-07	-1.34211	-4.04282e-10
19889216	chr19:19889216:T:C	2.19073e-06	-1.06161e-10	-0.157691
19889387	chr19:19889387:C:T	1.2709e-06	0.274124	-0.976324
19889537	chr19:19889537:G:C	2.069e-06	-1.06161e-10	-0.214859
19889877	chr19:19889877:T:G	1.39066e-07	-1.51786	-1.39687
19889884	chr19:19889884:C:T	1.34912e-07	-1.53002	-1.41504
19890063	chr19:19890063:G:A	4.12758e-06	0.475766	-4.04282e-10
19890094	chr19:19890094:G:A	5.72975e-06	-1.06161e-10	0.803747
19890106	chr19:19890106:A:G	5.69044e-07	-1.50572	-4.04282e-10
19890230	chr19:19890230:C:T	1.3399e-07	-1.53163	-1.42028
19890238	chr19:19890238:T:C	1.15179e-06	-0.880021	0.0794146
19890402	chr19:19890402:G:A	1.38737e-06	-0.614516	-4.04282e-10
19890966	chr19:19890966:G:A	2.56988e-06	-1.06161e-10	0.00193526
19891076	chr19:19891076:A:C	1.35579e-07	-1.5332	-1.40693
19891922	chr19:19891922:G:A	2.91643e-06	-1.06161e-10	0.128435
19892300	chr19:19892300:A:G	1.03414e-06	0.492448	-1.40081
19892922	chr19:19892922:C:T	3.73832e-06	-1.06161e-10	0.376712
19893010	chr19:19893010:T:C	9.69789e-07	-0.946748	-0.0258538
19893263	chr19:19893263:CCACCATGCCTGGCTACAAGTTCTTAATTCTTAAGAGA:C	1.29608e-06	0.712331	-1.39491
19893666	chr19:19893666:C:T	5.59218e-07	-1.52314	-4.04282e-10
19893733	chr19:19893733:T:C	2.06105e-06	-1.06161e-10	-0.218708
19894455	chr19:19894455:A:C	8.1229e-07	-1.06161e-10	-1.14982
19894594	chr19:19894594:A:C	1.38714e-07	-1.51401	-1.40326
19894704	chr19:19894704:A:G	6.37643e-07	-1.06161e-10	-1.3919
19894840	chr19:19894840:G:A	1.82758e-07	-1.3314	-1.31011
19894944	chr19:19894944:A:T	1.04385e-06	-0.939019	0.0400134
19895044	chr19:19895044:A:G	1.19472e-06	0.608968	-1.37298
19895460	chr19:19895460:T:C	4.31271e-05	0.302199	2.52003
19895880	chr19:19895880:A:G	1.39481e-06	-1.06161e-10	-0.609168
19896011	chr19:19896011:T:C	2.04044e-06	-0.419879	0.191118
19896433	chr19:19896433:C:T	6.27186e-07	-1.06161e-10	-1.40844
19896495	chr19:19896495:C:T	1.08436e-06	0.188601	-1.04953
19896664	chr19:19896664:C:T	1.75495e-06	-1.21165	0.832161
19896693	chr19:19896693:G:A	8.52219e-07	-1.06161e-10	-1.10184
19896711	chr19:19896711:C:T	1.17455e-05	1.52155	-4.04282e-10
19896959	chr19:19896959:A:G	2.71846e-06	0.0581423	-4.04282e-10
19897161	chr19:19897161:T:C	1.16029e-06	0.580507	-1.37376
19897616	chr19:19897616:A:AC	3.81215e-06	0.396267	-4.04282e-10
19897643	chr19:19897643:C:A	6.0332e-07	-1.44723	-4.04282e-10
19898248	chr19:19898248:T:C	1.15424e-06	0.231893	-1.03038
19898335	chr19:19898335:T:C	2.60705e-06	0.0162947	-4.04282e-10
19898719	chr19:19898719:A:G	1.89457e-07	-1.32258	-1.28294
19898879	chr19:19898879:T:C	2.14266e-07	-1.37212	-1.11034
19898930	chr19:19898930:T:G	2.18304e-07	-1.35954	-1.10425
19898987	chr19:19898987:A:G	1.01993e-06	-1.06161e-10	-0.922187
19899008	chr19:19899008:G:A	1.35114e-06	0.361218	-1.00219
19899423	chr19:19899423:CA:C	3.96381e-05	0.865628	1.87224
19899817	chr19:19899817:A:G	2.38676e-07	-1.34074	-1.03383
19900209	chr19:19900209:G:T	2.74885e-06	-0.0702026	0.139461
19900968	chr19:19900968:C:T	6.56153e-07	-1.06161e-10	-1.36329
19900969	chr19:19900969:C:T	6.23891e-07	-1.06161e-10	-1.4137
19901002	chr19:19901002:T:C	6.99786e-07	-1.17884	-0.120064
19901177	chr19:19901177:C:T	1.06166e-05	1.4205	-4.04282e-10
19901261	chr19:19901261:T:C	1.43361e-05	0.947941	0.772914
19901500	chr19:19901500:C:G	1.9143e-07	-1.38929	-1.20587
19901832	chr19:19901832:C:T	8.7184e-07	-0.81303	-0.266045
19902102	chr19:19902102:C:T	6.43836e-07	-1.06161e-10	-1.38224
19902458	chr19:19902458:A:G	4.2919e-07	-1.14421	-0.643572
19902887	chr19:19902887:C:T	9.6322e-07	-1.06161e-10	-0.979398
19902924	chr19:19902924:A:G	2.41063e-06	-0.490249	0.428211
19903033	chr19:19903033:C:T	6.2716e-07	-1.06161e-10	-1.40848
19903178	chr19:19903178:A:G	1.41246e-05	0.992613	0.713377
19904162	chr19:19904162:G:GT	1.95736e-06	-1.06161e-10	-0.270329
19905859	chr19:19905859:T:A	9.06934e-07	-0.884883	-0.154728
19906086	chr19:19906086:G:A	1.52526e-07	-1.5324	-1.28995
19906581	chr19:19906581:C:T	2.78847e-07	-1.37259	-0.846425
19906674	chr19:19906674:G:A	8.04031e-07	-1.06161e-10	-1.16004
19906937	chr19:19906937:T:G	5.74489e-07	-1.31767	-0.178531
19906944	chr19:19906944:G:A	4.0074e-07	-1.13577	-0.720597
19907567	chr19:19907567:G:C	5.56975e-07	-1.52716	-4.04282e-10
19908178	chr19:19908178:C:T	1.50945e-07	-1.53323	-1.29954
19908668	chr19:19908668:C:T	8.51891e-07	-1.06161e-10	-1.10222
19909122	chr19:19909122:G:A	2.65056e-07	-1.36712	-0.902615
19909261	chr19:19909261:A:G	1.7514e-06	-0.85072	0.469212
19909361	chr19:19909361:C:T	3.56668e-06	0.32971	-4.04282e-10
19909578	chr19:19909578:T:C	1.01955e-06	-0.857205	-0.0653612
19910067	chr19:19910067:T:C	1.24141e-05	0.982831	0.59408
19910078	chr19:19910078:CAT:C	1.8564e-06	-0.807943	0.48466
19910549	chr19:19910549:A:G	1.21684e-06	-0.885271	0.139606
19910974	chr19:19910974:A:C	3.74016e-06	0.377203	-4.04282e-10
19911182	chr19:19911182:A:G	6.97513e-07	-1.06161e-10	-1.30216
19911247	chr19:19911247:A:G	2.73236e-07	-1.36048	-0.878863
19912257	chr19:19912257:T:A	8.68288e-07	-0.815233	-0.267924
19912707	chr19:19912707:A:T	1.50722e-07	-1.54221	-1.29203
19912834	chr19:19912834:T:C	2.7984e-07	-1.34042	-0.875042
19912938	chr19:19912938:A:T	3.76731e-06	0.384437	-4.04282e-10
19912990	chr19:19912990:T:A	6.56659e-07	-1.06161e-10	-1.36252
19913057	chr19:19913057:T:C	2.12438e-06	-0.188444	-4.04282e-10
19913140	chr19:19913140:CAG:C	6.64412e-07	-1.06161e-10	-1.35078
19913882	chr19:19913882:C:T	7.83906e-07	-1.06161e-10	-1.18539
19914067	chr19:19914067:C:T	1.29182e-06	-0.769072	0.0831964
19914150	chr19:19914150:G:A	1.52644e-05	1.06315	0.720446
19914479	chr19:19914479:G:T	6.32319e-07	-1.06161e-10	-1.40029
19914772	chr19:19914772:C:T	1.48864e-07	-1.54441	-1.30223
19915354	chr19:19915354:G:C	3.36645e-06	0.271933	-4.04282e-10
19915798	chr19:19915798:T:C	1.04793e-05	0.760709	0.646767
19915833	chr19:19915833:T:C	1.19359e-06	-1.06161e-10	-0.764959
19917336	chr19:19917336:C:CT	1.45166e-05	1.19909	0.534282
19917415	chr19:19917415:A:G	6.55863e-07	-1.06161e-10	-1.36373
19917420	chr19:19917420:AT:A	1.54365e-06	-0.761948	0.254173
19917443	chr19:19917443:T:A	7.47335e-07	-1.06161e-10	-1.23317
19917933	chr19:19917933:CTTCCTTCT:C	1.59801e-06	-1.06161e-10	-0.473164
19918143	chr19:19918143:T:G	1.15425e-06	-0.860207	0.0617291
19918778	chr19:19918778:C:T	6.3223e-07	-1.06161e-10	-1.40043
19919336	chr19:19919336:T:C	7.39375e-07	-1.24387	-4.04282e-10
19919356	chr19:19919356:C:G	3.6215e-07	-0.569253	-1.38837
19919385	chr19:19919385:A:G	6.20481e-07	-1.06161e-10	-1.41919
19919703	chr19:19919703:C:T	4.36753e-07	-1.053	-0.717307
19919796	chr19:19919796:T:C	1.38474e-06	-0.616414	-4.04282e-10
19920393	chr19:19920393:G:A	1.29824e-05	1.05445	0.567219
19920609	chr19:19920609:C:T	3.18323e-07	-0.688775	-1.39784
19920867	chr19:19920867:T:G	9.0814e-07	-1.06161e-10	-1.03828
19920890	chr19:19920890:T:C	7.59641e-07	0.104476	-1.32131
19921412	chr19:19921412:T:C	1.34958e-06	-1.06161e-10	-0.642131
19921866	chr19:19921866:T:C	6.93322e-07	0.0154498	-1.32364
19921953	chr19:19921953:A:G	5.47915e-07	-1.54356	-4.04282e-10
19921998	chr19:19921998:A:G	3.01549e-07	-0.747178	-1.39357
19922233	chr19:19922233:G:T	5.58379e-07	-1.52464	-4.04282e-10
19922236	chr19:19922236:A:G	1.45858e-06	-0.787695	0.223236
19922243	chr19:19922243:C:A	3.25299e-07	-0.669773	-1.39516
19922376	chr19:19922376:T:G	2.5864e-06	0.00834107	-4.04282e-10
19922430	chr19:19922430:C:T	8.37017e-07	-1.06161e-10	-1.11984
19922524	chr19:19922524:G:A	1.49514e-06	-0.840721	0.301014
19922705	chr19:19922705:C:T	1.33369e-05	1.02538	0.623237
19922841	chr19:19922841:A:G	2.69085e-07	-1.39936	-0.85529
19922862	chr19:19922862:A:G	6.5729e-07	-1.06161e-10	-1.36156
19922914	chr19:19922914:G:A	1.48464e-06	-0.822153	0.275402
19923188	chr19:19923188:C:T	9.63957e-07	-0.978634	-4.04282e-10
19923372	chr19:19923372:C:G	7.05117e-07	-1.06161e-10	-1.29132
19923989	chr19:19923989:C:T	6.39618e-07	-1.06161e-10	-1.38881
19924631	chr19:19924631:C:T	3.34025e-07	-0.640804	-1.39766
19924637	chr19:19924637:C:T	2.75803e-06	0.0725908	-4.04282e-10
19925046	chr19:19925046:G:A	3.37877e-07	-0.632244	-1.39475
19925055	chr19:19925055:T:C	6.11239e-07	-0.671163	-0.763029
19925151	chr19:19925151:G:A	9.49988e-07	-1.06161e-10	-0.993231
19925367	chr19:19925367:T:C	2.71582e-07	-1.38871	-0.856708
19925739	chr19:19925739:A:AT	5.87374e-07	-1.06408	-0.409935
19925806	chr19:19925806:G:A	7.41129e-07	0.0741394	-1.31565
19925873	chr19:19925873:T:C	7.49155e-07	-1.06161e-10	-1.23073
19926693	chr19:19926693:A:G	2.52333e-06	-0.0163453	-4.04282e-10
19927145	chr19:19927145:C:T	1.28439e-06	-1.06161e-10	-0.691644
19927392	chr19:19927392:A:G	6.62518e-07	-1.06161e-10	-1.35363
19927857	chr19:19927857:T:C	3.17612e-07	-0.710662	-1.37819
19927994	chr19:19927994:A:C	2.59813e-06	0.0128653	-4.04282e-10
19928158	chr19:19928158:C:A	1.50366e-06	-0.780005	0.245983
19928252	chr19:19928252:C:T	6.49302e-07	-1.06161e-10	-1.37378
19928259	chr19:19928259:G:T	1.99601e-07	-1.38583	-1.16753
19928811	chr19:19928811:A:G	3.25407e-07	-0.843337	-1.22127
19929176	chr19:19929176:A:AT	2.4837e-07	-0.988681	-1.34608
19929529	chr19:19929529:A:G	3.1529e-07	-0.862922	-1.23326
19929554	chr19:19929554:A:G	7.32466e-07	-1.06161e-10	-1.25326
19929666	chr19:19929666:T:C	1.36775e-05	1.03469	0.639132
19929844	chr19:19929844:A:G	8.187e-07	-1.06161e-10	-1.14196
19929983	chr19:19929983:A:G	1.93102e-06	-0.58244	0.298563
19930376	chr19:19930376:G:A	5.87299e-07	-1.04255	-0.431592
19930838	chr19:19930838:T:C	1.06811e-06	-1.06161e-10	-0.87603
19930992	chr19:19930992:G:A	1.55822e-06	-0.797418	0.299036
19931158	chr19:19931158:T:C	1.82225e-06	-1.06161e-10	-0.341856
19931428	chr19:19931428:T:C	1.56927e-07	-1.5352	-1.2587
19931701	chr19:19931701:G:C	1.13651e-06	-0.815701	0.0017403
19932127	chr19:19932127:G:A	3.26566e-07	-0.652154	-1.40889
19932366	chr19:19932366:C:T	8.33685e-07	-0.134089	-0.989735
19932510	chr19:19932510:G:A	1.20237e-06	-1.06161e-10	-0.757628
19932656	chr19:19932656:G:A	6.19908e-07	-1.06161e-10	-1.42011
19932742	chr19:19932742:A:G	2.32258e-06	-0.812005	0.71276
19932746	chr19:19932746:GT:G	1.5644e-07	-1.53456	-1.26245
19932871	chr19:19932871:T:A	1.69e-05	1.1333	0.752088
19933232	chr19:19933232:G:T	1.5276e-06	-0.796583	0.278355
19933773	chr19:19933773:C:A	5.73157e-07	-1.49852	-4.04282e-10
19934288	chr19:19934288:A:T	1.02728e-06	-0.915011	-4.04282e-10
19934298	chr19:19934298:C:T	7.31415e-07	-1.2547	-4.04282e-10
19934310	chr19:19934310:C:A	9.92666e-07	-0.949286	-4.04282e-10
19934460	chr19:19934460:T:A	1.84699e-06	-1.06161e-10	-0.328366
19934579	chr19:19934579:T:C	7.70251e-07	-1.06161e-10	-1.20296
19934801	chr19:19934801:AC:A	6.29908e-07	-1.06161e-10	-1.40411
19935293	chr19:19935293:C:A	2.32366e-07	-1.33313	-1.06823
19935338	chr19:19935338:G:A	9.61001e-06	1.21189	0.108992
19935409	chr19:19935409:C:T	1.57723e-07	-1.53652	-1.25231
19935987	chr19:19935987:G:A	1.44039e-06	-0.625946	0.0489341
19936047	chr19:19936047:A:C	1.43575e-06	-1.06161e-10	-0.580241
19936152	chr19:19936152:A:G	1.85471e-06	-1.06161e-10	-0.324199
19936323	chr19:19936323:G:A	1.1493e-06	-0.690165	-0.112606
19936502	chr19:19936502:A:C	8.58687e-07	-1.06161e-10	-1.09428
19936511	chr19:19936511:C:T	6.42745e-07	-1.51765	0.133719
19936518	chr19:19936518:A:C	6.61201e-06	0.215888	0.731075
19936580	chr19:19936580:A:T	1.46621e-07	-1.53879	-1.32304
19936711	chr19:19936711:C:CA	1.46817e-07	-1.53673	-1.32376
19936843	chr19:19936843:G:C	8.2507e-07	-1.06161e-10	-1.13421
19936973	chr19:19936973:T:TAAAAAA	7.1561e-07	-0.27651	-1.00003
19937056	chr19:19937056:T:G	1.07652e-06	-1.06161e-10	-0.868195
19937669	chr19:19937669:G:T	6.21367e-07	-1.06161e-10	-1.41776
19937746	chr19:19937746:T:C	2.60605e-06	0.0159108	-4.04282e-10
19938534	chr19:19938534:G:T	2.52226e-06	-0.0167701	-4.04282e-10
19938583	chr19:19938583:C:G	1.14636e-06	-1.06161e-10	-0.805333
19938740	chr19:19938740:AAGG:A	8.94817e-07	-1.06161e-10	-1.05306
19939557	chr19:19939557:CAT:C	1.03491e-06	-1.06161e-10	-0.907615
19939680	chr19:19939680:C:G	6.28626e-07	-1.06161e-10	-1.40614
19940261	chr19:19940261:C:T	6.88727e-07	-1.06161e-10	-1.31484
19940281	chr19:19940281:TGTC:T	4.53888e-06	0.570755	-4.04282e-10
19940423	chr19:19940423:A:G	6.21907e-07	-1.06161e-10	-1.41689
19940995	chr19:19940995:G:C	1.06956e-06	-1.06161e-10	-0.874673
19942030	chr19:19942030:G:A	2.45096e-07	-1.09911	-1.24892
19942224	chr19:19942224:G:A	6.54037e-07	-1.06161e-10	-1.36652
19942717	chr19:19942717:C:T	4.10076e-06	0.469246	-4.04282e-10
19943237	chr19:19943237:C:T	1.32631e-06	-0.908653	0.249131
19943353	chr19:19943353:A:T	6.25451e-07	-1.41121	-4.04282e-10
19943472	chr19:19943472:CA:C	2.43867e-07	-1.14602	-1.20704
19943698	chr19:19943698:T:C	4.20522e-07	-1.16016	-0.648027
19943937	chr19:19943937:A:G	2.4117e-07	-1.38445	-0.979732
19944477	chr19:19944477:G:A	5.44193e-06	0.259929	0.49228
19944561	chr19:19944561:C:T	2.67676e-07	-1.42044	-0.839466
19945312	chr19:19945312:T:C	6.33423e-07	-1.06161e-10	-1.39854
19945816	chr19:19945816:A:T	2.2898e-07	-1.54334	-0.8727
19945845	chr19:19945845:T:C	2.26694e-07	-1.54415	-0.88193
19945846	chr19:19945846:G:A	1.68135e-07	-1.52662	-1.19829
19946653	chr19:19946653:C:T	6.84237e-07	-1.51962	0.198241
19946690	chr19:19946690:C:T	1.72369e-06	-1.06161e-10	-0.397458
19946931	chr19:19946931:C:T	3.48489e-07	-1.54256	-0.453508
19947108	chr19:19947108:A:G	6.28849e-07	-1.06161e-10	-1.40579
19947440	chr19:19947440:T:C	9.93362e-07	-1.06161e-10	-0.948585
19947538	chr19:19947538:A:G	1.52494e-06	-1.06161e-10	-0.519968
19947620	chr19:19947620:T:C	5.27626e-06	-0.273952	0.995244
19947630	chr19:19947630:A:T	1.00867e-05	0.517496	0.851792
19947679	chr19:19947679:T:C	3.10842e-07	-1.54039	-0.570003
19948293	chr19:19948293:T:C	5.33049e-06	0.619917	0.111601
19948413	chr19:19948413:C:T	1.96022e-07	-1.43217	-1.13928
19948486	chr19:19948486:G:A	3.15055e-07	-1.54345	-0.55348
19948684	chr19:19948684:G:A	5.56985e-07	-0.543252	-0.983891
19948994	chr19:19948994:G:A	2.33302e-07	-1.54428	-0.853072
19949070	chr19:19949070:G:A	7.61987e-07	-1.06161e-10	-1.21375
19949190	chr19:19949190:C:T	1.01691e-06	-1.04471	0.119552
19949402	chr19:19949402:C:G	1.71845e-06	-0.400505	-4.04282e-10
19949554	chr19:19949554:G:A	6.00734e-07	-1.45153	-4.04282e-10
19949634	chr19:19949634:C:T	7.76009e-07	-1.06161e-10	-1.19552
19949723	chr19:19949723:G:A	1.32385e-07	-1.54378	-1.42018
19949776	chr19:19949776:A:C	6.76852e-07	-1.06161e-10	-1.33223
19950017	chr19:19950017:T:G	8.71065e-07	-1.06161e-10	-1.07996
19950067	chr19:19950067:A:G	2.02428e-07	-1.53175	-1.00755
19950248	chr19:19950248:C:T	1.09047e-06	-0.978396	0.123079
19950364	chr19:19950364:T:G	8.6084e-07	-1.06161e-10	-1.09177
19950453	chr19:19950453:C:T	4.84437e-07	-1.12089	-0.545805
19950743	chr19:19950743:G:A	1.19012e-06	-0.939444	0.171577
19951014	chr19:19951014:C:A	2.05751e-07	-1.53737	-0.98564
19951135	chr19:19951135:C:G	4.52107e-07	-1.12971	-0.606052
19951485	chr19:19951485:AG:A	6.78819e-07	-1.06161e-10	-1.32933
19951669	chr19:19951669:T:C	2.43106e-07	-1.47084	-0.885338
19951737	chr19:19951737:G:A	1.45361e-06	-1.06161e-10	-0.567873
19951880	chr19:19951880:A:G	4.13439e-06	-0.933359	1.41077
19951888	chr19:19951888:A:G	1.48202e-07	-1.54133	-1.30977
19951971	chr19:19951971:A:T	2.53383e-05	2.29039	-4.04282e-10
19952082	chr19:19952082:G:A	2.44875e-07	-0.989405	-1.35953
19952090	chr19:19952090:G:T	8.9823e-07	-0.337994	-0.71126
19952172	chr19:19952172:C:T	5.29918e-07	-0.919561	-0.657397
19952746	chr19:19952746:A:G	6.57315e-07	-1.06161e-10	-1.36152
19952994	chr19:19952994:G:A	6.68878e-07	-1.06161e-10	-1.34408
19953375	chr19:19953375:T:A	2.01966e-07	-1.53095	-1.01063
19953404	chr19:19953404:T:C	2.05771e-07	-1.54439	-0.978519
19953433	chr19:19953433:C:T	2.05712e-07	-1.53822	-0.984979
19953562	chr19:19953562:A:G	3.50487e-06	-0.893644	1.20587
19954200	chr19:19954200:A:T	3.0437e-07	-1.54334	-0.588098
19954248	chr19:19954248:C:T	2.75833e-06	-1.06161e-10	0.0726996
19954350	chr19:19954350:A:T	2.14774e-06	-0.356512	0.179005
19954429	chr19:19954429:A:G	2.63212e-06	-0.0998213	0.125687
19954787	chr19:19954787:G:T	1.02718e-06	-0.962675	0.0475705
19954933	chr19:19954933:A:G	2.20704e-07	-1.54153	-0.911323
19955289	chr19:19955289:A:G	2.39339e-06	-0.353678	0.284462
19955508	chr19:19955508:G:A	3.93109e-06	-0.984856	1.41185
19955909	chr19:19955909:A:G	5.46756e-06	0.419762	0.337146
19956102	chr19:19956102:A:T	6.68518e-07	-1.06161e-10	-1.34462
19956140	chr19:19956140:T:C	6.28275e-07	-1.06161e-10	-1.4067
19956294	chr19:19956294:A:T	8.18248e-07	-1.06161e-10	-1.14251
19956452	chr19:19956452:G:A	2.58598e-07	-0.962972	-1.33143
19956607	chr19:19956607:C:T	4.37206e-07	-0.977961	-0.791314
19956753	chr19:19956753:A:G	4.31888e-07	-0.989168	-0.792347
19956943	chr19:19956943:T:G	5.5563e-07	-1.13543	-0.394145
19957304	chr19:19957304:A:T	4.6152e-07	-1.07993	-0.635225
19957379	chr19:19957379:C:A	2.69225e-06	0.0484521	-4.04282e-10
19957420	chr19:19957420:G:A	4.35181e-07	-1.1299	-0.64402
19957525	chr19:19957525:C:T	4.24236e-07	-1.10851	-0.690876
19957683	chr19:19957683:A:C	3.85426e-07	-1.22087	-0.67446
19957899	chr19:19957899:T:G	2.12174e-07	-1.15154	-1.34073
19957980	chr19:19957980:C:T	1.26488e-06	-1.01018	0.303227
19958053	chr19:19958053:C:T	6.52063e-07	-1.06161e-10	-1.36954
19958468	chr19:19958468:G:C	3.72659e-07	-1.24124	-0.687782
19958514	chr19:19958514:G:A	2.69017e-06	-1.0377	1.08538
19958630	chr19:19958630:T:A	6.60205e-07	-1.06161e-10	-1.35713
19958660	chr19:19958660:G:T	1.79375e-06	-1.06161e-10	-0.357616
19958772	chr19:19958772:G:A	4.01373e-07	-1.17588	-0.678913
19958908	chr19:19958908:C:T	2.09452e-07	-1.15243	-1.35275
19958944	chr19:19958944:T:C	2.19422e-07	-1.54407	-0.914616
19958985	chr19:19958985:G:A	2.14981e-07	-1.52834	-0.950796
19959061	chr19:19959061:A:AT	2.6337e-06	-1.01995	1.04641
19959071	chr19:19959071:G:C	2.66549e-06	-1.02835	1.06681
19959109	chr19:19959109:C:A	3.95478e-07	-1.1833	-0.686282
19959195	chr19:19959195:T:C	4.20239e-07	-1.15145	-0.657409
19959337	chr19:19959337:G:A	5.70237e-07	-1.19155	-0.312076
19959358	chr19:19959358:T:C	3.85371e-07	-1.51505	-0.380418
19959542	chr19:19959542:T:C	6.60069e-07	-1.06161e-10	-1.35734
19959640	chr19:19959640:A:C	5.43102e-07	-1.18028	-0.372103
19959641	chr19:19959641:C:A	4.09883e-07	-1.19147	-0.642337
19959665	chr19:19959665:C:T	1.3371e-07	-1.53756	-1.41645
19959696	chr19:19959696:T:A	9.3623e-07	-1.15586	0.148041
19960073	chr19:19960073:A:G	4.59088e-07	-1.02149	-0.698952
19960118	chr19:19960118:T:C	3.27752e-07	-1.50568	-0.551748
19960573	chr19:19960573:A:G	3.79038e-07	-1.28404	-0.628
19960578	chr19:19960578:G:A	3.82683e-07	-1.27109	-0.631386
19960635	chr19:19960635:G:A	2.13461e-07	-1.14164	-1.34459
19960827	chr19:19960827:A:G	4.02798e-07	-1.17644	-0.674801
19960952	chr19:19960952:G:A	4.11814e-07	-1.13836	-0.690753
19960968	chr19:19960968:C:A	5.35702e-07	-1.21549	-0.350612
19961074	chr19:19961074:C:T	3.15235e-06	0.206224	-4.04282e-10
19961191	chr19:19961191:T:C	4.16704e-07	-1.16965	-0.64765
19961317	chr19:19961317:G:A	2.38384e-07	-1.51503	-0.860765
19961525	chr19:19961525:C:T	4.28655e-07	-1.03195	-0.757078
19961563	chr19:19961563:G:A	3.91897e-07	-1.17604	-0.702645
19961580	chr19:19961580:C:G	7.54003e-07	-1.46229	0.238005
19961860	chr19:19961860:G:A	3.80444e-07	-1.51083	-0.397508
19961880	chr19:19961880:C:T	4.39559e-07	-1.51	-0.253906
19961902	chr19:19961902:CA:C	1.33177e-05	-0.43441	2.08158
19962045	chr19:19962045:G:A	7.19568e-07	-1.06161e-10	-1.27103
19962079	chr19:19962079:T:C	1.77291e-05	-0.495739	2.42902
19962108	chr19:19962108:G:A	3.51678e-07	-1.50942	-0.477542
19962128	chr19:19962128:T:C	3.87884e-07	-1.21279	-0.67618
19962434	chr19:19962434:G:A	7.2586e-07	-1.06161e-10	-1.26232
19962438	chr19:19962438:G:A	2.0651e-07	-1.2153	-1.30403
19962439	chr19:19962439:C:T	2.05538e-07	-1.22145	-1.30259
19962459	chr19:19962459:C:T	2.88161e-06	-1.08806	1.20448
19962471	chr19:19962471:G:A	2.04541e-07	-1.19922	-1.32969
19962505	chr19:19962505:T:G	3.19903e-06	-1.05737	1.2783
19962589	chr19:19962589:T:C	1.79642e-06	-1.0876	0.731469
19962715	chr19:19962715:A:G	2.05332e-07	-1.54027	-0.984787
19963166	chr19:19963166:A:G	2.81309e-06	-0.650901	0.743261
19963200	chr19:19963200:G:A	2.23789e-07	-1.1905	-1.24848
19963216	chr19:19963216:T:A	4.44601e-07	-1.24217	-0.510333
19963219	chr19:19963219:A:G	4.50933e-07	-1.22827	-0.510095
19963220	chr19:19963220:C:T	1.78092e-06	-0.364796	-4.04282e-10
19963235	chr19:19963235:A:G	7.42717e-07	-1.06161e-10	-1.23936
19963247	chr19:19963247:G:A	3.61644e-07	-1.19626	-0.762763
19963256	chr19:19963256:T:C	1.94863e-06	-0.547529	0.272728
19963324	chr19:19963324:A:G	1.97559e-06	-0.619381	0.358321
19963362	chr19:19963362:G:A	7.03391e-07	-1.24497	-0.0487941
19963399	chr19:19963399:G:A	6.76199e-07	-1.25755	-0.0756473
19963427	chr19:19963427:A:C	7.24259e-07	-1.2432	-0.0213361
19963475	chr19:19963475:A:C	6.33193e-07	-1.3989	-4.04282e-10
19963528	chr19:19963528:T:G	3.90237e-07	-1.21292	-0.670001
19963768	chr19:19963768:A:G	4.41328e-07	-0.433971	-1.32592
19964302	chr19:19964302:A:T	6.7104e-07	-1.06161e-10	-1.34085
19964310	chr19:19964310:A:G	3.69175e-07	-1.1567	-0.78171
19964485	chr19:19964485:G:A	3.3937e-06	-1.05453	1.33452
19964621	chr19:19964621:C:T	2.05956e-06	-1.05189	0.832461
19964866	chr19:19964866:G:C	6.23631e-07	-1.06161e-10	-1.41412
19964876	chr19:19964876:C:T	6.57969e-06	-1.4524	2.39447
19965007	chr19:19965007:C:T	7.13075e-07	-1.06161e-10	-1.28009
19965443	chr19:19965443:T:A	7.83718e-06	-0.209811	1.32676
19965497	chr19:19965497:A:T	8.44609e-07	-1.11081	-4.04282e-10
19965558	chr19:19965558:T:C	3.69955e-07	-1.1353	-0.801002
19965770	chr19:19965770:T:C	9.92538e-06	-0.654092	2.00726
19965894	chr19:19965894:T:G	9.4678e-06	-1.46688	2.77285
19965940	chr19:19965940:A:G	1.83951e-06	-0.332424	-4.04282e-10
19966071	chr19:19966071:T:C	6.67537e-07	-1.06161e-10	-1.34609
19966245	chr19:19966245:A:T	6.83985e-07	-1.06161e-10	-1.32174
19966384	chr19:19966384:G:A	7.16309e-07	-1.06161e-10	-1.27557
19966612	chr19:19966612:C:T	3.82107e-06	-1.47073	1.86933
19966687	chr19:19966687:T:G	5.53907e-06	-1.43505	2.20495
19966895	chr19:19966895:C:T	2.93743e-07	-1.2976	-0.869371
19966953	chr19:19966953:A:G	6.23099e-07	-1.06161e-10	-1.41497
19966998	chr19:19966998:C:T	1.97136e-06	-0.263202	-4.04282e-10
19967059	chr19:19967059:CA:TA	1.39213e-07	-1.52881	-1.38487
19967349	chr19:19967349:C:T	6.22048e-07	-1.06161e-10	-1.41666
19967350	chr19:19967350:A:G	6.22045e-07	-1.06161e-10	-1.41667
19967504	chr19:19967504:G:A	6.23357e-07	-1.06161e-10	-1.41456
19967743	chr19:19967743:G:T	4.14692e-07	-1.15842	-0.663724
19967744	chr19:19967744:C:T	4.15347e-07	-1.15909	-0.661473
19968150	chr19:19968150:C:CA	8.06473e-07	-1.06161e-10	-1.15701
19968640	chr19:19968640:A:G	7.50184e-07	-1.06161e-10	-1.22936
19968641	chr19:19968641:T:C	6.50037e-07	-1.06161e-10	-1.37265
19968824	chr19:19968824:G:A	6.33288e-07	-1.39875	-4.04282e-10
19968994	chr19:19968994:G:T	7.02122e-07	-1.29557	-4.04282e-10
19969188	chr19:19969188:C:T	1.7552e-06	-0.788599	0.409259
19969384	chr19:19969384:G:A	1.7019e-06	-0.794207	0.384028
19969553	chr19:19969553:C:CA	1.98532e-06	-1.06161e-10	-0.256145
19969583	chr19:19969583:A:G	7.50116e-07	-1.06161e-10	-1.22945
19969691	chr19:19969691:C:T	4.06906e-07	-1.54317	-0.29793
19969799	chr19:19969799:C:T	1.96304e-06	-0.267428	-4.04282e-10
19969975	chr19:19969975:C:T	1.78775e-06	-0.748145	0.387181
19970084	chr19:19970084:C:T	3.941e-07	-1.39618	-0.476894
19970170	chr19:19970170:T:C	1.50555e-06	-0.789502	0.256734
19970201	chr19:19970201:C:T	1.07388e-06	-0.919941	0.0492898
19970220	chr19:19970220:G:A	1.86152e-06	-0.776755	0.456223
19970481	chr19:19970481:A:C	5.52115e-07	-1.53592	-4.04282e-10
19971139	chr19:19971139:A:G	5.7234e-07	-1.53403	0.0340789
19971316	chr19:19971316:A:ATG	6.37957e-07	-1.06161e-10	-1.39141
19971328	chr19:19971328:C:T	6.97389e-07	-1.50493	0.202596
19971355	chr19:19971355:A:G	6.33675e-07	-1.52666	0.128511
19971569	chr19:19971569:C:A	6.14923e-07	-1.52968	0.101496
19971824	chr19:19971824:C:G	9.10099e-07	-1.50885	0.472721
19972039	chr19:19972039:G:A	6.59871e-07	-1.54321	0.185574
19972074	chr19:19972074:C:T	6.3367e-07	-1.51009	0.11194
19972106	chr19:19972106:C:T	5.12713e-07	-1.5365	-0.0734586
19972176	chr19:19972176:T:C	8.22331e-07	-1.48194	0.344401
19972466	chr19:19972466:C:T	8.96493e-07	-1.48936	0.438169
19972539	chr19:19972539:G:A	6.37876e-07	-1.06161e-10	-1.39154
19972610	chr19:19972610:A:G	5.96819e-07	-1.54415	0.0860849
19972662	chr19:19972662:G:A	2.74865e-07	-1.37159	-0.861805
19972791	chr19:19972791:A:G	6.32419e-07	-1.40013	-4.04282e-10
19972857	chr19:19972857:T:C	8.29279e-07	-1.12912	-4.04282e-10
19972901	chr19:19972901:C:T	8.19853e-07	-1.14055	-4.04282e-10
19972982	chr19:19972982:T:C	6.02052e-07	-1.54441	0.095071
19973158	chr19:19973158:A:G	8.54986e-07	-1.48166	0.383065
19973252	chr19:19973252:C:T	1.81246e-06	-1.06161e-10	-0.347241
19973275	chr19:19973275:C:T	3.52458e-07	-0.568502	-1.41625
19973380	chr19:19973380:T:C	5.97452e-07	-1.54398	0.0869757
19973655	chr19:19973655:C:CT	6.35722e-07	-1.54336	0.148439
19973656	chr19:19973656:A:T	6.23168e-07	-1.54336	0.1285
19973770	chr19:19973770:G:T	6.29892e-07	-1.54287	0.138741
19973772	chr19:19973772:G:T	6.52494e-07	-1.5438	0.17492
19973872	chr19:19973872:G:T	5.10493e-07	-0.758018	-0.856285
19974037	chr19:19974037:G:A	1.03428e-06	-1.04375	0.135528
19974089	chr19:19974089:A:G	6.15744e-07	-1.54368	0.116833
19974256	chr19:19974256:T:C	5.42277e-07	-1.50464	-0.0492616
19974429	chr19:19974429:A:G	1.64361e-06	-1.06161e-10	-0.445032
19974589	chr19:19974589:C:A	4.17313e-07	-1.45445	-0.361397
19974692	chr19:19974692:G:A	1.10707e-06	-1.03532	0.195105
19974776	chr19:19974776:C:T	6.57821e-07	-1.51967	0.158927
19974932	chr19:19974932:A:G	6.40062e-07	-1.06161e-10	-1.38812
19975088	chr19:19975088:GCA:G	1.69374e-06	-0.414984	-4.04282e-10
19975162	chr19:19975162:T:G	1.60148e-06	-0.470998	-4.04282e-10
19975314	chr19:19975314:T:C	3.78465e-07	-1.46644	-0.447117
19975962	chr19:19975962:A:G	3.80224e-07	-1.44281	-0.46611
19976844	chr19:19976844:G:A	1.02906e-06	-0.993176	0.079897
19976940	chr19:19976940:A:C	6.04354e-07	-1.53236	0.0868416
19976953	chr19:19976953:G:A	8.95392e-07	-0.996544	-0.0558749
19976968	chr19:19976968:G:T	9.54065e-07	-1.00332	0.014367
19977230	chr19:19977230:C:T	1.0234e-06	-0.969912	0.0511208
19977369	chr19:19977369:G:T	8.26461e-07	-1.13253	-4.04282e-10
19977492	chr19:19977492:A:G	3.41511e-07	-1.01164	-1.00466
19977583	chr19:19977583:C:T	8.9349e-07	-1.05454	-4.04282e-10
19977669	chr19:19977669:G:A	8.78088e-07	-0.99987	-0.072063
19978245	chr19:19978245:C:T	8.19165e-07	-1.06161e-10	-1.14139
19978246	chr19:19978246:G:A	1.02875e-06	-0.982339	0.0687539
19978603	chr19:19978603:G:A	3.23962e-07	-0.851735	-1.21732
19978994	chr19:19978994:C:T	1.09445e-06	-0.933074	0.081405
19979010	chr19:19979010:T:C	1.13178e-06	-0.896036	0.0779002
19979025	chr19:19979025:A:C	1.09386e-06	-0.911981	0.0597668
19980229	chr19:19980229:A:C	5.06957e-07	-0.778747	-0.842508
19980247	chr19:19980247:A:T	1.01633e-06	-1.06161e-10	-0.925727
19980614	chr19:19980614:T:A	5.34797e-07	-0.625397	-0.942395
19980656	chr19:19980656:C:T	1.2539e-06	-0.997569	0.281906
19980893	chr19:19980893:A:G	1.05597e-06	-0.925713	0.03825
19981694	chr19:19981694:G:A	6.8669e-07	-1.06161e-10	-1.3178
19982088	chr19:19982088:G:A	6.44689e-07	-1.38091	-4.04282e-10
19982113	chr19:19982113:C:T	6.31405e-07	-1.06161e-10	-1.40173
19982169	chr19:19982169:A:T	8.96097e-07	-1.06161e-10	-1.05163
19982965	chr19:19982965:C:T	6.26401e-07	-1.06161e-10	-1.40969
19983554	chr19:19983554:G:A	2.3122e-06	-0.573963	0.470236
19983563	chr19:19983563:T:C	6.81066e-07	-1.06161e-10	-1.32602
19983976	chr19:19983976:T:A	2.18736e-06	-0.517188	0.357958
19984302	chr19:19984302:C:G	9.41099e-07	-0.997577	-0.00505517
19984397	chr19:19984397:G:A	6.76912e-07	-1.06161e-10	-1.33214
19984714	chr19:19984714:A:T	4.83503e-07	-0.810631	-0.857991
19984745	chr19:19984745:A:G	6.25828e-07	-1.06161e-10	-1.41061
19985665	chr19:19985665:T:C	5.50111e-07	-1.51276	-0.0268022
19985803	chr19:19985803:A:G	8.45736e-06	0.0607544	1.13236
19986211	chr19:19986211:A:G	1.01544e-06	-1.06161e-10	-0.926606
19986297	chr19:19986297:T:C	8.2622e-06	0.00821924	1.16155
19986875	chr19:19986875:G:A	1.30364e-06	-1.06161e-10	-0.676763
19986898	chr19:19986898:G:A	1.5307e-06	-0.516201	-4.04282e-10
19986953	chr19:19986953:A:G	2.01182e-06	-1.06161e-10	-0.242883
19987321	chr19:19987321:T:A	6.54706e-06	-0.0977875	1.03488
19988976	chr19:19988976:C:T	1.41666e-06	-1.06161e-10	-0.593623
19989078	chr19:19989078:G:A	7.16912e-07	-0.872199	-0.402528
19989540	chr19:19989540:G:A	1.63199e-06	-0.452122	-4.04282e-10
19989662	chr19:19989662:G:A	1.65087e-06	-0.440624	-4.04282e-10
19990542	chr19:19990542:A:G	7.37202e-07	-0.231624	-1.01519
19990702	chr19:19990702:A:G	1.63481e-06	-1.06161e-10	-0.450398
19990943	chr19:19990943:GTGGGGTCATAAAAGGAATAGCAAAGTACCT:G	1.62147e-06	-0.45859	-4.04282e-10
19990971	chr19:19990971:C:A	5.99667e-07	-1.45331	-4.04282e-10
19991141	chr19:19991141:A:C	4.85551e-07	-1.15135	-0.513047
19991289	chr19:19991289:C:T	9.09702e-07	-1.06161e-10	-1.03656
19991300	chr19:19991300:C:T	3.37583e-07	-1.37284	-0.655028
19991309	chr19:19991309:G:T	8.72102e-07	0.207989	-1.28676
19991380	chr19:19991380:TA:T	8.60836e-07	-0.12838	-0.963397
19991413	chr19:19991413:G:A	8.8038e-07	0.205495	-1.27482
19991944	chr19:19991944:A:G	3.83331e-07	-1.25384	-0.646937
19992329	chr19:19992329:C:T	1.47913e-06	-0.21613	-0.334343
19993115	chr19:19993115:C:G	6.63976e-07	-1.06161e-10	-1.35143
19993139	chr19:19993139:A:G	1.43828e-06	-0.232691	-0.345785
19993166	chr19:19993166:G:C	1.03612e-06	0.337556	-1.244
19993227	chr19:19993227:A:G	1.34324e-06	-0.269391	-0.377452
19994244	chr19:19994244:T:C	7.90956e-07	-1.06161e-10	-1.17644
19994343	chr19:19994343:A:G	1.41338e-06	-0.196074	-0.39987
19994775	chr19:19994775:G:A	5.4935e-07	-1.54094	-4.04282e-10
19995100	chr19:19995100:G:A	3.41269e-07	-1.31044	-0.70657
19995780	chr19:19995780:A:G	1.35959e-06	-0.241309	-0.393432
19995841	chr19:19995841:A:T	1.36623e-06	-0.229998	-0.39987
19996183	chr19:19996183:T:C	1.36559e-06	-0.249009	-0.381327
19996229	chr19:19996229:G:T	1.31113e-06	-0.0456281	-0.62541
19996328	chr19:19996328:A:C	1.434e-06	-0.216321	-0.365135
19996578	chr19:19996578:G:A	1.39421e-06	-0.304912	-0.304687
19996746	chr19:19996746:T:C	6.12288e-07	-0.013197	-1.41928
19996825	chr19:19996825:A:T	2.72793e-07	-1.54107	-0.699897
19997025	chr19:19997025:C:T	5.01632e-06	-1.06161e-10	0.670771
19997215	chr19:19997215:A:T	6.52038e-07	-1.06161e-10	-1.36958
19997534	chr19:19997534:G:A	8.17041e-07	-1.06161e-10	-1.14399
19997686	chr19:19997686:G:A	1.57294e-06	-0.488978	-4.04282e-10
19998050	chr19:19998050:A:G	1.30036e-06	-0.262108	-0.417178
19998115	chr19:19998115:C:A	2.74033e-06	-1.41407	1.48022
19998309	chr19:19998309:C:T	1.20813e-06	-0.329799	-0.423048
19998720	chr19:19998720:T:C	7.32999e-07	-1.25254	-4.04282e-10
19999420	chr19:19999420:AT:A	7.97504e-07	-1.46402	0.29583
19999510	chr19:19999510:A:G	8.36684e-07	-1.4586	0.338365
19999583	chr19:19999583:A:G	8.14315e-07	-1.46697	0.319638
19999782	chr19:19999782:G:A	3.35896e-07	-1.3952	-0.637677
19999934	chr19:19999934:G:A	6.2643e-07	-1.06161e-10	-1.40964
20000018	chr19:20000018:A:T	1.16767e-06	-1.06161e-10	-0.786911
20000195	chr19:20000195:C:G	4.08658e-07	-1.18763	-0.649169
20000266	chr19:20000266:C:T	7.97271e-07	-1.06161e-10	-1.16849
20000325	chr19:20000325:T:C	3.64351e-07	-1.37965	-0.57191
20000584	chr19:20000584:T:G	4.48752e-07	-1.12968	-0.613526
20000800	chr19:20000800:T:C	1.64224e-06	-0.445862	-4.04282e-10
20001185	chr19:20001185:A:G	8.18747e-07	-1.39091	0.249006
20001194	chr19:20001194:C:T	7.44888e-07	-1.23645	-4.04282e-10
20001455	chr19:20001455:T:C	1.30769e-06	-1.51891	0.845251
20002031	chr19:20002031:C:T	5.51921e-07	-1.53628	-4.04282e-10
20002505	chr19:20002505:C:T	6.23927e-07	-1.06161e-10	-1.41365
20002700	chr19:20002700:T:C	8.89452e-07	-1.06161e-10	-1.05907
20002965	chr19:20002965:C:T	6.97177e-07	-1.30264	-4.04282e-10
20003018	chr19:20003018:G:A	7.10304e-07	-1.06161e-10	-1.28399
20003089	chr19:20003089:G:A	6.25217e-07	-1.06161e-10	-1.41158
20003426	chr19:20003426:C:T	1.0555e-06	-1.11947	0.231559
20003456	chr19:20003456:G:A	8.67225e-07	0.294914	-1.3793
20003486	chr19:20003486:CA:C	1.44854e-06	-0.571367	-4.04282e-10
20003692	chr19:20003692:A:G	2.7626e-07	-0.856966	-1.37137
20003699	chr19:20003699:C:T	7.85125e-07	-1.06161e-10	-1.18384
20003757	chr19:20003757:G:A	5.84238e-07	-1.17353	-0.305843
20003822	chr19:20003822:C:T	1.68481e-06	-0.42027	-4.04282e-10
20004708	chr19:20004708:C:G	5.96157e-06	0.843409	-4.04282e-10
20005167	chr19:20005167:C:T	1.54575e-07	-1.44145	-1.36756
20005284	chr19:20005284:C:T	1.57036e-07	-1.43604	-1.35717
20005448	chr19:20005448:A:C	3.1842e-07	-0.862638	-1.22367
20005467	chr19:20005467:T:C	1.68994e-06	-0.417234	-4.04282e-10
20005531	chr19:20005531:A:G	1.34011e-06	-0.649172	-4.04282e-10
20005782	chr19:20005782:TATTAAATGCTTTGCC:T	2.63187e-07	-1.45848	-0.81834
20005832	chr19:20005832:A:G	3.23427e-07	-0.839747	-1.23096
20006154	chr19:20006154:C:T	1.04253e-06	0.465245	-1.36552
20006494	chr19:20006494:C:T	8.51283e-07	-1.06161e-10	-1.10294
20006842	chr19:20006842:C:T	6.19617e-07	-1.06161e-10	-1.42058
20006876	chr19:20006876:G:A	3.55503e-07	-0.777392	-1.19876
20007426	chr19:20007426:T:C	2.90097e-07	-1.49857	-0.680894
20008309	chr19:20008309:A:C	1.65811e-06	-0.436247	-4.04282e-10
20008923	chr19:20008923:G:A	7.82912e-07	-1.06161e-10	-1.18666
20009212	chr19:20009212:C:T	1.6364e-07	-1.41062	-1.34139
20009570	chr19:20009570:A:G	1.43652e-06	-0.5797	-4.04282e-10
20010007	chr19:20010007:G:A	1.71204e-06	-0.40424	-4.04282e-10
20010447	chr19:20010447:G:A	2.62723e-07	-1.47922	-0.799364
20010451	chr19:20010451:G:A	1.68333e-07	-1.39438	-1.32936
20010480	chr19:20010480:T:C	3.59508e-07	-0.764012	-1.20093
20010616	chr19:20010616:G:A	2.27261e-06	-1.06161e-10	-0.120995
20010644	chr19:20010644:G:A	5.87142e-06	0.828172	-4.04282e-10
20010763	chr19:20010763:A:G	3.49849e-07	-0.802071	-1.19011
20010855	chr19:20010855:C:T	2.36442e-07	-1.53424	-0.849737
20011032	chr19:20011032:A:G	7.75619e-07	-1.06161e-10	-1.19602
20011543	chr19:20011543:A:G	3.4814e-07	-0.805244	-1.19183
20011893	chr19:20011893:C:T	1.50592e-07	-1.49802	-1.33708
20012437	chr19:20012437:T:C	8.00065e-07	-1.54224	0.377253
20012474	chr19:20012474:A:C	1.52084e-07	-1.51079	-1.31446
20012520	chr19:20012520:C:A	2.79995e-06	-1.06161e-10	0.0876756
20012992	chr19:20012992:T:C	4.60504e-07	-1.14616	-0.571195
20013348	chr19:20013348:A:G	1.74928e-07	-1.43355	-1.25176
20013684	chr19:20013684:G:A	7.83413e-07	-1.06161e-10	-1.18602
20013752	chr19:20013752:G:A	6.53056e-07	-1.06161e-10	-1.36802
20014586	chr19:20014586:A:G	6.50379e-07	-1.06161e-10	-1.37213
20014720	chr19:20014720:A:C	3.71683e-07	-0.778452	-1.15319
20014982	chr19:20014982:G:A	6.75442e-07	-0.832129	-0.502184
20015170	chr19:20015170:A:G	8.10338e-07	-1.06161e-10	-1.15223
20015213	chr19:20015213:T:C	6.19741e-07	-1.06161e-10	-1.42038
20015571	chr19:20015571:T:G	1.00107e-06	0.295747	-1.2366
20015589	chr19:20015589:T:C	3.39473e-07	-0.817591	-1.2047
20015874	chr19:20015874:T:A	6.81627e-07	-1.06161e-10	-1.3252
20016101	chr19:20016101:A:G	6.43916e-07	-1.06161e-10	-1.38211
20016546	chr19:20016546:ATAAC:A	1.48736e-06	-0.54492	-4.04282e-10
20016865	chr19:20016865:GAATTT:G	8.68379e-07	-1.06161e-10	-1.08305
20017206	chr19:20017206:T:C	7.44506e-07	-1.23696	-4.04282e-10
20017284	chr19:20017284:A:T	7.06011e-07	-1.06161e-10	-1.29005
20017559	chr19:20017559:TA:T	6.5227e-07	-1.06161e-10	-1.36922
20017563	chr19:20017563:A:G	6.36416e-07	-0.801425	-0.592403
20017580	chr19:20017580:G:T	6.23388e-07	-0.281276	-1.13324
20017649	chr19:20017649:A:G	4.70619e-07	-1.42789	-0.267743
20017702	chr19:20017702:T:C	1.18518e-06	-0.772028	-4.04282e-10
20017930	chr19:20017930:C:T	1.70164e-07	-1.36924	-1.34368
20018023	chr19:20018023:C:T	4.27976e-07	-0.61024	-1.18037
20018750	chr19:20018750:C:T	6.44045e-07	-1.06161e-10	-1.38191
20019061	chr19:20019061:T:A	3.01275e-07	-0.92545	-1.21621
20019429	chr19:20019429:A:G	8.27175e-07	-0.651954	-0.47971
20020140	chr19:20020140:G:C	6.61947e-07	-1.06161e-10	-1.35449
20020516	chr19:20020516:A:T	7.20823e-07	-1.26929	-4.04282e-10
20020533	chr19:20020533:A:T	2.44364e-07	-0.932242	-1.41878
20020769	chr19:20020769:G:A	7.13109e-06	1.02254	-4.04282e-10
20020786	chr19:20020786:T:A	1.04379e-06	-1.06161e-10	-0.899063
20020962	chr19:20020962:AT:A	6.4521e-07	-1.47644	0.09634
20021061	chr19:20021061:G:GGAA	2.2217e-07	-1.54437	-0.901863
20021482	chr19:20021482:C:CA	3.6732e-07	-1.54008	-0.403369
20022221	chr19:20022221:A:G	1.14396e-06	-1.06161e-10	-0.807425
20022352	chr19:20022352:A:AAAAC	2.40776e-07	-1.14395	-1.22186
20022459	chr19:20022459:T:C	3.83108e-07	-1.52251	-0.378849
20022664	chr19:20022664:T:A	4.19723e-07	-1.51517	-0.294917
20023037	chr19:20023037:C:T	3.39197e-07	-0.603117	-1.41998
20023241	chr19:20023241:G:A	1.20295e-06	-0.757145	-4.04282e-10
20023647	chr19:20023647:A:G	6.22806e-07	-1.06161e-10	-1.41544
20023708	chr19:20023708:AG:A	4.18963e-07	-1.5207	-0.291193
20023978	chr19:20023978:C:A	1.01634e-06	-1.06161e-10	-0.925717
20024257	chr19:20024257:G:T	3.37363e-07	-0.817793	-1.21073
20024548	chr19:20024548:ATCCATG:A	6.29051e-07	-1.06161e-10	-1.40547
20024597	chr19:20024597:G:A	4.11992e-07	-1.51926	-0.309417
20024688	chr19:20024688:A:G	7.05358e-07	-1.06161e-10	-1.29097
20024807	chr19:20024807:CT:C	4.19284e-07	-1.51637	-0.294765
20025240	chr19:20025240:G:C	2.37967e-07	-1.12792	-1.24963
20025582	chr19:20025582:T:C	6.72827e-07	-1.54353	0.205341
20025608	chr19:20025608:C:T	3.8139e-07	-1.29132	-0.614535
20025895	chr19:20025895:G:A	5.08222e-07	-1.50042	-0.118338
20025973	chr19:20025973:C:A	1.17112e-06	-0.783964	-4.04282e-10
20026043	chr19:20026043:C:T	8.53315e-07	-1.06161e-10	-1.10055
20026171	chr19:20026171:T:C	5.2074e-07	-1.46834	-0.12609
20026316	chr19:20026316:C:G	9.66066e-07	-1.06161e-10	-0.976448
20026571	chr19:20026571:T:C	4.91099e-07	-1.50651	-0.146524
20026611	chr19:20026611:C:T	6.19641e-07	-1.06161e-10	-1.42054
20026817	chr19:20026817:G:T	1.16951e-06	-1.06161e-10	-0.785339
20026953	chr19:20026953:T:G	1.14163e-06	-0.809468	-4.04282e-10
20027147	chr19:20027147:C:T	2.58947e-07	-0.872619	-1.42044
20027218	chr19:20027218:C:T	2.93636e-07	-1.17274	-0.994594
20027399	chr19:20027399:C:A	6.22603e-07	-1.47391	0.0581418
20027868	chr19:20027868:C:T	2.36494e-07	-1.33269	-1.05107
20028179	chr19:20028179:G:A	8.55421e-07	-1.06161e-10	-1.09809
20028410	chr19:20028410:C:T	1.23305e-06	-1.06161e-10	-0.732434
20028425	chr19:20028425:T:A	8.35346e-07	-0.930205	-0.19163
20029557	chr19:20029557:T:C	5.88478e-07	-1.52733	0.0551869
20029674	chr19:20029674:C:T	5.7355e-07	-1.48249	-0.0153467
20029805	chr19:20029805:G:A	6.32346e-07	-1.48192	0.0816768
20029847	chr19:20029847:A:C	5.9132e-07	-1.46636	-0.000961684
20030053	chr19:20030053:C:T	6.08527e-07	-1.48042	0.0417854
20030689	chr19:20030689:G:A	1.32626e-06	-1.30487	0.645314
20031135	chr19:20031135:T:C	5.4554e-07	-0.142533	-1.40537
20031143	chr19:20031143:C:A	2.58843e-07	-1.21948	-1.07398
20031859	chr19:20031859:TA:T	6.12104e-07	-1.50605	0.073272
20032213	chr19:20032213:G:T	6.41351e-07	-1.49959	0.113491
20032944	chr19:20032944:T:C	6.79724e-07	-1.5414	0.213407
20033099	chr19:20033099:T:C	8.78309e-07	-1.54129	0.469608
20033140	chr19:20033140:A:G	5.87088e-07	-1.50631	0.0318018
20033432	chr19:20033432:C:T	7.91243e-07	-1.06161e-10	-1.17608
20033575	chr19:20033575:T:C	5.96236e-07	-1.49581	0.0367642
20033699	chr19:20033699:T:C	9.66975e-07	-1.06161e-10	-0.975507
20033724	chr19:20033724:A:C	5.06618e-07	-1.49639	-0.125537
20033824	chr19:20033824:G:A	6.32716e-07	-1.06161e-10	-1.39966
20033878	chr19:20033878:C:T	9.03755e-07	-1.06161e-10	-1.04312
20033959	chr19:20033959:C:T	6.35916e-07	-1.50277	0.108155
20034308	chr19:20034308:T:C	1.35739e-07	-1.54085	-1.39809
20034389	chr19:20034389:G:A	6.54739e-07	-1.5054	0.139953
20034392	chr19:20034392:A:C	6.64631e-07	-1.06161e-10	-1.35045
20034465	chr19:20034465:C:T	6.32301e-07	-1.49384	0.0935198
20034538	chr19:20034538:A:G	6.19998e-07	-1.49957	0.079611
20034606	chr19:20034606:A:C	6.60163e-07	-1.50069	0.143493
20034690	chr19:20034690:T:C	6.30499e-07	-1.49548	0.0923087
20034925	chr19:20034925:C:T	6.37116e-07	-1.4888	0.0960675
20034948	chr19:20034948:C:T	5.90786e-07	-1.49617	0.0279484
20035007	chr19:20035007:AAT:A	6.05227e-07	-1.50813	0.0640493
20035045	chr19:20035045:T:C	6.35915e-07	-1.4985	0.103881
20035082	chr19:20035082:G:A	6.17805e-07	-1.49672	0.073213
20035247	chr19:20035247:C:T	6.59829e-07	-1.49367	0.135967
20035471	chr19:20035471:A:G	7.12911e-07	-1.54122	0.2609
20035716	chr19:20035716:T:TCA	6.03274e-07	-1.49728	0.0499684
20035734	chr19:20035734:CTGTT:C	6.08308e-07	-1.50097	0.0619705
20035941	chr19:20035941:G:C	8.52046e-07	-1.06161e-10	-1.10204
20036080	chr19:20036080:A:G	6.23957e-07	-1.50636	0.092762
20036137	chr19:20036137:A:G	6.14909e-07	-1.5048	0.0765897
20036276	chr19:20036276:T:C	6.15305e-07	-1.50549	0.0779238
20036333	chr19:20036333:C:T	6.42201e-07	-1.52114	0.136361
20036394	chr19:20036394:CAGG:C	5.71414e-07	-1.54429	0.0427221
20036716	chr19:20036716:C:T	6.15872e-07	-1.54403	0.117391
20036751	chr19:20036751:A:G	5.45893e-07	-1.54442	-0.00284194
20036890	chr19:20036890:T:C	4.33047e-07	-1.54203	-0.236804
20037444	chr19:20037444:T:C	6.39137e-07	-1.06161e-10	-1.38956
20037445	chr19:20037445:G:T	6.38885e-07	-1.06161e-10	-1.38996
20037526	chr19:20037526:A:G	7.69375e-07	-1.52601	0.321903
20037675	chr19:20037675:T:C	6.36533e-07	-1.06161e-10	-1.39364
20038589	chr19:20038589:C:T	1.50571e-07	-1.54358	-1.29167
20038899	chr19:20038899:A:G	5.54341e-07	-1.53708	0.00517875
20039266	chr19:20039266:A:G	5.19991e-07	-1.53647	-0.0593977
20039316	chr19:20039316:T:C	5.17363e-07	-1.53729	-0.0636451
20039366	chr19:20039366:G:C	7.16153e-07	-1.5339	0.258116
20039571	chr19:20039571:T:C	5.74151e-07	-1.53809	0.0413061
20039985	chr19:20039985:G:C	5.93789e-07	-1.54069	0.0775365
20040010	chr19:20040010:A:T	6.23691e-07	-1.53882	0.124797
20040078	chr19:20040078:C:T	6.2614e-06	0.892478	-4.04282e-10
20040518	chr19:20040518:G:C	1.1391e-06	-1.06161e-10	-0.811687
20040600	chr19:20040600:T:C	6.03631e-07	-1.53841	0.0916905
20040706	chr19:20040706:G:A	8.41887e-07	-1.11403	-4.04282e-10
20041126	chr19:20041126:C:A	8.24949e-07	-1.53688	0.40252
20041266	chr19:20041266:C:T	6.19688e-07	-1.42046	-4.04282e-10
20041835	chr19:20041835:A:G	6.85432e-07	-1.53914	0.219514
20042264	chr19:20042264:C:T	6.63982e-07	-1.06161e-10	-1.35143
20042523	chr19:20042523:G:A	9.77474e-07	-1.06161e-10	-0.964709
20042720	chr19:20042720:C:T	1.94025e-06	-0.83064	0.551532
20042751	chr19:20042751:T:G	1.0756e-06	-1.06161e-10	-0.869049
20042775	chr19:20042775:A:T	5.01187e-07	-1.53798	-0.0947222
20042920	chr19:20042920:T:G	6.43138e-07	-1.06161e-10	-1.38332
20042954	chr19:20042954:A:C	6.25847e-07	-1.52284	0.112264
20043010	chr19:20043010:A:G	5.57337e-06	-1.06161e-10	0.776075
20043247	chr19:20043247:C:T	6.55937e-07	-1.06161e-10	-1.36362
20043336	chr19:20043336:C:A	9.70184e-07	-0.972195	-4.04282e-10
20043525	chr19:20043525:G:A	3.06339e-07	-1.52362	-0.601371
20043637	chr19:20043637:A:T	4.81867e-07	-1.53917	-0.132838
20043742	chr19:20043742:T:G	6.50828e-07	-1.06161e-10	-1.37143
20044164	chr19:20044164:C:CT	9.71303e-07	-0.971042	-4.04282e-10
20045114	chr19:20045114:AAGAGGC:A	4.52303e-07	-1.54036	-0.194972
20045199	chr19:20045199:T:C	1.2233e-06	-0.740374	-4.04282e-10
20045278	chr19:20045278:G:A	7.72249e-07	-1.06161e-10	-1.20037
20045394	chr19:20045394:T:C	2.99302e-07	-1.51393	-0.634294
20045590	chr19:20045590:A:AC	4.3496e-07	-1.53954	-0.234886
20046182	chr19:20046182:A:G	3.19659e-06	-1.06161e-10	0.220159
20046426	chr19:20046426:A:G	6.43643e-07	-1.06161e-10	-1.38254
20046960	chr19:20046960:C:T	9.92453e-07	-0.9495	-4.04282e-10
20046967	chr19:20046967:G:A	1.46665e-07	-1.49708	-1.36445
20047121	chr19:20047121:G:A	9.41949e-07	-1.06161e-10	-1.00173
20047141	chr19:20047141:G:A	1.41056e-06	-0.597941	-4.04282e-10
20047187	chr19:20047187:C:A	2.83026e-07	-0.951321	-1.25282
20047351	chr19:20047351:A:G	1.46941e-07	-1.43993	-1.41973
20047431	chr19:20047431:G:C	6.3082e-07	-1.06161e-10	-1.40266
20047824	chr19:20047824:A:T	2.73351e-07	-0.922895	-1.31603
20047838	chr19:20047838:T:C	6.47755e-07	-1.06161e-10	-1.37617
20048753	chr19:20048753:T:G	9.65864e-07	-1.06161e-10	-0.976657
20048863	chr19:20048863:T:C	1.15267e-06	-1.06161e-10	-0.799844
20048869	chr19:20048869:C:A	2.98165e-07	-0.776873	-1.37516
20048942	chr19:20048942:C:T	4.73818e-07	-1.53307	-0.155783
20049194	chr19:20049194:A:G	1.29823e-06	-1.10554	0.424613
20049306	chr19:20049306:C:T	3.13434e-07	-0.747535	-1.35456
20049446	chr19:20049446:A:C	9.61135e-07	-0.981566	-4.04282e-10
20049864	chr19:20049864:C:T	1.01715e-06	-1.06161e-10	-0.924919
20050003	chr19:20050003:T:C	1.0105e-06	-0.931481	-4.04282e-10
20050287	chr19:20050287:GCTGT:G	3.49469e-07	-0.573441	-1.41982
20050577	chr19:20050577:G:A	2.76126e-06	-1.06161e-10	0.0737623
20050586	chr19:20050586:A:G	6.48812e-07	-1.06161e-10	-1.37454
20050620	chr19:20050620:G:A	6.20601e-07	-1.06161e-10	-1.41899
20050749	chr19:20050749:A:G	2.69884e-07	-0.847325	-1.40437
20050910	chr19:20050910:A:C	2.77432e-07	-0.813734	-1.41037
20050922	chr19:20050922:G:A	1.42949e-07	-1.46744	-1.41975
20050939	chr19:20050939:C:A	2.68967e-07	-0.844653	-1.41044
20050962	chr19:20050962:C:CAG	2.72694e-07	-0.830471	-1.41086
20051289	chr19:20051289:T:C	1.0838e-06	-1.06161e-10	-0.861452
20051334	chr19:20051334:G:A	6.44271e-07	-1.06161e-10	-1.38156
20051374	chr19:20051374:C:T	2.9986e-07	-1.53415	-0.61222
20051464	chr19:20051464:A:G	3.04806e-07	-0.717191	-1.41281
20051699	chr19:20051699:C:T	1.80278e-07	-1.52251	-1.13267
20051886	chr19:20051886:A:C	1.77508e-07	-1.50666	-1.164
20052115	chr19:20052115:C:CT	1.78878e-07	-1.52101	-1.14197
20052132	chr19:20052132:A:G	1.80583e-07	-1.51716	-1.13634
20052153	chr19:20052153:G:A	1.80577e-07	-1.51879	-1.13473
20052176	chr19:20052176:T:C	2.84517e-07	-1.18988	-1.00901
20052640	chr19:20052640:G:T	9.74349e-07	-0.96791	-4.04282e-10
20052852	chr19:20052852:C:G	2.2388e-06	-1.06161e-10	-0.135987
20053195	chr19:20053195:G:C	2.2232e-07	-1.39247	-1.0531
20053239	chr19:20053239:C:T	2.90963e-07	-1.17469	-1.00179
20053356	chr19:20053356:T:C	2.23608e-07	-1.40136	-1.03843
20053390	chr19:20053390:A:G	6.89124e-07	-1.31426	-4.04282e-10
20054538	chr19:20054538:G:A	1.49585e-07	-1.42271	-1.41911
20054630	chr19:20054630:A:G	7.36501e-07	-1.24777	-4.04282e-10
20054893	chr19:20054893:G:C	9.27394e-07	-1.0173	-4.04282e-10
20055466	chr19:20055466:G:A	4.17654e-07	-0.403999	-1.41103
20056150	chr19:20056150:G:A	1.62778e-05	-1.06161e-10	1.84788
20056772	chr19:20056772:A:G	4.4493e-07	-0.331994	-1.41977
20056960	chr19:20056960:C:T	2.58358e-07	-1.16643	-1.1289
20056962	chr19:20056962:A:G	1.94047e-07	-1.35869	-1.22289
20056977	chr19:20056977:T:C	2.05949e-07	-1.35891	-1.16314
20057066	chr19:20057066:G:C	3.77522e-07	-0.508225	-1.40783
20057264	chr19:20057264:G:A	2.61179e-07	-1.1589	-1.12557
20057290	chr19:20057290:A:G	1.99715e-07	-1.37272	-1.18007
20057327	chr19:20057327:C:T	2.54136e-07	-1.26763	-1.04418
20057378	chr19:20057378:G:A	2.55126e-07	-1.25515	-1.05278
20057420	chr19:20057420:G:A	1.26626e-06	-1.06161e-10	-0.705861
20057553	chr19:20057553:C:T	2.4963e-07	-1.25412	-1.07558
20057939	chr19:20057939:C:G	3.54056e-07	-0.632696	-1.34753
20057956	chr19:20057956:C:T	9.81662e-07	-1.06161e-10	-0.960433
20058053	chr19:20058053:C:T	3.5653e-07	-0.625568	-1.34769
20058077	chr19:20058077:G:A	2.88607e-07	-1.12197	-1.06265
20058082	chr19:20058082:A:C	8.22075e-07	-1.13785	-4.04282e-10
20058171	chr19:20058171:G:A	4.80961e-07	-0.257051	-1.41684
20058196	chr19:20058196:C:A	9.52228e-07	-0.990876	-4.04282e-10
20058231	chr19:20058231:A:G	1.4672e-07	-1.46313	-1.39802
20058254	chr19:20058254:C:T	1.24831e-06	-1.06161e-10	-0.720132
20058396	chr19:20058396:G:C	2.89397e-07	-1.11597	-1.06591
20058415	chr19:20058415:A:G	3.47883e-07	-0.643547	-1.35427
20058448	chr19:20058448:A:G	3.22058e-07	-0.698428	-1.37652
20058573	chr19:20058573:T:A	3.54376e-07	-0.633576	-1.34575
20058618	chr19:20058618:G:C	2.77129e-07	-1.11481	-1.11038
20058653	chr19:20058653:A:G	3.57646e-07	-0.625277	-1.34486
20058657	chr19:20058657:T:C	3.55169e-07	-0.624088	-1.353
20058691	chr19:20058691:G:A	3.61246e-07	-0.614921	-1.3452
20058727	chr19:20058727:T:C	3.56327e-07	-0.62884	-1.34499
20058742	chr19:20058742:C:G	1.47365e-07	-1.46128	-1.39549
20058978	chr19:20058978:G:A	1.46175e-07	-1.47424	-1.39063
20059078	chr19:20059078:C:G	1.44457e-07	-1.53473	-1.34197
20059142	chr19:20059142:A:C	3.54072e-07	-0.632751	-1.34743
20059175	chr19:20059175:G:A	3.62753e-07	-0.60331	-1.35265
20059247	chr19:20059247:C:T	6.20849e-07	-1.06161e-10	-1.41859
20059285	chr19:20059285:A:T	2.75676e-07	-1.10019	-1.13026
20059306	chr19:20059306:A:G	3.66097e-07	-0.600697	-1.34608
20059351	chr19:20059351:C:T	8.79078e-07	-1.06161e-10	-1.07081
20059405	chr19:20059405:C:T	2.75781e-07	-1.09931	-1.13077
20059496	chr19:20059496:G:A	2.71754e-07	-1.11784	-1.12694
20059765	chr19:20059765:C:T	2.68789e-07	-1.10331	-1.15245
20059781	chr19:20059781:T:A	3.47682e-07	-0.663704	-1.33469
20059847	chr19:20059847:T:C	2.54118e-07	-1.54437	-0.767508
20059851	chr19:20059851:T:C	2.81099e-07	-0.860274	-1.3507
20059866	chr19:20059866:C:T	6.20786e-07	-1.06161e-10	-1.41869
20059871	chr19:20059871:C:T	2.72383e-07	-1.11108	-1.13139
20059987	chr19:20059987:A:T	1.25826e-06	-1.06161e-10	-0.712192
20060293	chr19:20060293:A:G	2.24191e-07	-1.1477	-1.28949
20060455	chr19:20060455:C:T	3.45297e-07	-0.658072	-1.3472
20060461	chr19:20060461:A:G	4.67171e-07	-0.710359	-0.992625
20060499	chr19:20060499:T:G	3.69924e-07	-0.594282	-1.3421
20060569	chr19:20060569:C:A	6.64057e-07	-1.06161e-10	-1.35131
20060670	chr19:20060670:G:C	9.49842e-07	-0.993385	-4.04282e-10
20060930	chr19:20060930:A:G	3.61711e-07	-0.615717	-1.34312
20061168	chr19:20061168:G:C	3.6084e-07	-0.629067	-1.33218
20061170	chr19:20061170:C:T	9.59946e-07	-1.06161e-10	-0.982803
20061201	chr19:20061201:G:A	3.772e-07	-0.589249	-1.32766
20061226	chr19:20061226:T:C	3.84308e-07	-0.565114	-1.33312
20061262	chr19:20061262:A:G	1.41522e-07	-1.49904	-1.39818
20061573	chr19:20061573:A:G	3.69992e-07	-0.595124	-1.34108
20061613	chr19:20061613:A:G	2.79184e-07	-1.09329	-1.12452
20061745	chr19:20061745:C:T	6.67234e-07	-1.06161e-10	-1.34654
20061814	chr19:20061814:A:G	9.49954e-07	-0.993267	-4.04282e-10
20062336	chr19:20062336:A:G	9.38876e-07	-1.005	-4.04282e-10
20062525	chr19:20062525:GC:G	3.8115e-07	-0.5614	-1.34509
20062861	chr19:20062861:C:T	3.73176e-07	-0.591348	-1.33628
20062893	chr19:20062893:T:C	4.94573e-07	-0.226754	-1.41923
20062905	chr19:20062905:C:A	3.93406e-07	-0.528272	-1.34657
20063019	chr19:20063019:A:G	1.23467e-06	-1.06161e-10	-0.731124
20063163	chr19:20063163:C:T	3.44524e-06	-1.06161e-10	0.295067
20063272	chr19:20063272:T:C	6.2007e-07	-1.06161e-10	-1.41985
20063516	chr19:20063516:CTTTA:C	2.66164e-07	-0.852688	-1.41288
20063574	chr19:20063574:A:G	1.39961e-07	-1.49598	-1.41233
20064215	chr19:20064215:G:A	1.47893e-06	-1.06161e-10	-0.550605
20064531	chr19:20064531:A:T	1.87167e-07	-1.43719	-1.18049
20064590	chr19:20064590:GAGGGTCTCCTCACTTCTCAGACGGGGCGGCCGA:G	1.19051e-06	-0.767541	-4.04282e-10
20064707	chr19:20064707:C:T	3.49968e-07	-0.64457	-1.34727
20064998	chr19:20064998:A:G	3.6584e-07	-0.609686	-1.3378
20065045	chr19:20065045:G:A	2.61907e-07	-1.1454	-1.13629
20065199	chr19:20065199:T:C	3.91233e-07	-0.527232	-1.35314
20065389	chr19:20065389:GTGGA:G	1.42851e-07	-1.49713	-1.39074
20065410	chr19:20065410:A:T	3.52141e-07	-0.683019	-1.30263
20065830	chr19:20065830:A:G	3.61676e-07	-0.609561	-1.34937
20066455	chr19:20066455:G:T	7.13715e-07	-1.06161e-10	-1.2792
20066493	chr19:20066493:T:C	5.52162e-07	-1.53584	-4.04282e-10
20066520	chr19:20066520:T:C	9.27338e-07	-1.01736	-4.04282e-10
20066642	chr19:20066642:G:T	7.10732e-07	-1.06161e-10	-1.28339
20066666	chr19:20066666:G:A	2.62322e-07	-0.863408	-1.4167
20066794	chr19:20066794:C:T	3.69418e-07	-0.599056	-1.3387
20066822	chr19:20066822:G:A	6.20174e-07	-1.06161e-10	-1.41968
20066842	chr19:20066842:C:T	3.63316e-07	-0.606476	-1.34793
20066845	chr19:20066845:A:G	3.51149e-07	-0.640375	-1.34809
20066952	chr19:20066952:G:C	1.567e-07	-1.37484	-1.4205
20066971	chr19:20066971:A:G	6.25955e-07	-1.06161e-10	-1.4104
20067036	chr19:20067036:G:A	2.7648e-07	-1.102	-1.12554
20067211	chr19:20067211:A:G	3.64003e-07	-0.623173	-1.32935
20067264	chr19:20067264:G:A	2.80402e-07	-1.09571	-1.11774
20067401	chr19:20067401:T:C	3.69427e-07	-0.60976	-1.32797
20067541	chr19:20067541:G:A	2.75803e-07	-1.09798	-1.13201
20067869	chr19:20067869:TAAGCCA:T	2.59849e-07	-1.13472	-1.15486
20067882	chr19:20067882:A:T	7.47184e-07	-1.06161e-10	-1.23337
20067930	chr19:20067930:G:A	3.92825e-07	-0.597414	-1.2789
20068526	chr19:20068526:G:A	8.55713e-07	-1.06161e-10	-1.09774
20068580	chr19:20068580:G:A	1.25983e-06	-1.06161e-10	-0.710948
20068602	chr19:20068602:A:T	1.50451e-07	-1.4166	-1.41945
20068621	chr19:20068621:C:T	2.54637e-06	-0.00725576	-4.04282e-10
20068805	chr19:20068805:T:G	2.53652e-07	-1.17407	-1.13964
20068854	chr19:20068854:C:T	7.63942e-07	-1.21119	-4.04282e-10
20069099	chr19:20069099:T:G	6.29583e-07	-1.06161e-10	-1.40462
20069655	chr19:20069655:C:T	1.05598e-05	1.41513	-4.04282e-10
20070044	chr19:20070044:T:C	6.56288e-07	-1.06161e-10	-1.36308
20070307	chr19:20070307:A:G	6.30917e-07	-1.06161e-10	-1.40251
20070380	chr19:20070380:A:G	6.45269e-07	-1.06161e-10	-1.38001
20070440	chr19:20070440:G:A	8.501e-07	-1.06161e-10	-1.10433
20070506	chr19:20070506:A:G	6.5326e-07	-1.06161e-10	-1.36771
20070794	chr19:20070794:A:C	1.91985e-07	-1.53988	-1.05238
20070961	chr19:20070961:T:A	7.2822e-07	-1.06161e-10	-1.25908
20070982	chr19:20070982:T:C	7.64022e-07	-1.06161e-10	-1.21108
20071054	chr19:20071054:A:T	1.78231e-06	-1.06161e-10	-0.364016
20071161	chr19:20071161:C:T	8.21429e-07	-1.06161e-10	-1.13863
20071208	chr19:20071208:A:T	6.26435e-07	-1.06161e-10	-1.40964
20071361	chr19:20071361:A:G	1.20807e-06	-1.06161e-10	-0.752902
20071653	chr19:20071653:A:C	8.4123e-07	-1.06161e-10	-1.11481
20071972	chr19:20071972:C:T	8.51675e-07	-1.06161e-10	-1.10248
20071990	chr19:20071990:G:A	8.34967e-07	-1.06161e-10	-1.12229
20072204	chr19:20072204:A:G	1.82536e-07	-1.22492	-1.41781
20072335	chr19:20072335:C:G	7.98262e-07	-1.06161e-10	-1.16724
20072475	chr19:20072475:G:A	7.26259e-07	-1.06161e-10	-1.26177
20072930	chr19:20072930:C:T	1.29419e-06	-1.06161e-10	-0.68404
20072960	chr19:20072960:CACATATAAATATATATATACAT:C	1.25475e-06	-1.06161e-10	-0.714987
20072999	chr19:20072999:G:A	2.322e-07	-1.17605	-1.22603
20073011	chr19:20073011:ACACT:A	1.47203e-07	-1.47584	-1.38203
20073023	chr19:20073023:C:A	3.86524e-07	-1.24962	-0.642869
20073196	chr19:20073196:G:A	7.58489e-07	-1.06161e-10	-1.21835
20073313	chr19:20073313:A:G	2.13226e-07	-1.54443	-0.942901
20073365	chr19:20073365:A:G	6.22283e-07	-1.06161e-10	-1.41629
20073465	chr19:20073465:C:T	1.86889e-07	-1.484	-1.13517
20073466	chr19:20073466:G:A	6.39161e-07	-1.06161e-10	-1.38952
20073604	chr19:20073604:T:C	6.26234e-07	-1.06161e-10	-1.40996
20073613	chr19:20073613:T:C	1.10094e-06	-1.06161e-10	-0.845757
20073759	chr19:20073759:G:A	1.07733e-06	-1.06161e-10	-0.867436
20074124	chr19:20074124:G:A	8.86989e-07	-1.06161e-10	-1.06185
20074198	chr19:20074198:A:G	3.56913e-07	-1.0434	-0.928791
20074245	chr19:20074245:A:G	6.28247e-07	-1.06161e-10	-1.40675
20075238	chr19:20075238:C:T	1.29541e-06	-1.06161e-10	-0.683095
20075330	chr19:20075330:A:T	7.00804e-07	-1.29745	-4.04282e-10
20075418	chr19:20075418:AT:A	9.07111e-07	-1.03942	-4.04282e-10
20075638	chr19:20075638:A:G	3.82163e-07	-1.01582	-0.888009
20075735	chr19:20075735:A:G	1.01045e-06	-1.06161e-10	-0.931525
20075936	chr19:20075936:A:G	1.08532e-06	-1.06161e-10	-0.860052
20076092	chr19:20076092:G:C	2.32699e-07	-1.16189	-1.23804
20076325	chr19:20076325:G:A	7.55161e-07	-1.06161e-10	-1.22275
20076373	chr19:20076373:T:A	5.79423e-07	-0.246375	-1.24127
20076490	chr19:20076490:C:T	1.81716e-07	-1.22698	-1.42026
20076646	chr19:20076646:T:C	1.43472e-06	-1.06161e-10	-0.580956
20076673	chr19:20076673:G:A	7.4689e-07	-1.06161e-10	-1.23376
20077011	chr19:20077011:A:G	1.57479e-06	-1.06161e-10	-0.4878
20077218	chr19:20077218:A:C	1.96132e-07	-1.18621	-1.38468
20077247	chr19:20077247:C:T	1.81782e-07	-1.36234	-1.28454
20077459	chr19:20077459:C:T	8.00048e-07	-1.06161e-10	-1.16501
20077534	chr19:20077534:A:T	6.68914e-07	-1.06161e-10	-1.34402
20077798	chr19:20077798:A:G	1.98811e-07	-1.16742	-1.38991
20077809	chr19:20077809:C:T	1.69615e-06	-1.06161e-10	-0.413561
20077924	chr19:20077924:A:C	1.03147e-06	-0.910943	-4.04282e-10
20077936	chr19:20077936:T:C	1.95536e-07	-1.18822	-1.38571
20078627	chr19:20078627:TCAAAGACG:T	9.74115e-07	-1.06161e-10	-0.968151
20078698	chr19:20078698:C:T	1.05181e-06	-0.891415	-4.04282e-10
20078828	chr19:20078828:A:ATAAC	1.15686e-06	-0.796213	-4.04282e-10
20078845	chr19:20078845:A:G	1.87067e-07	-1.37748	-1.24073
20078879	chr19:20078879:T:C	1.84925e-07	-1.36085	-1.26888
20078961	chr19:20078961:A:G	1.0024e-06	-1.06161e-10	-0.939531
20079041	chr19:20079041:C:T	6.41029e-07	-1.3866	-4.04282e-10
20079314	chr19:20079314:T:G	7.28977e-07	-1.06161e-10	-1.25804
20079411	chr19:20079411:G:A	7.80848e-07	-1.06161e-10	-1.1893
20079474	chr19:20079474:CAT:C	2.15386e-07	-1.51133	-0.965923
20079529	chr19:20079529:A:G	1.07801e-06	-1.06161e-10	-0.866807
20079600	chr19:20079600:G:C	7.0973e-07	-1.06161e-10	-1.2848
20079607	chr19:20079607:G:A	7.19395e-07	-1.06161e-10	-1.27127
20079615	chr19:20079615:C:CA	1.25925e-06	-1.06161e-10	-0.711412
20079939	chr19:20079939:T:C	7.43107e-07	-1.23884	-4.04282e-10
20080452	chr19:20080452:A:C	1.33172e-06	-1.06161e-10	-0.655453
20080669	chr19:20080669:A:G	1.32418e-06	-1.06161e-10	-0.661133
20080715	chr19:20080715:G:A	2.84496e-06	-1.06161e-10	0.103625
20081130	chr19:20081130:A:G	1.07046e-06	-1.06161e-10	-0.873839
20081141	chr19:20081141:C:T	1.81858e-06	-1.06161e-10	-0.343867
20081335	chr19:20081335:A:G	3.86643e-06	0.410408	-4.04282e-10
20081486	chr19:20081486:C:T	1.3258e-06	-1.06161e-10	-0.659911
20081487	chr19:20081487:A:G	1.26442e-06	-1.06161e-10	-0.70731
20081560	chr19:20081560:C:A	1.49673e-06	-1.06161e-10	-0.53864
20081708	chr19:20081708:G:A	4.63653e-07	-0.654298	-1.05625
20081763	chr19:20081763:TTTC:T	7.0604e-07	-1.06161e-10	-1.29001
20081824	chr19:20081824:G:T	1.57617e-07	-1.51594	-1.27357
20081891	chr19:20081891:A:T	7.13765e-07	-1.06161e-10	-1.27913
20082017	chr19:20082017:G:A	1.42261e-05	1.68064	0.0325117
20082396	chr19:20082396:A:G	7.5961e-07	-1.06161e-10	-1.21687
20082739	chr19:20082739:C:T	7.44699e-07	-1.06161e-10	-1.2367
20082981	chr19:20082981:T:C	1.5018e-06	-1.06161e-10	-0.535258
20083020	chr19:20083020:C:A	1.34257e-06	-1.06161e-10	-0.647336
20083037	chr19:20083037:C:G	1.36616e-06	-1.06161e-10	-0.629922
20083131	chr19:20083131:A:C	1.34108e-06	-1.06161e-10	-0.648453
20083272	chr19:20083272:T:C	4.72188e-07	-0.636292	-1.05601
20083340	chr19:20083340:T:G	1.05653e-06	-1.06161e-10	-0.886936
20083431	chr19:20083431:G:A	1.5633e-06	-1.06161e-10	-0.495123
20083501	chr19:20083501:G:A	4.43128e-07	-0.66858	-1.08724
20083516	chr19:20083516:A:G	1.40193e-06	-1.06161e-10	-0.604073
20084031	chr19:20084031:C:T	1.06607e-06	-1.06161e-10	-0.877946
20084107	chr19:20084107:G:A	1.80638e-06	-1.06161e-10	-0.350602
20084116	chr19:20084116:C:T	1.48346e-06	-1.06161e-10	-0.547548
20084245	chr19:20084245:C:T	6.29885e-07	-1.06161e-10	-1.40414
20084348	chr19:20084348:C:T	1.45345e-06	-1.06161e-10	-0.567986
20084696	chr19:20084696:G:A	7.45641e-07	-1.23544	-4.04282e-10
20084798	chr19:20084798:G:A	1.02207e-06	-1.06161e-10	-0.920095
20084945	chr19:20084945:T:C	7.41695e-07	-1.06161e-10	-1.24074
20084959	chr19:20084959:C:T	7.41098e-07	-1.06161e-10	-1.24155
20084965	chr19:20084965:G:T	7.4189e-07	-1.06161e-10	-1.24048
20085017	chr19:20085017:T:A	1.09583e-06	-1.06161e-10	-0.850411
20085296	chr19:20085296:TTGGCCGAGACTGGAGTGCAG:T	2.03938e-07	-1.54442	-0.987447
20085345	chr19:20085345:C:T	7.34181e-07	-1.06161e-10	-1.25092
20085360	chr19:20085360:T:C	1.49093e-06	-1.06161e-10	-0.542528
20085408	chr19:20085408:T:C	7.54786e-07	-1.06161e-10	-1.22325
20085502	chr19:20085502:T:C	1.76343e-07	-1.43513	-1.24212
20085507	chr19:20085507:G:A	1.09461e-06	-1.06161e-10	-0.851529
20085512	chr19:20085512:G:A	1.02201e-06	-1.06161e-10	-0.920151
20085551	chr19:20085551:C:T	1.05065e-06	-1.06161e-10	-0.892519
20085612	chr19:20085612:T:C	1.5291e-06	-1.06161e-10	-0.517247
20085678	chr19:20085678:T:C	1.34503e-06	-1.06161e-10	-0.645511
20085859	chr19:20085859:T:C	1.09583e-06	-1.06161e-10	-0.850411
20086083	chr19:20086083:C:T	7.62937e-07	-1.06161e-10	-1.21251
20086296	chr19:20086296:G:A	1.4554e-07	-1.54202	-1.32721
20086301	chr19:20086301:T:C	3.00104e-07	-1.19969	-0.945862
20086459	chr19:20086459:T:C	1.34643e-06	-1.06161e-10	-0.644465
20086535	chr19:20086535:T:C	7.13368e-07	-1.06161e-10	-1.27968
20086583	chr19:20086583:C:G	2.16665e-07	-1.54344	-0.927885
20086967	chr19:20086967:T:C	7.41345e-07	-1.06161e-10	-1.24121
20087128	chr19:20087128:G:A	8.1817e-06	1.15997	-4.04282e-10
20087172	chr19:20087172:T:TG	2.09829e-07	-1.42261	-1.08077
20087411	chr19:20087411:C:T	7.41682e-07	-1.06161e-10	-1.24076
20087412	chr19:20087412:T:C	7.39848e-07	-1.06161e-10	-1.24324
20087449	chr19:20087449:T:G	7.34779e-07	0.151721	-1.40183
20087762	chr19:20087762:T:G	1.32463e-06	-1.06161e-10	-0.660794
20087851	chr19:20087851:A:C	5.56373e-07	-1.52824	-4.04282e-10
20087874	chr19:20087874:A:G	1.72593e-06	-0.350207	-0.0459516
20087880	chr19:20087880:A:G	7.42224e-07	-1.06161e-10	-1.24003
20087891	chr19:20087891:A:G	1.0929e-06	-1.06161e-10	-0.853092
20088150	chr19:20088150:T:C	8.83938e-07	-1.06161e-10	-1.06529
20088212	chr19:20088212:G:C	7.31534e-07	-1.06161e-10	-1.25454
20088380	chr19:20088380:T:C	1.00543e-06	-1.06161e-10	-0.936508
20088442	chr19:20088442:G:A	1.08336e-06	-1.06161e-10	-0.86186
20088643	chr19:20088643:G:A	1.1752e-06	-1.06161e-10	-0.780491
20088935	chr19:20088935:C:T	6.62359e-07	-1.06161e-10	-1.35387
20088936	chr19:20088936:G:A	1.44878e-06	-1.06161e-10	-0.571201
20089191	chr19:20089191:G:A	9.65946e-07	-1.06161e-10	-0.976572
20089201	chr19:20089201:T:C	1.07311e-06	-1.06161e-10	-0.871362
20089331	chr19:20089331:A:C	1.09936e-06	-1.06161e-10	-0.847198
20089381	chr19:20089381:C:T	2.91711e-06	0.128667	-4.04282e-10
20089382	chr19:20089382:G:A	1.11325e-06	-1.06161e-10	-0.834638
20089521	chr19:20089521:T:C	1.43628e-06	-1.06161e-10	-0.579871
20089670	chr19:20089670:C:T	4.83457e-07	-0.248864	-1.41985
20089695	chr19:20089695:A:G	1.12351e-06	-1.06161e-10	-0.825465
20089870	chr19:20089870:G:A	1.07958e-06	-1.06161e-10	-0.865355
20089984	chr19:20089984:C:T	1.09757e-06	-1.06161e-10	-0.848824
20090117	chr19:20090117:A:G	1.1046e-06	-1.06161e-10	-0.842438
20090192	chr19:20090192:T:C	1.03553e-06	-1.06161e-10	-0.907008
20090267	chr19:20090267:G:A	1.13424e-06	-1.06161e-10	-0.815963
20090506	chr19:20090506:C:T	7.35093e-07	-1.06161e-10	-1.24968
20090565	chr19:20090565:T:G	7.96782e-07	-1.06161e-10	-1.1691
20090597	chr19:20090597:C:G	1.09765e-06	-1.06161e-10	-0.848752
20090856	chr19:20090856:T:C	1.04788e-06	-1.06161e-10	-0.895159
20091017	chr19:20091017:C:T	6.35442e-07	-1.06161e-10	-1.39536
20091053	chr19:20091053:G:A	1.40065e-06	-1.06161e-10	-0.604988
20091089	chr19:20091089:C:T	7.73763e-07	-1.06161e-10	-1.19841
20091098	chr19:20091098:T:TC	1.10828e-06	-1.06161e-10	-0.839114
20091230	chr19:20091230:C:T	8.72425e-07	-1.06161e-10	-1.0784
20091252	chr19:20091252:G:A	8.85153e-07	-1.06161e-10	-1.06392
20091294	chr19:20091294:A:G	6.81707e-07	-1.06161e-10	-1.32508
20091686	chr19:20091686:T:C	1.04415e-06	-1.06161e-10	-0.898724
20091986	chr19:20091986:T:C	2.0433e-06	-1.06161e-10	-0.227361
20092119	chr19:20092119:C:T	6.87489e-07	-1.06161e-10	-1.31663
20092233	chr19:20092233:T:C	7.17181e-07	-1.06161e-10	-1.27435
20092322	chr19:20092322:C:T	1.67085e-06	-1.06161e-10	-0.42859
20092447	chr19:20092447:G:A	1.06735e-06	-1.06161e-10	-0.876742
20092616	chr19:20092616:C:T	9.90164e-07	-0.95181	-4.04282e-10
20092690	chr19:20092690:G:T	4.02783e-06	-0.625821	1.07712
20092706	chr19:20092706:G:A	7.90229e-07	-1.06161e-10	-1.17736
20092711	chr19:20092711:C:T	6.30902e-07	-1.06161e-10	-1.40253
20093112	chr19:20093112:C:T	1.40111e-07	-1.48761	-1.41964
20093494	chr19:20093494:G:A	7.23122e-07	-1.06161e-10	-1.2661
20093599	chr19:20093599:G:A	7.36476e-07	-1.06161e-10	-1.2478
20093614	chr19:20093614:G:A	6.6951e-07	-1.06161e-10	-1.34313
20093664	chr19:20093664:G:C	6.69256e-07	-1.49591	0.152398
20093684	chr19:20093684:G:C	2.77827e-06	-1.06161e-10	0.0799039
20093886	chr19:20093886:AG:A	1.80428e-07	-1.52778	-1.12657
20093939	chr19:20093939:G:A	7.35537e-07	-1.06161e-10	-1.24908
20094131	chr19:20094131:G:A	7.34968e-07	-1.06161e-10	-1.24985
20094410	chr19:20094410:G:A	2.02326e-06	-1.06161e-10	-0.237215
20094465	chr19:20094465:T:A	6.28879e-07	-1.06161e-10	-1.40574
20094652	chr19:20094652:C:T	2.47615e-07	-1.5441	-0.793703
20094939	chr19:20094939:G:A	6.76236e-07	-1.33314	-4.04282e-10
20094966	chr19:20094966:G:T	6.37803e-06	0.910934	-4.04282e-10
20095147	chr19:20095147:G:A	2.72327e-06	-1.06161e-10	0.0599102
20095330	chr19:20095330:C:T	1.62845e-06	-1.06161e-10	-0.454299
20095391	chr19:20095391:G:A	7.53917e-07	-1.06161e-10	-1.2244
20095647	chr19:20095647:A:T	7.32793e-07	-1.06161e-10	-1.25282
20095756	chr19:20095756:C:T	1.17198e-06	-1.06161e-10	-0.783231
20095939	chr19:20095939:G:A	7.02105e-07	-1.06161e-10	-1.2956
20095960	chr19:20095960:C:T	6.66226e-07	-1.06161e-10	-1.34805
20095961	chr19:20095961:A:G	7.11835e-07	-1.06161e-10	-1.28183
20097126	chr19:20097126:G:T	2.30494e-06	-1.06161e-10	-0.106869
20097227	chr19:20097227:A:G	1.13005e-06	-0.819659	-4.04282e-10
20097273	chr19:20097273:A:G	6.78923e-07	-1.06161e-10	-1.32917
20097534	chr19:20097534:G:A	1.56609e-07	-1.53495	-1.26098
20097624	chr19:20097624:TG:T	9.63197e-07	-1.06161e-10	-0.979422
20097635	chr19:20097635:G:A	8.78802e-07	-1.06161e-10	-1.07112
20098303	chr19:20098303:C:T	1.00332e-06	-0.938611	-4.04282e-10
20098684	chr19:20098684:G:C	8.69694e-07	-1.06161e-10	-1.08154
20098718	chr19:20098718:T:C	8.70909e-07	-1.06161e-10	-1.08014
20098805	chr19:20098805:A:G	1.11819e-06	-1.06161e-10	-0.830215
20098923	chr19:20098923:A:G	8.69694e-07	-1.06161e-10	-1.08154
20098965	chr19:20098965:A:T	5.61113e-07	-1.51976	-4.04282e-10
20098969	chr19:20098969:A:G	6.77884e-07	-1.06161e-10	-1.3307
20099087	chr19:20099087:C:T	8.69694e-07	-1.06161e-10	-1.08154
20099143	chr19:20099143:C:T	1.76933e-06	-1.06161e-10	-0.371323
20099213	chr19:20099213:A:G	2.71372e-07	-1.20737	-1.03882
20099597	chr19:20099597:G:T	8.69694e-07	-1.06161e-10	-1.08154
20099934	chr19:20099934:C:T	1.55229e-07	-1.5438	-1.26098
20100101	chr19:20100101:C:G	7.34968e-07	-1.06161e-10	-1.24985
20100381	chr19:20100381:C:T	2.35607e-07	-1.54388	-0.84364
20100731	chr19:20100731:G:A	2.83765e-07	-1.04833	-1.15321
20100752	chr19:20100752:C:G	1.14856e-06	-1.06161e-10	-0.803416
20100951	chr19:20100951:G:A	2.39787e-07	-1.54436	-0.825573
20100989	chr19:20100989:TG:T	7.16519e-07	-1.06161e-10	-1.27527
20101286	chr19:20101286:G:A	8.69694e-07	-1.06161e-10	-1.08154
20101300	chr19:20101300:T:C	2.57788e-07	-1.14945	-1.14809
20101738	chr19:20101738:T:C	7.3365e-07	-1.06161e-10	-1.25165
20101823	chr19:20101823:T:C	8.04368e-07	-1.06161e-10	-1.15962
20102251	chr19:20102251:A:G	6.36448e-07	-1.06161e-10	-1.39378
20102431	chr19:20102431:A:G	2.45568e-06	-1.06161e-10	-0.0435206
20102737	chr19:20102737:A:C	6.22425e-07	-1.06161e-10	-1.41606
20102955	chr19:20102955:C:T	4.6034e-06	-1.06161e-10	0.584871
20102972	chr19:20102972:A:G	2.52985e-06	-0.0137658	-4.04282e-10
20103156	chr19:20103156:G:T	1.70294e-07	-1.54195	-1.17021
20103267	chr19:20103267:T:C	1.81425e-07	-1.54348	-1.10536
20103497	chr19:20103497:T:G	6.2999e-07	-1.06161e-10	-1.40398
20103719	chr19:20103719:G:A	3.50306e-07	-1.35479	-0.636086
20103978	chr19:20103978:G:T	5.80982e-07	-1.48496	-4.04282e-10
20104126	chr19:20104126:C:G	9.15911e-07	-1.06161e-10	-1.02976
20104432	chr19:20104432:A:G	1.42214e-06	-1.06161e-10	-0.589762
20104560	chr19:20104560:C:A	1.46713e-06	-1.06161e-10	-0.55862
20104604	chr19:20104604:G:C	4.43685e-06	-1.06161e-10	0.548019
20104784	chr19:20104784:C:A	1.46179e-06	-1.06161e-10	-0.562261
20104817	chr19:20104817:A:C	6.42388e-07	-1.06161e-10	-1.38449
20104987	chr19:20104987:C:T	1.81588e-07	-1.54299	-1.10495
20105297	chr19:20105297:G:A	8.07416e-07	-1.06161e-10	-1.15584
20105396	chr19:20105396:T:A	3.07372e-06	0.180965	-4.04282e-10
20105420	chr19:20105420:A:C	5.90713e-07	-1.46835	-4.04282e-10
20105807	chr19:20105807:C:T	5.83498e-07	-1.48064	-4.04282e-10
20105855	chr19:20105855:A:G	4.2133e-06	-1.06161e-10	0.496321
20105902	chr19:20105902:A:G	1.60613e-06	-1.06161e-10	-0.468097
20106506	chr19:20106506:G:C	7.93098e-07	-1.06161e-10	-1.17373
20106539	chr19:20106539:C:T	6.20042e-06	0.882691	-4.04282e-10
20106546	chr19:20106546:C:T	9.37334e-07	-1.06161e-10	-1.00664
20106728	chr19:20106728:C:T	1.32951e-06	-1.06161e-10	-0.657111
20107010	chr19:20107010:G:A	5.60621e-07	-1.52064	-4.04282e-10
20107368	chr19:20107368:C:T	4.0977e-07	-1.33922	-0.494859
20108142	chr19:20108142:G:GT	3.45532e-07	-1.51091	-0.493685
20108265	chr19:20108265:T:C	6.53174e-07	-1.06161e-10	-1.36784
20108289	chr19:20108289:T:C	6.53539e-07	-1.06161e-10	-1.36728
20108471	chr19:20108471:G:A	3.55393e-07	-1.51545	-0.461006
20108922	chr19:20108922:A:C	1.71207e-07	-1.5292	-1.17761
20109016	chr19:20109016:C:T	1.618e-07	-1.5357	-1.22762
20109261	chr19:20109261:G:A	3.37307e-07	-1.51742	-0.511267
20109271	chr19:20109271:A:G	6.24712e-07	-1.06161e-10	-1.41239
20109419	chr19:20109419:A:C	3.36028e-07	-1.50285	-0.529631
20109421	chr19:20109421:TTAATA:T	1.0608e-06	-1.06161e-10	-0.882903
20109573	chr19:20109573:A:G	3.84903e-07	-1.51108	-0.385612
20109609	chr19:20109609:C:G	3.48497e-07	-1.50403	-0.492024
20110043	chr19:20110043:C:A	7.33399e-07	-1.06161e-10	-1.25199
20110232	chr19:20110232:A:G	6.40698e-07	-1.06161e-10	-1.38712
20110504	chr19:20110504:G:A	6.37755e-07	-1.06161e-10	-1.39173
20111163	chr19:20111163:A:G	2.70547e-07	-1.52799	-0.721242
20111531	chr19:20111531:C:T	1.58864e-07	-1.48123	-1.3004
20111546	chr19:20111546:TAAAG:T	1.03701e-06	-1.06161e-10	-0.905587
20112051	chr19:20112051:G:A	6.11785e-07	-1.4333	-4.04282e-10
20112060	chr19:20112060:T:C	9.20223e-07	-1.06161e-10	-1.02506
20112304	chr19:20112304:T:C	1.55384e-07	-1.5432	-1.26058
20113008	chr19:20113008:A:C	5.1074e-07	-1.08107	-0.532749
20113476	chr19:20113476:G:GC	6.39549e-07	-1.38892	-4.04282e-10
20113808	chr19:20113808:A:T	2.40946e-06	-1.06161e-10	-0.0625209
20113960	chr19:20113960:CTT:C	1.04349e-06	-1.06161e-10	-0.899352
20114197	chr19:20114197:AG:A	9.65297e-07	-1.06161e-10	-0.977245
20114614	chr19:20114614:T:C	1.58231e-06	-1.06161e-10	-0.483042
20114774	chr19:20114774:A:G	1.79173e-07	-1.42963	-1.2317
20114822	chr19:20114822:CCTTA:C	9.08273e-07	-1.06161e-10	-1.03813
20114941	chr19:20114941:A:G	3.55228e-07	-1.49864	-0.478285
20115031	chr19:20115031:ATTGT:A	1.66729e-06	-1.06161e-10	-0.430726
20115330	chr19:20115330:A:G	7.03054e-07	-1.29425	-4.04282e-10
20115331	chr19:20115331:G:C	9.46944e-07	-1.06161e-10	-0.99644
20115395	chr19:20115395:T:C	1.53325e-06	-1.06161e-10	-0.514537
20116514	chr19:20116514:A:G	7.37481e-07	-1.24644	-4.04282e-10
20117050	chr19:20117050:A:T	5.65752e-07	-1.51152	-4.04282e-10
20117261	chr19:20117261:C:G	6.96315e-07	-1.06161e-10	-1.30388
20117514	chr19:20117514:C:T	5.86814e-07	-1.47497	-4.04282e-10
20117637	chr19:20117637:G:A	5.73428e-07	-1.49805	-4.04282e-10
20117992	chr19:20117992:A:G	1.57174e-06	-1.06161e-10	-0.489742
20118677	chr19:20118677:G:A	3.72662e-07	-1.54388	-0.385129
20119129	chr19:20119129:T:C	9.57194e-06	-1.06161e-10	1.31691
20119420	chr19:20119420:T:C	9.14673e-07	-1.06161e-10	-1.03111
20119455	chr19:20119455:T:A	1.76182e-07	-1.52914	-1.14902
20119683	chr19:20119683:C:T	3.43903e-07	-1.54442	-0.464898
20119834	chr19:20119834:T:C	6.60752e-07	-1.06161e-10	-1.3563
20119875	chr19:20119875:T:A	6.24928e-07	-1.06161e-10	-1.41204
20120002	chr19:20120002:A:G	8.86793e-07	-1.06161e-10	-1.06207
20120352	chr19:20120352:C:T	1.64352e-06	-1.06161e-10	-0.445084
20120779	chr19:20120779:A:G	6.24165e-07	-1.06161e-10	-1.41327
20120896	chr19:20120896:C:G	6.30051e-07	-1.06161e-10	-1.40388
20121150	chr19:20121150:A:G	5.49336e-07	-1.54097	-4.04282e-10
20121368	chr19:20121368:TA:T	1.731e-07	-1.54421	-1.15161
20121444	chr19:20121444:G:A	6.25325e-07	-1.06161e-10	-1.41141
20121734	chr19:20121734:TTATGCTTTA:T	6.45665e-07	-1.06161e-10	-1.3794
20121912	chr19:20121912:C:T	1.7329e-07	-1.54355	-1.15116
20122478	chr19:20122478:G:A	1.60948e-06	-1.06161e-10	-0.466015
20122691	chr19:20122691:G:A	2.73338e-07	-1.54443	-0.694541
20122780	chr19:20122780:A:G	1.43863e-06	-1.06161e-10	-0.578235
20122941	chr19:20122941:CCTG:C	6.5784e-07	-1.06161e-10	-1.36072
20122982	chr19:20122982:C:T	2.3652e-07	-1.54399	-0.839659
20123730	chr19:20123730:GT:G	6.27935e-07	-1.06161e-10	-1.40724
20123817	chr19:20123817:A:G	6.58288e-07	-1.06161e-10	-1.36004
20123826	chr19:20123826:C:T	6.34989e-07	-0.11971	-1.27636
20123835	chr19:20123835:T:C	2.25333e-07	-1.50894	-0.923154
20124228	chr19:20124228:A:G	2.21711e-07	-1.51205	-0.936252
20124411	chr19:20124411:C:T	6.32694e-07	-1.06161e-10	-1.39969
20124521	chr19:20124521:A:G	7.81063e-07	-1.06161e-10	-1.18902
20124666	chr19:20124666:C:G	1.8302e-07	-1.43405	-1.20604
20124811	chr19:20124811:G:A	6.45024e-07	-1.06161e-10	-1.38039
20125120	chr19:20125120:G:A	2.01763e-07	-1.54112	-1.00147
20125127	chr19:20125127:C:T	8.12107e-07	-1.06161e-10	-1.15005
20125485	chr19:20125485:G:A	7.99781e-07	-1.06161e-10	-1.16534
20125706	chr19:20125706:A:C	6.65198e-07	-1.3496	-4.04282e-10
20126330	chr19:20126330:A:G	6.29156e-07	-1.06161e-10	-1.4053
20126396	chr19:20126396:G:A	6.79231e-07	-1.06161e-10	-1.32872
20126655	chr19:20126655:T:TC	2.88534e-07	-1.43875	-0.746118
20126796	chr19:20126796:T:A	6.64351e-07	-1.06161e-10	-1.35087
20126802	chr19:20126802:C:T	2.92567e-07	-1.54333	-0.627652
20127266	chr19:20127266:T:C	8.60859e-07	-1.06161e-10	-1.09175
20127339	chr19:20127339:A:C	2.62875e-07	-1.48618	-0.79182
20127551	chr19:20127551:A:G	2.74067e-07	-1.50312	-0.73319
20127602	chr19:20127602:AACATTTTT:A	6.69416e-07	-1.06161e-10	-1.34327
20127629	chr19:20127629:A:G	6.68601e-07	-1.06161e-10	-1.34449
20127760	chr19:20127760:G:A	6.6323e-07	-1.06161e-10	-1.35256
20127853	chr19:20127853:T:C	2.56507e-07	-1.47529	-0.82723
20128474	chr19:20128474:T:G	2.70442e-07	-1.5434	-0.706225
20129240	chr19:20129240:G:A	2.99259e-07	-1.54343	-0.604943
20129449	chr19:20129449:G:C	3.10666e-07	-1.54391	-0.567047
20129452	chr19:20129452:A:C	1.74534e-06	-1.06161e-10	-0.384976
20129462	chr19:20129462:C:T	1.79934e-06	-0.354506	-4.04282e-10
20129679	chr19:20129679:A:G	9.12162e-07	-1.03386	-4.04282e-10
20129744	chr19:20129744:CTA:C	7.06831e-07	-1.06161e-10	-1.28889
20129839	chr19:20129839:T:C	9.15704e-07	-1.02999	-4.04282e-10
20129857	chr19:20129857:G:A	2.81722e-07	-1.5399	-0.668859
20130118	chr19:20130118:A:G	3.4772e-07	-1.54235	-0.455929
20130121	chr19:20130121:T:A	2.5187e-07	-1.53765	-0.783113
20130325	chr19:20130325:C:T	7.06552e-07	-1.06161e-10	-1.28928
20130698	chr19:20130698:A:C	1.0273e-06	-1.06161e-10	-0.914991
20131283	chr19:20131283:C:T	2.89815e-07	-1.54036	-0.640081
20131290	chr19:20131290:T:A	6.66385e-07	-1.06161e-10	-1.34781
20131465	chr19:20131465:G:A	2.93526e-07	-1.54419	-0.623521
20131665	chr19:20131665:CA:C	1.80571e-07	-1.52373	-1.12982
20131907	chr19:20131907:ATCATC:A	2.02466e-06	-0.236522	-4.04282e-10
20132668	chr19:20132668:A:T	1.93337e-07	-1.52202	-1.06322
20132981	chr19:20132981:T:A	5.19132e-07	-1.11991	-0.477608
20133375	chr19:20133375:C:T	8.47784e-07	-1.06161e-10	-1.10705
20133516	chr19:20133516:A:T	2.78903e-07	-1.54418	-0.674634
20133555	chr19:20133555:C:T	6.26811e-07	-1.06161e-10	-1.40903
20133789	chr19:20133789:A:T	1.21875e-06	-1.43648	0.692381
20133832	chr19:20133832:G:C	6.3195e-07	-1.06161e-10	-1.40087
20134271	chr19:20134271:G:C	1.61306e-07	-1.52262	-1.24376
20135091	chr19:20135091:G:A	6.68212e-07	-1.06161e-10	-1.34508
20135154	chr19:20135154:T:G	4.25839e-07	-0.986283	-0.809337
20135166	chr19:20135166:A:G	2.62505e-07	-1.54324	-0.736173
20135437	chr19:20135437:G:T	2.9086e-07	-1.54003	-0.636814
20135598	chr19:20135598:G:A	3.32998e-06	0.261041	-4.04282e-10
20135619	chr19:20135619:T:C	2.67219e-07	-1.54394	-0.717674
20135789	chr19:20135789:G:T	7.04686e-07	-1.06161e-10	-1.29193
20135924	chr19:20135924:G:A	8.76357e-07	-1.06161e-10	-1.07391
20135946	chr19:20135946:CA:C	2.06202e-06	-1.06161e-10	-0.218239
20135962	chr19:20135962:AT:A	6.20934e-07	-1.06161e-10	-1.41845
20136236	chr19:20136236:A:G	2.5462e-07	-1.54388	-0.766026
20136357	chr19:20136357:A:T	6.21579e-07	-1.06161e-10	-1.41742
20136703	chr19:20136703:C:A	6.39225e-07	-1.06161e-10	-1.38942
20136999	chr19:20136999:C:A	2.76481e-07	-1.54336	-0.68418
20137070	chr19:20137070:G:A	2.76568e-07	-1.54278	-0.684444
20137118	chr19:20137118:C:A	2.86994e-07	-1.54442	-0.645796
20137422	chr19:20137422:T:C	2.91129e-07	-1.54215	-0.633762
20137430	chr19:20137430:G:A	1.02329e-06	-1.06161e-10	-0.918901
20137522	chr19:20137522:C:T	1.03619e-05	-1.06161e-10	1.39621
20137523	chr19:20137523:G:A	8.78381e-07	-1.06161e-10	-1.0716
20137579	chr19:20137579:G:A	3.65741e-05	-1.06161e-10	2.65742
20137669	chr19:20137669:G:A	3.28888e-06	-1.06161e-10	0.248621
20137820	chr19:20137820:C:A	6.79782e-07	-1.06161e-10	-1.32791
20138549	chr19:20138549:G:A	7.23909e-07	-1.06161e-10	-1.26501
20138605	chr19:20138605:T:C	1.02461e-06	-1.06161e-10	-0.917616
20138846	chr19:20138846:AT:A	1.58545e-07	-1.36945	-1.41419
20139045	chr19:20139045:G:C	2.43113e-07	-1.54344	-0.812713
20139174	chr19:20139174:T:C	2.45211e-07	-1.54395	-0.803611
20139397	chr19:20139397:C:A	2.40095e-07	-1.54329	-0.825351
20139768	chr19:20139768:G:A	1.06703e-06	-1.06161e-10	-0.877043
20139856	chr19:20139856:T:G	6.89444e-07	-1.06161e-10	-1.31379
20140528	chr19:20140528:G:A	1.98363e-07	-1.53263	-1.02695
20140530	chr19:20140530:G:A	1.51725e-06	-1.06161e-10	-0.525028
20140614	chr19:20140614:TAAGAA:T	2.72553e-07	-1.54328	-0.69857
20140798	chr19:20140798:A:G	6.89487e-07	-1.06161e-10	-1.31373
20141140	chr19:20141140:A:G	8.2607e-07	-1.06161e-10	-1.133
20141396	chr19:20141396:C:T	2.41847e-07	-1.53545	-0.825926
20141927	chr19:20141927:C:T	6.58852e-07	-1.06161e-10	-1.35918
20141961	chr19:20141961:A:C	6.57384e-07	-1.06161e-10	-1.36141
20142241	chr19:20142241:C:T	1.77499e-06	-0.368128	-4.04282e-10
20142268	chr19:20142268:C:G	7.0588e-07	-1.06161e-10	-1.29023
20142336	chr19:20142336:T:TCA	6.52393e-07	-1.06161e-10	-1.36903
20142475	chr19:20142475:G:A	2.0342e-07	-1.52539	-1.00902
20142954	chr19:20142954:G:T	2.83283e-07	-1.54183	-0.661403
20142961	chr19:20142961:G:A	5.30731e-07	-0.969549	-0.605875
20143797	chr19:20143797:T:C	5.46822e-07	-1.53977	-0.00578713
20143867	chr19:20143867:C:T	6.91721e-07	-1.06161e-10	-1.3105
20144179	chr19:20144179:A:T	1.61067e-06	-1.06161e-10	-0.465276
20144261	chr19:20144261:G:A	2.71018e-07	-1.38869	-0.858803
20144275	chr19:20144275:C:T	2.67741e-07	-1.39452	-0.865141
20144406	chr19:20144406:C:G	6.84424e-07	-1.06161e-10	-1.3211
20144653	chr19:20144653:G:A	9.30778e-07	-1.06161e-10	-1.01366
20144697	chr19:20144697:T:A	9.75315e-07	-1.50635	0.539425
20144805	chr19:20144805:T:C	9.04843e-07	-1.04192	-4.04282e-10
20145377	chr19:20145377:G:T	2.54364e-07	-1.43096	-0.879957
20145673	chr19:20145673:C:T	6.37178e-07	-1.06161e-10	-1.39263
20146464	chr19:20146464:A:T	2.45362e-07	-1.36372	-0.983224
20146576	chr19:20146576:T:C	3.01331e-07	-1.43381	-0.707659
20147136	chr19:20147136:T:C	6.37643e-07	-1.06161e-10	-1.3919
20147154	chr19:20147154:A:G	6.17801e-07	-0.945634	-0.47788
20147211	chr19:20147211:C:A	6.46204e-07	-1.06161e-10	-1.37857
20147692	chr19:20147692:TATA:T	1.06536e-06	-1.06161e-10	-0.878612
20147782	chr19:20147782:C:T	6.38315e-07	-1.06161e-10	-1.39085
20148048	chr19:20148048:T:G	6.38808e-07	-1.06161e-10	-1.39008
20148338	chr19:20148338:A:G	7.58675e-07	-1.06161e-10	-1.21811
20148410	chr19:20148410:C:T	3.34812e-07	-1.444	-0.592112
20148413	chr19:20148413:A:G	6.686e-07	-1.06161e-10	-1.34449
20150709	chr19:20150709:GCCCTCGGGC:G	6.34608e-07	-1.06161e-10	-1.39667
20150863	chr19:20150863:C:A	4.61008e-07	-1.4691	-0.247159
20151027	chr19:20151027:C:T	8.60443e-07	-1.06161e-10	-1.09223
20151030	chr19:20151030:C:T	6.56037e-07	-1.06161e-10	-1.36346
20151224	chr19:20151224:G:A	6.87989e-07	-1.06161e-10	-1.31591
20151393	chr19:20151393:C:T	1.03791e-06	-1.06161e-10	-0.904715
20151414	chr19:20151414:T:G	1.85643e-06	-1.06161e-10	-0.323271
20151514	chr19:20151514:A:G	2.70741e-07	-1.07242	-1.1761
20151531	chr19:20151531:GGA:G	1.0309e-06	-1.06161e-10	-0.91149
20151579	chr19:20151579:G:T	7.23183e-07	-1.06161e-10	-1.26602
20151651	chr19:20151651:A:AG	4.03784e-07	-1.44918	-0.399616
20151721	chr19:20151721:A:G	3.33477e-07	-1.41833	-0.621779
20151841	chr19:20151841:G:C	9.8263e-07	-1.06161e-10	-0.959448
20151877	chr19:20151877:A:G	7.0284e-07	-1.06161e-10	-1.29455
20152447	chr19:20152447:A:G	1.03278e-06	-1.06161e-10	-0.909675
20152643	chr19:20152643:G:A	7.62908e-07	-1.06161e-10	-1.21254
20152752	chr19:20152752:A:G	3.91738e-07	-1.03238	-0.846701
20152837	chr19:20152837:G:A	1.1802e-06	-1.06161e-10	-0.776238
20152899	chr19:20152899:A:G	2.55913e-06	-0.00225579	-4.04282e-10
20153052	chr19:20153052:T:C	8.00672e-07	-1.16423	-4.04282e-10
20153064	chr19:20153064:C:G	6.31136e-07	-1.06161e-10	-1.40216
20153076	chr19:20153076:G:A	6.37929e-07	-1.06161e-10	-1.39145
20153431	chr19:20153431:G:A	6.38921e-07	-1.06161e-10	-1.3899
20153450	chr19:20153450:G:A	3.95286e-07	-1.01616	-0.853908
20153491	chr19:20153491:G:T	7.4606e-07	-1.06161e-10	-1.23487
20154331	chr19:20154331:A:G	6.3513e-07	-1.06161e-10	-1.39585
20154377	chr19:20154377:T:C	2.56527e-07	-1.38689	-0.915558
20155273	chr19:20155273:C:CAA	6.32725e-07	-0.902468	-0.497177
20155589	chr19:20155589:TCTC:T	6.38339e-07	-1.06161e-10	-1.39081
20155769	chr19:20155769:AG:A	6.97168e-07	-1.06161e-10	-1.30265
20155907	chr19:20155907:A:C	6.27725e-07	-1.45132	0.0437383
20156022	chr19:20156022:C:T	6.80668e-07	-1.06161e-10	-1.32661
20156056	chr19:20156056:G:A	1.14928e-06	-1.06161e-10	-0.802787
20156171	chr19:20156171:C:A	6.55969e-07	-1.06161e-10	-1.36357
20156428	chr19:20156428:A:G	2.41614e-07	-1.54334	-0.818996
20156430	chr19:20156430:A:G	6.28996e-07	-1.06161e-10	-1.40556
20156999	chr19:20156999:T:A	6.87843e-07	-1.06161e-10	-1.31612
20157176	chr19:20157176:GGGT:G	9.23715e-07	-1.06161e-10	-1.02128
20157350	chr19:20157350:T:A	6.82086e-07	-1.06161e-10	-1.32452
20157382	chr19:20157382:G:A	7.32167e-07	-1.06161e-10	-1.25367
20157760	chr19:20157760:A:G	6.26652e-07	-1.06161e-10	-1.40929
20157814	chr19:20157814:C:T	3.08642e-06	0.185087	-4.04282e-10
20157816	chr19:20157816:G:A	9.46552e-06	0.946859	0.358871
20157909	chr19:20157909:G:A	6.84422e-07	-1.06161e-10	-1.32111
20157992	chr19:20157992:A:G	6.33505e-07	-1.06161e-10	-1.39841
20158000	chr19:20158000:G:A	5.51197e-07	-1.53759	-4.04282e-10
20158040	chr19:20158040:T:TA	2.21584e-07	-1.40505	-1.04383
20158477	chr19:20158477:C:T	5.53841e-07	-0.987226	-0.545577
20158522	chr19:20158522:A:C	2.58851e-07	-1.3964	-0.897032
20158613	chr19:20158613:T:C	6.29737e-07	-1.06161e-10	-1.40438
20158771	chr19:20158771:T:G	5.20003e-07	-1.47058	-0.12527
20158780	chr19:20158780:A:G	2.64199e-07	-1.33289	-0.940089
20158974	chr19:20158974:T:TAA	6.19662e-07	-1.06161e-10	-1.42051
20159034	chr19:20159034:A:C	6.57695e-07	-1.06161e-10	-1.36094
20159060	chr19:20159060:CT:C	2.27562e-06	-1.06161e-10	-0.119673
20159136	chr19:20159136:C:T	6.18604e-07	-1.43795	0.015733
20159159	chr19:20159159:T:A	1.68706e-06	-1.06161e-10	-0.418936
20159843	chr19:20159843:T:C	5.75073e-07	-1.49518	-4.04282e-10
20160841	chr19:20160841:C:T	2.00601e-05	1.35832	0.698493
20160946	chr19:20160946:C:T	1.00825e-06	-1.06161e-10	-0.933713
20161276	chr19:20161276:T:C	2.50979e-07	-1.54182	-0.782486
20161277	chr19:20161277:G:A	1.0392e-06	-1.06161e-10	-0.903476
20161341	chr19:20161341:T:C	3.59675e-07	-1.28486	-0.679614
20161368	chr19:20161368:G:A	1.20373e-06	-1.06161e-10	-0.756501
20161470	chr19:20161470:GT:G	6.19616e-07	-1.06161e-10	-1.42058
20161562	chr19:20161562:A:G	7.93816e-07	-1.06161e-10	-1.17283
20161662	chr19:20161662:T:C	2.54563e-07	-1.2018	-1.10833
20162269	chr19:20162269:A:T	6.22942e-07	-1.06161e-10	-1.41523
20162301	chr19:20162301:CTA:C	4.44057e-07	-1.44369	-0.310035
20162333	chr19:20162333:G:A	3.36268e-07	-0.880062	-1.15171
20162359	chr19:20162359:T:C	6.23266e-07	-1.06161e-10	-1.41471
20162360	chr19:20162360:A:T	6.23364e-07	-1.06161e-10	-1.41455
20162575	chr19:20162575:C:T	3.6805e-07	-0.947897	-0.993564
20162651	chr19:20162651:C:T	6.2754e-07	-1.06161e-10	-1.40787
20162971	chr19:20162971:G:A	6.00884e-07	-1.45403	0.00274902
20163382	chr19:20163382:C:T	7.81837e-07	-1.06161e-10	-1.18803
20163619	chr19:20163619:G:T	9.2377e-07	-1.06161e-10	-1.02122
20163916	chr19:20163916:C:T	6.2441e-07	-1.06161e-10	-1.41287
20164238	chr19:20164238:A:G	6.18988e-07	-1.47206	0.0504614
20164486	chr19:20164486:C:T	6.29203e-07	-1.06161e-10	-1.40523
20164910	chr19:20164910:G:A	9.12078e-07	-1.03395	-4.04282e-10
20165070	chr19:20165070:G:A	6.47958e-07	-1.06161e-10	-1.37585
20165263	chr19:20165263:G:T	2.29477e-06	-1.06161e-10	-0.111291
20165269	chr19:20165269:G:A	6.31908e-07	-1.06161e-10	-1.40094
20165287	chr19:20165287:C:A	8.90832e-07	-1.06161e-10	-1.05752
20166409	chr19:20166409:C:T	6.32364e-07	-1.06161e-10	-1.40021
20166469	chr19:20166469:C:T	7.56086e-07	-1.06161e-10	-1.22153
20166591	chr19:20166591:C:T	7.48151e-07	-1.06161e-10	-1.23208
20166848	chr19:20166848:A:G	1.05425e-06	-1.06161e-10	-0.889098
20167098	chr19:20167098:G:A	6.38255e-07	-1.06161e-10	-1.39094
20167544	chr19:20167544:C:T	6.24243e-07	-1.06161e-10	-1.41314
20167747	chr19:20167747:T:A	3.60938e-07	-0.942307	-1.01867
20167940	chr19:20167940:C:T	6.24304e-07	-1.06161e-10	-1.41304
20168060	chr19:20168060:G:T	6.23471e-07	-1.06161e-10	-1.41438
20168178	chr19:20168178:C:G	4.29673e-07	-0.995972	-0.790683
20168538	chr19:20168538:C:T	6.34251e-07	-1.06161e-10	-1.39723
20168849	chr19:20168849:T:A	8.01437e-07	-1.06161e-10	-1.16327
20168901	chr19:20168901:C:T	2.01454e-07	-1.19951	-1.34461
20169015	chr19:20169015:A:G	3.95806e-07	-0.987216	-0.88154
20169268	chr19:20169268:T:G	6.21836e-07	-1.06161e-10	-1.417
20169735	chr19:20169735:A:G	6.28542e-07	-1.06161e-10	-1.40628
20170053	chr19:20170053:G:A	1.03676e-06	-1.06161e-10	-0.905827
20170067	chr19:20170067:AT:A	6.27834e-07	-1.06161e-10	-1.40741
20170457	chr19:20170457:C:T	4.21824e-07	-0.943952	-0.86114
20170510	chr19:20170510:T:A	2.2417e-06	-1.06161e-10	-0.134689
20170515	chr19:20170515:A:C	1.37005e-06	-0.627074	-4.04282e-10
20170649	chr19:20170649:C:CAG	4.06657e-07	-1.0917	-0.750016
20171131	chr19:20171131:G:A	6.4719e-07	-1.54235	0.165312
20171276	chr19:20171276:C:G	6.24887e-07	-1.06161e-10	-1.41211
20171670	chr19:20171670:T:G	4.20307e-07	-1.07783	-0.730866
20172420	chr19:20172420:T:C	1.95099e-06	-1.06161e-10	-0.273586
20172445	chr19:20172445:C:T	9.12728e-07	-1.06161e-10	-1.03324
20172892	chr19:20172892:T:C	5.61243e-07	-1.51953	-4.04282e-10
20173201	chr19:20173201:A:G	8.68199e-07	-1.06161e-10	-1.08326
20173209	chr19:20173209:G:A	7.86649e-07	-1.5296	0.347706
20173323	chr19:20173323:C:T	8.57354e-07	-1.53668	0.44085
20173435	chr19:20173435:T:C	8.17853e-07	-1.53846	0.395461
20173549	chr19:20173549:G:A	6.25492e-07	-1.06161e-10	-1.41114
20173897	chr19:20173897:T:C	5.07471e-07	-0.773476	-0.846765
20174039	chr19:20174039:T:A	6.01923e-07	-1.44955	-4.04282e-10
20174229	chr19:20174229:T:C	3.96447e-07	-1.09289	-0.77425
20174237	chr19:20174237:AAAG:A	1.16811e-05	-1.06161e-10	1.51604
20174583	chr19:20174583:GTCACCATGT:G	1.06419e-06	-1.06161e-10	-0.879715
20174956	chr19:20174956:A:G	6.20222e-07	-1.06161e-10	-1.4196
20175406	chr19:20175406:A:G	6.3199e-07	-1.06161e-10	-1.40081
20175742	chr19:20175742:G:C	6.21349e-07	-1.06161e-10	-1.41779
20175944	chr19:20175944:G:C	6.49016e-07	-1.06161e-10	-1.37422
20175960	chr19:20175960:A:G	2.99299e-07	-1.47197	-0.676271
20175979	chr19:20175979:C:T	3.46215e-07	-0.989658	-1.01296
20176252	chr19:20176252:GCTTCCTAGATGGGATGGTGGCTGGGAAGAGGTGCTCGTCA:G	2.69213e-06	-1.06161e-10	0.0484077
20176336	chr19:20176336:T:TC	5.2844e-07	-1.53428	-0.0454702
20176607	chr19:20176607:G:A	1.45198e-06	-1.06161e-10	-0.569
20176733	chr19:20176733:G:A	1.20835e-06	-1.06161e-10	-0.752673
20176749	chr19:20176749:G:A	9.0768e-06	-1.06161e-10	1.2638
20176830	chr19:20176830:A:T	6.31215e-07	-1.06161e-10	-1.40203
20177161	chr19:20177161:G:C	5.51911e-05	-1.06161e-10	3.06888
20177687	chr19:20177687:G:A	6.30517e-07	-1.06161e-10	-1.40314
20177819	chr19:20177819:A:G	2.88231e-07	-1.48931	-0.696611
20177829	chr19:20177829:G:C	1.93185e-07	-1.35719	-1.22884
20178005	chr19:20178005:C:A	1.73683e-06	-1.06161e-10	-0.389864
20178048	chr19:20178048:T:G	5.47455e-07	-1.5444	-4.04282e-10
20178102	chr19:20178102:TA:T	8.2112e-07	-1.54271	0.403698
20178298	chr19:20178298:C:T	1.25563e-06	-1.06161e-10	-0.714289
20178315	chr19:20178315:C:G	7.54025e-07	-1.22425	-4.04282e-10
20178417	chr19:20178417:G:A	3.07826e-07	-1.47721	-0.642932
20178457	chr19:20178457:T:C	1.06301e-06	-1.06161e-10	-0.880821
20179261	chr19:20179261:TATCTA:T	1.89925e-07	-1.49887	-1.10418
20179308	chr19:20179308:T:C	5.49226e-07	-1.54117	-4.04282e-10
20179435	chr19:20179435:A:G	3.38247e-07	-1.01227	-1.01363
20179438	chr19:20179438:C:T	1.26037e-06	-0.710521	-4.04282e-10
20179474	chr19:20179474:A:G	3.21396e-07	-1.01717	-1.05984
20179861	chr19:20179861:TAGG:T	6.94701e-07	-1.06161e-10	-1.3062
20179996	chr19:20179996:G:C	2.82475e-07	-1.4761	-0.729994
20180353	chr19:20180353:T:C	3.95323e-07	-1.07716	-0.792814
20180454	chr19:20180454:T:C	3.00602e-07	-1.46527	-0.67862
20180518	chr19:20180518:C:T	4.36284e-07	-0.914689	-0.856698
20180589	chr19:20180589:CT:C	6.23009e-07	-1.06161e-10	-1.41512
20180591	chr19:20180591:T:C	6.22887e-07	-1.06161e-10	-1.41531
20180771	chr19:20180771:A:T	6.29373e-07	-1.06161e-10	-1.40496
20180863	chr19:20180863:A:G	3.82241e-07	-1.02993	-0.873695
20180902	chr19:20180902:G:A	4.17695e-07	-0.972308	-0.842622
20181538	chr19:20181538:A:AAAAAC	9.20655e-07	-1.02459	-4.04282e-10
20181661	chr19:20181661:G:T	6.97079e-07	-1.30278	-4.04282e-10
20181772	chr19:20181772:C:T	6.29662e-07	-1.06161e-10	-1.4045
20182030	chr19:20182030:T:G	6.23651e-07	-1.06161e-10	-1.41409
20182684	chr19:20182684:G:C	6.32519e-07	-1.06161e-10	-1.39997
20182704	chr19:20182704:C:T	8.87816e-07	-1.06161e-10	-1.06092
20182816	chr19:20182816:C:A	6.32018e-07	-1.06161e-10	-1.40076
20182827	chr19:20182827:A:G	6.32953e-07	-1.06161e-10	-1.39928
20182849	chr19:20182849:G:A	2.32057e-07	-1.23494	-1.16776
20183133	chr19:20183133:GCTT:G	6.205e-07	-1.06161e-10	-1.41916
20183389	chr19:20183389:G:A	4.49454e-07	-1.06309	-0.678553
20183572	chr19:20183572:GTTC:G	8.34115e-07	-1.06161e-10	-1.12331
20183860	chr19:20183860:T:C	6.2893e-07	-1.06161e-10	-1.40566
20184361	chr19:20184361:A:G	6.28722e-07	-1.06161e-10	-1.40599
20184420	chr19:20184420:C:T	6.27249e-07	-1.06161e-10	-1.40834
20184599	chr19:20184599:C:G	6.32995e-07	-1.06161e-10	-1.39922
20185028	chr19:20185028:T:C	4.47257e-07	-1.08718	-0.659363
20185566	chr19:20185566:G:A	2.1378e-06	-0.182145	-4.04282e-10
20186388	chr19:20186388:C:T	2.7624e-07	-1.037	-1.19141
20186412	chr19:20186412:G:A	9.54983e-07	-1.06161e-10	-0.987987
20186418	chr19:20186418:T:C	3.60237e-07	-0.990824	-0.972095
20186568	chr19:20186568:T:G	3.00355e-07	-0.954543	-1.19017
20187049	chr19:20187049:C:A	4.35986e-07	-1.03803	-0.734036
20187064	chr19:20187064:T:G	3.61596e-07	-0.961092	-0.998061
20187117	chr19:20187117:C:T	5.48691e-07	-1.54214	-4.04282e-10
20187206	chr19:20187206:T:G	3.5328e-07	-1.0048	-0.977619
20187615	chr19:20187615:C:T	6.53705e-07	-1.06161e-10	-1.36702
20187675	chr19:20187675:A:T	7.06086e-07	-1.48992	0.199976
20187749	chr19:20187749:C:T	8.57962e-07	-1.06161e-10	-1.09512
20187861	chr19:20187861:G:A	2.00621e-06	1.00443	-1.2501
20188035	chr19:20188035:A:G	3.23332e-07	-1.37557	-0.695428
20189067	chr19:20189067:T:C	2.01908e-06	-1.06161e-10	-0.239281
20189274	chr19:20189274:T:A	7.05748e-07	-1.06161e-10	-1.29042
20189614	chr19:20189614:G:A	6.2419e-07	-1.06161e-10	-1.41323
20189650	chr19:20189650:C:T	2.50803e-07	-1.39472	-0.930291
20189870	chr19:20189870:G:A	6.22304e-07	-1.06161e-10	-1.41625
20190179	chr19:20190179:T:G	9.27888e-07	-1.06161e-10	-1.01677
20190557	chr19:20190557:T:G	2.1392e-06	-1.06161e-10	-0.181494
20190836	chr19:20190836:G:A	4.45683e-07	-0.938589	-0.811483
20190930	chr19:20190930:C:T	6.35491e-07	-1.50106	0.105775
20191165	chr19:20191165:A:G	2.68271e-07	-1.26944	-0.988239
20191592	chr19:20191592:AC:A	8.26681e-07	-1.47992	0.347656
20192135	chr19:20192135:G:A	5.13086e-07	-1.00774	-0.601494
20192259	chr19:20192259:T:G	6.3208e-07	-1.06161e-10	-1.40066
20192333	chr19:20192333:A:G	5.07314e-07	-1.02712	-0.593429
20192717	chr19:20192717:A:G	4.723e-07	-1.0315	-0.66057
20192845	chr19:20192845:C:A	6.41185e-07	-1.06161e-10	-1.38636
20192949	chr19:20192949:C:T	4.75955e-07	-1.00362	-0.680736
20193130	chr19:20193130:AAT:A	6.28704e-07	-1.06161e-10	-1.40602
20193479	chr19:20193479:G:A	4.90284e-07	-1.01828	-0.636417
20193597	chr19:20193597:G:A	8.52982e-07	-1.06161e-10	-1.10094
20193775	chr19:20193775:TTCTA:T	2.5597e-07	-1.42919	-0.875428
20194060	chr19:20194060:CAAT:C	9.90134e-07	-1.06161e-10	-0.95184
20194069	chr19:20194069:C:T	4.0095e-07	-0.892905	-0.962939
20194098	chr19:20194098:T:TA	4.68856e-07	-0.996309	-0.703075
20194704	chr19:20194704:T:G	2.7858e-07	-1.38803	-0.831943
20194795	chr19:20194795:T:C	6.16673e-07	-1.49559	0.0702487
20195069	chr19:20195069:G:A	5.57817e-07	-1.52565	-4.04282e-10
20195312	chr19:20195312:G:A	4.69883e-07	-1.38135	-0.315844
20195574	chr19:20195574:C:T	2.02812e-06	-1.06161e-10	-0.234816
20196216	chr19:20196216:G:A	4.58317e-07	-1.04169	-0.680426
20196393	chr19:20196393:A:G	9.8525e-07	-1.06161e-10	-0.956784
20196661	chr19:20196661:C:T	6.49546e-07	-1.06161e-10	-1.37341
20196768	chr19:20196768:C:T	4.74214e-07	-1.0259	-0.662122
20196968	chr19:20196968:G:A	4.1658e-07	-0.928786	-0.888814
20197398	chr19:20197398:A:T	6.19577e-06	0.881941	-4.04282e-10
20197474	chr19:20197474:C:T	6.21947e-07	-1.06161e-10	-1.41682
20197715	chr19:20197715:G:A	8.58587e-07	-1.06161e-10	-1.09439
20198145	chr19:20198145:C:T	4.86612e-07	-0.99077	-0.671442
20198436	chr19:20198436:T:C	6.24636e-07	-1.06161e-10	-1.41251
20198893	chr19:20198893:T:C	2.94771e-07	-1.40228	-0.761207
20199157	chr19:20199157:C:T	1.13952e-06	-0.811318	-4.04282e-10
20199308	chr19:20199308:C:T	2.91583e-07	-0.990833	-1.18352
20199325	chr19:20199325:G:A	4.03084e-07	-1.23376	-0.616774
20199472	chr19:20199472:T:G	3.56105e-07	-0.988839	-0.985615
20199670	chr19:20199670:T:C	3.02538e-07	-0.959773	-1.1777
20199677	chr19:20199677:C:T	5.47592e-07	-1.54415	-4.04282e-10
20199857	chr19:20199857:C:T	2.56421e-07	-1.41907	-0.883794
20200146	chr19:20200146:CA:C	6.30922e-07	-1.06161e-10	-1.4025
20200174	chr19:20200174:TTATTG:T	6.23151e-07	-1.06161e-10	-1.41489
20200335	chr19:20200335:T:C	3.3283e-06	-1.06161e-10	0.260537
20200338	chr19:20200338:A:G	6.26556e-07	-1.06161e-10	-1.40944
20200531	chr19:20200531:T:TTTTTACC	6.23879e-07	-1.06161e-10	-1.41372
20200538	chr19:20200538:A:G	6.21337e-07	-1.06161e-10	-1.41781
20200706	chr19:20200706:C:T	2.01589e-06	-1.06161e-10	-0.240863
20201242	chr19:20201242:A:G	4.85716e-07	-1.01634	-0.647721
20201260	chr19:20201260:A:G	7.36809e-07	-1.24735	-4.04282e-10
20201486	chr19:20201486:AATT:A	6.26398e-07	-1.06161e-10	-1.40969
20201737	chr19:20201737:A:C	8.55471e-07	-1.47943	0.3814
20202340	chr19:20202340:C:T	5.7831e-07	-1.48957	-4.04282e-10
20202342	chr19:20202342:G:A	2.99003e-07	-1.40511	-0.744116
20202416	chr19:20202416:A:T	6.22992e-07	-1.06161e-10	-1.41515
20202453	chr19:20202453:C:T	3.76763e-07	-1.06302	-0.855043
20203072	chr19:20203072:TGA:T	9.28114e-07	-1.06161e-10	-1.01653
20203327	chr19:20203327:C:T	2.98633e-07	-0.960542	-1.18992
20203534	chr19:20203534:G:A	1.06234e-06	-1.06161e-10	-0.88145
20203919	chr19:20203919:G:C	6.87096e-07	-1.06161e-10	-1.31721
20204198	chr19:20204198:C:A	9.85289e-07	-1.06161e-10	-0.956745
20205270	chr19:20205270:T:C	9.10622e-07	-1.06161e-10	-1.03555
20205310	chr19:20205310:A:G	3.4841e-07	-1.10973	-0.886567
20206004	chr19:20206004:C:T	6.24235e-07	-1.06161e-10	-1.41315
20206154	chr19:20206154:A:G	6.48343e-07	-1.06161e-10	-1.37526
20206170	chr19:20206170:A:G	2.54739e-07	-1.2587	-1.05074
20206263	chr19:20206263:T:A	7.85456e-07	-1.48165	0.298235
20206813	chr19:20206813:G:A	1.97362e-07	-1.40812	-1.15652
20207252	chr19:20207252:A:G	7.94503e-07	-1.06161e-10	-1.17196
20207592	chr19:20207592:C:T	8.29856e-07	-1.06161e-10	-1.12843
20207979	chr19:20207979:C:T	7.88999e-07	-1.06161e-10	-1.17891
20207996	chr19:20207996:CAGG:C	6.24019e-07	-1.06161e-10	-1.4135
20208319	chr19:20208319:C:T	2.70774e-07	-1.2209	-1.0275
20208763	chr19:20208763:G:A	6.50189e-07	-1.06161e-10	-1.37242
20209382	chr19:20209382:A:C	3.40348e-07	-1.08627	-0.933443
20209684	chr19:20209684:A:G	2.66208e-07	-1.05156	-1.21384
20209895	chr19:20209895:T:A	5.60982e-07	-1.51999	-4.04282e-10
20210340	chr19:20210340:C:A	1.00777e-06	-1.06161e-10	-0.934183
20210772	chr19:20210772:G:A	7.28882e-07	-1.06161e-10	-1.25817
20210815	chr19:20210815:C:T	4.15598e-06	-1.06161e-10	0.482624
20210832	chr19:20210832:G:A	8.55595e-07	-1.06161e-10	-1.09788
20210848	chr19:20210848:G:C	6.22899e-07	-1.06161e-10	-1.4153
20211805	chr19:20211805:T:TA	6.8501e-07	-1.06161e-10	-1.32025
20212009	chr19:20212009:C:A	3.37047e-07	-1.3887	-0.640761
20212145	chr19:20212145:A:G	2.42428e-07	-1.083	-1.27597
20212341	chr19:20212341:T:G	6.21178e-07	-1.06161e-10	-1.41806
20212774	chr19:20212774:C:T	6.21226e-07	-1.06161e-10	-1.41799
20212800	chr19:20212800:A:C	6.65453e-07	-1.06161e-10	-1.34921
20213439	chr19:20213439:G:A	8.73634e-07	-1.06161e-10	-1.07702
20213638	chr19:20213638:GAGA:G	6.23038e-07	-1.06161e-10	-1.41507
20214049	chr19:20214049:G:A	2.04678e-07	-1.143	-1.38524
20214286	chr19:20214286:A:G	6.95569e-07	-1.06161e-10	-1.30495
20214310	chr19:20214310:G:A	6.2581e-07	-1.06161e-10	-1.41063
20214314	chr19:20214314:G:A	7.21673e-07	-1.26811	-4.04282e-10
20214468	chr19:20214468:C:T	6.34052e-07	-1.06161e-10	-1.39755
20214470	chr19:20214470:G:A	5.84013e-07	-1.47976	-4.04282e-10
20215054	chr19:20215054:T:C	7.46561e-07	-1.06161e-10	-1.2342
20216509	chr19:20216509:G:A	1.53675e-06	-1.06161e-10	-0.512252
20216532	chr19:20216532:C:T	2.51776e-07	-1.18779	-1.13335
20216590	chr19:20216590:A:T	2.65026e-07	-1.00678	-1.26307
20217070	chr19:20217070:T:C	2.8544e-07	-1.27569	-0.919953
20217159	chr19:20217159:T:C	5.57011e-07	-1.52709	-4.04282e-10
20217961	chr19:20217961:A:C	6.81724e-07	-1.06161e-10	-1.32505
20217963	chr19:20217963:C:G	6.92277e-07	-1.06161e-10	-1.30969
20217979	chr19:20217979:A:G	8.11189e-07	-1.06161e-10	-1.15118
20218247	chr19:20218247:G:C	6.2025e-07	-1.06161e-10	-1.41956
20218525	chr19:20218525:T:C	1.67472e-06	-1.06161e-10	-0.426277
20218828	chr19:20218828:G:A	2.838e-07	-1.26645	-0.934959
20219367	chr19:20219367:C:T	2.80841e-07	-1.19238	-1.01952
20219671	chr19:20219671:T:C	2.71697e-07	-1.11444	-1.13055
20219685	chr19:20219685:T:A	2.40928e-07	-1.06922	-1.29596
20219716	chr19:20219716:C:T	9.92526e-07	-1.06161e-10	-0.949427
20220276	chr19:20220276:C:G	6.23326e-07	-1.06161e-10	-1.41461
20220417	chr19:20220417:C:G	2.5333e-07	-1.0084	-1.30659
20220487	chr19:20220487:AG:A	1.16282e-06	-1.06161e-10	-0.791076
20220692	chr19:20220692:T:C	2.50868e-07	-1.06318	-1.26157
20220781	chr19:20220781:G:A	3.15253e-07	-1.38939	-0.706916
20220924	chr19:20220924:A:T	1.82199e-06	-1.06161e-10	-0.341995
20221200	chr19:20221200:T:C	2.72844e-07	-1.36733	-0.873447
20221972	chr19:20221972:G:A	2.36624e-07	-1.12094	-1.26227
20222007	chr19:20222007:G:A	6.23337e-07	-1.06161e-10	-1.41459
20222183	chr19:20222183:A:G	9.19247e-07	0.15223	-1.17836
20222771	chr19:20222771:A:G	6.21821e-07	-1.06161e-10	-1.41703
20223126	chr19:20223126:G:A	6.22626e-07	-1.06161e-10	-1.41573
20223151	chr19:20223151:T:G	6.23696e-07	-1.06161e-10	-1.41402
20223288	chr19:20223288:T:C	1.03197e-06	-1.48753	0.577066
20223450	chr19:20223450:C:T	6.23811e-07	-1.06161e-10	-1.41383
20223718	chr19:20223718:T:G	2.71739e-07	-0.958286	-1.28655
20223924	chr19:20223924:A:G	1.08906e-06	-1.06161e-10	-0.856613
20223945	chr19:20223945:A:T	1.55779e-06	-1.06161e-10	-0.498659
20224414	chr19:20224414:G:A	3.15987e-07	-0.855397	-1.23858
20224610	chr19:20224610:TA:T	2.58312e-07	-1.01754	-1.27798
20224674	chr19:20224674:C:T	1.7286e-06	-1.06161e-10	-0.394616
20224932	chr19:20224932:T:C	2.47926e-07	-1.11575	-1.2208
20225128	chr19:20225128:G:A	2.93197e-05	-1.06161e-10	2.43634
20225250	chr19:20225250:A:T	3.06054e-07	-1.03478	-1.09114
20225418	chr19:20225418:C:T	2.70912e-07	-0.986218	-1.26167
20225811	chr19:20225811:T:C	3.25343e-07	-1.41071	-0.654088
20225879	chr19:20225879:T:C	6.24795e-07	-1.06161e-10	-1.41226
20226124	chr19:20226124:T:A	2.77132e-07	-1.07614	-1.14905
20226698	chr19:20226698:T:C	2.86493e-07	-1.27697	-0.914999
20227118	chr19:20227118:G:T	2.71567e-07	-0.9605	-1.28497
20227430	chr19:20227430:G:A	1.04579e-06	-1.49548	0.598327
20227719	chr19:20227719:C:T	2.00932e-07	-1.14634	-1.40038
20227720	chr19:20227720:G:A	1.13116e-06	-1.49397	0.675291
20227726	chr19:20227726:G:T	2.31881e-07	-1.01922	-1.38423
20227764	chr19:20227764:T:C	6.50903e-07	-1.06161e-10	-1.37132
20228618	chr19:20228618:C:T	8.71659e-07	-1.06161e-10	-1.07928
20229067	chr19:20229067:G:A	9.79429e-07	-1.06161e-10	-0.962711
20229075	chr19:20229075:C:T	6.68348e-07	-1.06161e-10	-1.34487
20229109	chr19:20229109:C:T	2.65556e-07	-0.966368	-1.30149
20229176	chr19:20229176:T:C	2.61565e-07	-1.0051	-1.27789
20229552	chr19:20229552:T:C	2.36428e-07	-1.3874	-0.996634
20229951	chr19:20229951:G:A	2.77307e-06	1.36888	-1.29085
20229955	chr19:20229955:G:A	1.723e-05	1.90473	-4.04282e-10
20230178	chr19:20230178:T:C	6.91846e-07	-1.06161e-10	-1.31032
20230192	chr19:20230192:C:T	2.91274e-07	-1.26925	-0.906166
20230285	chr19:20230285:C:T	6.21199e-07	-1.06161e-10	-1.41803
20230532	chr19:20230532:G:A	2.84758e-07	-0.935915	-1.26212
20230840	chr19:20230840:C:A	4.35164e-07	-1.49942	-0.274537
20230930	chr19:20230930:A:G	7.70873e-07	-1.06161e-10	-1.20216
20231037	chr19:20231037:G:T	5.74603e-07	-1.496	-4.04282e-10
20231178	chr19:20231178:A:G	2.74693e-07	-1.29572	-0.938303
20231206	chr19:20231206:A:G	3.06042e-07	-1.41101	-0.714946
20231386	chr19:20231386:A:C	2.67616e-07	-1.13419	-1.12594
20231525	chr19:20231525:GT:G	5.59773e-05	-1.06161e-10	3.08302
20231598	chr19:20231598:C:A	6.26705e-07	-1.06161e-10	-1.4092
20231794	chr19:20231794:A:G	6.95159e-07	-1.06161e-10	-1.30554
20232646	chr19:20232646:C:T	1.72688e-06	-1.06161e-10	-0.395608
20232843	chr19:20232843:C:T	2.98576e-07	-1.23052	-0.920131
20232908	chr19:20232908:G:A	1.5569e-05	1.80336	-4.04282e-10
20232976	chr19:20232976:T:A	1.58901e-05	1.82377	-4.04282e-10
20233191	chr19:20233191:G:A	6.34946e-07	-1.06161e-10	-1.39614
20233272	chr19:20233272:TCG:T	1.01153e-06	-1.06161e-10	-0.930459
20233519	chr19:20233519:C:T	1.66121e-06	-1.06161e-10	-0.434382
20233553	chr19:20233553:A:G	2.83876e-07	-1.10157	-1.09957
20233800	chr19:20233800:G:T	9.56075e-07	-1.06161e-10	-0.986844
20233801	chr19:20233801:C:T	6.22505e-07	-1.06161e-10	-1.41593
20234109	chr19:20234109:G:A	1.25081e-06	-1.06161e-10	-0.718134
20234176	chr19:20234176:C:T	6.21812e-07	-1.06161e-10	-1.41704
20234325	chr19:20234325:A:T	1.00208e-06	-1.06161e-10	-0.939847
20234492	chr19:20234492:G:A	6.23943e-07	-1.06161e-10	-1.41362
20234641	chr19:20234641:T:G	6.95814e-07	-1.06161e-10	-1.3046
20234697	chr19:20234697:G:T	6.98495e-07	-1.06161e-10	-1.30075
20235002	chr19:20235002:C:A	5.47891e-07	-1.5436	-4.04282e-10
20235345	chr19:20235345:G:A	8.15191e-06	1.15633	-4.04282e-10
20235352	chr19:20235352:T:A	6.31559e-07	-1.06161e-10	-1.40149
20235768	chr19:20235768:T:C	1.09387e-06	0.27393	-1.12613
20235862	chr19:20235862:A:G	9.55136e-06	-1.06161e-10	1.31476
20235981	chr19:20235981:AAAG:A	1.91009e-07	-1.17922	-1.41814
20236560	chr19:20236560:A:G	1.54434e-06	-1.24415	0.736823
20236589	chr19:20236589:T:A	1.9204e-07	-1.36667	-1.2253
20236740	chr19:20236740:AG:A	7.04786e-07	-1.06161e-10	-1.29179
20236763	chr19:20236763:A:C	2.06738e-06	-1.06161e-10	-0.215641
20237265	chr19:20237265:A:T	2.12182e-06	-1.06161e-10	-0.189651
20237430	chr19:20237430:G:A	1.51708e-07	-1.4969	-1.33083
20237582	chr19:20237582:G:A	5.62072e-07	-1.51805	-4.04282e-10
20237686	chr19:20237686:C:T	6.20286e-07	-1.06161e-10	-1.4195
20237691	chr19:20237691:T:C	6.20016e-07	-1.06161e-10	-1.41993
20237943	chr19:20237943:AT:A	1.3579e-06	-1.06161e-10	-0.635987
20238231	chr19:20238231:C:G	4.02393e-07	-1.08241	-0.769838
20238249	chr19:20238249:C:T	5.84562e-07	-1.47882	-4.04282e-10
20238307	chr19:20238307:T:A	3.16824e-05	2.51384	-4.04282e-10
20238354	chr19:20238354:G:A	6.19732e-07	-1.06161e-10	-1.42039
20238376	chr19:20238376:G:A	1.11758e-06	-1.27836	0.4476
20239086	chr19:20239086:A:G	8.83178e-07	-1.06161e-10	-1.06615
20239225	chr19:20239225:C:T	1.0456e-06	-1.06161e-10	-0.897331
20240122	chr19:20240122:T:G	1.16103e-05	-1.47277	2.98273
20240268	chr19:20240268:A:G	1.36131e-06	-1.14298	0.509505
20240481	chr19:20240481:T:A	6.19913e-07	-1.06161e-10	-1.4201
20240613	chr19:20240613:G:A	5.05862e-07	-1.2051	-0.418319
20240977	chr19:20240977:A:G	1.46e-07	-1.5291	-1.33697
20241204	chr19:20241204:G:A	6.87199e-07	-1.06161e-10	-1.31706
20241232	chr19:20241232:G:A	6.25147e-07	-1.06161e-10	-1.41169
20241308	chr19:20241308:A:C	2.39146e-06	-1.38732	1.3173
20241397	chr19:20241397:T:C	9.04536e-07	-1.13816	0.095898
20241432	chr19:20241432:A:G	6.84474e-07	-1.32103	-4.04282e-10
20241613	chr19:20241613:C:T	9.84829e-07	-1.06161e-10	-0.957213
20241698	chr19:20241698:C:T	1.16449e-06	-1.06161e-10	-0.789638
20241762	chr19:20241762:T:C	7.1969e-06	-1.06161e-10	1.03173
20242186	chr19:20242186:T:C	5.56122e-07	-1.52869	-4.04282e-10
20242475	chr19:20242475:G:A	6.20235e-07	-1.06161e-10	-1.41958
20242547	chr19:20242547:G:A	7.82825e-07	-1.06161e-10	-1.18677
20242836	chr19:20242836:A:G	1.34358e-06	-1.06161e-10	-0.646585
20242870	chr19:20242870:T:C	6.30741e-07	-1.06161e-10	-1.40279
20242958	chr19:20242958:G:C	2.71939e-07	-1.27581	-0.968291
20243221	chr19:20243221:C:T	2.32027e-06	-1.39859	1.29834
20243348	chr19:20243348:A:G	6.91016e-06	-1.4185	2.40957
20243441	chr19:20243441:C:T	8.75079e-07	-1.06161e-10	-1.07537
20243809	chr19:20243809:A:T	2.38737e-06	-1.40749	1.33576
20244803	chr19:20244803:G:C	1.09198e-06	-1.06161e-10	-0.853932
20245319	chr19:20245319:G:C	9.81053e-07	-1.06161e-10	-0.961054
20245361	chr19:20245361:C:T	2.00043e-06	-1.06161e-10	-0.248564
20245372	chr19:20245372:T:C	6.82096e-07	-1.06161e-10	-1.32451
20245655	chr19:20245655:C:A	1.43735e-06	-1.06161e-10	-0.579122
20246117	chr19:20246117:T:A	3.23127e-07	-1.41462	-0.657011
20246384	chr19:20246384:G:T	8.74797e-07	-1.06161e-10	-1.07569
20246394	chr19:20246394:AG:A	9.43941e-07	-1.06161e-10	-0.999616
20246503	chr19:20246503:C:A	1.59301e-07	-1.47319	-1.3057
20246937	chr19:20246937:C:T	6.19939e-07	-1.06161e-10	-1.42006
20246960	chr19:20246960:C:T	7.19927e-07	-1.06161e-10	-1.27053
20246998	chr19:20246998:C:T	5.22602e-06	-1.06161e-10	0.711725
20247344	chr19:20247344:C:T	1.66468e-07	-1.42571	-1.30916
20247402	chr19:20247402:G:A	6.3764e-07	-1.06161e-10	-1.39191
20247419	chr19:20247419:G:A	7.53902e-07	-1.06161e-10	-1.22442
20247420	chr19:20247420:G:C	6.65821e-07	-1.34866	-4.04282e-10
20247747	chr19:20247747:G:A	1.54648e-07	-1.52496	-1.28357
20247976	chr19:20247976:C:T	7.13764e-07	-1.06161e-10	-1.27913
20248023	chr19:20248023:C:T	3.82695e-07	-1.32511	-0.577334
20248482	chr19:20248482:T:C	0.000102296	-1.06161e-10	3.68595
20248497	chr19:20248497:G:A	6.3764e-07	-1.06161e-10	-1.39191
20248915	chr19:20248915:T:C	1.34958e-06	-1.06161e-10	-0.642135
20249006	chr19:20249006:G:A	4.0767e-07	-1.30227	-0.536953
20249141	chr19:20249141:T:C	1.51837e-07	-1.54163	-1.28524
20249260	chr19:20249260:G:C	2.84499e-06	-1.44307	1.54671
20249439	chr19:20249439:T:A	1.52976e-07	-1.54219	-1.27721
20250295	chr19:20250295:A:G	1.89142e-07	-1.31138	-1.2958
20250577	chr19:20250577:C:A	1.51083e-07	-1.54271	-1.28914
20250768	chr19:20250768:G:A	6.19999e-07	-1.06161e-10	-1.41996
20250793	chr19:20250793:A:G	2.79467e-06	-1.44815	1.53394
20251503	chr19:20251503:G:A	1.83537e-07	-1.3334	-1.30386
20251922	chr19:20251922:A:G	2.89789e-06	-1.44109	1.56315
20251994	chr19:20251994:G:A	6.73662e-07	-1.06161e-10	-1.33695
20252013	chr19:20252013:G:A	6.35525e-07	-1.06161e-10	-1.39523
20252128	chr19:20252128:C:A	1.83435e-07	-1.33179	-1.30603
20252173	chr19:20252173:G:A	1.88388e-07	-1.31328	-1.2979
20252475	chr19:20252475:G:GT	2.80968e-06	-1.43548	1.52663
20252613	chr19:20252613:T:C	1.86669e-07	-1.3164	-1.30394
20253241	chr19:20253241:G:GCCTGATTCTCT	1.95494e-07	-1.27864	-1.29551
20253617	chr19:20253617:C:T	6.2484e-07	-1.06161e-10	-1.41219
20253618	chr19:20253618:G:A	1.9398e-07	-1.28928	-1.29264
20253684	chr19:20253684:A:T	6.37468e-07	-1.06161e-10	-1.39218
20253779	chr19:20253779:T:C	4.33902e-07	-1.265	-0.511862
20254196	chr19:20254196:G:A	1.40616e-07	-1.54228	-1.36137
20254293	chr19:20254293:T:A	8.16732e-07	-0.968578	-0.175792
20254318	chr19:20254318:G:A	1.82488e-07	-1.34333	-1.29967
20254742	chr19:20254742:C:T	1.85101e-07	-1.3211	-1.30768
20254750	chr19:20254750:G:A	1.55869e-07	-1.53852	-1.26214
20255298	chr19:20255298:G:GGA	6.19757e-07	-1.06161e-10	-1.42035
20255309	chr19:20255309:T:C	1.79876e-06	-1.06161e-10	-0.354825
20255384	chr19:20255384:G:A	1.33011e-06	-1.06161e-10	-0.656665
20256227	chr19:20256227:A:G	6.37544e-07	-1.06161e-10	-1.39206
20256337	chr19:20256337:C:T	9.80212e-07	-1.06161e-10	-0.961911
20256378	chr19:20256378:G:T	6.19994e-07	-1.06161e-10	-1.41997
20256379	chr19:20256379:A:T	6.19964e-07	-1.06161e-10	-1.42002
20256609	chr19:20256609:T:A	1.76631e-07	-1.3614	-1.31422
20257106	chr19:20257106:A:G	1.87743e-07	-1.29543	-1.31918
20257122	chr19:20257122:A:T	1.50285e-07	-1.54329	-1.29386
20257335	chr19:20257335:A:G	1.077e-06	-1.06161e-10	-0.867747
20257523	chr19:20257523:TTC:T	6.60192e-07	-1.06161e-10	-1.35715
20257564	chr19:20257564:T:G	1.53892e-07	-1.54269	-1.27074
20257751	chr19:20257751:G:C	1.43497e-07	-1.46872	-1.41465
20258042	chr19:20258042:C:G	6.59542e-07	-1.06161e-10	-1.35813
20258440	chr19:20258440:A:C	0.000504581	-1.06161e-10	5.2818
20258588	chr19:20258588:A:T	6.85969e-07	-1.06161e-10	-1.31885
20258777	chr19:20258777:C:CT	6.82381e-07	-1.06161e-10	-1.32409
20259521	chr19:20259521:A:G	6.87833e-07	-1.06161e-10	-1.31613
20259850	chr19:20259850:A:T	1.30535e-06	-0.675452	-4.04282e-10
20260016	chr19:20260016:G:A	6.77036e-07	-1.06161e-10	-1.33196
20260283	chr19:20260283:C:T	1.91826e-06	-0.960533	0.670025
20260387	chr19:20260387:C:T	6.39887e-07	-1.06161e-10	-1.38839
20260816	chr19:20260816:T:C	1.43695e-05	-1.39009	3.11328
20260921	chr19:20260921:T:C	6.6411e-07	-1.06161e-10	-1.35123
20260970	chr19:20260970:C:T	6.65236e-07	-1.06161e-10	-1.34954
20261003	chr19:20261003:G:A	7.99773e-07	-1.06161e-10	-1.16535
20261043	chr19:20261043:C:T	6.72658e-07	-1.06161e-10	-1.33844
20261049	chr19:20261049:G:A	1.20795e-05	-1.41899	2.96858
20261094	chr19:20261094:T:C	6.72611e-07	-1.06161e-10	-1.33851
20261111	chr19:20261111:T:C	6.85791e-07	-1.06161e-10	-1.31911
20261176	chr19:20261176:C:T	6.79044e-07	-1.06161e-10	-1.32899
20261177	chr19:20261177:A:G	6.75382e-07	-1.06161e-10	-1.3344
20261215	chr19:20261215:T:G	6.72586e-07	-1.06161e-10	-1.33855
20261399	chr19:20261399:G:GAA	6.72297e-07	-1.06161e-10	-1.33898
20261454	chr19:20261454:G:A	1.67027e-06	-1.06161e-10	-0.428939
20261467	chr19:20261467:G:A	1.12145e-06	-0.827302	-4.04282e-10
20261623	chr19:20261623:G:T	6.73612e-07	-1.06161e-10	-1.33703
20261826	chr19:20261826:TA:T	6.42301e-07	-1.06161e-10	-1.38462
20261883	chr19:20261883:C:CT	6.74389e-07	-1.06161e-10	-1.33587
20261902	chr19:20261902:T:C	6.42304e-07	-1.06161e-10	-1.38462
20261958	chr19:20261958:A:G	6.73075e-07	-1.06161e-10	-1.33782
20262234	chr19:20262234:A:T	6.65434e-07	-1.06161e-10	-1.34924
20262243	chr19:20262243:T:C	6.71607e-07	-1.06161e-10	-1.34001
20262884	chr19:20262884:G:A	6.7375e-07	-1.06161e-10	-1.33682
20262919	chr19:20262919:T:C	1.68598e-06	-1.06161e-10	-0.41958
20262963	chr19:20262963:CTT:C	6.71791e-07	-1.06161e-10	-1.33973
20262966	chr19:20262966:G:A	6.72621e-07	-1.06161e-10	-1.3385
20262975	chr19:20262975:C:T	6.53201e-07	-1.06161e-10	-1.3678
20263176	chr19:20263176:T:C	6.69622e-07	-1.06161e-10	-1.34297
20263270	chr19:20263270:G:GAAAATT	6.70784e-07	-1.06161e-10	-1.34123
20263456	chr19:20263456:G:A	6.7608e-07	-1.06161e-10	-1.33337
20263624	chr19:20263624:G:A	6.68338e-07	-1.06161e-10	-1.34489
20263828	chr19:20263828:T:C	6.8904e-07	-1.06161e-10	-1.31438
20263829	chr19:20263829:A:G	6.88861e-07	-1.06161e-10	-1.31464
20263935	chr19:20263935:A:G	6.72297e-07	-1.06161e-10	-1.33898
20263954	chr19:20263954:G:A	6.73171e-07	-1.06161e-10	-1.33768
20264003	chr19:20264003:C:T	5.58576e-07	-1.52429	-4.04282e-10
20264054	chr19:20264054:T:C	2.4023e-06	-0.846901	0.781403
20264102	chr19:20264102:T:TA	6.70618e-07	-1.06161e-10	-1.34148
20264157	chr19:20264157:AC:A	1.3488e-05	-1.43363	3.0935
20264263	chr19:20264263:C:T	6.36485e-07	-1.06161e-10	-1.39372
20264292	chr19:20264292:G:T	6.28984e-07	-1.06161e-10	-1.40557
20264294	chr19:20264294:TG:T	6.70629e-07	-1.06161e-10	-1.34146
20264298	chr19:20264298:T:C	6.77665e-07	-1.06161e-10	-1.33103
20264417	chr19:20264417:A:C	6.86466e-07	-1.06161e-10	-1.31812
20264872	chr19:20264872:C:T	6.42149e-07	-1.06161e-10	-1.38486
20264940	chr19:20264940:T:C	6.4279e-07	-1.06161e-10	-1.38386
20264984	chr19:20264984:A:G	6.72544e-07	-1.06161e-10	-1.33861
20265090	chr19:20265090:T:C	6.79404e-07	-1.06161e-10	-1.32846
20265367	chr19:20265367:A:G	1.66921e-06	-1.06161e-10	-0.429575
20265408	chr19:20265408:A:G	6.7553e-07	-1.06161e-10	-1.33418
20265511	chr19:20265511:C:T	1.66257e-06	-1.06161e-10	-0.433562
20265671	chr19:20265671:A:G	6.7329e-07	-1.06161e-10	-1.3375
20265760	chr19:20265760:G:A	6.57857e-07	-1.06161e-10	-1.36069
20265802	chr19:20265802:T:C	1.43806e-07	-1.53032	-1.3509
20265870	chr19:20265870:G:T	5.47724e-07	-1.54391	-4.04282e-10
20265941	chr19:20265941:G:A	6.72434e-07	-1.06161e-10	-1.33878
20266063	chr19:20266063:G:A	3.14533e-05	-1.06161e-10	2.50658
20266345	chr19:20266345:A:G	1.43035e-07	-1.54112	-1.34547
20266505	chr19:20266505:T:C	6.42259e-07	-1.06161e-10	-1.38469
20266821	chr19:20266821:C:T	6.21219e-07	-1.06161e-10	-1.418
20267079	chr19:20267079:C:T	2.87891e-06	-1.34897	1.46445
20267193	chr19:20267193:T:C	6.72118e-07	-1.06161e-10	-1.33925
20267365	chr19:20267365:C:T	6.98207e-07	-1.06161e-10	-1.30116
20267517	chr19:20267517:A:T	6.41955e-07	-1.06161e-10	-1.38516
20267807	chr19:20267807:C:G	7.09728e-07	-1.2848	-4.04282e-10
20267963	chr19:20267963:C:T	6.42481e-07	-1.06161e-10	-1.38434
20268380	chr19:20268380:A:G	6.78023e-07	-1.06161e-10	-1.3305
20268402	chr19:20268402:G:A	6.29119e-07	-1.06161e-10	-1.40536
20269089	chr19:20269089:G:C	2.46629e-05	2.26337	-4.04282e-10
20269235	chr19:20269235:G:A	6.33258e-07	-1.06161e-10	-1.3988
20269648	chr19:20269648:G:A	6.42405e-07	-1.06161e-10	-1.38446
20269797	chr19:20269797:C:T	6.86086e-07	-1.06161e-10	-1.31868
20269900	chr19:20269900:A:G	1.46625e-07	-1.53981	-1.32199
20270629	chr19:20270629:G:A	1.6611e-06	-1.06161e-10	-0.434442
20270825	chr19:20270825:A:G	1.71582e-06	-1.06161e-10	-0.402035
20270910	chr19:20270910:A:G	8.25946e-07	-1.06161e-10	-1.13315
20271053	chr19:20271053:A:T	6.72826e-07	-1.06161e-10	-1.33819
20271054	chr19:20271054:G:C	6.7317e-07	-1.06161e-10	-1.33768
20271104	chr19:20271104:A:T	6.20861e-07	-1.06161e-10	-1.41857
20271356	chr19:20271356:GCTAT:G	8.28394e-07	-1.06161e-10	-1.13019
20271538	chr19:20271538:G:A	6.52386e-07	-1.06161e-10	-1.36904
20271679	chr19:20271679:A:C	6.46396e-07	-1.06161e-10	-1.37827
20271936	chr19:20271936:G:A	1.59184e-06	-1.06161e-10	-0.477032
20272423	chr19:20272423:AC:A	6.20645e-07	-1.06161e-10	-1.41892
20272618	chr19:20272618:C:T	6.73218e-07	-1.06161e-10	-1.33761
20272698	chr19:20272698:C:T	6.32357e-07	-1.06161e-10	-1.40023
20272741	chr19:20272741:T:C	7.16325e-07	-1.06161e-10	-1.27555
20272792	chr19:20272792:G:A	6.28387e-07	-1.06161e-10	-1.40652
20272797	chr19:20272797:C:T	6.9771e-07	-1.06161e-10	-1.30188
20273043	chr19:20273043:C:T	6.48116e-07	-1.06161e-10	-1.37561
20273357	chr19:20273357:A:G	1.10434e-05	-1.45798	2.91789
20273416	chr19:20273416:C:T	1.18849e-06	-1.44847	0.679229
20273824	chr19:20273824:A:G	1.32646e-07	-1.54419	-1.4178
20274334	chr19:20274334:T:C	6.80891e-07	-1.06161e-10	-1.32628
20274384	chr19:20274384:A:G	1.15708e-05	-1.46311	2.96967
20274823	chr19:20274823:C:T	1.69247e-06	-0.994551	0.578817
20274847	chr19:20274847:T:C	1.14092e-05	-1.47169	2.96418
20275000	chr19:20275000:A:T	1.17675e-05	-1.47235	2.99577
20275096	chr19:20275096:C:A	1.23265e-05	-1.46934	3.03917
20275107	chr19:20275107:T:C	6.53094e-07	-1.06161e-10	-1.36796
20275126	chr19:20275126:T:C	1.33652e-07	-1.54412	-1.41032
20275268	chr19:20275268:A:G	1.01577e-06	-1.46879	0.542511
20275319	chr19:20275319:T:G	1.1412e-05	-1.46572	2.95846
20275419	chr19:20275419:C:A	1.06223e-05	-1.4717	2.89274
20275473	chr19:20275473:T:A	1.14408e-05	-1.47061	2.96587
20275494	chr19:20275494:T:G	6.46906e-07	-1.06161e-10	-1.37748
20275826	chr19:20275826:G:T	1.19922e-05	-1.4318	2.97413
20275898	chr19:20275898:T:A	9.75737e-06	-1.47077	2.80687
20275983	chr19:20275983:A:G	1.21058e-06	-1.48005	0.729221
20275984	chr19:20275984:G:A	6.35638e-07	-1.06161e-10	-1.39505
20275997	chr19:20275997:C:G	1.18998e-05	-1.45521	2.98981
20276129	chr19:20276129:A:T	1.20137e-05	-1.4541	2.99822
20276261	chr19:20276261:A:G	1.19524e-05	-1.45705	2.99606
20276277	chr19:20276277:T:C	1.26179e-05	-1.45376	3.04696
20276331	chr19:20276331:C:T	8.25172e-07	-1.06161e-10	-1.13409
20276698	chr19:20276698:G:A	6.21644e-07	-1.06161e-10	-1.41731
20276723	chr19:20276723:C:A	1.11488e-05	-1.45512	2.92453
20276907	chr19:20276907:A:G	1.10074e-05	-1.4738	2.93044
20276989	chr19:20276989:C:A	1.36372e-07	-1.5278	-1.40649
20277030	chr19:20277030:G:T	1.23896e-05	-1.466	3.04094
20277061	chr19:20277061:C:T	9.72302e-07	-1.48951	0.519494
20277071	chr19:20277071:G:A	6.42356e-07	-1.06161e-10	-1.38454
20277187	chr19:20277187:C:T	1.32992e-05	-1.44921	3.09498
20277220	chr19:20277220:T:G	1.33875e-05	-1.45446	3.10686
20277331	chr19:20277331:T:C	1.11906e-05	-1.46441	2.93756
20277468	chr19:20277468:A:G	9.68164e-06	-1.43083	2.75914
20277564	chr19:20277564:A:C	1.01685e-05	-1.48239	2.85977
20277901	chr19:20277901:T:TA	8.08342e-06	-1.4872	2.63509
20277903	chr19:20277903:A:C	1.46186e-07	-1.44664	-1.41816
20278215	chr19:20278215:C:A	7.23067e-07	-1.06161e-10	-1.26618
20278464	chr19:20278464:C:A	2.33203e-07	-0.994294	-1.40348
20278501	chr19:20278501:C:A	6.19636e-07	-1.06161e-10	-1.42055
20278569	chr19:20278569:A:G	7.16574e-06	-1.50633	2.53371
20278910	chr19:20278910:T:C	7.70366e-06	-1.53074	2.63051
20279038	chr19:20279038:G:A	7.40047e-06	-1.53023	2.58985
20279186	chr19:20279186:A:G	5.22672e-06	-1.52695	2.23881
20279374	chr19:20279374:A:G	1.36909e-06	-1.06161e-10	-0.627775
20279680	chr19:20279680:G:A	5.61481e-06	-1.52734	2.31082
20279681	chr19:20279681:G:C	2.10323e-07	-1.08759	-1.41344
20279769	chr19:20279769:T:C	5.61298e-06	-1.53049	2.31365
20279796	chr19:20279796:C:T	5.8008e-06	-1.52781	2.34388
20280121	chr19:20280121:T:C	1.04481e-06	-0.898086	-4.04282e-10
20280155	chr19:20280155:T:A	6.60222e-07	-1.06161e-10	-1.3571
20280658	chr19:20280658:G:C	1.41955e-07	-1.54299	-1.35118
20280690	chr19:20280690:G:A	7.29464e-07	-1.06161e-10	-1.25737
20280878	chr19:20280878:C:T	7.73228e-07	-1.06161e-10	-1.19911
20280924	chr19:20280924:A:G	9.17631e-07	-1.44813	0.420247
20280928	chr19:20280928:C:T	1.44724e-07	-1.534	-1.34085
20281016	chr19:20281016:G:A	1.57191e-07	-1.53165	-1.26056
20281185	chr19:20281185:T:C	1.23201e-06	-1.49451	0.761232
20281192	chr19:20281192:A:G	7.19101e-07	-1.06161e-10	-1.27168
20281370	chr19:20281370:G:A	6.28226e-07	-1.06161e-10	-1.40678
20281686	chr19:20281686:A:G	1.73379e-07	-1.34895	-1.34525
20281795	chr19:20281795:C:G	6.63761e-07	-1.06161e-10	-1.35176
20281834	chr19:20281834:T:G	8.94267e-07	-1.44626	0.392582
20281936	chr19:20281936:T:C	5.2365e-06	-1.51144	2.22516
20282106	chr19:20282106:C:T	4.90767e-06	-1.52065	2.16952
20282556	chr19:20282556:G:A	1.13528e-06	-1.50088	0.685835
20282614	chr19:20282614:C:T	9.72126e-07	-0.970195	-4.04282e-10
20282629	chr19:20282629:T:C	1.00256e-06	-1.06161e-10	-0.939369
20282783	chr19:20282783:T:C	6.59787e-07	-1.06161e-10	-1.35776
20282837	chr19:20282837:G:T	6.38763e-07	-1.06161e-10	-1.39015
20282852	chr19:20282852:G:A	1.18311e-06	-1.06161e-10	-0.773778
20282859	chr19:20282859:C:T	6.63506e-07	-1.06161e-10	-1.35214
20282902	chr19:20282902:A:G	1.06227e-06	-1.06161e-10	-0.881519
20283010	chr19:20283010:A:G	7.10922e-07	-1.06161e-10	-1.28312
20283169	chr19:20283169:G:A	5.67922e-06	-1.52249	2.31738
20283272	chr19:20283272:T:TA	9.88728e-07	-1.06161e-10	-0.953261
20283298	chr19:20283298:A:G	6.21332e-07	-1.06161e-10	-1.41781
20283576	chr19:20283576:C:T	1.75064e-07	-1.35632	-1.32821
20283840	chr19:20283840:GGCCCTACAGATGATC:G	4.82005e-06	-1.52706	2.15792
20284184	chr19:20284184:G:T	1.19915e-06	-1.48323	0.722924
20284660	chr19:20284660:G:T	1.16949e-06	-1.06161e-10	-0.78536
20284975	chr19:20284975:C:T	5.47678e-07	-1.54399	-4.04282e-10
20285020	chr19:20285020:T:G	1.56964e-07	-1.52821	-1.26546
20285029	chr19:20285029:T:C	1.56195e-07	-1.53152	-1.26706
20285038	chr19:20285038:G:A	1.56531e-06	-1.06161e-10	-0.49384
20285614	chr19:20285614:A:G	6.19628e-07	-1.06161e-10	-1.42056
20285724	chr19:20285724:T:C	1.35807e-06	-1.49497	0.859116
20285827	chr19:20285827:G:T	9.48202e-07	-1.48835	0.493239
20286185	chr19:20286185:G:A	1.61555e-07	-1.34504	-1.41979
20286746	chr19:20286746:A:C	1.86486e-06	-1.48677	1.16803
20286779	chr19:20286779:TC:T	6.52086e-07	-1.06161e-10	-1.3695
20287205	chr19:20287205:G:T	9.53878e-07	-1.50134	0.512193
20287299	chr19:20287299:C:G	1.35021e-07	-1.53455	-1.4097
20287360	chr19:20287360:G:T	6.26788e-07	-1.06161e-10	-1.40907
20287650	chr19:20287650:C:T	1.45438e-07	-1.54358	-1.32635
20287829	chr19:20287829:G:A	1.22704e-06	-1.51945	0.782124
20287871	chr19:20287871:T:C	1.93469e-06	-1.48294	1.20096
20287911	chr19:20287911:C:A	2.90671e-06	-1.49218	1.61728
20287919	chr19:20287919:T:C	1.42265e-07	-1.51075	-1.38124
20288093	chr19:20288093:C:T	6.71924e-07	-1.06161e-10	-1.33954
20288132	chr19:20288132:C:T	1.01188e-06	-0.930119	-4.04282e-10
20288297	chr19:20288297:G:A	1.38521e-07	-1.50727	-1.41138
20288607	chr19:20288607:G:C	1.12093e-06	-1.52436	0.696591
20289118	chr19:20289118:G:C	6.19835e-07	-1.06161e-10	-1.42023
20289891	chr19:20289891:G:C	1.51831e-06	-1.53583	1.0115
20290312	chr19:20290312:A:T	6.19742e-07	-1.06161e-10	-1.42038
20290391	chr19:20290391:C:T	6.23173e-07	-1.06161e-10	-1.41486
20290437	chr19:20290437:A:G	5.83716e-07	-1.54443	0.0641667
20290558	chr19:20290558:T:A	2.2808e-06	-1.5186	1.4012
20290923	chr19:20290923:G:A	6.83958e-07	-1.06161e-10	-1.32178
20291146	chr19:20291146:C:T	1.69425e-07	-1.38285	-1.33442
20291174	chr19:20291174:A:C	6.21572e-07	-1.06161e-10	-1.41743
20291528	chr19:20291528:AGAGT:A	6.48885e-07	-1.06161e-10	-1.37442
20291687	chr19:20291687:T:G	6.95828e-07	-1.06161e-10	-1.30458
20291915	chr19:20291915:A:C	6.30751e-07	-1.06161e-10	-1.40277
20292138	chr19:20292138:G:C	7.78805e-07	-1.51315	0.321235
20292325	chr19:20292325:C:T	9.75012e-07	-1.53089	0.563655
20292732	chr19:20292732:G:T	1.26993e-06	-1.53146	0.8285
20293064	chr19:20293064:C:A	6.27837e-07	-1.4074	-4.04282e-10
20293179	chr19:20293179:G:T	4.40078e-06	-1.54411	2.08397
20293375	chr19:20293375:T:C	6.80955e-07	-1.06161e-10	-1.32618
20293505	chr19:20293505:C:T	6.21227e-07	-1.06161e-10	-1.41798
20293572	chr19:20293572:C:T	5.52531e-07	-1.53517	-4.04282e-10
20293851	chr19:20293851:T:C	1.66229e-06	-1.53058	1.09685
20294086	chr19:20294086:G:A	6.43499e-07	-1.06161e-10	-1.38276
20294126	chr19:20294126:G:T	2.66882e-06	-1.52365	1.56336
20294316	chr19:20294316:C:T	5.68684e-07	-1.50636	-4.04282e-10
20294722	chr19:20294722:A:G	6.53316e-07	-1.36762	-4.04282e-10
20294860	chr19:20294860:T:C	1.27129e-06	-1.52638	0.824486
20295877	chr19:20295877:A:C	6.47539e-07	-1.3765	-4.04282e-10
20295898	chr19:20295898:T:G	6.3073e-07	-1.06161e-10	-1.4028
20295962	chr19:20295962:A:G	1.67056e-06	-1.06161e-10	-0.428768
20296069	chr19:20296069:A:G	5.53462e-07	-1.53349	-4.04282e-10
20296085	chr19:20296085:G:A	1.27802e-06	-1.06161e-10	-0.696616
20296095	chr19:20296095:C:T	9.59911e-07	-1.06161e-10	-0.982839
20296795	chr19:20296795:T:C	1.49832e-06	-0.537581	-4.04282e-10
20296815	chr19:20296815:T:C	6.64153e-07	-1.35117	-4.04282e-10
20297209	chr19:20297209:A:G	5.47685e-07	-1.54398	-4.04282e-10
20297249	chr19:20297249:G:C	1.60332e-07	-1.38101	-1.39143
20297449	chr19:20297449:C:T	1.569e-07	-1.3986	-1.39547
20297526	chr19:20297526:A:G	1.38363e-07	-1.54423	-1.37557
20297893	chr19:20297893:A:G	6.78329e-07	-1.06161e-10	-1.33005
20297903	chr19:20297903:A:T	6.97052e-07	-1.06161e-10	-1.30282
20298162	chr19:20298162:C:T	7.71778e-07	-1.06161e-10	-1.20098
20298182	chr19:20298182:C:A	6.29076e-07	-1.06161e-10	-1.40543
20298260	chr19:20298260:G:A	6.29798e-07	-1.06161e-10	-1.40428
20298791	chr19:20298791:C:T	8.1536e-07	-1.14605	-4.04282e-10
20298808	chr19:20298808:A:G	7.83732e-07	-1.06161e-10	-1.18561
20299369	chr19:20299369:T:C	1.42958e-06	-1.53646	0.951914
20300003	chr19:20300003:A:G	6.26684e-07	-1.06161e-10	-1.40924
20300062	chr19:20300062:T:TA	3.08163e-06	-1.44376	1.62729
20300539	chr19:20300539:G:T	6.89441e-07	-1.06161e-10	-1.3138
20300676	chr19:20300676:C:T	7.36711e-07	-1.06161e-10	-1.24749
20300734	chr19:20300734:A:G	1.58531e-06	-1.54405	1.0629
20301027	chr19:20301027:A:G	9.65603e-06	-1.50718	2.83284
20301135	chr19:20301135:C:T	7.4538e-07	-1.06161e-10	-1.23579
20301340	chr19:20301340:C:T	8.74266e-06	-1.49667	2.72296
20301465	chr19:20301465:G:T	1.65903e-07	-1.47174	-1.26653
20301748	chr19:20301748:A:C	1.7331e-07	-1.27504	-1.41956
20301840	chr19:20301840:A:G	7.24744e-07	-1.06161e-10	-1.26386
20302049	chr19:20302049:C:T	7.38281e-07	-1.06161e-10	-1.24536
20302114	chr19:20302114:A:G	6.19919e-07	-1.06161e-10	-1.42009
20302304	chr19:20302304:A:G	4.03073e-06	-1.53593	1.98795
20302864	chr19:20302864:G:C	5.948e-07	-1.46146	-4.04282e-10
20303388	chr19:20303388:C:T	1.71618e-07	-1.28458	-1.41983
20303445	chr19:20303445:A:G	1.65589e-06	-1.54415	1.10657
20303620	chr19:20303620:G:T	7.01605e-07	-1.06161e-10	-1.29631
20303854	chr19:20303854:C:T	9.03281e-07	-1.04365	-4.04282e-10
20304092	chr19:20304092:C:T	1.88918e-06	-1.06161e-10	-0.305782
20304376	chr19:20304376:A:G	4.71824e-06	-1.53112	2.14063
20305224	chr19:20305224:C:T	6.5359e-07	-1.06161e-10	-1.3672
20305345	chr19:20305345:G:A	7.83349e-07	-1.06161e-10	-1.1861
20305570	chr19:20305570:G:A	1.7586e-07	-1.26027	-1.41972
20305760	chr19:20305760:G:A	6.84426e-07	-1.06161e-10	-1.3211
20305917	chr19:20305917:T:C	7.2433e-07	-1.06161e-10	-1.26443
20306033	chr19:20306033:A:T	1.72347e-07	-1.2796	-1.42057
20306315	chr19:20306315:T:C	8.99676e-07	-1.06161e-10	-1.04765
20306391	chr19:20306391:G:A	1.72818e-07	-1.33123	-1.36621
20306522	chr19:20306522:G:A	7.03554e-07	-1.06161e-10	-1.29353
20306709	chr19:20306709:T:TTCAAAGAAAA	1.99871e-06	-1.06161e-10	-0.249421
20306713	chr19:20306713:T:G	1.99481e-06	-1.06161e-10	-0.251378
20306912	chr19:20306912:A:G	1.72068e-07	-1.34632	-1.35548
20307027	chr19:20307027:A:G	1.68736e-07	-1.30302	-1.41833
20307050	chr19:20307050:A:G	7.29431e-07	-1.06161e-10	-1.25742
20307062	chr19:20307062:A:G	7.14248e-07	-1.06161e-10	-1.27845
20307533	chr19:20307533:A:G	6.08012e-07	-1.43949	-4.04282e-10
20307569	chr19:20307569:C:G	1.79393e-07	-1.333	-1.32711
20307898	chr19:20307898:C:T	6.21243e-07	-1.06161e-10	-1.41796
20307929	chr19:20307929:T:C	5.87774e-06	-1.52551	2.35476
20308102	chr19:20308102:T:A	8.76471e-07	-1.06161e-10	-1.07378
20308146	chr19:20308146:A:T	1.14204e-06	-1.50154	0.692427
20308163	chr19:20308163:G:A	2.41004e-06	-1.49586	1.43358
20308180	chr19:20308180:G:T	6.34916e-07	-1.06161e-10	-1.39619
20308237	chr19:20308237:T:A	1.32186e-06	-1.06161e-10	-0.662888
20308266	chr19:20308266:C:T	4.34147e-06	-1.5382	2.06449
20308406	chr19:20308406:A:G	6.31835e-07	-1.06161e-10	-1.40105
20308486	chr19:20308486:A:C	1.34109e-07	-1.53059	-1.42044
20308925	chr19:20308925:G:A	2.1344e-05	-1.53411	3.65296
20309043	chr19:20309043:C:T	9.40788e-07	-1.06161e-10	-1.00296
20309079	chr19:20309079:A:C	1.06252e-06	-1.06161e-10	-0.881279
20309711	chr19:20309711:C:T	7.74475e-07	-1.06161e-10	-1.19749
20309822	chr19:20309822:A:C	4.72779e-06	-1.54431	2.15584
20309828	chr19:20309828:G:A	6.07739e-06	-1.54085	2.4035
20310437	chr19:20310437:A:G	4.7581e-07	-0.681923	-1.00274
20310730	chr19:20310730:A:G	5.94309e-07	-1.29142	-0.170865
20310926	chr19:20310926:T:C	5.49982e-07	-1.53979	-4.04282e-10
20311061	chr19:20311061:T:C	6.265e-07	-1.06161e-10	-1.40953
20311098	chr19:20311098:C:T	1.98811e-07	-1.34598	-1.21135
20311106	chr19:20311106:C:G	2.7417e-07	-1.43921	-0.796723
20311200	chr19:20311200:T:C	6.05841e-07	-1.49284	0.0497746
20311340	chr19:20311340:G:T	2.83268e-07	-1.40309	-0.800196
20311626	chr19:20311626:T:C	6.72796e-07	-1.33824	-4.04282e-10
20311835	chr19:20311835:T:C	1.47249e-07	-1.54355	-1.31401
20311864	chr19:20311864:T:C	5.69233e-07	-1.33918	-0.166208
20311932	chr19:20311932:C:T	7.05268e-07	-1.06161e-10	-1.2911
20311954	chr19:20311954:G:T	1.53025e-05	-1.23261	3.0187
20311974	chr19:20311974:G:T	2.12888e-07	-1.30438	-1.18454
20312407	chr19:20312407:C:T	6.37749e-07	-1.06161e-10	-1.39174
20312604	chr19:20312604:G:T	6.27401e-07	-1.06161e-10	-1.40809
20313875	chr19:20313875:T:C	6.56886e-07	-1.36217	-4.04282e-10
20314042	chr19:20314042:G:A	5.56867e-07	-1.52735	-4.04282e-10
20314201	chr19:20314201:A:G	6.85153e-07	-1.06161e-10	-1.32004
20314319	chr19:20314319:T:C	1.60595e-06	-1.30129	0.833078
20315194	chr19:20315194:G:A	1.75799e-06	-1.27887	0.901114
20315257	chr19:20315257:C:A	5.4879e-07	-1.54196	-4.04282e-10
20315265	chr19:20315265:A:G	1.83874e-05	1.96974	-4.04282e-10
20315466	chr19:20315466:T:C	2.01133e-07	-1.46554	-1.08017
20315579	chr19:20315579:C:T	6.24368e-07	-1.06161e-10	-1.41294
20316302	chr19:20316302:G:A	6.33913e-07	-1.06161e-10	-1.39777
20316421	chr19:20316421:G:A	6.22683e-07	-1.06161e-10	-1.41564
20316702	chr19:20316702:A:T	6.84998e-07	-1.06161e-10	-1.32026
20316749	chr19:20316749:A:G	1.24176e-06	-1.23193	0.506529
20316851	chr19:20316851:G:A	6.38701e-07	-1.06161e-10	-1.39024
20317324	chr19:20317324:A:AC	8.9268e-05	-1.06161e-10	3.54972
20317373	chr19:20317373:A:C	6.43149e-07	-1.28196	-0.101345
20317697	chr19:20317697:G:A	1.07901e-06	-1.06161e-10	-0.865879
20317855	chr19:20317855:C:T	7.54531e-07	-1.06161e-10	-1.22358
20318358	chr19:20318358:A:G	1.08306e-06	-1.06161e-10	-0.862139
20318783	chr19:20318783:C:T	9.68228e-07	-1.30636	0.332151
20318844	chr19:20318844:A:C	1.45831e-06	-1.33164	0.766988
20319110	chr19:20319110:CCATA:C	9.47501e-07	-1.28819	0.292337
20319722	chr19:20319722:A:G	6.19781e-07	-1.06161e-10	-1.42031
20319736	chr19:20319736:T:A	2.11325e-07	-1.45465	-1.04164
20319856	chr19:20319856:T:C	6.25646e-07	-1.47342	0.0625244
20320044	chr19:20320044:C:G	1.02828e-06	-1.54053	0.626489
20320151	chr19:20320151:C:T	6.57107e-07	-1.06161e-10	-1.36183
20320430	chr19:20320430:C:G	1.5983e-07	-1.43773	-1.33784
20320505	chr19:20320505:C:T	7.70855e-07	-1.20218	-4.04282e-10
20321005	chr19:20321005:C:T	1.15991e-06	-1.52682	0.733242
20321035	chr19:20321035:T:C	7.56972e-07	-1.06161e-10	-1.22035
20321296	chr19:20321296:C:T	1.07834e-06	-1.06161e-10	-0.866505
20321297	chr19:20321297:C:A	1.14055e-06	-1.51831	0.7079
20321699	chr19:20321699:G:A	1.11193e-06	-1.06161e-10	-0.835828
20322121	chr19:20322121:C:T	4.29134e-07	-1.50883	-0.279086
20323116	chr19:20323116:A:C	6.30056e-06	-1.45787	2.35658
20323755	chr19:20323755:T:C	6.39398e-07	-1.06161e-10	-1.38915
20324213	chr19:20324213:C:A	6.19365e-06	-1.4538	2.3354
20324266	chr19:20324266:T:C	4.76495e-06	-1.46267	2.08203
20324317	chr19:20324317:G:T	1.04824e-06	-0.894809	-4.04282e-10
20324624	chr19:20324624:G:A	7.82481e-07	-1.06161e-10	-1.18721
20324851	chr19:20324851:G:T	4.66412e-07	-1.28945	-0.415157
20324957	chr19:20324957:C:G	3.3682e-07	-1.40718	-0.622954
20325005	chr19:20325005:G:T	2.4129e-07	-1.43053	-0.933147
20325021	chr19:20325021:T:G	7.40252e-07	-1.24269	-4.04282e-10
20325125	chr19:20325125:C:A	1.13278e-06	-1.06161e-10	-0.817249
20325948	chr19:20325948:C:A	2.92208e-06	-1.46005	1.59042
20325994	chr19:20325994:C:T	8.34607e-07	-1.06161e-10	-1.12272
20326087	chr19:20326087:A:C	7.43695e-07	-1.06161e-10	-1.23805
20326266	chr19:20326266:G:A	9.18754e-07	-1.06161e-10	-1.02666
20326530	chr19:20326530:G:A	5.68858e-07	-1.50605	-4.04282e-10
20326727	chr19:20326727:T:C	4.40885e-07	-1.27559	-0.485303
20327117	chr19:20327117:A:G	4.77063e-07	-1.21809	-0.463939
20327456	chr19:20327456:T:A	8.86998e-06	-1.42815	2.6689
20327537	chr19:20327537:T:C	6.74027e-07	-1.06161e-10	-1.33641
20327923	chr19:20327923:A:G	6.33456e-07	-1.06161e-10	-1.39849
20328011	chr19:20328011:G:C	2.6818e-07	-1.53273	-0.72529
20328030	chr19:20328030:G:A	7.00627e-07	0.109564	-1.40727
20328202	chr19:20328202:T:G	9.26296e-07	-1.06161e-10	-1.01849
20328383	chr19:20328383:T:C	9.68802e-07	-1.54443	0.570812
20328482	chr19:20328482:G:T	9.90392e-07	-1.06161e-10	-0.951579
20328483	chr19:20328483:C:T	9.88359e-07	-1.06161e-10	-0.953634
20328865	chr19:20328865:T:A	7.04265e-07	-1.06161e-10	-1.29252
20328936	chr19:20328936:T:C	6.97927e-07	-1.06161e-10	-1.30157
20329182	chr19:20329182:C:T	4.27404e-07	-1.27218	-0.519767
20329221	chr19:20329221:A:G	7.34256e-07	-1.06161e-10	-1.25082
20329271	chr19:20329271:A:T	7.10922e-07	-1.06161e-10	-1.28312
20329358	chr19:20329358:T:C	6.34608e-07	-1.06161e-10	-1.39667
20329387	chr19:20329387:C:T	7.11118e-07	-1.06161e-10	-1.28284
20330719	chr19:20330719:A:C	4.28762e-06	-1.47391	1.98772
20331022	chr19:20331022:C:A	3.49709e-07	-1.4953	-0.497277
20331143	chr19:20331143:C:A	6.61788e-07	-1.06161e-10	-1.35473
20331209	chr19:20331209:A:T	8.9621e-07	0.33935	-1.39086
20331279	chr19:20331279:C:T	3.9961e-06	-1.46027	1.90366
20331359	chr19:20331359:T:C	4.01373e-07	-1.22891	-0.625876
20331366	chr19:20331366:A:G	4.37618e-07	-1.2104	-0.557933
20331368	chr19:20331368:A:G	4.17259e-07	-1.23794	-0.578035
20331491	chr19:20331491:T:C	1.59302e-06	0.913763	-1.39005
20331638	chr19:20331638:T:C	5.79725e-07	-0.210732	-1.27639
20331654	chr19:20331654:T:G	7.2263e-07	0.0411792	-1.30796
20331655	chr19:20331655:G:A	7.65563e-07	0.0922243	-1.30129
20331998	chr19:20331998:T:TTTTG	7.64844e-07	-1.06161e-10	-1.21001
20332240	chr19:20332240:G:T	2.68412e-07	-1.53766	-0.719493
20332572	chr19:20332572:A:G	7.34128e-07	0.0955478	-1.34654
20332676	chr19:20332676:A:C	1.00097e-06	-1.06161e-10	-0.940954
20332886	chr19:20332886:TTTTG:T	6.39754e-07	-1.06161e-10	-1.3886
20333205	chr19:20333205:G:A	6.88142e-07	-1.06161e-10	-1.31569
20333232	chr19:20333232:C:T	7.9891e-07	0.198588	-1.36502
20333451	chr19:20333451:C:T	3.33372e-07	-1.41794	-0.622482
20333759	chr19:20333759:G:A	8.60034e-07	0.276039	-1.36875
20333905	chr19:20333905:A:C	6.57756e-07	-1.06161e-10	-1.36085
20334394	chr19:20334394:T:C	2.42357e-07	-1.5404	-0.818863
20334658	chr19:20334658:C:T	5.3565e-07	-1.26305	-0.303147
20335048	chr19:20335048:T:C	1.06418e-06	0.540791	-1.42051
20335168	chr19:20335168:G:C	2.71248e-07	-1.11367	-1.13297
20335410	chr19:20335410:G:GA	4.91797e-07	-0.234618	-1.417
20335495	chr19:20335495:A:C	6.96783e-07	-1.06161e-10	-1.30321
20335633	chr19:20335633:C:T	1.06216e-06	0.507064	-1.38868
20335921	chr19:20335921:A:G	5.81621e-06	-1.44084	2.25957
20336139	chr19:20336139:T:C	1.27631e-06	-1.43769	0.739738
20336273	chr19:20336273:T:C	6.41515e-07	-1.06161e-10	-1.38585
20336331	chr19:20336331:T:TTAAAAA	6.41216e-07	-1.06161e-10	-1.38631
20336624	chr19:20336624:G:C	6.58349e-07	-1.06161e-10	-1.35994
20336702	chr19:20336702:G:A	7.18108e-07	-1.06161e-10	-1.27306
20336711	chr19:20336711:T:C	1.70297e-07	-1.53204	-1.18009
20336796	chr19:20336796:C:T	5.5692e-07	-1.52726	-4.04282e-10
20337062	chr19:20337062:G:A	6.4511e-07	-1.06161e-10	-1.38026
20337070	chr19:20337070:G:A	2.12606e-07	-1.43456	-1.05568
20337476	chr19:20337476:C:T	2.58362e-06	-1.48652	1.49379
20337743	chr19:20337743:C:T	5.49381e-07	-1.54089	-4.04282e-10
20337744	chr19:20337744:G:A	1.55608e-07	-1.49803	-1.30431
20337754	chr19:20337754:A:G	2.118e-07	-1.43591	-1.05812
20337863	chr19:20337863:T:C	7.63061e-07	-1.24265	0.0303072
20338102	chr19:20338102:G:A	6.50334e-07	-1.06161e-10	-1.37219
20338313	chr19:20338313:T:C	1.93184e-07	-1.43258	-1.15345
20338925	chr19:20338925:A:G	6.72169e-07	-1.06161e-10	-1.33917
20339031	chr19:20339031:A:G	1.88252e-06	-1.06161e-10	-0.309313
20340528	chr19:20340528:C:T	4.89028e-07	-1.50388	-0.153383
20340542	chr19:20340542:C:T	6.54131e-07	-1.06161e-10	-1.36637
20340735	chr19:20340735:G:C	6.3751e-07	-1.39375	0.00164407
20341078	chr19:20341078:C:T	6.62567e-07	-1.06161e-10	-1.35356
20341480	chr19:20341480:T:C	1.82498e-07	-1.37413	-1.26881
20341587	chr19:20341587:G:A	1.85439e-07	-1.50087	-1.12608
20341764	chr19:20341764:T:C	6.34423e-07	-1.06161e-10	-1.39696
20342012	chr19:20342012:T:C	1.16688e-05	-1.06161e-10	1.515
20342398	chr19:20342398:T:C	5.50672e-07	-1.54211	0.00357351
20342537	chr19:20342537:C:T	7.64195e-07	-1.06161e-10	-1.21086
20343151	chr19:20343151:A:C	1.25657e-06	-1.06161e-10	-0.713538
20343832	chr19:20343832:T:C	2.66733e-07	-1.53958	-0.723856
20344219	chr19:20344219:T:C	8.08436e-07	-1.06161e-10	-1.15458
20344257	chr19:20344257:G:A	7.6006e-07	-1.06161e-10	-1.21628
20344608	chr19:20344608:G:C	1.77703e-06	-1.25608	0.889099
20344743	chr19:20344743:T:C	5.75381e-07	-1.01075	-0.483892
20344774	chr19:20344774:T:C	6.59504e-07	-1.09715	-0.261041
20344925	chr19:20344925:CAT:C	1.84542e-06	-1.28994	0.960718
20345078	chr19:20345078:G:A	7.51759e-07	-1.06161e-10	-1.22726
20345387	chr19:20345387:T:G	8.66898e-07	-1.06161e-10	-1.08476
20345586	chr19:20345586:C:T	9.47454e-07	-1.06161e-10	-0.995902
20345827	chr19:20345827:A:G	2.8369e-06	-1.14204	1.24283
20345930	chr19:20345930:C:T	6.82455e-07	-1.06161e-10	-1.32398
20346338	chr19:20346338:A:G	4.83792e-06	-1.25322	1.88778
20346373	chr19:20346373:A:C	2.89669e-06	0.121645	-4.04282e-10
20346485	chr19:20346485:G:A	8.0295e-07	-1.06161e-10	-1.16139
20346600	chr19:20346600:T:C	1.72678e-07	-1.47341	-1.22484
20346644	chr19:20346644:A:G	7.19174e-07	-1.06161e-10	-1.27158
20346653	chr19:20346653:A:G	6.32587e-07	-1.06161e-10	-1.39986
20347274	chr19:20347274:C:T	1.10868e-06	-0.838752	-4.04282e-10
20347295	chr19:20347295:G:A	5.34568e-06	-1.25915	1.99352
20347440	chr19:20347440:G:A	1.93861e-06	-1.06161e-10	-0.279953
20347464	chr19:20347464:G:A	6.84331e-07	-1.06161e-10	-1.32124
20348280	chr19:20348280:G:A	1.48324e-07	-1.50555	-1.34474
20348597	chr19:20348597:A:G	5.4905e-07	-1.54149	-4.04282e-10
20349264	chr19:20349264:G:A	3.52353e-06	-1.06161e-10	0.317537
20349439	chr19:20349439:A:G	6.62139e-07	-1.06161e-10	-1.35421
20350345	chr19:20350345:A:T	1.39685e-06	-1.41502	0.80732
20350356	chr19:20350356:T:C	1.57152e-07	-1.50602	-1.28644
20350444	chr19:20350444:C:T	1.39304e-06	-1.42779	0.817353
20350526	chr19:20350526:C:T	6.19981e-07	-1.06161e-10	-1.41999
20350636	chr19:20350636:G:A	1.01929e-06	-1.48849	0.565675
20350878	chr19:20350878:G:A	9.98894e-07	-1.48808	0.545043
20350949	chr19:20350949:T:C	6.26887e-07	-1.06161e-10	-1.40891
20350953	chr19:20350953:TAAAAG:T	1.01595e-06	-1.4935	0.567399
20351086	chr19:20351086:A:G	9.77829e-07	-1.48848	0.524136
20351120	chr19:20351120:C:T	1.06268e-06	-1.06161e-10	-0.881129
20351494	chr19:20351494:C:T	6.61197e-07	-1.06161e-10	-1.35563
20351563	chr19:20351563:G:T	9.95039e-07	-1.50251	0.555615
20351679	chr19:20351679:G:A	9.74904e-07	-1.49135	0.524011
20351731	chr19:20351731:A:G	1.12429e-05	-1.06161e-10	1.47781
20351920	chr19:20351920:C:A	6.6855e-07	-1.06161e-10	-1.34457
20351995	chr19:20351995:T:C	9.47514e-07	-1.47851	0.482667
20352168	chr19:20352168:A:G	9.82282e-07	-1.48449	0.52469
20352186	chr19:20352186:C:T	6.61414e-06	-1.25059	2.19787
20352212	chr19:20352212:C:T	4.16393e-05	-1.06161e-10	2.78712
20352384	chr19:20352384:T:A	9.3397e-07	-1.49254	0.4823
20352676	chr19:20352676:G:A	1.13666e-06	-1.06161e-10	-0.813832
20353398	chr19:20353398:G:GA	9.73161e-07	-1.06161e-10	-0.969131
20353414	chr19:20353414:T:G	6.92008e-06	-1.20846	2.20096
20353483	chr19:20353483:G:A	7.65587e-06	-1.20193	2.29548
20353563	chr19:20353563:C:T	6.21205e-07	-1.06161e-10	-1.41802
20353724	chr19:20353724:G:A	1.27256e-06	-1.46095	0.760059
20353941	chr19:20353941:C:T	1.59312e-07	-1.50711	-1.2717
20353989	chr19:20353989:T:C	8.9478e-07	-1.39253	0.339433
20354069	chr19:20354069:T:C	5.51026e-07	-1.5379	-4.04282e-10
20354133	chr19:20354133:A:G	6.01064e-06	-1.34002	2.19163
20354166	chr19:20354166:A:C	7.48503e-07	-1.42372	0.192111
20354184	chr19:20354184:G:A	6.87271e-07	-1.06161e-10	-1.31695
20354292	chr19:20354292:A:G	7.76583e-06	-1.18478	2.29259
20354437	chr19:20354437:G:A	5.87541e-07	-1.34401	-0.129728
20354685	chr19:20354685:T:C	6.13239e-07	-1.3297	-0.101229
20354866	chr19:20354866:G:A	6.61197e-07	-1.06161e-10	-1.35563
20354878	chr19:20354878:T:G	6.83829e-07	-1.40159	0.0796189
20354936	chr19:20354936:A:C	7.46601e-06	-1.18865	2.25708
20355055	chr19:20355055:T:G	6.61357e-07	-1.06161e-10	-1.35539
20355343	chr19:20355343:G:T	6.71136e-07	-1.40186	0.0611558
20355369	chr19:20355369:C:T	1.47143e-07	-1.44002	-1.41826
20355390	chr19:20355390:C:T	6.43239e-07	-1.29235	-0.0908154
20355888	chr19:20355888:G:A	9.01658e-07	-1.06161e-10	-1.04545
20356075	chr19:20356075:C:A	8.14964e-07	-1.06161e-10	-1.14654
20356239	chr19:20356239:T:C	8.43094e-07	-1.06161e-10	-1.1126
20356357	chr19:20356357:A:G	6.23402e-07	-1.44284	0.0283486
20356510	chr19:20356510:T:C	3.48421e-07	-1.36193	-0.634343
20356969	chr19:20356969:C:T	6.53816e-07	-1.06161e-10	-1.36685
20357107	chr19:20357107:T:A	6.69869e-07	-1.06161e-10	-1.3426
20357173	chr19:20357173:G:A	5.96876e-06	-1.23051	2.07512
20357298	chr19:20357298:G:A	6.6036e-06	-1.18425	2.12994
20357460	chr19:20357460:A:G	2.07131e-06	-1.06161e-10	-0.213744
20357677	chr19:20357677:C:T	9.65085e-07	-1.06161e-10	-0.977464
20358077	chr19:20358077:C:T	6.24069e-07	-1.06161e-10	-1.41342
20358150	chr19:20358150:C:T	1.47742e-06	-1.39982	0.848192
20358205	chr19:20358205:C:T	1.60993e-07	-1.51029	-1.25802
20358269	chr19:20358269:T:G	1.58489e-07	-1.46386	-1.32013
20358639	chr19:20358639:T:C	7.9329e-07	-1.06161e-10	-1.17349
20358877	chr19:20358877:C:T	6.36145e-07	-1.06161e-10	-1.39425
20359035	chr19:20359035:C:A	1.26563e-06	-1.06161e-10	-0.706356
20359098	chr19:20359098:G:C	6.26218e-07	-1.06161e-10	-1.40998
20359110	chr19:20359110:T:C	5.4795e-07	-1.5435	-4.04282e-10
20359460	chr19:20359460:C:T	2.96669e-06	-1.26709	1.41262
20359551	chr19:20359551:T:TATTACAC	9.85484e-07	-0.956547	-4.04282e-10
20359552	chr19:20359552:G:A	3.23675e-07	-0.80017	-1.26977
20359640	chr19:20359640:T:C	8.29279e-07	-1.06161e-10	-1.12912
20359755	chr19:20359755:A:G	6.19874e-07	-1.27845	-0.141713
20359777	chr19:20359777:G:C	1.26143e-06	-1.06161e-10	-0.70968
20360076	chr19:20360076:A:G	8.66504e-07	-1.06161e-10	-1.08521
20360122	chr19:20360122:A:G	1.29755e-05	-0.77071	2.39185
20360432	chr19:20360432:T:C	1.10141e-06	-1.06161e-10	-0.845331
20360514	chr19:20360514:C:T	5.40582e-07	-1.49952	-0.0575175
20360574	chr19:20360574:A:AG	2.68149e-06	-1.06161e-10	0.0444465
20360873	chr19:20360873:A:G	2.90732e-07	-1.13351	-1.04377
20361264	chr19:20361264:C:G	9.73415e-07	-1.06161e-10	-0.96887
20361444	chr19:20361444:A:G	2.08467e-07	-1.13957	-1.37033
20361697	chr19:20361697:T:G	9.18886e-07	-1.06161e-10	-1.02652
20361769	chr19:20361769:T:G	2.24782e-07	-1.10636	-1.32819
20361846	chr19:20361846:CA:C	6.71532e-07	-1.06161e-10	-1.34012
20362003	chr19:20362003:A:G	9.25758e-07	-1.01907	-4.04282e-10
20362036	chr19:20362036:T:C	6.31086e-07	-1.06161e-10	-1.40224
20362086	chr19:20362086:G:A	1.35061e-05	-1.06161e-10	1.66122
20362233	chr19:20362233:C:T	1.40912e-07	-1.48098	-1.42057
20362246	chr19:20362246:C:T	2.04773e-07	-1.11068	-1.4171
20362307	chr19:20362307:C:G	1.38822e-07	-1.50333	-1.41316
20362410	chr19:20362410:C:T	7.26998e-07	-1.26076	-4.04282e-10
20362411	chr19:20362411:A:G	2.64263e-07	-0.939511	-1.33322
20362452	chr19:20362452:A:G	1.57389e-07	-1.45592	-1.33504
20362586	chr19:20362586:G:A	2.6685e-07	-0.981158	-1.28184
20362672	chr19:20362672:C:T	1.4028e-07	-1.48603	-1.42001
20362744	chr19:20362744:T:G	4.58569e-07	-0.334538	-1.38703
20362867	chr19:20362867:G:T	2.33947e-07	-1.12415	-1.27043
20363081	chr19:20363081:T:C	1.38891e-07	-1.50324	-1.41275
20363179	chr19:20363179:G:A	1.59228e-06	-1.06161e-10	-0.476755
20363377	chr19:20363377:A:G	1.40462e-07	-1.52052	-1.38423
20363425	chr19:20363425:G:A	1.64736e-07	-1.43251	-1.31283
20363637	chr19:20363637:G:A	1.62827e-07	-1.44392	-1.31307
20363654	chr19:20363654:T:C	7.01898e-07	-1.06161e-10	-1.29589
20363716	chr19:20363716:G:C	4.79303e-07	-0.296148	-1.3812
20363777	chr19:20363777:T:C	2.29246e-07	-1.11827	-1.29661
20363846	chr19:20363846:C:T	1.64068e-07	-1.44806	-1.30134
20364101	chr19:20364101:G:A	1.50977e-07	-1.4708	-1.36175
20364220	chr19:20364220:A:G	2.50993e-07	-1.05805	-1.26621
20364249	chr19:20364249:C:T	1.45496e-07	-1.49318	-1.37635
20364376	chr19:20364376:A:G	1.38988e-07	-1.53726	-1.37804
20364841	chr19:20364841:C:T	5.45527e-07	-0.35456	-1.19337
20364858	chr19:20364858:G:A	5.85165e-07	-0.419005	-1.05878
20364960	chr19:20364960:G:T	8.48073e-07	-0.174637	-0.932076
20365065	chr19:20365065:T:C	3.86658e-07	-1.11328	-0.778858
20365260	chr19:20365260:G:C	2.89903e-07	-0.859007	-1.32113
20365265	chr19:20365265:A:G	5.01824e-07	-0.244449	-1.38698
20365277	chr19:20365277:T:G	2.65946e-07	-1.20093	-1.06546
20365279	chr19:20365279:A:G	9.17549e-07	0.107703	-1.13568
20365352	chr19:20365352:C:T	5.35995e-07	-0.27093	-1.29463
20365376	chr19:20365376:A:G	9.92333e-07	-1.06161e-10	-0.949621
20365542	chr19:20365542:A:G	6.19308e-07	-0.0412609	-1.37982
20365580	chr19:20365580:A:G	4.83133e-07	-0.27389	-1.3955
20365591	chr19:20365591:G:C	1.55366e-07	-1.53762	-1.26628
20365594	chr19:20365594:T:G	2.57957e-07	-1.21085	-1.08604
20365683	chr19:20365683:A:G	1.58614e-06	-1.06161e-10	-0.48062
20365904	chr19:20365904:T:C	2.7084e-07	-1.18165	-1.0665
20365988	chr19:20365988:T:C	2.62759e-07	-1.16597	-1.11247
20366296	chr19:20366296:C:T	9.38607e-07	0.12598	-1.13126
20366564	chr19:20366564:G:A	6.19854e-07	-1.06161e-10	-1.4202
20366739	chr19:20366739:A:G	9.00678e-07	0.0998666	-1.1464
20366898	chr19:20366898:C:T	6.20176e-07	-1.06161e-10	-1.41968
20366983	chr19:20366983:A:G	4.73754e-07	-0.308649	-1.38034
20367019	chr19:20367019:G:A	8.67275e-07	0.074157	-1.15848
20367053	chr19:20367053:T:C	9.1374e-07	0.131292	-1.16343
20367089	chr19:20367089:C:A	8.57957e-07	0.073083	-1.16821
20367144	chr19:20367144:G:A	2.5626e-07	-1.18682	-1.11667
20367186	chr19:20367186:A:G	8.55641e-07	0.0597234	-1.15755
20367345	chr19:20367345:C:T	4.6635e-07	-0.320658	-1.38409
20367361	chr19:20367361:A:C	2.61661e-07	-1.1952	-1.08743
20367362	chr19:20367362:T:A	2.59319e-07	-1.19433	-1.09729
20367393	chr19:20367393:G:A	6.19775e-07	-1.06161e-10	-1.42032
20367416	chr19:20367416:G:T	4.44746e-07	-0.372601	-1.37958
20367427	chr19:20367427:C:T	8.75927e-07	0.0915478	-1.16595
20367491	chr19:20367491:T:C	1.70393e-06	-1.06161e-10	-0.40899
20367508	chr19:20367508:T:C	5.00374e-07	-0.258006	-1.37632
20367521	chr19:20367521:A:C	1.92965e-07	-1.20865	-1.37852
20367542	chr19:20367542:G:A	8.85428e-07	0.112781	-1.17639
20367642	chr19:20367642:C:T	8.15228e-07	0.0310364	-1.17725
20367686	chr19:20367686:C:T	2.58044e-07	-1.20177	-1.09478
20367712	chr19:20367712:C:T	5.33724e-06	-1.06161e-10	0.732784
20367726	chr19:20367726:C:T	8.44513e-07	0.0596347	-1.17055
20367931	chr19:20367931:C:T	5.272e-07	-0.303351	-1.27875
20368021	chr19:20368021:G:A	5.89646e-07	-1.47016	-4.04282e-10
20368097	chr19:20368097:G:T	4.6789e-07	-0.327501	-1.37395
20368244	chr19:20368244:C:T	6.26374e-07	-1.06161e-10	-1.40973
20368245	chr19:20368245:A:G	3.92425e-07	-0.464926	-1.41241
20368248	chr19:20368248:A:G	2.62665e-07	-1.19715	-1.08165
20368278	chr19:20368278:AC:A	2.61414e-07	-1.18901	-1.09456
20368321	chr19:20368321:A:G	2.59478e-07	-1.19825	-1.09276
20368323	chr19:20368323:A:G	2.6341e-07	-1.18665	-1.08932
20368361	chr19:20368361:G:A	1.10919e-06	-1.06161e-10	-0.838296
20368365	chr19:20368365:AAATAAAAATC:A	8.67718e-07	0.0995154	-1.18333
20368520	chr19:20368520:A:G	2.57647e-07	-1.20085	-1.09724
20368676	chr19:20368676:G:A	7.27147e-07	-1.06161e-10	-1.26055
20369092	chr19:20369092:C:T	1.01353e-06	-0.928482	-4.04282e-10
20369500	chr19:20369500:T:A	1.21954e-06	-1.06161e-10	-0.743453
20369589	chr19:20369589:G:A	1.0918e-06	-0.854095	-4.04282e-10
20369618	chr19:20369618:G:A	1.40276e-06	-1.06161e-10	-0.60348
20369951	chr19:20369951:C:T	6.44208e-07	-0.0614534	-1.32021
20369955	chr19:20369955:T:C	2.50183e-07	-1.24215	-1.08534
20370146	chr19:20370146:G:A	6.13868e-07	-0.108095	-1.32181
20370216	chr19:20370216:T:A	7.70731e-07	0.162454	-1.36479
20370401	chr19:20370401:C:T	3.50042e-07	-0.574524	-1.4171
20370543	chr19:20370543:C:A	6.4372e-07	-0.0728502	-1.30957
20370571	chr19:20370571:A:G	9.27033e-07	0.0697307	-1.08742
20370643	chr19:20370643:C:A	9.27323e-07	0.145043	-1.16242
20370981	chr19:20370981:G:A	1.02931e-06	-1.06161e-10	-0.913036
20371012	chr19:20371012:T:C	1.0032e-06	-1.06161e-10	-0.938728
20371084	chr19:20371084:C:T	1.02146e-06	-1.06161e-10	-0.920689
20371966	chr19:20371966:G:A	7.5262e-07	-1.06161e-10	-1.22612
20372008	chr19:20372008:G:A	1.68952e-07	-1.31203	-1.40804
20372091	chr19:20372091:G:A	3.97329e-07	-0.569171	-1.29574
20372112	chr19:20372112:G:T	1.68484e-07	-1.31934	-1.4035
20372259	chr19:20372259:T:C	1.18396e-06	-1.06161e-10	-0.773056
20372562	chr19:20372562:A:G	6.74706e-07	-1.06161e-10	-1.3354
20372625	chr19:20372625:T:TA	6.351e-07	-1.06161e-10	-1.3959
20372640	chr19:20372640:C:T	5.91649e-07	-0.304501	-1.16227
20373154	chr19:20373154:G:A	1.35351e-06	-1.06161e-10	-0.639225
20373376	chr19:20373376:A:G	6.25253e-07	-1.06161e-10	-1.41152
20373522	chr19:20373522:G:A	7.69106e-07	-1.06161e-10	-1.20445
20373548	chr19:20373548:C:A	2.23808e-07	-1.06888	-1.37001
20373865	chr19:20373865:T:C	9.89854e-07	-0.589529	-0.362594
20373867	chr19:20373867:T:C	2.88864e-07	-1.34181	-0.841917
20374166	chr19:20374166:C:T	5.52673e-07	-1.53491	-4.04282e-10
20374257	chr19:20374257:C:T	6.25355e-07	-1.06161e-10	-1.41136
20374268	chr19:20374268:T:C	1.13427e-06	-1.47587	0.659942
20374705	chr19:20374705:C:T	1.43317e-07	-1.50737	-1.37725
20374784	chr19:20374784:A:G	6.21094e-07	-1.06161e-10	-1.4182
20374842	chr19:20374842:G:A	6.44647e-07	-1.06161e-10	-1.38098
20374856	chr19:20374856:A:G	7.12823e-07	-1.06161e-10	-1.28045
20374887	chr19:20374887:C:T	9.29687e-07	-1.06161e-10	-1.01483
20375113	chr19:20375113:G:A	2.11335e-06	-1.06161e-10	-0.193651
20375261	chr19:20375261:T:C	1.44225e-06	-1.06161e-10	-0.575722
20375390	chr19:20375390:T:C	2.82596e-07	-1.5157	-0.689956
20375551	chr19:20375551:A:T	1.40155e-06	-1.06161e-10	-0.604349
20375663	chr19:20375663:CT:C	1.40276e-06	-1.06161e-10	-0.603484
20375889	chr19:20375889:A:G	1.18372e-06	-1.06161e-10	-0.77326
20375916	chr19:20375916:A:G	1.28519e-06	-1.06161e-10	-0.691017
20375933	chr19:20375933:A:C	2.12837e-07	-1.06871	-1.42044
20376427	chr19:20376427:G:A	1.01855e-06	-1.06161e-10	-0.923547
20376593	chr19:20376593:T:C	2.53111e-06	-1.06161e-10	-0.0132664
20376764	chr19:20376764:A:AC	7.05345e-07	-1.06161e-10	-1.29099
20376806	chr19:20376806:AAAT:A	7.68649e-07	-1.06161e-10	-1.20505
20376885	chr19:20376885:G:C	1.4368e-07	-1.4817	-1.40039
20377004	chr19:20377004:C:T	1.03268e-06	-1.06161e-10	-0.909768
20377061	chr19:20377061:A:G	9.79076e-07	-1.06161e-10	-0.963071
20377121	chr19:20377121:G:A	1.49678e-06	-1.37322	0.834611
20377375	chr19:20377375:C:T	3.22969e-07	-1.53684	-0.535288
20377556	chr19:20377556:A:G	7.22671e-07	-1.06161e-10	-1.26673
20377915	chr19:20377915:C:T	3.55014e-06	-1.06161e-10	0.325063
20378036	chr19:20378036:A:G	6.58881e-07	-0.629517	-0.72962
20378072	chr19:20378072:A:T	6.85561e-07	-0.620701	-0.698742
20378073	chr19:20378073:T:A	2.98866e-05	-0.395392	2.85088
20378159	chr19:20378159:A:G	1.25681e-06	-1.06161e-10	-0.71335
20378227	chr19:20378227:T:A	6.33915e-06	-1.06161e-10	0.90482
20378286	chr19:20378286:T:A	7.84925e-07	-1.06161e-10	-1.18409
20378430	chr19:20378430:GCTTT:G	7.59648e-07	-1.21683	-4.04282e-10
20378752	chr19:20378752:C:T	6.45381e-07	-1.06161e-10	-1.37984
20379052	chr19:20379052:A:G	2.77991e-07	-1.22627	-0.995827
20379168	chr19:20379168:G:A	1.52885e-07	-1.54399	-1.276
20379219	chr19:20379219:C:T	1.66591e-07	-1.43641	-1.29772
20379259	chr19:20379259:G:C	2.69838e-06	-1.06161e-10	0.0507251
20379387	chr19:20379387:C:A	1.17854e-06	-0.738867	-0.0387852
20379533	chr19:20379533:A:G	9.90518e-07	-1.06161e-10	-0.951452
20379557	chr19:20379557:G:A	6.20351e-07	-1.06161e-10	-1.41939
20379638	chr19:20379638:CAT:C	1.59067e-07	-1.5435	-1.23685
20379834	chr19:20379834:C:A	1.82729e-06	-1.06161e-10	-0.339089
20380745	chr19:20380745:C:A	6.20927e-07	-1.06161e-10	-1.41847
20381110	chr19:20381110:C:T	1.75862e-05	-1.06161e-10	1.92519
20381174	chr19:20381174:C:T	7.19589e-07	-0.838364	-0.432636
20381212	chr19:20381212:A:G	1.34567e-07	-1.53323	-1.41438
20381302	chr19:20381302:T:A	5.47601e-07	-1.54413	-4.04282e-10
20381442	chr19:20381442:C:T	2.19161e-06	-1.06161e-10	-0.157288
20381506	chr19:20381506:C:T	2.03405e-07	-1.46382	-1.07066
20381508	chr19:20381508:T:C	2.38497e-07	-1.45631	-0.919008
20381762	chr19:20381762:T:C	1.33698e-07	-1.54261	-1.41149
20381951	chr19:20381951:T:C	7.9762e-07	-1.26722	0.099177
20382014	chr19:20382014:G:A	1.92627e-06	-1.06161e-10	-0.286339
20382084	chr19:20382084:A:T	2.18427e-07	-1.44746	-1.01577
20382100	chr19:20382100:A:G	1.02449e-06	-0.496337	-0.421394
20382119	chr19:20382119:A:T	1.77293e-05	-1.06161e-10	1.93329
20382225	chr19:20382225:T:A	6.95111e-07	-0.877321	-0.428287
20382238	chr19:20382238:A:G	6.76844e-07	-0.908552	-0.423688
20382427	chr19:20382427:C:T	7.27538e-07	-1.06161e-10	-1.26001
20382490	chr19:20382490:A:G	1.0142e-06	-1.06161e-10	-0.927825
20382931	chr19:20382931:C:A	3.38926e-07	-1.04089	-0.983005
20383151	chr19:20383151:T:C	1.72717e-06	-1.06161e-10	-0.39544
20383387	chr19:20383387:G:A	9.32765e-07	-1.1171	0.105578
20383470	chr19:20383470:T:C	1.13763e-06	-0.812976	-4.04282e-10
20383484	chr19:20383484:T:C	2.09327e-07	-1.18339	-1.32239
20384091	chr19:20384091:A:C	3.83414e-07	-1.20024	-0.700326
20384569	chr19:20384569:T:G	1.60598e-07	-1.5037	-1.26708
20384575	chr19:20384575:A:C	7.2801e-07	-1.06161e-10	-1.25937
20384712	chr19:20384712:A:G	1.34269e-07	-1.54291	-1.40693
20384811	chr19:20384811:C:A	6.19642e-07	-1.06161e-10	-1.42054
20384919	chr19:20384919:G:A	1.96526e-07	-1.2488	-1.32008
20384921	chr19:20384921:G:A	1.4014e-07	-1.50471	-1.40233
20385118	chr19:20385118:A:G	1.34404e-07	-1.53736	-1.41146
20385126	chr19:20385126:A:C	3.96283e-07	-1.23006	-0.637494
20385788	chr19:20385788:A:C	6.73286e-07	-1.06161e-10	-1.33751
20386250	chr19:20386250:C:T	3.75502e-07	-1.27958	-0.641833
20386525	chr19:20386525:A:T	5.63258e-07	-1.39179	-0.124156
20386535	chr19:20386535:A:T	5.39674e-07	-1.38736	-0.171351
20386591	chr19:20386591:C:T	7.97419e-07	-1.47539	0.307087
20386824	chr19:20386824:C:T	1.34372e-07	-1.53643	-1.41264
20386858	chr19:20386858:G:A	1.78551e-06	-1.06161e-10	-0.362222
20386936	chr19:20386936:A:G	5.68205e-07	-1.09185	-0.41535
20387497	chr19:20387497:T:A	1.34016e-07	-1.53575	-1.41597
20387716	chr19:20387716:G:A	9.48135e-07	-0.995183	-4.04282e-10
20388168	chr19:20388168:C:T	7.40557e-07	-1.06161e-10	-1.24228
20388224	chr19:20388224:G:C	6.81144e-07	-1.06161e-10	-1.32591
20388398	chr19:20388398:G:T	4.90177e-06	-1.06161e-10	0.647671
20388716	chr19:20388716:T:C	2.21826e-07	-1.54168	-0.906112
20389087	chr19:20389087:C:A	7.75892e-07	-1.06161e-10	-1.19567
20389638	chr19:20389638:T:A	7.72739e-07	-1.19974	-4.04282e-10
20389893	chr19:20389893:G:A	6.82972e-07	-1.06161e-10	-1.32323
20390273	chr19:20390273:T:C	1.64769e-07	-1.51322	-1.23192
20390394	chr19:20390394:A:C	1.19634e-06	-1.28893	0.526273
20391494	chr19:20391494:G:T	2.36134e-07	-1.1899	-1.19538
20391592	chr19:20391592:AT:A	6.35359e-07	-1.06161e-10	-1.39549
20391813	chr19:20391813:T:C	1.98741e-06	-1.06161e-10	-0.255094
20391899	chr19:20391899:G:A	1.5551e-07	-1.53972	-1.26325
20392288	chr19:20392288:G:A	5.85927e-06	-1.13711	1.9632
20392384	chr19:20392384:A:G	2.06768e-07	-1.53582	-0.982265
20392421	chr19:20392421:T:C	1.96255e-07	-1.20926	-1.361
20392564	chr19:20392564:C:T	1.88345e-07	-1.51731	-1.09409
20392594	chr19:20392594:T:C	1.73415e-07	-1.50102	-1.19298
20392837	chr19:20392837:A:T	2.39327e-06	-1.16083	1.09156
20393003	chr19:20393003:A:G	6.28583e-07	-1.06161e-10	-1.40621
20393254	chr19:20393254:C:A	1.01647e-06	-1.06161e-10	-0.925589
20393424	chr19:20393424:C:T	1.09981e-06	-1.06161e-10	-0.846791
20393521	chr19:20393521:G:A	2.90981e-06	-1.06161e-10	0.126161
20393732	chr19:20393732:C:T	1.22971e-06	-1.06161e-10	-0.735143
20393797	chr19:20393797:A:G	7.3335e-07	-1.06161e-10	-1.25206
20393800	chr19:20393800:C:T	6.4162e-07	-1.06161e-10	-1.38568
20394141	chr19:20394141:C:T	1.73939e-07	-1.53671	-1.15427
20394218	chr19:20394218:A:G	3.78488e-07	-1.47314	-0.440356
20394294	chr19:20394294:C:A	8.1842e-07	-1.1423	-4.04282e-10
20394326	chr19:20394326:C:T	1.82799e-07	-1.28197	-1.35932
20394511	chr19:20394511:CT:C	1.82565e-07	-1.4968	-1.14578
20394566	chr19:20394566:C:T	9.39654e-07	-1.22632	0.222153
20394876	chr19:20394876:T:C	6.35418e-07	-1.06161e-10	-1.3954
20394932	chr19:20394932:A:C	1.99429e-07	-1.4689	-1.08532
20395155	chr19:20395155:C:T	4.03886e-06	-1.06161e-10	0.454039
20395192	chr19:20395192:C:A	9.84896e-07	-1.19517	0.238027
20395382	chr19:20395382:C:T	1.02627e-06	-1.06161e-10	-0.915994
20395389	chr19:20395389:T:C	1.14003e-06	-1.40093	0.590065
20395417	chr19:20395417:A:T	1.00136e-06	-1.18374	0.243175
20395493	chr19:20395493:T:C	1.93229e-07	-1.19597	-1.38983
20395769	chr19:20395769:C:T	1.85753e-07	-1.4511	-1.17416
20395824	chr19:20395824:C:T	1.75932e-07	-1.47495	-1.20463
20395985	chr19:20395985:CAATT:C	6.39303e-07	-1.06161e-10	-1.3893
20396092	chr19:20396092:T:C	1.01348e-06	-1.06161e-10	-0.928538
20396180	chr19:20396180:C:T	9.94016e-07	-1.21155	0.263622
20396431	chr19:20396431:T:C	1.89528e-07	-1.51512	-1.09002
20396554	chr19:20396554:T:C	2.05424e-07	-1.51179	-1.01281
20396557	chr19:20396557:A:G	2.0681e-07	-1.51065	-1.00723
20396605	chr19:20396605:C:T	6.73293e-07	-1.06161e-10	-1.3375
20396826	chr19:20396826:C:T	1.81483e-07	-1.48258	-1.16593
20396829	chr19:20396829:C:T	4.6021e-07	-1.17943	-0.538568
20397137	chr19:20397137:G:T	1.0067e-06	-1.06161e-10	-0.935246
20397177	chr19:20397177:G:A	5.4771e-07	-1.54393	-4.04282e-10
20397229	chr19:20397229:A:G	9.45703e-07	-1.23736	0.239607
20397553	chr19:20397553:T:C	1.6485e-07	-1.53639	-1.20825
20397854	chr19:20397854:C:T	1.83013e-07	-1.47518	-1.16495
20398021	chr19:20398021:T:C	3.48956e-07	-1.23031	-0.764427
20398113	chr19:20398113:T:G	1.368e-06	-0.628577	-4.04282e-10
20398114	chr19:20398114:C:T	1.56388e-06	-0.494756	-4.04282e-10
20398118	chr19:20398118:A:T	1.61323e-06	-0.463688	-4.04282e-10
20398120	chr19:20398120:GC:G	1.55725e-06	-0.499006	-4.04282e-10
20398124	chr19:20398124:A:T	2.11405e-06	-0.193321	-4.04282e-10
20398129	chr19:20398129:A:ACC	1.77664e-06	-0.367199	-4.04282e-10
20398131	chr19:20398131:TA:T	1.95901e-06	-0.269483	-4.04282e-10
20398136	chr19:20398136:A:G	1.6508e-06	-0.440663	-4.04282e-10
20398200	chr19:20398200:G:A	0.000113953	-1.06161e-10	3.79386
20398305	chr19:20398305:A:G	7.57286e-07	-1.21994	-4.04282e-10
20398360	chr19:20398360:T:C	6.56114e-07	-1.06161e-10	-1.36335
20398631	chr19:20398631:G:A	1.53692e-05	-1.06161e-10	1.79044
20399271	chr19:20399271:A:T	2.65657e-07	-1.51902	-0.748455
20399557	chr19:20399557:G:A	8.32194e-07	-1.12561	-4.04282e-10
20400111	chr19:20400111:T:A	1.46729e-07	-1.45555	-1.40554
20400283	chr19:20400283:C:T	6.58552e-07	-1.06161e-10	-1.35964
20400305	chr19:20400305:A:T	9.4435e-07	-1.20409	0.204902
20400982	chr19:20400982:G:A	1.42381e-06	-1.08697	0.498384
20401597	chr19:20401597:TTC:T	7.86191e-07	-1.06161e-10	-1.18248
20401807	chr19:20401807:A:G	1.0141e-06	-1.06161e-10	-0.927924
20401993	chr19:20401993:T:C	2.59835e-05	-0.752482	3.06802
20402152	chr19:20402152:A:G	8.96858e-07	-1.06161e-10	-1.05078
20402383	chr19:20402383:C:T	6.23818e-07	-1.41382	-4.04282e-10
20402438	chr19:20402438:A:G	8.71609e-07	-1.06161e-10	-1.07934
20402625	chr19:20402625:G:A	2.00671e-06	-1.54013	1.2947
20402666	chr19:20402666:G:A	5.57182e-07	-1.52679	-4.04282e-10
20402876	chr19:20402876:C:T	2.1618e-06	-1.52615	1.35517
20403505	chr19:20403505:AC:A	1.97558e-06	-1.06161e-10	-0.261065
20403862	chr19:20403862:A:C	7.10172e-06	-1.54351	2.56193
20404080	chr19:20404080:C:T	1.06866e-06	-1.06161e-10	-0.875524
20404238	chr19:20404238:C:T	1.53312e-06	-1.54423	1.0296
20404502	chr19:20404502:C:T	6.42811e-07	-0.949854	-0.433976
20404632	chr19:20404632:A:C	2.31056e-07	-1.19446	-1.21256
20404775	chr19:20404775:C:T	2.43255e-06	-1.06161e-10	-0.0529838
20405001	chr19:20405001:T:C	1.51326e-06	-1.54395	1.01629
20405041	chr19:20405041:T:C	1.15575e-06	-1.06161e-10	-0.797175
20405059	chr19:20405059:A:T	1.12897e-06	-1.06161e-10	-0.820615
20405383	chr19:20405383:A:G	6.48664e-06	-1.53945	2.46727
20405671	chr19:20405671:G:A	6.48528e-07	-1.37497	-4.04282e-10
20406088	chr19:20406088:C:T	7.61207e-07	-1.06161e-10	-1.21477
20406104	chr19:20406104:C:A	2.12052e-06	-1.54341	1.35315
20406156	chr19:20406156:C:A	2.08235e-07	-1.21968	-1.29133
20406216	chr19:20406216:A:G	1.90508e-06	-1.06161e-10	-0.297403
20406355	chr19:20406355:C:G	6.05888e-06	-1.5402	2.39981
20406465	chr19:20406465:C:T	8.37039e-07	0.285883	-1.40569
20406539	chr19:20406539:AAAAC:A	5.55692e-07	-1.52947	-4.04282e-10
20406704	chr19:20406704:A:G	6.28306e-07	-1.06161e-10	-1.40665
20406936	chr19:20406936:T:C	1.55398e-06	-1.54406	1.04296
20407126	chr19:20407126:A:G	6.18296e-06	-1.54032	2.4202
20407128	chr19:20407128:G:T	6.34728e-07	-1.06161e-10	-1.39648
20407362	chr19:20407362:CA:C	6.19826e-07	-1.06161e-10	-1.42024
20407610	chr19:20407610:T:C	3.27064e-07	-0.924478	-1.13505
20407892	chr19:20407892:T:A	6.9878e-06	-1.53746	2.5397
20408122	chr19:20408122:C:T	8.19975e-07	-1.06161e-10	-1.14041
20408126	chr19:20408126:C:T	5.01469e-06	-1.54135	2.2118
20408269	chr19:20408269:A:G	6.96238e-07	-1.30399	-4.04282e-10
20408287	chr19:20408287:C:T	5.47438e-07	-1.54443	-4.04282e-10
20408642	chr19:20408642:T:G	1.12444e-06	-1.06161e-10	-0.824644
20408794	chr19:20408794:ACCAG:A	1.34447e-06	-1.06161e-10	-0.645923
20408798	chr19:20408798:G:A	5.49197e-07	-1.54122	-4.04282e-10
20408843	chr19:20408843:C:T	1.41199e-06	-1.06161e-10	-0.596925
20408992	chr19:20408992:G:GT	8.68982e-07	-1.08236	-4.04282e-10
20409483	chr19:20409483:C:A	8.23887e-07	-1.06161e-10	-1.13565
20409583	chr19:20409583:A:C	1.73697e-07	-1.52406	-1.1683
20409633	chr19:20409633:G:C	1.70601e-06	-1.54295	1.13518
20409760	chr19:20409760:A:G	6.36947e-07	-1.06161e-10	-1.39299
20409995	chr19:20409995:C:T	1.16546e-06	-1.06161e-10	-0.788812
20410039	chr19:20410039:G:A	8.82183e-07	-1.06161e-10	-1.06728
20410406	chr19:20410406:T:C	5.39878e-07	-1.49218	-0.0661561
20410559	chr19:20410559:A:T	9.49477e-07	-1.06161e-10	-0.993769
20410847	chr19:20410847:T:C	1.05403e-06	-1.06161e-10	-0.889305
20410926	chr19:20410926:C:T	7.08048e-07	-0.998808	-0.288359
20411009	chr19:20411009:G:C	9.70941e-07	-1.06161e-10	-0.971414
20411061	chr19:20411061:G:A	4.73232e-06	-1.51697	2.12946
20411136	chr19:20411136:G:A	5.90726e-06	-1.53584	2.3701
20411294	chr19:20411294:A:C	6.37014e-06	-1.53816	2.44785
20411336	chr19:20411336:C:T	1.40465e-06	-1.06161e-10	-0.602134
20411412	chr19:20411412:T:C	9.39403e-07	-1.06161e-10	-1.00444
20411413	chr19:20411413:A:C	1.82834e-06	-1.54336	1.20484
20411452	chr19:20411452:A:C	9.47038e-07	-1.06161e-10	-0.996341
20411593	chr19:20411593:C:T	2.87109e-06	-1.06161e-10	0.112766
20411869	chr19:20411869:G:C	5.71783e-06	-1.5393	2.34096
20412195	chr19:20412195:A:G	9.47897e-07	-1.06161e-10	-0.995434
20412476	chr19:20412476:A:G	5.97177e-06	-1.53226	2.37738
20412692	chr19:20412692:T:C	1.22343e-06	-1.06161e-10	-0.740265
20413104	chr19:20413104:T:C	7.3638e-07	-1.06161e-10	-1.24793
20413543	chr19:20413543:C:T	6.91454e-07	-1.06161e-10	-1.31088
20413684	chr19:20413684:T:G	6.39348e-07	-1.06161e-10	-1.38923
20413956	chr19:20413956:G:A	1.53739e-06	-1.06161e-10	-0.511841
20413966	chr19:20413966:A:C	6.27901e-07	-1.06161e-10	-1.4073
20414187	chr19:20414187:T:G	6.22691e-07	-1.06161e-10	-1.41563
20414387	chr19:20414387:T:C	2.04027e-06	-1.06161e-10	-0.22884
20414498	chr19:20414498:A:T	2.24511e-06	-1.06161e-10	-0.133169
20414507	chr19:20414507:A:T	6.2098e-07	-1.06161e-10	-1.41838
20414872	chr19:20414872:G:A	5.0274e-06	-1.06161e-10	0.672978
20414935	chr19:20414935:A:T	7.03515e-07	-1.06161e-10	-1.29359
20414980	chr19:20414980:A:C	2.68049e-05	-1.06161e-10	2.34666
20415619	chr19:20415619:G:T	8.97404e-07	-1.06161e-10	-1.05017
20415807	chr19:20415807:C:A	7.72054e-07	-1.06161e-10	-1.20063
20415995	chr19:20415995:AAG:A	1.41846e-06	-1.06161e-10	-0.592354
20416074	chr19:20416074:G:A	1.52045e-06	-1.06161e-10	-0.522916
20416098	chr19:20416098:C:T	6.98519e-07	-1.06161e-10	-1.30072
20416422	chr19:20416422:G:C	8.56764e-07	-1.06161e-10	-1.09652
20416558	chr19:20416558:A:G	4.17402e-06	-1.06161e-10	0.486955
20416803	chr19:20416803:C:T	4.24069e-06	-1.06161e-10	0.502801
20416899	chr19:20416899:A:C	6.19777e-07	-1.06161e-10	-1.42032
20416995	chr19:20416995:A:T	1.02426e-05	-1.06161e-10	1.38463
20416999	chr19:20416999:A:G	6.49016e-06	-1.06161e-10	0.928363
20417348	chr19:20417348:G:A	1.13464e-06	-0.815607	-4.04282e-10
20417399	chr19:20417399:T:C	1.24265e-06	-1.06161e-10	-0.724682
20417459	chr19:20417459:T:C	6.65036e-07	-1.06161e-10	-1.34984
20417489	chr19:20417489:G:A	1.05285e-06	-1.06161e-10	-0.890424
20417549	chr19:20417549:C:T	1.51164e-06	-1.06161e-10	-0.528728
20417784	chr19:20417784:C:G	2.41114e-06	-1.06161e-10	-0.0618245
20417803	chr19:20417803:A:G	6.22299e-07	-1.06161e-10	-1.41626
20417864	chr19:20417864:T:C	6.30913e-07	-1.06161e-10	-1.40251
20418200	chr19:20418200:C:T	8.33011e-07	-1.06161e-10	-1.12463
20418253	chr19:20418253:G:GCTCA	6.22558e-07	-1.06161e-10	-1.41584
20418336	chr19:20418336:T:C	8.35356e-07	-1.06161e-10	-1.12182
20418348	chr19:20418348:G:A	8.62545e-07	-1.06161e-10	-1.08979
20418806	chr19:20418806:C:A	6.28197e-07	-1.06161e-10	-1.40683
20418954	chr19:20418954:T:C	8.39931e-07	-1.06161e-10	-1.11636
20419031	chr19:20419031:C:T	7.18731e-07	-1.06161e-10	-1.27219
20419035	chr19:20419035:G:A	7.92403e-07	-1.06161e-10	-1.17461
20419095	chr19:20419095:G:A	3.96173e-06	-1.06161e-10	0.434756
20419121	chr19:20419121:T:C	4.41163e-06	-1.06161e-10	0.54232
20419219	chr19:20419219:G:A	1.86968e-06	-1.06161e-10	-0.316156
20419410	chr19:20419410:G:A	8.97565e-07	-1.06161e-10	-1.05
20419578	chr19:20419578:G:A	6.77791e-07	-1.06161e-10	-1.33084
20419720	chr19:20419720:G:A	9.15076e-07	-1.06161e-10	-1.03067
20419757	chr19:20419757:C:T	1.22813e-06	-1.06161e-10	-0.736433
20420028	chr19:20420028:T:C	7.26534e-07	-1.06161e-10	-1.26139
20420543	chr19:20420543:G:A	6.19952e-07	-1.06161e-10	-1.42004
20420577	chr19:20420577:C:G	6.19767e-07	-1.06161e-10	-1.42034
20420711	chr19:20420711:T:C	7.84765e-07	-1.06161e-10	-1.1843
20421483	chr19:20421483:T:C	7.78586e-07	-1.06161e-10	-1.1922
20421556	chr19:20421556:A:G	6.48778e-07	-1.06161e-10	-1.37459
20421646	chr19:20421646:T:C	2.04266e-06	-1.06161e-10	-0.227673
20421661	chr19:20421661:G:A	6.23676e-07	-1.06161e-10	-1.41405
20421750	chr19:20421750:C:T	7.36604e-07	-1.06161e-10	-1.24763
20422096	chr19:20422096:A:G	7.62079e-07	-1.06161e-10	-1.21363
20422166	chr19:20422166:G:A	1.53809e-06	-1.06161e-10	-0.511385
20422299	chr19:20422299:T:C	6.19615e-07	-1.06161e-10	-1.42058
20422360	chr19:20422360:G:C	1.49723e-06	-1.06161e-10	-0.538305
20422542	chr19:20422542:C:T	9.53563e-07	-1.06161e-10	-0.989475
20422554	chr19:20422554:A:G	7.00252e-07	-1.06161e-10	-1.29824
20422597	chr19:20422597:C:T	6.19619e-07	-1.06161e-10	-1.42057
20422959	chr19:20422959:G:A	9.18453e-07	-1.06161e-10	-1.02699
20423205	chr19:20423205:C:T	7.41877e-06	-1.06161e-10	1.06209
20423250	chr19:20423250:T:C	7.20917e-07	-1.06161e-10	-1.26916
20423286	chr19:20423286:T:C	6.20397e-07	-1.06161e-10	-1.41932
20423359	chr19:20423359:A:T	7.51876e-07	-1.06161e-10	-1.22711
20423368	chr19:20423368:T:A	6.19702e-07	-1.06161e-10	-1.42044
20423523	chr19:20423523:G:T	7.53696e-07	-1.06161e-10	-1.22469
20423636	chr19:20423636:A:G	6.92827e-07	-1.06161e-10	-1.3089
20423758	chr19:20423758:C:G	6.4645e-07	-1.06161e-10	-1.37818
20423836	chr19:20423836:C:G	2.56924e-06	-1.06161e-10	0.00168444
20423851	chr19:20423851:T:C	1.41669e-06	-1.06161e-10	-0.593604
20424006	chr19:20424006:A:G	6.98432e-07	-1.06161e-10	-1.30084
20424211	chr19:20424211:G:A	1.24175e-06	-1.06161e-10	-0.7254
20424512	chr19:20424512:G:A	1.18491e-06	-1.06161e-10	-0.77226
20424628	chr19:20424628:T:C	1.47599e-06	-1.06161e-10	-0.552595
20424649	chr19:20424649:G:A	6.19631e-07	-1.06161e-10	-1.42056
20425117	chr19:20425117:C:G	6.21244e-07	-1.06161e-10	-1.41796
20425308	chr19:20425308:A:G	6.19856e-07	-1.06161e-10	-1.42019
20425350	chr19:20425350:T:G	6.20316e-07	-1.06161e-10	-1.41945
20425646	chr19:20425646:T:A	1.00898e-06	-1.06161e-10	-0.932982
20425688	chr19:20425688:C:T	8.3066e-07	-1.06161e-10	-1.12746
20425749	chr19:20425749:G:A	1.16702e-06	-1.06161e-10	-0.787472
20425783	chr19:20425783:A:G	8.1523e-07	-1.06161e-10	-1.14621
20425794	chr19:20425794:C:T	6.20039e-07	-1.06161e-10	-1.4199
20425955	chr19:20425955:A:G	1.38688e-06	-1.06161e-10	-0.614867
20426274	chr19:20426274:A:G	7.94424e-07	-1.06161e-10	-1.17206
20426296	chr19:20426296:G:A	7.92616e-07	-1.06161e-10	-1.17434
20426414	chr19:20426414:C:T	7.97315e-07	-1.06161e-10	-1.16843
20426415	chr19:20426415:G:A	2.97391e-06	-1.06161e-10	0.147951
20426601	chr19:20426601:CT:C	8.35173e-07	-1.06161e-10	-1.12204
20426720	chr19:20426720:G:A	6.19649e-07	-1.06161e-10	-1.42053
20426938	chr19:20426938:CT:C	7.33941e-07	-1.06161e-10	-1.25125
20427059	chr19:20427059:C:T	8.15195e-07	-1.06161e-10	-1.14625
20427197	chr19:20427197:A:G	8.14562e-07	-1.06161e-10	-1.14703
20427264	chr19:20427264:C:T	6.19615e-07	-1.06161e-10	-1.42058
20427335	chr19:20427335:ATG:A	2.938e-06	-1.06161e-10	0.135805
20427393	chr19:20427393:C:T	3.8737e-06	-1.06161e-10	0.412285
20427778	chr19:20427778:A:G	9.63843e-07	-1.06161e-10	-0.978751
20428103	chr19:20428103:T:A	6.20975e-07	-1.06161e-10	-1.41839
20428226	chr19:20428226:C:G	6.30163e-07	-1.06161e-10	-1.4037
20428337	chr19:20428337:C:A	1.01556e-06	-1.06161e-10	-0.926481
20428359	chr19:20428359:A:T	8.05445e-07	-1.06161e-10	-1.15828
20428436	chr19:20428436:A:T	6.19614e-07	-1.06161e-10	-1.42058
20428723	chr19:20428723:A:G	7.9663e-07	-1.06161e-10	-1.16929
20428740	chr19:20428740:T:C	1.16449e-06	-1.06161e-10	-0.789638
20428912	chr19:20428912:A:G	8.6652e-07	-1.06161e-10	-1.0852
20429016	chr19:20429016:G:T	8.6353e-07	-1.06161e-10	-1.08865
20429493	chr19:20429493:C:T	2.85029e-06	-1.06161e-10	0.105495
20429507	chr19:20429507:CCTA:C	2.71903e-06	-1.06161e-10	0.058351
20429549	chr19:20429549:G:A	6.32204e-07	-1.06161e-10	-1.40047
20429560	chr19:20429560:G:T	2.86071e-06	-1.06161e-10	0.109145
20429574	chr19:20429574:C:A	7.57775e-07	-1.06161e-10	-1.21929
20429669	chr19:20429669:G:C	3.25197e-06	-1.06161e-10	0.237337
20429673	chr19:20429673:G:A	3.27931e-06	-1.06161e-10	0.245708
20429839	chr19:20429839:T:C	1.02619e-06	-1.06161e-10	-0.916073
20430002	chr19:20430002:TAA:T	7.30558e-07	-1.06161e-10	-1.25587
20430326	chr19:20430326:A:G	1.34834e-06	-1.06161e-10	-0.643049
20430611	chr19:20430611:C:A	1.04004e-06	-1.06161e-10	-0.902662
20430752	chr19:20430752:C:T	6.24315e-07	-1.06161e-10	-1.41303
20431002	chr19:20431002:C:T	6.30746e-07	-1.06161e-10	-1.40278
20431084	chr19:20431084:G:A	6.20374e-07	-1.06161e-10	-1.41936
20431175	chr19:20431175:G:A	7.84622e-07	-1.06161e-10	-1.18448
20431182	chr19:20431182:A:G	7.83842e-07	-1.06161e-10	-1.18547
20431510	chr19:20431510:A:C	1.08694e-06	-1.06161e-10	-0.858559
20431610	chr19:20431610:A:T	4.42075e-06	-1.06161e-10	0.544384
20431813	chr19:20431813:T:G	8.03943e-07	-1.06161e-10	-1.16015
20431889	chr19:20431889:T:A	5.67333e-07	-1.50873	-4.04282e-10
20432140	chr19:20432140:GA:G	8.21025e-06	-1.06161e-10	1.16346
20432203	chr19:20432203:A:C	7.05449e-07	-1.06161e-10	-1.29085
20432239	chr19:20432239:C:T	2.68131e-05	-1.06161e-10	2.34697
20432269	chr19:20432269:G:A	7.4742e-07	-1.06161e-10	-1.23305
20432320	chr19:20432320:T:C	6.92159e-07	-1.06161e-10	-1.30986
20432321	chr19:20432321:G:A	7.0119e-07	-1.06161e-10	-1.2969
20432369	chr19:20432369:G:A	9.95712e-05	-1.06161e-10	3.65895
20432442	chr19:20432442:A:AT	6.45648e-07	-1.06161e-10	-1.37943
20432616	chr19:20432616:T:C	5.30857e-06	-1.06161e-10	0.727397
20432793	chr19:20432793:G:C	7.84135e-07	-1.06161e-10	-1.1851
20432885	chr19:20432885:T:C	4.63455e-06	-1.06161e-10	0.591614
20432929	chr19:20432929:A:G	3.05322e-06	-1.06161e-10	0.174271
20433567	chr19:20433567:G:A	6.92653e-07	-1.06161e-10	-1.30915
20433599	chr19:20433599:G:A	7.73202e-07	-1.06161e-10	-1.19914
20433828	chr19:20433828:T:C	7.81739e-07	-1.06161e-10	-1.18816
20433829	chr19:20433829:G:A	7.73805e-07	-1.06161e-10	-1.19836
20433901	chr19:20433901:G:A	7.84534e-07	-1.06161e-10	-1.18459
20433990	chr19:20433990:TA:T	7.67809e-07	-1.06161e-10	-1.20614
20434030	chr19:20434030:A:G	1.22372e-06	-1.06161e-10	-0.740033
20434286	chr19:20434286:G:A	6.20669e-07	-1.06161e-10	-1.41888
20434308	chr19:20434308:G:A	8.04268e-07	-1.06161e-10	-1.15975
20434995	chr19:20434995:T:G	7.33818e-07	-1.06161e-10	-1.25142
20435079	chr19:20435079:C:T	1.00124e-06	-1.06161e-10	-0.940684
20435290	chr19:20435290:G:A	7.52021e-07	-1.06161e-10	-1.22692
20435309	chr19:20435309:T:C	6.93205e-07	-1.06161e-10	-1.30836
20435424	chr19:20435424:T:C	7.94069e-07	-1.06161e-10	-1.17251
20435449	chr19:20435449:T:C	6.90217e-07	-1.06161e-10	-1.31267
20435550	chr19:20435550:G:A	9.67435e-07	-1.06161e-10	-0.975032
20436215	chr19:20436215:C:T	7.59488e-07	-1.06161e-10	-1.21704
20436255	chr19:20436255:G:A	8.03458e-07	-1.06161e-10	-1.16076
20436523	chr19:20436523:C:T	7.95386e-07	-1.06161e-10	-1.17085
20436655	chr19:20436655:T:G	7.81792e-07	-1.06161e-10	-1.18809
20436800	chr19:20436800:G:A	1.71877e-05	-1.06161e-10	1.90227
20436804	chr19:20436804:C:A	7.9524e-07	-1.06161e-10	-1.17104
20437174	chr19:20437174:A:G	7.63688e-07	-1.06161e-10	-1.21152
20437234	chr19:20437234:G:A	7.80512e-07	-1.06161e-10	-1.18973
20437571	chr19:20437571:C:T	7.32567e-07	-1.06161e-10	-1.25313
20437968	chr19:20437968:C:G	8.21421e-07	-1.06161e-10	-1.13864
20438102	chr19:20438102:G:A	3.66994e-06	-1.06161e-10	0.35825
20438109	chr19:20438109:T:C	2.17572e-06	-1.06161e-10	-0.164563
20438118	chr19:20438118:G:A	7.99714e-07	-1.06161e-10	-1.16543
20438173	chr19:20438173:T:C	9.9852e-07	-1.06161e-10	-0.943406
20438184	chr19:20438184:A:G	9.56816e-07	-1.06161e-10	-0.986069
20438836	chr19:20438836:T:C	8.38182e-07	-1.06161e-10	-1.11844
20438872	chr19:20438872:A:G	6.35091e-07	-1.06161e-10	-1.39591
20438918	chr19:20438918:T:A	6.2093e-07	-1.06161e-10	-1.41846
20438926	chr19:20438926:T:G	6.57334e-07	-1.06161e-10	-1.36149
20438989	chr19:20438989:C:G	7.93754e-07	-1.06161e-10	-1.17291
20438992	chr19:20438992:C:G	6.31243e-07	-1.06161e-10	-1.40199
20439001	chr19:20439001:A:T	6.2697e-07	-1.06161e-10	-1.40878
20439022	chr19:20439022:T:C	9.84021e-07	-1.06161e-10	-0.958033
20439133	chr19:20439133:G:A	1.93352e-06	-1.06161e-10	-0.282581
20439134	chr19:20439134:C:A	2.56217e-06	-1.06161e-10	-0.00106936
20439175	chr19:20439175:C:T	6.36899e-07	-1.06161e-10	-1.39307
20439604	chr19:20439604:T:A	9.43675e-07	-1.06161e-10	-0.999898
20439782	chr19:20439782:T:C	7.17469e-07	-1.06161e-10	-1.27395
20439809	chr19:20439809:G:A	1.02039e-06	-1.06161e-10	-0.921744
20439908	chr19:20439908:A:C	1.07087e-06	-1.06161e-10	-0.873455
20440108	chr19:20440108:A:G	6.8112e-07	-1.06161e-10	-1.32594
20440195	chr19:20440195:A:C	2.02354e-06	-1.06161e-10	-0.237075
20440196	chr19:20440196:A:C	9.56418e-07	-1.06161e-10	-0.986485
20440285	chr19:20440285:C:T	1.08737e-06	-1.06161e-10	-0.858166
20440854	chr19:20440854:A:C	1.02144e-06	-1.06161e-10	-0.920712
20441320	chr19:20441320:C:A	9.30111e-07	-1.06161e-10	-1.01438
20441431	chr19:20441431:G:A	8.66005e-07	-1.06161e-10	-1.08579
20441525	chr19:20441525:A:G	9.60797e-07	-1.06161e-10	-0.981917
20441526	chr19:20441526:C:T	6.35299e-07	-1.06161e-10	-1.39558
20441533	chr19:20441533:C:T	9.52906e-07	-1.06161e-10	-0.990164
20441636	chr19:20441636:T:C	9.71074e-07	-1.06161e-10	-0.971277
20441700	chr19:20441700:T:A	9.66286e-07	-1.06161e-10	-0.97622
20441937	chr19:20441937:T:C	1.00498e-06	-1.06161e-10	-0.936956
20442013	chr19:20442013:AGATATAATAAGCAAAT:A	6.19639e-07	-1.06161e-10	-1.42054
20442128	chr19:20442128:T:C	9.33749e-07	-1.06161e-10	-1.01047
20442182	chr19:20442182:A:G	7.45121e-07	-1.06161e-10	-1.23613
20442201	chr19:20442201:A:G	9.34493e-07	-1.06161e-10	-1.00968
20442424	chr19:20442424:G:A	7.25399e-07	-1.06161e-10	-1.26296
20442616	chr19:20442616:C:T	1.0672e-06	-1.06161e-10	-0.876888
20442725	chr19:20442725:A:T	7.07164e-07	-1.06161e-10	-1.28842
20442905	chr19:20442905:G:A	6.1976e-07	-1.06161e-10	-1.42035
20443171	chr19:20443171:T:C	8.19215e-07	-1.06161e-10	-1.14133
20443759	chr19:20443759:G:C	9.23529e-07	-1.06161e-10	-1.02148
20443885	chr19:20443885:A:G	7.26117e-07	-1.06161e-10	-1.26197
20443962	chr19:20443962:T:C	9.62889e-07	-1.06161e-10	-0.979742
20444141	chr19:20444141:ATTC:A	6.9786e-06	-1.06161e-10	1.00092
20444682	chr19:20444682:G:A	9.06457e-07	-1.06161e-10	-1.04014
20444707	chr19:20444707:T:C	8.63444e-07	-1.06161e-10	-1.08875
20444718	chr19:20444718:G:T	6.89305e-07	-1.06161e-10	-1.314
20444729	chr19:20444729:G:A	8.88826e-07	-1.06161e-10	-1.05978
20444744	chr19:20444744:A:T	6.19767e-07	-1.06161e-10	-1.42034
20444982	chr19:20444982:CAGAG:C	7.33721e-07	-1.06161e-10	-1.25155
20445024	chr19:20445024:C:T	9.53925e-07	-1.06161e-10	-0.989095
20445699	chr19:20445699:C:T	6.33725e-07	-1.06161e-10	-1.39807
20445727	chr19:20445727:C:T	7.43082e-07	-1.06161e-10	-1.23887
20446395	chr19:20446395:C:T	6.36406e-07	-1.06161e-10	-1.39384
20446602	chr19:20446602:G:A	9.77384e-07	-1.06161e-10	-0.9648
20446700	chr19:20446700:C:T	9.87581e-07	-1.06161e-10	-0.954421
20446724	chr19:20446724:A:ATTTCTTT	9.7309e-07	-1.06161e-10	-0.969203
20446899	chr19:20446899:T:G	2.43877e-06	-1.06161e-10	-0.05043
20447257	chr19:20447257:G:A	9.39376e-07	-1.06161e-10	-1.00446
20447332	chr19:20447332:C:T	7.71555e-07	-1.06161e-10	-1.20127
20447374	chr19:20447374:A:T	6.216e-07	-1.06161e-10	-1.41738
20447604	chr19:20447604:G:C	9.43991e-07	-1.06161e-10	-0.999564
20447673	chr19:20447673:G:T	9.60502e-07	-1.06161e-10	-0.982224
20447887	chr19:20447887:G:GT	1.99028e-06	-1.06161e-10	-0.25365
20447948	chr19:20447948:C:T	2.54964e-06	-1.06161e-10	-0.0059743
20448030	chr19:20448030:A:C	9.81921e-07	-1.06161e-10	-0.960169
20448068	chr19:20448068:T:C	6.79113e-07	-1.06161e-10	-1.32889
20448111	chr19:20448111:C:T	6.23202e-07	-1.06161e-10	-1.41481
20448159	chr19:20448159:G:A	9.73405e-07	-1.06161e-10	-0.96888
20448247	chr19:20448247:C:T	9.31416e-07	-1.06161e-10	-1.01297
20448295	chr19:20448295:C:A	6.19952e-07	-1.06161e-10	-1.42004
20448456	chr19:20448456:A:G	6.72951e-07	-1.06161e-10	-1.33801
20448829	chr19:20448829:A:G	6.20695e-07	-1.06161e-10	-1.41884
20448883	chr19:20448883:C:T	7.497e-07	-1.06161e-10	-1.23001
20449101	chr19:20449101:T:C	6.26374e-07	-1.06161e-10	-1.40973
20449142	chr19:20449142:A:G	6.20764e-07	-1.06161e-10	-1.41873
20449154	chr19:20449154:A:C	1.32905e-06	-1.06161e-10	-0.657464
20449244	chr19:20449244:T:C	6.20544e-07	-1.06161e-10	-1.41908
20449311	chr19:20449311:G:A	6.5802e-07	-1.06161e-10	-1.36045
20449366	chr19:20449366:T:G	6.21055e-07	-1.06161e-10	-1.41826
20449511	chr19:20449511:A:G	1.27925e-06	-1.06161e-10	-0.69565
20449818	chr19:20449818:T:C	6.19777e-07	-1.06161e-10	-1.42032
20449854	chr19:20449854:A:G	6.20659e-07	-1.06161e-10	-1.4189
20449968	chr19:20449968:C:T	6.24838e-07	-1.06161e-10	-1.41219
20450104	chr19:20450104:T:G	8.77013e-07	-1.06161e-10	-1.07316
20450524	chr19:20450524:G:A	1.02078e-06	-1.06161e-10	-0.921358
20450754	chr19:20450754:T:C	1.41459e-06	-1.06161e-10	-0.595085
20451299	chr19:20451299:A:G	7.38032e-07	-1.06161e-10	-1.24569
20452002	chr19:20452002:G:A	6.28917e-07	-1.06161e-10	-1.40568
20452574	chr19:20452574:A:AT	8.0415e-07	-1.15989	-4.04282e-10
20452610	chr19:20452610:G:A	4.47392e-06	-1.06161e-10	0.556339
20452934	chr19:20452934:A:G	7.06418e-07	-1.06161e-10	-1.28947
20453089	chr19:20453089:T:C	1.03532e-06	-1.06161e-10	-0.907218
20453123	chr19:20453123:A:G	7.2391e-07	-1.06161e-10	-1.26501
20453405	chr19:20453405:A:G	9.0853e-07	-1.06161e-10	-1.03785
20453669	chr19:20453669:C:T	8.97487e-07	-1.06161e-10	-1.05008
20453734	chr19:20453734:A:G	3.41311e-06	-1.06161e-10	0.285699
20453897	chr19:20453897:T:G	6.57909e-07	-1.06161e-10	-1.36061
20453922	chr19:20453922:T:G	6.50791e-07	-1.06161e-10	-1.37149
20454003	chr19:20454003:T:C	5.51321e-07	-1.53736	-4.04282e-10
20454211	chr19:20454211:T:TGAATGTAGGGGACTTTTAGGGGATAG	6.32193e-07	-1.06161e-10	-1.40049
20454982	chr19:20454982:C:T	9.68198e-07	-1.06161e-10	-0.974243
20454996	chr19:20454996:T:C	3.18783e-06	-1.06161e-10	0.217415
20455321	chr19:20455321:A:C	8.78654e-07	-1.06161e-10	-1.07129
20455404	chr19:20455404:C:T	7.68651e-07	-1.06161e-10	-1.20504
20455474	chr19:20455474:T:C	9.54068e-07	-1.06161e-10	-0.988945
20456402	chr19:20456402:C:T	1.05321e-06	-1.06161e-10	-0.890079
20456765	chr19:20456765:G:T	6.39376e-07	-1.06161e-10	-1.38919
20456952	chr19:20456952:A:G	6.25589e-07	-1.06161e-10	-1.41099
20456954	chr19:20456954:A:C	6.24768e-07	-1.06161e-10	-1.4123
20456970	chr19:20456970:T:A	1.14953e-06	-1.06161e-10	-0.802572
20457622	chr19:20457622:A:G	6.5316e-07	-1.06161e-10	-1.36786
20457760	chr19:20457760:G:A	3.75535e-06	-1.06161e-10	0.381256
20457808	chr19:20457808:C:T	1.01261e-06	-1.06161e-10	-0.929395
20457975	chr19:20457975:C:A	2.88907e-05	-1.06161e-10	2.4216
20458132	chr19:20458132:T:C	6.38579e-07	-1.06161e-10	-1.39043
20458436	chr19:20458436:G:A	7.0319e-07	-1.06161e-10	-1.29405
20459183	chr19:20459183:A:T	2.89261e-06	-1.06161e-10	0.120235
20459198	chr19:20459198:GAGGCCGAAGCAGGCGA:G	1.17325e-06	-1.06161e-10	-0.78215
20459219	chr19:20459219:T:C	1.14909e-06	-1.06161e-10	-0.802954
20459252	chr19:20459252:A:C	7.99978e-07	-1.06161e-10	-1.1651
20459559	chr19:20459559:C:A	8.82414e-07	-1.06702	-4.04282e-10
20459589	chr19:20459589:CT:C	6.51277e-07	-1.06161e-10	-1.37074
20459902	chr19:20459902:T:C	7.62537e-07	-1.06161e-10	-1.21303
20460368	chr19:20460368:C:T	7.85397e-07	-1.06161e-10	-1.18349
20460516	chr19:20460516:A:G	7.52215e-07	-1.06161e-10	-1.22666
20460991	chr19:20460991:G:A	8.47327e-07	-1.06161e-10	-1.10759
20461039	chr19:20461039:CTCTG:C	6.21931e-07	-1.06161e-10	-1.41685
20461380	chr19:20461380:G:T	3.40167e-06	-1.06161e-10	0.28234
20461587	chr19:20461587:C:T	7.09863e-07	-1.06161e-10	-1.28461
20461652	chr19:20461652:T:C	2.23513e-06	-1.06161e-10	-0.137627
20461914	chr19:20461914:T:C	7.71306e-07	-1.06161e-10	-1.2016
20462256	chr19:20462256:CA:C	6.22852e-07	-1.06161e-10	-1.41537
20462931	chr19:20462931:A:G	7.0188e-07	-1.06161e-10	-1.29592
20463019	chr19:20463019:A:T	7.38352e-07	-1.06161e-10	-1.24526
20463368	chr19:20463368:G:A	6.65245e-07	-1.06161e-10	-1.34953
20463529	chr19:20463529:T:TGAA	7.23913e-07	-1.06161e-10	-1.26501
20463579	chr19:20463579:A:G	6.4641e-07	-1.06161e-10	-1.37825
20464052	chr19:20464052:C:T	9.67743e-07	-1.06161e-10	-0.974714
20464265	chr19:20464265:G:A	6.27481e-07	-1.06161e-10	-1.40797
20464432	chr19:20464432:G:A	6.89081e-07	-1.06161e-10	-1.31432
20464530	chr19:20464530:T:A	7.3524e-07	-1.06161e-10	-1.24948
20464690	chr19:20464690:C:T	6.57014e-07	-1.06161e-10	-1.36198
20464744	chr19:20464744:G:A	1.17697e-06	-1.06161e-10	-0.778981
20464952	chr19:20464952:C:G	7.39079e-07	-1.06161e-10	-1.24428
20465086	chr19:20465086:C:T	8.18336e-07	-1.06161e-10	-1.14241
20465284	chr19:20465284:A:G	6.72551e-07	-1.06161e-10	-1.3386
20465425	chr19:20465425:T:A	3.05876e-05	-1.06161e-10	2.47867
20465652	chr19:20465652:C:T	8.00364e-07	-1.06161e-10	-1.16461
20465766	chr19:20465766:C:T	6.23543e-07	-1.06161e-10	-1.41426
20465783	chr19:20465783:A:G	9.23289e-07	-1.06161e-10	-1.02174
20465789	chr19:20465789:G:A	7.42428e-07	-1.06161e-10	-1.23975
20465835	chr19:20465835:G:A	6.24739e-07	-1.06161e-10	-1.41235
20465986	chr19:20465986:A:T	6.21566e-07	-1.06161e-10	-1.41744
20466041	chr19:20466041:A:G	1.35481e-06	-1.06161e-10	-0.638267
20466046	chr19:20466046:T:C	7.11992e-07	-1.06161e-10	-1.28161
20466226	chr19:20466226:C:T	1.82561e-06	-1.06161e-10	-0.340013
20466484	chr19:20466484:T:A	6.69987e-07	-1.06161e-10	-1.34242
20466530	chr19:20466530:T:A	1.45458e-06	-1.06161e-10	-0.567208
20466607	chr19:20466607:ATG:A	7.81362e-07	-1.06161e-10	-1.18864
20466611	chr19:20466611:A:AC	7.43349e-07	-1.06161e-10	-1.23852
20466622	chr19:20466622:G:A	1.20657e-06	-1.06161e-10	-0.754147
20466686	chr19:20466686:A:G	7.28231e-07	-1.06161e-10	-1.25906
20466690	chr19:20466690:G:A	7.82142e-06	-1.06161e-10	1.11494
20466899	chr19:20466899:T:C	6.41156e-07	-1.06161e-10	-1.38641
20466918	chr19:20466918:A:G	6.42056e-07	-1.06161e-10	-1.385
20467183	chr19:20467183:C:T	4.10814e-06	-1.06161e-10	0.471045
20467193	chr19:20467193:G:C	3.49383e-06	-1.06161e-10	0.309073
20467287	chr19:20467287:AC:A	1.28388e-06	-1.06161e-10	-0.69204
20467320	chr19:20467320:T:A	1.11937e-06	-1.06161e-10	-0.829163
20467344	chr19:20467344:T:C	6.47017e-07	-1.06161e-10	-1.37731
20467371	chr19:20467371:A:AGT	6.57986e-07	-1.06161e-10	-1.3605
20467379	chr19:20467379:TGTGA:T	2.47449e-06	-1.06161e-10	-0.0358896
20467435	chr19:20467435:T:C	1.73216e-06	-1.06161e-10	-0.392554
20467595	chr19:20467595:C:T	6.26856e-07	-1.06161e-10	-1.40896
20468204	chr19:20468204:C:T	6.48097e-07	-1.06161e-10	-1.37564
20468299	chr19:20468299:C:G	6.45852e-07	-1.06161e-10	-1.37911
20468407	chr19:20468407:T:C	1.37511e-06	-1.06161e-10	-0.62339
20468619	chr19:20468619:T:C	6.38091e-07	-1.06161e-10	-1.3912
20468785	chr19:20468785:G:A	2.88857e-06	-1.06161e-10	0.118838
20468924	chr19:20468924:A:G	6.25835e-07	-1.06161e-10	-1.41059
20468943	chr19:20468943:A:G	9.0168e-07	-1.06161e-10	-1.04542
20469125	chr19:20469125:A:C	7.47271e-07	-1.06161e-10	-1.23325
20469189	chr19:20469189:T:C	6.39406e-07	-1.06161e-10	-1.38914
20469261	chr19:20469261:C:T	2.17759e-06	-1.06161e-10	-0.163708
20469331	chr19:20469331:T:C	2.24881e-06	-1.06161e-10	-0.131524
20469338	chr19:20469338:C:T	7.42517e-07	-1.06161e-10	-1.23963
20469346	chr19:20469346:G:A	6.30943e-07	-1.06161e-10	-1.40246
20469652	chr19:20469652:G:T	6.47286e-07	-1.06161e-10	-1.37689
20469910	chr19:20469910:G:A	7.58492e-07	-1.06161e-10	-1.21835
20469934	chr19:20469934:T:A	2.15556e-06	-1.06161e-10	-0.173874
20470013	chr19:20470013:G:C	6.51296e-07	-1.06161e-10	-1.37072
20470079	chr19:20470079:G:T	1.2554e-06	-1.06161e-10	-0.71447
20470278	chr19:20470278:T:G	6.3583e-07	-1.06161e-10	-1.39475
20470322	chr19:20470322:C:T	6.26543e-07	-1.06161e-10	-1.40946
20470417	chr19:20470417:GAC:G	6.25299e-07	-1.06161e-10	-1.41145
20470504	chr19:20470504:C:T	8.16138e-07	-1.06161e-10	-1.1451
20470790	chr19:20470790:C:T	6.33537e-07	-1.06161e-10	-1.39836
20470832	chr19:20470832:C:T	8.30985e-07	-1.06161e-10	-1.12707
20471207	chr19:20471207:G:A	6.26419e-07	-1.06161e-10	-1.40966
20471362	chr19:20471362:A:C	1.43431e-05	-1.06161e-10	1.72134
20471712	chr19:20471712:G:A	6.99458e-07	-1.06161e-10	-1.29937
20471745	chr19:20471745:T:C	3.33249e-06	-1.06161e-10	0.261796
20471976	chr19:20471976:T:G	8.01037e-05	-1.06161e-10	3.4414
20472124	chr19:20472124:C:T	8.58133e-07	-1.06161e-10	-1.09492
20472144	chr19:20472144:T:G	6.33846e-07	-1.06161e-10	-1.39787
20472159	chr19:20472159:C:T	6.20223e-07	-1.06161e-10	-1.4196
20472197	chr19:20472197:A:G	1.1574e-06	-1.06161e-10	-0.795751
20473147	chr19:20473147:T:G	1.85874e-06	-1.06161e-10	-0.322026
20473242	chr19:20473242:A:G	2.61922e-06	-1.06161e-10	0.0209531
20473439	chr19:20473439:T:C	4.90073e-06	-1.06161e-10	0.647459
20473833	chr19:20473833:T:C	2.31623e-06	-1.06161e-10	-0.101986
20473906	chr19:20473906:G:A	6.2753e-07	-1.06161e-10	-1.40789
20473918	chr19:20473918:G:A	1.3764e-06	-1.06161e-10	-0.622454
20473935	chr19:20473935:T:G	1.11406e-06	-1.06161e-10	-0.833917
20474196	chr19:20474196:A:G	1.06995e-06	-1.06161e-10	-0.87431
20474198	chr19:20474198:A:T	1.04226e-06	-1.06161e-10	-0.900529
20474387	chr19:20474387:T:C	1.06229e-06	-1.06161e-10	-0.881498
20474400	chr19:20474400:AGAAAG:A	1.15054e-06	-1.06161e-10	-0.801696
20474629	chr19:20474629:T:A	6.2359e-07	-1.06161e-10	-1.41419
20474647	chr19:20474647:C:T	6.21525e-07	-1.06161e-10	-1.4175
20474764	chr19:20474764:A:G	8.48425e-07	-1.06161e-10	-1.1063
20474975	chr19:20474975:G:A	1.23262e-06	-1.06161e-10	-0.732782
20475040	chr19:20475040:G:A	9.78102e-07	-1.06161e-10	-0.964067
20475058	chr19:20475058:C:T	6.97589e-07	-1.06161e-10	-1.30205
20475188	chr19:20475188:C:G	6.53834e-07	-1.06161e-10	-1.36683
20475339	chr19:20475339:C:T	6.38295e-07	-1.06161e-10	-1.39088
20475403	chr19:20475403:G:A	8.56816e-07	-1.06161e-10	-1.09646
20475466	chr19:20475466:G:T	1.1028e-06	-1.06161e-10	-0.844074
20475471	chr19:20475471:G:A	6.74862e-07	-1.06161e-10	-1.33517
20475530	chr19:20475530:G:T	9.28264e-07	-1.06161e-10	-1.01636
20475825	chr19:20475825:C:T	6.27687e-07	-1.06161e-10	-1.40764
20475862	chr19:20475862:G:A	6.27479e-07	-1.06161e-10	-1.40797
20475900	chr19:20475900:G:A	2.20755e-06	-1.06161e-10	-0.150042
20475906	chr19:20475906:C:T	7.65605e-07	-1.06161e-10	-1.20901
20475944	chr19:20475944:C:T	6.23409e-07	-1.06161e-10	-1.41448
20475952	chr19:20475952:C:T	1.44882e-06	-1.06161e-10	-0.571174
20476044	chr19:20476044:C:T	8.61108e-07	-1.06161e-10	-1.09146
20476189	chr19:20476189:G:C	9.84509e-07	-1.06161e-10	-0.957537
20476414	chr19:20476414:T:C	1.33781e-06	-1.06161e-10	-0.650888
20476495	chr19:20476495:AG:A	6.3614e-07	-1.06161e-10	-1.39426
20476655	chr19:20476655:G:A	3.33913e-06	-1.06161e-10	0.263784
20476666	chr19:20476666:C:T	1.54048e-05	-1.06161e-10	1.79276
20476715	chr19:20476715:G:A	2.39613e-06	-1.06161e-10	-0.0680701
20476865	chr19:20476865:C:T	7.31405e-07	-1.06161e-10	-1.25471
20476953	chr19:20476953:G:T	1.09399e-06	-1.06161e-10	-0.852094
20476981	chr19:20476981:G:C	9.61231e-07	-1.06161e-10	-0.981466
20477106	chr19:20477106:G:A	7.28536e-07	-1.06161e-10	-1.25864
20477479	chr19:20477479:A:G	2.01126e-06	-1.06161e-10	-0.243163
20477766	chr19:20477766:A:G	1.99891e-05	-1.06161e-10	2.05326
20477797	chr19:20477797:C:T	1.59011e-06	-1.06161e-10	-0.478119
20477850	chr19:20477850:G:A	2.0313e-06	-1.06161e-10	-0.233247
20477944	chr19:20477944:T:G	6.29334e-07	-1.06161e-10	-1.40502
20478202	chr19:20478202:G:T	9.63268e-07	-1.06161e-10	-0.979348
20478284	chr19:20478284:G:C	6.61386e-07	-1.06161e-10	-1.35534
20478687	chr19:20478687:A:T	1.04562e-06	-1.06161e-10	-0.897317
20478757	chr19:20478757:A:G	1.12486e-06	-1.06161e-10	-0.824264
20478881	chr19:20478881:G:A	6.83011e-07	-1.06161e-10	-1.32317
20479095	chr19:20479095:C:T	1.1216e-06	-1.06161e-10	-0.827164
20479138	chr19:20479138:A:G	1.85504e-06	-1.06161e-10	-0.324018
20479429	chr19:20479429:AAT:A	1.10446e-06	-1.06161e-10	-0.842568
20479503	chr19:20479503:C:T	9.04907e-07	-1.06161e-10	-1.04185
20479687	chr19:20479687:G:A	6.20081e-07	-1.06161e-10	-1.41983
20479729	chr19:20479729:G:T	5.47614e-07	-1.54411	-4.04282e-10
20479973	chr19:20479973:T:C	7.08609e-07	-1.06161e-10	-1.28638
20479990	chr19:20479990:A:T	1.54978e-06	-1.06161e-10	-0.503811
20480032	chr19:20480032:G:A	9.48034e-07	-1.06161e-10	-0.99529
20480619	chr19:20480619:G:A	2.39024e-06	-1.06161e-10	-0.0705297
20480667	chr19:20480667:G:A	9.00062e-07	-1.06161e-10	-1.04722
20480670	chr19:20480670:G:A	2.2098e-06	-1.06161e-10	-0.149022
20480715	chr19:20480715:A:T	2.14957e-05	-1.06161e-10	2.12593
20480791	chr19:20480791:C:T	2.37548e-06	-1.06161e-10	-0.0767269
20480808	chr19:20480808:C:T	6.68138e-07	-1.06161e-10	-1.34519
20480970	chr19:20480970:G:A	2.85067e-06	-1.06161e-10	0.105629
20481225	chr19:20481225:C:T	1.21962e-06	-1.06161e-10	-0.743389
20481609	chr19:20481609:T:G	1.95809e-06	-1.06161e-10	-0.269957
20481885	chr19:20481885:G:C	7.45741e-07	-1.06161e-10	-1.2353
20481944	chr19:20481944:A:C	8.62355e-07	-1.06161e-10	-1.09001
20482006	chr19:20482006:ATATTT:A	9.22107e-06	-1.06161e-10	1.27957
20482143	chr19:20482143:A:G	1.11347e-06	-1.06161e-10	-0.83444
20482446	chr19:20482446:G:A	1.50536e-06	-1.06161e-10	-0.532895
20482620	chr19:20482620:C:T	1.08436e-06	-1.06161e-10	-0.860934
20482719	chr19:20482719:C:T	8.93138e-07	-1.06161e-10	-1.05494
20483060	chr19:20483060:G:A	3.11884e-05	-1.06161e-10	2.49812
20483523	chr19:20483523:A:T	2.26239e-06	-1.06161e-10	-0.125504
20483947	chr19:20483947:C:T	0.000393725	-1.06161e-10	5.03373
20484246	chr19:20484246:T:A	9.45714e-07	-1.06161e-10	-0.99774
20484277	chr19:20484277:G:C	9.3552e-07	-1.06161e-10	-1.00858
20484408	chr19:20484408:G:A	6.57886e-07	-1.06161e-10	-1.36065
20484421	chr19:20484421:C:A	1.17829e-06	-1.06161e-10	-0.777862
20484604	chr19:20484604:C:T	3.69698e-06	-1.06161e-10	0.365591
20484729	chr19:20484729:T:C	1.7208e-05	-1.06161e-10	1.90345
20484746	chr19:20484746:G:A	1.17962e-06	-1.06161e-10	-0.77673
20485235	chr19:20485235:T:C	1.58157e-05	-1.06161e-10	1.81908
20485424	chr19:20485424:A:T	1.15482e-06	-1.06161e-10	-0.797981
20485584	chr19:20485584:G:A	6.20047e-07	-1.06161e-10	-1.41989
20485794	chr19:20485794:T:C	1.22056e-06	-1.06161e-10	-0.742614
20485924	chr19:20485924:T:C	1.13172e-06	-1.06161e-10	-0.81819
20486066	chr19:20486066:A:T	6.20894e-07	-1.06161e-10	-1.41852
20486074	chr19:20486074:A:G	9.29877e-07	-1.06161e-10	-1.01463
20486163	chr19:20486163:A:C	1.54676e-06	-1.06161e-10	-0.50576
20486247	chr19:20486247:T:C	6.24629e-07	-1.06161e-10	-1.41252
20486302	chr19:20486302:C:A	3.26066e-05	-1.06161e-10	2.54259
20486542	chr19:20486542:T:C	2.48992e-06	-1.06161e-10	-0.0296746
20486623	chr19:20486623:G:A	6.328e-07	-1.06161e-10	-1.39953
20486633	chr19:20486633:T:C	1.28053e-06	-1.06161e-10	-0.69465
20486640	chr19:20486640:A:G	5.02661e-06	-1.06161e-10	0.672821
20486655	chr19:20486655:A:G	4.95645e-06	-1.06161e-10	0.658764
20486657	chr19:20486657:T:C	5.77337e-06	-1.06161e-10	0.811332
20487029	chr19:20487029:A:G	1.03549e-06	-1.06161e-10	-0.907051
20487109	chr19:20487109:T:A	2.41869e-06	-1.06161e-10	-0.0586973
20487487	chr19:20487487:G:A	9.64223e-07	-1.06161e-10	-0.978358
20487733	chr19:20487733:AC:A	9.04478e-07	-1.06161e-10	-1.04232
20487897	chr19:20487897:A:T	3.40008e-06	-1.06161e-10	0.281875
20488080	chr19:20488080:G:T	1.30595e-06	-1.06161e-10	-0.674993
20488146	chr19:20488146:G:A	6.6294e-07	-1.06161e-10	-1.353
20488412	chr19:20488412:A:G	9.65054e-07	-1.06161e-10	-0.977496
20488651	chr19:20488651:G:A	7.81784e-07	-1.06161e-10	-1.1881
20488727	chr19:20488727:G:A	6.23878e-07	-1.06161e-10	-1.41373
20488768	chr19:20488768:A:C	9.64058e-07	-1.06161e-10	-0.978528
20488856	chr19:20488856:G:T	8.09797e-07	-1.06161e-10	-1.1529
20489085	chr19:20489085:G:A	7.86029e-07	-1.06161e-10	-1.18269
20489997	chr19:20489997:G:T	1.13788e-06	-1.06161e-10	-0.812758
20490004	chr19:20490004:G:A	6.92151e-07	-1.06161e-10	-1.30988
20490232	chr19:20490232:G:A	6.64018e-07	-1.06161e-10	-1.35137
20490663	chr19:20490663:A:G	7.33869e-07	-1.06161e-10	-1.25135
20490971	chr19:20490971:G:A	5.97055e-07	-1.45767	-4.04282e-10
20491080	chr19:20491080:C:T	3.67051e-06	-1.06161e-10	0.358404
20491394	chr19:20491394:TCTC:T	6.35983e-07	-1.06161e-10	-1.39451
20491446	chr19:20491446:C:T	8.38979e-07	-1.06161e-10	-1.11749
20491474	chr19:20491474:T:G	1.59163e-05	-1.06161e-10	1.82542
20491480	chr19:20491480:C:T	9.18862e-07	-1.06161e-10	-1.02654
20491587	chr19:20491587:C:A	4.05469e-05	-1.06161e-10	2.76054
20491676	chr19:20491676:C:T	6.27628e-07	-1.06161e-10	-1.40773
20491781	chr19:20491781:A:T	9.277e-07	-1.06161e-10	-1.01697
20492169	chr19:20492169:G:A	8.78948e-07	-1.06161e-10	-1.07095
20492365	chr19:20492365:A:G	8.99341e-07	-1.06161e-10	-1.04802
20492531	chr19:20492531:A:T	1.94194e-06	-1.06161e-10	-0.27824
20492626	chr19:20492626:T:C	1.22674e-06	-1.06161e-10	-0.737565
20493422	chr19:20493422:C:A	7.70318e-07	-1.06161e-10	-1.20288
20493490	chr19:20493490:G:T	2.28552e-06	-1.06161e-10	-0.115333
20494090	chr19:20494090:A:T	1.5377e-05	-1.06161e-10	1.79095
20494202	chr19:20494202:A:G	7.86899e-07	-1.06161e-10	-1.18158
20494308	chr19:20494308:C:T	1.75371e-05	-1.06161e-10	1.9224
20494657	chr19:20494657:A:G	3.60282e-06	-1.06161e-10	0.339793
20494660	chr19:20494660:G:T	9.36053e-07	-1.06161e-10	-1.00801
20494664	chr19:20494664:T:C	2.71243e-05	-1.06161e-10	2.35851
20494774	chr19:20494774:G:A	3.33219e-06	-1.06161e-10	0.261705
20494821	chr19:20494821:G:A	1.71012e-06	-1.06161e-10	-0.405361
20494838	chr19:20494838:T:C	1.94725e-05	-1.06161e-10	2.02708
20494950	chr19:20494950:G:A	6.44299e-07	-1.06161e-10	-1.38152
20495114	chr19:20495114:A:G	6.318e-07	-1.06161e-10	-1.40111
20495259	chr19:20495259:G:A	1.12539e-06	-1.06161e-10	-0.823798
20495372	chr19:20495372:A:T	6.25589e-07	-1.06161e-10	-1.41099
20495382	chr19:20495382:A:G	1.95709e-05	-1.06161e-10	2.03212
20495561	chr19:20495561:A:G	9.8301e-07	-1.06161e-10	-0.95906
20495587	chr19:20495587:C:A	1.05621e-06	-1.06161e-10	-0.887241
20495663	chr19:20495663:G:A	1.77011e-06	-1.06161e-10	-0.370881
20495795	chr19:20495795:G:A	1.23831e-06	-1.06161e-10	-0.728176
20495921	chr19:20495921:A:G	6.40184e-07	-1.06161e-10	-1.38792
20496195	chr19:20496195:T:C	1.48062e-05	-1.06161e-10	1.75312
20496207	chr19:20496207:C:A	1.23937e-06	-1.06161e-10	-0.727323
20496365	chr19:20496365:A:G	9.10244e-07	-1.06161e-10	-1.03597
20496374	chr19:20496374:C:T	9.32898e-07	-1.06161e-10	-1.01138
20496458	chr19:20496458:AG:A	9.54376e-07	-1.06161e-10	-0.988623
20496571	chr19:20496571:A:G	9.2931e-07	-1.06161e-10	-1.01524
20496752	chr19:20496752:T:G	9.8501e-07	-1.06161e-10	-0.957028
20496956	chr19:20496956:T:C	6.29956e-07	-1.06161e-10	-1.40403
20497050	chr19:20497050:C:T	6.63039e-07	-1.06161e-10	-1.35285
20497177	chr19:20497177:G:T	3.4926e-06	-1.06161e-10	0.308722
20497325	chr19:20497325:A:G	8.9229e-07	-1.06161e-10	-1.05589
20497472	chr19:20497472:A:G	2.4828e-05	-1.06161e-10	2.27005
20497616	chr19:20497616:A:G	7.84851e-07	-1.06161e-10	-1.18419
20497819	chr19:20497819:A:G	8.67473e-07	-1.06161e-10	-1.0841
20497846	chr19:20497846:C:G	1.32088e-06	-1.06161e-10	-0.663628
20497979	chr19:20497979:G:A	8.6801e-07	-1.06161e-10	-1.08348
20498042	chr19:20498042:T:C	6.5272e-07	-1.06161e-10	-1.36853
20498107	chr19:20498107:A:C	9.86455e-07	-1.06161e-10	-0.955562
20498839	chr19:20498839:A:G	1.47594e-06	-1.06161e-10	-0.552632
20498859	chr19:20498859:G:T	1.26451e-06	-1.06161e-10	-0.707238
20498938	chr19:20498938:G:A	2.08133e-05	-1.06161e-10	2.09367
20499113	chr19:20499113:C:T	2.26853e-05	-1.06161e-10	2.17979
20499249	chr19:20499249:G:A	9.54325e-07	-1.06161e-10	-0.988676
20499301	chr19:20499301:C:G	9.87787e-07	-1.06161e-10	-0.954213
20499488	chr19:20499488:T:C	1.06891e-06	-1.06161e-10	-0.875286
20499598	chr19:20499598:A:C	1.01786e-06	-1.06161e-10	-0.924218
20499647	chr19:20499647:A:T	2.37184e-06	-1.06161e-10	-0.0782603
20499674	chr19:20499674:A:G	7.25887e-07	-1.06161e-10	-1.26229
20500048	chr19:20500048:G:A	7.54171e-07	-1.06161e-10	-1.22406
20500244	chr19:20500244:A:G	2.3715e-06	-1.06161e-10	-0.0784018
20500290	chr19:20500290:T:C	1.53912e-06	-1.06161e-10	-0.510714
20500291	chr19:20500291:G:A	1.37662e-06	-1.06161e-10	-0.622294
20500296	chr19:20500296:A:T	2.05674e-06	-1.06161e-10	-0.220803
20500361	chr19:20500361:G:A	1.23544e-06	-1.06161e-10	-0.730498
20500466	chr19:20500466:G:A	1.10073e-06	-1.06161e-10	-0.845951
20500596	chr19:20500596:C:T	9.93384e-07	-1.06161e-10	-0.948563
20500624	chr19:20500624:A:G	1.93907e-06	-1.06161e-10	-0.279716
20500692	chr19:20500692:A:G	2.05949e-06	-1.06161e-10	-0.219465
20500748	chr19:20500748:C:T	8.26008e-07	-1.06161e-10	-1.13308
20500945	chr19:20500945:T:C	1.07843e-06	-1.06161e-10	-0.866423
20500959	chr19:20500959:T:G	6.45433e-07	-1.06161e-10	-1.37976
20501020	chr19:20501020:A:G	1.19428e-06	-1.06161e-10	-0.764382
20501026	chr19:20501026:A:G	9.74461e-07	-1.06161e-10	-0.967796
20501058	chr19:20501058:T:C	7.06074e-07	-1.06161e-10	-1.28996
20501098	chr19:20501098:G:C	1.20432e-06	-1.06161e-10	-0.756009
20501183	chr19:20501183:C:T	6.86043e-07	-1.06161e-10	-1.31874
20501265	chr19:20501265:C:T	1.07244e-06	-1.06161e-10	-0.871989
20501378	chr19:20501378:T:C	1.99568e-06	-1.06161e-10	-0.250942
20501414	chr19:20501414:G:A	1.76737e-05	-1.06161e-10	1.93015
20501435	chr19:20501435:T:C	6.89361e-07	-1.06161e-10	-1.31392
20501446	chr19:20501446:C:T	1.00455e-06	-1.06161e-10	-0.937388
20501600	chr19:20501600:C:T	8.04029e-07	-1.06161e-10	-1.16004
20501864	chr19:20501864:C:A	1.97106e-06	-1.06161e-10	-0.263351
20501869	chr19:20501869:C:T	8.09897e-07	-1.06161e-10	-1.15277
20502168	chr19:20502168:C:T	7.29606e-07	-1.06161e-10	-1.25718
20502873	chr19:20502873:A:G	9.27628e-07	-1.06161e-10	-1.01705
20503513	chr19:20503513:C:T	6.59516e-07	-1.06161e-10	-1.35817
20503518	chr19:20503518:G:A	3.01191e-05	-1.06161e-10	2.46323
20504173	chr19:20504173:G:A	6.26087e-07	-1.06161e-10	-1.41019
20504381	chr19:20504381:A:G	1.16544e-06	-1.06161e-10	-0.78883
20504501	chr19:20504501:G:A	1.93746e-05	-1.06161e-10	2.02204
20505566	chr19:20505566:A:G	5.60208e-07	-1.52137	-4.04282e-10
20505876	chr19:20505876:G:A	1.12882e-06	-1.06161e-10	-0.820753
20505957	chr19:20505957:A:G	1.0207e-06	-1.06161e-10	-0.921436
20506014	chr19:20506014:G:A	9.32036e-07	-1.06161e-10	-1.01231
20506119	chr19:20506119:A:G	8.91128e-07	-1.06161e-10	-1.05719
20506364	chr19:20506364:C:T	6.9317e-07	-1.06161e-10	-1.30841
20506575	chr19:20506575:C:T	8.63702e-07	-1.06161e-10	-1.08845
20506617	chr19:20506617:T:C	9.05949e-07	-1.06161e-10	-1.0407
20506793	chr19:20506793:C:T	5.51959e-07	-1.53621	-4.04282e-10
20507005	chr19:20507005:A:G	3.17678e-06	-1.06161e-10	0.213944
20507251	chr19:20507251:G:C	1.61726e-06	-1.06161e-10	-0.461193
20507299	chr19:20507299:T:C	1.29786e-06	-1.06161e-10	-0.681207
20507312	chr19:20507312:C:T	6.89068e-07	-1.06161e-10	-1.31434
20507503	chr19:20507503:A:G	1.03228e-06	-1.06161e-10	-0.910155
20507544	chr19:20507544:C:G	9.02999e-07	-1.06161e-10	-1.04396
20507693	chr19:20507693:A:G	2.0149e-05	-1.06161e-10	2.06123
20507725	chr19:20507725:G:A	1.18317e-06	-1.06161e-10	-0.773732
20508204	chr19:20508204:G:A	8.43274e-07	-1.06161e-10	-1.11239
20508308	chr19:20508308:G:T	1.70662e-05	-1.06161e-10	1.89517
20508757	chr19:20508757:T:C	9.17518e-07	-1.06161e-10	-1.02801
20508802	chr19:20508802:G:A	1.39799e-06	-1.06161e-10	-0.606886
20508985	chr19:20508985:CAT:C	1.18817e-06	-1.06161e-10	-0.769509
20509180	chr19:20509180:G:A	6.43727e-07	-1.06161e-10	-1.38241
20509268	chr19:20509268:C:T	1.26635e-06	-1.06161e-10	-0.705783
20509433	chr19:20509433:C:T	1.82285e-05	-1.06161e-10	1.96106
20509487	chr19:20509487:CAT:C	1.14961e-06	-1.06161e-10	-0.802504
20509621	chr19:20509621:A:G	1.04406e-06	-1.06161e-10	-0.898811
20509632	chr19:20509632:G:A	8.87308e-07	-1.06161e-10	-1.06149
20509723	chr19:20509723:C:T	1.02568e-06	-1.06161e-10	-0.916573
20509728	chr19:20509728:C:T	1.34328e-06	-1.06161e-10	-0.646812
20509851	chr19:20509851:C:T	2.48562e-06	-1.06161e-10	-0.0314034
20509925	chr19:20509925:G:T	2.41337e-05	-1.06161e-10	2.24169
20510021	chr19:20510021:ACTCACGT:A	1.11424e-06	-1.06161e-10	-0.833756
20510089	chr19:20510089:A:G	9.03669e-07	-1.06161e-10	-1.04322
20510229	chr19:20510229:G:A	6.54555e-07	-1.06161e-10	-1.36573
20510391	chr19:20510391:C:T	1.43646e-06	-1.06161e-10	-0.579742
20510490	chr19:20510490:A:G	1.3193e-06	-1.06161e-10	-0.664823
20510532	chr19:20510532:T:C	2.56286e-06	-1.06161e-10	-0.000801371
20510923	chr19:20510923:G:A	8.07453e-07	-1.06161e-10	-1.1558
20511119	chr19:20511119:C:T	1.08067e-06	-1.06161e-10	-0.864345
20511334	chr19:20511334:C:T	4.94764e-06	-1.06161e-10	0.656986
20511337	chr19:20511337:T:C	1.43489e-06	-1.06161e-10	-0.580837
20511368	chr19:20511368:T:A	1.15758e-06	-1.06161e-10	-0.795594
20511491	chr19:20511491:A:G	1.35125e-06	-1.06161e-10	-0.640896
20511552	chr19:20511552:A:G	6.84194e-07	-1.06161e-10	-1.32144
20511593	chr19:20511593:G:A	8.50487e-07	-1.06161e-10	-1.10387
20511649	chr19:20511649:CAGGAG:C	1.08281e-05	-1.06161e-10	1.44022
20511975	chr19:20511975:C:T	1.0808e-06	-1.06161e-10	-0.864221
20512038	chr19:20512038:C:T	6.56752e-07	-1.06161e-10	-1.36237
20512046	chr19:20512046:C:T	9.5785e-07	-1.06161e-10	-0.984989
20512069	chr19:20512069:T:C	1.11083e-06	-1.06161e-10	-0.836816
20512134	chr19:20512134:A:T	1.14945e-06	-1.06161e-10	-0.80264
20512215	chr19:20512215:C:T	9.06703e-07	-1.06161e-10	-1.03987
20512596	chr19:20512596:T:C	1.56782e-05	-1.06161e-10	1.81035
20512637	chr19:20512637:G:A	1.1195e-06	-1.06161e-10	-0.829039
20513180	chr19:20513180:TG:T	6.7044e-07	-1.06161e-10	-1.34175
20513410	chr19:20513410:C:T	1.53483e-06	-1.06161e-10	-0.513505
20513452	chr19:20513452:T:C	6.34549e-07	-1.06161e-10	-1.39677
20513824	chr19:20513824:C:T	1.34542e-06	-1.06161e-10	-0.645216
20513958	chr19:20513958:G:A	1.2127e-06	-1.06161e-10	-0.749078
20514031	chr19:20514031:G:A	8.30894e-07	-1.06161e-10	-1.12718
20514155	chr19:20514155:A:T	8.64582e-07	-1.06161e-10	-1.08743
20514363	chr19:20514363:C:T	8.84938e-07	-1.06161e-10	-1.06416
20515142	chr19:20515142:C:T	1.54848e-05	-1.06161e-10	1.79793
20515158	chr19:20515158:T:C	7.00601e-07	-1.06161e-10	-1.29774
20515234	chr19:20515234:C:T	6.48157e-07	-1.06161e-10	-1.37555
20515471	chr19:20515471:C:T	1.75911e-06	-1.06161e-10	-0.377114
20515570	chr19:20515570:G:A	9.60229e-07	-1.06161e-10	-0.982509
20515618	chr19:20515618:C:G	1.18175e-06	-1.06161e-10	-0.774927
20515670	chr19:20515670:G:A	1.19146e-06	-1.06161e-10	-0.766749
20516409	chr19:20516409:G:A	1.15133e-06	-1.06161e-10	-0.801006
20516477	chr19:20516477:G:A	8.90085e-07	-1.06161e-10	-1.05836
20516578	chr19:20516578:A:G	7.6566e-07	-1.06161e-10	-1.20894
20516921	chr19:20516921:G:A	9.6336e-07	-1.06161e-10	-0.979254
20517268	chr19:20517268:C:G	3.37257e-06	-1.06161e-10	0.27375
20517318	chr19:20517318:C:A	1.16404e-06	-1.06161e-10	-0.790032
20517324	chr19:20517324:C:T	6.21311e-07	-1.06161e-10	-1.41785
20517577	chr19:20517577:C:T	9.13675e-07	-1.06161e-10	-1.03221
20517738	chr19:20517738:CA:C	9.40217e-07	-1.06161e-10	-1.00357
20517792	chr19:20517792:G:A	1.53621e-06	-1.06161e-10	-0.512605
20517935	chr19:20517935:G:A	6.19815e-07	-1.06161e-10	-1.42026
20517937	chr19:20517937:C:T	3.33291e-06	-1.06161e-10	0.261921
20518008	chr19:20518008:C:T	6.32199e-07	-1.06161e-10	-1.40048
20518200	chr19:20518200:C:T	1.08529e-06	-1.06161e-10	-0.860082
20518389	chr19:20518389:A:G	1.79619e-05	-1.06161e-10	1.94633
20518557	chr19:20518557:A:G	1.53317e-05	-1.06161e-10	1.788
20518865	chr19:20518865:A:G	1.5688e-06	-1.06161e-10	-0.491617
20518903	chr19:20518903:G:A	1.03192e-06	-1.06161e-10	-0.910506
20518948	chr19:20518948:G:A	6.30898e-07	-1.06161e-10	-1.40254
20519438	chr19:20519438:G:C	6.24916e-07	-1.06161e-10	-1.41206
20519951	chr19:20519951:C:T	1.77873e-06	-1.06161e-10	-0.366025
20520429	chr19:20520429:T:C	1.11703e-06	-1.06161e-10	-0.831252
20520527	chr19:20520527:T:G	1.76401e-06	-1.06161e-10	-0.374333
20520609	chr19:20520609:C:T	1.90855e-06	-1.06161e-10	-0.295581
20520624	chr19:20520624:A:G	3.81257e-06	-1.06161e-10	0.396379
20520887	chr19:20520887:C:A	1.03799e-06	-1.06161e-10	-0.904637
20521406	chr19:20521406:C:T	6.61914e-07	-1.06161e-10	-1.35454
20521813	chr19:20521813:G:A	1.76734e-05	-1.06161e-10	1.93014
20521935	chr19:20521935:G:A	1.3405e-06	-1.06161e-10	-0.648882
20521946	chr19:20521946:G:A	1.15547e-06	-1.06161e-10	-0.797416
20522108	chr19:20522108:G:T	7.84653e-07	-1.06161e-10	-1.18444
20522237	chr19:20522237:G:A	9.02082e-07	-1.06161e-10	-1.04497
20522705	chr19:20522705:G:A	8.20258e-07	-1.06161e-10	-1.14006
20522716	chr19:20522716:G:T	9.27616e-07	-1.06161e-10	-1.01706
20522803	chr19:20522803:C:T	6.34069e-07	-1.06161e-10	-1.39752
20522862	chr19:20522862:A:G	5.57465e-06	-1.06161e-10	0.776304
20522954	chr19:20522954:T:C	9.53046e-07	-1.06161e-10	-0.990017
20523291	chr19:20523291:T:A	6.67365e-07	-1.06161e-10	-1.34634
20523294	chr19:20523294:G:A	6.91395e-07	-1.06161e-10	-1.31097
20523727	chr19:20523727:C:T	6.20053e-07	-1.06161e-10	-1.41988
20523728	chr19:20523728:G:A	6.68748e-07	-1.06161e-10	-1.34427
20523761	chr19:20523761:A:G	1.75703e-06	-1.06161e-10	-0.378303
20523836	chr19:20523836:G:A	6.59171e-07	-1.06161e-10	-1.3587
20523910	chr19:20523910:G:A	8.6272e-07	-1.06161e-10	-1.08959
20524089	chr19:20524089:G:A	9.64298e-07	-1.06161e-10	-0.97828
20524194	chr19:20524194:G:A	6.5915e-07	-1.06161e-10	-1.35873
20524308	chr19:20524308:G:A	6.73103e-07	-1.06161e-10	-1.33778
20524331	chr19:20524331:A:G	8.31596e-07	-1.06161e-10	-1.12633
20524728	chr19:20524728:CAT:C	8.5683e-07	-1.06161e-10	-1.09644
20524762	chr19:20524762:A:G	1.1724e-06	-1.06161e-10	-0.782873
20524848	chr19:20524848:C:T	1.25894e-06	-1.06161e-10	-0.711652
20524967	chr19:20524967:A:G	1.57747e-06	-1.06161e-10	-0.486102
20525059	chr19:20525059:G:A	1.08486e-06	-1.06161e-10	-0.86047
20525261	chr19:20525261:A:G	6.96116e-07	-1.06161e-10	-1.30416
20525330	chr19:20525330:T:C	2.34883e-06	-1.06161e-10	-0.0880071
20525453	chr19:20525453:A:G	1.48798e-06	-1.06161e-10	-0.544505
20525565	chr19:20525565:T:C	6.24072e-07	-1.06161e-10	-1.41341
20525786	chr19:20525786:G:A	6.22835e-07	-1.06161e-10	-1.4154
20526147	chr19:20526147:T:C	1.38377e-06	-1.06161e-10	-0.617114
20526593	chr19:20526593:A:G	1.11776e-06	-1.06161e-10	-0.8306
20526596	chr19:20526596:T:C	9.42774e-07	-1.06161e-10	-1.00085
20526796	chr19:20526796:G:GT	1.0311e-06	-1.06161e-10	-0.911301
20527144	chr19:20527144:C:T	1.11562e-06	-1.06161e-10	-0.832513
20527206	chr19:20527206:G:A	6.78623e-07	-1.06161e-10	-1.32961
20527276	chr19:20527276:C:CA	8.61927e-07	-1.06161e-10	-1.09051
20527458	chr19:20527458:T:A	5.47834e-07	-1.54371	-4.04282e-10
20527717	chr19:20527717:C:T	4.05299e-06	-1.06161e-10	0.457529
20528131	chr19:20528131:T:C	6.73722e-07	-1.06161e-10	-1.33686
20528166	chr19:20528166:G:A	6.4517e-07	-1.06161e-10	-1.38017
20528220	chr19:20528220:C:T	9.63595e-07	-1.06161e-10	-0.979009
20528223	chr19:20528223:G:A	6.86705e-07	-1.06161e-10	-1.31778
20528670	chr19:20528670:G:A	8.54454e-07	-1.06161e-10	-1.09922
20528764	chr19:20528764:C:T	2.86887e-06	-1.06161e-10	0.111992
20528795	chr19:20528795:TG:T	2.23662e-06	-1.06161e-10	-0.136958
20529197	chr19:20529197:A:G	2.83863e-06	-1.06161e-10	0.101397
20529264	chr19:20529264:T:C	1.67006e-06	-1.06161e-10	-0.429064
20529406	chr19:20529406:A:G	1.61514e-06	-1.06161e-10	-0.462502
20529463	chr19:20529463:T:A	3.59878e-06	-1.06161e-10	0.338671
20530487	chr19:20530487:T:C	2.4962e-06	-1.06161e-10	-0.0271547
20530677	chr19:20530677:G:A	2.30388e-06	-1.06161e-10	-0.107329
20530712	chr19:20530712:C:T	1.22688e-06	-1.06161e-10	-0.737449
20530876	chr19:20530876:C:T	1.04127e-06	-1.06161e-10	-0.901487
20530879	chr19:20530879:C:T	9.50756e-07	-1.06161e-10	-0.992422
20530913	chr19:20530913:A:G	6.57258e-07	-1.06161e-10	-1.3616
20530914	chr19:20530914:C:T	1.89354e-06	-1.06161e-10	-0.303477
20530975	chr19:20530975:T:C	8.15848e-07	-1.06161e-10	-1.14545
20531029	chr19:20531029:T:C	3.50442e-06	-1.06161e-10	0.312101
20531047	chr19:20531047:A:G	3.24748e-06	-1.06161e-10	0.235955
20531055	chr19:20531055:G:A	6.25956e-07	-1.06161e-10	-1.4104
20531302	chr19:20531302:C:T	6.35324e-07	-1.06161e-10	-1.39554
20531491	chr19:20531491:C:T	9.75308e-07	-1.06161e-10	-0.966927
20531728	chr19:20531728:G:A	1.18557e-06	-1.06161e-10	-0.771705
20531902	chr19:20531902:C:T	9.79112e-07	-1.06161e-10	-0.963034
20531943	chr19:20531943:G:A	1.76495e-05	-1.06161e-10	1.92878
20531945	chr19:20531945:A:G	9.0855e-07	-1.06161e-10	-1.03783
20531957	chr19:20531957:A:G	6.35285e-07	-1.06161e-10	-1.39561
20532343	chr19:20532343:G:A	1.09506e-06	-1.06161e-10	-0.851112
20532422	chr19:20532422:C:T	6.28883e-07	-1.06161e-10	-1.40573
20532427	chr19:20532427:T:C	7.65461e-07	-1.06161e-10	-1.2092
20532555	chr19:20532555:G:A	3.82657e-06	-1.06161e-10	0.400044
20532807	chr19:20532807:A:C	1.73945e-06	-1.06161e-10	-0.388355
20533304	chr19:20533304:AAAGGTTTTTGTATT:A	6.38189e-07	-1.06161e-10	-1.39105
20533383	chr19:20533383:TAAAG:T	8.68111e-07	-1.06161e-10	-1.08336
20533417	chr19:20533417:T:C	6.35942e-07	-1.06161e-10	-1.39457
20533599	chr19:20533599:G:T	6.97134e-07	-1.06161e-10	-1.3027
20533974	chr19:20533974:C:G	8.34779e-07	-1.06161e-10	-1.12251
20534133	chr19:20534133:T:C	7.50983e-07	-1.06161e-10	-1.2283
20534169	chr19:20534169:C:T	6.21556e-07	-1.06161e-10	-1.41745
20534635	chr19:20534635:G:T	8.27665e-07	-1.06161e-10	-1.13107
20534730	chr19:20534730:G:A	1.14124e-06	-1.06161e-10	-0.809812
20534867	chr19:20534867:T:G	7.12918e-07	-1.06161e-10	-1.28031
20534936	chr19:20534936:G:T	7.30358e-07	-1.06161e-10	-1.25615
20535345	chr19:20535345:T:A	3.02432e-06	-1.50392	1.66868
20535532	chr19:20535532:T:G	6.20972e-07	-1.06161e-10	-1.41839
20535763	chr19:20535763:C:T	1.53565e-06	-1.06161e-10	-0.512968
20536031	chr19:20536031:A:G	1.8657e-07	-1.20826	-1.41261
20536656	chr19:20536656:A:G	2.56191e-06	-1.06161e-10	-0.00117142
20536699	chr19:20536699:T:G	8.4084e-07	-1.06161e-10	-1.11528
20536769	chr19:20536769:T:C	4.00796e-07	-1.51658	-0.339644
20536972	chr19:20536972:G:A	3.2774e-06	-1.06161e-10	0.245127
20537089	chr19:20537089:C:T	2.41245e-07	-1.35387	-1.01
20537345	chr19:20537345:C:T	1.0397e-06	-1.02518	0.122188
20537468	chr19:20537468:CTGA:C	3.01613e-07	-1.06179	-1.07875
20537469	chr19:20537469:TGAC:T	4.34345e-06	-1.06161e-10	0.526743
20537484	chr19:20537484:G:A	3.19045e-07	-1.07048	-1.01387
20537490	chr19:20537490:C:A	3.17115e-06	-1.06161e-10	0.212169
20537634	chr19:20537634:A:C	2.81795e-06	0.0940852	-4.04282e-10
20537849	chr19:20537849:T:C	9.78005e-07	-1.06161e-10	-0.964166
20537854	chr19:20537854:C:T	1.15094e-06	-0.984056	0.182708
20537875	chr19:20537875:T:C	9.61443e-07	-1.06161e-10	-0.981245
20537961	chr19:20537961:A:G	9.9001e-07	-1.06161e-10	-0.951965
20538396	chr19:20538396:T:C	3.05037e-07	-1.07118	-1.05807
20538428	chr19:20538428:T:G	1.10131e-06	-1.33254	0.487117
20538432	chr19:20538432:G:C	8.00794e-07	-0.881618	-0.282458
20538695	chr19:20538695:G:C	3.17299e-07	-1.05377	-1.03607
20538885	chr19:20538885:CAA:C	3.18981e-06	-1.06161e-10	0.218036
20539257	chr19:20539257:T:C	8.93751e-07	-0.928102	-0.126151
20539309	chr19:20539309:C:A	3.18087e-07	-1.08658	-1.00078
20539330	chr19:20539330:C:T	1.01266e-06	-1.32669	0.397346
20539422	chr19:20539422:A:G	1.44578e-07	-1.46528	-1.41058
20539813	chr19:20539813:T:G	3.07284e-06	-1.06161e-10	0.180678
20539917	chr19:20539917:A:ATG	1.18211e-06	-0.747996	-0.0266238
20539974	chr19:20539974:A:T	2.95496e-06	-1.06161e-10	0.141562
20539981	chr19:20539981:A:T	1.24604e-06	-0.946386	0.224434
20540019	chr19:20540019:A:G	1.07468e-06	-0.946908	0.0770055
20540025	chr19:20540025:G:A	9.43124e-07	-1.06161e-10	-1.00048
20540193	chr19:20540193:A:G	2.43586e-07	-1.37866	-0.975551
20540376	chr19:20540376:CAA:C	7.01732e-06	-1.06161e-10	1.00646
20540478	chr19:20540478:T:C	2.21202e-06	-1.06161e-10	-0.148021
20540734	chr19:20540734:G:A	9.81092e-07	-1.06161e-10	-0.961014
20540836	chr19:20540836:ACT:A	1.40641e-06	-1.06161e-10	-0.600887
20540839	chr19:20540839:T:A	1.95198e-06	-1.06161e-10	-0.273083
20541093	chr19:20541093:G:A	2.46572e-07	-1.3739	-0.968122
20541130	chr19:20541130:A:G	8.68706e-07	-1.06161e-10	-1.08267
20541315	chr19:20541315:AAT:A	1.08659e-06	-0.913606	0.0547272
20541478	chr19:20541478:ACT:A	3.37701e-07	-1.03749	-0.990032
20541622	chr19:20541622:C:T	6.32803e-07	-1.06161e-10	-1.39952
20541627	chr19:20541627:C:T	7.51141e-07	-1.06161e-10	-1.22809
20541773	chr19:20541773:T:C	3.30536e-07	-1.52641	-0.522553
20541970	chr19:20541970:A:G	9.07461e-07	-1.06161e-10	-1.03903
20542012	chr19:20542012:A:G	2.14856e-07	-1.41385	-1.06586
20542176	chr19:20542176:G:A	1.05246e-06	-1.06161e-10	-0.890797
20542376	chr19:20542376:G:A	2.86904e-07	-1.16422	-1.02631
20542743	chr19:20542743:TCTTA:T	6.40028e-07	-1.06161e-10	-1.38817
20542784	chr19:20542784:T:TA	1.15893e-06	-1.06161e-10	-0.794425
20542864	chr19:20542864:A:G	6.31804e-07	-1.06161e-10	-1.4011
20542929	chr19:20542929:C:G	3.2275e-07	-1.11034	-0.962466
20542968	chr19:20542968:TTTAAAG:T	9.74907e-07	-1.06161e-10	-0.967338
20543001	chr19:20543001:C:G	1.06135e-06	-0.942718	0.0603315
20543027	chr19:20543027:T:A	9.60182e-07	-1.06161e-10	-0.982558
20543062	chr19:20543062:G:A	1.03515e-06	-0.83246	-0.0749158
20543157	chr19:20543157:A:T	1.04713e-06	-0.964926	0.069055
20543473	chr19:20543473:G:C	6.31792e-07	-1.06161e-10	-1.40112
20543817	chr19:20543817:G:A	8.17052e-07	-1.06161e-10	-1.14398
20543836	chr19:20543836:G:A	2.12003e-06	-1.06161e-10	-0.190493
20543854	chr19:20543854:G:A	9.43486e-07	-0.947526	-0.0525728
20543949	chr19:20543949:G:A	1.46151e-06	-1.06161e-10	-0.562452
20544338	chr19:20544338:A:G	2.44959e-07	-1.4311	-0.917484
20544405	chr19:20544405:C:T	2.51267e-07	-1.46848	-0.854683
20544657	chr19:20544657:T:C	2.58903e-07	-1.38163	-0.9116
20545126	chr19:20545126:G:A	1.34242e-07	-1.53004	-1.42
20545830	chr19:20545830:C:A	2.91125e-06	-1.06161e-10	0.126659
20545964	chr19:20545964:T:C	2.94521e-06	-1.06161e-10	0.138255
20545971	chr19:20545971:A:C	3.33336e-07	-1.0875	-0.953024
20546114	chr19:20546114:G:A	6.31792e-07	-1.06161e-10	-1.40112
20546191	chr19:20546191:G:A	6.19684e-07	-1.06161e-10	-1.42047
20546277	chr19:20546277:C:T	1.04306e-06	-1.06161e-10	-0.899762
20546314	chr19:20546314:C:T	1.39408e-06	-0.917935	0.308246
20546473	chr19:20546473:T:C	9.94389e-07	-1.06161e-10	-0.947551
20546997	chr19:20546997:G:A	1.07969e-06	-1.28104	0.415786
20547130	chr19:20547130:C:G	9.74108e-07	-1.06161e-10	-0.968158
20547562	chr19:20547562:A:C	2.08487e-06	-1.06161e-10	-0.207218
20547679	chr19:20547679:A:G	3.25821e-07	-1.52872	-0.534607
20547743	chr19:20547743:C:T	1.10471e-06	-0.904849	0.0625045
20547969	chr19:20547969:AC:A	1.32454e-07	-1.54427	-1.41917
20548000	chr19:20548000:G:T	8.20702e-07	-1.13952	-4.04282e-10
20548045	chr19:20548045:G:T	1.45226e-07	-1.45106	-1.42033
20548090	chr19:20548090:C:T	7.90163e-07	-0.132275	-1.04517
20548266	chr19:20548266:C:T	3.36054e-07	-1.51937	-0.513037
20548543	chr19:20548543:T:C	6.22823e-07	-1.41542	-4.04282e-10
20548562	chr19:20548562:C:G	1.72026e-07	-1.52412	-1.17791
20548646	chr19:20548646:C:G	7.93305e-07	-1.06161e-10	-1.17347
20548739	chr19:20548739:G:A	3.0929e-07	-1.42218	-0.693221
20548753	chr19:20548753:TA:T	1.47778e-07	-1.44219	-1.41177
20548864	chr19:20548864:C:T	6.31553e-07	-1.06161e-10	-1.4015
20549135	chr19:20549135:A:G	1.39658e-07	-1.49906	-1.41142
20549268	chr19:20549268:G:T	4.38218e-07	-1.27508	-0.491885
20549330	chr19:20549330:T:A	1.45528e-06	-1.06161e-10	-0.566729
20549605	chr19:20549605:A:C	1.44681e-06	-1.06161e-10	-0.572561
20549777	chr19:20549777:A:G	6.958e-07	-1.06161e-10	-1.30462
20549818	chr19:20549818:T:G	6.32067e-07	-1.06161e-10	-1.40068
20549853	chr19:20549853:C:T	6.31675e-07	-1.06161e-10	-1.40131
20550000	chr19:20550000:T:C	3.0803e-07	-1.36422	-0.755261
20550181	chr19:20550181:G:A	3.06978e-07	-1.35566	-0.767248
20550186	chr19:20550186:G:A	7.7441e-07	-1.06161e-10	-1.19758
20550347	chr19:20550347:T:C	2.96717e-07	-1.35546	-0.801446
20550456	chr19:20550456:A:C	1.45494e-07	-1.4522	-1.41735
20550614	chr19:20550614:G:C	9.3482e-07	-1.05384	0.0445104
20551022	chr19:20551022:T:C	8.48986e-07	-1.06161e-10	-1.10564
20551131	chr19:20551131:G:A	3.42092e-07	-1.52553	-0.489075
20551166	chr19:20551166:C:T	3.09712e-07	-1.35956	-0.754476
20551633	chr19:20551633:G:A	1.1851e-06	-0.772096	-4.04282e-10
20551884	chr19:20551884:AGT:A	1.82662e-06	-1.06161e-10	-0.339459
20552144	chr19:20552144:T:C	2.05338e-07	-1.374	-1.15102
20552360	chr19:20552360:A:T	3.29219e-06	-1.25752	1.50715
20552390	chr19:20552390:A:T	1.58602e-07	-1.49529	-1.28799
20552501	chr19:20552501:T:C	1.06084e-06	-1.06161e-10	-0.882861
20552796	chr19:20552796:G:A	2.12841e-07	-1.50879	-0.980346
20552797	chr19:20552797:A:G	1.75687e-06	-1.06161e-10	-0.378394
20552861	chr19:20552861:C:A	1.89811e-07	-1.1884	-1.41525
20552905	chr19:20552905:A:G	3.46694e-07	-1.45878	-0.54246
20552945	chr19:20552945:G:T	1.10762e-06	-1.06161e-10	-0.839707
20553008	chr19:20553008:T:TC	6.77092e-07	-1.06161e-10	-1.33187
20553475	chr19:20553475:A:G	4.52671e-06	-1.53689	2.10496
20553627	chr19:20553627:T:A	6.23037e-07	-1.06161e-10	-1.41507
20553670	chr19:20553670:T:C	3.0377e-06	-1.50853	1.67771
20553871	chr19:20553871:A:G	6.27754e-06	-1.53985	2.43491
20554151	chr19:20554151:A:G	8.50104e-07	-1.06161e-10	-1.10432
20554294	chr19:20554294:G:A	2.7578e-06	-1.50439	1.5769
20554312	chr19:20554312:C:T	1.69739e-07	-1.53114	-1.18427
20554690	chr19:20554690:A:G	1.73153e-07	-1.52604	-1.16946
20554732	chr19:20554732:C:T	1.69992e-06	-0.411344	-4.04282e-10
20554735	chr19:20554735:G:A	3.75761e-07	-1.54064	-0.380083
20554774	chr19:20554774:A:G	4.87101e-06	-1.53993	2.1813
20554948	chr19:20554948:C:T	2.35724e-06	-1.53367	1.44924
20555065	chr19:20555065:G:A	1.53448e-07	-1.401	-1.41532
20555142	chr19:20555142:C:G	2.6901e-06	-1.50691	1.55456
20555191	chr19:20555191:TC:T	6.71423e-07	-1.06161e-10	-1.34028
20555231	chr19:20555231:G:T	8.71094e-07	-1.06161e-10	-1.07993
20555343	chr19:20555343:T:C	2.83806e-06	-1.51378	1.61498
20555515	chr19:20555515:G:A	3.05305e-06	-1.50107	1.67529
20555516	chr19:20555516:C:T	4.03874e-06	-1.06161e-10	0.454007
20555626	chr19:20555626:A:G	6.20576e-07	-1.06161e-10	-1.41903
20556336	chr19:20556336:G:A	1.22559e-06	-0.7385	-4.04282e-10
20556354	chr19:20556354:C:T	6.78803e-06	0.973236	-4.04282e-10
20556522	chr19:20556522:T:C	7.11203e-06	-1.5107	2.53056
20556603	chr19:20556603:CATTA:C	6.19714e-07	-1.06161e-10	-1.42042
20556610	chr19:20556610:C:T	6.20078e-07	-1.06161e-10	-1.41983
20556641	chr19:20556641:T:C	2.95462e-06	-1.49377	1.63521
20556987	chr19:20556987:C:G	6.72166e-06	-1.53931	2.50272
20557031	chr19:20557031:C:A	2.78426e-06	-1.50368	1.58574
20557190	chr19:20557190:G:C	2.74008e-06	-1.50063	1.56669
20557307	chr19:20557307:T:C	5.77484e-06	-1.53969	2.35128
20557343	chr19:20557343:C:T	2.88998e-06	-1.50652	1.62584
20557449	chr19:20557449:C:T	6.24618e-07	-1.06161e-10	-1.41254
20557558	chr19:20557558:C:T	2.43011e-07	-1.51141	-0.845161
20557795	chr19:20557795:T:G	7.83092e-07	-1.06161e-10	-1.18643
20557906	chr19:20557906:T:C	2.41754e-06	-1.49853	1.43935
20557912	chr19:20557912:G:T	7.75476e-07	-1.06161e-10	-1.1962
20558111	chr19:20558111:G:A	2.39656e-06	-1.50529	1.4374
20558218	chr19:20558218:A:G	1.51366e-07	-1.44244	-1.38754
20558244	chr19:20558244:A:C	2.7888e-06	-1.50302	1.58671
20558783	chr19:20558783:A:T	3.38435e-07	-1.53956	-0.485788
20559181	chr19:20559181:G:A	1.62624e-07	-1.52789	-1.23035
20559365	chr19:20559365:G:A	2.86826e-06	-1.06161e-10	0.111782
20559576	chr19:20559576:C:T	3.44555e-07	-1.54251	-0.464919
20559863	chr19:20559863:C:G	1.19998e-05	-1.06161e-10	1.54296
20559904	chr19:20559904:C:T	2.78955e-06	-1.50569	1.58964
20559906	chr19:20559906:C:T	2.79376e-06	-1.50418	1.58964
20560069	chr19:20560069:G:A	6.37607e-07	-1.39196	-4.04282e-10
20560244	chr19:20560244:A:G	2.52538e-06	-1.48019	1.46466
20560273	chr19:20560273:A:T	2.27784e-06	-1.49554	1.37685
20560455	chr19:20560455:G:A	2.3611e-06	-1.50025	1.41745
20560775	chr19:20560775:C:T	3.28138e-07	-1.54322	-0.513032
20560817	chr19:20560817:G:A	1.34686e-06	-1.06161e-10	-0.644148
20560981	chr19:20560981:C:A	3.50285e-07	-1.2331	-0.757838
20560995	chr19:20560995:A:G	6.69755e-07	-1.06161e-10	-1.34277
20561027	chr19:20561027:A:C	1.22812e-06	-1.06161e-10	-0.736437
20561031	chr19:20561031:T:C	2.40482e-06	-1.49866	1.43421
20561044	chr19:20561044:A:G	2.48584e-06	-1.48934	1.45803
20561176	chr19:20561176:C:T	3.73861e-07	-1.54236	-0.38344
20561235	chr19:20561235:A:G	2.31849e-06	-1.50387	1.40287
20561333	chr19:20561333:G:A	1.62662e-06	-1.06161e-10	-0.455422
20561374	chr19:20561374:G:T	2.6675e-05	-1.06161e-10	2.3418
20561507	chr19:20561507:G:T	2.86396e-06	-1.4858	1.59608
20561629	chr19:20561629:A:G	2.31778e-06	-1.49633	1.39501
20561981	chr19:20561981:A:G	1.34129e-07	-1.54328	-1.4076
20562151	chr19:20562151:T:C	6.94822e-07	-1.06161e-10	-1.30602
20562187	chr19:20562187:C:T	6.19653e-07	-1.06161e-10	-1.42052
20562188	chr19:20562188:G:A	6.19618e-07	-1.06161e-10	-1.42058
20562264	chr19:20562264:T:C	2.1648e-06	-1.50743	1.33784
20563060	chr19:20563060:A:G	1.058e-06	-1.06161e-10	-0.885547
20563405	chr19:20563405:C:T	2.68664e-06	-1.49513	1.54149
20563615	chr19:20563615:T:C	2.68193e-06	-1.06161e-10	0.0446124
20563673	chr19:20563673:A:G	1.27101e-06	-1.06161e-10	-0.702116
20563777	chr19:20563777:C:A	2.42146e-07	-1.49697	-0.863165
20564150	chr19:20564150:G:C	2.38522e-06	-1.49153	1.4189
20564841	chr19:20564841:CAT:C	3.16403e-07	-1.54215	-0.550509
20564854	chr19:20564854:T:G	4.93922e-06	0.655283	-4.04282e-10
20565065	chr19:20565065:G:A	1.60008e-07	-1.43545	-1.33901
20565178	chr19:20565178:G:A	6.80712e-07	-1.32654	-4.04282e-10
20565244	chr19:20565244:T:C	2.20331e-06	-1.06161e-10	-0.151964
20565968	chr19:20565968:T:G	1.47092e-07	-1.4409	-1.41772
20566223	chr19:20566223:TA:T	8.13796e-07	-1.06161e-10	-1.14797
20566254	chr19:20566254:T:A	2.22885e-07	-1.49553	-0.947497
20566280	chr19:20566280:G:A	3.21102e-07	-1.54387	-0.534052
20566486	chr19:20566486:TA:T	6.19997e-07	-1.06161e-10	-1.41996
20566562	chr19:20566562:G:C	1.82659e-06	-1.06161e-10	-0.339473
20566599	chr19:20566599:G:A	1.68799e-07	-1.5151	-1.20587
20566772	chr19:20566772:T:C	2.68232e-06	-0.384176	0.428931
20566995	chr19:20566995:T:TACGATGG	6.96721e-07	-1.06161e-10	-1.30329
20567100	chr19:20567100:T:A	5.32182e-07	-1.44011	-0.132585
20567382	chr19:20567382:G:A	3.1954e-07	-1.54132	-0.541483
20567398	chr19:20567398:A:G	6.20331e-07	-1.06161e-10	-1.41943
20567518	chr19:20567518:G:A	1.82647e-06	-1.06161e-10	-0.339541
20567713	chr19:20567713:G:C	1.33501e-07	-1.54333	-1.41225
20567764	chr19:20567764:G:A	9.1452e-07	-1.06161e-10	-1.03128
20567974	chr19:20567974:C:G	7.91112e-07	-1.06161e-10	-1.17624
20568250	chr19:20568250:T:C	9.49549e-07	-0.993693	-4.04282e-10
20568283	chr19:20568283:T:A	6.21282e-07	-1.06161e-10	-1.41789
20568419	chr19:20568419:C:T	8.31299e-06	-1.5334	2.7093
20568439	chr19:20568439:A:G	6.73259e-07	-1.06161e-10	-1.33755
20568777	chr19:20568777:A:G	1.70829e-07	-1.5187	-1.19031
20568848	chr19:20568848:A:G	2.20864e-06	-1.47314	1.32359
20569045	chr19:20569045:A:G	2.17143e-06	-1.46952	1.30298
20569105	chr19:20569105:C:T	1.62995e-07	-1.52191	-1.23405
20569245	chr19:20569245:C:T	3.34708e-07	-1.54255	-0.493876
20569264	chr19:20569264:G:A	3.34778e-07	-1.54286	-0.493357
20569398	chr19:20569398:A:G	3.27174e-07	-1.54282	-0.516363
20569515	chr19:20569515:G:A	6.48706e-07	-1.3747	-4.04282e-10
20569735	chr19:20569735:CAG:C	1.0945e-06	-1.06161e-10	-0.851627
20569813	chr19:20569813:G:A	3.36302e-07	-1.54271	-0.488964
20569816	chr19:20569816:G:A	3.37815e-07	-1.53832	-0.488865
20569822	chr19:20569822:C:T	2.60893e-05	-1.06161e-10	2.3196
20569834	chr19:20569834:C:G	1.59065e-07	-1.42672	-1.35364
20569842	chr19:20569842:A:G	3.41313e-07	-1.5385	-0.478381
20569852	chr19:20569852:T:C	4.23958e-07	-1.00414	-0.795905
20569909	chr19:20569909:A:G	3.99039e-06	-1.54029	1.98225
20569996	chr19:20569996:A:G	4.89292e-06	0.645863	-4.04282e-10
20570006	chr19:20570006:A:C	3.3883e-07	-1.53875	-0.485431
20570009	chr19:20570009:T:G	3.27553e-07	-1.54375	-0.514282
20570010	chr19:20570010:T:G	3.84838e-07	-1.54017	-0.356684
20570011	chr19:20570011:T:G	3.6544e-07	-1.52798	-0.420596
20570019	chr19:20570019:C:T	3.65071e-07	-1.5362	-0.413386
20570039	chr19:20570039:A:G	3.21659e-07	-1.53956	-0.536631
20570042	chr19:20570042:A:G	3.32719e-07	-1.54114	-0.501247
20570076	chr19:20570076:T:C	3.41446e-07	-1.54147	-0.475015
20570094	chr19:20570094:T:G	1.8791e-06	-1.06161e-10	-0.311129
20570186	chr19:20570186:G:C	6.69133e-07	-1.06161e-10	-1.3437
20570199	chr19:20570199:G:A	3.49963e-07	-1.54382	-0.448034
20570228	chr19:20570228:C:T	3.26146e-07	-1.54181	-0.520527
20570312	chr19:20570312:T:A	2.79886e-07	-1.54035	-0.674945
20570332	chr19:20570332:A:G	3.37005e-07	-1.54208	-0.487497
20570362	chr19:20570362:A:C	3.3663e-07	-1.54101	-0.489689
20570397	chr19:20570397:G:T	3.37708e-07	-1.54147	-0.486031
20570435	chr19:20570435:A:G	1.32666e-07	-1.54443	-1.41741
20570458	chr19:20570458:G:T	3.36237e-07	-1.54157	-0.490294
20570489	chr19:20570489:G:T	3.35027e-07	-1.54112	-0.494344
20570516	chr19:20570516:C:A	3.34859e-07	-1.54167	-0.494301
20570616	chr19:20570616:A:T	3.42771e-07	-1.54353	-0.469091
20570621	chr19:20570621:C:T	3.40848e-07	-1.54256	-0.475687
20570718	chr19:20570718:C:T	3.22286e-07	-1.54137	-0.532866
20570719	chr19:20570719:A:G	4.34276e-07	-1.54044	-0.235565
20570755	chr19:20570755:C:T	3.39452e-07	-1.54211	-0.480235
20570775	chr19:20570775:T:A	4.58514e-07	-1.54327	-0.178421
20570786	chr19:20570786:C:A	1.77662e-06	-1.06161e-10	-0.367211
20570797	chr19:20570797:C:G	1.72245e-06	-1.06161e-10	-0.398179
20570834	chr19:20570834:A:G	3.54502e-07	-1.54245	-0.436512
20570839	chr19:20570839:G:C	3.60289e-07	-1.54355	-0.419227
20570862	chr19:20570862:ATTAGATATGC:A	1.51261e-07	-1.4106	-1.42007
20570891	chr19:20570891:G:A	3.42813e-07	-1.54267	-0.469827
20570893	chr19:20570893:G:A	3.37962e-07	-1.54238	-0.484364
20570915	chr19:20570915:G:A	3.24416e-07	-1.54435	-0.523303
20570966	chr19:20570966:T:C	1.34736e-06	-1.54248	0.898701
20571045	chr19:20571045:A:C	3.4257e-07	-1.54343	-0.469773
20571052	chr19:20571052:C:T	3.34936e-07	-1.543	-0.492744
20571072	chr19:20571072:A:G	3.40959e-07	-1.54237	-0.475547
20571214	chr19:20571214:G:A	3.35408e-07	-1.54287	-0.491462
20571217	chr19:20571217:G:A	3.38677e-07	-1.54376	-0.480876
20571256	chr19:20571256:CATTA:C	3.30252e-07	-1.54315	-0.506678
20571276	chr19:20571276:T:C	6.28351e-07	-1.06161e-10	-1.40658
20571352	chr19:20571352:T:G	3.17506e-07	-1.5417	-0.547481
20571364	chr19:20571364:T:C	3.29549e-07	-1.54246	-0.509495
20571507	chr19:20571507:G:T	3.30406e-07	-1.54294	-0.506418
20571579	chr19:20571579:C:T	3.33617e-07	-1.54413	-0.495558
20571809	chr19:20571809:AG:A	2.04449e-07	-1.11455	-1.41481
20571856	chr19:20571856:CTGGAGATGT:C	3.07174e-07	-1.35645	-0.765811
20572620	chr19:20572620:ATT:A	3.25007e-07	-1.53175	-0.534083
20572624	chr19:20572624:GCCT:G	3.40172e-07	-1.52939	-0.490833
20572712	chr19:20572712:C:T	1.66782e-07	-1.31835	-1.41464
20572773	chr19:20572773:G:T	9.052e-07	-1.06161e-10	-1.04152
20572793	chr19:20572793:G:T	3.43813e-07	-1.53259	-0.47699
20572825	chr19:20572825:A:G	3.50269e-07	-1.53208	-0.458903
20572843	chr19:20572843:T:C	3.53486e-07	-1.53222	-0.449615
20572897	chr19:20572897:G:A	7.68043e-07	-1.06161e-10	-1.20584
20572922	chr19:20572922:A:G	1.35503e-06	-1.06161e-10	-0.638103
20573027	chr19:20573027:A:G	1.51199e-06	-1.06161e-10	-0.528496
20573370	chr19:20573370:C:G	1.47378e-06	-1.45815	0.904052
20573417	chr19:20573417:G:T	2.3293e-07	-1.19292	-1.20602
20573536	chr19:20573536:G:A	3.51727e-07	-1.52574	-0.461081
20573582	chr19:20573582:A:T	3.67486e-07	-1.52378	-0.419214
20573693	chr19:20573693:A:G	3.54882e-07	-1.53398	-0.443916
20573796	chr19:20573796:T:C	1.83298e-06	-1.06161e-10	-0.335982
20573863	chr19:20573863:G:T	3.79056e-07	-1.53026	-0.381738
20574023	chr19:20574023:G:T	3.54639e-07	-1.52843	-0.450153
20574027	chr19:20574027:C:T	3.51121e-07	-1.52881	-0.459743
20574045	chr19:20574045:A:G	3.59746e-07	-1.52666	-0.437627
20574106	chr19:20574106:T:G	3.51595e-07	-1.53066	-0.456536
20574133	chr19:20574133:T:C	3.52964e-07	-1.53013	-0.45319
20574135	chr19:20574135:C:T	3.53298e-07	-1.53103	-0.451343
20574145	chr19:20574145:C:T	3.47374e-07	-1.53091	-0.468368
20574160	chr19:20574160:G:C	4.50514e-06	0.563294	-4.04282e-10
20574293	chr19:20574293:GT:G	1.27517e-06	-0.931249	0.232401
20574325	chr19:20574325:T:A	8.05066e-07	-1.06161e-10	-1.15876
20574365	chr19:20574365:A:C	3.57164e-07	-1.52809	-0.443392
20574400	chr19:20574400:C:T	3.50029e-07	-1.53172	-0.459948
20574443	chr19:20574443:C:T	3.54108e-07	-1.5272	-0.452877
20574479	chr19:20574479:C:G	1.20765e-06	-1.41887	0.665613
20574518	chr19:20574518:A:T	3.47174e-07	-1.52837	-0.471483
20574624	chr19:20574624:C:T	3.52236e-07	-1.5318	-0.453581
20574652	chr19:20574652:C:T	3.65505e-07	-1.52826	-0.420139
20574677	chr19:20574677:A:G	3.16734e-06	-1.54329	1.75426
20574684	chr19:20574684:C:T	3.70385e-07	-1.53003	-0.40511
20574691	chr19:20574691:T:G	3.60353e-07	-1.52947	-0.43313
20574696	chr19:20574696:A:G	3.60584e-07	-1.53009	-0.431868
20574719	chr19:20574719:T:C	3.64029e-07	-1.53007	-0.422375
20574842	chr19:20574842:T:A	9.26057e-06	-1.41704	2.70088
20574899	chr19:20574899:T:C	3.50166e-07	-1.53338	-0.457898
20574903	chr19:20574903:G:T	3.62081e-07	-1.5297	-0.428113
20575052	chr19:20575052:T:G	3.39439e-07	-1.52863	-0.493757
20575099	chr19:20575099:A:C	5.0884e-06	-1.32975	2.01479
20575154	chr19:20575154:C:A	3.27597e-07	-1.52661	-0.531288
20575197	chr19:20575197:T:TA	3.64891e-07	-1.54094	-0.409138
20575210	chr19:20575210:C:T	3.79988e-07	-1.53777	-0.371769
20575320	chr19:20575320:G:A	3.60471e-07	-1.53563	-0.426639
20575359	chr19:20575359:T:C	1.33665e-07	-1.53387	-1.42047
20575382	chr19:20575382:T:C	3.57628e-07	-1.53404	-0.436149
20575497	chr19:20575497:T:C	3.59199e-07	-1.53013	-0.43567
20575651	chr19:20575651:G:A	7.65944e-07	-1.06161e-10	-1.20857
20575673	chr19:20575673:T:G	5.60474e-07	-1.5209	-4.04282e-10
20575806	chr19:20575806:G:A	3.59515e-07	-1.53044	-0.434489
20575927	chr19:20575927:G:A	8.26126e-07	-1.06161e-10	-1.13293
20575935	chr19:20575935:T:C	3.57959e-07	-1.53545	-0.433806
20576053	chr19:20576053:G:A	1.49712e-06	-1.06161e-10	-0.538383
20576133	chr19:20576133:CAG:C	3.44399e-07	-1.53102	-0.476859
20576147	chr19:20576147:T:C	3.52998e-07	-1.52767	-0.455548
20576193	chr19:20576193:T:C	3.56614e-07	-1.53162	-0.441409
20576226	chr19:20576226:C:T	6.22832e-07	-1.06161e-10	-1.4154
20576235	chr19:20576235:T:C	3.5633e-07	-1.52674	-0.447079
20576338	chr19:20576338:A:G	3.56039e-07	-1.52287	-0.45177
20576853	chr19:20576853:C:A	3.56822e-07	-1.53171	-0.440732
20577116	chr19:20577116:C:T	3.56628e-07	-1.52846	-0.44453
20577148	chr19:20577148:G:T	3.77515e-07	-1.531	-0.385075
20577173	chr19:20577173:G:A	3.47172e-07	-1.53178	-0.468085
20577181	chr19:20577181:C:T	3.47988e-07	-1.53059	-0.466924
20577252	chr19:20577252:G:A	3.51285e-07	-1.52881	-0.459267
20577280	chr19:20577280:G:A	3.44609e-07	-1.5301	-0.47717
20577301	chr19:20577301:A:G	3.53774e-07	-1.52283	-0.458187
20577395	chr19:20577395:A:C	6.71528e-07	-1.06161e-10	-1.34012
20577495	chr19:20577495:A:G	3.55793e-07	-1.53029	-0.445038
20577539	chr19:20577539:G:T	3.90364e-07	-1.52935	-0.353255
20577587	chr19:20577587:T:G	3.45066e-07	-1.52077	-0.485175
20577761	chr19:20577761:C:G	3.23874e-07	-1.52806	-0.541263
20577769	chr19:20577769:G:A	3.4173e-07	-1.52799	-0.487668
20577974	chr19:20577974:C:T	3.71194e-07	-1.53068	-0.402282
20577975	chr19:20577975:A:G	3.70727e-07	-1.53193	-0.402282
20578005	chr19:20578005:A:G	3.73912e-07	-1.52897	-0.39669
20578136	chr19:20578136:G:T	3.51964e-07	-1.52899	-0.457162
20578141	chr19:20578141:T:C	3.4846e-07	-1.52805	-0.468109
20578144	chr19:20578144:T:C	3.52985e-07	-1.528	-0.455249
20578164	chr19:20578164:A:T	3.73676e-07	-1.52738	-0.39891
20578213	chr19:20578213:A:T	3.53774e-07	-1.52916	-0.45186
20578404	chr19:20578404:T:C	3.44548e-07	-1.53347	-0.473978
20578414	chr19:20578414:A:G	3.63426e-07	-1.52963	-0.424476
20578435	chr19:20578435:T:C	3.53937e-07	-1.52484	-0.455724
20578470	chr19:20578470:C:T	3.61706e-07	-1.5282	-0.430647
20578550	chr19:20578550:A:G	6.22476e-07	-1.06161e-10	-1.41598
20578681	chr19:20578681:C:T	3.55519e-07	-1.52893	-0.447175
20578812	chr19:20578812:CA:C	3.52288e-07	-1.52855	-0.456681
20579146	chr19:20579146:T:G	7.60351e-07	-1.06161e-10	-1.2159
20579188	chr19:20579188:G:A	3.53772e-07	-1.52916	-0.451865
20579323	chr19:20579323:A:C	3.2757e-07	-1.53131	-0.526673
20579562	chr19:20579562:A:T	3.84085e-07	-1.53117	-0.367648
20579597	chr19:20579597:A:C	3.91911e-07	-1.53183	-0.346812
20579702	chr19:20579702:C:G	3.19955e-06	-1.06161e-10	0.221085
20579722	chr19:20579722:G:A	3.75383e-07	-1.5278	-0.393933
20579795	chr19:20579795:T:C	3.93333e-07	-1.53033	-0.344693
20579855	chr19:20579855:C:T	6.75201e-07	-1.06161e-10	-1.33467
20579856	chr19:20579856:G:A	3.86773e-07	-1.52031	-0.371529
20579879	chr19:20579879:T:C	3.93834e-07	-1.52532	-0.348431
20579880	chr19:20579880:G:T	3.84759e-07	-1.52257	-0.374489
20579917	chr19:20579917:T:C	1.07746e-06	-1.42539	0.558069
20579935	chr19:20579935:C:T	3.56297e-07	-1.52782	-0.446092
20580087	chr19:20580087:G:T	4.02687e-07	-1.51885	-0.332673
20580113	chr19:20580113:A:G	3.82432e-07	-1.50796	-0.395173
20580200	chr19:20580200:G:A	2.58892e-07	-1.54329	-0.749982
20580310	chr19:20580310:C:T	4.02286e-07	-1.51175	-0.340765
20580461	chr19:20580461:T:C	1.45936e-07	-1.51555	-1.35097
20580516	chr19:20580516:G:A	3.92983e-07	-1.52165	-0.354259
20580517	chr19:20580517:C:T	3.93707e-07	-1.52096	-0.353111
20580580	chr19:20580580:T:G	1.54226e-06	-1.06161e-10	-0.508675
20580606	chr19:20580606:A:G	1.12246e-06	-0.826402	-4.04282e-10
20580842	chr19:20580842:T:A	6.46684e-07	-1.06161e-10	-1.37782
20581253	chr19:20581253:T:G	1.40454e-06	-0.602218	-4.04282e-10
20581303	chr19:20581303:T:C	4.5683e-07	-1.48	-0.245366
20581348	chr19:20581348:C:T	3.80052e-07	-1.49934	-0.410037
20581513	chr19:20581513:T:A	1.82494e-07	-1.22431	-1.41865
20581667	chr19:20581667:T:C	3.89324e-07	-1.51222	-0.373051
20581701	chr19:20581701:A:G	6.22518e-07	-1.06161e-10	-1.41591
20581707	chr19:20581707:C:T	3.96871e-07	-1.51339	-0.352677
20581718	chr19:20581718:C:T	4.00453e-07	-1.51432	-0.342768
20581905	chr19:20581905:AC:A	7.38383e-07	-1.06161e-10	-1.24522
20581918	chr19:20581918:C:T	1.70635e-07	-1.48152	-1.22863
20581919	chr19:20581919:A:G	1.44572e-07	-1.50897	-1.36693
20582125	chr19:20582125:G:A	3.99616e-07	-1.51025	-0.34893
20582142	chr19:20582142:TA:T	3.99131e-07	-1.51146	-0.34893
20582254	chr19:20582254:T:C	1.46626e-07	-1.50554	-1.35626
20582324	chr19:20582324:T:C	4.17791e-07	-1.51147	-0.303231
20582730	chr19:20582730:A:T	3.88612e-07	-1.50263	-0.384472
20582734	chr19:20582734:GT:G	8.82486e-07	-1.06161e-10	-1.06694
20582913	chr19:20582913:G:A	3.93971e-07	-1.52674	-0.346658
20583402	chr19:20583402:C:T	4.24596e-07	-1.52046	-0.278076
20584138	chr19:20584138:A:G	3.85647e-07	-1.50975	-0.385007
20584259	chr19:20584259:A:T	3.82858e-07	-1.50461	-0.397403
20584323	chr19:20584323:C:T	6.20309e-07	-1.06161e-10	-1.41946
20584358	chr19:20584358:A:T	4.34993e-07	-1.45292	-0.321428
20584369	chr19:20584369:G:A	3.76994e-07	-1.5061	-0.411348
20584511	chr19:20584511:C:A	1.37611e-07	-1.51594	-1.40931
20585074	chr19:20585074:G:A	3.7357e-07	-1.48914	-0.437437
20585219	chr19:20585219:G:A	4.84003e-07	-1.48927	-0.178318
20585594	chr19:20585594:A:G	1.12381e-06	-1.38417	0.558973
20585610	chr19:20585610:A:G	4.16912e-07	-1.46939	-0.347418
20585748	chr19:20585748:AC:A	4.28802e-07	-1.48526	-0.303429
20586034	chr19:20586034:C:T	1.12772e-05	-1.06161e-10	1.48086
20586222	chr19:20586222:A:G	5.64576e-07	-1.51361	-4.04282e-10
20586499	chr19:20586499:A:G	5.96967e-07	-1.45782	-4.04282e-10
20586660	chr19:20586660:A:G	4.473e-07	-1.48244	-0.264006
20587637	chr19:20587637:A:G	1.36972e-07	-1.50958	-1.42033
20587751	chr19:20587751:G:T	1.38403e-07	-1.49895	-1.42056
20587866	chr19:20587866:T:C	6.21174e-07	-1.06161e-10	-1.41807
20588160	chr19:20588160:T:C	6.43164e-07	-1.06161e-10	-1.38328
20588320	chr19:20588320:A:G	1.35566e-07	-1.52065	-1.41957
20588498	chr19:20588498:C:T	1.33587e-07	-1.53441	-1.42051
20588529	chr19:20588529:A:G	1.38334e-07	-1.49957	-1.42044
20589182	chr19:20589182:G:A	1.06044e-06	-0.883237	-4.04282e-10
20589452	chr19:20589452:T:C	6.84479e-07	-1.06161e-10	-1.32102
20589505	chr19:20589505:C:T	1.25371e-06	-1.36737	0.651551
20589530	chr19:20589530:A:G	1.28675e-06	-1.35623	0.666423
20589566	chr19:20589566:C:G	1.32814e-06	-1.35597	0.697829
20589605	chr19:20589605:A:T	6.44419e-07	-1.06161e-10	-1.38133
20589631	chr19:20589631:AGGAGGCTGAG:A	5.80029e-07	-1.4866	-4.04282e-10
20589998	chr19:20589998:G:A	1.14488e-06	-1.36339	0.556767
20590008	chr19:20590008:A:G	1.03931e-06	-1.36317	0.459804
20590205	chr19:20590205:T:C	1.4576e-06	-1.36967	0.804532
20590651	chr19:20590651:A:G	1.65572e-06	-1.06161e-10	-0.43769
20590732	chr19:20590732:A:G	1.38945e-06	-1.36909	0.756074
20590819	chr19:20590819:G:A	1.32021e-06	-1.46363	0.799494
20590823	chr19:20590823:G:C	1.30833e-06	-1.46112	0.787953
20590898	chr19:20590898:T:A	6.19732e-07	-1.06161e-10	-1.42039
20590930	chr19:20590930:T:C	1.74844e-06	-1.06161e-10	-0.383203
20591060	chr19:20591060:G:A	1.33983e-07	-1.53161	-1.42036
20591133	chr19:20591133:A:AC	1.3719e-06	-1.06161e-10	-0.625727
20591339	chr19:20591339:A:G	1.3548e-07	-1.52161	-1.41924
20591381	chr19:20591381:C:G	5.62713e-07	-1.51691	-4.04282e-10
20591407	chr19:20591407:T:C	1.34805e-07	-1.52573	-1.42012
20591541	chr19:20591541:A:G	1.7534e-07	-1.26471	-1.41824
20591615	chr19:20591615:C:T	5.63992e-07	-1.51464	-4.04282e-10
20591723	chr19:20591723:C:T	6.19717e-07	-1.06161e-10	-1.42042
20591882	chr19:20591882:C:T	1.30963e-06	-1.46903	0.796851
20591912	chr19:20591912:C:T	1.73042e-07	-1.27608	-1.42007
20592036	chr19:20592036:G:A	6.5915e-07	-1.06161e-10	-1.35873
20592085	chr19:20592085:T:C	6.42519e-07	-1.06161e-10	-1.38428
20593152	chr19:20593152:A:T	6.20076e-07	-1.06161e-10	-1.41984
20594615	chr19:20594615:A:G	6.38924e-07	-1.06161e-10	-1.38989
20595391	chr19:20595391:A:T	1.41409e-06	-1.06161e-10	-0.595436
20595643	chr19:20595643:C:T	7.98323e-07	-1.06161e-10	-1.16717
20596718	chr19:20596718:C:A	1.42863e-06	-1.06161e-10	-0.585206
20596925	chr19:20596925:T:C	3.04785e-07	-0.786585	-1.34349
20597164	chr19:20597164:A:G	1.6566e-06	-1.54395	1.10679
20597178	chr19:20597178:CT:C	3.1232e-07	-0.709413	-1.39624
20597263	chr19:20597263:G:T	9.1791e-06	1.275	-4.04282e-10
20597274	chr19:20597274:T:C	1.54576e-07	-1.50445	-1.30454
20597338	chr19:20597338:T:C	7.07739e-07	-1.06161e-10	-1.28761
20598135	chr19:20598135:T:A	2.14466e-07	-1.33058	-1.15095
20598325	chr19:20598325:T:G	3.16427e-07	-1.339	-0.75359
20599548	chr19:20599548:A:G	5.70192e-07	-1.49987	-0.00384054
20599717	chr19:20599717:C:T	4.08745e-05	-1.54138	4.30996
20599852	chr19:20599852:C:T	5.64415e-07	-1.51389	-4.04282e-10
20600186	chr19:20600186:T:C	2.27144e-06	-1.42625	1.30474
20600539	chr19:20600539:A:T	1.99461e-06	-1.40156	1.15008
20600553	chr19:20600553:G:T	1.09891e-06	-1.06161e-10	-0.847607
20601302	chr19:20601302:T:A	6.43431e-07	-1.06161e-10	-1.38286
20601714	chr19:20601714:C:T	6.37653e-07	-1.06161e-10	-1.39189
20602055	chr19:20602055:C:T	2.27644e-06	-1.06161e-10	-0.11931
20602266	chr19:20602266:A:G	6.42985e-07	-1.06161e-10	-1.38356
20602310	chr19:20602310:C:T	2.1833e-07	-1.24509	-1.21859
20602415	chr19:20602415:C:T	6.67332e-07	-1.06161e-10	-1.34639
20603015	chr19:20603015:G:C	1.11657e-05	-1.06161e-10	1.47092
20603098	chr19:20603098:C:T	2.04613e-07	-1.26613	-1.26243
20603443	chr19:20603443:G:C	2.04524e-07	-1.35813	-1.17086
20603446	chr19:20603446:A:G	2.02392e-07	-1.35719	-1.18228
20603539	chr19:20603539:T:C	7.16058e-07	-1.06161e-10	-1.27592
20603575	chr19:20603575:C:T	1.45276e-07	-1.51285	-1.3582
20603696	chr19:20603696:C:T	2.72822e-07	-0.960658	-1.2802
20603701	chr19:20603701:G:A	6.34171e-07	-1.06161e-10	-1.39736
20603942	chr19:20603942:G:C	6.37326e-07	-1.06161e-10	-1.3924
20604012	chr19:20604012:A:G	3.13327e-07	-1.34053	-0.761902
20605012	chr19:20605012:G:A	1.51468e-07	-1.49165	-1.33765
20605043	chr19:20605043:C:T	2.39702e-06	-1.5391	1.4714
20605159	chr19:20605159:G:T	1.89013e-07	-1.5108	-1.09706
20605434	chr19:20605434:G:A	2.09146e-07	-1.31952	-1.18712
20605819	chr19:20605819:G:T	3.70529e-07	-1.48955	-0.445198
20606081	chr19:20606081:T:C	1.33138e-07	-1.54271	-1.41559
20606241	chr19:20606241:G:A	1.35383e-07	-1.52147	-1.42011
20606449	chr19:20606449:A:G	5.16059e-07	-1.5277	-0.0757601
20606698	chr19:20606698:C:T	2.0459e-06	-1.5444	1.31831
20607130	chr19:20607130:A:G	5.73729e-06	-1.53685	2.34191
20607308	chr19:20607308:A:G	1.73529e-07	-1.45383	-1.2395
20607309	chr19:20607309:C:T	4.73566e-07	-1.40032	-0.289066
20607487	chr19:20607487:C:T	6.71722e-07	-1.06161e-10	-1.33984
20607620	chr19:20607620:C:T	9.74007e-07	-1.06161e-10	-0.968261
20607719	chr19:20607719:T:C	1.8482e-07	-1.44257	-1.18773
20607865	chr19:20607865:C:G	6.92495e-07	-1.06161e-10	-1.30938
20607920	chr19:20607920:T:C	1.83936e-06	-1.46139	1.12889
20608286	chr19:20608286:G:A	1.58996e-07	-1.41667	-1.36413
20608548	chr19:20608548:C:A	4.99394e-07	-0.785861	-0.850424
20608667	chr19:20608667:C:T	2.42502e-07	-0.939519	-1.41915
20609081	chr19:20609081:T:C	8.50951e-07	-1.06161e-10	-1.10333
20610362	chr19:20610362:C:T	5.35809e-07	-1.40143	-0.164475
20610433	chr19:20610433:CCAGT:C	6.86893e-07	-1.06161e-10	-1.3175
20610540	chr19:20610540:G:T	8.34625e-07	-1.06161e-10	-1.1227
20610567	chr19:20610567:A:G	2.18613e-06	-1.06161e-10	-0.159791
20611231	chr19:20611231:A:G	6.204e-07	-1.06161e-10	-1.41932
20611440	chr19:20611440:G:A	6.4074e-07	-1.06161e-10	-1.38706
20611527	chr19:20611527:A:G	8.62898e-07	-1.06161e-10	-1.08938
20611939	chr19:20611939:G:A	7.20081e-07	-1.06161e-10	-1.27032
20611978	chr19:20611978:AT:A	9.28163e-07	-1.01647	-4.04282e-10
20611980	chr19:20611980:TC:T	2.68372e-07	-1.02552	-1.23178
20612023	chr19:20612023:T:C	1.26769e-06	-1.53309	0.828362
20612276	chr19:20612276:G:T	8.01136e-07	-1.16365	-4.04282e-10
20612303	chr19:20612303:C:A	3.01847e-07	-1.53942	-0.600345
20612312	chr19:20612312:G:T	2.14765e-06	0.913948	-1.0915
20612336	chr19:20612336:C:T	6.36635e-07	-1.06161e-10	-1.39348
20612342	chr19:20612342:T:C	5.71891e-06	1.88321	-1.08135
20612475	chr19:20612475:G:A	4.19361e-06	1.1674	-0.675766
20612601	chr19:20612601:G:C	6.19952e-07	-1.06161e-10	-1.42004
20612728	chr19:20612728:A:G	3.06179e-07	-0.997421	-1.12809
20612953	chr19:20612953:T:G	3.00864e-07	-0.934551	-1.20847
20613114	chr19:20613114:T:C	3.55779e-06	-1.06161e-10	0.327215
20613213	chr19:20613213:T:C	3.26285e-06	-1.06161e-10	0.240675
20613788	chr19:20613788:G:A	3.13404e-06	-1.06161e-10	0.200399
20613837	chr19:20613837:T:A	2.83848e-06	-1.06161e-10	0.101345
20613904	chr19:20613904:TTTGGAACGAGACGAGGG:T	3.20687e-06	-1.06161e-10	0.223371
20614046	chr19:20614046:G:T	5.01334e-05	-1.06161e-10	2.97276
20614051	chr19:20614051:G:A	4.62246e-06	1.95689	-1.36789
20614145	chr19:20614145:T:G	3.06641e-06	-1.06161e-10	0.178582
20614273	chr19:20614273:A:G	9.70358e-07	-1.40637	0.434354
20614318	chr19:20614318:G:A	7.0053e-07	-1.06161e-10	-1.29784
20614423	chr19:20614423:G:A	6.50228e-07	-1.06161e-10	-1.37236
20614511	chr19:20614511:T:C	8.70868e-07	-1.06161e-10	-1.08019
20614519	chr19:20614519:G:A	2.87089e-07	-1.41839	-0.771497
20614649	chr19:20614649:G:A	6.21404e-07	-1.06161e-10	-1.4177
20614838	chr19:20614838:G:T	2.68146e-07	-1.00513	-1.25302
20615008	chr19:20615008:A:G	6.23088e-07	-1.06161e-10	-1.41499
20615142	chr19:20615142:C:T	6.72816e-07	-1.06161e-10	-1.33821
20615478	chr19:20615478:T:C	4.26264e-07	-1.47703	-0.317587
20615504	chr19:20615504:T:G	7.25686e-07	-1.06161e-10	-1.26256
20615510	chr19:20615510:CCT:C	6.30606e-07	-1.06161e-10	-1.403
20615777	chr19:20615777:G:A	1.8572e-06	-1.53656	1.21371
20615785	chr19:20615785:C:T	6.27173e-07	-0.677584	-0.730873
20616276	chr19:20616276:C:T	1.59436e-06	-1.38532	0.909873
20616293	chr19:20616293:G:A	6.2357e-07	-1.06161e-10	-1.41422
20616315	chr19:20616315:A:G	1.72081e-06	-1.38977	0.990638
20616382	chr19:20616382:TCTGA:T	1.46517e-06	-1.36516	0.805209
20616532	chr19:20616532:T:C	6.9971e-07	-1.06161e-10	-1.29901
20616668	chr19:20616668:C:T	2.25794e-07	-1.49904	-0.93102
20616846	chr19:20616846:CATAAAAAATAT:C	6.74213e-07	-1.06161e-10	-1.33613
20616913	chr19:20616913:C:T	9.10992e-07	-1.34042	0.305269
20617449	chr19:20617449:A:G	1.40694e-06	-1.46385	0.86334
20617565	chr19:20617565:A:G	1.43781e-06	-1.42452	0.845712
20617572	chr19:20617572:A:T	2.31708e-07	-1.16971	-1.23449
20617586	chr19:20617586:T:C	1.40483e-06	-1.42582	0.823813
20617801	chr19:20617801:GA:G	6.37815e-07	-1.06161e-10	-1.39163
20617877	chr19:20617877:C:T	7.10854e-07	-1.06161e-10	-1.28321
20618099	chr19:20618099:C:T	1.36491e-06	-1.43871	0.807871
20618190	chr19:20618190:C:T	1.46631e-06	-1.46329	0.904116
20618336	chr19:20618336:G:A	1.51228e-06	-1.4143	0.885992
20618401	chr19:20618401:G:A	2.33176e-07	-1.23451	-1.16338
20618490	chr19:20618490:C:T	6.21348e-07	-1.41779	-4.04282e-10
20619340	chr19:20619340:ATG:A	1.7902e-07	-1.4722	-1.18999
20619360	chr19:20619360:T:A	1.43861e-07	-1.46225	-1.41858
20619404	chr19:20619404:A:T	5.20669e-07	-0.767263	-0.827303
20619540	chr19:20619540:C:T	1.44728e-06	-1.4339	0.861661
20619543	chr19:20619543:G:A	1.45824e-06	-1.4226	0.85791
20619551	chr19:20619551:A:G	1.41296e-06	-1.42114	0.824901
20619555	chr19:20619555:T:G	1.40638e-06	-1.42472	0.823813
20619557	chr19:20619557:A:T	1.40053e-06	-1.42888	0.823813
20620230	chr19:20620230:C:T	2.33187e-07	-1.09943	-1.29841
20620396	chr19:20620396:T:C	5.43615e-07	-1.4268	-0.124634
20620515	chr19:20620515:A:G	6.20694e-07	-1.06161e-10	-1.41884
20620568	chr19:20620568:C:T	5.18445e-07	-1.42937	-0.169473
20620686	chr19:20620686:G:A	5.57448e-07	-1.41582	-0.110491
20620700	chr19:20620700:C:T	2.34951e-07	-1.12438	-1.26592
20620772	chr19:20620772:A:G	5.10493e-07	-1.4226	-0.191703
20620863	chr19:20620863:G:A	4.95344e-07	-1.44592	-0.198508
20620896	chr19:20620896:G:A	7.7998e-07	-1.06161e-10	-1.19041
20620909	chr19:20620909:G:A	1.98223e-06	-1.52455	1.26685
20620992	chr19:20620992:C:T	3.65499e-06	1.77189	-1.41772
20621051	chr19:20621051:T:C	1.2613e-05	-1.06161e-10	1.5928
20621103	chr19:20621103:G:A	8.03099e-07	-1.54443	0.38323
20621142	chr19:20621142:T:C	3.71652e-06	1.78962	-1.41876
20621246	chr19:20621246:A:G	5.16007e-07	-1.43168	-0.171877
20621358	chr19:20621358:T:C	7.09256e-06	-1.06161e-10	1.01712
20621374	chr19:20621374:G:A	5.13105e-07	-1.42172	-0.187477
20621426	chr19:20621426:T:C	2.31395e-06	-1.06161e-10	-0.102968
20621463	chr19:20621463:A:T	1.79092e-06	-1.53333	1.17414
20621540	chr19:20621540:T:A	5.27148e-07	-1.42313	-0.159066
20621566	chr19:20621566:C:T	5.18045e-07	-1.43147	-0.168147
20621692	chr19:20621692:A:G	2.27952e-07	-1.12301	-1.29753
20621707	chr19:20621707:G:A	1.84612e-06	-1.53425	1.20541
20621845	chr19:20621845:A:G	1.3726e-06	-1.47085	0.84563
20621885	chr19:20621885:T:C	5.2236e-07	-1.42279	-0.168533
20622051	chr19:20622051:G:A	1.82239e-06	-1.53144	1.18967
20622146	chr19:20622146:G:A	2.3392e-07	-1.11554	-1.27916
20622213	chr19:20622213:A:G	2.15884e-06	-1.06161e-10	-0.172352
20622239	chr19:20622239:C:A	5.02653e-07	-1.41559	-0.214195
20622394	chr19:20622394:C:T	7.46917e-06	-1.52606	2.59492
20622400	chr19:20622400:T:C	2.2961e-07	-1.47426	-0.939037
20622422	chr19:20622422:C:T	4.72808e-07	-1.43785	-0.25314
20622488	chr19:20622488:C:A	4.63187e-07	-1.41421	-0.297338
20622687	chr19:20622687:T:C	5.52722e-07	-1.33942	-0.195404
20622695	chr19:20622695:T:G	2.51196e-06	1.39939	-1.42024
20622828	chr19:20622828:A:C	5.21222e-07	-1.42917	-0.164334
20622946	chr19:20622946:C:T	5.42955e-07	-1.43177	-0.12088
20623230	chr19:20623230:A:G	5.4e-07	-1.43454	-0.123569
20623425	chr19:20623425:A:G	6.36697e-07	-1.06161e-10	-1.39339
20623731	chr19:20623731:G:A	4.24567e-07	-1.41329	-0.385322
20623752	chr19:20623752:C:T	5.15302e-07	-1.48648	-0.118443
20623771	chr19:20623771:A:C	5.09717e-07	-1.38674	-0.229086
20623822	chr19:20623822:G:A	2.74977e-06	-1.06161e-10	0.0695934
20623942	chr19:20623942:A:G	5.25254e-07	-1.4425	-0.143302
20623964	chr19:20623964:T:TCA	5.22754e-07	-1.43212	-0.158448
20623968	chr19:20623968:T:C	8.37469e-07	-1.06161e-10	-1.1193
20624018	chr19:20624018:T:C	5.31976e-07	-1.44733	-0.125749
20624241	chr19:20624241:A:G	6.2025e-07	-1.06161e-10	-1.41956
20624247	chr19:20624247:T:G	2.2049e-07	-1.15602	-1.29781
20624327	chr19:20624327:GGCTTTGCCACATTCTTCACATTTGTAGAATTTCTCTCCAGTATGATTCTCTCATGTGTAGTAAGGATTGAGGACTGGTTGAAGGCTTTGCCACATTCTTCACATTTGTAGGGTCTCTCTCCAGTATGAATTTTCTTATGTGTAGTAAGGTTAGAGGAGCACTTAAAA:G	1.44203e-06	-1.06161e-10	-0.575875
20624632	chr19:20624632:A:G	3.86699e-07	-1.36004	-0.531995
20625091	chr19:20625091:A:G	6.70599e-07	-1.34151	-4.04282e-10
20625343	chr19:20625343:A:G	3.71315e-07	-1.42854	-0.504087
20625608	chr19:20625608:C:T	6.50774e-06	2.30071	-1.36965
20625612	chr19:20625612:G:C	6.52286e-06	2.30299	-1.3696
20625709	chr19:20625709:T:A	3.89503e-07	-1.42423	-0.46058
20625780	chr19:20625780:A:G	1.40325e-06	-0.603131	-4.04282e-10
20625883	chr19:20625883:A:C	6.21368e-07	-1.06161e-10	-1.41776
20625962	chr19:20625962:C:T	1.74093e-06	-1.52349	1.13599
20626127	chr19:20626127:C:T	2.39675e-07	-1.42407	-0.94633
20626370	chr19:20626370:A:G	3.35164e-07	-1.51146	-0.523603
20626405	chr19:20626405:G:A	2.41342e-06	-1.3594	1.29852
20626505	chr19:20626505:G:T	1.36739e-07	-1.51413	-1.41748
20626712	chr19:20626712:G:A	3.33742e-07	-0.953179	-1.08613
20627124	chr19:20627124:AAAC:A	1.10324e-06	0.245635	-1.08931
20627326	chr19:20627326:TGAA:T	1.4617e-07	-1.51932	-1.34559
20627417	chr19:20627417:T:A	6.73454e-07	-1.06161e-10	-1.33726
20627503	chr19:20627503:G:A	1.99378e-07	-1.23193	-1.32255
20627667	chr19:20627667:T:A	1.51884e-07	-1.4882	-1.33836
20628071	chr19:20628071:T:C	1.49189e-07	-1.47942	-1.36505
20628231	chr19:20628231:A:T	1.50458e-07	-1.4776	-1.35839
20628233	chr19:20628233:T:C	1.50466e-07	-1.47922	-1.35673
20628267	chr19:20628267:T:C	1.51539e-07	-1.47951	-1.34933
20628444	chr19:20628444:G:T	1.34309e-07	-1.53434	-1.4152
20628466	chr19:20628466:G:A	6.38889e-07	-1.06161e-10	-1.38995
20628470	chr19:20628470:T:C	8.08584e-07	-1.06161e-10	-1.1544
20628537	chr19:20628537:T:C	1.5009e-07	-1.48034	-1.35811
20628664	chr19:20628664:T:C	2.64469e-07	-1.39836	-0.873595
20628817	chr19:20628817:T:C	1.12928e-06	0.248691	-1.06904
20628988	chr19:20628988:C:G	1.47981e-07	-1.47156	-1.38103
20629039	chr19:20629039:A:G	2.63638e-07	-1.36416	-0.910945
20629141	chr19:20629141:T:C	2.3444e-06	-1.06161e-10	-0.089895
20629182	chr19:20629182:G:A	1.50174e-07	-1.4861	-1.35179
20629269	chr19:20629269:C:CT	1.41018e-07	-1.50492	-1.39587
20629497	chr19:20629497:C:A	1.51824e-07	-1.47307	-1.35389
20629516	chr19:20629516:T:A	9.10202e-07	-1.06161e-10	-1.03601
20629588	chr19:20629588:T:C	1.49237e-07	-1.51489	-1.32925
20629761	chr19:20629761:A:G	3.35395e-06	-1.06161e-10	0.268213
20629763	chr19:20629763:A:C	2.9418e-06	-1.06161e-10	0.137097
20630078	chr19:20630078:T:C	1.64396e-07	-1.51465	-1.23275
20630173	chr19:20630173:C:T	1.52512e-07	-1.46672	-1.35572
20630208	chr19:20630208:G:A	6.29286e-07	-1.06161e-10	-1.40509
20630329	chr19:20630329:G:T	1.50502e-07	-1.45695	-1.37875
20630360	chr19:20630360:G:C	2.23149e-07	-1.0901	-1.35174
20630637	chr19:20630637:A:AT	1.31507e-06	0.411333	-1.07937
20630851	chr19:20630851:G:GTTCTT	1.52406e-07	-1.47308	-1.35006
20631273	chr19:20631273:A:G	1.84387e-07	-1.49255	-1.14009
20631296	chr19:20631296:G:C	6.49861e-07	-1.06161e-10	-1.37292
20631349	chr19:20631349:G:C	8.77395e-07	-1.07272	-4.04282e-10
20631418	chr19:20631418:T:A	1.51688e-07	-1.47546	-1.3524
20631999	chr19:20631999:CT:C	8.24595e-07	-1.06161e-10	-1.13479
20632118	chr19:20632118:T:C	1.51126e-07	-1.47927	-1.3523
20632188	chr19:20632188:A:G	1.51344e-07	-1.48348	-1.34665
20632239	chr19:20632239:A:G	2.58858e-07	-1.38084	-0.912565
20632275	chr19:20632275:C:G	1.54182e-07	-1.47321	-1.33834
20632608	chr19:20632608:A:G	1.47417e-07	-1.47263	-1.38379
20632850	chr19:20632850:A:G	1.55928e-07	-1.46168	-1.3386
20632981	chr19:20632981:C:G	2.61015e-07	-1.50702	-0.778087
20633041	chr19:20633041:G:A	1.5441e-07	-1.47167	-1.3384
20633107	chr19:20633107:C:G	1.52146e-07	-1.47705	-1.34779
20633120	chr19:20633120:A:G	1.53119e-07	-1.47451	-1.34395
20633200	chr19:20633200:G:T	1.53232e-07	-1.47538	-1.34235
20633502	chr19:20633502:C:T	1.27159e-06	0.369401	-1.07106
20633749	chr19:20633749:G:A	1.50401e-07	-1.49527	-1.34111
20633766	chr19:20633766:T:C	1.37333e-07	-1.5193	-1.40797
20633875	chr19:20633875:A:G	2.75946e-07	-1.37468	-0.854797
20633886	chr19:20633886:G:A	1.04607e-06	-0.896887	-4.04282e-10
20633918	chr19:20633918:C:T	6.88308e-07	-1.06161e-10	-1.31544
20634216	chr19:20634216:A:G	1.9114e-06	-1.06161e-10	-0.294091
20634464	chr19:20634464:A:G	2.57673e-07	-1.37228	-0.925712
20634545	chr19:20634545:T:C	1.51658e-07	-1.51623	-1.31182
20634618	chr19:20634618:T:C	1.53889e-07	-1.46651	-1.34694
20634987	chr19:20634987:C:T	4.28353e-06	-1.39747	1.91033
20635160	chr19:20635160:T:C	8.50978e-06	-1.06161e-10	1.19929
20635226	chr19:20635226:T:C	1.5018e-07	-1.46307	-1.37478
20635306	chr19:20635306:T:A	1.49033e-07	-1.46936	-1.37616
20635470	chr19:20635470:T:G	1.49144e-07	-1.46948	-1.37529
20635472	chr19:20635472:A:G	1.48905e-07	-1.46218	-1.38419
20635480	chr19:20635480:G:A	9.31982e-07	-1.06161e-10	-1.01237
20635610	chr19:20635610:C:T	1.33181e-07	-1.54352	-1.41445
20635612	chr19:20635612:C:T	1.50528e-07	-1.47158	-1.36395
20635667	chr19:20635667:G:A	1.51011e-07	-1.45732	-1.375
20635824	chr19:20635824:C:T	6.55855e-07	-1.06161e-10	-1.36374
20635903	chr19:20635903:C:T	2.26837e-07	-1.10834	-1.31711
20635987	chr19:20635987:C:T	1.49921e-07	-1.47592	-1.36365
20636293	chr19:20636293:T:C	1.51637e-07	-1.52375	-1.30444
20636437	chr19:20636437:A:G	1.48818e-07	-1.47684	-1.37012
20636560	chr19:20636560:A:T	2.73058e-06	-1.06161e-10	0.0625885
20636958	chr19:20636958:C:T	1.47244e-07	-1.4677	-1.38989
20637144	chr19:20637144:T:C	1.14638e-06	-0.805315	-4.04282e-10
20637800	chr19:20637800:AACG:A	6.23327e-07	-1.06161e-10	-1.41461
20638034	chr19:20638034:G:C	1.54939e-07	-1.45035	-1.35631
20638297	chr19:20638297:C:T	1.47643e-07	-1.47611	-1.37878
20638298	chr19:20638298:A:T	1.45648e-07	-1.48505	-1.38344
20638500	chr19:20638500:T:A	3.24689e-07	-1.30306	-0.763749
20638609	chr19:20638609:T:C	1.44772e-06	0.407608	-0.979544
20638916	chr19:20638916:A:C	6.11824e-06	0.869349	-4.04282e-10
20638922	chr19:20638922:T:A	1.43764e-07	-1.49335	-1.38816
20638981	chr19:20638981:T:C	1.45259e-07	-1.49088	-1.38029
20639029	chr19:20639029:G:C	6.5287e-07	-1.06161e-10	-1.3683
20639159	chr19:20639159:T:C	6.59665e-07	-1.06161e-10	-1.35795
20639477	chr19:20639477:C:T	1.45112e-07	-1.47024	-1.40193
20639501	chr19:20639501:A:G	2.64526e-07	-1.32827	-0.943466
20639517	chr19:20639517:C:T	7.9957e-07	-1.06161e-10	-1.16561
20639518	chr19:20639518:C:T	8.01266e-07	-1.06161e-10	-1.16349
20639655	chr19:20639655:T:G	1.52048e-06	0.45782	-0.980722
20639793	chr19:20639793:T:C	1.73047e-07	-1.50664	-1.18948
20639865	chr19:20639865:C:T	1.22997e-06	-1.38463	0.649688
20639984	chr19:20639984:T:A	1.48904e-07	-1.46837	-1.37801
20640087	chr19:20640087:C:G	1.48629e-07	-1.47143	-1.3768
20640088	chr19:20640088:T:C	1.48257e-07	-1.46635	-1.38439
20640140	chr19:20640140:A:G	1.54315e-07	-1.51139	-1.29929
20640193	chr19:20640193:T:C	1.59268e-07	-1.46863	-1.31046
20640218	chr19:20640218:C:T	1.51592e-07	-1.45898	-1.36951
20640449	chr19:20640449:G:C	9.07913e-07	-1.06161e-10	-1.03853
20640518	chr19:20640518:A:AAT	7.12621e-06	-1.06161e-10	1.02185
20640668	chr19:20640668:A:C	6.81376e-07	-1.06161e-10	-1.32557
20640779	chr19:20640779:T:C	2.73841e-07	-1.38192	-0.855213
20640902	chr19:20640902:T:C	6.2373e-07	-1.06161e-10	-1.41396
20641162	chr19:20641162:G:A	9.28974e-07	-1.06161e-10	-1.0156
20641244	chr19:20641244:CTT:C	1.24452e-06	-1.43961	0.716438
20641260	chr19:20641260:G:A	1.53269e-07	-1.46001	-1.35748
20641640	chr19:20641640:T:A	1.51882e-07	-1.4803	-1.34628
20641706	chr19:20641706:C:T	1.515e-07	-1.48112	-1.34798
20641771	chr19:20641771:T:C	2.08702e-06	-1.46498	1.2588
20641865	chr19:20641865:A:G	1.51693e-07	-1.47913	-1.34869
20641912	chr19:20641912:T:A	1.46114e-07	-1.46787	-1.39742
20642115	chr19:20642115:T:G	1.15295e-06	0.312109	-1.11171
20642142	chr19:20642142:T:C	8.79718e-07	-1.06161e-10	-1.07008
20642746	chr19:20642746:C:T	1.43206e-07	-1.52957	-1.35583
20642770	chr19:20642770:C:T	6.19624e-07	-1.06161e-10	-1.42057
20642933	chr19:20642933:C:T	9.43493e-07	-1.06161e-10	-1.00009
20643095	chr19:20643095:T:C	1.57455e-06	-1.06161e-10	-0.487956
20643239	chr19:20643239:C:T	5.58774e-07	-1.52394	-4.04282e-10
20643337	chr19:20643337:T:C	7.73129e-07	-1.06161e-10	-1.19923
20643872	chr19:20643872:A:T	2.04894e-07	-1.19808	-1.32911
20643886	chr19:20643886:G:T	2.66123e-07	-1.50515	-0.760573
20644611	chr19:20644611:TG:T	1.77426e-07	-1.4587	-1.21243
20644693	chr19:20644693:T:C	2.05675e-07	-1.20531	-1.31808
20644820	chr19:20644820:T:C	6.65143e-07	-1.06161e-10	-1.34968
20644944	chr19:20644944:G:A	1.51444e-07	-1.41064	-1.41882
20645313	chr19:20645313:G:C	2.1968e-06	-1.06161e-10	-0.154925
20645515	chr19:20645515:A:T	9.29393e-07	-1.06161e-10	-1.01515
20645604	chr19:20645604:A:AAAG	1.45581e-07	-1.53683	-1.33212
20645971	chr19:20645971:C:T	2.48156e-07	-1.17791	-1.15771
20646520	chr19:20646520:A:G	6.37828e-07	-1.06161e-10	-1.39161
20646564	chr19:20646564:T:C	5.47444e-07	-1.54442	-4.04282e-10
20646795	chr19:20646795:G:A	3.73761e-06	-1.06161e-10	0.376521
20646874	chr19:20646874:T:C	6.21024e-07	-1.06161e-10	-1.41831
20647003	chr19:20647003:G:A	1.6406e-07	-1.32963	-1.41983
20647022	chr19:20647022:G:A	1.39599e-06	-1.06161e-10	-0.608318
20647137	chr19:20647137:A:G	2.26861e-07	-1.0665	-1.35884
20647942	chr19:20647942:A:G	1.37567e-07	-1.51996	-1.40561
20648462	chr19:20648462:T:C	1.82558e-07	-1.23515	-1.40746
20648493	chr19:20648493:C:A	5.53321e-06	-1.06161e-10	0.768844
20648559	chr19:20648559:TAG:T	1.70617e-07	-1.31174	-1.39851
20648650	chr19:20648650:T:C	2.07943e-07	-1.53243	-0.979986
20648735	chr19:20648735:C:T	1.01948e-06	-1.35933	0.4367
20649073	chr19:20649073:T:C	1.35084e-07	-1.54007	-1.40371
20649389	chr19:20649389:C:T	1.37986e-07	-1.50997	-1.41256
20649634	chr19:20649634:G:A	3.32971e-07	-1.41471	-0.626912
20649674	chr19:20649674:G:A	1.78035e-06	-1.06161e-10	-0.365117
20649845	chr19:20649845:ATTAG:A	1.35646e-07	-1.54074	-1.3989
20650106	chr19:20650106:T:C	1.3439e-07	-1.54104	-1.4079
20650205	chr19:20650205:G:C	2.25719e-07	-1.51464	-0.915748
20650689	chr19:20650689:T:C	9.52767e-07	-1.06161e-10	-0.99031
20650985	chr19:20650985:A:G	1.37639e-07	-1.51271	-1.41233
20651291	chr19:20651291:T:C	3.16442e-07	-1.52986	-0.562681
20651399	chr19:20651399:C:G	7.41871e-07	-1.06161e-10	-1.2405
20651555	chr19:20651555:T:A	6.19747e-07	-1.06161e-10	-1.42037
20651813	chr19:20651813:C:T	1.37477e-07	-1.53951	-1.38672
20651901	chr19:20651901:G:C	6.34526e-07	-1.06161e-10	-1.3968
20651908	chr19:20651908:T:G	2.04698e-07	-1.46156	-1.06659
20652484	chr19:20652484:T:C	1.24265e-06	0.597133	-1.32181
20652819	chr19:20652819:C:T	1.6556e-07	-1.35372	-1.38663
20653084	chr19:20653084:C:T	7.90943e-07	-1.06161e-10	-1.17645
20653273	chr19:20653273:C:T	8.93815e-07	-1.06161e-10	-1.05418
20653432	chr19:20653432:C:T	1.40327e-07	-1.54256	-1.36314
20653661	chr19:20653661:AAAAAAG:A	4.57121e-06	-1.47578	2.05364
20653783	chr19:20653783:A:C	1.57032e-07	-1.37402	-1.41921
20653841	chr19:20653841:T:C	1.77729e-07	-1.40677	-1.26265
20654055	chr19:20654055:A:G	6.32527e-07	-1.06161e-10	-1.39996
20654445	chr19:20654445:T:C	1.45543e-07	-1.53026	-1.33895
20654565	chr19:20654565:T:C	1.00696e-06	-1.06161e-10	-0.934992
20655279	chr19:20655279:C:A	1.36929e-07	-1.5435	-1.38672
20655737	chr19:20655737:A:G	2.62377e-06	-1.06161e-10	0.0226858
20655807	chr19:20655807:T:C	2.34983e-07	-1.53012	-0.860046
20655839	chr19:20655839:G:A	9.54389e-07	-1.06161e-10	-0.988609
20655891	chr19:20655891:C:T	8.40941e-07	-1.06161e-10	-1.11516
20655976	chr19:20655976:G:T	1.24435e-06	-0.723314	-4.04282e-10
20656238	chr19:20656238:T:C	2.10516e-07	-1.32439	-1.17573
20656430	chr19:20656430:C:T	1.41326e-07	-1.5093	-1.38931
20657035	chr19:20657035:A:G	1.4366e-07	-1.51861	-1.36362
20657789	chr19:20657789:GAACA:G	1.44148e-06	0.440159	-1.01641
20657820	chr19:20657820:A:G	2.59102e-07	-1.50413	-0.788334
20658049	chr19:20658049:G:A	6.61219e-07	-1.06161e-10	-1.35559
20658159	chr19:20658159:G:A	2.12928e-07	-1.35015	-1.13858
20658321	chr19:20658321:C:T	1.2321e-06	0.642903	-1.37611
20658362	chr19:20658362:G:A	3.36025e-07	-1.51379	-0.518707
20658630	chr19:20658630:G:C	2.0099e-07	-1.26183	-1.2846
20658760	chr19:20658760:A:T	3.54596e-07	-1.49232	-0.486378
20659280	chr19:20659280:C:T	1.66802e-07	-1.36347	-1.36941
20659472	chr19:20659472:T:C	3.5524e-07	-1.48214	-0.494743
20659533	chr19:20659533:G:A	6.55366e-07	-1.06161e-10	-1.36449
20659743	chr19:20659743:T:C	3.83031e-07	-1.47824	-0.423325
20659959	chr19:20659959:A:C	3.54935e-07	-1.48613	-0.491618
20660034	chr19:20660034:C:T	5.51011e-07	-1.53793	-4.04282e-10
20660867	chr19:20660867:G:A	8.89202e-07	-1.06161e-10	-1.05936
20660870	chr19:20660870:A:G	6.23159e-07	-1.06161e-10	-1.41488
20660919	chr19:20660919:T:C	1.27343e-06	-0.700209	-4.04282e-10
20660943	chr19:20660943:A:C	6.47641e-07	-1.06161e-10	-1.37634
20661046	chr19:20661046:T:C	9.83395e-07	-1.52811	0.569439
20661060	chr19:20661060:G:C	8.69037e-07	-1.06161e-10	-1.08229
20661070	chr19:20661070:A:G	2.97481e-07	-0.807325	-1.347
20661087	chr19:20661087:G:A	8.85703e-07	-1.06161e-10	-1.0633
20661246	chr19:20661246:G:C	3.45624e-07	-0.609056	-1.39527
20661257	chr19:20661257:C:T	9.82138e-07	-1.06161e-10	-0.959948
20661316	chr19:20661316:G:A	8.40582e-07	-1.06161e-10	-1.11559
20661555	chr19:20661555:T:C	3.01301e-06	0.912182	-0.751169
20661614	chr19:20661614:T:C	7.73832e-06	1.63559	-0.53133
20661647	chr19:20661647:T:C	7.67941e-07	-1.06161e-10	-1.20597
20661671	chr19:20661671:C:T	1.70971e-06	-1.06161e-10	-0.405599
20661725	chr19:20661725:T:A	2.21081e-06	1.25762	-1.40618
20661811	chr19:20661811:G:A	5.17082e-07	-1.51269	-0.0887905
20662465	chr19:20662465:G:C	2.30295e-06	1.31135	-1.41909
20662785	chr19:20662785:G:A	2.0487e-07	-1.30584	-1.22147
20662875	chr19:20662875:A:G	1.96004e-07	-1.33182	-1.23972
20662960	chr19:20662960:A:G	1.032e-06	0.454276	-1.3647
20663465	chr19:20663465:C:G	1.00345e-06	0.373279	-1.31176
20663688	chr19:20663688:T:C	3.3023e-07	-0.79086	-1.25903
20663921	chr19:20663921:C:T	1.24734e-06	-1.06161e-10	-0.72091
20664011	chr19:20664011:G:A	9.82189e-07	0.431503	-1.3914
20664545	chr19:20664545:A:G	1.24632e-06	0.203168	-0.9249
20664830	chr19:20664830:C:T	2.3072e-07	-1.54442	-0.864058
20664861	chr19:20664861:C:T	1.72023e-06	-1.06161e-10	-0.399464
20665049	chr19:20665049:G:A	1.23401e-06	-1.06161e-10	-0.731657
20665068	chr19:20665068:A:G	3.20363e-07	-0.791484	-1.28874
20665311	chr19:20665311:T:G	2.51126e-06	1.2189	-1.24004
20665323	chr19:20665323:A:G	6.3249e-07	-1.06161e-10	-1.40002
20665579	chr19:20665579:G:C	8.084e-07	-1.06161e-10	-1.15462
20665661	chr19:20665661:C:G	1.64134e-06	-1.06161e-10	-0.446412
20665874	chr19:20665874:T:C	1.06032e-06	0.459326	-1.34268
20666372	chr19:20666372:T:C	1.06933e-06	0.544256	-1.41915
20666437	chr19:20666437:C:T	9.81134e-07	0.454822	-1.41579
20666454	chr19:20666454:C:T	1.10506e-06	0.577338	-1.41937
20666458	chr19:20666458:C:T	1.0617e-06	0.53712	-1.41918
20666818	chr19:20666818:T:C	8.58838e-07	-1.0941	-4.04282e-10
20666869	chr19:20666869:G:T	1.80726e-06	-1.06161e-10	-0.350112
20667181	chr19:20667181:A:G	1.99357e-06	1.1681	-1.4201
20667672	chr19:20667672:A:G	1.10209e-06	0.574806	-1.41952
20667721	chr19:20667721:C:T	4.96011e-06	1.75776	-1.09826
20667761	chr19:20667761:T:C	1.11945e-06	0.588996	-1.41808
20668255	chr19:20668255:C:A	8.962e-07	0.266693	-1.31821
20668741	chr19:20668741:T:G	1.10566e-06	0.578964	-1.42045
20668948	chr19:20668948:A:G	9.85008e-07	0.462231	-1.41926
20669090	chr19:20669090:G:A	1.14553e-06	0.613437	-1.4195
20669483	chr19:20669483:T:C	8.93464e-07	0.36598	-1.42055
20669496	chr19:20669496:G:T	8.83625e-07	0.354843	-1.42049
20669641	chr19:20669641:T:C	6.4066e-07	-1.06161e-10	-1.38718
20670072	chr19:20670072:C:T	8.97443e-07	0.370029	-1.42016
20670082	chr19:20670082:G:A	6.23871e-07	-1.06161e-10	-1.41374
20670195	chr19:20670195:T:A	8.56755e-07	0.323843	-1.42037
20670206	chr19:20670206:CT:C	8.48407e-07	0.313893	-1.42021
20670347	chr19:20670347:A:G	5.87516e-07	-1.47378	-4.04282e-10
20670419	chr19:20670419:A:G	9.37784e-07	0.414005	-1.42017
20670810	chr19:20670810:C:T	8.91232e-07	0.363217	-1.42029
20671190	chr19:20671190:G:A	2.13328e-06	-0.184264	-4.04282e-10
20671305	chr19:20671305:C:A	8.76149e-07	-1.07414	-4.04282e-10
20671662	chr19:20671662:A:G	1.40425e-07	-1.50303	-1.40197
20671684	chr19:20671684:G:C	8.04838e-07	0.121327	-1.28037
20671787	chr19:20671787:G:T	7.80408e-07	0.133377	-1.32324
20671795	chr19:20671795:C:G	9.05882e-07	0.379802	-1.42057
20671815	chr19:20671815:C:G	7.59089e-07	-1.06161e-10	-1.21756
20672075	chr19:20672075:A:G	1.27346e-06	-1.06161e-10	-0.700185
20672091	chr19:20672091:T:G	9.36494e-07	0.413016	-1.42055
20672108	chr19:20672108:A:G	7.78325e-07	-1.06161e-10	-1.19254
20672137	chr19:20672137:A:G	9.16483e-07	0.391443	-1.42058
20672352	chr19:20672352:A:G	6.31551e-07	-1.06161e-10	-1.4015
20672388	chr19:20672388:C:T	1.27596e-06	-1.06161e-10	-0.698229
20672446	chr19:20672446:A:G	8.17649e-07	-1.06161e-10	-1.14325
20672578	chr19:20672578:T:C	1.40303e-07	-1.50111	-1.40477
20672792	chr19:20672792:C:A	9.39668e-07	0.414806	-1.41896
20672889	chr19:20672889:CT:C	7.85488e-07	-1.06161e-10	-1.18337
20672924	chr19:20672924:T:G	2.1789e-06	-1.06161e-10	-0.163105
20672953	chr19:20672953:T:C	6.2063e-07	-1.06161e-10	-1.41895
20673018	chr19:20673018:A:G	9.021e-07	0.375001	-1.41996
20673029	chr19:20673029:T:C	6.55086e-07	-1.06161e-10	-1.36491
20673139	chr19:20673139:C:T	8.90891e-07	0.36286	-1.42032
20673213	chr19:20673213:A:C	9.24655e-07	0.399636	-1.4199
20673347	chr19:20673347:T:C	2.46646e-06	-1.06161e-10	-0.0391427
20673373	chr19:20673373:C:T	8.76935e-07	0.347295	-1.42054
20673404	chr19:20673404:T:C	9.0472e-07	0.378517	-1.42057
20673710	chr19:20673710:C:A	9.86535e-07	0.464634	-1.42012
20673827	chr19:20673827:A:G	8.89144e-07	0.360943	-1.42036
20673885	chr19:20673885:A:G	8.89507e-07	0.361516	-1.42053
20673917	chr19:20673917:GATCC:G	9.22436e-07	0.397921	-1.42058
20674087	chr19:20674087:C:A	8.9143e-07	0.363725	-1.42058
20674252	chr19:20674252:A:G	8.70631e-07	0.340103	-1.42057
20674363	chr19:20674363:A:T	1.10679e-06	-0.840464	-4.04282e-10
20674479	chr19:20674479:A:G	8.87263e-07	0.359033	-1.42057
20674483	chr19:20674483:T:A	8.84901e-07	0.356372	-1.42058
20674630	chr19:20674630:G:A	8.93914e-07	0.365655	-1.41973
20674717	chr19:20674717:A:G	8.74818e-07	0.344824	-1.42049
20674738	chr19:20674738:A:G	1.68298e-06	-1.06161e-10	-0.42136
20674832	chr19:20674832:G:A	9.33403e-07	0.409731	-1.42057
20674872	chr19:20674872:C:T	8.69738e-07	0.339079	-1.42057
20674969	chr19:20674969:C:T	9.35908e-07	0.411189	-1.41935
20675099	chr19:20675099:T:C	8.86072e-07	0.357139	-1.42002
20675254	chr19:20675254:T:C	1.7049e-07	-1.41506	-1.29594
20675359	chr19:20675359:A:ACTTC	1.72769e-07	-1.405	-1.29273
20675676	chr19:20675676:A:G	2.10021e-07	-1.31457	-1.1879
20675819	chr19:20675819:T:C	8.00357e-07	0.184692	-1.34931
20675882	chr19:20675882:TTGACTC:T	1.46898e-07	-1.51844	-1.34151
20675980	chr19:20675980:A:G	1.49817e-07	-1.51089	-1.32938
20676357	chr19:20676357:A:G	9.66831e-06	0.0186256	1.3083
20676380	chr19:20676380:T:C	6.37676e-07	-1.06161e-10	-1.39185
20676683	chr19:20676683:C:T	2.00873e-07	-1.17857	-1.36844
20676829	chr19:20676829:T:C	9.16276e-07	-0.820538	-0.208824
20676877	chr19:20676877:C:T	1.41785e-07	-1.49439	-1.40098
20677006	chr19:20677006:A:G	1.40237e-07	-1.50242	-1.40392
20677145	chr19:20677145:T:A	2.15227e-07	-1.1072	-1.37078
20677197	chr19:20677197:A:G	6.88185e-07	-1.06161e-10	-1.31562
20677415	chr19:20677415:G:A	1.04679e-06	-0.78876	-0.107439
20677473	chr19:20677473:G:A	2.24437e-07	-1.07379	-1.3623
20677487	chr19:20677487:C:T	1.40626e-07	-1.49858	-1.40499
20677976	chr19:20677976:TGGCTCAGG:T	6.82569e-07	-1.06161e-10	-1.32382
20677992	chr19:20677992:C:T	6.30195e-07	-1.06161e-10	-1.40365
20678462	chr19:20678462:T:C	8.10984e-07	-0.777647	-0.373785
20678844	chr19:20678844:T:G	2.16929e-07	-1.11283	-1.35729
20679125	chr19:20679125:G:A	2.17802e-07	-1.09553	-1.37056
20679131	chr19:20679131:G:A	6.30993e-07	-1.06161e-10	-1.40239
20679141	chr19:20679141:T:C	3.25246e-07	-1.15035	-0.914749
```
