## Supplementary material for "Characterization of shared and ancestry-specific signals driving complex traits using multi-ancestry fine-mapping": susiex_nc2.cs80.summary

```
# chr19:18717547-20679338
CS_ID	CS_LENGTH	CS_PURITY	MAX_PIP_SNP	BP	REF_ALLELE	ALT_ALLELE	REF_FRQ	BETA	SE	-LOG10P	MAX_PIP	POST-HOC_PROB_POP1	POST-HOC_PROB_POP2
1	48	0.888324	chr19:19422821:T:C	19422821	C,C	T,T	1,1	-inf,-inf	inf,inf	5.3262,1.10634	0.0267172	0.979365	0.486614
```
