## Supplementary material for "Characterization of shared and ancestry-specific signals driving complex traits using multi-ancestry fine-mapping": susiex_nc3.cs80.cs

```
CS_ID	SNP	BP	REF_ALLELE	ALT_ALLELE	REF_FRQ	BETA	SE	-LOG10P	CS_PIP	OVRL_PIP
1	chr19:19422821:T:C	19422821	C,C	T,T	1,1	-inf,-inf	inf,inf	5.3262,1.10634	0.0269029	0.0269029
1	chr19:19417997:A:G	19417997	G,G	A,A	1,1	-inf,-inf	inf,inf	5.18716,1.23906	0.0248278	0.0248278
1	chr19:19434887:G:A	19434887	A,A	G,G	1,1	-inf,-inf	inf,inf	5.15702,1.26284	0.0242108	0.0242108
1	chr19:19369766:T:C	19369766	C,C	T,T	1,1	inf,inf	inf,inf	5.22946,1.13918	0.0228674	0.0228674
1	chr19:19495825:G:A	19495825	A,A	G,G	1,1	-inf,-inf	inf,inf	5.13796,1.22649	0.0218587	0.0218587
1	chr19:19445842:G:A	19445842	A,A	G,G	1,1	-inf,-inf	inf,inf	5.17089,1.17402	0.0214793	0.0214793
1	chr19:19411748:G:A	19411748	A,A	G,G	1,1	-inf,-inf	inf,inf	5.16509,1.15177	0.0204303	0.0204303
1	chr19:19441815:T:C	19441815	C,C	T,T	1,1	-inf,-inf	inf,inf	5.19106,1.11325	0.0202487	0.0202487
1	chr19:19508508:T:C	19508508	C,C	T,T	1,1	-inf,-inf	inf,inf	5.06849,1.26549	0.020058	0.020058
1	chr19:19435181:T:C	19435181	C,C	T,T	1,1	-inf,-inf	inf,inf	5.10233,1.21974	0.0199328	0.0199328
1	chr19:19437437:A:G	19437437	G,G	A,A	1,1	-inf,-inf	inf,inf	5.1284,1.1856	0.0198887	0.0198887
1	chr19:19419461:G:A	19419461	A,A	G,G	1,1	-inf,-inf	inf,inf	5.11979,1.19233	0.0197048	0.0197048
1	chr19:19347099:A:C	19347099	C,C	A,A	1,1	inf,inf	inf,inf	5.24331,1.03802	0.019698	0.019698
1	chr19:19494954:C:T	19494954	T,T	C,C	1,1	-inf,-inf	inf,inf	5.0677,1.25441	0.0196508	0.0196508
1	chr19:19461976:A:G	19461976	G,G	A,A	1,1	-inf,-inf	inf,inf	5.12985,1.16729	0.0194055	0.0194055
1	chr19:19407507:T:A	19407507	A,A	T,T	1,1	-inf,-inf	inf,inf	5.00462,1.32494	0.0193445	0.0193445
1	chr19:19508733:A:G	19508733	G,G	A,A	1,1	-inf,-inf	inf,inf	5.04154,1.2536	0.0185074	0.0185074
1	chr19:19492136:A:G	19492136	G,G	A,A	1,1	-inf,-inf	inf,inf	5.09182,1.18868	0.0184844	0.0184844
1	chr19:19367586:T:C	19367586	C,C	T,T	1,1	inf,inf	inf,inf	5.17825,1.05033	0.0176875	0.0176875
1	chr19:19439655:A:C	19439655	C,C	A,A	1,1	-inf,-inf	inf,inf	5.07059,1.18429	0.0174857	0.0174857
1	chr19:19381164:T:C	19381164	C,C	T,T	1,1	inf,inf	inf,inf	5.09835,1.14364	0.0174399	0.0174399
1	chr19:19370570:G:T	19370570	T,T	G,G	1,1	inf,inf	inf,inf	5.06489,1.168	0.0168349	0.0168349
1	chr19:19506846:T:C	19506846	C,C	T,T	1,1	-inf,-inf	inf,inf	5.00675,1.24064	0.0167933	0.0167933
1	chr19:19457630:G:A	19457630	A,A	G,G	1,1	-inf,-inf	inf,inf	5.04403,1.17016	0.0161507	0.0161507
1	chr19:19494539:T:C	19494539	C,C	T,T	1,1	-inf,-inf	inf,inf	5.00121,1.22245	0.0160402	0.0160402
1	chr19:19497728:A:G	19497728	G,G	A,A	1,1	-inf,-inf	inf,inf	5.11149,1.0766	0.0159703	0.0159703
1	chr19:19510229:T:C	19510229	C,C	T,T	1,1	-inf,-inf	inf,inf	5.08924,1.10507	0.0159182	0.0159182
1	chr19:19364279:G:A	19364279	A,A	G,G	1,1	inf,inf	inf,inf	5.17256,0.990339	0.0156049	0.0156049
1	chr19:19365556:G:A	19365556	A,A	G,G	1,1	inf,inf	inf,inf	5.04755,1.17939	0.0154596	0.0154596
1	chr19:19514738:A:G	19514738	G,G	A,A	1,1	-inf,-inf	inf,inf	5.10613,1.05844	0.0152668	0.0152668
1	chr19:19539287:A:G	19539287	G,G	A,A	1,1	-inf,-inf	inf,inf	5.0116,1.16739	0.0150987	0.0150987
1	chr19:19369127:C:A	19369127	A,A	C,C	1,1	inf,inf	inf,inf	5.10072,1.05098	0.0149385	0.0149385
1	chr19:19486246:G:A	19486246	A,A	G,G	1,1	-inf,-inf	inf,inf	5.06913,1.09025	0.0148941	0.0148941
1	chr19:19449348:A:AT	19449348	AT,AT	A,A	1,1	-inf,-inf	inf,inf	5.11385,1.01455	0.0144201	0.0144201
1	chr19:19520846:A:G	19520846	G,G	A,A	1,1	-inf,-inf	inf,inf	4.94499,1.22819	0.0143233	0.0143233
1	chr19:19505933:G:A	19505933	A,A	G,G	1,1	-inf,-inf	inf,inf	5.0321,1.11478	0.0143204	0.0143204
1	chr19:19467641:A:G	19467641	G,G	A,A	1,1	-inf,-inf	inf,inf	5.00441,1.14244	0.0141151	0.0141151
1	chr19:19467263:T:C	19467263	C,C	T,T	1,1	-inf,-inf	inf,inf	5.01849,1.12409	0.0141047	0.0141047
1	chr19:19499221:A:G	19499221	G,G	A,A	1,1	-inf,-inf	inf,inf	4.98184,1.16121	0.0138415	0.0138415
1	chr19:19468237:T:G	19468237	G,G	T,T	1,1	-inf,-inf	inf,inf	4.95844,1.14804	0.0128867	0.0128867
1	chr19:19376493:C:T	19376493	T,T	C,C	1,1	inf,inf	inf,inf	4.92885,1.17446	0.0127886	0.0127886
1	chr19:19535463:T:C	19535463	C,C	T,T	1,1	-inf,-inf	inf,inf	4.90659,1.11837	0.0109803	0.0109803
1	chr19:19466406:C:G	19466406	G,G	C,C	1,1	-inf,-inf	inf,inf	4.86958,1.20133	0.0107416	0.0107416
1	chr19:19532219:C:A	19532219	A,A	C,C	1,1	-inf,-inf	inf,inf	4.8541,1.17561	0.0107306	0.0107306
1	chr19:19385145:G:A	19385145	A,A	G,G	1,1	inf,inf	inf,inf	4.87475,1.13872	0.0105499	0.0105499
1	chr19:19367214:G:T	19367214	T,T	G,G	1,1	inf,inf	inf,inf	4.95982,1.07357	0.0100183	0.0100183
1	chr19:19367213:G:T	19367213	T,T	G,G	1,1	inf,inf	inf,inf	4.94521,1.0837	0.00986232	0.00986232
1	chr19:19373486:G:A	19373486	A,A	G,G	1,1	inf,inf	inf,inf	4.97612,1.03652	0.00976968	0.00976968
```
