## Supplementary material for "Characterization of shared and ancestry-specific signals driving complex traits using multi-ancestry fine-mapping": susiex_nc3.cs80.snp

```
BP	SNP	PIP(CS1)	LogBF(CS1,Pop1)	LogBF(CS1,Pop2)
18717736	chr19:18717736:G:A	1.64557e-07	-1.49839	-1.25021
18717961	chr19:18717961:G:A	1.10946e-06	-1.06161e-10	-0.84023
18717985	chr19:18717985:A:G	6.67307e-07	-0.080406	-1.2682
18718167	chr19:18718167:C:T	9.8843e-07	-1.06161e-10	-0.955737
18718675	chr19:18718675:C:G	3.03102e-06	0.164801	-4.04282e-10
18718719	chr19:18718719:C:T	1.49234e-07	-1.45941	-1.38693
18718923	chr19:18718923:G:A	4.53239e-07	-0.881955	-0.85348
18719119	chr19:18719119:T:A	5.69673e-07	-0.0926113	-1.41418
18719167	chr19:18719167:T:G	8.43557e-07	-0.0209102	-1.09332
18719235	chr19:18719235:G:A	8.32688e-07	-1.06161e-10	-1.1272
18719444	chr19:18719444:C:T	1.19974e-06	-1.06161e-10	-0.761991
18719894	chr19:18719894:A:G	1.77235e-07	-1.36127	-1.31311
18720375	chr19:18720375:A:G	3.53325e-06	-1.06161e-10	0.318118
18720530	chr19:18720530:T:G	1.39808e-06	-1.06161e-10	-0.608999
18721375	chr19:18721375:G:A	4.70423e-06	0.604363	-4.04282e-10
18721731	chr19:18721731:G:A	8.45386e-07	0.0468598	-1.15892
18722027	chr19:18722027:G:A	1.73317e-06	-1.06161e-10	-0.394146
18722127	chr19:18722127:T:C	6.19218e-07	-0.879592	-0.543804
18722140	chr19:18722140:C:T	1.59012e-07	-1.47272	-1.31016
18722394	chr19:18722394:T:C	1.70881e-07	-1.53016	-1.18072
18723018	chr19:18723018:A:G	6.2326e-07	-1.06161e-10	-1.41689
18723239	chr19:18723239:C:G	2.33322e-06	-0.0968508	-4.04282e-10
18723314	chr19:18723314:C:T	1.52164e-07	-1.48852	-1.33837
18723328	chr19:18723328:C:T	1.71891e-06	-0.402409	-4.04282e-10
18723706	chr19:18723706:G:C	1.31591e-06	-1.06161e-10	-0.66957
18723914	chr19:18723914:C:T	1.31591e-06	-1.06161e-10	-0.66957
18723925	chr19:18723925:T:C	6.20958e-07	-1.06161e-10	-1.42059
18724305	chr19:18724305:G:A	1.42851e-07	-1.53489	-1.35516
18724338	chr19:18724338:G:A	3.94441e-06	0.428199	-4.04282e-10
18724418	chr19:18724418:T:C	7.5286e-07	-1.22798	-4.04282e-10
18724528	chr19:18724528:G:A	1.62392e-06	0.85114	-1.3104
18725090	chr19:18725090:A:T	4.26837e-07	-0.612533	-1.18292
18725207	chr19:18725207:T:C	8.8268e-07	-1.06161e-10	-1.06889
18725302	chr19:18725302:C:T	1.39748e-06	-0.609427	-4.04282e-10
18725796	chr19:18725796:C:T	6.8373e-07	-1.06161e-10	-1.32429
18725924	chr19:18725924:T:C	2.00481e-06	-1.06161e-10	-0.248552
18725931	chr19:18725931:G:A	1.44835e-07	-1.52947	-1.34679
18726550	chr19:18726550:T:C	5.85784e-07	-1.4789	-4.04282e-10
18726653	chr19:18726653:C:T	1.73125e-06	-0.395257	-4.04282e-10
18726825	chr19:18726825:C:T	5.93637e-07	-1.46559	-4.04282e-10
18726933	chr19:18726933:A:G	1.7232e-06	-1.06161e-10	-0.399916
18727013	chr19:18727013:G:A	1.6137e-07	-1.40696	-1.36119
18727183	chr19:18727183:A:G	2.52418e-07	-1.51746	-0.803313
18727248	chr19:18727248:TCAAA:T	3.16475e-07	-0.829199	-1.26541
18727412	chr19:18727412:T:A	9.06858e-07	-1.06161e-10	-1.04187
18727423	chr19:18727423:T:C	3.1912e-06	-1.06161e-10	0.216298
18728212	chr19:18728212:G:T	4.53388e-06	-1.06161e-10	0.567479
18728383	chr19:18728383:A:G	4.53388e-06	-1.06161e-10	0.567479
18728873	chr19:18728873:C:A	1.25181e-06	-0.719512	-4.04282e-10
18728916	chr19:18728916:G:C	3.26071e-07	-0.870998	-1.19374
18729370	chr19:18729370:G:A	4.17858e-06	0.485873	-4.04282e-10
18729514	chr19:18729514:T:G	2.25471e-07	-1.02037	-1.41329
18729600	chr19:18729600:G:A	7.81239e-07	-1.06161e-10	-1.19097
18729648	chr19:18729648:A:G	2.43538e-07	-0.947475	-1.40911
18729766	chr19:18729766:A:G	7.49661e-07	-1.06161e-10	-1.23223
18729859	chr19:18729859:C:T	3.08713e-07	-0.945128	-1.17431
18730092	chr19:18730092:C:A	7.25967e-07	-1.06161e-10	-1.26435
18730481	chr19:18730481:C:T	8.02007e-07	-1.06161e-10	-1.16474
18730857	chr19:18730857:C:T	4.75364e-06	-1.06161e-10	0.61481
18730858	chr19:18730858:G:A	6.89114e-06	-1.06161e-10	0.986138
18731112	chr19:18731112:G:GACT	4.53388e-06	-1.06161e-10	0.567479
18731119	chr19:18731119:G:A	7.32507e-07	-1.06161e-10	-1.25538
18731697	chr19:18731697:G:A	1.02202e-06	0.310678	-1.233
18731742	chr19:18731742:C:T	9.78764e-07	-1.06161e-10	-0.965564
18731783	chr19:18731783:C:T	7.45844e-07	-1.06161e-10	-1.23734
18731930	chr19:18731930:G:A	6.48664e-07	-1.06161e-10	-1.37694
18731940	chr19:18731940:C:T	1.06355e-05	-1.06161e-10	1.42009
18732068	chr19:18732068:G:A	1.40519e-06	-0.603929	-4.04282e-10
18732284	chr19:18732284:G:A	6.04524e-06	-1.06161e-10	0.855173
18732396	chr19:18732396:C:T	6.63789e-07	-1.06161e-10	-1.35389
18732498	chr19:18732498:T:C	6.21698e-07	-1.06161e-10	-1.4194
18732526	chr19:18732526:A:T	6.46865e-07	-1.06161e-10	-1.37972
18732812	chr19:18732812:C:T	2.4879e-07	-0.997964	-1.33728
18732942	chr19:18732942:T:C	2.09785e-07	-1.12846	-1.37731
18733366	chr19:18733366:C:T	1.34745e-07	-1.5405	-1.40797
18733554	chr19:18733554:G:A	1.54207e-07	-1.47119	-1.34237
18733923	chr19:18733923:A:G	9.84068e-07	-1.06161e-10	-0.96016
18734027	chr19:18734027:G:A	6.90342e-07	-1.06161e-10	-1.31467
18734051	chr19:18734051:A:G	7.02369e-07	-1.06161e-10	-1.2974
18734056	chr19:18734056:C:T	2.35142e-06	-1.06161e-10	-0.0890802
18734373	chr19:18734373:A:T	1.51989e-07	-1.4565	-1.37155
18734590	chr19:18734590:G:T	1.59747e-07	-1.51873	-1.25953
18734733	chr19:18734733:G:A	1.63496e-07	-1.50786	-1.24721
18734752	chr19:18734752:CCA:C	2.0094e-06	-1.06161e-10	-0.246263
18734975	chr19:18734975:T:C	1.65835e-07	-1.49649	-1.24437
18735295	chr19:18735295:G:A	1.5888e-07	-1.44992	-1.33379
18735405	chr19:18735405:C:G	5.66452e-07	-1.51246	-4.04282e-10
18735714	chr19:18735714:A:G	8.58907e-07	-1.09619	-4.04282e-10
18736055	chr19:18736055:T:C	1.39621e-07	-1.49243	-1.42049
18736356	chr19:18736356:A:G	6.20991e-07	-1.06161e-10	-1.42054
18736506	chr19:18736506:CAG:C	6.5721e-07	-1.06161e-10	-1.36385
18736548	chr19:18736548:C:T	1.4999e-07	-1.42338	-1.41791
18736617	chr19:18736617:G:A	1.07494e-05	-1.06161e-10	1.43075
18736676	chr19:18736676:A:G	6.22425e-07	-1.06161e-10	-1.41823
18736698	chr19:18736698:C:G	3.90521e-06	-1.06161e-10	0.418213
18736746	chr19:18736746:A:G	1.39748e-07	-1.49154	-1.42048
18736765	chr19:18736765:C:G	1.46159e-06	-0.564573	-4.04282e-10
18736902	chr19:18736902:C:T	6.26133e-07	-1.06161e-10	-1.41229
18736927	chr19:18736927:T:C	1.354e-07	-1.52544	-1.41818
18737029	chr19:18737029:T:C	1.35065e-07	-1.52795	-1.41815
18737111	chr19:18737111:G:A	1.39349e-07	-1.49598	-1.41889
18737234	chr19:18737234:G:A	6.21245e-07	-1.06161e-10	-1.42013
18737477	chr19:18737477:T:G	1.39521e-07	-1.49397	-1.41967
18737970	chr19:18737970:T:C	2.0094e-06	-1.06161e-10	-0.246263
18737993	chr19:18737993:A:C	8.13948e-07	-1.06161e-10	-1.14996
18738019	chr19:18738019:G:A	2.26515e-07	-1.06652	-1.36252
18738402	chr19:18738402:A:G	1.38818e-07	-1.49895	-1.41974
18738658	chr19:18738658:T:C	1.35111e-07	-1.5265	-1.41926
18738757	chr19:18738757:G:A	8.80622e-07	-1.06161e-10	-1.07123
18738763	chr19:18738763:A:G	1.35524e-07	-1.52401	-1.4187
18739050	chr19:18739050:C:T	6.51489e-07	-1.06161e-10	-1.37259
18739151	chr19:18739151:G:A	7.52509e-07	-1.06161e-10	-1.22844
18739377	chr19:18739377:G:C	1.4428e-07	-1.46811	-1.41199
18739388	chr19:18739388:A:G	9.57738e-07	-1.06161e-10	-0.98728
18739535	chr19:18739535:C:G	1.55844e-07	-1.463	-1.34
18739576	chr19:18739576:T:C	7.44081e-07	-1.06161e-10	-1.2397
18739714	chr19:18739714:G:A	6.21365e-07	-1.06161e-10	-1.41994
18739898	chr19:18739898:A:T	1.64658e-07	-1.36712	-1.38087
18740177	chr19:18740177:C:G	7.3845e-07	-1.06161e-10	-1.2473
18740244	chr19:18740244:C:T	6.22624e-07	-1.06161e-10	-1.41791
18740780	chr19:18740780:G:A	7.56697e-07	-1.06161e-10	-1.22289
18740961	chr19:18740961:C:T	1.70383e-05	-1.06161e-10	1.89136
18741098	chr19:18741098:G:C	8.18143e-07	-1.06161e-10	-1.14482
18741824	chr19:18741824:G:A	2.15403e-07	-1.06001	-1.41934
18742037	chr19:18742037:A:G	1.6012e-07	-1.514	-1.26194
18742327	chr19:18742327:G:A	3.48203e-06	0.303516	-4.04282e-10
18742786	chr19:18742786:C:T	1.60048e-05	-1.06161e-10	1.82879
18743201	chr19:18743201:G:T	3.4715e-07	-1.2152	-0.786901
18743466	chr19:18743466:C:T	1.80821e-07	-1.4634	-1.19094
18743672	chr19:18743672:G:A	1.60481e-05	-1.06161e-10	1.83149
18743721	chr19:18743721:A:G	6.33497e-07	-1.06161e-10	-1.4006
18744592	chr19:18744592:T:C	6.61361e-07	-1.35755	-4.04282e-10
18745102	chr19:18745102:A:T	4.62774e-06	-1.06161e-10	0.58797
18745175	chr19:18745175:A:G	4.58959e-06	-1.06161e-10	0.579691
18746023	chr19:18746023:A:G	6.68315e-07	-1.3471	-4.04282e-10
18746610	chr19:18746610:T:C	1.59254e-05	-1.06161e-10	1.82381
18746816	chr19:18746816:C:G	3.77669e-06	-1.06161e-10	0.384747
18746914	chr19:18746914:C:T	3.79222e-06	-1.06161e-10	0.388852
18747025	chr19:18747025:G:A	6.69351e-07	-1.06161e-10	-1.34555
18747329	chr19:18747329:A:C	3.16162e-06	-1.06161e-10	0.206985
18747544	chr19:18747544:G:A	7.9897e-06	-1.06161e-10	1.13405
18748417	chr19:18748417:C:T	6.21245e-07	-1.06161e-10	-1.42013
18748809	chr19:18748809:A:G	7.4369e-07	-1.06161e-10	-1.24023
18748870	chr19:18748870:A:G	3.40687e-07	-0.991261	-1.02963
18748947	chr19:18748947:G:A	3.4102e-07	-1.38691	-0.633002
18749231	chr19:18749231:A:G	8.52336e-06	1.19871	-4.04282e-10
18749601	chr19:18749601:G:A	4.63421e-06	-1.06161e-10	0.589366
18749703	chr19:18749703:G:A	1.62869e-05	-1.06161e-10	1.84626
18750066	chr19:18750066:C:T	1.98674e-06	-0.257604	-4.04282e-10
18750669	chr19:18750669:C:T	6.43224e-07	-1.38536	-4.04282e-10
18750852	chr19:18750852:T:C	2.47001e-07	-1.33974	-1.00272
18751026	chr19:18751026:C:A	7.01616e-07	-1.29847	-4.04282e-10
18751602	chr19:18751602:C:T	6.24798e-07	-1.06161e-10	-1.41443
18751704	chr19:18751704:G:A	8.20397e-07	-1.06161e-10	-1.14207
18751949	chr19:18751949:A:G	3.27221e-07	-0.641499	-1.41972
18752406	chr19:18752406:C:T	6.3404e-07	-1.06161e-10	-1.39974
18752419	chr19:18752419:A:G	1.79944e-06	-1.06161e-10	-0.356626
18752547	chr19:18752547:G:A	9.55922e-07	-1.06161e-10	-0.989179
18753449	chr19:18753449:T:C	4.32838e-06	-1.06161e-10	0.521093
18753490	chr19:18753490:A:G	6.85464e-07	-1.06161e-10	-1.32176
18753865	chr19:18753865:C:T	1.78102e-06	-0.366912	-4.04282e-10
18753869	chr19:18753869:G:GCAGGC	4.72409e-06	-1.06161e-10	0.608575
18753973	chr19:18753973:C:T	5.54806e-06	-1.06161e-10	0.76935
18754750	chr19:18754750:C:A	4.67613e-06	-1.06161e-10	0.598371
18756128	chr19:18756128:G:A	4.62579e-07	-0.303257	-1.41178
18756192	chr19:18756192:G:A	6.31613e-07	-1.06161e-10	-1.40358
18756751	chr19:18756751:C:T	3.23056e-07	-1.10421	-0.969818
18757104	chr19:18757104:C:T	5.60109e-06	-1.06161e-10	0.778863
18758763	chr19:18758763:A:T	1.92701e-06	-1.06161e-10	-0.288129
18758788	chr19:18758788:G:A	5.19484e-06	-1.06161e-10	0.703566
18758866	chr19:18758866:C:T	6.83129e-06	-1.06161e-10	0.977415
18758917	chr19:18758917:T:C	6.26235e-07	-1.41213	-4.04282e-10
18758935	chr19:18758935:C:T	5.20715e-06	-1.06161e-10	0.705933
18758954	chr19:18758954:C:T	1.86969e-06	-1.06161e-10	-0.318325
18759761	chr19:18759761:C:G	6.41952e-07	-1.06161e-10	-1.38734
18760188	chr19:18760188:G:A	5.32008e-06	-1.06161e-10	0.727389
18761094	chr19:18761094:ACAT:A	7.48152e-07	-1.06161e-10	-1.23425
18761197	chr19:18761197:G:A	6.64385e-06	-1.06161e-10	0.949593
18761244	chr19:18761244:T:A	1.48906e-06	-1.06161e-10	-0.545953
18761437	chr19:18761437:G:A	1.04209e-06	-1.06161e-10	-0.902869
18762107	chr19:18762107:A:G	2.56875e-07	-0.923545	-1.37972
18762222	chr19:18762222:A:T	3.07274e-07	-1.15321	-0.9709
18762771	chr19:18762771:C:T	1.57057e-07	-1.43601	-1.35923
18763170	chr19:18763170:G:A	4.54984e-05	-1.06161e-10	2.87358
18763392	chr19:18763392:T:C	2.32695e-07	-1.39363	-1.0085
18763673	chr19:18763673:G:A	2.9988e-07	-0.826507	-1.32197
18763705	chr19:18763705:G:A	5.68829e-06	-1.06161e-10	0.794311
18763873	chr19:18763873:G:A	7.6809e-07	-1.20795	-4.04282e-10
18764211	chr19:18764211:C:T	6.29265e-07	-1.06161e-10	-1.4073
18764450	chr19:18764450:C:T	2.39313e-06	-0.0714961	-4.04282e-10
18764758	chr19:18764758:C:T	8.5054e-07	-1.06161e-10	-1.10598
18764906	chr19:18764906:C:T	5.50456e-06	-1.06161e-10	0.761478
18765398	chr19:18765398:C:G	5.61589e-07	-0.301613	-1.21947
18765448	chr19:18765448:G:A	2.98341e-07	-0.855615	-1.298
18765499	chr19:18765499:A:G	3.68283e-07	-0.817219	-1.12579
18765557	chr19:18765557:GA:G	7.69481e-07	-1.06161e-10	-1.20614
18766269	chr19:18766269:T:TG	3.45273e-07	-0.866756	-1.14076
18766339	chr19:18766339:A:G	3.29087e-07	-0.724568	-1.33097
18766358	chr19:18766358:C:T	1.10744e-06	-1.06161e-10	-0.842052
18766383	chr19:18766383:C:A	2.74837e-07	-0.884419	-1.35126
18766914	chr19:18766914:T:C	1.29277e-06	-1.06161e-10	-0.687315
18767195	chr19:18767195:A:G	1.27792e-06	-1.06161e-10	-0.698865
18767490	chr19:18767490:C:T	9.4811e-07	-0.997384	-4.04282e-10
18767495	chr19:18767495:G:A	1.76633e-07	-1.42936	-1.24843
18768383	chr19:18768383:C:T	1.21884e-06	-1.06161e-10	-0.7462
18769373	chr19:18769373:C:T	4.0904e-05	-1.06161e-10	2.76713
18769767	chr19:18769767:G:A	4.58576e-05	-1.06161e-10	2.88144
18770213	chr19:18770213:T:C	2.86389e-07	-0.829019	-1.36549
18770287	chr19:18770287:C:T	6.34196e-07	-1.06161e-10	-1.3995
18771171	chr19:18771171:C:T	2.08265e-07	-1.4153	-1.09774
18771216	chr19:18771216:C:T	1.43788e-06	-1.06161e-10	-0.580927
18771310	chr19:18771310:G:A	1.07613e-05	-1.06161e-10	1.43185
18772783	chr19:18772783:C:T	1.97875e-07	-1.14505	-1.41917
18772973	chr19:18772973:G:A	1.69524e-07	-1.50668	-1.21218
18773028	chr19:18773028:T:C	2.97169e-07	-0.736989	-1.42057
18773322	chr19:18773322:C:T	5.09593e-06	-1.06161e-10	0.684344
18773448	chr19:18773448:T:C	1.07876e-05	-1.06161e-10	1.4343
18773801	chr19:18773801:G:A	1.09461e-06	-1.06161e-10	-0.853699
18773941	chr19:18773941:G:C	1.52379e-06	-1.06161e-10	-0.522897
18774028	chr19:18774028:T:A	2.89839e-07	-0.769908	-1.41262
18774075	chr19:18774075:C:G	3.36422e-06	-1.06161e-10	0.269097
18774584	chr19:18774584:G:A	6.44229e-07	-1.3838	-4.04282e-10
18774887	chr19:18774887:C:T	3.86621e-06	-1.06161e-10	0.408176
18775283	chr19:18775283:G:T	1.79896e-06	-0.35689	-4.04282e-10
18775557	chr19:18775557:A:C	2.54636e-07	-0.901419	-1.4106
18775621	chr19:18775621:T:C	2.47072e-07	-0.930317	-1.41186
18775953	chr19:18775953:T:C	2.57324e-07	-0.900483	-1.40103
18776207	chr19:18776207:C:T	1.90525e-05	-1.06161e-10	2.0031
18776867	chr19:18776867:T:C	3.99105e-07	-0.858645	-1.00398
18777340	chr19:18777340:C:T	4.31355e-07	-1.52345	-0.261473
18778467	chr19:18778467:T:G	1.39664e-06	-1.06161e-10	-0.610029
18778649	chr19:18778649:C:G	1.51643e-06	-0.527744	-4.04282e-10
18778892	chr19:18778892:C:T	1.52567e-07	-1.47785	-1.3464
18779014	chr19:18779014:T:G	2.63218e-05	-1.06161e-10	2.3263
18779672	chr19:18779672:G:A	7.56925e-06	-1.06161e-10	1.07999
18779704	chr19:18779704:C:T	6.25142e-07	-1.06161e-10	-1.41388
18780437	chr19:18780437:C:A	1.15129e-06	-1.06161e-10	-0.803213
18780641	chr19:18780641:G:A	3.48155e-06	-1.06161e-10	0.303378
18780862	chr19:18780862:C:T	6.21748e-07	-1.06161e-10	-1.41932
18781318	chr19:18781318:AC:A	1.52561e-06	-1.06161e-10	-0.521706
18781414	chr19:18781414:T:C	2.39796e-07	-0.988658	-1.38341
18781918	chr19:18781918:C:A	2.13527e-07	-1.51781	-0.970278
18782308	chr19:18782308:G:A	4.39631e-07	-0.743231	-1.02269
18782520	chr19:18782520:TG:T	6.35039e-07	-1.06161e-10	-1.39817
18782525	chr19:18782525:C:T	1.58741e-06	-0.481995	-4.04282e-10
18782823	chr19:18782823:C:T	3.98434e-06	-1.06161e-10	0.438274
18782914	chr19:18782914:C:G	6.44744e-07	-1.06161e-10	-1.383
18782922	chr19:18782922:T:C	6.38651e-07	-1.06161e-10	-1.3925
18783046	chr19:18783046:C:T	6.58238e-06	-1.06161e-10	0.940298
18783680	chr19:18783680:A:G	4.37479e-07	-0.86491	-0.905915
18784093	chr19:18784093:G:A	3.3748e-07	-0.807014	-1.22333
18784322	chr19:18784322:G:A	9.06665e-07	-1.06161e-10	-1.04208
18784408	chr19:18784408:G:A	1.96194e-07	-1.47565	-1.0971
18784560	chr19:18784560:G:A	1.6906e-07	-1.36589	-1.35571
18785055	chr19:18785055:C:T	1.19172e-06	0.314001	-1.0827
18785235	chr19:18785235:C:A	6.23964e-07	-1.06161e-10	-1.41576
18785277	chr19:18785277:C:G	1.45386e-07	-1.47989	-1.39257
18785417	chr19:18785417:C:T	3.20247e-06	-1.06161e-10	0.219823
18786370	chr19:18786370:C:T	3.05929e-06	-1.06161e-10	0.174084
18786630	chr19:18786630:T:C	7.51504e-07	-1.22978	-4.04282e-10
18787186	chr19:18787186:G:A	1.30697e-06	-1.06161e-10	-0.676388
18787977	chr19:18787977:G:C	7.7399e-07	-1.06161e-10	-1.2003
18788939	chr19:18788939:C:T	6.39505e-06	-1.06161e-10	0.911424
18789084	chr19:18789084:A:G	6.57398e-07	-1.36356	-4.04282e-10
18789177	chr19:18789177:C:T	9.22845e-07	-1.06161e-10	-1.02439
18789338	chr19:18789338:C:T	4.07881e-06	-1.06161e-10	0.461706
18789478	chr19:18789478:C:T	1.27342e-06	-1.06161e-10	-0.702395
18790809	chr19:18790809:C:G	1.86359e-07	-1.30791	-1.31627
18791783	chr19:18791783:T:G	2.20571e-07	-1.08619	-1.36944
18792686	chr19:18792686:C:G	5.38034e-07	-0.43079	-1.13314
18792798	chr19:18792798:G:A	3.31971e-06	-1.06161e-10	0.255778
18792999	chr19:18792999:A:T	2.58277e-07	-1.0121	-1.28573
18793196	chr19:18793196:G:A	1.51433e-06	-1.06161e-10	-0.529123
18793640	chr19:18793640:G:A	9.35127e-07	-1.06161e-10	-1.01117
18793809	chr19:18793809:C:T	6.22908e-07	-1.06161e-10	-1.41746
18793838	chr19:18793838:C:T	1.12101e-06	-1.06161e-10	-0.829868
18794146	chr19:18794146:A:G	6.34811e-07	-1.06161e-10	-1.39853
18794212	chr19:18794212:G:A	1.10936e-06	-1.06161e-10	-0.84032
18794246	chr19:18794246:G:A	6.22792e-07	-1.06161e-10	-1.41764
18794263	chr19:18794263:C:T	6.47951e-07	-1.06161e-10	-1.37804
18794670	chr19:18794670:A:T	1.41676e-07	-1.52529	-1.37302
18794744	chr19:18794744:C:T	9.79844e-07	-1.06161e-10	-0.964461
18794811	chr19:18794811:C:T	6.25867e-07	-1.06161e-10	-1.41272
18795309	chr19:18795309:C:G	6.51842e-07	-1.06161e-10	-1.37205
18795407	chr19:18795407:T:C	1.05061e-06	-1.06161e-10	-0.894725
18795410	chr19:18795410:T:G	1.0432e-06	-1.06161e-10	-0.901803
18795725	chr19:18795725:T:C	1.56078e-07	-1.38137	-1.42013
18795736	chr19:18795736:A:G	6.2117e-07	-1.06161e-10	-1.42025
18795739	chr19:18795739:A:G	5.55401e-07	-1.53216	-4.04282e-10
18795799	chr19:18795799:G:C	8.84006e-07	-1.06161e-10	-1.06739
18795828	chr19:18795828:C:T	5.60801e-07	-1.52249	-4.04282e-10
18796273	chr19:18796273:C:G	1.04762e-06	-1.06161e-10	-0.897579
18796854	chr19:18796854:C:T	6.80592e-07	-1.06161e-10	-1.32889
18797309	chr19:18797309:G:A	9.70812e-07	-1.06161e-10	-0.973722
18797627	chr19:18797627:A:T	4.75095e-07	-1.26236	-0.425979
18797664	chr19:18797664:C:G	1.18751e-06	-1.06161e-10	-0.772243
18797789	chr19:18797789:A:G	9.43615e-07	-1.06161e-10	-1.00214
18797977	chr19:18797977:T:C	5.47857e-07	-0.411003	-1.13484
18798899	chr19:18798899:G:A	1.20955e-06	-0.75385	-4.04282e-10
18799116	chr19:18799116:T:C	6.21117e-07	-1.06161e-10	-1.42034
18799394	chr19:18799394:A:G	7.11942e-07	-1.28386	-4.04282e-10
18799438	chr19:18799438:T:C	1.77128e-05	-1.06161e-10	1.93019
18799872	chr19:18799872:T:C	1.77114e-07	-1.36379	-1.31127
18799983	chr19:18799983:G:A	7.97433e-07	-1.06161e-10	-1.17046
18800065	chr19:18800065:A:G	7.66073e-07	-1.06161e-10	-1.21058
18800095	chr19:18800095:T:G	5.77017e-07	-1.49398	-4.04282e-10
18800342	chr19:18800342:T:A	3.25659e-07	-1.53206	-0.533943
18800572	chr19:18800572:C:T	1.08614e-05	-1.34316	2.78428
18800605	chr19:18800605:T:C	1.15818e-06	-1.06161e-10	-0.797252
18800939	chr19:18800939:G:A	7.7728e-07	-1.06161e-10	-1.19605
18801051	chr19:18801051:G:A	7.23331e-07	-1.26799	-4.04282e-10
18801275	chr19:18801275:TATC:T	9.64461e-07	-1.06161e-10	-0.980285
18801779	chr19:18801779:A:G	1.23125e-06	0.356407	-1.09248
18802137	chr19:18802137:G:C	7.72154e-07	-1.06161e-10	-1.20267
18802333	chr19:18802333:T:C	8.05408e-07	-1.06161e-10	-1.16051
18802729	chr19:18802729:T:C	6.27556e-07	-1.06161e-10	-1.41002
18803228	chr19:18803228:C:T	8.95442e-07	-1.05454	-4.04282e-10
18803516	chr19:18803516:A:G	4.62024e-07	-0.904408	-0.81183
18803621	chr19:18803621:G:A	7.18682e-07	-1.06161e-10	-1.27444
18803805	chr19:18803805:G:A	1.5509e-07	-1.46972	-1.33813
18803893	chr19:18803893:G:A	1.86529e-07	-1.35076	-1.27251
18804062	chr19:18804062:C:T	7.79451e-07	-1.06161e-10	-1.19326
18804342	chr19:18804342:C:A	6.96757e-07	-1.06161e-10	-1.30542
18804558	chr19:18804558:T:A	1.64097e-06	-1.32821	0.879404
18804848	chr19:18804848:G:A	1.12601e-06	-1.06161e-10	-0.825419
18804972	chr19:18804972:T:A	2.35557e-06	-1.06161e-10	-0.087315
18805004	chr19:18805004:T:C	2.38911e-06	-1.24221	1.16904
18805179	chr19:18805179:A:G	6.32365e-07	-1.23938	-0.163007
18805479	chr19:18805479:G:C	6.59648e-07	-1.06161e-10	-1.36015
18805486	chr19:18805486:A:G	5.45809e-07	-1.23983	-0.309753
18805867	chr19:18805867:C:T	7.44972e-07	-1.06161e-10	-1.23851
18806119	chr19:18806119:G:A	1.58009e-06	-1.06161e-10	-0.486615
18806121	chr19:18806121:T:A	5.48671e-07	-1.54436	-4.04282e-10
18806383	chr19:18806383:C:T	2.90847e-06	-1.06161e-10	0.123529
18806543	chr19:18806543:G:A	1.70418e-07	-1.52689	-1.18671
18806732	chr19:18806732:G:A	3.36234e-06	-1.06161e-10	0.268538
18806950	chr19:18806950:A:C	1.47795e-07	-1.5319	-1.32413
18807099	chr19:18807099:C:T	1.51352e-06	-0.529659	-4.04282e-10
18807242	chr19:18807242:A:G	5.5034e-07	-1.54132	-4.04282e-10
18807339	chr19:18807339:A:T	4.73113e-07	-1.48913	-0.20339
18807571	chr19:18807571:C:T	1.73147e-07	-1.40779	-1.28992
18807710	chr19:18807710:A:T	4.1833e-07	-1.42822	-0.387365
18808042	chr19:18808042:C:T	5.92317e-07	-1.46781	-4.04282e-10
18808502	chr19:18808502:T:C	6.7023e-07	-1.44051	0.0962806
18809435	chr19:18809435:C:A	2.51108e-07	-0.958602	-1.36737
18809783	chr19:18809783:T:C	2.46885e-06	0.17658	-0.216928
18809908	chr19:18809908:G:A	1.8518e-07	-1.23871	-1.39182
18810211	chr19:18810211:C:G	2.47386e-07	-1.26769	-1.07321
18810243	chr19:18810243:C:G	6.22514e-07	-1.06161e-10	-1.41809
18810285	chr19:18810285:C:T	1.13298e-06	-1.06161e-10	-0.819251
18810295	chr19:18810295:C:A	6.8672e-07	-1.06161e-10	-1.31993
18810402	chr19:18810402:CCAA:C	1.63868e-07	-1.47499	-1.27781
18810525	chr19:18810525:C:T	1.74771e-07	-1.29172	-1.39666
18810530	chr19:18810530:C:T	6.66523e-07	-1.06161e-10	-1.34978
18810580	chr19:18810580:CT:C	2.58486e-07	-1.3427	-0.954308
18810623	chr19:18810623:G:A	1.6834e-07	-1.4649	-1.26097
18810692	chr19:18810692:G:A	5.50378e-07	-1.54125	-4.04282e-10
18810720	chr19:18810720:T:G	6.21964e-07	-1.06161e-10	-1.41897
18810841	chr19:18810841:T:C	6.21442e-07	-1.06161e-10	-1.41981
18811635	chr19:18811635:C:T	1.42909e-07	-1.51521	-1.37443
18811797	chr19:18811797:G:A	6.6299e-07	-1.06161e-10	-1.3551
18812193	chr19:18812193:G:A	1.63376e-07	-1.34629	-1.40951
18812430	chr19:18812430:GTTC:G	5.49682e-07	-1.54251	-4.04282e-10
18812473	chr19:18812473:G:A	6.69726e-07	-1.06161e-10	-1.34499
18812838	chr19:18812838:C:A	7.88388e-07	-1.06161e-10	-1.18186
18813042	chr19:18813042:C:T	1.5617e-07	-1.49099	-1.30992
18813053	chr19:18813053:C:T	1.46904e-06	-1.06161e-10	-0.559493
18813159	chr19:18813159:A:G	1.10407e-06	-1.06161e-10	-0.845095
18813466	chr19:18813466:G:A	6.50999e-07	-1.06161e-10	-1.37335
18813579	chr19:18813579:AC:A	1.99438e-07	-1.21995	-1.33641
18813739	chr19:18813739:C:A	2.23707e-06	-1.06161e-10	-0.138933
18814171	chr19:18814171:G:A	4.57054e-06	-1.06161e-10	0.575533
18814567	chr19:18814567:C:T	1.13784e-05	0.620551	0.867068
18814620	chr19:18814620:A:AT	1.44839e-07	-1.5309	-1.34533
18815135	chr19:18815135:AT:A	6.21747e-07	-1.06161e-10	-1.41932
18815169	chr19:18815169:C:T	2.57335e-06	0.00110995	-4.04282e-10
18815185	chr19:18815185:C:T	2.00387e-07	-1.13798	-1.41362
18815276	chr19:18815276:G:A	1.76871e-07	-1.37232	-1.30412
18815309	chr19:18815309:C:T	5.65947e-07	-1.51335	-4.04282e-10
18815687	chr19:18815687:GAT:G	2.31047e-06	-1.06161e-10	-0.106646
18815877	chr19:18815877:C:T	4.49571e-07	-1.3665	-0.377066
18815896	chr19:18815896:G:A	1.96759e-07	-1.37823	-1.19165
18816027	chr19:18816027:A:G	2.75313e-07	-1.33297	-0.900978
18816348	chr19:18816348:T:C	2.41037e-07	-1.28316	-1.08375
18816499	chr19:18816499:G:A	2.19792e-06	-0.156587	-4.04282e-10
18816916	chr19:18816916:G:A	8.40436e-07	-1.06161e-10	-1.11793
18817159	chr19:18817159:A:T	1.2278e-06	-1.06161e-10	-0.738873
18817423	chr19:18817423:C:T	1.44024e-06	-1.06161e-10	-0.579288
18817456	chr19:18817456:A:G	6.53745e-07	-1.36914	-4.04282e-10
18817557	chr19:18817557:C:T	7.00654e-07	-1.06161e-10	-1.29984
18817671	chr19:18817671:C:T	3.07274e-07	-1.49182	-0.632296
18817826	chr19:18817826:G:T	4.18049e-07	-1.2499	-0.566356
18817862	chr19:18817862:T:C	1.34769e-07	-1.53814	-1.41015
18818004	chr19:18818004:G:A	3.75541e-07	-0.874825	-1.04866
18818056	chr19:18818056:G:A	2.4378e-06	-1.06161e-10	-0.0530031
18818220	chr19:18818220:A:G	2.3086e-07	-1.5441	-0.865945
18818357	chr19:18818357:C:T	4.24209e-07	-0.388435	-1.41319
18818752	chr19:18818752:G:A	1.41452e-07	-1.5438	-1.3561
18818970	chr19:18818970:G:A	6.00592e-07	-1.52541	0.071475
18819147	chr19:18819147:T:C	5.70987e-05	-1.06161e-10	3.10068
18819601	chr19:18819601:T:C	8.89928e-07	-1.06071	-4.04282e-10
18819756	chr19:18819756:G:A	8.27237e-07	-1.06161e-10	-1.13376
18819949	chr19:18819949:T:C	1.69117e-07	-1.46132	-1.25994
18820264	chr19:18820264:G:A	3.82508e-06	0.397479	-4.04282e-10
18820471	chr19:18820471:A:G	6.55448e-07	-1.06161e-10	-1.36654
18820501	chr19:18820501:G:A	3.45441e-06	-1.06161e-10	0.295552
18820829	chr19:18820829:A:G	1.38921e-07	-1.51189	-1.40606
18820896	chr19:18820896:G:T	3.23521e-07	-1.50784	-0.564748
18821373	chr19:18821373:A:G	4.40876e-07	-1.41113	-0.351966
18821555	chr19:18821555:G:A	9.59151e-07	0.409482	-1.39529
18821805	chr19:18821805:C:A	5.18473e-07	-1.39537	-0.205593
18822139	chr19:18822139:T:C	6.44138e-07	-1.06161e-10	-1.38394
18822338	chr19:18822338:C:G	1.62362e-07	-1.45445	-1.30758
18822650	chr19:18822650:G:A	2.69063e-07	-1.04361	-1.2133
18822764	chr19:18822764:G:A	9.41924e-07	-1.06161e-10	-1.00393
18823022	chr19:18823022:A:T	1.67415e-07	-1.3293	-1.40208
18823118	chr19:18823118:G:C	3.83204e-07	-1.3259	-0.577388
18823283	chr19:18823283:G:A	8.4644e-07	-1.11081	-4.04282e-10
18823472	chr19:18823472:A:T	7.30187e-07	-1.06161e-10	-1.25855
18823626	chr19:18823626:A:C	6.46739e-07	-1.06161e-10	-1.37991
18823799	chr19:18823799:G:C	4.82518e-07	-1.31138	-0.361455
18823940	chr19:18823940:C:T	6.23995e-07	-1.06161e-10	-1.41571
18823965	chr19:18823965:C:A	6.26871e-07	-1.06161e-10	-1.41111
18823992	chr19:18823992:C:T	8.94425e-07	-0.205968	-0.849706
18824282	chr19:18824282:C:T	1.36066e-07	-1.53922	-1.39949
18824412	chr19:18824412:G:A	4.04293e-07	-1.36283	-0.486882
18824464	chr19:18824464:C:T	1.6749e-07	-1.33853	-1.39241
18824793	chr19:18824793:C:T	4.60226e-07	-1.34652	-0.373619
18824922	chr19:18824922:TC:T	1.06971e-06	-1.06161e-10	-0.876715
18825201	chr19:18825201:C:T	6.39895e-07	-1.06161e-10	-1.39055
18825237	chr19:18825237:T:C	4.19279e-07	-1.41834	-0.394979
18825240	chr19:18825240:A:T	6.21172e-07	-1.06161e-10	-1.42025
18825265	chr19:18825265:A:G	3.33257e-07	-1.20758	-0.835364
18826736	chr19:18826736:T:C	7.33672e-07	-1.06161e-10	-1.25379
18826737	chr19:18826737:G:A	7.28615e-07	-1.06161e-10	-1.26071
18826743	chr19:18826743:A:G	7.34652e-07	-1.06161e-10	-1.25246
18826752	chr19:18826752:T:C	7.34661e-07	-1.06161e-10	-1.25245
18826753	chr19:18826753:A:G	7.3427e-07	-1.06161e-10	-1.25298
18826769	chr19:18826769:C:A	8.73193e-07	-1.06161e-10	-1.0797
18826968	chr19:18826968:A:G	5.3679e-07	-1.35437	-0.211882
18827240	chr19:18827240:G:A	6.39044e-07	-1.06161e-10	-1.39188
18827511	chr19:18827511:G:A	4.61874e-07	-1.37395	-0.342608
18827959	chr19:18827959:G:A	3.38122e-06	0.274136	-4.04282e-10
18828500	chr19:18828500:C:T	1.34264e-06	-1.06161e-10	-0.649464
18828602	chr19:18828602:T:C	6.05441e-07	-1.26292	-0.182977
18828669	chr19:18828669:A:G	7.71683e-06	-1.06161e-10	1.0993
18829145	chr19:18829145:T:C	1.48025e-07	-1.54235	-1.31213
18829737	chr19:18829737:A:G	5.69804e-07	-1.43102	-0.075545
18829888	chr19:18829888:T:C	1.71576e-07	-1.28714	-1.41969
18830531	chr19:18830531:C:T	1.79385e-05	-1.06161e-10	1.94285
18830650	chr19:18830650:C:T	6.60859e-07	-1.06161e-10	-1.35831
18832940	chr19:18832940:C:T	1.34427e-07	-1.53393	-1.4169
18833216	chr19:18833216:A:G	6.10796e-07	-0.0207922	-1.4163
18833363	chr19:18833363:G:A	1.69849e-06	-0.414357	-4.04282e-10
18833637	chr19:18833637:TCA:T	6.64891e-07	-1.06161e-10	-1.35223
18834211	chr19:18834211:C:A	2.25466e-06	-1.06161e-10	-0.131101
18835313	chr19:18835313:C:T	3.64773e-07	-1.05045	-0.902124
18835429	chr19:18835429:C:T	1.63664e-05	-1.06161e-10	1.85113
18836104	chr19:18836104:C:T	5.90918e-07	-1.47018	-4.04282e-10
18836587	chr19:18836587:C:T	3.31851e-07	-1.49775	-0.549416
18837349	chr19:18837349:C:G	7.12859e-07	-1.06161e-10	-1.28257
18837644	chr19:18837644:G:C	1.41259e-07	-1.53381	-1.36745
18838420	chr19:18838420:A:T	3.15477e-07	-0.955806	-1.14196
18838764	chr19:18838764:T:C	1.40775e-07	-1.53706	-1.36764
18839115	chr19:18839115:G:A	6.22418e-07	-1.06161e-10	-1.41824
18839836	chr19:18839836:A:G	4.4854e-06	1.65923	-1.1025
18841366	chr19:18841366:A:G	6.43574e-07	-1.06161e-10	-1.38482
18841717	chr19:18841717:A:T	4.03713e-07	-1.50316	-0.347991
18841811	chr19:18841811:C:T	8.34776e-07	-1.06161e-10	-1.12469
18841993	chr19:18841993:G:A	1.04696e-06	-1.06161e-10	-0.898207
18843856	chr19:18843856:C:T	6.5018e-07	-1.06161e-10	-1.3746
18844203	chr19:18844203:G:T	1.12315e-06	-1.06161e-10	-0.827964
18845890	chr19:18845890:G:A	3.74552e-06	1.31781	-0.941346
18846296	chr19:18846296:C:T	6.21025e-07	-1.06161e-10	-1.42048
18847122	chr19:18847122:G:C	0.00013377	-1.06161e-10	3.95203
18847162	chr19:18847162:C:T	6.93101e-07	-1.31068	-4.04282e-10
18847661	chr19:18847661:C:T	8.32065e-07	-1.06161e-10	-1.12794
18847753	chr19:18847753:A:T	1.37485e-06	-1.06161e-10	-0.625751
18848287	chr19:18848287:G:A	4.63204e-07	-0.788112	-0.925575
18848639	chr19:18848639:C:T	1.33164e-07	-1.53978	-1.42049
18849098	chr19:18849098:C:T	1.19519e-06	-1.06161e-10	-0.76579
18849469	chr19:18849469:C:T	8.96214e-07	-1.06161e-10	-1.05368
18851252	chr19:18851252:G:A	3.38434e-06	1.30325	-1.02819
18851930	chr19:18851930:T:C	1.08841e-06	-1.06161e-10	-0.859386
18852609	chr19:18852609:C:T	8.13127e-07	-1.06161e-10	-1.15097
18853428	chr19:18853428:T:C	6.62028e-06	-1.06161e-10	0.946038
18853633	chr19:18853633:C:T	1.76033e-06	0.984514	-1.36311
18853701	chr19:18853701:G:A	4.2924e-06	1.50863	-0.995885
18853820	chr19:18853820:G:A	6.30123e-07	-1.06161e-10	-1.40594
18854056	chr19:18854056:C:T	1.0582e-06	-0.887533	-4.04282e-10
18854146	chr19:18854146:G:T	2.57004e-07	-1.35721	-0.945551
18855350	chr19:18855350:G:A	8.78863e-07	-1.07323	-4.04282e-10
18855522	chr19:18855522:G:C	6.26701e-07	-1.06161e-10	-1.41139
18855651	chr19:18855651:G:A	8.86876e-07	-1.06161e-10	-1.06415
18856820	chr19:18856820:C:T	8.94369e-07	-1.06161e-10	-1.05574
18856912	chr19:18856912:C:T	2.60795e-06	-1.05478	1.06925
18857849	chr19:18857849:T:C	3.35848e-07	-0.843221	-1.19197
18857879	chr19:18857879:G:T	5.83671e-07	-1.48252	-4.04282e-10
18858008	chr19:18858008:A:G	7.7187e-07	-0.203708	-0.99933
18858780	chr19:18858780:C:T	1.42536e-07	-1.54076	-1.3515
18859018	chr19:18859018:C:T	7.23319e-07	-1.06161e-10	-1.268
18859024	chr19:18859024:G:A	3.03684e-06	0.166719	-4.04282e-10
18859531	chr19:18859531:C:T	1.54973e-05	-1.06161e-10	1.79657
18859548	chr19:18859548:G:A	1.6199e-07	-1.34442	-1.4199
18859783	chr19:18859783:A:G	8.31269e-07	-1.06161e-10	-1.1289
18859923	chr19:18859923:A:G	8.01082e-07	0.00263391	-1.16853
18859971	chr19:18859971:C:T	1.41196e-07	-1.54431	-1.35739
18860385	chr19:18860385:C:T	8.99997e-07	-1.04946	-4.04282e-10
18860460	chr19:18860460:G:A	8.66394e-07	-1.06161e-10	-1.08751
18860513	chr19:18860513:T:C	2.80483e-06	1.00867	-0.921431
18860665	chr19:18860665:C:T	1.53744e-07	-1.53653	-1.28003
18861071	chr19:18861071:G:A	1.89358e-07	-1.19395	-1.41426
18861199	chr19:18861199:A:G	3.42156e-07	-1.48747	-0.529117
18861373	chr19:18861373:C:T	5.90021e-07	-1.4717	-4.04282e-10
18861782	chr19:18861782:T:C	2.07903e-07	-1.25107	-1.26372
18862132	chr19:18862132:C:T	6.6012e-07	-1.06161e-10	-1.35943
18863056	chr19:18863056:AC:A	6.45627e-07	-1.06161e-10	-1.38163
18863192	chr19:18863192:C:T	8.41454e-07	-1.11672	-4.04282e-10
18863250	chr19:18863250:G:C	4.56854e-06	1.50008	-0.924981
18863391	chr19:18863391:A:G	1.10746e-06	-0.044696	-0.797339
18865675	chr19:18865675:C:T	2.40607e-06	-0.0661045	-4.04282e-10
18866179	chr19:18866179:G:A	2.1684e-06	-1.09878	0.92867
18867441	chr19:18867441:C:T	2.23444e-06	-1.13447	0.994358
18867671	chr19:18867671:A:C	7.78225e-07	-1.19484	-4.04282e-10
18868509	chr19:18868509:C:T	7.62749e-07	-1.06161e-10	-1.21493
18868515	chr19:18868515:A:C	3.77365e-07	-1.04942	-0.869217
18868544	chr19:18868544:G:A	6.2964e-07	-1.06161e-10	-1.40671
18869231	chr19:18869231:C:T	1.03088e-06	-1.06161e-10	-0.913687
18869328	chr19:18869328:C:T	3.2976e-06	-1.06161e-10	0.249095
18869363	chr19:18869363:G:A	2.45268e-06	1.00887	-1.05579
18869489	chr19:18869489:G:A	8.42877e-07	-1.11503	-4.04282e-10
18869781	chr19:18869781:T:A	1.87885e-07	-1.20151	-1.41451
18869822	chr19:18869822:TGAC:T	6.75493e-07	-1.06161e-10	-1.33641
18870743	chr19:18870743:C:T	1.44622e-05	-1.06161e-10	1.72744
18871890	chr19:18871890:G:A	7.60834e-07	-1.06161e-10	-1.21744
18873021	chr19:18873021:G:A	6.47848e-07	-1.06161e-10	-1.3782
18873488	chr19:18873488:G:C	6.72504e-07	-1.06161e-10	-1.34085
18873801	chr19:18873801:A:G	4.52643e-07	-0.700609	-1.03614
18873930	chr19:18873930:C:T	7.77404e-07	-1.06161e-10	-1.19589
18873940	chr19:18873940:G:A	6.84982e-07	-1.06161e-10	-1.32246
18874034	chr19:18874034:G:A	2.05421e-07	-1.29804	-1.22876
18874288	chr19:18874288:T:C	5.84006e-07	-0.865726	-0.616217
18874414	chr19:18874414:C:T	6.9417e-07	-1.06161e-10	-1.30914
18875273	chr19:18875273:C:T	6.25758e-07	-1.41289	-4.04282e-10
18875510	chr19:18875510:T:A	1.65312e-06	-1.06161e-10	-0.441433
18875924	chr19:18875924:C:T	6.26683e-07	-1.06161e-10	-1.41141
18876066	chr19:18876066:C:T	3.30991e-07	-1.17579	-0.873973
18876161	chr19:18876161:T:C	3.53666e-07	-1.4197	-0.563803
18877055	chr19:18877055:G:A	2.40422e-06	-1.06161e-10	-0.066873
18877409	chr19:18877409:C:T	2.52868e-06	0.501528	-0.517931
18877857	chr19:18877857:T:C	2.78341e-07	-1.05519	-1.16782
18877863	chr19:18877863:CCT:C	1.00443e-06	-1.06161e-10	-0.939683
18877890	chr19:18877890:T:C	4.91312e-07	-0.513157	-1.14162
18878136	chr19:18878136:C:T	3.73886e-06	-1.06161e-10	0.374681
18878461	chr19:18878461:A:G	2.57211e-07	-1.05428	-1.24768
18878479	chr19:18878479:T:C	6.37622e-07	-1.06161e-10	-1.39411
18878511	chr19:18878511:T:C	2.4947e-07	-1.10885	-1.22367
18878681	chr19:18878681:G:A	6.65391e-07	-1.06161e-10	-1.35148
18878909	chr19:18878909:T:C	1.18984e-06	-1.06161e-10	-0.770277
18879163	chr19:18879163:C:T	8.08198e-07	-1.06161e-10	-1.15705
18879789	chr19:18879789:C:G	6.66617e-07	-1.06161e-10	-1.34964
18879928	chr19:18879928:C:T	6.87749e-07	-1.06161e-10	-1.31843
18880571	chr19:18880571:C:T	1.20689e-06	-1.06161e-10	-0.756053
18880803	chr19:18880803:T:C	2.10986e-07	-1.39137	-1.1087
18881378	chr19:18881378:G:A	4.66726e-06	0.596473	-4.04282e-10
18881575	chr19:18881575:A:T	8.93546e-06	-1.06161e-10	1.24593
18881710	chr19:18881710:C:A	1.82886e-07	-1.4281	-1.2149
18882541	chr19:18882541:G:A	7.07445e-07	-1.06161e-10	-1.29019
18882868	chr19:18882868:T:A	7.742e-07	-1.06161e-10	-1.20002
18883223	chr19:18883223:C:G	6.36242e-07	-1.06161e-10	-1.39628
18883753	chr19:18883753:C:G	1.70072e-06	-0.41305	-4.04282e-10
18884392	chr19:18884392:C:T	1.89351e-07	-1.25556	-1.35269
18884569	chr19:18884569:G:A	7.43333e-07	-1.06161e-10	-1.24071
18884840	chr19:18884840:A:C	7.88217e-07	-1.06161e-10	-1.18208
18885233	chr19:18885233:T:C	2.39428e-07	-1.22094	-1.15266
18885241	chr19:18885241:C:A	7.63741e-07	0.0564246	-1.27005
18885374	chr19:18885374:TC:T	8.38444e-07	-1.12031	-4.04282e-10
18885425	chr19:18885425:G:A	1.54241e-07	-1.5441	-1.26924
18885503	chr19:18885503:C:T	6.75884e-07	-1.06161e-10	-1.33583
18885762	chr19:18885762:G:A	3.68197e-06	-1.06161e-10	0.35935
18885770	chr19:18885770:C:T	8.53327e-06	-1.06161e-10	1.19987
18886094	chr19:18886094:GCCA:G	1.25843e-06	-1.06161e-10	-0.714231
18886115	chr19:18886115:CTATGCTCTGGA:C	7.44814e-07	-1.06161e-10	-1.23872
18886264	chr19:18886264:C:G	2.67682e-06	0.0405302	-4.04282e-10
18886276	chr19:18886276:G:A	6.28839e-06	-1.06161e-10	0.894606
18886298	chr19:18886298:C:T	3.871e-07	-0.699401	-1.19377
18886377	chr19:18886377:G:A	5.81795e-07	-0.142518	-1.34322
18886484	chr19:18886484:C:T	6.62173e-07	-1.06161e-10	-1.35633
18886489	chr19:18886489:G:A	6.5688e-07	-1.06161e-10	-1.36435
18886514	chr19:18886514:C:T	3.69766e-07	-0.970317	-0.968667
18887028	chr19:18887028:T:C	6.42212e-07	-1.06161e-10	-1.38694
18887182	chr19:18887182:T:C	8.99912e-07	-1.06161e-10	-1.04956
18887190	chr19:18887190:G:A	3.05604e-07	-1.53878	-0.590784
18887509	chr19:18887509:T:C	8.63256e-07	-1.06161e-10	-1.09114
18887675	chr19:18887675:C:T	1.41441e-06	-0.292005	-0.30538
18887761	chr19:18887761:A:G	1.57993e-06	-1.06161e-10	-0.486719
18887983	chr19:18887983:C:T	6.3025e-07	-1.06161e-10	-1.40574
18888035	chr19:18888035:C:A	1.30986e-06	0.534017	-1.20819
18888047	chr19:18888047:C:T	1.54188e-07	-1.41837	-1.39532
18888238	chr19:18888238:A:T	6.33008e-07	-1.06161e-10	-1.40137
18888893	chr19:18888893:T:C	4.97915e-06	0.926904	-0.265744
18889343	chr19:18889343:C:T	3.675e-07	-0.629762	-1.31537
18890504	chr19:18890504:G:C	4.76532e-07	-1.39621	-0.289109
18892042	chr19:18892042:C:T	2.59385e-07	-1.09384	-1.1997
18892400	chr19:18892400:A:G	3.20426e-06	-0.895875	1.11626
18892410	chr19:18892410:T:C	2.91553e-06	-0.897427	1.02338
18892442	chr19:18892442:G:A	9.44004e-07	-0.586358	-0.415367
18892451	chr19:18892451:A:G	3.07817e-06	-1.06161e-10	0.180238
18892583	chr19:18892583:T:C	6.27232e-07	-1.06161e-10	-1.41054
18892904	chr19:18892904:C:T	3.18613e-07	-1.03189	-1.05599
18892979	chr19:18892979:C:T	1.54837e-05	-1.06161e-10	1.79569
18893638	chr19:18893638:G:A	8.50379e-07	-1.06161e-10	-1.10617
18893813	chr19:18893813:C:T	9.60413e-07	-1.06161e-10	-0.984491
18894573	chr19:18894573:G:A	3.74635e-06	-0.490763	0.867447
18894641	chr19:18894641:G:A	8.62095e-07	-1.06161e-10	-1.09249
18895151	chr19:18895151:G:A	2.30431e-06	-1.06161e-10	-0.109319
18895646	chr19:18895646:A:G	1.99455e-06	-0.978882	0.725203
18895650	chr19:18895650:T:C	6.23228e-07	-1.06161e-10	-1.41694
18895839	chr19:18895839:A:G	3.93512e-07	-1.26763	-0.609115
18895857	chr19:18895857:G:C	4.18167e-07	-0.791204	-1.02477
18896992	chr19:18896992:C:T	1.39471e-06	-0.782333	0.170919
18898073	chr19:18898073:G:A	2.74991e-06	0.0674689	-4.04282e-10
18898102	chr19:18898102:C:A	8.21771e-07	-1.06161e-10	-1.14039
18898661	chr19:18898661:T:C	8.89417e-07	-0.0459475	-1.01534
18898744	chr19:18898744:C:T	7.63717e-06	-1.06161e-10	1.08893
18898799	chr19:18898799:G:A	3.3229e-06	-1.06161e-10	0.256739
18898818	chr19:18898818:C:T	1.01001e-06	-1.06161e-10	-0.934138
18899236	chr19:18899236:T:C	8.60179e-07	-1.06161e-10	-1.09471
18900124	chr19:18900124:GC:G	5.10837e-06	-0.580486	1.26727
18900139	chr19:18900139:G:A	1.67063e-06	0.232409	-0.663308
18900435	chr19:18900435:T:C	1.4174e-06	0.727426	-1.3227
18900575	chr19:18900575:G:A	6.33873e-07	-1.06161e-10	-1.40001
18900970	chr19:18900970:T:C	6.25383e-07	-1.06161e-10	-1.41349
18901056	chr19:18901056:T:C	4.38133e-06	-0.847867	1.38112
18901250	chr19:18901250:T:C	7.29063e-07	-1.06161e-10	-1.26009
18901413	chr19:18901413:C:T	6.36652e-07	-1.06161e-10	-1.39563
18901444	chr19:18901444:A:G	6.6876e-07	-1.06161e-10	-1.34643
18901549	chr19:18901549:G:A	1.39809e-06	-0.818019	0.209024
18901682	chr19:18901682:A:T	1.06409e-06	-0.881979	-4.04282e-10
18901796	chr19:18901796:G:A	8.36897e-07	-1.06161e-10	-1.12215
18901906	chr19:18901906:C:T	8.48878e-07	-1.06161e-10	-1.10794
18902996	chr19:18902996:G:A	7.83985e-07	-1.06161e-10	-1.18746
18904000	chr19:18904000:T:C	1.52549e-06	0.799145	-1.32093
18904334	chr19:18904334:G:A	5.2783e-05	-1.06161e-10	3.02209
18904682	chr19:18904682:C:T	3.30137e-07	-1.30573	-0.74662
18904736	chr19:18904736:C:T	6.21373e-07	-1.06161e-10	-1.41992
18905093	chr19:18905093:A:G	6.21322e-07	-1.06161e-10	-1.42001
18905299	chr19:18905299:A:G	1.59797e-05	-1.20499	3.03221
18905475	chr19:18905475:A:G	7.21386e-07	-1.06161e-10	-1.27068
18905641	chr19:18905641:G:A	1.69156e-06	-0.41845	-4.04282e-10
18905892	chr19:18905892:T:C	1.27781e-06	-1.06161e-10	-0.698952
18905939	chr19:18905939:G:A	1.55346e-06	-0.991741	0.488124
18905976	chr19:18905976:G:A	3.25832e-06	-0.817255	1.05437
18906169	chr19:18906169:G:A	3.96483e-07	-1.00234	-0.866879
18906763	chr19:18906763:T:C	3.12435e-06	-0.104612	0.299738
18906852	chr19:18906852:C:T	1.014e-06	-1.06161e-10	-0.930197
18906902	chr19:18906902:G:A	9.51419e-07	-1.06161e-10	-0.993901
18907024	chr19:18907024:A:G	1.80432e-06	-1.06161e-10	-0.353913
18907053	chr19:18907053:G:A	2.15248e-06	-1.25984	1.08236
18907191	chr19:18907191:G:C	8.22976e-07	-1.06161e-10	-1.13893
18907442	chr19:18907442:C:T	9.5257e-07	-1.06161e-10	-0.992691
18907487	chr19:18907487:T:A	8.30746e-07	-1.06161e-10	-1.12953
18907502	chr19:18907502:A:C	4.29459e-07	-1.22134	-0.567989
18907549	chr19:18907549:G:A	8.43969e-07	-1.06161e-10	-1.11374
18907667	chr19:18907667:G:A	9.33324e-07	-1.06161e-10	-1.0131
18907762	chr19:18907762:G:A	1.067e-06	-1.06161e-10	-0.879247
18907805	chr19:18907805:C:T	3.38324e-06	-0.822937	1.09767
18908025	chr19:18908025:G:C	1.44238e-06	-0.929609	0.351805
18908034	chr19:18908034:A:C	6.95745e-07	-1.06161e-10	-1.30687
18908057	chr19:18908057:A:G	1.68357e-06	0.750541	-1.17372
18908153	chr19:18908153:C:T	1.81822e-07	-1.29381	-1.35501
18908991	chr19:18908991:G:A	2.12873e-07	-1.22615	-1.26501
18909051	chr19:18909051:G:A	7.53008e-07	-1.06161e-10	-1.22778
18909060	chr19:18909060:T:G	9.35331e-07	-1.06161e-10	-1.01095
18909143	chr19:18909143:T:G	8.27781e-07	-1.06161e-10	-1.13311
18909647	chr19:18909647:T:C	2.00026e-06	0.98244	-1.23326
18909906	chr19:18909906:G:A	6.56764e-07	-1.06161e-10	-1.36453
18909934	chr19:18909934:T:C	7.83964e-07	-1.06161e-10	-1.18749
18909935	chr19:18909935:A:G	6.50683e-07	-1.06161e-10	-1.37383
18910201	chr19:18910201:C:T	1.1336e-06	-0.630769	-0.187929
18910303	chr19:18910303:G:A	8.45454e-07	-1.06161e-10	-1.11198
18910415	chr19:18910415:G:A	9.77141e-07	-1.06161e-10	-0.967223
18910645	chr19:18910645:T:C	1.18033e-06	-1.53067	0.752364
18911198	chr19:18911198:C:A	1.11812e-06	0.39689	-1.22934
18911236	chr19:18911236:G:A	2.33685e-07	-1.27071	-1.12717
18911395	chr19:18911395:T:C	3.41075e-07	-1.39244	-0.627315
18911709	chr19:18911709:G:A	1.60116e-06	-1.01557	0.542203
18912309	chr19:18912309:T:C	1.03674e-06	-0.908014	-4.04282e-10
18912629	chr19:18912629:C:T	8.06892e-07	-1.06161e-10	-1.15867
18912764	chr19:18912764:A:G	5.49983e-07	-0.970916	-0.571051
18913611	chr19:18913611:A:G	7.31612e-07	-0.46108	-0.795524
18914903	chr19:18914903:T:C	6.90388e-07	-1.06161e-10	-1.3146
18914941	chr19:18914941:T:C	6.77187e-07	-1.06161e-10	-1.33391
18915167	chr19:18915167:C:T	6.96215e-07	-1.06161e-10	-1.3062
18915683	chr19:18915683:T:C	5.87257e-05	-1.06161e-10	3.12878
18916042	chr19:18916042:A:G	1.08789e-06	-0.386101	-0.473757
18916093	chr19:18916093:G:A	6.69461e-07	-1.06161e-10	-1.34538
18917832	chr19:18917832:C:T	6.47727e-07	-1.06161e-10	-1.37839
18918734	chr19:18918734:G:GT	1.24729e-06	-0.723122	-4.04282e-10
18919311	chr19:18919311:G:C	1.78055e-06	0.407529	-0.774707
18919492	chr19:18919492:C:A	8.26262e-07	-1.06161e-10	-1.13494
18919513	chr19:18919513:G:A	9.34946e-07	-1.06161e-10	-1.01137
18919621	chr19:18919621:TGGGACCACGCA:T	7.36769e-07	-1.06161e-10	-1.24958
18919880	chr19:18919880:C:G	7.52778e-07	-0.731975	-0.496109
18920278	chr19:18920278:C:G	7.62136e-07	-1.06161e-10	-1.21573
18920457	chr19:18920457:G:A	9.34946e-07	-1.06161e-10	-1.01137
18920724	chr19:18920724:C:T	1.3683e-06	-0.630529	-4.04282e-10
18920943	chr19:18920943:C:A	7.61998e-07	-1.06161e-10	-1.21591
18921125	chr19:18921125:G:A	7.47548e-07	-1.06161e-10	-1.23506
18921195	chr19:18921195:A:G	7.66915e-07	-1.06161e-10	-1.20948
18921415	chr19:18921415:G:T	1.97747e-07	-1.34195	-1.22292
18921752	chr19:18921752:C:T	6.6251e-07	-1.06161e-10	-1.35582
18921871	chr19:18921871:T:C	1.47645e-06	-1.06161e-10	-0.554457
18922280	chr19:18922280:G:A	1.11823e-06	-0.44773	-0.384621
18922578	chr19:18922578:G:A	7.33551e-07	-0.543354	-0.710602
18922633	chr19:18922633:G:A	1.07516e-06	-1.06161e-10	-0.871626
18922814	chr19:18922814:G:A	7.82315e-07	-1.06161e-10	-1.1896
18923262	chr19:18923262:C:T	1.24728e-06	-0.723137	-4.04282e-10
18923388	chr19:18923388:G:A	2.15286e-06	-1.06161e-10	-0.177304
18923477	chr19:18923477:A:G	7.86005e-07	-1.06161e-10	-1.18489
18923749	chr19:18923749:G:A	3.59371e-07	-1.17773	-0.789766
18924137	chr19:18924137:G:A	3.06412e-07	-1.41609	-0.710838
18924350	chr19:18924350:CT:C	5.16225e-07	-0.728269	-0.877044
18924522	chr19:18924522:A:G	6.28205e-07	-1.06161e-10	-1.40899
18924545	chr19:18924545:G:T	4.80905e-05	3.09092	-0.16193
18924546	chr19:18924546:C:T	4.7178e-05	3.09695	-0.187121
18924608	chr19:18924608:C:T	7.74313e-07	-1.06161e-10	-1.19988
18924619	chr19:18924619:G:T	1.70858e-06	-0.15498	-0.253455
18924728	chr19:18924728:G:T	8.80741e-07	-1.06161e-10	-1.07109
18925301	chr19:18925301:A:G	2.1848e-07	-1.07136	-1.3938
18925351	chr19:18925351:C:T	1.47594e-06	-1.06161e-10	-0.554807
18926244	chr19:18926244:T:C	4.92391e-06	0.691316	-0.0413115
18926260	chr19:18926260:C:T	8.5316e-07	-1.06161e-10	-1.10291
18926429	chr19:18926429:G:C	4.16232e-06	-1.06161e-10	0.481973
18927089	chr19:18927089:AAAAAG:A	6.32476e-07	-1.06161e-10	-1.40221
18927932	chr19:18927932:C:T	8.53739e-07	-1.06161e-10	-1.10223
18928221	chr19:18928221:C:T	1.52339e-06	-1.06161e-10	-0.523161
18928271	chr19:18928271:G:A	6.6812e-07	-1.06161e-10	-1.34739
18928350	chr19:18928350:G:A	6.22185e-07	-1.06161e-10	-1.41862
18928489	chr19:18928489:T:C	1.67087e-06	0.112323	-0.543076
18929043	chr19:18929043:T:C	1.50016e-06	-1.06161e-10	-0.53853
18929056	chr19:18929056:T:C	8.03737e-07	-1.06161e-10	-1.16258
18929099	chr19:18929099:G:A	1.0927e-06	0.405978	-1.26143
18930214	chr19:18930214:C:T	3.28539e-07	-1.34328	-0.713919
18930451	chr19:18930451:G:A	7.43001e-07	-1.29137	0.0502103
18930572	chr19:18930572:A:C	6.29899e-07	-1.06161e-10	-1.4063
18930643	chr19:18930643:T:C	6.23636e-07	-1.06161e-10	-1.41629
18930653	chr19:18930653:T:C	6.21384e-07	-1.06161e-10	-1.41991
18930681	chr19:18930681:T:C	3.23248e-06	0.777118	-0.547968
18930743	chr19:18930743:C:T	1.90818e-06	-1.01774	0.719785
18930943	chr19:18930943:G:A	6.21072e-07	-1.06161e-10	-1.42041
18931146	chr19:18931146:C:A	1.519e-06	-1.06161e-10	-0.526047
18931187	chr19:18931187:C:T	6.22693e-07	-1.06161e-10	-1.4178
18931228	chr19:18931228:C:T	1.79346e-06	-1.06161e-10	-0.359955
18931373	chr19:18931373:G:A	6.35906e-07	-1.06161e-10	-1.3968
18931442	chr19:18931442:C:T	1.75012e-06	-1.06161e-10	-0.384414
18931539	chr19:18931539:C:T	7.29455e-07	-1.06161e-10	-1.25956
18931578	chr19:18931578:A:G	6.3357e-07	-1.06161e-10	-1.40048
18931799	chr19:18931799:C:T	1.29568e-06	0.291426	-0.976488
18931879	chr19:18931879:T:C	6.8585e-07	-1.06161e-10	-1.3212
18931904	chr19:18931904:G:A	1.68414e-06	-0.422845	-4.04282e-10
18931996	chr19:18931996:C:A	9.64765e-07	-1.06161e-10	-0.979969
18932045	chr19:18932045:G:A	9.73537e-07	-1.06161e-10	-0.970918
18932654	chr19:18932654:G:A	1.83104e-06	-1.06161e-10	-0.339216
18933254	chr19:18933254:C:T	2.35349e-06	-1.06161e-10	-0.0881989
18933351	chr19:18933351:T:G	9.06605e-07	-1.06161e-10	-1.04215
18933532	chr19:18933532:G:T	6.28327e-07	-1.06161e-10	-1.40879
18933612	chr19:18933612:C:T	5.59935e-07	-1.52403	-4.04282e-10
18933749	chr19:18933749:G:A	6.21686e-07	-1.06161e-10	-1.41942
18934168	chr19:18934168:G:A	8.76397e-07	-1.06161e-10	-1.07604
18934193	chr19:18934193:C:T	9.36545e-07	-1.06161e-10	-1.00966
18934248	chr19:18934248:C:T	8.78623e-07	-1.06161e-10	-1.0735
18934530	chr19:18934530:GGAA:G	3.20426e-06	-1.06161e-10	0.220381
18934833	chr19:18934833:T:C	1.30952e-06	-1.06161e-10	-0.674437
18935069	chr19:18935069:C:T	6.33228e-07	-1.06161e-10	-1.40102
18935853	chr19:18935853:C:CTGCTAAGAA	6.05604e-07	-1.44563	-4.04282e-10
18936039	chr19:18936039:T:C	6.37462e-07	-1.06161e-10	-1.39436
18936081	chr19:18936081:C:T	7.13135e-07	-1.06161e-10	-1.28218
18936089	chr19:18936089:G:T	8.38052e-07	-1.06161e-10	-1.12077
18936111	chr19:18936111:C:T	6.41482e-07	-1.06161e-10	-1.38807
18936353	chr19:18936353:T:TA	6.30336e-07	-1.06161e-10	-1.4056
18936537	chr19:18936537:G:A	1.76815e-06	-1.06161e-10	-0.374168
18936711	chr19:18936711:C:T	7.2803e-07	-1.06161e-10	-1.26151
18936887	chr19:18936887:G:A	5.48663e-07	-1.54437	-4.04282e-10
18936977	chr19:18936977:T:G	1.73866e-07	-1.35435	-1.33922
18937086	chr19:18937086:G:A	6.99819e-07	-1.30103	-4.04282e-10
18938092	chr19:18938092:T:C	4.87807e-07	-1.5393	-0.122635
18938124	chr19:18938124:G:A	4.3371e-07	-1.00676	-0.772718
18938385	chr19:18938385:G:A	2.09471e-07	-1.50078	-1.00649
18938389	chr19:18938389:G:A	4.30159e-07	-0.373001	-1.4147
18938689	chr19:18938689:A:T	6.22614e-07	-1.06161e-10	-1.41793
18939159	chr19:18939159:C:T	5.98821e-07	-1.45689	-4.04282e-10
18939499	chr19:18939499:TAACTC:T	1.03446e-06	-0.910216	-4.04282e-10
18939596	chr19:18939596:C:T	1.95753e-06	-1.06161e-10	-0.272414
18939742	chr19:18939742:C:G	1.09836e-06	-1.06161e-10	-0.850283
18940030	chr19:18940030:G:A	2.11323e-06	-1.06161e-10	-0.195882
18940148	chr19:18940148:A:G	1.63647e-07	-1.34855	-1.40559
18940178	chr19:18940178:G:A	1.43797e-06	-0.580865	-4.04282e-10
18940707	chr19:18940707:T:C	6.33155e-07	-1.06161e-10	-1.40114
18941011	chr19:18941011:C:T	3.12298e-07	-0.68743	-1.42047
18941089	chr19:18941089:T:C	1.5937e-07	-1.37011	-1.41051
18942208	chr19:18942208:G:C	1.48928e-06	-1.06161e-10	-0.545808
18942509	chr19:18942509:C:T	1.41645e-06	-1.06161e-10	-0.595946
18942919	chr19:18942919:G:A	9.0096e-07	-1.06161e-10	-1.04839
18943339	chr19:18943339:C:T	1.12087e-06	-0.829998	-4.04282e-10
18943538	chr19:18943538:C:T	6.38076e-07	-1.06161e-10	-1.3934
18943911	chr19:18943911:T:C	4.25922e-06	0.890431	-0.385443
18943935	chr19:18943935:G:A	1.56735e-06	-1.06161e-10	-0.494716
18943943	chr19:18943943:G:T	6.84773e-07	-1.06161e-10	-1.32277
18944314	chr19:18944314:AG:A	9.10363e-07	-1.06161e-10	-1.03801
18944391	chr19:18944391:C:T	1.55919e-07	-1.54434	-1.25818
18945344	chr19:18945344:A:G	4.02514e-07	-1.53224	-0.321881
18945819	chr19:18945819:C:T	1.55046e-06	-1.06161e-10	-0.505549
18946003	chr19:18946003:C:T	1.09334e-06	-1.06161e-10	-0.854858
18946084	chr19:18946084:T:C	9.17166e-07	-1.06161e-10	-1.03057
18946683	chr19:18946683:G:C	6.86964e-07	-1.06161e-10	-1.31957
18947123	chr19:18947123:A:G	6.69696e-07	-1.06161e-10	-1.34503
18947204	chr19:18947204:A:T	7.59123e-07	-1.06161e-10	-1.21969
18947307	chr19:18947307:G:A	1.20726e-06	-1.06161e-10	-0.755744
18947498	chr19:18947498:G:A	7.47759e-07	-1.06161e-10	-1.23477
18947834	chr19:18947834:T:C	6.38658e-07	-1.06161e-10	-1.39249
18947977	chr19:18947977:A:C	5.4509e-06	-1.06161e-10	0.751682
18948356	chr19:18948356:G:A	1.07991e-05	-1.06161e-10	1.43536
18949267	chr19:18949267:G:A	1.34219e-07	-1.53363	-1.41875
18949441	chr19:18949441:T:A	6.21988e-07	-1.06161e-10	-1.41893
18949498	chr19:18949498:G:T	6.48694e-07	-1.06161e-10	-1.37689
18949629	chr19:18949629:A:G	1.53599e-07	-1.5397	-1.27781
18949676	chr19:18949676:C:T	9.69459e-06	1.32747	-4.04282e-10
18949681	chr19:18949681:C:T	2.97604e-07	-1.48913	-0.666958
18949768	chr19:18949768:C:T	6.04841e-07	-1.44689	-4.04282e-10
18949832	chr19:18949832:C:T	2.63896e-07	-1.50925	-0.767051
18950148	chr19:18950148:G:A	8.44086e-07	-1.06161e-10	-1.1136
18950329	chr19:18950329:T:C	1.77321e-07	-1.34941	-1.32449
18950967	chr19:18950967:G:A	1.1531e-06	-1.06161e-10	-0.801648
18950980	chr19:18950980:A:T	1.44592e-07	-1.45987	-1.41807
18951752	chr19:18951752:C:T	7.59101e-07	-1.06161e-10	-1.21972
18951898	chr19:18951898:C:A	1.5176e-07	-1.41859	-1.41097
18952268	chr19:18952268:G:A	4.00563e-07	-1.54426	-0.314726
18952494	chr19:18952494:C:T	6.78219e-07	-1.06161e-10	-1.33238
18952750	chr19:18952750:G:A	4.74202e-06	-0.550503	1.16287
18953125	chr19:18953125:G:A	1.88356e-06	-1.06161e-10	-0.310938
18953382	chr19:18953382:A:G	1.37918e-07	-1.53398	-1.39122
18953677	chr19:18953677:G:C	6.22308e-07	-1.06161e-10	-1.41842
18953889	chr19:18953889:A:G	6.37823e-07	-1.06161e-10	-1.39379
18954034	chr19:18954034:G:A	7.79188e-07	-1.06161e-10	-1.1936
18954084	chr19:18954084:T:G	2.49203e-07	-1.38317	-0.950422
18955106	chr19:18955106:T:C	5.48447e-07	-1.05079	-0.493972
18955200	chr19:18955200:TCCATCCATCTGC:T	1.53127e-07	-1.51319	-1.3074
18955766	chr19:18955766:G:A	3.83361e-07	-0.696792	-1.20609
18955786	chr19:18955786:C:CAGAT	5.26645e-07	-0.617844	-0.967484
18955790	chr19:18955790:T:C	6.39793e-07	-1.06161e-10	-1.39071
18956125	chr19:18956125:T:TG	5.47744e-07	-0.546619	-0.999427
18956138	chr19:18956138:A:G	2.41393e-06	-1.06161e-10	-0.0628417
18956209	chr19:18956209:G:A	3.43947e-07	-0.779636	-1.23173
18956504	chr19:18956504:G:A	1.59123e-07	-1.40155	-1.38063
18956509	chr19:18956509:A:G	9.16438e-07	-1.06161e-10	-1.03136
18956510	chr19:18956510:T:C	6.28568e-07	-1.06161e-10	-1.40841
18956520	chr19:18956520:C:T	2.26268e-06	-1.06161e-10	-0.127549
18956989	chr19:18956989:C:T	3.51517e-07	-0.718051	-1.27155
18957032	chr19:18957032:C:T	1.61099e-07	-1.42546	-1.34437
18957038	chr19:18957038:G:A	1.42978e-07	-1.54274	-1.34642
18957909	chr19:18957909:C:T	1.37499e-07	-1.51121	-1.41703
18958653	chr19:18958653:G:A	4.91033e-07	-0.958487	-0.696855
18958998	chr19:18958998:G:A	6.65524e-07	-1.06161e-10	-1.35128
18959051	chr19:18959051:G:A	1.05132e-06	-1.06161e-10	-0.894055
18959084	chr19:18959084:T:A	4.32736e-07	-1.08896	-0.692763
18959434	chr19:18959434:T:C	7.71111e-06	-1.06161e-10	1.09856
18959787	chr19:18959787:T:C	6.38915e-07	-1.06161e-10	-1.39208
18960038	chr19:18960038:C:T	9.1108e-07	-1.06161e-10	-1.03722
18960056	chr19:18960056:C:T	6.69137e-07	-1.34587	-4.04282e-10
18960162	chr19:18960162:T:TA	6.52736e-07	-1.06161e-10	-1.37068
18960707	chr19:18960707:G:C	1.71558e-07	-1.41354	-1.29339
18960820	chr19:18960820:A:G	1.51308e-07	-1.41297	-1.41956
18961113	chr19:18961113:G:A	7.59275e-06	1.08309	-4.04282e-10
18961344	chr19:18961344:G:A	6.24632e-07	-1.06161e-10	-1.41469
18961445	chr19:18961445:A:G	5.48762e-07	-1.54419	-4.04282e-10
18961615	chr19:18961615:T:C	6.74092e-07	-1.06161e-10	-1.33849
18961780	chr19:18961780:A:AG	6.11468e-07	-0.0215814	-1.41441
18962123	chr19:18962123:C:T	8.16645e-07	-1.06161e-10	-1.14665
18962989	chr19:18962989:T:A	2.05514e-07	-1.53764	-0.988696
18963188	chr19:18963188:G:T	6.2097e-07	-1.06161e-10	-1.42057
18964218	chr19:18964218:G:A	1.29375e-05	-1.06161e-10	1.61603
18964251	chr19:18964251:T:C	2.19205e-07	-1.40072	-1.06113
18964527	chr19:18964527:G:A	7.71215e-07	-1.06161e-10	-1.20389
18964569	chr19:18964569:G:A	2.28154e-07	-1.45407	-0.967766
18964646	chr19:18964646:T:C	1.77026e-07	-1.54431	-1.13124
18964724	chr19:18964724:G:A	2.23488e-07	-1.34129	-1.10121
18964832	chr19:18964832:G:A	1.0686e-06	-1.06161e-10	-0.87775
18964949	chr19:18964949:A:G	2.12366e-06	-1.06161e-10	-0.19096
18965183	chr19:18965183:G:A	1.43697e-06	-0.581565	-4.04282e-10
18965675	chr19:18965675:C:T	2.5577e-05	-1.06161e-10	2.29759
18965813	chr19:18965813:G:A	1.65386e-06	-1.06161e-10	-0.440986
18965971	chr19:18965971:G:A	7.10305e-07	0.103838	-1.39
18966100	chr19:18966100:G:C	6.5411e-07	-1.06161e-10	-1.36858
18966852	chr19:18966852:C:T	6.4875e-07	-1.06161e-10	-1.37681
18966921	chr19:18966921:C:T	7.57849e-07	-1.06161e-10	-1.22137
18967110	chr19:18967110:G:A	4.7372e-07	-1.3508	-0.340442
18967153	chr19:18967153:G:GCCA	6.39488e-07	-1.06161e-10	-1.39119
18967491	chr19:18967491:A:T	2.09353e-07	-1.48462	-1.02321
18967598	chr19:18967598:G:T	5.83175e-07	-0.0877281	-1.39564
18967783	chr19:18967783:T:C	3.01377e-07	-1.53217	-0.611326
18967921	chr19:18967921:C:T	6.62088e-07	-1.06161e-10	-1.35646
18968499	chr19:18968499:A:T	4.95079e-07	-1.33021	-0.316923
18968584	chr19:18968584:T:C	2.8282e-07	-1.54011	-0.666928
18968629	chr19:18968629:T:G	6.83182e-07	-1.06161e-10	-1.32509
18968797	chr19:18968797:T:A	1.12197e-06	-1.06161e-10	-0.829011
18968829	chr19:18968829:C:A	6.79377e-07	-1.06161e-10	-1.33068
18968834	chr19:18968834:G:A	9.57058e-07	-1.06161e-10	-0.98799
18968912	chr19:18968912:C:T	8.79627e-07	-1.06161e-10	-1.07236
18968914	chr19:18968914:A:G	6.531e-07	-1.06161e-10	-1.37012
18969184	chr19:18969184:G:A	6.8393e-07	-1.06161e-10	-1.324
18969306	chr19:18969306:T:C	6.21718e-07	-1.06161e-10	-1.41937
18969531	chr19:18969531:G:A	7.95967e-07	-1.06161e-10	-1.1723
18969585	chr19:18969585:C:T	4.3947e-07	-1.33731	-0.428975
18969631	chr19:18969631:A:C	7.0746e-07	-1.06161e-10	-1.29017
18969858	chr19:18969858:T:G	7.01644e-07	-1.06161e-10	-1.29843
18969906	chr19:18969906:GTTA:G	6.83075e-07	-1.06161e-10	-1.32525
18970218	chr19:18970218:C:T	6.83965e-07	-1.06161e-10	-1.32395
18970305	chr19:18970305:T:C	6.32113e-07	-1.06161e-10	-1.40279
18970653	chr19:18970653:G:A	1.52884e-06	-0.51959	-4.04282e-10
18970892	chr19:18970892:A:C	5.56229e-07	-1.53067	-4.04282e-10
18971274	chr19:18971274:C:T	5.18121e-07	-0.48897	-1.11268
18971450	chr19:18971450:G:A	6.49228e-07	-1.06161e-10	-1.37607
18971654	chr19:18971654:A:T	1.92568e-07	-1.46831	-1.12309
18971659	chr19:18971659:G:A	2.67959e-07	-1.53618	-0.724839
18971810	chr19:18971810:C:T	3.3014e-07	-1.18808	-0.864254
18972089	chr19:18972089:C:T	2.02588e-07	-1.40746	-1.13322
18972184	chr19:18972184:T:C	6.84369e-07	-1.06161e-10	-1.32336
18972243	chr19:18972243:A:C	7.22829e-07	-1.06161e-10	-1.26868
18972294	chr19:18972294:A:G	6.61253e-07	-1.06161e-10	-1.35772
18972436	chr19:18972436:G:A	5.67986e-07	-1.50976	-4.04282e-10
18972611	chr19:18972611:G:A	1.54597e-06	-0.673363	0.164915
18972629	chr19:18972629:G:A	7.47473e-07	-1.06161e-10	-1.23516
18972674	chr19:18972674:A:G	5.81029e-07	-1.48705	-4.04282e-10
18972942	chr19:18972942:C:T	5.3479e-06	-1.06161e-10	0.732605
18973075	chr19:18973075:G:T	7.77046e-07	-1.06161e-10	-1.19636
18973126	chr19:18973126:T:G	2.80184e-05	-1.06161e-10	2.38876
18973432	chr19:18973432:G:C	7.17658e-07	0.138734	-1.4146
18973554	chr19:18973554:G:A	1.60079e-05	2.50631	-0.677321
18973858	chr19:18973858:G:C	2.09295e-06	-1.32729	1.12176
18973875	chr19:18973875:C:T	3.12214e-07	-1.20099	-0.90717
18973898	chr19:18973898:C:T	4.96072e-06	-1.06161e-10	0.657452
18974126	chr19:18974126:C:T	7.06155e-07	-1.06161e-10	-1.29202
18974227	chr19:18974227:G:A	7.99369e-07	-1.06161e-10	-1.16803
18974248	chr19:18974248:T:C	2.95903e-06	1.25062	-1.10986
18974302	chr19:18974302:A:G	7.24362e-07	-1.06161e-10	-1.26656
18974412	chr19:18974412:G:C	2.05929e-06	-1.06161e-10	-0.221738
18975107	chr19:18975107:A:G	1.34553e-06	-0.647308	-4.04282e-10
18975482	chr19:18975482:C:T	3.42389e-07	-0.602611	-1.41329
18975485	chr19:18975485:A:T	7.84756e-07	-1.06161e-10	-1.18648
18975610	chr19:18975610:C:G	6.76299e-07	-1.32779	-0.00742425
18975657	chr19:18975657:C:T	7.24431e-07	-1.06161e-10	-1.26647
18975720	chr19:18975720:T:C	7.27185e-07	-1.06161e-10	-1.26267
18976020	chr19:18976020:C:T	5.78652e-06	-1.06161e-10	0.811433
18976350	chr19:18976350:C:T	4.19538e-07	-1.38434	-0.428359
18976488	chr19:18976488:G:A	8.54226e-07	-1.10166	-4.04282e-10
18976689	chr19:18976689:G:C	5.94938e-07	-0.784582	-0.678815
18976723	chr19:18976723:A:G	7.25984e-07	-1.06161e-10	-1.26433
18976814	chr19:18976814:A:G	7.18434e-07	-1.06161e-10	-1.27478
18977522	chr19:18977522:G:A	7.00381e-07	-1.30023	-4.04282e-10
18977560	chr19:18977560:T:A	5.77978e-07	-0.749369	-0.742951
18977573	chr19:18977573:T:A	6.27484e-07	-1.06161e-10	-1.41014
18977969	chr19:18977969:C:T	6.56355e-07	-1.06161e-10	-1.36515
18978097	chr19:18978097:G:A	1.78097e-06	-1.06161e-10	-0.366943
18978932	chr19:18978932:T:A	6.81983e-07	-1.06161e-10	-1.32685
18979599	chr19:18979599:G:A	6.77926e-07	-1.06161e-10	-1.33282
18979903	chr19:18979903:G:A	7.17212e-07	-1.06161e-10	-1.27648
18980026	chr19:18980026:C:A	3.93826e-05	2.43869	0.290538
18980277	chr19:18980277:A:G	1.10365e-06	-0.845477	-4.04282e-10
18980444	chr19:18980444:A:G	5.51107e-06	1.80437	-1.04171
18980999	chr19:18980999:C:T	6.26039e-07	-1.06161e-10	-1.41244
18981074	chr19:18981074:AG:A	2.79866e-07	-1.3175	-0.900044
18981101	chr19:18981101:T:C	4.59982e-07	-1.51276	-0.207903
18981525	chr19:18981525:T:G	6.8513e-07	-1.06161e-10	-1.32225
18981625	chr19:18981625:C:T	5.92e-07	-1.46835	-4.04282e-10
18981888	chr19:18981888:G:A	6.21336e-07	-1.06161e-10	-1.41998
18981994	chr19:18981994:G:A	5.50904e-07	-1.54029	-4.04282e-10
18982293	chr19:18982293:A:C	2.14062e-06	-1.06161e-10	-0.183003
18982359	chr19:18982359:A:C	6.30322e-07	-1.06161e-10	-1.40562
18982430	chr19:18982430:C:T	6.49063e-07	-1.06161e-10	-1.37633
18982571	chr19:18982571:T:C	8.39378e-06	1.97451	-0.791122
18982810	chr19:18982810:G:A	1.06943e-05	2.46616	-1.04055
18982812	chr19:18982812:A:G	3.70855e-07	-1.18984	-0.746206
18983327	chr19:18983327:G:A	1.89496e-06	-1.06161e-10	-0.304901
18983391	chr19:18983391:A:G	6.31878e-07	-1.06161e-10	-1.40316
18983563	chr19:18983563:C:T	5.53903e-06	-1.06161e-10	0.76772
18985154	chr19:18985154:G:A	4.13808e-07	-1.41095	-0.415504
18985320	chr19:18985320:A:G	6.42302e-07	-1.06161e-10	-1.3868
18985425	chr19:18985425:G:A	6.60761e-07	-1.06161e-10	-1.35846
18985697	chr19:18985697:C:T	7.07085e-07	-1.06161e-10	-1.2907
18985887	chr19:18985887:G:C	1.03109e-06	-1.06161e-10	-0.913478
18986025	chr19:18986025:G:A	6.7138e-07	-0.096466	-1.24605
18986388	chr19:18986388:T:G	7.8837e-07	-0.192371	-0.989517
18986450	chr19:18986450:C:T	6.23404e-07	-1.06161e-10	-1.41666
18987125	chr19:18987125:C:A	6.21174e-07	-1.06161e-10	-1.42024
18987210	chr19:18987210:C:T	6.21155e-07	-1.06161e-10	-1.42027
18987307	chr19:18987307:C:A	7.12277e-07	-0.283819	-0.999568
18987615	chr19:18987615:T:C	6.21076e-07	-1.06161e-10	-1.4204
18987689	chr19:18987689:C:T	3.01981e-06	-1.06161e-10	0.161093
18987705	chr19:18987705:A:G	9.39438e-07	-0.122494	-0.884079
18988084	chr19:18988084:T:A	2.01118e-07	-1.54137	-1.00659
18988095	chr19:18988095:GGTCA:G	5.93554e-07	-0.08763	-1.3781
18988454	chr19:18988454:G:A	1.01919e-06	-1.06161e-10	-0.92509
18988529	chr19:18988529:GAGGCAGCA:G	3.08792e-06	-1.06161e-10	0.183397
18988689	chr19:18988689:T:C	1.15129e-06	-1.06161e-10	-0.803218
18988736	chr19:18988736:T:C	6.20955e-07	-1.06161e-10	-1.4206
18988895	chr19:18988895:G:T	1.43293e-06	0.644623	-1.229
18988964	chr19:18988964:G:A	1.28568e-06	-1.06161e-10	-0.692814
18989213	chr19:18989213:T:G	8.88154e-07	-1.06161e-10	-1.06271
18989269	chr19:18989269:T:C	1.25349e-06	-1.06161e-10	-0.718165
18989306	chr19:18989306:A:C	6.37897e-07	-0.260051	-1.13363
18989327	chr19:18989327:C:T	1.73562e-06	-1.06161e-10	-0.392732
18989339	chr19:18989339:T:C	1.21773e-06	-1.06161e-10	-0.747111
18989345	chr19:18989345:A:G	2.95648e-06	-1.06161e-10	0.139901
18989349	chr19:18989349:T:C	1.22207e-06	-1.06161e-10	-0.743556
18989494	chr19:18989494:G:A	7.11264e-07	-1.06161e-10	-1.28481
18989517	chr19:18989517:G:A	1.24658e-06	-1.06161e-10	-0.723698
18989566	chr19:18989566:C:T	7.09118e-06	-1.06161e-10	1.01475
18989648	chr19:18989648:C:T	6.90307e-07	-1.06161e-10	-1.31472
18989681	chr19:18989681:T:C	6.77489e-07	-1.06161e-10	-1.33346
18989867	chr19:18989867:C:G	2.69469e-06	0.940607	-0.893424
18989978	chr19:18989978:C:A	0.000132406	4.04503	-0.103257
18990264	chr19:18990264:C:A	9.26152e-07	-1.06161e-10	-1.02082
18990644	chr19:18990644:T:C	6.21746e-07	-1.06161e-10	-1.41932
18990809	chr19:18990809:A:T	8.52505e-07	-1.06161e-10	-1.10368
18990855	chr19:18990855:C:A	6.63431e-07	-1.06161e-10	-1.35443
18991780	chr19:18991780:A:C	2.6389e-06	-1.06161e-10	0.0262646
18991781	chr19:18991781:A:T	3.72084e-06	1.48699	-1.11714
18991850	chr19:18991850:C:T	6.48126e-07	-1.06161e-10	-1.37777
18991873	chr19:18991873:A:G	1.26551e-06	-1.06161e-10	-0.708628
18991934	chr19:18991934:G:A	6.25766e-07	-1.06161e-10	-1.41288
18992244	chr19:18992244:G:T	5.72719e-07	-1.50146	-4.04282e-10
18992714	chr19:18992714:G:A	9.91836e-07	-1.06161e-10	-0.952297
18992802	chr19:18992802:A:C	1.29428e-06	-1.06161e-10	-0.686144
18992826	chr19:18992826:G:A	6.75422e-07	-1.06161e-10	-1.33652
18992878	chr19:18992878:C:T	8.28853e-07	-0.209654	-0.922158
18992881	chr19:18992881:G:C	1.23681e-06	-1.06161e-10	-0.731567
18992990	chr19:18992990:G:A	1.23259e-06	-1.06161e-10	-0.734979
18993217	chr19:18993217:T:C	1.23459e-06	-1.06161e-10	-0.733363
18994322	chr19:18994322:G:A	8.12423e-07	-0.220531	-0.931303
18994774	chr19:18994774:G:A	2.4757e-06	-1.06161e-10	-0.0375747
18994964	chr19:18994964:G:A	3.36157e-06	1.42131	-1.153
18995492	chr19:18995492:C:T	7.2276e-07	-1.06161e-10	-1.26878
18995529	chr19:18995529:A:G	1.23586e-06	-1.06161e-10	-0.732332
18995827	chr19:18995827:T:C	4.58377e-07	-0.303789	-1.42037
18996639	chr19:18996639:G:A	6.27097e-07	-1.06161e-10	-1.41075
18996718	chr19:18996718:A:G	1.2489e-06	-1.06161e-10	-0.721836
18996740	chr19:18996740:C:T	8.2552e-07	-0.459474	-0.676367
18997287	chr19:18997287:A:G	7.07193e-07	-1.06161e-10	-1.29055
18997566	chr19:18997566:C:T	1.12908e-05	2.27811	-0.798216
18998376	chr19:18998376:T:C	5.17717e-07	-0.253786	-1.34864
18998432	chr19:18998432:G:GT	6.34418e-07	-0.295565	-1.10358
18998502	chr19:18998502:T:A	1.23411e-06	-1.06161e-10	-0.73375
18998736	chr19:18998736:G:A	1.41227e-05	2.48547	-0.781782
18998748	chr19:18998748:C:T	6.25902e-07	-1.06161e-10	-1.41266
18998837	chr19:18998837:A:G	4.80833e-06	1.88751	-1.26126
18998847	chr19:18998847:A:G	1.23586e-06	-1.06161e-10	-0.732332
18999139	chr19:18999139:G:A	1.20257e-06	-1.06161e-10	-0.759638
18999148	chr19:18999148:C:T	1.01416e-06	-0.930038	-4.04282e-10
18999280	chr19:18999280:C:T	6.24264e-07	-1.06161e-10	-1.41528
18999291	chr19:18999291:A:G	7.07942e-06	1.87854	-0.865451
18999316	chr19:18999316:GC:G	1.08727e-06	-1.06161e-10	-0.860433
18999481	chr19:18999481:C:T	6.21112e-07	-1.06161e-10	-1.42034
18999720	chr19:18999720:C:T	9.51892e-06	1.78265	-0.473464
18999726	chr19:18999726:C:A	6.22477e-07	-1.06161e-10	-1.41815
19000003	chr19:19000003:G:A	6.68411e-07	-1.06161e-10	-1.34695
19001956	chr19:19001956:G:A	1.52902e-07	-1.40265	-1.41941
19002938	chr19:19002938:G:A	3.71383e-07	-0.659362	-1.27526
19003106	chr19:19003106:C:T	1.28887e-06	-1.06161e-10	-0.690336
19003431	chr19:19003431:G:A	6.45172e-07	-1.06161e-10	-1.38234
19003587	chr19:19003587:C:T	1.04877e-06	-1.06161e-10	-0.896485
19003818	chr19:19003818:G:A	1.20322e-06	-0.759096	-4.04282e-10
19003834	chr19:19003834:A:G	6.21373e-07	-1.06161e-10	-1.41992
19004096	chr19:19004096:C:T	2.9697e-06	-1.06161e-10	0.144361
19004124	chr19:19004124:A:G	1.2636e-06	-1.06161e-10	-0.710132
19004193	chr19:19004193:T:C	8.88632e-07	-1.06161e-10	-1.06217
19004455	chr19:19004455:C:T	1.12404e-06	-1.06161e-10	-0.827167
19004457	chr19:19004457:C:T	7.06633e-07	-1.06161e-10	-1.29134
19004806	chr19:19004806:CAAT:C	3.71017e-06	-1.06161e-10	0.366978
19004942	chr19:19004942:T:C	1.24328e-06	-1.06161e-10	-0.726348
19005052	chr19:19005052:A:G	6.06939e-07	-0.204773	-1.23865
19006593	chr19:19006593:G:A	1.34671e-06	0.771052	-1.41749
19006750	chr19:19006750:G:A	7.57095e-07	-1.06161e-10	-1.22237
19006786	chr19:19006786:T:C	1.70694e-06	-0.129513	-0.279887
19007078	chr19:19007078:C:T	1.04536e-06	-1.06161e-10	-0.89974
19007086	chr19:19007086:C:T	3.29313e-06	-1.06161e-10	0.247738
19007124	chr19:19007124:C:T	6.43839e-06	1.8783	-0.96012
19007210	chr19:19007210:T:C	1.28132e-06	0.59396	-1.29017
19007415	chr19:19007415:T:C	1.21873e-06	-1.06161e-10	-0.746292
19007572	chr19:19007572:C:T	1.03975e-06	-1.06161e-10	-0.905121
19007745	chr19:19007745:T:C	1.19477e-06	-1.06161e-10	-0.766145
19007752	chr19:19007752:A:G	1.31388e-06	-0.083319	-0.587796
19007953	chr19:19007953:T:C	8.9027e-06	1.24226	-4.04282e-10
19008535	chr19:19008535:T:TCCCTGTAGCCTTG	1.21698e-06	-1.06161e-10	-0.747726
19008595	chr19:19008595:G:A	6.21074e-07	-1.06161e-10	-1.4204
19008809	chr19:19008809:C:T	7.03172e-07	-1.06161e-10	-1.29625
19009121	chr19:19009121:C:T	4.8735e-07	-0.247149	-1.41572
19009500	chr19:19009500:T:C	1.21894e-06	-1.06161e-10	-0.746117
19009706	chr19:19009706:G:A	3.46485e-06	-1.06161e-10	0.29857
19009827	chr19:19009827:G:C	8.36022e-05	-1.06161e-10	3.48197
19010028	chr19:19010028:T:C	7.04012e-07	-1.06161e-10	-1.29506
19010247	chr19:19010247:T:C	1.2124e-06	-1.06161e-10	-0.751495
19010597	chr19:19010597:C:A	7.09551e-07	-1.06161e-10	-1.28722
19010686	chr19:19010686:C:T	9.98052e-07	-1.06161e-10	-0.946049
19010777	chr19:19010777:G:A	2.18056e-06	-0.164516	-4.04282e-10
19010843	chr19:19010843:A:AAC	1.19547e-06	-1.06161e-10	-0.765563
19011224	chr19:19011224:C:T	8.6996e-07	-1.06161e-10	-1.08341
19011349	chr19:19011349:T:C	6.9928e-07	-1.06161e-10	-1.3018
19011394	chr19:19011394:C:T	1.06903e-06	-0.120473	-0.756878
19011705	chr19:19011705:C:T	9.73087e-07	-1.06161e-10	-0.971381
19011761	chr19:19011761:C:T	6.20982e-07	-1.06161e-10	-1.42055
19012682	chr19:19012682:T:C	8.08787e-07	-1.06161e-10	-1.15632
19013437	chr19:19013437:C:T	1.29218e-06	0.71393	-1.4017
19013793	chr19:19013793:GC:G	1.21482e-06	-1.06161e-10	-0.749503
19014033	chr19:19014033:G:A	6.5349e-07	-1.06161e-10	-1.36953
19014623	chr19:19014623:C:T	8.21649e-06	1.58686	-0.424811
19015145	chr19:19015145:C:T	1.99515e-06	1.15896	-1.41234
19015158	chr19:19015158:C:T	3.48858e-06	1.43273	-1.12733
19015613	chr19:19015613:T:C	3.336e-07	-0.743448	-1.29846
19015654	chr19:19015654:T:C	2.03393e-06	1.17775	-1.41188
19015732	chr19:19015732:C:T	7.84867e-07	-1.06161e-10	-1.18634
19015900	chr19:19015900:C:T	6.21012e-07	-1.06161e-10	-1.4205
19016104	chr19:19016104:G:T	3.37963e-07	-0.756023	-1.2729
19016161	chr19:19016161:T:C	1.29605e-06	-1.06161e-10	-0.684776
19016352	chr19:19016352:A:G	1.1605e-06	-1.06161e-10	-0.795247
19017178	chr19:19017178:C:T	6.34464e-06	1.83423	-0.930718
19017378	chr19:19017378:G:A	8.09059e-07	-1.15598	-4.04282e-10
19017443	chr19:19017443:A:G	9.59839e-07	-1.06161e-10	-0.985089
19017588	chr19:19017588:A:G	4.0809e-06	1.53013	-1.06791
19017981	chr19:19017981:C:T	5.86335e-07	-1.47796	-4.04282e-10
19018041	chr19:19018041:C:T	1.3266e-06	-1.06161e-10	-0.661482
19018058	chr19:19018058:A:G	6.24256e-07	-1.06161e-10	-1.41529
19018199	chr19:19018199:TC:T	3.47862e-06	-1.06161e-10	0.302537
19018247	chr19:19018247:G:A	8.34754e-07	0.110929	-1.23565
19018391	chr19:19018391:TTTAATAAG:T	7.10552e-07	-1.28581	-4.04282e-10
19018414	chr19:19018414:G:A	1.09965e-06	-1.06161e-10	-0.849103
19018483	chr19:19018483:C:T	8.90484e-07	-1.06009	-4.04282e-10
19019247	chr19:19019247:G:A	5.49007e-07	-1.54374	-4.04282e-10
19019281	chr19:19019281:A:G	1.21602e-06	-1.06161e-10	-0.748513
19019445	chr19:19019445:C:T	7.11537e-07	-1.06161e-10	-1.28443
19019953	chr19:19019953:A:C	1.88885e-06	1.11166	-1.4198
19020170	chr19:19020170:C:T	5.61143e-07	-1.52188	-4.04282e-10
19020276	chr19:19020276:A:G	3.34298e-06	-1.06161e-10	0.262762
19020389	chr19:19020389:G:A	7.75928e-07	-1.08859	-0.109203
19020480	chr19:19020480:G:A	9.65617e-07	-1.06161e-10	-0.979087
19020604	chr19:19020604:C:A	9.42633e-07	-1.06161e-10	-1.00318
19020886	chr19:19020886:A:T	3.24757e-06	-1.06161e-10	0.233809
19020986	chr19:19020986:C:T	6.24743e-07	-1.06161e-10	-1.41451
19021273	chr19:19021273:T:C	7.9964e-07	-1.06161e-10	-1.16769
19021688	chr19:19021688:G:T	1.17144e-06	-1.06161e-10	-0.785863
19021730	chr19:19021730:G:A	7.74316e-07	-1.19987	-4.04282e-10
19021842	chr19:19021842:T:G	5.07065e-06	1.71842	-1.03905
19021950	chr19:19021950:C:T	7.29537e-06	1.48671	-0.443574
19022109	chr19:19022109:C:T	2.76552e-06	-1.06161e-10	0.073128
19022206	chr19:19022206:G:A	5.39717e-06	-1.06161e-10	0.741775
19022266	chr19:19022266:G:A	1.00126e-06	-1.06161e-10	-0.94284
19022354	chr19:19022354:C:G	3.51692e-06	1.38837	-1.07488
19022605	chr19:19022605:A:G	1.43652e-06	-0.30199	-0.279887
19022963	chr19:19022963:A:G	1.30246e-06	0.734545	-1.41439
19023024	chr19:19023024:T:C	1.20575e-06	-1.06161e-10	-0.756994
19023106	chr19:19023106:G:A	1.14898e-06	-1.06161e-10	-0.805221
19023733	chr19:19023733:A:C	1.10575e-06	-1.52619	0.682609
19023818	chr19:19023818:TAGG:T	6.23481e-07	-1.06161e-10	-1.41654
19024154	chr19:19024154:G:A	2.43754e-05	3.13029	-0.880816
19024223	chr19:19024223:A:G	5.82206e-06	2.21823	-1.40068
19024224	chr19:19024224:A:C	5.30017e-06	2.12275	-1.39911
19024693	chr19:19024693:A:G	1.29254e-06	-1.06161e-10	-0.687489
19024992	chr19:19024992:T:C	2.63537e-06	-1.06161e-10	0.0249248
19025567	chr19:19025567:T:G	6.217e-07	-1.06161e-10	-1.4194
19025732	chr19:19025732:C:T	9.08392e-06	2.67215	-1.40974
19025962	chr19:19025962:C:G	6.44684e-07	-1.06161e-10	-1.3831
19026593	chr19:19026593:C:T	1.22106e-06	-1.06161e-10	-0.744382
19027105	chr19:19027105:C:A	6.20996e-07	-1.06161e-10	-1.42053
19027715	chr19:19027715:G:A	6.63656e-07	-1.06161e-10	-1.35409
19027933	chr19:19027933:G:A	1.61195e-06	-0.466655	-4.04282e-10
19028242	chr19:19028242:A:G	7.02152e-07	-0.219096	-1.07861
19028536	chr19:19028536:C:T	7.08283e-07	-1.06161e-10	-1.28901
19028586	chr19:19028586:G:A	1.2081e-06	-1.06161e-10	-0.755054
19028659	chr19:19028659:T:C	6.56834e-07	-1.06161e-10	-1.36442
19029173	chr19:19029173:G:A	6.22188e-07	-1.06161e-10	-1.41861
19029696	chr19:19029696:C:T	1.27777e-06	-1.06161e-10	-0.698986
19029929	chr19:19029929:CA:C	1.13908e-06	-1.06161e-10	-0.813876
19030052	chr19:19030052:C:T	1.94506e-05	3.17049	-1.14672
19030235	chr19:19030235:A:G	1.21788e-06	-1.06161e-10	-0.746987
19030343	chr19:19030343:A:C	7.28764e-07	-1.06161e-10	-1.2605
19030426	chr19:19030426:G:A	6.25397e-07	-1.06161e-10	-1.41347
19030464	chr19:19030464:A:C	8.91867e-07	-1.06161e-10	-1.05854
19030467	chr19:19030467:T:C	6.44775e-07	-1.06161e-10	-1.38295
19030563	chr19:19030563:G:A	1.22184e-06	-1.06161e-10	-0.743741
19030581	chr19:19030581:A:G	1.20467e-06	-1.06161e-10	-0.75789
19030723	chr19:19030723:G:T	1.23221e-06	-1.06161e-10	-0.735293
19030887	chr19:19030887:C:T	8.81075e-07	-1.06161e-10	-1.07071
19032301	chr19:19032301:G:A	1.22092e-06	-1.06161e-10	-0.744495
19032411	chr19:19032411:G:A	1.23078e-06	-1.06161e-10	-0.736452
19032500	chr19:19032500:A:G	2.21911e-06	-1.06161e-10	-0.146991
19032823	chr19:19032823:T:C	8.59946e-07	-1.06161e-10	-1.09499
19032878	chr19:19032878:A:G	1.21679e-06	-1.06161e-10	-0.747881
19033267	chr19:19033267:G:A	2.66032e-06	-1.06161e-10	0.0343455
19034212	chr19:19034212:G:A	1.00126e-06	-1.06161e-10	-0.94284
19034384	chr19:19034384:G:A	1.01041e-06	0.236493	-1.17024
19034434	chr19:19034434:A:G	5.65288e-07	-1.51452	-4.04282e-10
19034536	chr19:19034536:T:C	6.415e-07	-1.06161e-10	-1.38805
19034547	chr19:19034547:C:G	1.23652e-06	-1.06161e-10	-0.731801
19034627	chr19:19034627:C:T	2.26266e-06	-1.06161e-10	-0.127556
19034693	chr19:19034693:C:T	2.12752e-07	-1.29266	-1.19907
19034789	chr19:19034789:A:C	1.39641e-05	2.71798	-1.02559
19034986	chr19:19034986:C:T	1.24231e-06	-1.06161e-10	-0.72713
19035091	chr19:19035091:C:A	2.53301e-06	-1.06161e-10	-0.0146908
19035195	chr19:19035195:A:G	3.69185e-05	2.95608	-0.291461
19035766	chr19:19035766:C:CA	4.51073e-06	1.94778	-1.38542
19035920	chr19:19035920:C:T	6.14405e-07	-0.147179	-1.28402
19036057	chr19:19036057:T:TG	1.18425e-06	-1.06161e-10	-0.77499
19036125	chr19:19036125:A:G	8.00974e-07	-1.16603	-4.04282e-10
19036234	chr19:19036234:A:G	1.373e-06	-1.06161e-10	-0.627098
19036940	chr19:19036940:T:C	1.45623e-06	-1.06161e-10	-0.56825
19037055	chr19:19037055:G:A	1.22646e-05	1.97882	-0.416207
19037172	chr19:19037172:G:A	1.39581e-06	-1.06161e-10	-0.610624
19037617	chr19:19037617:C:T	6.22906e-07	-1.06161e-10	-1.41746
19037678	chr19:19037678:C:T	6.23479e-07	-1.06161e-10	-1.41654
19038288	chr19:19038288:T:C	7.51376e-07	-0.158356	-1.07159
19038817	chr19:19038817:A:G	1.35828e-06	-0.63788	-4.04282e-10
19039041	chr19:19039041:C:T	1.34909e-06	-1.06161e-10	-0.644668
19039183	chr19:19039183:G:A	6.78927e-07	-0.0360767	-1.29526
19039374	chr19:19039374:C:T	3.19211e-05	3.20373	-0.684568
19039706	chr19:19039706:T:C	6.69234e-07	-1.06161e-10	-1.34572
19039795	chr19:19039795:C:T	6.22082e-07	-1.06161e-10	-1.41878
19039936	chr19:19039936:G:GC	6.26625e-07	-1.06161e-10	-1.41151
19040155	chr19:19040155:C:T	3.8032e-06	-1.06161e-10	0.391745
19040245	chr19:19040245:T:C	6.70647e-07	-0.237174	-1.10644
19040435	chr19:19040435:A:T	1.20389e-06	-1.06161e-10	-0.758538
19040466	chr19:19040466:G:A	6.7726e-07	-1.06161e-10	-1.3338
19040512	chr19:19040512:G:A	1.34581e-06	-1.06161e-10	-0.647105
19040636	chr19:19040636:T:C	3.98891e-07	-0.733752	-1.12941
19040883	chr19:19040883:T:C	7.50581e-06	2.46243	-1.39085
19041125	chr19:19041125:A:G	1.46938e-07	-1.44509	-1.41676
19041530	chr19:19041530:G:A	1.35111e-05	2.60945	-0.950032
19042342	chr19:19042342:C:T	1.37331e-06	-1.06161e-10	-0.626876
19042537	chr19:19042537:G:A	1.48737e-07	-1.43171	-1.41796
19042958	chr19:19042958:TG:T	1.03207e-06	-1.06161e-10	-0.912529
19042992	chr19:19042992:G:GC	9.64224e-07	0.1803	-1.16083
19043016	chr19:19043016:C:G	1.56916e-06	0.536207	-1.02977
19043338	chr19:19043338:A:G	6.25273e-07	-1.06161e-10	-1.41367
19043590	chr19:19043590:G:A	8.03496e-07	-1.06161e-10	-1.16288
19043759	chr19:19043759:C:T	6.76158e-07	-1.06161e-10	-1.33543
19044041	chr19:19044041:C:T	6.40675e-07	-1.06161e-10	-1.38933
19044651	chr19:19044651:G:A	6.74796e-07	-1.06161e-10	-1.33744
19044736	chr19:19044736:G:A	1.50197e-07	-1.42046	-1.41945
19044752	chr19:19044752:T:C	2.27628e-06	-1.06161e-10	-0.121555
19044863	chr19:19044863:G:A	5.51809e-07	-1.53865	-4.04282e-10
19044900	chr19:19044900:C:T	1.29472e-06	-1.06161e-10	-0.685806
19044952	chr19:19044952:G:A	8.98925e-07	-1.06161e-10	-1.05065
19045024	chr19:19045024:C:T	1.44024e-06	-1.06161e-10	-0.579289
19045120	chr19:19045120:C:T	6.22319e-07	-1.06161e-10	-1.4184
19045154	chr19:19045154:A:G	7.84606e-07	0.00157584	-1.18825
19045302	chr19:19045302:A:G	1.42061e-06	-1.06161e-10	-0.593014
19046026	chr19:19046026:C:T	1.12123e-06	-1.06161e-10	-0.829675
19046131	chr19:19046131:G:A	6.21387e-07	-1.06161e-10	-1.4199
19046449	chr19:19046449:G:A	8.91574e-07	-1.06161e-10	-1.05887
19047116	chr19:19047116:G:A	6.21663e-07	-1.06161e-10	-1.41946
19047391	chr19:19047391:T:C	1.31771e-06	-1.06161e-10	-0.668203
19047849	chr19:19047849:C:T	7.31678e-07	-1.06161e-10	-1.25651
19048506	chr19:19048506:G:A	1.15554e-06	-1.06161e-10	-0.799532
19048856	chr19:19048856:T:C	1.11751e-06	-1.06161e-10	-0.832993
19049146	chr19:19049146:G:A	6.95099e-07	-1.06161e-10	-1.3078
19049349	chr19:19049349:C:T	6.28562e-07	-0.17103	-1.23739
19050088	chr19:19050088:C:CAA	6.26548e-07	-1.06161e-10	-1.41163
19050233	chr19:19050233:C:T	9.15517e-07	-1.06161e-10	-1.03237
19050371	chr19:19050371:C:T	1.34311e-06	-1.06161e-10	-0.649112
19051248	chr19:19051248:G:T	7.76788e-07	-0.142975	-1.05371
19051313	chr19:19051313:T:C	1.12842e-06	-1.06161e-10	-0.823281
19052268	chr19:19052268:G:A	6.37334e-07	-1.06161e-10	-1.39456
19052423	chr19:19052423:A:G	6.21846e-07	-1.06161e-10	-1.41916
19052611	chr19:19052611:C:T	1.4989e-05	2.8246	-1.06138
19052631	chr19:19052631:G:A	9.46773e-07	-1.06161e-10	-0.998795
19053225	chr19:19053225:T:A	6.91226e-07	-1.06161e-10	-1.31339
19053410	chr19:19053410:C:T	6.55801e-07	-0.1055	-1.2605
19053418	chr19:19053418:G:C	7.255e-06	2.43914	-1.40154
19053468	chr19:19053468:C:A	5.85946e-07	-1.47863	-4.04282e-10
19053474	chr19:19053474:G:A	5.86555e-07	-1.47759	-4.04282e-10
19053967	chr19:19053967:C:A	1.2032e-06	-1.06161e-10	-0.759113
19054028	chr19:19054028:G:T	7.18415e-07	-0.183971	-1.09084
19054542	chr19:19054542:T:C	1.24669e-06	-1.06161e-10	-0.723609
19054915	chr19:19054915:C:T	6.22453e-07	-1.06161e-10	-1.41819
19055086	chr19:19055086:T:C	2.09635e-05	-1.06161e-10	2.09868
19055467	chr19:19055467:A:G	1.25757e-06	-1.06161e-10	-0.714917
19055728	chr19:19055728:T:C	8.96101e-07	-1.06161e-10	-1.0538
19055977	chr19:19055977:G:A	6.86585e-07	-1.06161e-10	-1.32012
19056081	chr19:19056081:A:G	5.02357e-07	-0.211944	-1.4206
19056269	chr19:19056269:T:TG	8.46569e-07	-1.06161e-10	-1.11066
19056560	chr19:19056560:A:C	6.73167e-07	-1.06161e-10	-1.33986
19056653	chr19:19056653:T:C	4.68856e-06	1.97435	-1.37333
19056688	chr19:19056688:A:G	1.24138e-06	-1.06161e-10	-0.727875
19056781	chr19:19056781:G:T	1.14277e-06	-1.06161e-10	-0.810647
19056906	chr19:19056906:C:G	7.59309e-07	-0.141099	-1.07835
19057038	chr19:19057038:G:A	8.02596e-07	-1.06161e-10	-1.164
19057076	chr19:19057076:G:A	7.36178e-07	-1.06161e-10	-1.25038
19057189	chr19:19057189:C:T	1.83902e-05	2.99962	-1.03189
19057374	chr19:19057374:C:T	2.90679e-05	2.70614	-0.28061
19057864	chr19:19057864:G:A	7.99634e-07	-1.06161e-10	-1.1677
19058042	chr19:19058042:A:G	3.46359e-07	-1.54208	-0.4623
19058142	chr19:19058142:A:G	1.14457e-06	-1.06161e-10	-0.809068
19058228	chr19:19058228:C:T	6.92916e-07	-0.206584	-1.10436
19058466	chr19:19058466:G:A	5.81846e-07	-1.48565	-4.04282e-10
19058640	chr19:19058640:G:A	5.54177e-07	-1.53437	-4.04282e-10
19058728	chr19:19058728:CT:C	1.63106e-05	2.91216	-1.06444
19058848	chr19:19058848:G:A	6.11578e-06	0.866773	-4.04282e-10
19059059	chr19:19059059:G:A	8.54486e-07	0.159668	-1.26102
19059135	chr19:19059135:C:T	1.6772e-06	-1.06161e-10	-0.426972
19059136	chr19:19059136:T:C	8.97072e-07	0.231814	-1.28453
19059312	chr19:19059312:G:A	6.20957e-07	-1.06161e-10	-1.42059
19059922	chr19:19059922:G:A	1.06931e-06	-1.06161e-10	-0.877087
19060228	chr19:19060228:C:T	6.25139e-07	-1.06161e-10	-1.41388
19060312	chr19:19060312:G:A	3.30901e-05	2.76985	-0.214718
19060388	chr19:19060388:G:A	1.32135e-06	-1.06161e-10	-0.665443
19060572	chr19:19060572:G:A	6.21207e-07	-1.06161e-10	-1.42019
19060754	chr19:19060754:C:G	8.10734e-07	-1.06161e-10	-1.15391
19060849	chr19:19060849:C:T	7.6485e-07	-1.06161e-10	-1.21218
19061437	chr19:19061437:G:A	6.43499e-07	-1.06161e-10	-1.38493
19061452	chr19:19061452:T:C	6.56905e-07	-1.06161e-10	-1.36431
19061655	chr19:19061655:A:C	6.21208e-07	-1.06161e-10	-1.42019
19061975	chr19:19061975:C:T	6.25944e-07	-1.06161e-10	-1.41259
19062065	chr19:19062065:A:C	8.1094e-07	-1.06161e-10	-1.15366
19062609	chr19:19062609:T:G	7.49855e-06	2.46804	-1.39743
19062747	chr19:19062747:C:A	5.1186e-07	-0.193203	-1.4206
19063253	chr19:19063253:G:A	1.16485e-06	-1.06161e-10	-0.791505
19063414	chr19:19063414:T:G	5.82138e-07	-1.48515	-4.04282e-10
19063428	chr19:19063428:C:T	3.13641e-05	3.37541	-0.873844
19064943	chr19:19064943:T:G	1.14842e-06	-1.06161e-10	-0.805716
19065024	chr19:19065024:C:T	1.19907e-06	-1.06161e-10	-0.762555
19065160	chr19:19065160:C:T	6.23309e-07	-1.06161e-10	-1.41681
19065309	chr19:19065309:CT:C	7.33756e-07	-1.06161e-10	-1.25368
19065375	chr19:19065375:C:T	7.41104e-06	-1.06161e-10	1.05887
19065562	chr19:19065562:C:T	6.82788e-07	-0.234459	-1.09121
19065761	chr19:19065761:ATAT:A	7.90729e-07	-1.06161e-10	-1.1789
19065803	chr19:19065803:G:A	8.09286e-07	-1.1557	-4.04282e-10
19065900	chr19:19065900:A:G	7.68708e-07	-1.06161e-10	-1.20714
19066174	chr19:19066174:G:GA	6.28321e-07	-1.06161e-10	-1.4088
19066720	chr19:19066720:G:A	6.83843e-07	-1.06161e-10	-1.32413
19067000	chr19:19067000:C:T	9.446e-07	-1.06161e-10	-1.00109
19067184	chr19:19067184:T:A	6.54994e-07	-0.266694	-1.10054
19067436	chr19:19067436:T:C	6.83331e-07	-1.06161e-10	-1.32488
19068424	chr19:19068424:T:G	1.73226e-06	-1.06161e-10	-0.394671
19068427	chr19:19068427:G:A	6.44948e-07	-1.38269	-4.04282e-10
19068731	chr19:19068731:G:A	1.12955e-06	-1.06161e-10	-0.822278
19068754	chr19:19068754:T:C	1.13286e-06	-1.06161e-10	-0.819357
19069010	chr19:19069010:G:A	4.55873e-05	3.2209	-0.345368
19069401	chr19:19069401:G:A	8.36346e-07	-1.12281	-4.04282e-10
19069852	chr19:19069852:CTCT:C	8.97768e-07	-1.06161e-10	-1.05194
19070125	chr19:19070125:C:CT	7.14044e-07	-1.06161e-10	-1.28091
19070139	chr19:19070139:G:A	1.10158e-06	0.344201	-1.19155
19070142	chr19:19070142:C:T	1.04498e-06	0.295713	-1.19582
19070499	chr19:19070499:C:T	1.05924e-06	0.301769	-1.18832
19070617	chr19:19070617:A:G	1.17579e-06	-1.06161e-10	-0.782156
19070651	chr19:19070651:G:A	6.52397e-07	-1.06161e-10	-1.3712
19070907	chr19:19070907:T:C	1.01642e-06	0.25048	-1.1783
19071061	chr19:19071061:T:C	1.18253e-06	-1.06161e-10	-0.776446
19071163	chr19:19071163:A:T	1.05637e-06	0.299271	-1.18853
19071701	chr19:19071701:G:A	1.57562e-06	-1.06161e-10	-0.489448
19071727	chr19:19071727:A:G	1.02459e-06	0.273857	-1.19366
19071994	chr19:19071994:G:A	8.70744e-07	-1.35719	0.274681
19072105	chr19:19072105:A:G	2.71869e-06	-1.06161e-10	0.0560509
19072229	chr19:19072229:C:T	1.35451e-06	-1.06161e-10	-0.640659
19072425	chr19:19072425:TG:T	7.14373e-07	-1.06161e-10	-1.28045
19072759	chr19:19072759:G:C	7.20548e-07	-1.06161e-10	-1.27184
19072854	chr19:19072854:G:A	7.25382e-07	-1.06161e-10	-1.26516
19072987	chr19:19072987:A:G	6.22495e-07	-1.06161e-10	-1.41812
19073062	chr19:19073062:A:G	6.98169e-07	-1.06161e-10	-1.30339
19073217	chr19:19073217:T:C	6.21208e-07	-1.06161e-10	-1.42019
19073420	chr19:19073420:G:A	1.71271e-06	-1.06161e-10	-0.406021
19073517	chr19:19073517:T:C	5.88468e-07	-1.47433	-4.04282e-10
19074023	chr19:19074023:G:T	7.46044e-07	-1.06161e-10	-1.23707
19074090	chr19:19074090:A:C	6.97798e-07	-1.06161e-10	-1.30393
19074549	chr19:19074549:G:A	1.08214e-06	-1.06161e-10	-0.865162
19074616	chr19:19074616:T:G	1.08081e-06	-1.06161e-10	-0.866384
19074829	chr19:19074829:G:C	3.50994e-07	-0.815221	-1.17586
19075269	chr19:19075269:C:T	6.21376e-07	-1.06161e-10	-1.41992
19075455	chr19:19075455:C:T	6.685e-07	-1.06161e-10	-1.34682
19075522	chr19:19075522:G:A	1.01613e-06	-1.06161e-10	-0.928102
19075561	chr19:19075561:C:T	6.18739e-07	-0.185177	-1.23899
19075896	chr19:19075896:G:A	4.21819e-06	1.20231	-0.707002
19075962	chr19:19075962:G:C	6.92521e-07	-1.06161e-10	-1.31152
19077526	chr19:19077526:C:A	5.54681e-06	0.769124	-4.04282e-10
19077624	chr19:19077624:A:C	6.54335e-07	-1.06161e-10	-1.36823
19077675	chr19:19077675:G:A	1.65997e-06	-1.06161e-10	-0.437299
19077708	chr19:19077708:C:T	1.67266e-05	3.2274	-1.3545
19078040	chr19:19078040:C:A	1.5719e-06	-1.06161e-10	-0.491814
19078145	chr19:19078145:G:A	9.17321e-07	-1.06161e-10	-1.0304
19078507	chr19:19078507:T:C	4.30195e-06	1.11654	-0.60157
19078540	chr19:19078540:G:A	9.80261e-07	-1.06161e-10	-0.964036
19078913	chr19:19078913:G:A	6.4391e-07	-1.06161e-10	-1.3843
19079159	chr19:19079159:G:A	6.97649e-07	-1.06161e-10	-1.30414
19079479	chr19:19079479:G:C	4.66479e-06	0.971697	-0.375752
19079596	chr19:19079596:T:C	2.62642e-06	-1.06161e-10	0.0215226
19079622	chr19:19079622:T:C	1.11248e-06	-1.06161e-10	-0.837511
19079630	chr19:19079630:G:A	7.78522e-07	-1.06161e-10	-1.19446
19079913	chr19:19079913:A:G	1.1332e-06	0.355153	-1.17421
19080035	chr19:19080035:C:A	5.66529e-07	-1.51233	-4.04282e-10
19080097	chr19:19080097:C:T	6.68366e-07	-0.186311	-1.16071
19081323	chr19:19081323:G:A	5.81155e-07	-1.48684	-4.04282e-10
19081518	chr19:19081518:G:A	6.24135e-07	-1.06161e-10	-1.41549
19082000	chr19:19082000:A:G	6.1432e-07	-1.43134	-4.04282e-10
19082734	chr19:19082734:C:T	7.12482e-07	-0.240191	-1.04291
19082809	chr19:19082809:A:G	6.86883e-06	1.92452	-0.941626
19082975	chr19:19082975:C:T	1.26031e-06	-0.712739	-4.04282e-10
19083143	chr19:19083143:A:G	4.63285e-06	1.19064	-0.60157
19083852	chr19:19083852:C:A	2.34146e-06	-0.0933256	-4.04282e-10
19083859	chr19:19083859:G:A	7.10964e-07	-1.06161e-10	-1.28523
19084345	chr19:19084345:G:A	6.92019e-07	-1.06161e-10	-1.31224
19084710	chr19:19084710:C:G	4.52773e-07	-0.315998	-1.42046
19084795	chr19:19084795:T:C	7.03763e-07	-1.06161e-10	-1.29541
19084918	chr19:19084918:G:A	6.26016e-07	-1.06161e-10	-1.41248
19085248	chr19:19085248:G:A	1.12444e-06	-1.06161e-10	-0.826811
19085880	chr19:19085880:G:A	3.01713e-06	-1.06161e-10	0.160207
19086130	chr19:19086130:T:A	2.27049e-06	-0.124102	-4.04282e-10
19086300	chr19:19086300:A:T	4.84018e-06	0.632852	-4.04282e-10
19086375	chr19:19086375:C:T	7.51737e-07	-1.06161e-10	-1.22947
19086438	chr19:19086438:GAA:G	2.55665e-06	-1.06161e-10	-0.00540256
19086449	chr19:19086449:G:A	6.53692e-07	-1.06161e-10	-1.36922
19086617	chr19:19086617:G:A	6.15602e-07	-1.42925	-4.04282e-10
19086689	chr19:19086689:G:A	1.14084e-06	-0.812335	-4.04282e-10
19087255	chr19:19087255:A:G	2.25051e-06	-0.132942	-4.04282e-10
19087591	chr19:19087591:C:T	1.33143e-06	-1.06161e-10	-0.657846
19087763	chr19:19087763:A:C	6.23399e-07	-1.06161e-10	-1.41667
19088449	chr19:19088449:G:A	7.19645e-07	-1.06161e-10	-1.2731
19088585	chr19:19088585:G:A	1.80477e-06	-1.06161e-10	-0.353664
19088673	chr19:19088673:A:AT	1.52328e-06	-1.06161e-10	-0.523237
19088714	chr19:19088714:G:T	6.56259e-07	-0.314092	-1.05121
19089156	chr19:19089156:G:C	7.69078e-07	-1.06161e-10	-1.20666
19089279	chr19:19089279:G:C	6.20981e-07	-1.06161e-10	-1.42055
19089312	chr19:19089312:G:A	6.52901e-07	-1.06161e-10	-1.37043
19089421	chr19:19089421:A:G	7.66664e-07	-1.06161e-10	-1.20981
19089426	chr19:19089426:G:T	6.2593e-07	-1.06161e-10	-1.41262
19089605	chr19:19089605:C:T	4.6323e-06	1.24094	-0.651991
19089630	chr19:19089630:G:C	6.92268e-07	-1.06161e-10	-1.31188
19090009	chr19:19090009:T:C	9.03189e-07	-1.06161e-10	-1.04592
19090180	chr19:19090180:C:T	4.9506e-05	3.44046	-0.482468
19090319	chr19:19090319:T:C	1.60266e-06	-1.06161e-10	-0.472437
19090425	chr19:19090425:GC:G	1.22234e-06	0.429561	-1.17289
19090482	chr19:19090482:T:C	6.23506e-07	-1.06161e-10	-1.4165
19090712	chr19:19090712:A:G	1.77723e-06	0.983158	-1.3522
19091182	chr19:19091182:C:T	1.15017e-06	-1.06161e-10	-0.804188
19091500	chr19:19091500:T:C	7.85956e-07	-1.06161e-10	-1.18495
19091541	chr19:19091541:A:G	1.14255e-06	0.330196	-1.14103
19091592	chr19:19091592:T:C	5.7519e-07	-1.49715	-4.04282e-10
19091597	chr19:19091597:C:T	6.86367e-07	-1.06161e-10	-1.32044
19091684	chr19:19091684:C:T	3.70003e-06	1.07584	-0.711594
19091847	chr19:19091847:A:G	7.30309e-07	-1.06161e-10	-1.25839
19092202	chr19:19092202:C:T	6.7207e-07	-1.06161e-10	-1.34149
19092803	chr19:19092803:C:T	2.14706e-06	-1.06161e-10	-0.180001
19092956	chr19:19092956:C:T	7.45893e-07	-1.06161e-10	-1.23727
19093114	chr19:19093114:T:G	4.48845e-06	1.15898	-0.60157
19093490	chr19:19093490:G:A	4.13777e-06	1.20194	-0.725885
19093716	chr19:19093716:C:T	6.79026e-07	-1.3312	-4.04282e-10
19093955	chr19:19093955:C:T	7.34111e-07	-1.06161e-10	-1.25319
19094925	chr19:19094925:T:C	6.78369e-07	-1.33216	-4.04282e-10
19095108	chr19:19095108:C:T	6.53132e-07	-1.06161e-10	-1.37008
19095663	chr19:19095663:G:A	1.9757e-05	3.10953	-1.07012
19095719	chr19:19095719:G:A	3.12429e-06	-1.06161e-10	0.195108
19096212	chr19:19096212:A:ACCCCGGCCTCCTGGGATGGGTGTTCTCCTGGGG	6.69799e-07	-1.06161e-10	-1.34488
19096419	chr19:19096419:T:C	1.16029e-06	0.367699	-1.16313
19096420	chr19:19096420:G:A	6.21877e-07	-1.41911	-4.04282e-10
19097149	chr19:19097149:G:A	1.70848e-06	-1.06161e-10	-0.408493
19097267	chr19:19097267:G:A	1.45247e-07	-1.4611	-1.41232
19097431	chr19:19097431:C:T	4.03353e-06	1.22202	-0.77148
19097834	chr19:19097834:G:A	3.09426e-05	-1.06161e-10	2.48803
19098534	chr19:19098534:TG:T	3.90174e-06	1.15578	-0.738452
19098636	chr19:19098636:T:C	1.16033e-06	0.388749	-1.18414
19098646	chr19:19098646:C:T	6.85468e-07	-1.06161e-10	-1.32175
19099342	chr19:19099342:G:A	7.09676e-07	-1.06161e-10	-1.28705
19099373	chr19:19099373:T:C	8.55346e-07	-1.06161e-10	-1.10035
19099414	chr19:19099414:A:C	9.14949e-07	-1.06161e-10	-1.03299
19099541	chr19:19099541:A:G	7.07957e-07	-1.06161e-10	-1.28947
19100050	chr19:19100050:A:G	4.79021e-06	1.17344	-0.550967
19100063	chr19:19100063:C:T	9.73113e-07	-1.06161e-10	-0.971354
19100321	chr19:19100321:G:A	2.1489e-06	-1.06161e-10	-0.179144
19100428	chr19:19100428:G:C	6.92521e-07	-1.06161e-10	-1.31152
19100429	chr19:19100429:C:T	4.09393e-06	1.24692	-0.781517
19100612	chr19:19100612:C:T	6.4711e-07	-1.06161e-10	-1.37934
19101489	chr19:19101489:C:T	2.2009e-07	-1.03748	-1.42034
19102075	chr19:19102075:C:G	4.52235e-07	-0.673917	-1.06374
19102109	chr19:19102109:C:T	7.24393e-07	-1.06161e-10	-1.26652
19102553	chr19:19102553:A:G	3.29408e-06	-1.06161e-10	0.248028
19102706	chr19:19102706:C:T	6.83103e-07	-1.06161e-10	-1.32521
19102968	chr19:19102968:G:A	7.20991e-07	-1.06161e-10	-1.27123
19103507	chr19:19103507:CCTT:C	6.85956e-07	-1.06161e-10	-1.32104
19103706	chr19:19103706:C:T	1.4998e-06	-0.538769	-4.04282e-10
19104322	chr19:19104322:G:A	9.40964e-07	-1.06161e-10	-1.00495
19104700	chr19:19104700:G:C	3.40122e-06	-1.06161e-10	0.280036
19104883	chr19:19104883:C:T	7.22214e-07	-1.06161e-10	-1.26953
19105304	chr19:19105304:C:T	2.31374e-06	-0.105233	-4.04282e-10
19105810	chr19:19105810:C:G	7.67496e-07	-1.06161e-10	-1.20872
19105919	chr19:19105919:A:G	1.95455e-05	3.38904	-1.36039
19106088	chr19:19106088:A:G	7.23427e-07	-1.06161e-10	-1.26786
19106640	chr19:19106640:T:C	1.56285e-06	-1.06161e-10	-0.497589
19106857	chr19:19106857:C:T	7.24053e-07	-1.06161e-10	-1.26699
19106918	chr19:19106918:G:A	1.98435e-06	-0.258806	-4.04282e-10
19107274	chr19:19107274:G:A	1.91998e-06	0.662441	-0.954224
19108387	chr19:19108387:C:T	1.16411e-06	-0.79214	-4.04282e-10
19108654	chr19:19108654:A:T	6.92521e-07	-1.06161e-10	-1.31152
19108711	chr19:19108711:A:G	1.48274e-07	-1.43323	-1.41956
19109324	chr19:19109324:G:T	8.0602e-07	-1.06161e-10	-1.15975
19109454	chr19:19109454:G:A	5.73663e-07	-1.15007	-0.349744
19110244	chr19:19110244:G:A	6.57404e-07	-1.06161e-10	-1.36356
19110355	chr19:19110355:T:A	9.77259e-07	-1.06161e-10	-0.967103
19110990	chr19:19110990:A:G	1.01404e-06	-1.06161e-10	-0.930159
19111254	chr19:19111254:G:A	6.84196e-07	-1.06161e-10	-1.32361
19111261	chr19:19111261:C:T	3.14021e-06	1.01496	-0.814769
19111319	chr19:19111319:G:A	6.27849e-07	-1.06161e-10	-1.40956
19112443	chr19:19112443:C:G	2.28114e-06	-0.119423	-4.04282e-10
19112601	chr19:19112601:G:A	9.88425e-07	-1.06161e-10	-0.955742
19112666	chr19:19112666:T:A	6.41924e-07	-0.321256	-1.06613
19113359	chr19:19113359:C:T	1.36103e-06	-1.06161e-10	-0.635859
19113534	chr19:19113534:T:C	1.34373e-06	0.462195	-1.11084
19113569	chr19:19113569:A:G	6.91644e-07	-1.06161e-10	-1.31278
19113581	chr19:19113581:G:A	3.89371e-06	-1.06161e-10	0.415264
19114126	chr19:19114126:G:A	8.21217e-07	-1.06161e-10	-1.14107
19114222	chr19:19114222:G:A	6.36466e-07	-1.06161e-10	-1.39592
19114350	chr19:19114350:G:A	6.92412e-07	-1.06161e-10	-1.31167
19114430	chr19:19114430:G:GTTT	6.93107e-07	-1.06161e-10	-1.31067
19114888	chr19:19114888:T:C	8.94368e-07	0.188377	-1.24411
19115248	chr19:19115248:C:T	7.29121e-07	-1.06161e-10	-1.26001
19115525	chr19:19115525:T:C	8.98445e-07	-1.06161e-10	-1.05119
19115923	chr19:19115923:A:G	7.30189e-07	-0.207656	-1.05089
19116592	chr19:19116592:G:A	1.03824e-06	-1.06161e-10	-0.906568
19116882	chr19:19116882:A:G	1.85392e-06	-1.06161e-10	-0.326798
19117077	chr19:19117077:C:G	7.19086e-07	-1.06161e-10	-1.27387
19117143	chr19:19117143:C:A	1.62861e-06	0.626194	-1.08257
19117327	chr19:19117327:G:A	3.34406e-06	1.50803	-1.24494
19117371	chr19:19117371:G:A	7.02614e-07	-1.06161e-10	-1.29705
19117665	chr19:19117665:T:C	3.64438e-06	1.76784	-1.41875
19117706	chr19:19117706:A:G	1.963e-06	1.13627	-1.40589
19117799	chr19:19117799:C:T	1.03647e-06	-1.06161e-10	-0.908281
19117859	chr19:19117859:C:A	2.90871e-07	-0.976333	-1.20264
19117871	chr19:19117871:G:A	4.82105e-07	-0.257454	-1.41624
19117968	chr19:19117968:C:A	5.98699e-07	-0.0439129	-1.41318
19118020	chr19:19118020:T:C	6.91432e-06	2.38487	-1.39537
19118252	chr19:19118252:G:T	4.26054e-05	4.12591	-1.31803
19118262	chr19:19118262:G:C	9.98086e-07	-1.06161e-10	-0.946015
19118298	chr19:19118298:C:T	6.23656e-07	-1.06161e-10	-1.41626
19118442	chr19:19118442:T:C	8.4031e-07	-1.53962	0.421532
19118604	chr19:19118604:C:T	8.37636e-07	0.15201	-1.27328
19118737	chr19:19118737:C:T	6.85942e-07	-1.06161e-10	-1.32106
19119050	chr19:19119050:C:G	1.2489e-06	-1.06161e-10	-0.721836
19119311	chr19:19119311:T:G	9.40409e-07	0.404532	-1.41007
19119673	chr19:19119673:T:C	8.14671e-07	0.214623	-1.36369
19120007	chr19:19120007:T:C	1.57076e-07	-1.38615	-1.40897
19120059	chr19:19120059:A:G	9.85487e-07	0.427713	-1.38643
19120074	chr19:19120074:C:T	6.20955e-07	-1.06161e-10	-1.4206
19120395	chr19:19120395:A:C	1.04241e-06	0.512606	-1.41517
19120438	chr19:19120438:C:T	7.43367e-07	-1.06161e-10	-1.24066
19120523	chr19:19120523:C:T	2.11999e-06	1.21432	-1.40701
19121124	chr19:19121124:C:T	6.67615e-07	-1.06161e-10	-1.34814
19121325	chr19:19121325:C:T	2.49676e-06	-1.06161e-10	-0.0291047
19121551	chr19:19121551:G:A	8.27862e-07	-1.06161e-10	-1.13301
19121857	chr19:19121857:C:T	2.85154e-06	1.50535	-1.40159
19121930	chr19:19121930:T:C	6.55678e-07	-1.06161e-10	-1.36618
19122665	chr19:19122665:C:A	8.71873e-07	-1.06161e-10	-1.08121
19123343	chr19:19123343:G:T	8.9078e-07	-1.06161e-10	-1.05976
19123617	chr19:19123617:A:G	7.99551e-07	0.213889	-1.38169
19123837	chr19:19123837:A:G	5.05969e-07	-1.52266	-0.102716
19124306	chr19:19124306:T:G	2.17642e-06	1.23287	-1.39929
19124509	chr19:19124509:A:C	8.00763e-07	-1.06161e-10	-1.16629
19124546	chr19:19124546:A:T	6.21055e-07	-1.06161e-10	-1.42043
19124816	chr19:19124816:G:A	7.08987e-07	-1.06161e-10	-1.28802
19125115	chr19:19125115:C:T	6.27277e-07	-1.06161e-10	-1.41047
19125897	chr19:19125897:G:A	2.40027e-06	1.30146	-1.36998
19125956	chr19:19125956:C:T	7.77273e-07	-1.06161e-10	-1.19606
19126279	chr19:19126279:CACTT:C	1.11811e-06	-1.06161e-10	-0.832461
19126355	chr19:19126355:G:C	4.45961e-06	-1.06161e-10	0.550963
19126464	chr19:19126464:A:G	3.01583e-06	1.3729	-1.21313
19126978	chr19:19126978:CA:C	2.3658e-05	3.60208	-1.38248
19126984	chr19:19126984:T:G	2.51975e-05	3.66787	-1.38522
19127464	chr19:19127464:T:C	2.86794e-06	1.40033	-1.29084
19127531	chr19:19127531:C:T	6.29193e-07	-1.06161e-10	-1.40742
19127568	chr19:19127568:C:T	1.07184e-06	0.468152	-1.34288
19127588	chr19:19127588:C:T	1.77962e-06	0.756634	-1.12433
19127645	chr19:19127645:T:C	0.000226109	5.86535	-1.38843
19127837	chr19:19127837:G:A	1.03144e-06	-1.06161e-10	-0.913146
19127873	chr19:19127873:A:C	6.80504e-07	-1.06161e-10	-1.32902
19127923	chr19:19127923:G:C	8.16892e-07	-1.06161e-10	-1.14635
19129524	chr19:19129524:C:T	2.64572e-06	1.44388	-1.41503
19129570	chr19:19129570:A:C	3.22714e-06	-1.06161e-10	0.227498
19129661	chr19:19129661:A:T	3.50581e-07	-0.846501	-1.14576
19130392	chr19:19130392:C:T	7.43547e-07	-1.06161e-10	-1.24042
19130786	chr19:19130786:T:C	3.05027e-05	3.87805	-1.40434
19131051	chr19:19131051:C:G	7.78971e-07	0.184222	-1.3781
19131463	chr19:19131463:T:C	8.61042e-07	0.266633	-1.36034
19131576	chr19:19131576:A:G	8.14798e-07	-1.06161e-10	-1.14891
19132041	chr19:19132041:A:G	6.98667e-06	-1.06161e-10	0.999905
19132366	chr19:19132366:C:T	4.21434e-07	-0.720276	-1.08792
19133000	chr19:19133000:A:AG	5.50497e-07	-1.54103	-4.04282e-10
19133040	chr19:19133040:C:T	1.14217e-06	-0.811168	-4.04282e-10
19133224	chr19:19133224:C:T	2.50902e-06	1.19844	-1.22264
19133621	chr19:19133621:G:A	6.58165e-07	-1.06161e-10	-1.3624
19133668	chr19:19133668:C:T	6.30307e-07	-1.06161e-10	-1.40565
19133724	chr19:19133724:G:A	6.44747e-07	-1.06161e-10	-1.383
19133768	chr19:19133768:G:A	6.26752e-07	-1.06161e-10	-1.4113
19133855	chr19:19133855:G:A	2.78268e-07	-0.823437	-1.39983
19134978	chr19:19134978:G:C	8.14309e-07	-1.06161e-10	-1.14952
19135326	chr19:19135326:G:C	2.59897e-07	-1.36822	-0.92335
19135572	chr19:19135572:T:A	6.25574e-07	-1.06161e-10	-1.41318
19135871	chr19:19135871:C:T	5.52038e-07	-1.53824	-4.04282e-10
19135951	chr19:19135951:A:G	6.52697e-07	-1.06161e-10	-1.37074
19136173	chr19:19136173:A:G	2.69474e-07	-1.26481	-0.990569
19136408	chr19:19136408:C:G	2.43912e-06	-1.06161e-10	-0.052462
19136547	chr19:19136547:T:C	9.76133e-07	-1.06161e-10	-0.968256
19137298	chr19:19137298:C:T	7.29531e-05	4.76572	-1.42
19137441	chr19:19137441:C:T	6.65984e-07	-1.06161e-10	-1.35059
19137744	chr19:19137744:C:T	6.36846e-07	-1.06161e-10	-1.39533
19137984	chr19:19137984:C:T	6.3757e-07	-1.06161e-10	-1.39419
19138429	chr19:19138429:G:A	2.70809e-07	-1.33262	-0.917821
19138918	chr19:19138918:C:G	5.8913e-07	-1.54277	0.0695576
19139184	chr19:19139184:A:G	1.64619e-07	-1.33475	-1.41347
19139336	chr19:19139336:G:C	0.00023269	5.9225	-1.41689
19139353	chr19:19139353:G:A	1.72408e-07	-1.54281	-1.15918
19139407	chr19:19139407:T:G	6.5035e-07	-1.06161e-10	-1.37434
19139483	chr19:19139483:C:T	9.45529e-07	-1.06161e-10	-1.00011
19139610	chr19:19139610:C:T	6.71027e-07	-1.06161e-10	-1.34304
19140112	chr19:19140112:G:A	6.26269e-07	-1.06161e-10	-1.41207
19140375	chr19:19140375:T:G	7.62117e-07	-1.06161e-10	-1.21575
19140634	chr19:19140634:C:G	6.88724e-07	-1.06161e-10	-1.31701
19140645	chr19:19140645:C:T	1.20166e-06	-1.06161e-10	-0.760398
19140646	chr19:19140646:G:A	4.74957e-07	-0.461517	-1.22711
19140688	chr19:19140688:A:G	1.65696e-07	-1.47364	-1.26806
19140932	chr19:19140932:G:C	2.44709e-07	-1.35169	-1.00009
19141165	chr19:19141165:G:A	6.36537e-07	-1.06161e-10	-1.39581
19141521	chr19:19141521:G:T	5.19122e-07	-0.351419	-1.2483
19141705	chr19:19141705:AC:A	5.42555e-07	-1.5421	-0.0134644
19141710	chr19:19141710:G:A	7.62789e-07	-1.06161e-10	-1.21487
19141719	chr19:19141719:A:G	7.02575e-07	-1.06161e-10	-1.2971
19141779	chr19:19141779:G:A	6.22375e-07	-1.06161e-10	-1.41831
19141868	chr19:19141868:C:T	1.17534e-06	0.533702	-1.31624
19142121	chr19:19142121:G:A	6.56849e-07	-1.06161e-10	-1.3644
19142388	chr19:19142388:A:G	2.23238e-07	-1.17078	-1.27284
19142521	chr19:19142521:G:T	6.48066e-07	-1.06161e-10	-1.37786
19142584	chr19:19142584:G:A	6.37155e-07	-1.5402	0.145363
19142626	chr19:19142626:C:T	2.28991e-06	-1.06161e-10	-0.115585
19142671	chr19:19142671:G:C	6.23179e-07	-1.06161e-10	-1.41702
19142808	chr19:19142808:A:G	6.69804e-07	-1.06161e-10	-1.34487
19142911	chr19:19142911:A:G	3.52086e-07	-1.02286	-0.96512
19142992	chr19:19142992:G:A	3.74261e-07	-0.989492	-0.937409
19143235	chr19:19143235:A:G	1.90892e-07	-1.27119	-1.32895
19143362	chr19:19143362:C:T	3.85957e-07	-0.92984	-0.966289
19143382	chr19:19143382:G:A	6.63138e-07	-1.06161e-10	-1.35487
19143464	chr19:19143464:C:T	6.90062e-07	-1.06161e-10	-1.31507
19143703	chr19:19143703:G:C	6.40863e-07	-1.06161e-10	-1.38904
19143785	chr19:19143785:A:G	9.82759e-07	0.379839	-1.34133
19143890	chr19:19143890:C:A	6.22461e-07	-1.06161e-10	-1.41817
19144046	chr19:19144046:G:C	6.21273e-07	-1.06161e-10	-1.42008
19144492	chr19:19144492:T:TC	8.05182e-07	0.206961	-1.36775
19144545	chr19:19144545:G:A	5.53665e-07	-1.53529	-4.04282e-10
19144602	chr19:19144602:A:G	6.23704e-07	-1.06161e-10	-1.41618
19145071	chr19:19145071:C:A	4.59595e-07	-0.30627	-1.41524
19145102	chr19:19145102:G:A	6.98516e-07	-1.06161e-10	-1.3029
19145811	chr19:19145811:C:T	6.83032e-07	-1.06161e-10	-1.32531
19146061	chr19:19146061:G:A	5.11375e-07	-0.412133	-1.20262
19146116	chr19:19146116:G:C	6.21278e-07	-1.06161e-10	-1.42008
19146118	chr19:19146118:C:T	1.04539e-06	-1.06161e-10	-0.899713
19146672	chr19:19146672:G:A	6.25006e-07	-1.06161e-10	-1.41409
19146829	chr19:19146829:T:C	8.43414e-07	-1.06161e-10	-1.1144
19146871	chr19:19146871:C:T	7.13893e-07	-1.06161e-10	-1.28112
19147576	chr19:19147576:A:G	6.72855e-07	0.0737081	-1.41403
19147847	chr19:19147847:G:A	2.54851e-07	-1.5407	-0.770479
19148240	chr19:19148240:G:A	6.20973e-07	-1.06161e-10	-1.42057
19148453	chr19:19148453:A:C	6.9578e-07	0.106461	-1.41328
19148869	chr19:19148869:A:G	2.62974e-06	1.27967	-1.25688
19149002	chr19:19149002:G:A	6.22388e-07	-1.06161e-10	-1.41829
19149056	chr19:19149056:C:T	6.52067e-07	-1.06161e-10	-1.37171
19149179	chr19:19149179:C:T	6.27206e-07	-1.06161e-10	-1.41058
19149553	chr19:19149553:G:A	7.32475e-07	-1.06161e-10	-1.25543
19149657	chr19:19149657:C:G	5.49074e-07	-1.54362	-4.04282e-10
19149777	chr19:19149777:T:TA	4.14733e-07	-1.26104	-0.56318
19149838	chr19:19149838:G:A	1.05681e-05	-1.06161e-10	1.41374
19149908	chr19:19149908:T:C	4.35233e-07	-0.632091	-1.14388
19149974	chr19:19149974:G:A	5.20937e-07	-1.48741	-0.108815
19149999	chr19:19149999:C:T	1.32656e-06	0.420991	-1.0825
19150256	chr19:19150256:G:A	4.36125e-07	-0.468607	-1.30532
19150312	chr19:19150312:G:A	6.6116e-07	-1.06161e-10	-1.35786
19150346	chr19:19150346:G:A	8.97905e-07	-1.06161e-10	-1.05179
19150370	chr19:19150370:C:A	3.17021e-07	-1.54336	-0.549521
19150980	chr19:19150980:G:A	6.98936e-07	-1.06161e-10	-1.3023
19151024	chr19:19151024:A:G	2.56568e-07	-1.54319	-0.761272
19151042	chr19:19151042:T:C	1.68197e-07	-1.36251	-1.36421
19151491	chr19:19151491:C:T	1.71062e-07	-1.34377	-1.36606
19151889	chr19:19151889:G:A	1.65447e-07	-1.39648	-1.34672
19152180	chr19:19152180:C:T	1.73623e-07	-1.31124	-1.38373
19152188	chr19:19152188:C:T	3.35062e-07	-1.31699	-0.720547
19152339	chr19:19152339:T:C	6.34126e-07	-1.06161e-10	-1.39961
19152358	chr19:19152358:G:A	3.91498e-07	-0.640754	-1.24112
19152635	chr19:19152635:C:T	6.2099e-07	-1.06161e-10	-1.42054
19152646	chr19:19152646:G:C	7.23269e-07	-1.06161e-10	-1.26807
19152873	chr19:19152873:C:T	6.20971e-07	-1.06161e-10	-1.42057
19153130	chr19:19153130:G:A	9.00474e-07	-1.06161e-10	-1.04893
19153313	chr19:19153313:A:G	1.78911e-07	-1.27084	-1.39413
19153447	chr19:19153447:T:C	1.80531e-07	-1.26918	-1.38677
19153549	chr19:19153549:C:T	6.24315e-07	-1.06161e-10	-1.4152
19153613	chr19:19153613:C:T	6.65972e-07	-1.06161e-10	-1.35061
19153867	chr19:19153867:C:T	1.84733e-07	-1.24311	-1.38983
19154031	chr19:19154031:G:A	2.40292e-07	-1.30564	-1.06435
19154124	chr19:19154124:T:C	1.85679e-07	-1.23466	-1.39317
19154357	chr19:19154357:T:C	2.51472e-07	-1.52795	-0.796574
19154404	chr19:19154404:C:T	8.65975e-07	-1.06161e-10	-1.088
19154793	chr19:19154793:C:T	8.4001e-07	-1.06161e-10	-1.11844
19154921	chr19:19154921:C:T	9.609e-07	-1.06161e-10	-0.983984
19155518	chr19:19155518:A:T	7.04827e-07	-1.06161e-10	-1.2939
19156063	chr19:19156063:G:A	8.40192e-07	-1.06161e-10	-1.11822
19156592	chr19:19156592:A:G	2.13428e-07	-1.09776	-1.3908
19156649	chr19:19156649:C:T	1.81776e-07	-1.29134	-1.35774
19156691	chr19:19156691:G:A	6.21502e-07	-1.06161e-10	-1.41972
19156993	chr19:19156993:A:G	4.54718e-07	-0.588473	-1.1437
19157101	chr19:19157101:G:A	1.78037e-07	-1.31456	-1.3553
19157181	chr19:19157181:C:T	2.56097e-07	-1.53717	-0.769131
19157305	chr19:19157305:T:C	1.86232e-07	-1.20655	-1.41831
19157654	chr19:19157654:C:A	6.46651e-07	-1.06161e-10	-1.38005
19157666	chr19:19157666:A:G	2.67963e-07	-1.54343	-0.717571
19157886	chr19:19157886:T:C	2.96387e-07	-0.768702	-1.39149
19157890	chr19:19157890:T:C	2.02641e-07	-1.17105	-1.36937
19158065	chr19:19158065:G:A	1.8898e-07	-1.19372	-1.4165
19158108	chr19:19158108:A:G	2.44234e-07	-1.5237	-0.830029
19158163	chr19:19158163:T:C	2.8087e-07	-1.54413	-0.669837
19158221	chr19:19158221:G:A	6.43827e-07	-1.06161e-10	-1.38442
19158538	chr19:19158538:A:G	1.98767e-07	-1.17626	-1.38346
19158555	chr19:19158555:C:CA	9.94166e-07	-1.06161e-10	-0.94995
19158619	chr19:19158619:G:T	3.90666e-07	-0.463496	-1.42051
19158867	chr19:19158867:G:A	6.4234e-07	-1.06161e-10	-1.38674
19159098	chr19:19159098:A:G	6.21135e-07	-1.06161e-10	-1.42031
19159501	chr19:19159501:AG:A	6.44677e-07	-1.06161e-10	-1.3831
19160159	chr19:19160159:G:A	9.49999e-07	-1.06161e-10	-0.995394
19160689	chr19:19160689:C:G	2.29019e-07	-1.54362	-0.874434
19161024	chr19:19161024:C:T	6.28627e-07	-1.06161e-10	-1.40832
19161028	chr19:19161028:C:T	1.30059e-06	-0.681281	-4.04282e-10
19161106	chr19:19161106:C:T	2.3538e-06	-0.0880684	-4.04282e-10
19161382	chr19:19161382:C:T	2.3576e-07	-1.19862	-1.19042
19161428	chr19:19161428:T:C	8.87181e-07	-1.06161e-10	-1.06381
19162095	chr19:19162095:C:G	2.73566e-06	-1.06161e-10	0.0622744
19162314	chr19:19162314:G:T	2.2616e-07	-1.27676	-1.15386
19162479	chr19:19162479:T:G	2.7399e-07	-1.13061	-1.10815
19162528	chr19:19162528:C:T	2.01002e-07	-1.27583	-1.27271
19162730	chr19:19162730:C:T	1.40361e-07	-1.4904	-1.41723
19163283	chr19:19163283:G:A	1.88068e-07	-1.32453	-1.29052
19163647	chr19:19163647:TTC:T	6.84608e-07	-1.32301	-4.04282e-10
19163732	chr19:19163732:C:A	5.53426e-07	-1.53573	-4.04282e-10
19164060	chr19:19164060:G:A	1.84973e-07	-1.3254	-1.30624
19164105	chr19:19164105:C:T	6.26213e-07	-0.543155	-0.869009
19164233	chr19:19164233:G:A	1.79452e-07	-1.29682	-1.36513
19164504	chr19:19164504:C:T	1.67313e-07	-1.39146	-1.34053
19164542	chr19:19164542:G:A	7.09221e-07	-1.28769	-4.04282e-10
19164545	chr19:19164545:G:A	6.21779e-07	-1.06161e-10	-1.41927
19164895	chr19:19164895:CCT:C	1.08846e-06	-0.859336	-4.04282e-10
19164926	chr19:19164926:C:T	1.72677e-07	-1.33117	-1.36926
19165055	chr19:19165055:C:T	9.11354e-07	-1.06161e-10	-1.03692
19165226	chr19:19165226:C:T	1.89563e-07	-1.30449	-1.30264
19165333	chr19:19165333:C:T	1.63821e-06	-1.06161e-10	-0.450495
19165475	chr19:19165475:A:C	7.17794e-07	-1.06161e-10	-1.27567
19165550	chr19:19165550:A:G	5.05803e-07	-1.47637	-0.149337
19166183	chr19:19166183:G:A	7.09116e-07	-1.06161e-10	-1.28784
19166191	chr19:19166191:G:A	1.79128e-06	0.297415	-0.658585
19166487	chr19:19166487:G:A	1.08849e-06	-0.957519	0.0982096
19166593	chr19:19166593:C:T	6.37382e-06	0.802968	0.105132
19166686	chr19:19166686:G:A	6.90426e-07	-1.06161e-10	-1.31455
19166707	chr19:19166707:C:T	1.71481e-07	-1.53118	-1.1762
19166708	chr19:19166708:A:G	1.34059e-06	-0.823283	0.172293
19166970	chr19:19166970:A:G	2.01237e-07	-1.28101	-1.26636
19167062	chr19:19167062:G:T	7.84016e-07	-1.06161e-10	-1.18742
19167299	chr19:19167299:C:T	5.12671e-06	-0.422672	1.11304
19167375	chr19:19167375:AG:A	3.78405e-06	0.768248	-0.381551
19167747	chr19:19167747:A:G	6.55725e-07	-1.06161e-10	-1.36611
19168273	chr19:19168273:T:C	7.46055e-07	-1.06161e-10	-1.23706
19168344	chr19:19168344:G:A	2.86238e-07	-1.26664	-0.928388
19168558	chr19:19168558:C:A	3.46958e-06	0.61874	-0.318804
19168600	chr19:19168600:G:T	4.29088e-06	-0.537909	1.0503
19168728	chr19:19168728:G:A	7.65741e-07	-1.06161e-10	-1.21101
19168936	chr19:19168936:A:C	3.70848e-06	-0.36708	0.733602
19168984	chr19:19168984:A:G	3.95521e-06	-0.39051	0.821444
19169515	chr19:19169515:C:T	1.55259e-06	-0.504175	-4.04282e-10
19169690	chr19:19169690:T:C	3.156e-06	-0.512165	0.717372
19170398	chr19:19170398:A:C	1.63981e-06	-0.84633	0.396812
19170715	chr19:19170715:C:A	6.24553e-07	-1.06161e-10	-1.41482
19170863	chr19:19170863:C:T	2.44808e-06	-0.388652	0.339856
19170968	chr19:19170968:G:T	3.68036e-06	0.358912	-4.04282e-10
19171212	chr19:19171212:A:G	7.24203e-07	-1.06161e-10	-1.26678
19171376	chr19:19171376:T:G	2.49273e-06	0.479677	-0.510398
19171788	chr19:19171788:A:G	2.37548e-06	-0.453858	0.374959
19171961	chr19:19171961:C:A	2.78761e-06	0.549301	-0.468215
19172264	chr19:19172264:G:A	8.25078e-07	-1.06161e-10	-1.13638
19172395	chr19:19172395:T:G	9.46846e-07	-0.998718	-4.04282e-10
19172459	chr19:19172459:C:T	1.66511e-07	-1.52796	-1.20883
19172468	chr19:19172468:C:T	3.46508e-06	0.590365	-0.291728
19172742	chr19:19172742:A:G	2.45531e-06	-0.418381	0.372536
19172837	chr19:19172837:T:C	1.17713e-06	-1.198	0.416976
19172895	chr19:19172895:C:G	2.21184e-07	-1.30368	-1.14918
19172913	chr19:19172913:A:T	2.2097e-07	-1.30439	-1.14944
19172994	chr19:19172994:G:A	7.21626e-07	-1.06161e-10	-1.27035
19173085	chr19:19173085:T:C	9.73173e-07	-0.971293	-4.04282e-10
19173090	chr19:19173090:G:A	6.70793e-07	-1.06161e-10	-1.34339
19173322	chr19:19173322:A:G	2.6636e-06	-0.514548	0.550126
19173851	chr19:19173851:C:T	6.23836e-07	-1.06161e-10	-1.41597
19174009	chr19:19174009:C:T	5.18627e-05	2.91395	0.0905549
19174111	chr19:19174111:T:C	2.78779e-06	-0.482646	0.563796
19174891	chr19:19174891:T:C	7.06805e-07	-1.06161e-10	-1.2911
19174905	chr19:19174905:T:C	1.75834e-06	-1.06161e-10	-0.37973
19175099	chr19:19175099:G:A	3.51655e-06	0.541084	-0.227702
19175180	chr19:19175180:A:T	2.15421e-06	-0.511084	0.334411
19175878	chr19:19175878:G:A	2.00938e-06	0.0561498	-0.302423
19176263	chr19:19176263:A:G	1.4307e-06	-0.724049	0.13811
19176673	chr19:19176673:C:T	8.79093e-07	-1.06161e-10	-1.07296
19176681	chr19:19176681:G:A	5.48951e-07	-1.54384	-4.04282e-10
19176920	chr19:19176920:A:G	6.44642e-07	-1.06161e-10	-1.38316
19177002	chr19:19177002:T:C	6.20955e-07	-1.06161e-10	-1.4206
19177119	chr19:19177119:A:G	3.75182e-06	0.586576	-0.208435
19177749	chr19:19177749:AAAAG:A	6.32972e-07	-1.40143	-4.04282e-10
19177906	chr19:19177906:C:T	7.22834e-07	-1.06161e-10	-1.26867
19178044	chr19:19178044:C:T	3.45239e-06	0.437455	-0.142487
19178151	chr19:19178151:C:T	2.11544e-07	-1.30762	-1.1898
19178371	chr19:19178371:G:A	7.98904e-07	-1.06161e-10	-1.16861
19178436	chr19:19178436:G:A	6.92824e-07	-1.06161e-10	-1.31108
19179145	chr19:19179145:G:A	7.62938e-07	-1.21468	-4.04282e-10
19179491	chr19:19179491:G:A	8.18171e-07	-1.06161e-10	-1.14478
19179628	chr19:19179628:G:A	1.97633e-07	-1.31842	-1.24702
19180186	chr19:19180186:C:T	6.62444e-07	-1.06161e-10	-1.35592
19180352	chr19:19180352:T:G	6.8528e-07	-1.06161e-10	-1.32203
19180375	chr19:19180375:G:A	1.76639e-06	-1.06161e-10	-0.375162
19180795	chr19:19180795:A:T	7.78287e-07	-1.06161e-10	-1.19476
19181046	chr19:19181046:T:C	3.1536e-06	0.204447	-4.04282e-10
19181238	chr19:19181238:A:G	2.03183e-06	-0.466284	0.231123
19181596	chr19:19181596:A:T	6.61558e-06	0.0913355	0.853993
19181865	chr19:19181865:T:C	1.32072e-06	-0.759489	0.0935646
19182443	chr19:19182443:G:A	5.65346e-07	-1.51442	-4.04282e-10
19183202	chr19:19183202:G:A	2.66229e-06	-0.450906	0.485992
19183282	chr19:19183282:C:T	2.62682e-06	-0.475793	0.497469
19183428	chr19:19183428:T:C	1.39228e-06	-0.08506	-0.528094
19183583	chr19:19183583:T:A	1.78152e-07	-1.50546	-1.16376
19184495	chr19:19184495:G:A	7.51114e-07	-1.06161e-10	-1.2303
19184747	chr19:19184747:G:A	2.38009e-07	-1.24103	-1.13851
19184910	chr19:19184910:C:T	8.60444e-06	0.0925182	1.11566
19185066	chr19:19185066:A:G	2.43801e-07	-1.19948	-1.15602
19185172	chr19:19185172:G:A	8.48481e-07	-1.06161e-10	-1.10841
19185412	chr19:19185412:G:A	9.07715e-07	-1.04092	-4.04282e-10
19185592	chr19:19185592:G:A	3.26181e-06	-0.42919	0.667371
19186245	chr19:19186245:G:C	7.7576e-07	-1.06161e-10	-1.19801
19186483	chr19:19186483:T:C	3.38867e-06	-0.420421	0.696758
19186580	chr19:19186580:C:T	2.67611e-07	-1.23883	-1.02349
19186612	chr19:19186612:G:C	8.17108e-07	-1.06161e-10	-1.14608
19186758	chr19:19186758:T:C	1.01194e-06	-0.135367	-0.796866
19186781	chr19:19186781:T:A	8.17655e-07	-1.06161e-10	-1.14541
19187027	chr19:19187027:G:A	6.7366e-07	-1.06161e-10	-1.33913
19187219	chr19:19187219:G:A	2.36645e-07	-1.281	-1.10429
19187562	chr19:19187562:CAG:C	8.18338e-07	-1.06161e-10	-1.14458
19187620	chr19:19187620:C:A	1.10746e-06	-1.06161e-10	-0.842032
19188098	chr19:19188098:T:C	7.02691e-07	-1.06161e-10	-1.29694
19188141	chr19:19188141:C:T	4.27649e-06	0.21666	0.292373
19188270	chr19:19188270:C:T	2.71599e-07	-0.829123	-1.4184
19188320	chr19:19188320:G:A	1.15083e-06	-1.06161e-10	-0.803619
19188496	chr19:19188496:C:T	1.42719e-07	-1.47811	-1.41286
19188622	chr19:19188622:C:T	1.50475e-07	-1.42286	-1.4152
19188652	chr19:19188652:G:A	1.90274e-07	-1.28304	-1.32035
19188677	chr19:19188677:T:TG	2.20666e-07	-1.27313	-1.18208
19188726	chr19:19188726:A:C	5.21694e-07	-1.2506	-0.344175
19188892	chr19:19188892:T:C	2.51296e-07	-0.911357	-1.41387
19189128	chr19:19189128:C:T	9.47232e-07	-1.06161e-10	-0.998311
19189152	chr19:19189152:C:A	1.87036e-07	-1.51979	-1.10076
19189350	chr19:19189350:C:T	6.38795e-07	-1.06161e-10	-1.39227
19189383	chr19:19189383:C:T	1.28171e-06	-0.246796	-0.449105
19189462	chr19:19189462:C:T	7.9003e-07	-1.06161e-10	-1.17978
19189485	chr19:19189485:C:G	7.59166e-07	-1.21963	-4.04282e-10
19189604	chr19:19189604:A:G	1.5801e-06	-1.06161e-10	-0.486613
19189622	chr19:19189622:G:C	1.54126e-06	-1.06161e-10	-0.511501
19189627	chr19:19189627:T:C	1.56043e-06	-1.06161e-10	-0.49914
19189696	chr19:19189696:G:T	7.15561e-07	-1.06161e-10	-1.27879
19190006	chr19:19190006:T:C	6.24145e-07	-1.06161e-10	-1.41547
19190041	chr19:19190041:G:A	1.90253e-06	-1.06161e-10	-0.300917
19190377	chr19:19190377:G:A	5.30467e-06	-0.427399	1.15189
19190423	chr19:19190423:T:C	1.09878e-06	-0.720381	-0.129513
19190680	chr19:19190680:C:T	1.95644e-07	-1.28709	-1.28847
19190784	chr19:19190784:G:A	1.99791e-06	-1.06161e-10	-0.251999
19191696	chr19:19191696:T:C	1.55379e-06	-1.06161e-10	-0.5034
19191974	chr19:19191974:GCAGTT:G	1.59191e-06	-1.06161e-10	-0.479163
19192186	chr19:19192186:T:C	6.29386e-07	-1.06161e-10	-1.40711
19192338	chr19:19192338:C:A	2.75214e-06	-1.06161e-10	0.0682785
19192464	chr19:19192464:A:T	1.61249e-06	-1.06161e-10	-0.466318
19192475	chr19:19192475:C:T	5.8218e-07	-1.48507	-4.04282e-10
19192730	chr19:19192730:C:T	1.58471e-06	-1.06161e-10	-0.483697
19192929	chr19:19192929:T:C	8.05292e-07	-1.06161e-10	-1.16065
19192993	chr19:19192993:T:C	2.41912e-07	-0.967907	-1.39537
19193562	chr19:19193562:C:G	8.80927e-07	-1.06161e-10	-1.07088
19194090	chr19:19194090:G:C	1.31772e-06	-0.219387	-0.448811
19194156	chr19:19194156:A:G	2.30992e-07	-1.00128	-1.40819
19194318	chr19:19194318:T:C	1.55354e-06	-1.06161e-10	-0.503566
19194341	chr19:19194341:T:C	6.23028e-07	-1.06161e-10	-1.41726
19194456	chr19:19194456:G:A	1.97596e-07	-1.24312	-1.32251
19194796	chr19:19194796:C:T	2.27984e-06	-1.06161e-10	-0.119992
19195120	chr19:19195120:G:A	7.75885e-07	-1.06161e-10	-1.19785
19195123	chr19:19195123:A:G	5.61743e-07	-1.52081	-4.04282e-10
19195190	chr19:19195190:C:T	6.26585e-07	-1.06161e-10	-1.41157
19195804	chr19:19195804:C:T	5.61574e-07	-1.52111	-4.04282e-10
19196400	chr19:19196400:T:A	2.34171e-07	-0.985221	-1.41058
19196407	chr19:19196407:A:G	1.94189e-06	-1.06161e-10	-0.280439
19196467	chr19:19196467:T:G	6.2497e-07	-1.06161e-10	-1.41415
19196685	chr19:19196685:C:T	7.95785e-07	-1.06161e-10	-1.17253
19196988	chr19:19196988:C:T	6.55734e-07	-0.11053	-1.25557
19197385	chr19:19197385:T:C	1.32179e-06	-1.06161e-10	-0.665115
19197947	chr19:19197947:G:A	5.98987e-07	-1.45662	-4.04282e-10
19198571	chr19:19198571:G:A	1.78882e-06	-1.06161e-10	-0.362546
19198861	chr19:19198861:A:G	1.51687e-06	-1.06161e-10	-0.527453
19199055	chr19:19199055:T:C	1.80597e-06	-1.06161e-10	-0.353001
19199120	chr19:19199120:C:T	2.8775e-06	-1.06161e-10	0.112822
19199238	chr19:19199238:A:G	1.44662e-06	-1.06161e-10	-0.574867
19199589	chr19:19199589:G:A	2.10322e-06	-1.06161e-10	-0.200631
19199693	chr19:19199693:C:A	1.88919e-06	-1.06161e-10	-0.307949
19199718	chr19:19199718:A:G	1.9836e-07	-1.17507	-1.3867
19200427	chr19:19200427:T:C	2.17472e-06	-1.06161e-10	-0.167201
19200581	chr19:19200581:G:A	2.88394e-06	-1.06161e-10	0.115057
19202777	chr19:19202777:G:A	8.37536e-07	-1.06161e-10	-1.12139
19203309	chr19:19203309:T:C	1.63858e-06	-1.06161e-10	-0.45027
19203717	chr19:19203717:A:G	1.51326e-07	-1.46093	-1.37149
19204254	chr19:19204254:G:A	6.21695e-07	-1.06161e-10	-1.4194
19204371	chr19:19204371:G:A	7.11254e-07	-0.81557	-0.469254
19204471	chr19:19204471:T:C	1.89732e-06	-1.06161e-10	-0.303657
19204793	chr19:19204793:C:T	5.92246e-05	3.13724	-4.04282e-10
19204794	chr19:19204794:G:A	1.5921e-06	-1.08675	0.607702
19204841	chr19:19204841:C:T	1.68831e-06	-1.06161e-10	-0.420373
19205095	chr19:19205095:G:A	1.22646e-06	-0.163675	-0.57629
19205298	chr19:19205298:C:A	1.6909e-07	-1.54319	-1.17823
19205642	chr19:19205642:G:A	2.49599e-06	-0.0294149	-4.04282e-10
19205885	chr19:19205885:G:A	3.60114e-06	-1.06161e-10	0.337152
19206018	chr19:19206018:G:A	2.03031e-07	-1.12176	-1.41674
19206086	chr19:19206086:T:TC	5.50335e-07	-1.54133	-4.04282e-10
19206628	chr19:19206628:A:C	9.8706e-07	-1.06161e-10	-0.957124
19206866	chr19:19206866:G:A	7.54041e-07	-1.06161e-10	-1.22641
19207080	chr19:19207080:GTGT:G	2.23221e-07	-1.09167	-1.35202
19207180	chr19:19207180:G:C	1.20692e-06	-1.06161e-10	-0.756025
19207349	chr19:19207349:A:G	2.16929e-07	-1.46806	-1.00422
19207656	chr19:19207656:G:A	1.9642e-07	-1.21371	-1.35789
19208473	chr19:19208473:G:A	1.71904e-07	-1.44651	-1.25841
19209865	chr19:19209865:C:T	1.23951e-06	-1.06161e-10	-0.729379
19212233	chr19:19212233:G:A	5.62003e-07	-1.52035	-4.04282e-10
19212791	chr19:19212791:C:T	1.08276e-06	-1.06161e-10	-0.864584
19213188	chr19:19213188:G:A	6.73527e-07	-1.33933	-4.04282e-10
19213449	chr19:19213449:C:T	1.38948e-07	-1.53143	-1.38632
19213624	chr19:19213624:G:A	1.96112e-06	-0.270584	-4.04282e-10
19213923	chr19:19213923:T:C	7.17601e-07	-1.06161e-10	-1.27594
19213997	chr19:19213997:C:G	2.6162e-07	-0.969409	-1.31555
19214923	chr19:19214923:G:A	7.08187e-07	-1.06161e-10	-1.28915
19215830	chr19:19215830:A:G	7.97306e-07	-1.06161e-10	-1.17062
19216344	chr19:19216344:C:A	1.36987e-07	-1.54046	-1.39151
19218057	chr19:19218057:T:G	1.3624e-07	-1.54016	-1.39728
19218213	chr19:19218213:G:A	7.12769e-07	-1.06161e-10	-1.2827
19218349	chr19:19218349:C:T	9.20101e-07	-1.06161e-10	-1.02737
19219213	chr19:19219213:G:A	8.66044e-07	-1.06161e-10	-1.08792
19219346	chr19:19219346:G:A	2.17843e-07	-1.25532	-1.21276
19219348	chr19:19219348:C:T	3.24819e-06	-1.06161e-10	0.233998
19219404	chr19:19219404:A:C	3.0899e-07	-1.24046	-0.878084
19219466	chr19:19219466:G:A	8.66103e-07	-1.06161e-10	-1.08785
19220014	chr19:19220014:G:A	5.07338e-06	0.679909	-4.04282e-10
19220023	chr19:19220023:T:C	2.07337e-07	-1.26316	-1.25435
19220102	chr19:19220102:G:A	6.31327e-07	-1.06161e-10	-1.40403
19220738	chr19:19220738:A:G	4.47578e-07	-0.401696	-1.34631
19220908	chr19:19220908:G:A	3.77928e-07	-0.497153	-1.42
19221038	chr19:19221038:G:A	1.64596e-07	-1.54436	-1.204
19221049	chr19:19221049:A:G	3.97507e-07	-0.665657	-1.20099
19221185	chr19:19221185:G:A	1.20836e-06	-1.06161e-10	-0.754833
19221522	chr19:19221522:T:C	2.60132e-07	-1.12285	-1.16782
19221715	chr19:19221715:G:A	2.11179e-06	-1.06161e-10	-0.196564
19221805	chr19:19221805:G:A	2.03143e-06	-1.06161e-10	-0.235359
19222469	chr19:19222469:G:A	1.55857e-07	-1.47434	-1.32857
19223109	chr19:19223109:AAAAATAAATAAAAT:A	5.48729e-07	-1.54425	-4.04282e-10
19223473	chr19:19223473:T:A	5.94771e-07	-1.46368	-4.04282e-10
19223771	chr19:19223771:A:C	4.00287e-07	-0.47438	-1.38529
19224274	chr19:19224274:A:G	1.58231e-07	-1.49432	-1.29348
19224942	chr19:19224942:C:T	4.53842e-07	-0.486642	-1.24746
19225799	chr19:19225799:C:T	1.3313e-07	-1.54043	-1.42011
19225840	chr19:19225840:C:T	6.23135e-07	-1.06161e-10	-1.41709
19228133	chr19:19228133:G:A	1.08393e-06	-1.06161e-10	-0.863502
19229409	chr19:19229409:A:G	9.95148e-07	0.393414	-1.34238
19229456	chr19:19229456:G:A	1.22623e-06	0.65966	-1.39981
19229575	chr19:19229575:G:A	6.50329e-07	-1.06161e-10	-1.37438
19229598	chr19:19229598:C:A	1.2659e-06	0.709624	-1.41794
19229670	chr19:19229670:G:A	6.28302e-07	-1.06161e-10	-1.40883
19229851	chr19:19229851:G:A	7.21928e-07	-1.06161e-10	-1.26993
19229936	chr19:19229936:A:G	1.35289e-06	-1.06161e-10	-0.641857
19230351	chr19:19230351:C:T	2.0324e-07	-1.41851	-1.11895
19230532	chr19:19230532:G:A	6.61231e-07	-0.159896	-1.19786
19230637	chr19:19230637:A:G	6.37328e-07	-0.096203	-1.29837
19231047	chr19:19231047:T:A	1.22024e-06	0.67315	-1.4182
19231646	chr19:19231646:C:G	1.45898e-06	-0.566364	-4.04282e-10
19231894	chr19:19231894:C:T	1.02831e-06	-1.06161e-10	-0.916186
19232376	chr19:19232376:G:A	6.21681e-07	-1.06161e-10	-1.41943
19232745	chr19:19232745:C:T	8.28748e-07	-1.06161e-10	-1.13194
19232984	chr19:19232984:G:A	6.20428e-07	-1.42144	-4.04282e-10
19233716	chr19:19233716:C:T	6.09564e-07	-0.193527	-1.24558
19233770	chr19:19233770:C:T	6.44519e-07	-0.126007	-1.25734
19234690	chr19:19234690:G:A	1.43999e-06	-1.06161e-10	-0.579463
19234993	chr19:19234993:C:T	6.53514e-07	-0.127141	-1.24235
19235328	chr19:19235328:G:C	1.04757e-06	-1.06161e-10	-0.897631
19235401	chr19:19235401:G:A	6.26594e-07	-1.06161e-10	-1.41155
19235588	chr19:19235588:T:A	6.7637e-07	-1.33511	-4.04282e-10
19236492	chr19:19236492:T:C	1.16648e-06	0.63044	-1.42055
19237502	chr19:19237502:T:A	1.55198e-07	-1.3891	-1.41806
19238138	chr19:19238138:T:C	1.64955e-06	-0.443597	-4.04282e-10
19238189	chr19:19238189:G:A	6.10468e-07	-1.43763	-4.04282e-10
19238568	chr19:19238568:A:G	7.71847e-07	-1.20307	-4.04282e-10
19239108	chr19:19239108:G:A	7.88082e-07	0.211109	-1.39336
19239162	chr19:19239162:A:G	9.6802e-07	0.407599	-1.3842
19239171	chr19:19239171:C:T	2.9181e-07	-1.11185	-1.0639
19239294	chr19:19239294:G:A	1.24271e-06	0.178073	-0.904876
19240544	chr19:19240544:T:C	1.9554e-06	0.10244	-0.375945
19240593	chr19:19240593:G:A	6.2517e-07	-1.06161e-10	-1.41383
19240622	chr19:19240622:G:A	5.59617e-07	-1.5246	-4.04282e-10
19240847	chr19:19240847:C:T	1.86681e-06	-1.06161e-10	-0.319868
19241159	chr19:19241159:G:A	3.17509e-07	-0.682796	-1.40855
19241224	chr19:19241224:T:C	1.34837e-06	-1.06161e-10	-0.645204
19241256	chr19:19241256:C:G	4.74553e-07	-0.330084	-1.3594
19241346	chr19:19241346:T:C	1.41956e-06	0.199168	-0.792923
19241842	chr19:19241842:T:C	1.33566e-06	-0.297257	-0.357417
19241909	chr19:19241909:C:G	1.40689e-06	-0.260974	-0.341741
19242010	chr19:19242010:T:C	1.37979e-07	-1.50814	-1.41662
19242174	chr19:19242174:A:G	9.44411e-07	-1.06161e-10	-1.00129
19242191	chr19:19242191:T:A	1.23461e-06	-1.06161e-10	-0.733347
19243170	chr19:19243170:G:T	2.9732e-07	-0.740178	-1.41687
19243821	chr19:19243821:T:A	6.26765e-07	-1.41128	-4.04282e-10
19244025	chr19:19244025:AC:A	7.05384e-07	-1.06161e-10	-1.29311
19244128	chr19:19244128:T:C	1.91094e-06	0.757074	-1.05358
19244373	chr19:19244373:A:G	1.73528e-06	-1.06161e-10	-0.392928
19244676	chr19:19244676:C:T	1.68683e-07	-1.45379	-1.27005
19245099	chr19:19245099:A:G	4.89255e-07	-0.263212	-1.39576
19245157	chr19:19245157:G:A	6.52373e-07	-1.37124	-4.04282e-10
19245807	chr19:19245807:T:A	6.77293e-07	-1.06161e-10	-1.33375
19245948	chr19:19245948:G:A	9.6869e-07	-1.06161e-10	-0.97591
19246183	chr19:19246183:G:A	1.71593e-06	0.870155	-1.2743
19246286	chr19:19246286:C:T	1.0158e-06	-0.928421	-4.04282e-10
19246319	chr19:19246319:T:C	6.75675e-07	-1.06161e-10	-1.33614
19246706	chr19:19246706:T:C	6.25062e-07	-1.06161e-10	-1.414
19246803	chr19:19246803:A:G	3.66418e-06	1.37452	-1.02002
19247277	chr19:19247277:G:A	1.20042e-05	1.12818	0.412985
19247398	chr19:19247398:C:T	1.01323e-05	1.09807	0.273553
19247523	chr19:19247523:A:G	8.364e-05	4.09177	-0.609345
19247589	chr19:19247589:C:T	9.78851e-07	-1.06161e-10	-0.965475
19247863	chr19:19247863:A:C	5.7813e-05	3.91632	-0.803202
19247928	chr19:19247928:G:C	9.76577e-07	-1.06161e-10	-0.967801
19248010	chr19:19248010:C:T	7.66626e-06	0.887217	0.205512
19248139	chr19:19248139:C:T	2.58529e-06	0.00573736	-4.04282e-10
19248611	chr19:19248611:C:T	1.05984e-06	-1.06161e-10	-0.885984
19248662	chr19:19248662:T:C	7.3567e-07	-1.06161e-10	-1.25107
19248691	chr19:19248691:C:G	1.0464e-05	0.933	0.470844
19248920	chr19:19248920:T:C	8.5096e-07	-1.06161e-10	-1.10549
19249551	chr19:19249551:G:A	6.34391e-07	-1.06161e-10	-1.39919
19249773	chr19:19249773:T:G	6.71291e-07	-1.06161e-10	-1.34265
19250343	chr19:19250343:C:G	3.38923e-06	0.276504	-4.04282e-10
19250452	chr19:19250452:C:T	6.32084e-07	-1.06161e-10	-1.40283
19250795	chr19:19250795:A:G	7.00246e-07	-1.06161e-10	-1.30042
19250926	chr19:19250926:G:A	9.94169e-06	0.809917	0.542721
19251635	chr19:19251635:G:C	1.24784e-06	-1.06161e-10	-0.722682
19251982	chr19:19251982:G:A	6.85085e-07	-1.06161e-10	-1.32231
19252970	chr19:19252970:G:A	7.34371e-07	-1.06161e-10	-1.25284
19253003	chr19:19253003:T:A	9.66331e-06	0.922995	0.401242
19253431	chr19:19253431:A:T	9.74529e-06	0.985295	0.34739
19253510	chr19:19253510:A:G	9.35336e-06	1.03416	0.257481
19253515	chr19:19253515:G:A	1.99049e-06	-1.06161e-10	-0.25572
19253522	chr19:19253522:T:G	6.24522e-07	-1.06161e-10	-1.41487
19254369	chr19:19254369:C:T	1.16796e-06	-0.788841	-4.04282e-10
19254591	chr19:19254591:C:T	1.57532e-06	-1.06161e-10	-0.489638
19254710	chr19:19254710:A:G	8.13777e-07	-1.06161e-10	-1.15017
19254808	chr19:19254808:G:A	8.3382e-06	-1.06161e-10	1.17675
19255373	chr19:19255373:T:C	1.16075e-06	-1.06161e-10	-0.795032
19255417	chr19:19255417:C:T	1.63687e-06	-1.06161e-10	-0.451312
19255598	chr19:19255598:T:A	2.37029e-06	-1.06161e-10	-0.081086
19255834	chr19:19255834:G:A	1.84849e-06	0.934398	-1.26413
19256504	chr19:19256504:C:T	1.25812e-06	-0.714479	-4.04282e-10
19256510	chr19:19256510:C:G	9.36503e-06	2.14131	-0.848427
19257376	chr19:19257376:G:A	6.37609e-07	-1.06161e-10	-1.39413
19257455	chr19:19257455:G:A	1.9089e-06	0.988528	-1.2861
19257501	chr19:19257501:G:A	1.97799e-06	1.01018	-1.27219
19257673	chr19:19257673:G:A	2.06798e-06	-0.217528	-4.04282e-10
19257952	chr19:19257952:G:A	7.59559e-06	-1.06161e-10	1.08347
19258441	chr19:19258441:G:T	8.24086e-07	-1.13758	-4.04282e-10
19258460	chr19:19258460:A:G	1.15046e-06	-1.06161e-10	-0.803939
19258626	chr19:19258626:A:G	1.65916e-05	2.74734	-0.882539
19258680	chr19:19258680:T:C	1.57329e-06	-1.06161e-10	-0.490929
19259212	chr19:19259212:C:T	5.48658e-07	-1.54438	-4.04282e-10
19259796	chr19:19259796:A:C	7.97092e-07	-1.17088	-4.04282e-10
19260223	chr19:19260223:T:G	1.08776e-06	-1.06161e-10	-0.85998
19260247	chr19:19260247:C:T	1.10221e-06	-1.06161e-10	-0.846784
19260249	chr19:19260249:C:T	1.07386e-06	-1.06161e-10	-0.872835
19260400	chr19:19260400:A:G	1.20177e-06	-1.06161e-10	-0.760305
19260561	chr19:19260561:A:T	9.01102e-06	2.23974	-0.985392
19261341	chr19:19261341:C:T	6.90946e-06	1.13316	-0.144365
19261376	chr19:19261376:G:C	7.20352e-06	1.15117	-0.1207
19261620	chr19:19261620:C:T	1.02427e-06	-1.06161e-10	-0.92012
19261914	chr19:19261914:T:C	1.46642e-06	-0.561277	-4.04282e-10
19262673	chr19:19262673:A:G	9.16046e-07	-1.03179	-4.04282e-10
19262880	chr19:19262880:A:G	0.000660829	6.96585	-1.41645
19263033	chr19:19263033:C:G	9.11827e-07	-1.0364	-4.04282e-10
19263135	chr19:19263135:C:T	3.88531e-06	1.1572	-0.744101
19263252	chr19:19263252:C:T	4.33625e-06	1.77365	-1.25074
19263259	chr19:19263259:T:C	4.19473e-06	1.74481	-1.25508
19263411	chr19:19263411:G:A	1.97145e-06	-1.06161e-10	-0.26533
19264015	chr19:19264015:C:A	1.78677e-06	-1.06161e-10	-0.363688
19264264	chr19:19264264:C:T	1.01708e-06	-1.06161e-10	-0.927161
19264283	chr19:19264283:C:T	8.60735e-07	-1.06161e-10	-1.09407
19264562	chr19:19264562:C:T	6.75166e-06	-1.06161e-10	0.965689
19264563	chr19:19264563:G:A	2.30105e-06	1.18866	-1.29939
19265074	chr19:19265074:T:C	0.000715525	6.37077	-0.741857
19265389	chr19:19265389:T:G	6.03189e-07	-1.44962	-4.04282e-10
19265850	chr19:19265850:G:A	8.50977e-07	-1.10547	-4.04282e-10
19265915	chr19:19265915:A:C	1.10426e-06	-1.06161e-10	-0.844926
19265917	chr19:19265917:T:C	1.40464e-06	-1.06161e-10	-0.604317
19266787	chr19:19266787:G:A	1.4648e-06	-1.06161e-10	-0.562379
19267607	chr19:19267607:C:T	2.7465e-06	0.0662284	-4.04282e-10
19267862	chr19:19267862:A:G	2.24052e-06	1.10367	-1.24106
19268278	chr19:19268278:T:C	8.71217e-07	-1.06161e-10	-1.08196
19268388	chr19:19268388:TAG:T	1.32007e-06	-1.06161e-10	-0.666415
19268740	chr19:19268740:C:T	3.48869e-07	-0.633016	-1.36414
19268993	chr19:19268993:A:C	6.39198e-07	-1.06161e-10	-1.39164
19269270	chr19:19269270:T:C	1.87526e-06	-1.06161e-10	-0.31535
19269519	chr19:19269519:G:A	6.21072e-07	-1.06161e-10	-1.42041
19269787	chr19:19269787:G:T	7.76546e-06	1.96545	-0.85986
19269837	chr19:19269837:T:C	0.00182583	6.78156	-0.21587
19269864	chr19:19269864:C:T	1.11951e-06	-1.06161e-10	-0.831206
19269876	chr19:19269876:A:G	4.2878e-06	1.4656	-0.953921
19270184	chr19:19270184:G:A	9.27554e-07	-1.06161e-10	-1.0193
19270187	chr19:19270187:G:T	3.71575e-06	1.71262	-1.34413
19270596	chr19:19270596:G:A	1.36521e-05	-1.06161e-10	1.66979
19270630	chr19:19270630:G:C	8.52623e-07	-1.10354	-4.04282e-10
19270946	chr19:19270946:C:T	0.00124072	6.6908	-0.51145
19271209	chr19:19271209:C:A	1.04756e-06	-0.89764	-4.04282e-10
19271210	chr19:19271210:T:C	1.04795e-06	-0.897265	-4.04282e-10
19271742	chr19:19271742:GCTGGTCTCGAACTCCTGAC:G	8.98014e-07	-1.05167	-4.04282e-10
19272489	chr19:19272489:C:T	4.57438e-06	1.46879	-0.89242
19272758	chr19:19272758:C:G	1.48714e-06	-1.06161e-10	-0.547244
19273657	chr19:19273657:CAG:C	9.40712e-07	-1.06161e-10	-1.00522
19274087	chr19:19274087:C:T	2.29573e-06	-1.06161e-10	-0.113047
19274602	chr19:19274602:T:C	0.00118279	6.64635	-0.514821
19274841	chr19:19274841:A:T	6.74403e-07	-1.33803	-4.04282e-10
19275174	chr19:19275174:TCTTTG:T	6.57663e-07	-1.06161e-10	-1.36316
19275206	chr19:19275206:A:G	0.00133185	6.71661	-0.466382
19275873	chr19:19275873:G:A	1.51342e-05	-1.06161e-10	1.77286
19275976	chr19:19275976:C:T	1.10476e-06	-0.844467	-4.04282e-10
19276003	chr19:19276003:C:T	9.72563e-06	-1.06161e-10	1.33067
19276340	chr19:19276340:T:C	0.00125514	6.58258	-0.391676
19276376	chr19:19276376:A:G	2.00989e-06	0.69882	-0.944839
19276547	chr19:19276547:C:T	1.96238e-06	1.10548	-1.37542
19277691	chr19:19277691:A:T	6.80531e-07	0.0915934	-1.42057
19278079	chr19:19278079:T:C	7.39413e-07	-1.246	-4.04282e-10
19279125	chr19:19279125:C:T	1.09248e-06	-1.06161e-10	-0.855649
19279433	chr19:19279433:G:C	8.23682e-07	-1.06161e-10	-1.13807
19279439	chr19:19279439:C:T	6.23933e-07	-1.41581	-4.04282e-10
19279492	chr19:19279492:G:A	6.21941e-07	-1.06161e-10	-1.41901
19279731	chr19:19279731:A:C	1.14636e-06	-0.807509	-4.04282e-10
19279940	chr19:19279940:G:A	0.00142142	6.68358	-0.368268
19280236	chr19:19280236:G:A	8.77726e-07	-1.07452	-4.04282e-10
19280492	chr19:19280492:G:A	6.21015e-07	-1.06161e-10	-1.4205
19280593	chr19:19280593:C:T	0.00111281	6.58322	-0.512673
19281029	chr19:19281029:C:T	8.31401e-07	-1.12874	-4.04282e-10
19281042	chr19:19281042:C:T	6.55739e-06	2.13126	-1.19476
19281520	chr19:19281520:C:A	6.36922e-07	-1.06161e-10	-1.39521
19281592	chr19:19281592:T:C	0.00123642	6.70424	-0.528363
19282524	chr19:19282524:G:A	3.08329e-06	-1.06161e-10	0.181899
19282723	chr19:19282723:A:G	2.46952e-07	-0.957047	-1.38562
19282808	chr19:19282808:C:T	6.8833e-07	-1.06161e-10	-1.31759
19282848	chr19:19282848:T:C	1.11063e-06	0.581426	-1.4206
19282874	chr19:19282874:G:A	1.0412e-06	0.20921	-1.11293
19282905	chr19:19282905:G:A	2.94247e-06	1.40856	-1.27341
19283001	chr19:19283001:C:T	6.35799e-07	-1.06161e-10	-1.39697
19283081	chr19:19283081:A:AG	3.87454e-07	-0.49633	-1.39593
19283559	chr19:19283559:A:G	3.81757e-06	0.395515	-4.04282e-10
19283587	chr19:19283587:C:T	0.00128194	7.08479	-0.872755
19283831	chr19:19283831:C:T	2.67214e-06	1.36272	-1.32394
19284723	chr19:19284723:G:T	1.34248e-06	-1.06161e-10	-0.649577
19285023	chr19:19285023:G:A	9.27511e-07	-1.06161e-10	-1.01935
19285024	chr19:19285024:T:C	1.02777e-06	-1.06161e-10	-0.916708
19285034	chr19:19285034:A:AT	8.88699e-07	-1.06161e-10	-1.0621
19285249	chr19:19285249:TC:T	1.13693e-06	-1.06161e-10	-0.815766
19285251	chr19:19285251:C:T	1.37295e-06	-1.06161e-10	-0.627134
19285326	chr19:19285326:C:T	7.37532e-07	-1.24855	-4.04282e-10
19285636	chr19:19285636:G:A	1.13892e-06	-1.06161e-10	-0.814018
19285737	chr19:19285737:T:C	7.12551e-07	-1.06161e-10	-1.283
19285928	chr19:19285928:C:T	1.8229e-06	-1.06161e-10	-0.343669
19286165	chr19:19286165:C:T	3.05427e-06	-1.06161e-10	0.172442
19286371	chr19:19286371:A:G	5.87255e-07	-1.4764	-4.04282e-10
19286670	chr19:19286670:A:C	0.00139192	7.20503	-0.910688
19286748	chr19:19286748:A:T	1.15012e-06	-1.06161e-10	-0.804229
19287026	chr19:19287026:G:A	1.90647e-06	-1.06161e-10	-0.298848
19287196	chr19:19287196:A:G	0.00155251	7.29301	-0.889477
19287931	chr19:19287931:G:A	0.000100118	3.66225	-4.04282e-10
19288514	chr19:19288514:G:A	2.31855e-06	-1.06161e-10	-0.103159
19289418	chr19:19289418:A:G	1.16805e-06	-1.06161e-10	-0.788763
19290409	chr19:19290409:G:A	0.00141552	7.21305	-0.901899
19290436	chr19:19290436:G:A	4.922e-06	0.649616	-4.04282e-10
19290893	chr19:19290893:C:T	7.92445e-07	-1.17673	-4.04282e-10
19291061	chr19:19291061:G:A	2.06932e-06	-1.06161e-10	-0.216881
19292601	chr19:19292601:A:G	0.00109414	6.94239	-0.888763
19293208	chr19:19293208:C:T	7.12436e-07	-1.28317	-4.04282e-10
19293321	chr19:19293321:C:T	1.69481e-06	-1.06161e-10	-0.41653
19293977	chr19:19293977:C:G	0.00132058	7.11887	-0.877139
19294596	chr19:19294596:T:C	0.00139128	7.20286	-0.908983
19294671	chr19:19294671:G:A	5.46507e-06	2.08362	-1.32934
19295317	chr19:19295317:G:A	1.14029e-06	0.492624	-1.30544
19295464	chr19:19295464:C:T	6.42762e-07	-1.06161e-10	-1.38608
19296060	chr19:19296060:T:C	1.142e-05	2.89148	-1.40022
19296115	chr19:19296115:A:T	5.7433e-07	-1.49865	-4.04282e-10
19296362	chr19:19296362:C:A	4.79728e-06	1.7902	-1.16625
19296461	chr19:19296461:A:G	1.05664e-06	0.34058	-1.22958
19296909	chr19:19296909:T:C	1.11161e-06	0.582129	-1.42042
19297355	chr19:19297355:G:A	2.57168e-06	0.484224	-0.483762
19299671	chr19:19299671:C:T	0.000533479	6.22241	-0.887087
19299813	chr19:19299813:T:C	0.001646	7.30076	-0.838759
19299941	chr19:19299941:G:A	7.49142e-07	-1.23293	-4.04282e-10
19300079	chr19:19300079:CATTTTTT:C	7.71983e-07	-1.06161e-10	-1.20289
19300327	chr19:19300327:T:C	0.00142863	7.22668	-0.906309
19300459	chr19:19300459:G:A	1.21551e-06	-1.06161e-10	-0.748937
19301105	chr19:19301105:G:C	7.85965e-07	-1.06161e-10	-1.18494
19301261	chr19:19301261:A:G	1.8106e-06	-0.350443	-4.04282e-10
19302682	chr19:19302682:G:A	1.96767e-06	-1.06161e-10	-0.267249
19303138	chr19:19303138:A:G	0.00181421	7.42748	-0.868172
19303368	chr19:19303368:G:A	5.97332e-07	-1.45938	-4.04282e-10
19303521	chr19:19303521:T:C	6.41919e-07	-1.38739	-4.04282e-10
19304082	chr19:19304082:C:A	1.11954e-06	-1.06161e-10	-0.831178
19304819	chr19:19304819:T:C	7.7905e-07	-1.19378	-4.04282e-10
19304862	chr19:19304862:C:T	2.35562e-06	-1.06161e-10	-0.0872959
19305236	chr19:19305236:T:C	0.00167575	7.17483	-0.694912
19305809	chr19:19305809:G:A	1.96565e-06	-1.06161e-10	-0.268276
19305810	chr19:19305810:G:GATC	1.97055e-06	-1.06161e-10	-0.265788
19305811	chr19:19305811:G:C	1.91898e-06	-1.06161e-10	-0.292305
19305820	chr19:19305820:G:C	1.96055e-06	-1.06161e-10	-0.270876
19305823	chr19:19305823:G:T	1.97385e-06	-1.06161e-10	-0.264111
19305886	chr19:19305886:G:A	1.13728e-06	-1.06161e-10	-0.815459
19305928	chr19:19305928:G:A	8.72042e-07	-1.06161e-10	-1.08102
19306075	chr19:19306075:G:A	9.64414e-07	-1.06161e-10	-0.980334
19307258	chr19:19307258:C:A	1.11101e-06	-1.06161e-10	-0.838827
19307582	chr19:19307582:TG:T	7.41037e-07	-1.2438	-4.04282e-10
19308057	chr19:19308057:C:T	9.04397e-06	1.258	-4.04282e-10
19308065	chr19:19308065:G:A	1.95719e-06	-1.06161e-10	-0.272591
19308107	chr19:19308107:C:T	1.09665e-05	2.84738	-1.39663
19308262	chr19:19308262:G:A	9.37064e-07	0.410658	-1.41976
19308453	chr19:19308453:C:A	1.44416e-05	-1.06161e-10	1.72601
19308463	chr19:19308463:G:A	8.56275e-07	-1.06161e-10	-1.09926
19308637	chr19:19308637:C:T	1.22338e-06	-1.06161e-10	-0.742486
19309001	chr19:19309001:G:A	5.31491e-06	1.90811	-1.18169
19309175	chr19:19309175:T:C	1.22694e-06	0.674705	-1.41428
19309506	chr19:19309506:G:A	7.74943e-07	-1.06161e-10	-1.19907
19310031	chr19:19310031:C:G	1.02356e-06	0.38489	-1.30571
19310409	chr19:19310409:T:A	2.06726e-06	-1.06161e-10	-0.217873
19311210	chr19:19311210:G:A	7.52076e-07	-1.06161e-10	-1.22902
19311260	chr19:19311260:T:C	6.21659e-07	-1.06161e-10	-1.41946
19311676	chr19:19311676:A:G	0.00195104	7.47428	-0.842263
19312164	chr19:19312164:C:T	1.67428e-05	1.87387	-4.04282e-10
19312274	chr19:19312274:CAAT:C	4.37661e-06	1.93007	-1.39789
19312815	chr19:19312815:G:A	8.05313e-07	-1.06161e-10	-1.16062
19312841	chr19:19312841:T:A	4.57232e-06	1.92468	-1.34876
19313844	chr19:19313844:A:G	2.10436e-06	-1.06161e-10	-0.200088
19314127	chr19:19314127:ACT:A	1.06201e-06	-1.06161e-10	-0.88394
19314216	chr19:19314216:C:T	7.86582e-07	0.0847076	-1.26887
19314336	chr19:19314336:T:A	1.57027e-06	0.905811	-1.39866
19315221	chr19:19315221:G:A	1.59285e-05	-1.06161e-10	1.82401
19315372	chr19:19315372:G:A	1.24269e-06	0.693684	-1.4205
19315508	chr19:19315508:C:T	1.19424e-06	0.363319	-1.12991
19315540	chr19:19315540:C:G	6.35889e-07	-1.06161e-10	-1.39683
19315800	chr19:19315800:C:T	0.00142	7.2751	-0.960789
19315804	chr19:19315804:A:C	1.77361e-06	1.03454	-1.40562
19315942	chr19:19315942:G:A	1.90306e-06	-1.06161e-10	-0.300636
19316580	chr19:19316580:C:T	1.09229e-06	-1.06161e-10	-0.855824
19316814	chr19:19316814:A:G	1.14336e-05	2.86993	-1.37747
19317985	chr19:19317985:A:G	7.91981e-07	-1.17732	-4.04282e-10
19317999	chr19:19317999:T:C	1.10426e-06	-1.06161e-10	-0.844926
19318411	chr19:19318411:C:T	4.46422e-06	1.931	-1.379
19319040	chr19:19319040:ATACCCCGTCTC:A	1.77674e-06	1.04328	-1.4126
19319092	chr19:19319092:G:A	5.89053e-07	-1.47334	-4.04282e-10
19319166	chr19:19319166:C:G	0.00149338	7.1018	-0.737105
19320397	chr19:19320397:G:A	7.00321e-07	-1.30032	-4.04282e-10
19320614	chr19:19320614:T:G	0.00332583	7.571	-0.405625
19320796	chr19:19320796:G:A	1.68831e-06	-1.06161e-10	-0.420372
19321154	chr19:19321154:G:T	0.00368078	7.64328	-0.376497
19321413	chr19:19321413:G:A	9.06484e-07	-1.06161e-10	-1.04228
19321481	chr19:19321481:AG:A	1.12781e-06	0.590638	-1.41446
19321607	chr19:19321607:G:A	2.13212e-05	2.1156	-4.04282e-10
19322002	chr19:19322002:T:C	0.00581338	8.02032	-0.296499
19322096	chr19:19322096:C:G	2.04771e-06	-1.06161e-10	-0.227376
19322150	chr19:19322150:A:G	4.59725e-06	1.74044	-1.15909
19322296	chr19:19322296:C:T	0.00350633	7.56453	-0.346307
19322443	chr19:19322443:A:G	5.49665e-07	-1.54254	-4.04282e-10
19322573	chr19:19322573:C:G	8.40077e-07	-1.06161e-10	-1.11836
19323080	chr19:19323080:G:A	8.90534e-07	-1.06003	-4.04282e-10
19323257	chr19:19323257:C:T	1.24358e-06	0.571637	-1.29774
19323541	chr19:19323541:C:T	0.00284687	7.56926	-0.559386
19323950	chr19:19323950:C:T	1.02376e-06	-1.06161e-10	-0.920618
19324564	chr19:19324564:C:T	7.28216e-07	-1.06161e-10	-1.26126
19324618	chr19:19324618:C:T	8.59918e-07	-1.06161e-10	-1.09502
19324871	chr19:19324871:T:G	5.98142e-06	2.18642	-1.34187
19325067	chr19:19325067:G:A	2.12009e-06	1.13139	-1.32403
19325287	chr19:19325287:T:C	1.31178e-06	-1.06161e-10	-0.672713
19325420	chr19:19325420:C:G	5.79222e-07	-0.0813465	-1.40882
19325758	chr19:19325758:C:T	1.2907e-06	0.628598	-1.31751
19325860	chr19:19325860:T:C	1.08675e-05	-1.06161e-10	1.44168
19326045	chr19:19326045:G:A	0.000635808	5.94706	-0.436258
19326232	chr19:19326232:A:G	6.2988e-07	-1.06161e-10	-1.40632
19328339	chr19:19328339:T:C	1.17014e-06	-1.06161e-10	-0.786975
19328822	chr19:19328822:A:T	0.00302958	7.53243	-0.460353
19329619	chr19:19329619:A:G	0.00520957	8.05603	-0.441876
19329890	chr19:19329890:A:G	2.35212e-06	-0.0887832	-4.04282e-10
19329997	chr19:19329997:T:G	7.41247e-07	-1.06161e-10	-1.24352
19330055	chr19:19330055:C:T	0.00235767	7.04224	-0.220908
19330419	chr19:19330419:A:ACC	6.32084e-07	-1.06161e-10	-1.40283
19330617	chr19:19330617:G:A	1.10823e-06	-1.06161e-10	-0.841331
19330716	chr19:19330716:G:C	5.83866e-07	-1.48218	-4.04282e-10
19331211	chr19:19331211:A:G	6.23484e-07	-1.06161e-10	-1.41653
19331419	chr19:19331419:G:A	4.80009e-06	-1.06161e-10	0.624535
19331458	chr19:19331458:C:T	6.44277e-07	-1.06161e-10	-1.38373
19331698	chr19:19331698:T:TAA	6.21985e-07	-1.06161e-10	-1.41894
19331946	chr19:19331946:A:G	4.5772e-06	-1.06161e-10	0.576988
19332185	chr19:19332185:G:A	6.22619e-07	-1.06161e-10	-1.41792
19332224	chr19:19332224:A:G	4.37651e-06	1.73266	-1.20051
19332292	chr19:19332292:C:T	1.0006e-06	0.366728	-1.31023
19332374	chr19:19332374:G:A	6.21189e-07	-1.06161e-10	-1.42022
19332387	chr19:19332387:C:T	1.0245e-05	-1.06161e-10	1.38269
19332514	chr19:19332514:C:T	6.2207e-07	-1.06161e-10	-1.4188
19332525	chr19:19332525:A:G	2.36475e-07	-1.42469	-0.961324
19333008	chr19:19333008:C:T	3.14412e-06	-1.06161e-10	0.201435
19333177	chr19:19333177:T:C	2.65354e-06	1.3765	-1.3447
19333184	chr19:19333184:G:A	1.51516e-05	1.77401	-4.04282e-10
19333694	chr19:19333694:G:A	9.83829e-07	-1.06161e-10	-0.960402
19335047	chr19:19335047:C:T	4.44376e-06	1.96155	-1.41415
19335060	chr19:19335060:G:A	1.08139e-06	0.441834	-1.30768
19335637	chr19:19335637:C:T	1.93891e-06	-1.06161e-10	-0.281973
19335965	chr19:19335965:C:T	6.49165e-07	-1.06161e-10	-1.37617
19336127	chr19:19336127:G:A	0.00394823	7.46426	-0.127335
19336228	chr19:19336228:C:T	8.56085e-07	-1.06161e-10	-1.09949
19336652	chr19:19336652:A:G	5.67001e-07	-1.51149	-4.04282e-10
19336661	chr19:19336661:A:G	2.88443e-06	1.46012	-1.34489
19337492	chr19:19337492:A:G	4.46151e-06	1.95327	-1.40188
19337730	chr19:19337730:G:C	2.06902e-06	-1.06161e-10	-0.217024
19337999	chr19:19337999:G:A	4.73521e-06	2.02702	-1.4161
19338028	chr19:19338028:G:A	8.66291e-07	-1.06161e-10	-1.08763
19339464	chr19:19339464:C:G	8.52054e-07	-1.06161e-10	-1.1042
19339993	chr19:19339993:G:A	1.1006e-06	-1.06161e-10	-0.848247
19340184	chr19:19340184:T:A	0.00491597	7.52947	0.0266768
19340646	chr19:19340646:T:A	3.73986e-06	-1.06161e-10	0.37495
19340782	chr19:19340782:A:G	3.82517e-06	1.54189	-1.14438
19341440	chr19:19341440:G:A	5.3245e-06	2.13731	-1.40909
19341529	chr19:19341529:G:A	1.14986e-06	-1.06161e-10	-0.804456
19342751	chr19:19342751:C:A	0.0057411	7.99763	-0.286328
19342901	chr19:19342901:G:A	6.50233e-07	-1.06161e-10	-1.37452
19343204	chr19:19343204:C:T	6.20956e-07	-1.06161e-10	-1.42059
19343313	chr19:19343313:T:C	4.5002e-06	-1.06161e-10	0.560022
19343526	chr19:19343526:G:A	6.55215e-07	-1.06161e-10	-1.36689
19344019	chr19:19344019:G:A	0.00546091	7.92378	-0.262509
19344225	chr19:19344225:A:G	1.31883e-05	-1.06161e-10	1.63523
19344394	chr19:19344394:A:G	1.20846e-06	-1.06161e-10	-0.754756
19344553	chr19:19344553:C:T	7.82343e-06	-1.06161e-10	1.11302
19344941	chr19:19344941:G:A	9.78893e-07	-0.965432	-4.04282e-10
19345055	chr19:19345055:C:T	2.18598e-06	-0.162036	-4.04282e-10
19345455	chr19:19345455:C:T	1.99085e-06	0.939877	-1.19541
19345619	chr19:19345619:C:T	1.06674e-06	-1.06161e-10	-0.879496
19346116	chr19:19346116:C:T	2.08983e-06	-1.06161e-10	-0.207017
19346459	chr19:19346459:C:A	8.00905e-07	-1.06161e-10	-1.16611
19346717	chr19:19346717:C:T	7.87436e-07	-1.06161e-10	-1.18307
19347099	chr19:19347099:A:C	0.019698	9.13083	-0.186654
19347244	chr19:19347244:G:A	2.17895e-06	-1.06161e-10	-0.165258
19347814	chr19:19347814:G:A	6.76949e-06	-1.06161e-10	0.968327
19348406	chr19:19348406:C:T	6.14454e-06	1.89604	-1.02457
19348745	chr19:19348745:C:T	2.17483e-05	2.86446	-0.729019
19348991	chr19:19348991:T:C	2.26777e-05	2.91765	-0.740368
19349732	chr19:19349732:G:C	1.04246e-06	0.506599	-1.40912
19349893	chr19:19349893:C:T	3.89888e-06	1.73534	-1.31875
19349894	chr19:19349894:A:G	1.5883e-06	0.933219	-1.41465
19350622	chr19:19350622:C:T	1.67084e-06	-0.43077	-4.04282e-10
19351053	chr19:19351053:T:A	5.85311e-07	-1.47971	-4.04282e-10
19351154	chr19:19351154:AT:A	2.15797e-06	-1.06161e-10	-0.174933
19351743	chr19:19351743:G:A	9.89118e-07	-1.06161e-10	-0.955041
19351893	chr19:19351893:G:C	1.2618e-06	0.533428	-1.24499
19351918	chr19:19351918:G:A	6.45345e-07	-1.06161e-10	-1.38207
19352005	chr19:19352005:C:T	1.11759e-06	-1.06161e-10	-0.832926
19352223	chr19:19352223:A:G	5.66272e-06	2.03768	-1.24787
19353874	chr19:19353874:T:C	1.05711e-06	-1.06161e-10	-0.888565
19354720	chr19:19354720:G:A	3.98383e-06	1.84231	-1.40417
19355460	chr19:19355460:C:T	4.85574e-06	1.64997	-1.01391
19355484	chr19:19355484:C:G	6.63902e-07	-1.35372	-4.04282e-10
19355612	chr19:19355612:G:A	8.2975e-07	-1.13073	-4.04282e-10
19355819	chr19:19355819:G:A	6.44092e-07	-1.06161e-10	-1.38401
19356414	chr19:19356414:G:A	6.73858e-07	-1.06161e-10	-1.33884
19356537	chr19:19356537:G:A	6.38361e-07	-1.06161e-10	-1.39295
19356736	chr19:19356736:C:T	5.44836e-07	-0.517462	-1.03391
19357187	chr19:19357187:T:A	4.28717e-06	1.34854	-0.837007
19357215	chr19:19357215:A:G	1.37821e-06	-1.06161e-10	-0.623315
19357451	chr19:19357451:C:T	6.84841e-07	-1.32267	-4.04282e-10
19357716	chr19:19357716:G:A	3.90153e-06	0.417269	-4.04282e-10
19357925	chr19:19357925:G:A	0.00667749	8.17149	-0.309089
19358287	chr19:19358287:T:C	1.5071e-06	-1.06161e-10	-0.533911
19358739	chr19:19358739:T:C	2.48071e-06	-1.06161e-10	-0.0355543
19359098	chr19:19359098:G:T	3.16449e-05	3.81982	-1.30935
19359176	chr19:19359176:A:G	7.53493e-07	-1.06161e-10	-1.22714
19359472	chr19:19359472:T:C	9.51048e-07	-0.994291	-4.04282e-10
19359617	chr19:19359617:T:C	5.85159e-06	2.02444	-1.20182
19360432	chr19:19360432:T:C	1.04629e-05	2.35094	-0.947206
19360464	chr19:19360464:A:G	6.35073e-07	-1.06161e-10	-1.39811
19360559	chr19:19360559:G:A	1.08882e-05	-1.06161e-10	1.44358
19360637	chr19:19360637:G:A	0.00709013	8.14528	-0.22292
19360697	chr19:19360697:T:C	6.52744e-06	2.12666	-1.19474
19360757	chr19:19360757:G:A	9.90785e-06	-1.06161e-10	1.34923
19360874	chr19:19360874:C:T	0.00841135	8.31816	-0.224919
19360987	chr19:19360987:A:G	2.84413e-06	-1.06161e-10	0.101158
19360996	chr19:19360996:G:A	0.00961544	8.35379	-0.126763
19361292	chr19:19361292:A:G	1.26643e-06	-1.06161e-10	-0.707894
19361729	chr19:19361729:C:G	1.36543e-06	-1.06161e-10	-0.632629
19362441	chr19:19362441:G:A	6.22278e-07	-1.06161e-10	-1.41847
19362616	chr19:19362616:G:A	6.40267e-07	-1.38997	-4.04282e-10
19362996	chr19:19362996:T:A	9.6632e-07	-0.97836	-4.04282e-10
19363557	chr19:19363557:G:A	9.8339e-07	-0.960848	-4.04282e-10
19363681	chr19:19363681:G:A	3.02614e-06	1.56103	-1.39784
19364279	chr19:19364279:G:A	0.0156049	8.97866	-0.267422
19364568	chr19:19364568:C:T	8.39849e-07	-1.06161e-10	-1.11863
19364660	chr19:19364660:T:C	1.96233e-05	2.70843	-0.675811
19364740	chr19:19364740:G:A	2.92262e-06	1.49136	-1.36298
19365556	chr19:19365556:G:A	0.0154596	8.64863	0.0532615
19365711	chr19:19365711:G:A	3.17156e-05	3.26431	-0.751605
19365829	chr19:19365829:A:G	5.64145e-07	-1.51654	-4.04282e-10
19366175	chr19:19366175:A:G	0.0011536	7.512	-1.40546
19367068	chr19:19367068:A:C	6.17857e-07	-0.00913391	-1.41646
19367145	chr19:19367145:C:G	1.56687e-06	-1.06161e-10	-0.495017
19367213	chr19:19367213:G:T	0.00986232	8.47964	-0.227264
19367214	chr19:19367214:G:T	0.0100183	8.51162	-0.24356
19367242	chr19:19367242:C:T	4.20919e-06	1.90469	-1.41151
19367372	chr19:19367372:C:G	9.6688e-07	-1.06161e-10	-0.97778
19367586	chr19:19367586:T:C	0.0176875	9.0017	-0.165185
19367645	chr19:19367645:C:G	4.70569e-06	2.0028	-1.39813
19368250	chr19:19368250:C:T	1.38849e-06	-1.06161e-10	-0.615883
19369127	chr19:19369127:C:A	0.0149385	8.83209	-0.164489
19369764	chr19:19369764:G:A	2.55889e-06	1.27249	-1.27702
19369766	chr19:19369766:T:C	0.0228674	9.10816	-0.0147926
19370170	chr19:19370170:C:G	3.77492e-06	-1.06161e-10	0.384281
19370570	chr19:19370570:G:T	0.0168349	8.75266	0.0344486
19370796	chr19:19370796:C:T	6.51201e-07	-1.06161e-10	-1.37304
19372072	chr19:19372072:C:T	6.21881e-07	-1.06161e-10	-1.41911
19372102	chr19:19372102:T:G	1.05624e-05	2.20417	-0.790964
19373199	chr19:19373199:A:G	1.55977e-06	0.672348	-1.17191
19373371	chr19:19373371:A:T	4.06323e-06	-1.06161e-10	0.457878
19373486	chr19:19373486:G:A	0.00976968	8.5455	-0.30256
19373492	chr19:19373492:C:T	7.57621e-07	-1.06161e-10	-1.22167
19374810	chr19:19374810:G:T	6.21512e-07	-1.06161e-10	-1.4197
19375426	chr19:19375426:C:A	1.52013e-05	-1.06161e-10	1.77728
19375608	chr19:19375608:G:A	2.18295e-06	1.25317	-1.41659
19376493	chr19:19376493:C:T	0.0127886	8.46411	0.0480978
19376843	chr19:19376843:C:T	1.49066e-07	-1.54389	-1.30357
19376967	chr19:19376967:T:A	9.81184e-07	-1.06161e-10	-0.963095
19377909	chr19:19377909:T:C	1.22121e-05	2.60861	-1.05028
19379633	chr19:19379633:TTC:T	6.29203e-07	-0.0257721	-1.38163
19380244	chr19:19380244:T:G	3.31365e-06	1.65445	-1.4005
19380783	chr19:19380783:C:T	1.21562e-06	-1.06161e-10	-0.748846
19381142	chr19:19381142:G:A	7.00305e-07	-1.06161e-10	-1.30034
19381164	chr19:19381164:T:C	0.0174399	8.82739	-0.00497194
19381749	chr19:19381749:C:T	6.21375e-07	-1.06161e-10	-1.41992
19382805	chr19:19382805:C:T	1.64534e-06	-1.06161e-10	-0.446154
19383721	chr19:19383721:T:G	6.28204e-07	-1.06161e-10	-1.40899
19383916	chr19:19383916:A:C	3.68355e-06	1.77555	-1.41577
19384194	chr19:19384194:G:A	1.5011e-06	-1.06161e-10	-0.537902
19384843	chr19:19384843:C:T	5.59823e-07	-1.52423	-4.04282e-10
19385121	chr19:19385121:C:T	7.26629e-07	-1.06161e-10	-1.26344
19385145	chr19:19385145:G:A	0.0105499	8.33175	-0.0119834
19386069	chr19:19386069:C:T	6.21335e-07	-1.06161e-10	-1.41998
19386776	chr19:19386776:G:C	2.06285e-05	-1.06161e-10	2.08258
19387578	chr19:19387578:C:T	6.64133e-07	-1.06161e-10	-1.35337
19387692	chr19:19387692:C:T	2.99179e-06	-1.06161e-10	0.151773
19388113	chr19:19388113:A:G	6.44166e-07	-1.06161e-10	-1.3839
19388159	chr19:19388159:G:A	1.45386e-07	-1.53733	-1.33514
19388740	chr19:19388740:C:G	7.53158e-07	-1.22758	-4.04282e-10
19388789	chr19:19388789:A:G	2.8045e-05	3.42018	-1.03047
19388820	chr19:19388820:C:T	7.8445e-07	-1.06161e-10	-1.18687
19388823	chr19:19388823:C:T	8.56918e-07	-1.06161e-10	-1.09851
19389831	chr19:19389831:C:T	7.08188e-07	-1.06161e-10	-1.28914
19389851	chr19:19389851:C:T	6.23605e-07	-1.06161e-10	-1.41634
19390157	chr19:19390157:G:T	7.70324e-07	-1.06161e-10	-1.20504
19390232	chr19:19390232:A:G	1.79612e-05	-1.06161e-10	1.94412
19390525	chr19:19390525:T:C	1.44891e-05	-1.06161e-10	1.7293
19391362	chr19:19391362:C:T	1.12808e-06	-1.06161e-10	-0.823581
19392334	chr19:19392334:T:C	7.78931e-07	-1.06161e-10	-1.19393
19392764	chr19:19392764:T:C	2.20021e-06	1.00754	-1.16309
19393358	chr19:19393358:T:C	1.64281e-05	2.82423	-0.969335
19393875	chr19:19393875:C:T	7.05542e-07	-1.06161e-10	-1.29289
19393911	chr19:19393911:C:CA	1.06777e-06	-0.878528	-4.04282e-10
19394278	chr19:19394278:C:T	2.11227e-06	0.949034	-1.14537
19394302	chr19:19394302:G:A	5.58181e-07	-1.52717	-4.04282e-10
19394422	chr19:19394422:T:C	1.55239e-06	-1.06161e-10	-0.504306
19395181	chr19:19395181:G:A	7.61636e-07	-1.21639	-4.04282e-10
19395283	chr19:19395283:C:T	2.00925e-06	0.905518	-1.15185
19395925	chr19:19395925:T:A	1.2135e-06	-1.06161e-10	-0.750588
19397204	chr19:19397204:A:G	8.52211e-07	0.101249	-1.20527
19397329	chr19:19397329:G:A	4.36839e-06	1.90786	-1.37756
19398200	chr19:19398200:G:A	1.0327e-05	-1.06161e-10	1.39066
19398892	chr19:19398892:C:T	3.7746e-06	1.73832	-1.35412
19399554	chr19:19399554:C:G	3.78299e-06	1.75533	-1.36891
19399567	chr19:19399567:C:T	6.17505e-07	-1.42617	-4.04282e-10
19401319	chr19:19401319:A:G	7.80277e-07	-1.06161e-10	-1.19221
19401332	chr19:19401332:G:C	2.25954e-05	-1.06161e-10	2.17365
19401481	chr19:19401481:G:A	7.53375e-07	-1.22729	-4.04282e-10
19401848	chr19:19401848:A:T	1.9659e-06	0.835616	-1.10377
19402353	chr19:19402353:C:T	6.76782e-07	-1.06161e-10	-1.33451
19402516	chr19:19402516:A:C	1.20989e-06	-1.06161e-10	-0.75357
19403220	chr19:19403220:G:T	6.42425e-06	1.62756	-0.711582
19403449	chr19:19403449:G:A	7.50149e-07	-1.06161e-10	-1.23158
19404753	chr19:19404753:T:C	5.60937e-07	-1.52225	-4.04282e-10
19405594	chr19:19405594:C:A	7.89859e-07	-1.06161e-10	-1.18
19405622	chr19:19405622:G:A	2.04784e-05	3.12657	-1.0513
19406846	chr19:19406846:G:C	3.27612e-06	-1.06161e-10	0.24256
19407201	chr19:19407201:T:C	3.56806e-06	-1.06161e-10	0.327922
19407507	chr19:19407507:T:A	0.0193445	8.61554	0.310525
19408759	chr19:19408759:C:T	1.3542e-05	-1.06161e-10	1.6617
19409724	chr19:19409724:TAGTG:T	1.5516e-06	0.897811	-1.40262
19411748	chr19:19411748:G:A	0.0204303	8.97233	0.0083465
19412052	chr19:19412052:A:G	7.59598e-07	-1.06161e-10	-1.21907
19412135	chr19:19412135:T:C	8.00024e-07	-1.06161e-10	-1.16721
19412161	chr19:19412161:T:A	8.45858e-05	4.91245	-1.41878
19412337	chr19:19412337:A:T	6.33846e-07	-1.06161e-10	-1.40005
19412977	chr19:19412977:A:G	7.02878e-07	-1.06161e-10	-1.29667
19412988	chr19:19412988:G:A	1.01687e-06	-1.06161e-10	-0.927367
19413296	chr19:19413296:G:A	3.55178e-06	1.67349	-1.35014
19414903	chr19:19414903:G:A	2.82483e-06	1.44086	-1.34651
19414983	chr19:19414983:T:C	0.000383596	4.25104	0.754452
19415585	chr19:19415585:G:A	6.85784e-07	-1.06161e-10	-1.32129
19415907	chr19:19415907:C:T	1.99636e-06	-1.06161e-10	-0.252772
19416532	chr19:19416532:A:G	9.6582e-07	-1.06161e-10	-0.978877
19417860	chr19:19417860:T:A	6.30831e-07	-1.06161e-10	-1.40482
19417880	chr19:19417880:G:A	9.77265e-06	-1.06161e-10	1.33549
19417997	chr19:19417997:A:G	0.0248278	9.01494	0.160679
19418660	chr19:19418660:G:A	3.05274e-06	-1.06161e-10	0.171942
19419374	chr19:19419374:C:T	6.84262e-07	-1.06161e-10	-1.32351
19419461	chr19:19419461:G:A	0.0197048	8.86594	0.0785784
19419781	chr19:19419781:G:C	3.46683e-06	1.67001	-1.37087
19419796	chr19:19419796:A:G	6.25281e-07	-1.06161e-10	-1.41365
19420464	chr19:19420464:T:C	7.19838e-07	-1.27283	-4.04282e-10
19420561	chr19:19420561:C:T	3.79229e-05	1.97971	0.711749
19421095	chr19:19421095:C:T	7.67268e-07	-1.20902	-4.04282e-10
19421101	chr19:19421101:A:G	6.5412e-07	0.0226457	-1.39121
19421383	chr19:19421383:A:ACTGTCCCTTCGC	6.28169e-07	-1.06161e-10	-1.40904
19421485	chr19:19421485:T:C	1.05408e-05	-1.06161e-10	1.41115
19421873	chr19:19421873:G:A	1.57455e-05	2.81571	-1.00326
19422817	chr19:19422817:C:G	7.51859e-07	-1.06161e-10	-1.22931
19422821	chr19:19422821:T:C	0.0269029	9.32485	-0.0689619
19423071	chr19:19423071:A:G	3.18875e-06	1.63208	-1.41655
19424785	chr19:19424785:G:T	6.26645e-07	-1.06161e-10	-1.41147
19424946	chr19:19424946:T:C	1.31327e-06	-1.06161e-10	-0.671577
19425195	chr19:19425195:T:C	7.91457e-07	-1.06161e-10	-1.17798
19425342	chr19:19425342:G:C	2.79278e-06	-1.06161e-10	0.0829377
19425399	chr19:19425399:G:C	3.6722e-06	1.68161	-1.32492
19425976	chr19:19425976:T:C	8.9327e-07	-1.06161e-10	-1.05697
19426608	chr19:19426608:TC:T	6.60498e-07	-1.06161e-10	-1.35886
19426807	chr19:19426807:C:A	8.01542e-07	-1.06161e-10	-1.16532
19429023	chr19:19429023:T:G	6.20954e-07	-1.06161e-10	-1.4206
19429082	chr19:19429082:T:C	9.63359e-07	0.252447	-1.23387
19429295	chr19:19429295:AG:A	1.73046e-06	1.00999	-1.40571
19429374	chr19:19429374:C:T	2.76268e-06	1.46191	-1.38981
19429379	chr19:19429379:T:TGGGTCTGA	6.28677e-07	-1.06161e-10	-1.40824
19429906	chr19:19429906:T:C	2.58289e-06	0.00480851	-4.04282e-10
19430338	chr19:19430338:A:T	4.90712e-06	0.646588	-4.04282e-10
19430861	chr19:19430861:G:A	7.54059e-07	-1.22638	-4.04282e-10
19430889	chr19:19430889:A:G	1.0926e-05	-1.06161e-10	1.44705
19431643	chr19:19431643:G:A	7.44485e-07	-1.23916	-4.04282e-10
19432435	chr19:19432435:G:A	1.18513e-05	-1.06161e-10	1.52834
19432462	chr19:19432462:C:T	3.46425e-06	1.62796	-1.32956
19432643	chr19:19432643:A:G	1.82065e-06	-1.06161e-10	-0.344906
19433594	chr19:19433594:T:G	2.12871e-07	-1.44941	-1.04176
19433835	chr19:19433835:C:T	7.89919e-06	1.12266	-4.04282e-10
19433914	chr19:19433914:G:A	3.00218e-06	-1.06161e-10	0.155238
19434619	chr19:19434619:A:G	3.40703e-06	1.63546	-1.35372
19434833	chr19:19434833:A:G	4.28101e-06	1.91258	-1.40249
19434887	chr19:19434887:G:A	0.0242108	8.94912	0.201334
19435181	chr19:19435181:T:C	0.0199328	8.82913	0.126891
19435247	chr19:19435247:G:A	7.85162e-07	-1.18597	-4.04282e-10
19435679	chr19:19435679:G:A	6.24825e-07	-1.06161e-10	-1.41438
19435742	chr19:19435742:C:T	1.33018e-06	-1.06161e-10	-0.658788
19437102	chr19:19437102:CAA:C	1.54842e-06	-1.06161e-10	-0.506866
19437157	chr19:19437157:T:A	6.92292e-07	-1.06161e-10	-1.31185
19437430	chr19:19437430:T:G	1.18391e-05	2.74982	-1.22251
19437437	chr19:19437437:A:G	0.0198887	8.88573	0.0680795
19437834	chr19:19437834:T:G	2.10166e-06	0.986287	-1.18766
19437883	chr19:19437883:A:G	1.15321e-05	-1.06161e-10	1.50103
19438417	chr19:19438417:C:T	7.54605e-07	-1.22566	-4.04282e-10
19438898	chr19:19438898:G:A	1.24187e-06	-1.06161e-10	-0.727485
19439655	chr19:19439655:A:C	0.0174857	8.75936	0.0656853
19440631	chr19:19440631:G:A	7.96852e-06	-1.06161e-10	1.1314
19441056	chr19:19441056:C:T	7.29429e-07	-1.06161e-10	-1.25959
19441604	chr19:19441604:T:C	0.0070134	9.2199	-1.30842
19441815	chr19:19441815:T:C	0.0202487	9.02913	-0.0573825
19442600	chr19:19442600:T:C	8.10749e-07	-1.06161e-10	-1.1539
19442957	chr19:19442957:G:A	6.36518e-07	-1.06161e-10	-1.39584
19443916	chr19:19443916:C:T	3.60844e-06	1.70624	-1.36706
19444297	chr19:19444297:CT:C	0.00298503	8.17162	-1.11435
19444721	chr19:19444721:A:G	7.53152e-07	-1.22759	-4.04282e-10
19445842	chr19:19445842:G:A	0.0214793	8.98462	0.0461228
19446544	chr19:19446544:A:G	1.74225e-05	2.94612	-1.03246
19446801	chr19:19446801:C:T	6.60031e-07	-1.35957	-4.04282e-10
19447156	chr19:19447156:A:G	1.91353e-06	-0.295152	-4.04282e-10
19447659	chr19:19447659:G:A	3.3049e-06	1.61478	-1.36347
19448369	chr19:19448369:C:T	6.27968e-07	-1.06161e-10	-1.40937
19448465	chr19:19448465:C:G	6.56613e-07	-1.06161e-10	-1.36476
19449180	chr19:19449180:G:A	3.49914e-06	1.69063	-1.38221
19449254	chr19:19449254:C:T	3.14992e-06	1.58275	-1.37947
19449348	chr19:19449348:A:AT	0.0144201	8.85466	-0.22238
19450334	chr19:19450334:C:G	1.03268e-06	-1.06161e-10	-0.911942
19451398	chr19:19451398:G:T	3.03839e-06	-1.06161e-10	0.167227
19451444	chr19:19451444:C:T	6.04908e-06	1.52074	-0.664937
19451540	chr19:19451540:G:A	1.8906e-05	2.99376	-0.998386
19452043	chr19:19452043:G:A	3.15365e-06	-1.06161e-10	0.204462
19452093	chr19:19452093:G:A	3.1963e-06	1.58982	-1.37193
19452134	chr19:19452134:A:G	7.39974e-07	-1.24524	-4.04282e-10
19452465	chr19:19452465:T:TC	1.94302e-06	-1.06161e-10	-0.279853
19452812	chr19:19452812:G:C	6.39129e-07	-1.06161e-10	-1.39175
19453270	chr19:19453270:A:G	9.16417e-07	-1.06161e-10	-1.03138
19453393	chr19:19453393:G:T	1.01969e-06	-1.06161e-10	-0.924603
19453614	chr19:19453614:G:A	9.27247e-07	-1.06161e-10	-1.01964
19453864	chr19:19453864:A:G	3.156e-06	1.5791	-1.37389
19453956	chr19:19453956:C:G	5.54011e-07	-1.53467	-4.04282e-10
19454131	chr19:19454131:G:A	1.94974e-06	-1.06161e-10	-0.276404
19454548	chr19:19454548:G:A	1.67639e-06	0.991974	-1.41943
19454673	chr19:19454673:T:G	3.44098e-06	1.69302	-1.40136
19455446	chr19:19455446:T:C	0.00901617	8.28358	-0.120905
19456167	chr19:19456167:AAAAAG:A	2.22918e-06	-1.06161e-10	-0.142465
19457067	chr19:19457067:C:T	6.57896e-07	-1.06161e-10	-1.36281
19457435	chr19:19457435:A:G	2.39695e-05	3.40451	-1.17183
19457630	chr19:19457630:G:A	0.0161507	8.706	0.0396248
19457665	chr19:19457665:C:T	5.55206e-07	-1.53251	-4.04282e-10
19457850	chr19:19457850:T:C	0.00431428	8.75399	-1.32841
19457991	chr19:19457991:T:A	6.36281e-07	-1.06161e-10	-1.39621
19458214	chr19:19458214:C:T	3.036e-06	1.52783	-1.36139
19459619	chr19:19459619:A:G	5.66046e-07	-1.51318	-4.04282e-10
19459746	chr19:19459746:G:C	2.45334e-06	1.30421	-1.35085
19459990	chr19:19459990:C:T	7.42282e-07	-1.06161e-10	-1.24213
19460285	chr19:19460285:C:T	6.96336e-07	-1.06161e-10	-1.30602
19460291	chr19:19460291:A:G	3.24561e-05	3.63816	-1.10237
19460445	chr19:19460445:C:A	1.58253e-06	-1.06161e-10	-0.485074
19460722	chr19:19460722:C:A	7.35202e-07	-1.25171	-4.04282e-10
19460943	chr19:19460943:G:A	5.85936e-06	2.15761	-1.33367
19461099	chr19:19461099:C:T	9.69444e-07	-1.06161e-10	-0.975132
19461321	chr19:19461321:TTA:T	7.58728e-07	-1.22021	-4.04282e-10
19461330	chr19:19461330:G:A	9.89356e-07	-1.06161e-10	-0.9548
19461514	chr19:19461514:C:T	3.30656e-06	-1.06161e-10	0.251809
19461774	chr19:19461774:C:T	6.22351e-07	-1.06161e-10	-1.41835
19461976	chr19:19461976:A:G	0.0194055	8.89468	0.0345342
19462469	chr19:19462469:G:A	6.96017e-07	-1.06161e-10	-1.30648
19463468	chr19:19463468:G:C	3.54149e-05	3.64464	-1.0216
19463587	chr19:19463587:G:A	9.36259e-06	-1.06161e-10	1.29262
19463877	chr19:19463877:T:G	6.71262e-07	-1.06161e-10	-1.34269
19465136	chr19:19465136:G:A	3.46734e-05	3.61648	-1.01461
19465209	chr19:19465209:G:A	2.86084e-06	-1.06161e-10	0.107017
19465231	chr19:19465231:A:G	3.12404e-06	-1.06161e-10	0.195027
19465395	chr19:19465395:G:A	2.00352e-05	-1.06161e-10	2.05339
19465747	chr19:19465747:C:T	1.17002e-06	-0.787075	-4.04282e-10
19465896	chr19:19465896:C:T	1.7889e-06	-1.06161e-10	-0.3625
19466081	chr19:19466081:C:T	6.23608e-07	-1.06161e-10	-1.41633
19466319	chr19:19466319:C:T	1.08663e-06	-1.06161e-10	-0.861021
19466406	chr19:19466406:C:G	0.0107416	8.24036	0.0974187
19466807	chr19:19466807:C:T	1.14262e-06	-0.81078	-4.04282e-10
19467263	chr19:19467263:T:C	0.0141047	8.64952	-0.0393522
19467641	chr19:19467641:A:G	0.0141151	8.61885	-0.00795207
19467782	chr19:19467782:G:A	2.82766e-06	1.4504	-1.35506
19467934	chr19:19467934:A:G	6.15908e-07	-0.107724	-1.32103
19468081	chr19:19468081:T:C	1.25137e-05	2.77528	-1.19255
19468190	chr19:19468190:C:T	1.00332e-06	-1.06161e-10	-0.940784
19468237	chr19:19468237:T:G	0.0128867	8.51804	0.00181055
19468748	chr19:19468748:A:G	2.85023e-06	1.45713	-1.35382
19468765	chr19:19468765:G:A	1.16289e-06	-0.793194	-4.04282e-10
19469609	chr19:19469609:T:TA	7.03636e-06	-1.06161e-10	1.00699
19470050	chr19:19470050:A:G	8.76331e-07	-1.06161e-10	-1.07611
19470086	chr19:19470086:A:G	7.53178e-07	-1.22755	-4.04282e-10
19471084	chr19:19471084:C:T	1.889e-06	-1.06161e-10	-0.308053
19471842	chr19:19471842:A:G	3.52941e-05	3.64404	-1.02442
19472183	chr19:19472183:C:T	6.95914e-07	0.102064	-1.40869
19472209	chr19:19472209:T:A	7.20374e-07	-1.27208	-4.04282e-10
19472306	chr19:19472306:C:T	1.45383e-06	-1.06161e-10	-0.569901
19472352	chr19:19472352:A:G	6.23547e-07	-1.06161e-10	-1.41643
19472363	chr19:19472363:C:T	9.66684e-07	-1.06161e-10	-0.977983
19473129	chr19:19473129:T:A	9.19249e-06	-1.06161e-10	1.27429
19473861	chr19:19473861:G:A	6.3162e-07	-1.06161e-10	-1.40357
19473879	chr19:19473879:A:G	2.96523e-06	-1.06161e-10	0.142854
19474040	chr19:19474040:G:A	7.46649e-07	-1.06161e-10	-1.23626
19474160	chr19:19474160:C:T	5.51369e-07	-1.53945	-4.04282e-10
19474399	chr19:19474399:C:T	2.96367e-06	-1.06161e-10	0.142329
19474506	chr19:19474506:G:A	9.56252e-07	-0.988833	-4.04282e-10
19476687	chr19:19476687:G:A	1.80477e-05	-1.06161e-10	1.94892
19476966	chr19:19476966:G:A	7.04656e-07	-1.29414	-4.04282e-10
19476985	chr19:19476985:C:T	6.4114e-06	-1.06161e-10	0.913978
19477248	chr19:19477248:G:A	7.11923e-07	-1.28389	-4.04282e-10
19477737	chr19:19477737:A:C	1.15577e-05	2.66182	-1.15857
19477756	chr19:19477756:G:A	6.35056e-07	-1.06161e-10	-1.39814
19477835	chr19:19477835:C:G	9.95686e-07	-1.06161e-10	-0.948422
19479213	chr19:19479213:C:T	1.12613e-06	-0.825311	-4.04282e-10
19479800	chr19:19479800:T:C	1.32978e-06	-1.06161e-10	-0.659085
19479912	chr19:19479912:A:G	3.09902e-06	1.54276	-1.35577
19480257	chr19:19480257:A:G	1.50212e-05	2.8885	-1.12314
19480507	chr19:19480507:G:A	6.60248e-06	-1.06161e-10	0.943346
19482358	chr19:19482358:C:T	1.32156e-06	-1.06161e-10	-0.665288
19482882	chr19:19482882:CTG:C	7.6752e-07	-1.20869	-4.04282e-10
19483075	chr19:19483075:C:T	7.20746e-07	-1.06161e-10	-1.27157
19484205	chr19:19484205:C:T	1.80892e-05	2.96946	-1.01824
19485008	chr19:19485008:A:G	7.43823e-07	-1.24005	-4.04282e-10
19485308	chr19:19485308:G:A	7.55041e-06	-1.06161e-10	1.0775
19485567	chr19:19485567:G:A	7.53482e-07	-1.06161e-10	-1.22715
19485897	chr19:19485897:G:A	7.54777e-07	-1.06161e-10	-1.22543
19486000	chr19:19486000:G:A	6.4379e-07	-1.06161e-10	-1.38448
19486217	chr19:19486217:G:A	5.53703e-07	-1.53523	-4.04282e-10
19486246	chr19:19486246:G:A	0.0148941	8.76131	-0.0966887
19486431	chr19:19486431:T:C	0.00924588	8.58141	-0.393579
19487404	chr19:19487404:G:A	3.03034e-06	1.57618	-1.41161
19487597	chr19:19487597:TCCCCCGAGTGGAACC:T	8.01002e-07	-1.06161e-10	-1.16599
19487615	chr19:19487615:G:A	7.80858e-07	-1.06161e-10	-1.19146
19487802	chr19:19487802:A:T	1.08812e-06	-0.859647	-4.04282e-10
19488188	chr19:19488188:C:T	2.88612e-06	-1.06161e-10	0.115814
19488644	chr19:19488644:G:A	8.20494e-07	-1.14195	-4.04282e-10
19488894	chr19:19488894:G:A	9.01351e-07	-1.06161e-10	-1.04796
19491539	chr19:19491539:C:T	1.87056e-05	-1.06161e-10	1.98473
19492012	chr19:19492012:G:C	4.52554e-05	3.78332	-0.915097
19492136	chr19:19492136:A:G	0.0184844	8.81088	0.0697044
19492866	chr19:19492866:A:C	6.24552e-07	-1.06161e-10	-1.41482
19492883	chr19:19492883:C:A	0.00883564	7.99739	0.145062
19493200	chr19:19493200:A:G	1.13831e-06	-1.06161e-10	-0.814552
19493379	chr19:19493379:CAT:C	3.84651e-07	-0.481839	-1.41768
19493397	chr19:19493397:C:T	3.157e-06	1.49935	-1.29382
19494539	chr19:19494539:T:C	0.0160402	8.61085	0.127906
19494954	chr19:19494954:C:T	0.0196508	8.75836	0.183413
19495154	chr19:19495154:C:T	3.56398e-05	3.61631	-0.986946
19495234	chr19:19495234:T:C	6.6352e-06	1.65938	-0.711088
19495825	chr19:19495825:G:A	0.0218587	8.91242	0.135832
19495952	chr19:19495952:C:T	1.14127e-06	-1.06161e-10	-0.811955
19496039	chr19:19496039:C:T	1.16759e-06	-0.789157	-4.04282e-10
19496513	chr19:19496513:G:T	1.8411e-05	-1.06161e-10	1.96885
19496868	chr19:19496868:C:T	6.58553e-07	-1.06161e-10	-1.36181
19497092	chr19:19497092:T:C	9.16033e-07	-1.06161e-10	-1.0318
19497728	chr19:19497728:A:G	0.0159703	8.85416	-0.119766
19498000	chr19:19498000:G:T	1.01434e-06	-1.06161e-10	-0.92986
19498367	chr19:19498367:C:T	1.91772e-06	-1.06161e-10	-0.292965
19499221	chr19:19499221:A:G	0.0138415	8.56712	0.024212
19499306	chr19:19499306:C:T	5.61316e-07	-1.52157	-4.04282e-10
19499503	chr19:19499503:G:A	7.52998e-07	-1.06161e-10	-1.22779
19499787	chr19:19499787:C:T	9.23736e-06	0.461446	0.81771
19499848	chr19:19499848:A:G	7.52077e-07	-1.22902	-4.04282e-10
19500088	chr19:19500088:A:G	1.02758e-06	-1.06161e-10	-0.916893
19500244	chr19:19500244:G:A	3.8959e-06	-1.06161e-10	0.415825
19500693	chr19:19500693:A:G	6.41889e-07	-1.06161e-10	-1.38744
19500965	chr19:19500965:G:A	5.19543e-06	0.703679	-4.04282e-10
19501768	chr19:19501768:C:G	6.47899e-07	-1.06161e-10	-1.37812
19501816	chr19:19501816:G:T	6.53612e-06	-1.06161e-10	0.933245
19502073	chr19:19502073:C:T	6.29746e-07	-1.06161e-10	-1.40654
19502590	chr19:19502590:C:T	6.5766e-07	-1.06161e-10	-1.36317
19502813	chr19:19502813:A:G	1.45227e-06	0.399139	-0.970111
19502986	chr19:19502986:C:T	1.25183e-06	-1.06161e-10	-0.719495
19503480	chr19:19503480:G:A	2.785e-06	1.41869	-1.33854
19503899	chr19:19503899:T:C	1.04217e-06	-0.902793	-4.04282e-10
19504157	chr19:19504157:G:A	1.1893e-06	-1.06161e-10	-0.770733
19504251	chr19:19504251:C:T	1.32307e-06	-1.06161e-10	-0.664145
19505096	chr19:19505096:C:T	2.78228e-06	1.42593	-1.34676
19505217	chr19:19505217:T:C	0.00471981	7.52399	-0.00856242
19505933	chr19:19505933:G:A	0.0143204	8.68082	-0.0554779
19506208	chr19:19506208:C:T	3.15505e-06	1.47552	-1.27061
19506325	chr19:19506325:G:A	2.75946e-06	1.48105	-1.41011
19506416	chr19:19506416:CTAT:C	6.93004e-07	-1.06161e-10	-1.31082
19506730	chr19:19506730:G:A	6.89197e-07	-1.06161e-10	-1.31633
19506846	chr19:19506846:T:C	0.0167933	8.62484	0.159799
19507037	chr19:19507037:AAG:A	7.32281e-07	-1.06161e-10	-1.25569
19507777	chr19:19507777:CAA:C	6.20961e-07	-1.06161e-10	-1.42059
19507866	chr19:19507866:C:T	6.22952e-07	-1.06161e-10	-1.41739
19508508	chr19:19508508:T:C	0.020058	8.75936	0.202924
19508733	chr19:19508733:A:G	0.0185074	8.6996	0.182224
19509096	chr19:19509096:G:A	7.52324e-07	-1.06161e-10	-1.22869
19509152	chr19:19509152:A:G	1.19704e-06	-0.764248	-4.04282e-10
19509491	chr19:19509491:G:C	1.43476e-07	-1.53437	-1.35132
19510195	chr19:19510195:T:C	8.0243e-07	0.252249	-1.41646
19510229	chr19:19510229:T:C	0.0159182	8.80402	-0.0729027
19510580	chr19:19510580:G:T	3.11117e-06	1.59809	-1.40719
19510658	chr19:19510658:T:C	0.000149919	4.06599	-4.04282e-10
19510943	chr19:19510943:A:G	2.70757e-06	1.36004	-1.30809
19510946	chr19:19510946:T:C	1.30352e-06	-1.06161e-10	-0.679034
19510971	chr19:19510971:A:G	2.71894e-06	1.34299	-1.28684
19512398	chr19:19512398:C:T	1.1334e-06	-1.06161e-10	-0.818877
19514738	chr19:19514738:A:G	0.0152668	8.84122	-0.15188
19515278	chr19:19515278:C:T	7.1558e-07	-1.06161e-10	-1.27876
19515925	chr19:19515925:A:G	2.70311e-06	1.37229	-1.32199
19515960	chr19:19515960:C:T	2.88157e-06	1.42613	-1.3119
19515972	chr19:19515972:T:G	2.90126e-06	1.43229	-1.31125
19516629	chr19:19516629:G:A	7.51145e-07	-1.06161e-10	-1.23026
19516844	chr19:19516844:A:G	2.59195e-06	1.3185	-1.31019
19517045	chr19:19517045:C:A	8.17628e-07	-1.06161e-10	-1.14545
19517227	chr19:19517227:A:G	1.1559e-06	-1.06161e-10	-0.799224
19517228	chr19:19517228:G:A	4.96791e-05	4.01796	-1.05648
19517511	chr19:19517511:A:G	7.64526e-07	-1.06161e-10	-1.2126
19517818	chr19:19517818:C:T	1.01088e-06	-1.06161e-10	-0.933275
19518721	chr19:19518721:G:A	5.83714e-06	0.820142	-4.04282e-10
19518952	chr19:19518952:C:T	8.62063e-07	-1.06161e-10	-1.09253
19519101	chr19:19519101:G:A	5.78599e-07	-1.49124	-4.04282e-10
19519782	chr19:19519782:C:T	6.29255e-07	-1.06161e-10	-1.40732
19520237	chr19:19520237:C:T	6.41683e-07	-1.06161e-10	-1.38776
19520377	chr19:19520377:A:G	9.98372e-06	-1.06161e-10	1.35686
19520846	chr19:19520846:A:G	0.0143233	8.488	0.137543
19522161	chr19:19522161:T:C	2.85788e-06	1.44846	-1.34248
19522324	chr19:19522324:T:C	6.56047e-07	-1.06161e-10	-1.36562
19522631	chr19:19522631:A:G	5.97804e-07	-1.45859	-4.04282e-10
19522840	chr19:19522840:T:C	8.18059e-07	-1.06161e-10	-1.14492
19523191	chr19:19523191:G:C	6.9945e-07	-1.30156	-4.04282e-10
19524688	chr19:19524688:C:T	2.36303e-06	-1.08695	1.00279
19525893	chr19:19525893:T:C	2.83406e-06	1.40688	-1.30927
19526169	chr19:19526169:C:T	8.52005e-07	-1.06161e-10	-1.10426
19526499	chr19:19526499:C:T	8.66832e-07	-1.08701	-4.04282e-10
19526628	chr19:19526628:G:A	2.69014e-06	1.34886	-1.30337
19526855	chr19:19526855:A:G	2.53077e-06	-1.06161e-10	-0.015577
19526941	chr19:19526941:G:A	6.64263e-07	-1.06161e-10	-1.35318
19526972	chr19:19526972:C:T	2.85917e-06	1.40973	-1.30329
19526984	chr19:19526984:C:T	1.35478e-06	-0.640459	-4.04282e-10
19527121	chr19:19527121:A:G	9.08316e-07	-1.04026	-4.04282e-10
19527409	chr19:19527409:G:A	2.81374e-06	1.39371	-1.30329
19527934	chr19:19527934:A:G	2.68371e-06	1.33914	-1.29604
19528639	chr19:19528639:C:T	2.99439e-06	1.43078	-1.27814
19529019	chr19:19529019:C:T	5.53062e-07	-1.53638	-4.04282e-10
19529094	chr19:19529094:C:T	6.49102e-07	-1.06161e-10	-1.37626
19529245	chr19:19529245:C:T	1.25435e-06	-1.06161e-10	-0.717485
19529325	chr19:19529325:C:G	7.14625e-07	-1.06161e-10	-1.2801
19529605	chr19:19529605:T:C	7.54777e-07	-1.06161e-10	-1.22543
19529715	chr19:19529715:T:C	0.0091872	8.49788	-0.31641
19531626	chr19:19531626:C:T	1.06909e-06	-1.06161e-10	-0.877293
19531986	chr19:19531986:C:T	2.56261e-06	1.37501	-1.37808
19532120	chr19:19532120:C:A	8.34179e-07	-1.06161e-10	-1.12541
19532134	chr19:19532134:C:T	6.97824e-07	-1.06161e-10	-1.30389
19532219	chr19:19532219:C:A	0.0107306	8.29228	0.0444762
19532534	chr19:19532534:A:T	2.39737e-06	1.28548	-1.35521
19532906	chr19:19532906:G:A	2.59674e-06	1.37466	-1.3645
19533098	chr19:19533098:C:G	2.74978e-06	1.48609	-1.41866
19533198	chr19:19533198:G:T	5.51745e-07	-1.53877	-4.04282e-10
19534240	chr19:19534240:CAGAGACAAATGGAGAG:C	5.29612e-06	-1.06161e-10	0.722876
19534545	chr19:19534545:CAG:C	7.66582e-07	-1.06161e-10	-1.20991
19535463	chr19:19535463:T:C	0.0109803	8.41213	-0.0523741
19535518	chr19:19535518:G:A	7.4854e-07	-1.06161e-10	-1.23373
19536396	chr19:19536396:C:T	7.75088e-06	-1.06161e-10	1.10371
19536651	chr19:19536651:C:T	2.38883e-06	1.28163	-1.35492
19537537	chr19:19537537:G:C	0.00739012	7.9519	0.011901
19537904	chr19:19537904:G:A	2.29898e-06	1.23608	-1.34771
19539287	chr19:19539287:A:G	0.0150987	8.6476	0.0306671
19540331	chr19:19540331:A:G	3.33188e-06	1.60166	-1.34222
19540768	chr19:19540768:C:T	8.11003e-05	4.73145	-1.27986
19540972	chr19:19540972:C:T	8.86034e-07	-1.06161e-10	-1.0651
19541320	chr19:19541320:A:G	8.21783e-07	-1.06161e-10	-1.14038
19541348	chr19:19541348:G:A	2.85473e-06	1.43151	-1.32664
19541937	chr19:19541937:T:C	8.65874e-06	0.547582	0.666888
19541967	chr19:19541967:G:A	3.13555e-06	1.53038	-1.33167
19542015	chr19:19542015:A:G	1.61281e-06	-1.06161e-10	-0.466119
19542173	chr19:19542173:T:C	3.94003e-06	1.7736	-1.34651
19542716	chr19:19542716:A:AAG	7.61455e-06	0.610429	0.475532
19543230	chr19:19543230:C:T	8.48727e-07	-1.06161e-10	-1.10812
19543308	chr19:19543308:G:C	1.293e-05	1.0451	0.570349
19543380	chr19:19543380:G:A	3.48897e-06	1.64855	-1.34304
19544861	chr19:19544861:C:T	2.03317e-06	1.17379	-1.4083
19545806	chr19:19545806:C:T	2.11468e-06	1.20186	-1.39706
19546232	chr19:19546232:G:A	8.40466e-07	-1.1179	-4.04282e-10
19546334	chr19:19546334:C:T	2.1135e-06	-1.51496	1.31921
19546389	chr19:19546389:C:T	1.24899e-06	0.696524	-1.41829
19546691	chr19:19546691:G:A	0.000101897	3.75256	-0.072691
19547663	chr19:19547663:G:T	4.45082e-06	1.85654	-1.30755
19548276	chr19:19548276:C:T	1.24355e-06	-0.726127	-4.04282e-10
19549502	chr19:19549502:T:C	1.07016e-06	-1.06161e-10	-0.876291
19549665	chr19:19549665:G:T	1.15952e-06	-1.06161e-10	-0.796094
19549768	chr19:19549768:G:A	5.54848e-07	-1.53316	-4.04282e-10
19549875	chr19:19549875:A:T	7.21214e-07	-1.06161e-10	-1.27092
19550285	chr19:19550285:G:C	9.01192e-07	-1.06161e-10	-1.04814
19550666	chr19:19550666:C:A	7.06199e-07	-1.06161e-10	-1.29196
19550762	chr19:19550762:C:T	5.64328e-07	-1.51622	-4.04282e-10
19551411	chr19:19551411:C:T	1.39827e-06	0.738118	-1.34698
19552023	chr19:19552023:G:C	6.07665e-07	-1.44223	-4.04282e-10
19552298	chr19:19552298:A:G	1.32869e-06	-1.06161e-10	-0.659908
19552589	chr19:19552589:C:G	9.1507e-07	-1.06161e-10	-1.03285
19553041	chr19:19553041:A:G	2.70751e-07	-1.29858	-0.952072
19553268	chr19:19553268:C:T	1.34373e-06	0.709634	-1.35829
19554167	chr19:19554167:T:C	2.80821e-06	-1.06161e-10	0.0884476
19554222	chr19:19554222:G:A	6.70373e-07	-1.06161e-10	-1.34402
19554575	chr19:19554575:A:G	9.6479e-07	-0.979944	-4.04282e-10
19554651	chr19:19554651:C:T	1.6298e-06	-1.06161e-10	-0.45564
19555058	chr19:19555058:C:A	3.92181e-06	-1.06161e-10	0.422454
19555697	chr19:19555697:G:A	1.08141e-06	-0.255539	-0.610292
19555765	chr19:19555765:T:C	2.04723e-05	3.39183	-1.31686
19556445	chr19:19556445:C:T	3.98388e-06	1.85223	-1.41408
19556937	chr19:19556937:A:G	6.64616e-07	-1.06161e-10	-1.35264
19557160	chr19:19557160:T:G	3.53161e-07	-1.09383	-0.891096
19557478	chr19:19557478:G:A	6.2142e-07	-1.06161e-10	-1.41985
19558175	chr19:19558175:T:C	1.29742e-06	-0.08671	-0.597015
19558399	chr19:19558399:G:A	7.14724e-07	-1.27996	-4.04282e-10
19559569	chr19:19559569:T:C	5.24869e-07	-1.50848	-0.0802285
19559801	chr19:19559801:G:A	4.10933e-06	1.81192	-1.34275
19559879	chr19:19559879:T:C	0.000119477	5.1732	-1.33417
19560138	chr19:19560138:C:T	1.01748e-06	-1.06161e-10	-0.926768
19560214	chr19:19560214:C:T	5.24309e-06	-1.06161e-10	0.712812
19560312	chr19:19560312:C:T	1.38309e-06	0.454195	-1.07398
19560457	chr19:19560457:C:T	4.21369e-06	1.7946	-1.30036
19561508	chr19:19561508:T:A	3.59143e-07	-1.08624	-0.881892
19561667	chr19:19561667:G:A	7.80273e-07	-1.19221	-4.04282e-10
19562944	chr19:19562944:G:A	1.96493e-06	-1.06161e-10	-0.268641
19563410	chr19:19563410:T:C	5.14404e-07	-1.50234	-0.106506
19564229	chr19:19564229:G:A	1.09709e-06	-1.06161e-10	-0.851441
19564278	chr19:19564278:T:C	1.10715e-06	0.14773	-0.990043
19564435	chr19:19564435:T:C	4.6135e-06	-1.06161e-10	0.584887
19564887	chr19:19564887:C:T	3.40717e-06	1.67676	-1.39498
19565471	chr19:19565471:G:C	6.2857e-07	-1.40841	-4.04282e-10
19565857	chr19:19565857:G:A	9.9847e-07	0.0807788	-1.02641
19566110	chr19:19566110:G:A	6.85445e-07	-1.06161e-10	-1.32179
19566201	chr19:19566201:C:T	1.01806e-06	0.0930706	-1.01927
19566929	chr19:19566929:C:T	4.82349e-07	-1.52778	-0.14541
19567562	chr19:19567562:A:G	9.97496e-07	0.0854228	-1.03203
19568049	chr19:19568049:C:T	6.94416e-07	-1.06161e-10	-1.30878
19569231	chr19:19569231:T:A	4.66719e-07	-1.52335	-0.182777
19569263	chr19:19569263:T:C	6.22551e-07	-1.06161e-10	-1.41803
19569429	chr19:19569429:G:A	6.27466e-07	-1.06161e-10	-1.41016
19569841	chr19:19569841:C:T	1.06103e-06	0.161844	-1.0467
19570524	chr19:19570524:C:T	6.85866e-07	-1.06161e-10	-1.32117
19571732	chr19:19571732:A:G	1.07431e-06	0.442213	-1.31464
19572541	chr19:19572541:G:A	5.11173e-06	-1.06161e-10	0.687438
19572711	chr19:19572711:G:A	6.30132e-07	-1.06161e-10	-1.40593
19573372	chr19:19573372:T:C	1.76418e-06	-1.06161e-10	-0.376413
19574240	chr19:19574240:TA:T	5.52266e-07	-1.53782	-4.04282e-10
19574533	chr19:19574533:T:C	9.51426e-07	-0.993892	-4.04282e-10
19575262	chr19:19575262:TG:T	1.44867e-06	-0.573452	-4.04282e-10
19575291	chr19:19575291:AC:A	8.7166e-07	-0.19825	-0.883205
19575295	chr19:19575295:ATG:A	1.33097e-06	0.0677199	-0.725914
19576145	chr19:19576145:T:C	4.77395e-06	-1.06161e-10	0.619075
19576477	chr19:19576477:A:G	6.33896e-07	-1.39997	-4.04282e-10
19576946	chr19:19576946:A:G	6.86653e-07	-1.06161e-10	-1.32003
19577149	chr19:19577149:T:C	6.06715e-07	-1.4438	-4.04282e-10
19577493	chr19:19577493:C:T	5.70124e-06	-1.06161e-10	0.796585
19577599	chr19:19577599:G:A	8.48648e-07	-1.06161e-10	-1.10821
19577774	chr19:19577774:G:A	6.109e-07	-1.43692	-4.04282e-10
19577815	chr19:19577815:C:T	6.00674e-07	-1.4538	-4.04282e-10
19577820	chr19:19577820:G:C	1.101e-06	0.459034	-1.30691
19577827	chr19:19577827:C:G	5.16762e-06	-1.06161e-10	0.698314
19578302	chr19:19578302:T:C	1.09123e-06	-1.06161e-10	-0.856794
19578341	chr19:19578341:T:C	6.02363e-07	-1.451	-4.04282e-10
19578355	chr19:19578355:T:C	3.08647e-07	-0.790053	-1.3296
19578382	chr19:19578382:C:T	6.03926e-07	-1.4484	-4.04282e-10
19578422	chr19:19578422:A:G	6.09546e-07	-1.43914	-4.04282e-10
19578488	chr19:19578488:G:C	6.49181e-07	-1.06161e-10	-1.37614
19578665	chr19:19578665:C:T	5.82514e-06	-1.06161e-10	0.818085
19578824	chr19:19578824:G:A	2.36817e-06	0.0186298	-0.100613
19579265	chr19:19579265:C:T	1.38221e-06	-0.620417	-4.04282e-10
19579737	chr19:19579737:C:T	5.99928e-07	-1.45504	-4.04282e-10
19579913	chr19:19579913:G:A	1.02554e-06	-0.401075	-0.517803
19580233	chr19:19580233:TGAA:T	1.08612e-06	-0.371282	-0.490206
19580279	chr19:19580279:G:A	6.03099e-07	-1.44977	-4.04282e-10
19580742	chr19:19580742:T:C	5.95332e-07	-1.46274	-4.04282e-10
19580943	chr19:19580943:G:A	5.87197e-07	-1.47649	-4.04282e-10
19580981	chr19:19580981:C:T	5.29344e-06	-1.06161e-10	0.722369
19581660	chr19:19581660:T:G	6.21707e-07	-1.06161e-10	-1.41939
19581770	chr19:19581770:T:C	4.88085e-05	4.29663	-1.35283
19582151	chr19:19582151:A:T	6.46054e-07	-1.38097	-4.04282e-10
19582458	chr19:19582458:G:A	6.24862e-07	-1.41432	-4.04282e-10
19582490	chr19:19582490:G:A	1.33905e-06	-0.249758	-0.40238
19582617	chr19:19582617:T:C	6.04969e-07	-1.44668	-4.04282e-10
19582999	chr19:19582999:T:C	6.55781e-07	-1.06161e-10	-1.36603
19583338	chr19:19583338:T:G	1.02056e-06	-0.923751	-4.04282e-10
19583445	chr19:19583445:T:C	9.85658e-07	-0.958545	-4.04282e-10
19583560	chr19:19583560:C:CTG	3.7467e-06	0.951849	-0.575073
19583719	chr19:19583719:T:C	1.14388e-06	-1.06161e-10	-0.809676
19583857	chr19:19583857:A:G	1.01273e-06	-0.931447	-4.04282e-10
19583914	chr19:19583914:A:G	1.07972e-06	-1.06161e-10	-0.867395
19584110	chr19:19584110:C:T	7.59163e-07	-1.06161e-10	-1.21964
19584419	chr19:19584419:C:T	1.13624e-05	2.67052	-1.18431
19584694	chr19:19584694:C:T	1.43047e-06	-0.586096	-4.04282e-10
19585055	chr19:19585055:CA:C	1.17036e-06	-1.06161e-10	-0.786792
19585422	chr19:19585422:T:C	8.92e-07	-1.06161e-10	-1.05839
19585768	chr19:19585768:G:A	1.07855e-06	-1.06161e-10	-0.868484
19585873	chr19:19585873:G:T	1.11591e-06	-0.834429	-4.04282e-10
19586161	chr19:19586161:C:A	1.17121e-06	-0.412581	-0.373482
19586269	chr19:19586269:C:T	9.93775e-07	-1.06161e-10	-0.950344
19586472	chr19:19586472:C:T	5.59516e-07	-1.52478	-4.04282e-10
19586583	chr19:19586583:G:T	1.10308e-06	-0.845993	-4.04282e-10
19586640	chr19:19586640:C:A	1.06729e-06	-0.87898	-4.04282e-10
19586820	chr19:19586820:A:G	1.09587e-06	-0.852552	-4.04282e-10
19586879	chr19:19586879:C:T	1.22393e-06	-1.06161e-10	-0.742033
19587024	chr19:19587024:A:G	1.18463e-06	-0.774668	-4.04282e-10
19587123	chr19:19587123:C:T	5.66104e-07	-1.51308	-4.04282e-10
19587363	chr19:19587363:A:G	1.13019e-06	-0.821715	-4.04282e-10
19587412	chr19:19587412:A:AC	1.12152e-06	-0.829411	-4.04282e-10
19587687	chr19:19587687:A:AG	6.56456e-07	-1.06161e-10	-1.365
19587720	chr19:19587720:G:A	1.18541e-06	-0.774011	-4.04282e-10
19587820	chr19:19587820:T:C	1.12275e-06	-0.828315	-4.04282e-10
19587869	chr19:19587869:C:T	2.23032e-07	-1.11488	-1.32965
19588106	chr19:19588106:C:T	1.74461e-06	-1.06161e-10	-0.387567
19588309	chr19:19588309:A:G	1.11739e-06	-0.8331	-4.04282e-10
19588365	chr19:19588365:C:G	9.97752e-07	-1.06161e-10	-0.94635
19588589	chr19:19588589:GA:G	1.11708e-05	2.76834	-1.29914
19588609	chr19:19588609:A:T	1.62179e-06	-1.06161e-10	-0.460568
19588635	chr19:19588635:G:A	1.13894e-06	-1.06161e-10	-0.814
19588748	chr19:19588748:A:G	1.58455e-06	-1.06161e-10	-0.483798
19589154	chr19:19589154:T:C	4.08126e-05	3.96132	-1.19643
19589216	chr19:19589216:C:CAGG	1.10185e-06	-1.06161e-10	-0.847109
19589502	chr19:19589502:C:T	1.11248e-06	-0.837511	-4.04282e-10
19589587	chr19:19589587:C:T	1.84706e-06	-0.330505	-4.04282e-10
19589606	chr19:19589606:C:T	1.66669e-06	-1.06161e-10	-0.433257
19589743	chr19:19589743:C:T	2.08692e-05	2.98849	-0.894309
19590349	chr19:19590349:CT:C	1.123e-06	-0.828096	-4.04282e-10
19590539	chr19:19590539:G:A	1.09148e-06	-0.856562	-4.04282e-10
19590672	chr19:19590672:T:C	1.07221e-06	-0.874374	-4.04282e-10
19591070	chr19:19591070:G:C	9.48777e-07	-1.06161e-10	-0.996681
19591575	chr19:19591575:G:A	1.2705e-05	2.90073	-1.30283
19591942	chr19:19591942:A:C	1.09048e-06	-0.857478	-4.04282e-10
19591979	chr19:19591979:G:A	1.05938e-06	-0.886415	-4.04282e-10
19592332	chr19:19592332:C:T	1.05547e-06	-0.890117	-4.04282e-10
19592649	chr19:19592649:C:A	6.52563e-07	-1.06161e-10	-1.37095
19592658	chr19:19592658:C:T	1.09701e-06	-0.851508	-4.04282e-10
19592847	chr19:19592847:C:T	8.20128e-07	-1.14239	-4.04282e-10
19592953	chr19:19592953:C:T	1.58963e-07	-1.5433	-1.23988
19593192	chr19:19593192:A:G	1.08556e-06	-0.862006	-4.04282e-10
19593463	chr19:19593463:C:T	1.20784e-06	-0.755264	-4.04282e-10
19595013	chr19:19595013:C:T	1.0968e-06	-0.851702	-4.04282e-10
19595405	chr19:19595405:C:A	2.10421e-06	-0.200157	-4.04282e-10
19595916	chr19:19595916:C:A	1.84137e-06	-1.06161e-10	-0.333587
19595952	chr19:19595952:G:A	1.05945e-06	-0.886345	-4.04282e-10
19596206	chr19:19596206:A:G	1.02658e-06	-1.06161e-10	-0.917865
19596546	chr19:19596546:G:A	1.08087e-06	-0.866337	-4.04282e-10
19596685	chr19:19596685:A:G	6.71093e-07	0.0655436	-1.40849
19596826	chr19:19596826:T:G	1.08992e-06	-0.857999	-4.04282e-10
19596894	chr19:19596894:G:A	6.45961e-07	-1.06161e-10	-1.38111
19598320	chr19:19598320:G:A	7.27454e-07	-0.139077	-1.12323
19598907	chr19:19598907:A:G	1.17411e-06	-1.06161e-10	-0.78359
19598992	chr19:19598992:A:G	1.66008e-06	0.0624481	-0.499683
19599055	chr19:19599055:A:G	1.13662e-06	-0.816039	-4.04282e-10
19599082	chr19:19599082:C:A	1.0863e-06	-0.861319	-4.04282e-10
19599443	chr19:19599443:C:T	1.09665e-06	-0.851843	-4.04282e-10
19599771	chr19:19599771:G:A	1.06671e-06	-1.06161e-10	-0.879518
19599897	chr19:19599897:C:T	1.16773e-06	-0.789036	-4.04282e-10
19600019	chr19:19600019:G:A	6.24142e-07	-1.06161e-10	-1.41548
19600255	chr19:19600255:A:C	4.88052e-06	-1.06161e-10	0.641152
19600330	chr19:19600330:C:T	9.97881e-06	2.73424	-1.37787
19600655	chr19:19600655:C:T	1.65291e-06	-1.06161e-10	-0.441562
19600678	chr19:19600678:G:A	9.1712e-07	-1.06161e-10	-1.03062
19600874	chr19:19600874:A:G	1.11293e-06	-0.837101	-4.04282e-10
19600894	chr19:19600894:A:G	1.15039e-06	-0.803994	-4.04282e-10
19601988	chr19:19601988:C:T	6.49215e-07	-1.37609	-4.04282e-10
19603325	chr19:19603325:T:G	9.66759e-07	-0.977905	-4.04282e-10
19603788	chr19:19603788:C:G	1.01223e-06	-0.931939	-4.04282e-10
19604077	chr19:19604077:G:A	6.66488e-07	-1.34983	-4.04282e-10
19604192	chr19:19604192:T:C	1.00996e-06	-0.93419	-4.04282e-10
19604688	chr19:19604688:C:T	1.00747e-06	-0.936655	-4.04282e-10
19604776	chr19:19604776:G:A	9.99025e-07	-0.945075	-4.04282e-10
19604803	chr19:19604803:TATTAGC:T	1.05619e-06	-0.889428	-4.04282e-10
19604804	chr19:19604804:A:G	1.7438e-07	-1.49166	-1.19896
19604852	chr19:19604852:G:A	1.87242e-06	0.0367607	-0.353626
19604941	chr19:19604941:G:A	4.14763e-06	-1.06161e-10	0.478439
19604985	chr19:19604985:T:C	1.7336e-06	0.210013	-0.603912
19605107	chr19:19605107:AC:A	5.68645e-07	-1.5086	-4.04282e-10
19605245	chr19:19605245:G:A	7.48059e-07	-0.0784559	-1.15592
19605360	chr19:19605360:G:A	1.09277e-06	-1.06161e-10	-0.855384
19605361	chr19:19605361:A:G	1.12471e-06	-1.06161e-10	-0.826578
19605658	chr19:19605658:C:T	3.20726e-06	-1.06161e-10	0.221318
19606247	chr19:19606247:A:G	1.72752e-05	3.19006	-1.28488
19606363	chr19:19606363:T:C	6.61086e-07	-1.06161e-10	-1.35797
19606630	chr19:19606630:G:A	9.86313e-07	-0.957881	-4.04282e-10
19606642	chr19:19606642:T:C	9.34181e-07	-0.0864375	-0.925747
19606924	chr19:19606924:A:G	1.58116e-06	0.184322	-0.670265
19607179	chr19:19607179:A:G	9.80377e-07	-0.963917	-4.04282e-10
19607371	chr19:19607371:A:T	1.26094e-06	-1.06161e-10	-0.712242
19607552	chr19:19607552:A:C	1.01097e-06	-0.933194	-4.04282e-10
19608197	chr19:19608197:G:A	1.05525e-06	-0.890319	-4.04282e-10
19608383	chr19:19608383:C:A	1.9131e-06	-1.06161e-10	-0.295377
19608500	chr19:19608500:A:G	4.14293e-06	0.219009	0.258296
19608865	chr19:19608865:T:C	3.89086e-06	-1.06161e-10	0.414532
19609015	chr19:19609015:C:G	7.05166e-07	-0.121297	-1.17212
19609031	chr19:19609031:A:G	9.25355e-07	0.0993878	-1.12106
19609590	chr19:19609590:C:T	3.10631e-05	3.44403	-0.952107
19609960	chr19:19609960:T:C	1.80631e-06	-0.352814	-4.04282e-10
19609979	chr19:19609979:T:G	3.53997e-05	3.5938	-0.971196
19610088	chr19:19610088:A:C	9.89034e-07	-0.955126	-4.04282e-10
19610192	chr19:19610192:T:C	5.9936e-07	-1.45599	-4.04282e-10
19610193	chr19:19610193:C:G	6.01428e-07	-1.45255	-4.04282e-10
19610252	chr19:19610252:G:A	1.93158e-06	0.284459	-0.57022
19610630	chr19:19610630:A:T	9.83191e-07	-0.961051	-4.04282e-10
19610913	chr19:19610913:G:A	9.44569e-06	2.70198	-1.40052
19611167	chr19:19611167:C:T	9.48406e-06	2.70238	-1.39687
19611372	chr19:19611372:A:T	9.64304e-07	-0.980448	-4.04282e-10
19611472	chr19:19611472:A:G	9.83908e-07	-0.960322	-4.04282e-10
19611858	chr19:19611858:T:A	9.34986e-07	-1.01132	-4.04282e-10
19612055	chr19:19612055:A:G	1.85857e-06	0.363048	-0.687339
19612390	chr19:19612390:GA:G	7.14536e-07	-1.06161e-10	-1.28022
19612406	chr19:19612406:C:T	2.7013e-05	3.37638	-1.02416
19612797	chr19:19612797:T:A	1.0661e-06	-1.06161e-10	-0.880088
19613297	chr19:19613297:C:T	6.32161e-07	-1.06161e-10	-1.40271
19613314	chr19:19613314:CAA:C	7.52436e-07	-1.22854	-4.04282e-10
19613655	chr19:19613655:C:T	1.47017e-06	-1.06161e-10	-0.558723
19614067	chr19:19614067:C:T	5.70579e-07	-1.5052	-4.04282e-10
19614279	chr19:19614279:T:C	1.83131e-06	0.249279	-0.588344
19614301	chr19:19614301:C:T	6.36779e-07	-1.06161e-10	-1.39543
19614647	chr19:19614647:A:G	3.17699e-07	-0.950352	-1.1404
19615842	chr19:19615842:A:G	1.0033e-06	-0.940808	-4.04282e-10
19616233	chr19:19616233:C:T	6.83899e-07	-0.230067	-1.09398
19616283	chr19:19616283:T:A	6.29331e-07	-1.06161e-10	-1.4072
19616343	chr19:19616343:A:G	4.75594e-05	3.88867	-0.970786
19617262	chr19:19617262:C:T	1.94298e-06	-0.1796	-0.100274
19617510	chr19:19617510:C:T	9.45117e-07	-1.06161e-10	-1.00055
19617839	chr19:19617839:A:C	2.24951e-06	-0.212183	0.0787979
19618385	chr19:19618385:C:T	1.15192e-06	0.184228	-0.986894
19620579	chr19:19620579:G:C	1.29915e-06	-1.06161e-10	-0.682388
19620640	chr19:19620640:C:A	9.64159e-07	-1.06161e-10	-0.980599
19620968	chr19:19620968:G:A	2.50057e-06	-1.06161e-10	-0.0275806
19621047	chr19:19621047:T:C	3.47623e-07	-0.633925	-1.36681
19621063	chr19:19621063:G:A	6.21046e-07	-1.06161e-10	-1.42045
19622004	chr19:19622004:C:T	1.28677e-06	-1.06161e-10	-0.691965
19622352	chr19:19622352:A:G	1.02559e-06	-1.06161e-10	-0.918828
19622504	chr19:19622504:A:T	1.27867e-06	-1.06161e-10	-0.698279
19622523	chr19:19622523:A:T	7.15811e-07	-1.06161e-10	-1.27844
19622846	chr19:19622846:A:G	7.65278e-07	-1.06161e-10	-1.21162
19623068	chr19:19623068:T:C	1.16261e-06	0.246474	-1.03991
19623158	chr19:19623158:T:C	1.30817e-05	0.704973	0.922142
19623243	chr19:19623243:C:G	1.28633e-06	-1.06161e-10	-0.69231
19623355	chr19:19623355:G:A	1.16858e-06	-0.284516	-0.503796
19623366	chr19:19623366:C:T	7.54215e-07	-1.06161e-10	-1.22618
19623730	chr19:19623730:C:T	1.04887e-06	0.206114	-1.1025
19624075	chr19:19624075:A:G	1.28464e-06	-1.06161e-10	-0.693622
19624834	chr19:19624834:A:T	6.49084e-07	-0.717752	-0.65854
19624901	chr19:19624901:C:T	7.34105e-07	-1.06161e-10	-1.2532
19624990	chr19:19624990:T:C	1.28036e-06	-1.06161e-10	-0.696959
19625100	chr19:19625100:A:G	1.26964e-06	-1.06161e-10	-0.705363
19625398	chr19:19625398:G:A	6.20984e-07	-1.06161e-10	-1.42055
19625672	chr19:19625672:A:T	1.28913e-06	-1.06161e-10	-0.69013
19625789	chr19:19625789:A:G	1.30597e-06	-1.06161e-10	-0.677151
19626871	chr19:19626871:C:T	1.51344e-06	-1.06161e-10	-0.529712
19626877	chr19:19626877:C:T	1.27486e-06	-0.240117	-0.461146
19627288	chr19:19627288:G:A	7.12719e-07	-1.28277	-4.04282e-10
19627498	chr19:19627498:A:G	1.30508e-06	-1.06161e-10	-0.677834
19627504	chr19:19627504:C:T	6.45537e-07	-1.06161e-10	-1.38177
19627745	chr19:19627745:G:A	2.44168e-07	-1.22241	-1.13159
19627822	chr19:19627822:A:G	7.26417e-07	-1.06161e-10	-1.26373
19629920	chr19:19629920:C:G	4.12278e-06	0.565657	-0.0932301
19630261	chr19:19630261:T:A	1.17957e-06	-1.06161e-10	-0.778953
19630899	chr19:19630899:C:A	1.45007e-06	-1.06161e-10	-0.572485
19630987	chr19:19630987:G:C	5.04513e-06	-1.06161e-10	0.674324
19630999	chr19:19630999:G:A	7.54723e-07	-1.06161e-10	-1.2255
19631196	chr19:19631196:G:A	6.50395e-07	-1.06161e-10	-1.37427
19631203	chr19:19631203:AAAT:A	7.59482e-07	-1.06161e-10	-1.21922
19631721	chr19:19631721:C:T	6.36119e-07	-1.39647	-4.04282e-10
19631724	chr19:19631724:C:A	1.38595e-06	-1.06161e-10	-0.617715
19631966	chr19:19631966:T:C	6.35156e-07	-1.06161e-10	-1.39798
19632465	chr19:19632465:C:T	7.11377e-07	-1.06161e-10	-1.28465
19632921	chr19:19632921:T:G	1.01206e-06	0.0818208	-1.01393
19633270	chr19:19633270:T:C	9.89085e-07	0.099472	-1.05455
19633549	chr19:19633549:T:C	1.83484e-07	-1.43526	-1.20447
19633643	chr19:19633643:C:T	1.70467e-07	-1.53115	-1.18216
19633883	chr19:19633883:G:A	7.16611e-07	-1.27732	-4.04282e-10
19634670	chr19:19634670:C:T	6.82209e-07	-1.32652	-4.04282e-10
19634757	chr19:19634757:C:T	7.02611e-07	-1.06161e-10	-1.29705
19634956	chr19:19634956:A:G	1.90898e-07	-1.52075	-1.07937
19635320	chr19:19635320:G:A	2.19665e-07	-1.54374	-0.916013
19635405	chr19:19635405:C:G	2.15996e-06	0.383113	-0.557125
19635638	chr19:19635638:C:T	5.49992e-07	-1.54195	-4.04282e-10
19636109	chr19:19636109:C:T	1.81939e-06	-1.06161e-10	-0.3456
19636315	chr19:19636315:G:A	5.58507e-07	-1.52659	-4.04282e-10
19636480	chr19:19636480:G:A	5.58167e-07	-1.5272	-4.04282e-10
19636495	chr19:19636495:G:C	7.54876e-07	-1.06161e-10	-1.2253
19636860	chr19:19636860:ATG:A	7.13943e-07	-1.28105	-4.04282e-10
19637511	chr19:19637511:G:A	7.74694e-07	-1.06161e-10	-1.19939
19637702	chr19:19637702:G:A	1.409e-06	-1.06161e-10	-0.60122
19637763	chr19:19637763:G:A	5.63708e-07	-0.65989	-0.857429
19637910	chr19:19637910:T:C	7.54287e-07	-1.06161e-10	-1.22608
19638331	chr19:19638331:TG:T	1.01678e-06	-0.927462	-4.04282e-10
19638628	chr19:19638628:G:A	4.27648e-06	-1.06161e-10	0.509031
19639046	chr19:19639046:C:T	6.03956e-07	-0.588547	-0.859807
19639438	chr19:19639438:C:T	5.94325e-06	-1.06161e-10	0.838157
19639534	chr19:19639534:G:A	1.36512e-06	-1.06161e-10	-0.632854
19639664	chr19:19639664:C:T	7.51897e-07	-1.06161e-10	-1.22926
19640013	chr19:19640013:C:T	1.66171e-05	1.86633	-4.04282e-10
19640015	chr19:19640015:AG:A	3.62791e-07	-1.40472	-0.553305
19640647	chr19:19640647:C:A	3.71577e-06	1.34079	-0.972307
19641299	chr19:19641299:GTCTCGA:G	1.18739e-06	-1.06161e-10	-0.772338
19641347	chr19:19641347:C:T	6.25274e-07	-1.06161e-10	-1.41367
19641443	chr19:19641443:A:G	1.17446e-06	-1.06161e-10	-0.783291
19641980	chr19:19641980:G:A	4.06148e-06	-1.06161e-10	0.457447
19642394	chr19:19642394:G:A	2.84606e-06	-1.06161e-10	0.101837
19642483	chr19:19642483:G:A	6.30824e-07	0.0132986	-1.41813
19642985	chr19:19642985:G:A	1.84729e-06	-1.06161e-10	-0.330378
19643073	chr19:19643073:C:T	5.66725e-07	-0.207407	-1.30457
19643673	chr19:19643673:G:A	6.41761e-07	-1.06161e-10	-1.38764
19644017	chr19:19644017:C:T	1.64609e-06	-1.06161e-10	-0.445698
19644133	chr19:19644133:C:T	3.55967e-07	-0.556417	-1.4206
19645124	chr19:19645124:G:C	7.6827e-07	-1.06161e-10	-1.20771
19645137	chr19:19645137:G:A	1.43e-07	-1.47802	-1.41099
19645242	chr19:19645242:T:C	1.8389e-06	-1.06161e-10	-0.334933
19645588	chr19:19645588:C:T	9.31017e-07	-1.06161e-10	-1.01558
19645853	chr19:19645853:T:C	4.85621e-07	-0.934524	-0.731903
19646115	chr19:19646115:A:G	1.52002e-06	-0.525374	-4.04282e-10
19646264	chr19:19646264:A:C	2.72172e-06	0.0571634	-4.04282e-10
19646631	chr19:19646631:C:T	1.80757e-06	-1.06161e-10	-0.352113
19646873	chr19:19646873:C:T	1.45871e-07	-1.44855	-1.42058
19647055	chr19:19647055:A:T	1.64639e-06	-1.06161e-10	-0.445517
19647335	chr19:19647335:G:A	6.59648e-07	-0.492226	-0.867921
19647713	chr19:19647713:T:C	6.51318e-07	-1.37286	-4.04282e-10
19647924	chr19:19647924:C:T	5.66838e-06	0.790804	-4.04282e-10
19648148	chr19:19648148:G:A	7.95546e-07	-1.06161e-10	-1.17283
19648335	chr19:19648335:A:T	9.64455e-07	-1.06161e-10	-0.980291
19648490	chr19:19648490:A:T	6.72053e-07	-0.721643	-0.619875
19648682	chr19:19648682:G:A	7.94373e-07	-0.291172	-0.88313
19648835	chr19:19648835:G:A	1.55629e-06	-1.06161e-10	-0.501796
19649046	chr19:19649046:C:T	1.38311e-06	-0.619766	-4.04282e-10
19649164	chr19:19649164:T:C	1.1816e-06	-1.06161e-10	-0.777228
19650107	chr19:19650107:G:A	2.36778e-07	-1.37105	-1.01369
19650217	chr19:19650217:T:C	1.03429e-06	-1.06161e-10	-0.910381
19650361	chr19:19650361:G:A	1.80442e-06	-1.06161e-10	-0.35386
19650545	chr19:19650545:C:G	2.48039e-07	-1.54293	-0.79534
19650676	chr19:19650676:G:A	1.57953e-06	-0.486969	-4.04282e-10
19650830	chr19:19650830:T:C	7.35343e-07	-1.06161e-10	-1.25152
19650881	chr19:19650881:T:C	1.84405e-06	-1.06161e-10	-0.332136
19651032	chr19:19651032:G:A	6.16158e-07	-1.42835	-4.04282e-10
19651060	chr19:19651060:T:G	1.51585e-06	-0.528125	-4.04282e-10
19651075	chr19:19651075:C:T	1.39485e-06	-1.06161e-10	-0.611315
19651118	chr19:19651118:A:AG	4.4621e-07	-1.18452	-0.566549
19651142	chr19:19651142:A:C	7.02479e-07	-0.380905	-0.916334
19651152	chr19:19651152:T:C	1.4408e-06	-0.578903	-4.04282e-10
19651867	chr19:19651867:C:T	6.67261e-07	-0.398583	-0.95009
19651959	chr19:19651959:C:T	9.26158e-07	-1.06161e-10	-1.02081
19652124	chr19:19652124:C:T	7.66033e-07	-1.06161e-10	-1.21063
19652456	chr19:19652456:A:T	7.44738e-07	-1.06161e-10	-1.23882
19652826	chr19:19652826:C:T	1.85182e-07	-1.4771	-1.15342
19653083	chr19:19653083:C:T	5.50631e-07	-1.54079	-4.04282e-10
19653528	chr19:19653528:G:C	6.24778e-07	-1.06161e-10	-1.41446
19654460	chr19:19654460:G:C	2.08634e-06	0.177355	-0.386043
19655136	chr19:19655136:G:A	1.01737e-06	-1.06161e-10	-0.926879
19655917	chr19:19655917:G:A	3.49546e-07	-0.596307	-1.39891
19655966	chr19:19655966:G:A	1.27117e-06	-0.704163	-4.04282e-10
19656008	chr19:19656008:A:T	6.66168e-07	-0.507364	-0.842949
19656358	chr19:19656358:T:C	4.38077e-07	-0.454181	-1.31528
19656491	chr19:19656491:ACCT:A	8.98506e-07	-1.06161e-10	-1.05112
19656502	chr19:19656502:C:T	2.62917e-07	-1.54389	-0.736129
19656593	chr19:19656593:CT:C	1.7249e-06	-1.06161e-10	-0.398933
19656675	chr19:19656675:G:A	6.52899e-07	-1.06161e-10	-1.37043
19656930	chr19:19656930:G:C	9.5797e-07	-0.987038	-4.04282e-10
19656938	chr19:19656938:G:C	1.00838e-06	-0.93575	-4.04282e-10
19657686	chr19:19657686:T:G	6.03407e-07	-1.44926	-4.04282e-10
19657808	chr19:19657808:G:A	6.01807e-07	-1.45192	-4.04282e-10
19657914	chr19:19657914:C:T	2.61244e-06	-1.06161e-10	0.0161856
19658348	chr19:19658348:C:A	1.6555e-07	-1.3221	-1.42048
19658470	chr19:19658470:G:A	1.07829e-06	-0.86872	-4.04282e-10
19658879	chr19:19658879:G:A	1.16838e-06	-0.788481	-4.04282e-10
19658881	chr19:19658881:C:T	2.33801e-07	-1.18506	-1.21233
19659520	chr19:19659520:T:C	2.532e-07	-1.29614	-1.02153
19659525	chr19:19659525:C:T	1.20449e-06	-0.758042	-4.04282e-10
19660121	chr19:19660121:T:A	1.24182e-06	-0.727519	-4.04282e-10
19660142	chr19:19660142:G:A	1.76814e-06	-0.374171	-4.04282e-10
19660674	chr19:19660674:G:A	1.70696e-06	-1.06161e-10	-0.409387
19661103	chr19:19661103:A:AC	1.17263e-06	-1.06161e-10	-0.784853
19661267	chr19:19661267:C:T	6.65447e-07	-1.06161e-10	-1.3514
19661564	chr19:19661564:G:A	5.48663e-07	-1.54437	-4.04282e-10
19661661	chr19:19661661:A:T	1.38522e-06	-0.618239	-4.04282e-10
19661688	chr19:19661688:C:T	6.35754e-07	-1.06161e-10	-1.39704
19661913	chr19:19661913:G:A	1.38124e-07	-1.53694	-1.38676
19662043	chr19:19662043:C:G	5.83943e-07	-1.48205	-4.04282e-10
19662582	chr19:19662582:T:C	3.83455e-07	-1.54076	-0.361872
19663025	chr19:19663025:A:G	1.1577e-06	-1.06161e-10	-0.797666
19663114	chr19:19663114:G:A	1.7533e-07	-1.26459	-1.4206
19663173	chr19:19663173:TG:T	7.9874e-07	-1.06161e-10	-1.16882
19663825	chr19:19663825:G:C	1.54482e-06	-1.06161e-10	-0.509192
19664023	chr19:19664023:C:T	1.49011e-06	-0.545249	-4.04282e-10
19664055	chr19:19664055:G:A	8.27985e-07	-1.06161e-10	-1.13286
19664308	chr19:19664308:A:T	1.44191e-06	-0.578134	-4.04282e-10
19664359	chr19:19664359:C:T	1.5519e-06	-0.504618	-4.04282e-10
19664573	chr19:19664573:C:T	1.04656e-06	-0.898588	-4.04282e-10
19664931	chr19:19664931:T:G	4.11124e-07	-1.30311	-0.529853
19665020	chr19:19665020:C:T	2.18588e-07	-1.27661	-1.18806
19665441	chr19:19665441:C:T	7.97873e-07	-1.06161e-10	-1.1699
19665599	chr19:19665599:C:T	1.45105e-06	-0.57181	-4.04282e-10
19665618	chr19:19665618:C:T	2.28432e-07	-1.48563	-0.934984
19666005	chr19:19666005:C:T	1.5965e-07	-1.52183	-1.25704
19666285	chr19:19666285:T:G	1.67382e-06	-0.42899	-4.04282e-10
19666545	chr19:19666545:C:T	7.49664e-07	-1.06161e-10	-1.23223
19666835	chr19:19666835:C:T	1.83761e-07	-1.538	-1.10022
19666926	chr19:19666926:A:G	5.92576e-06	-1.06161e-10	0.835209
19667043	chr19:19667043:C:G	8.8292e-07	-1.06161e-10	-1.06862
19667346	chr19:19667346:G:A	1.1315e-06	-0.820551	-4.04282e-10
19668123	chr19:19668123:A:C	9.06476e-07	-1.06161e-10	-1.04229
19668203	chr19:19668203:G:A	3.94738e-07	-0.453033	-1.4206
19668897	chr19:19668897:T:C	4.15058e-07	-0.402922	-1.42051
19669099	chr19:19669099:G:GGT	7.94382e-07	-1.06161e-10	-1.17429
19669400	chr19:19669400:C:G	4.47139e-07	-0.53583	-1.21315
19669719	chr19:19669719:G:C	8.82332e-07	-1.06161e-10	-1.06929
19669948	chr19:19669948:C:G	4.26625e-07	-0.582794	-1.21315
19670003	chr19:19670003:G:A	4.4481e-06	0.548378	-4.04282e-10
19670015	chr19:19670015:G:A	6.39973e-07	-1.06161e-10	-1.39043
19670681	chr19:19670681:C:T	4.37347e-06	-1.06161e-10	0.531457
19670837	chr19:19670837:G:A	7.37151e-07	-1.06161e-10	-1.24906
19671108	chr19:19671108:A:G	1.64719e-07	-1.32849	-1.41912
19671223	chr19:19671223:ACT:A	3.98255e-07	-1.54158	-0.323185
19671768	chr19:19671768:G:A	1.42952e-06	-0.586758	-4.04282e-10
19671779	chr19:19671779:G:A	2.43813e-06	-1.06161e-10	-0.0528688
19672003	chr19:19672003:G:A	5.4869e-07	-1.54432	-4.04282e-10
19672611	chr19:19672611:T:C	3.9939e-07	-1.21306	-0.648862
19672676	chr19:19672676:C:T	4.64572e-06	-1.06161e-10	0.591847
19672700	chr19:19672700:T:C	3.31659e-07	-1.54234	-0.505408
19672763	chr19:19672763:G:A	9.05936e-07	-1.06161e-10	-1.04289
19672807	chr19:19672807:A:G	1.18572e-06	-1.06161e-10	-0.773751
19673354	chr19:19673354:G:A	4.98752e-07	-0.219995	-1.41975
19673821	chr19:19673821:T:G	4.25889e-07	-0.594476	-1.2032
19673950	chr19:19673950:C:T	1.42744e-06	-1.06161e-10	-0.588216
19673982	chr19:19673982:C:T	9.08768e-07	-1.06161e-10	-1.03976
19674082	chr19:19674082:G:A	2.12616e-07	-1.3266	-1.16577
19674318	chr19:19674318:A:G	1.38931e-06	-0.615294	-4.04282e-10
19674719	chr19:19674719:T:C	1.39978e-06	-0.607784	-4.04282e-10
19675290	chr19:19675290:A:G	5.27426e-05	4.43523	-1.4139
19675428	chr19:19675428:G:A	6.40052e-07	-1.06161e-10	-1.3903
19675461	chr19:19675461:A:T	3.30017e-07	-1.5418	-0.510907
19676112	chr19:19676112:G:A	5.83209e-07	-1.48331	-4.04282e-10
19676129	chr19:19676129:G:A	6.28745e-07	-1.06161e-10	-1.40813
19676657	chr19:19676657:G:A	3.71907e-07	-0.516615	-1.4166
19676660	chr19:19676660:G:A	4.26468e-06	-1.06161e-10	0.506268
19676736	chr19:19676736:TG:T	6.4002e-07	-1.06161e-10	-1.39035
19678229	chr19:19678229:A:T	1.17231e-06	-0.785125	-4.04282e-10
19678274	chr19:19678274:T:C	3.55973e-06	0.325587	-4.04282e-10
19678547	chr19:19678547:G:A	8.67721e-07	-1.06161e-10	-1.08598
19678688	chr19:19678688:A:G	6.12146e-07	-1.43488	-4.04282e-10
19678718	chr19:19678718:C:T	1.42327e-06	-1.06161e-10	-0.591145
19678719	chr19:19678719:A:G	5.02637e-05	4.39215	-1.41897
19679369	chr19:19679369:A:G	1.24898e-06	-0.72177	-4.04282e-10
19680067	chr19:19680067:CAT:C	5.61315e-07	-1.52157	-4.04282e-10
19680784	chr19:19680784:G:A	4.15254e-07	-0.607881	-1.21508
19681037	chr19:19681037:G:C	3.3972e-07	-1.54268	-0.481055
19681132	chr19:19681132:A:G	4.47351e-06	-1.06161e-10	0.554075
19681241	chr19:19681241:A:G	2.00582e-07	-1.3515	-1.19913
19681441	chr19:19681441:C:A	4.54614e-07	-1.2659	-0.466507
19681522	chr19:19681522:G:T	7.94957e-07	-1.06161e-10	-1.17357
19682441	chr19:19682441:G:A	8.60932e-07	-1.06161e-10	-1.09384
19682666	chr19:19682666:A:G	9.90927e-07	-1.06161e-10	-0.953214
19682736	chr19:19682736:T:C	0.00030341	6.18793	-1.41695
19683972	chr19:19683972:C:T	1.30789e-06	-0.675687	-4.04282e-10
19684220	chr19:19684220:T:C	7.53025e-07	-1.06161e-10	-1.22776
19684521	chr19:19684521:C:T	1.47589e-07	-1.53759	-1.31983
19685358	chr19:19685358:C:T	1.2043e-06	-0.758201	-4.04282e-10
19685567	chr19:19685567:A:G	6.88292e-07	-1.06161e-10	-1.31764
19685803	chr19:19685803:C:T	6.26846e-07	-1.41115	-4.04282e-10
19685811	chr19:19685811:G:A	2.40224e-07	-1.52244	-0.847842
19686051	chr19:19686051:A:AT	1.77848e-07	-1.5293	-1.14163
19686492	chr19:19686492:C:A	6.23928e-07	-1.06161e-10	-1.41582
19686687	chr19:19686687:G:C	1.47523e-07	-1.53798	-1.31988
19687380	chr19:19687380:C:T	1.14477e-06	-1.06161e-10	-0.808899
19687394	chr19:19687394:A:T	2.63695e-07	-1.52895	-0.748108
19687420	chr19:19687420:A:G	3.68941e-06	-1.06161e-10	0.361368
19687656	chr19:19687656:T:C	7.16201e-07	-1.06161e-10	-1.27789
19688966	chr19:19688966:T:A	7.52131e-07	-1.06161e-10	-1.22894
19689065	chr19:19689065:G:A	1.1567e-06	-1.06161e-10	-0.79853
19689314	chr19:19689314:C:T	7.08635e-07	-1.06161e-10	-1.28851
19689480	chr19:19689480:A:G	0.000145573	4.03658	-4.04282e-10
19689528	chr19:19689528:A:G	2.09459e-07	-1.52813	-0.9792
19690798	chr19:19690798:A:G	4.02521e-07	-1.41735	-0.436762
19691661	chr19:19691661:G:A	1.43928e-07	-1.48236	-1.40019
19691863	chr19:19691863:C:T	7.76648e-07	-1.19687	-4.04282e-10
19692175	chr19:19692175:A:G	5.61839e-07	-1.52064	-4.04282e-10
19692560	chr19:19692560:T:G	1.96845e-07	-1.51517	-1.05427
19692596	chr19:19692596:A:C	1.73572e-06	-1.06161e-10	-0.392679
19692824	chr19:19692824:G:A	2.37368e-07	-1.16833	-1.21391
19693526	chr19:19693526:G:T	1.97477e-07	-1.3592	-1.20704
19693867	chr19:19693867:C:A	5.59094e-07	-1.52554	-4.04282e-10
19693882	chr19:19693882:T:G	1.5712e-07	-1.54437	-1.25048
19694134	chr19:19694134:C:T	8.05329e-07	-1.06161e-10	-1.1606
19694159	chr19:19694159:T:C	1.65176e-05	0.745884	1.11444
19694183	chr19:19694183:C:G	2.33446e-07	-1.51571	-0.883197
19694423	chr19:19694423:C:G	7.42375e-07	-1.242	-4.04282e-10
19694445	chr19:19694445:G:A	3.45609e-05	3.65281	-1.05419
19694765	chr19:19694765:C:T	1.58367e-05	1.81362	0.00461034
19694826	chr19:19694826:T:A	7.18686e-07	-1.27443	-4.04282e-10
19694929	chr19:19694929:T:C	1.60982e-07	-1.54417	-1.22639
19694962	chr19:19694962:T:C	1.12701e-05	2.77449	-1.29644
19695202	chr19:19695202:C:T	1.47094e-05	0.814431	0.929959
19695410	chr19:19695410:T:G	2.30005e-07	-1.48446	-0.929297
19695460	chr19:19695460:G:A	6.58558e-07	-1.3618	-4.04282e-10
19695720	chr19:19695720:G:A	3.40375e-07	-0.827767	-1.19404
19695781	chr19:19695781:T:C	9.893e-07	-0.954857	-4.04282e-10
19696140	chr19:19696140:T:C	5.38786e-05	3.60436	-0.561729
19696628	chr19:19696628:A:G	3.66637e-07	-0.798503	-1.14898
19696795	chr19:19696795:G:A	1.70241e-07	-1.51756	-1.19709
19696849	chr19:19696849:C:T	6.24934e-07	-1.06161e-10	-1.41421
19696850	chr19:19696850:G:A	5.59954e-07	-1.524	-4.04282e-10
19697329	chr19:19697329:GC:G	6.23785e-07	-1.06161e-10	-1.41605
19697360	chr19:19697360:CA:C	1.91756e-05	1.93288	0.0766546
19697444	chr19:19697444:T:C	2.21762e-07	-1.5217	-0.928554
19698243	chr19:19698243:C:T	1.42856e-07	-1.53948	-1.35054
19698338	chr19:19698338:T:G	2.2307e-07	-1.51504	-0.929327
19699048	chr19:19699048:T:C	1.98243e-06	-1.06161e-10	-0.259777
19699155	chr19:19699155:G:A	7.12855e-07	-1.06161e-10	-1.28258
19699241	chr19:19699241:G:A	1.13103e-06	0.0299712	-0.850942
19699269	chr19:19699269:T:C	4.66108e-06	1.01428	-0.419131
19699521	chr19:19699521:A:G	1.63857e-07	-1.52435	-1.22851
19699767	chr19:19699767:T:TG	2.56368e-06	-1.06161e-10	-0.00265673
19699768	chr19:19699768:T:TG	5.59007e-07	-1.47791	-0.0477868
19700347	chr19:19700347:T:C	2.17799e-06	-1.06161e-10	-0.165697
19701028	chr19:19701028:T:C	7.33004e-07	-1.51609	0.261387
19701105	chr19:19701105:G:A	7.3832e-07	-1.5179	0.270427
19701120	chr19:19701120:T:C	1.93747e-06	-1.06161e-10	-0.282718
19701603	chr19:19701603:A:G	5.97187e-07	-0.960834	-0.498791
19701691	chr19:19701691:T:C	1.40122e-06	-1.06161e-10	-0.606756
19701733	chr19:19701733:A:C	3.00045e-07	-1.49814	-0.649788
19701761	chr19:19701761:G:A	3.1267e-07	-0.754261	-1.35245
19702129	chr19:19702129:C:T	2.32402e-05	3.56132	-1.35953
19702210	chr19:19702210:T:C	1.44885e-06	-1.51245	0.939117
19702640	chr19:19702640:A:G	4.42946e-06	-1.06161e-10	0.544178
19702693	chr19:19702693:C:T	1.15943e-06	-1.29252	0.496354
19703271	chr19:19703271:C:T	3.18924e-06	0.215684	-4.04282e-10
19703344	chr19:19703344:A:C	8.05907e-07	-1.06161e-10	-1.15989
19703419	chr19:19703419:T:C	2.61089e-07	-1.01047	-1.27653
19703989	chr19:19703989:C:G	8.7345e-07	-1.28719	0.207788
19704072	chr19:19704072:C:T	2.15612e-06	-1.06161e-10	-0.175787
19704265	chr19:19704265:G:A	8.93914e-07	-1.31434	0.258092
19704819	chr19:19704819:G:C	7.0163e-07	-1.29935	0.000900855
19704832	chr19:19704832:C:T	7.64949e-06	2.48393	-1.39339
19704944	chr19:19704944:C:G	1.97911e-06	-1.06161e-10	-0.26145
19705812	chr19:19705812:A:T	2.22321e-06	-1.06161e-10	-0.145146
19706297	chr19:19706297:T:A	2.41907e-06	-1.4721	1.41138
19706524	chr19:19706524:C:G	7.20215e-07	-1.06161e-10	-1.2723
19706618	chr19:19706618:G:A	6.92751e-07	-1.06161e-10	-1.31118
19706763	chr19:19706763:TCAAA:T	7.13941e-07	-1.06161e-10	-1.28105
19706940	chr19:19706940:A:C	7.60022e-07	-1.17119	-0.0473143
19707291	chr19:19707291:CT:C	3.59752e-07	-0.902444	-1.064
19708395	chr19:19708395:A:G	7.96889e-07	-1.2905	0.119364
19709330	chr19:19709330:G:C	3.08651e-07	-1.07318	-1.04646
19709657	chr19:19709657:G:A	2.62636e-07	-1.52784	-0.753242
19709666	chr19:19709666:G:C	7.39759e-07	-1.53546	0.289933
19709879	chr19:19709879:C:A	1.45864e-07	-1.53599	-1.3332
19710286	chr19:19710286:C:A	1.5868e-07	-1.39845	-1.38652
19710558	chr19:19710558:A:T	3.62521e-07	-0.930034	-1.02874
19711016	chr19:19711016:T:C	8.24637e-07	-1.26436	0.127447
19711240	chr19:19711240:T:C	8.36002e-07	-1.25705	0.133831
19711317	chr19:19711317:G:C	5.68018e-07	-1.5097	-4.04282e-10
19711757	chr19:19711757:G:A	7.07885e-07	-1.06161e-10	-1.28957
19712444	chr19:19712444:G:A	7.87485e-07	-1.06161e-10	-1.18301
19713263	chr19:19713263:T:C	6.14453e-07	-1.43112	-4.04282e-10
19713380	chr19:19713380:G:A	6.63408e-07	-0.375449	-0.979015
19713621	chr19:19713621:G:C	1.54631e-06	-1.06161e-10	-0.508226
19713695	chr19:19713695:T:C	8.05516e-07	-1.282	0.121624
19714041	chr19:19714041:T:G	1.45632e-07	-1.52755	-1.34321
19714070	chr19:19714070:T:C	2.75887e-07	-1.53608	-0.695779
19714211	chr19:19714211:A:G	1.46469e-06	-1.06161e-10	-0.562455
19714449	chr19:19714449:G:A	1.62216e-07	-1.51371	-1.24921
19714623	chr19:19714623:C:T	1.66699e-07	-1.37621	-1.35946
19714822	chr19:19714822:G:A	9.64956e-07	-0.979772	-4.04282e-10
19715067	chr19:19715067:A:C	6.72007e-07	-1.06161e-10	-1.34159
19715368	chr19:19715368:G:A	3.71134e-07	-0.947927	-0.987364
19715672	chr19:19715672:C:T	2.30865e-07	-0.992054	-1.41797
19715812	chr19:19715812:A:G	9.44533e-07	-1.00116	-4.04282e-10
19716071	chr19:19716071:C:T	3.33339e-07	-0.903073	-1.13962
19716324	chr19:19716324:T:G	1.5565e-07	-1.4205	-1.38374
19716326	chr19:19716326:T:C	8.16395e-07	-1.51573	0.368778
19716388	chr19:19716388:A:C	3.61728e-07	-0.914808	-1.04615
19716638	chr19:19716638:G:A	6.8845e-07	-1.06161e-10	-1.31741
19716698	chr19:19716698:C:T	6.12587e-07	-1.43416	-4.04282e-10
19716915	chr19:19716915:C:T	1.46212e-07	-1.53045	-1.33635
19717006	chr19:19717006:C:T	6.03489e-07	-1.44913	-4.04282e-10
19717089	chr19:19717089:G:A	1.46417e-07	-1.53099	-1.3344
19718210	chr19:19718210:T:C	6.82763e-07	-1.06161e-10	-1.32571
19718292	chr19:19718292:T:G	2.49319e-07	-0.916065	-1.41706
19718598	chr19:19718598:T:C	2.17069e-06	-1.06161e-10	-0.169056
19719055	chr19:19719055:C:G	1.49998e-06	-1.06161e-10	-0.538649
19719242	chr19:19719242:C:T	4.006e-07	-0.810103	-1.04879
19719335	chr19:19719335:T:A	4.0456e-07	-0.860932	-0.988123
19720001	chr19:19720001:T:C	8.06056e-07	-1.47793	0.318233
19720119	chr19:19720119:C:T	1.41255e-07	-1.53208	-1.36921
19720198	chr19:19720198:T:C	6.98969e-07	-1.06161e-10	-1.30225
19720236	chr19:19720236:C:T	1.51176e-07	-1.53794	-1.29547
19720502	chr19:19720502:G:A	8.02536e-07	-1.16408	-4.04282e-10
19720568	chr19:19720568:C:A	7.36302e-07	-1.49028	0.240063
19720594	chr19:19720594:C:T	7.02259e-07	-1.06161e-10	-1.29755
19720735	chr19:19720735:G:T	4.13793e-07	-0.782077	-1.04441
19720948	chr19:19720948:CTTACT:C	1.62582e-07	-1.38198	-1.37869
19721006	chr19:19721006:G:A	1.49034e-07	-1.53115	-1.31653
19721118	chr19:19721118:C:T	6.85802e-07	-1.06161e-10	-1.32127
19721204	chr19:19721204:C:T	8.30397e-07	-1.06161e-10	-1.12995
19721217	chr19:19721217:A:T	1.4965e-06	-1.06161e-10	-0.540973
19721970	chr19:19721970:A:C	1.56042e-07	-1.5371	-1.26462
19722027	chr19:19722027:G:A	6.21174e-07	-1.06161e-10	-1.42024
19722414	chr19:19722414:T:C	1.49958e-06	-1.06161e-10	-0.538912
19722708	chr19:19722708:T:C	1.49958e-06	-1.06161e-10	-0.538912
19723372	chr19:19723372:G:C	8.73988e-06	2.57352	-1.34972
19728944	chr19:19728944:T:C	6.22658e-07	-1.06161e-10	-1.41786
19731244	chr19:19731244:G:A	4.31035e-07	-0.729987	-1.05568
19731395	chr19:19731395:T:G	7.79485e-07	-1.19322	-4.04282e-10
19731806	chr19:19731806:G:C	3.75213e-07	-0.899155	-1.0252
19731986	chr19:19731986:A:G	2.39896e-07	-1.54432	-0.827324
19732071	chr19:19732071:A:C	2.90567e-06	1.43138	-1.30881
19732227	chr19:19732227:T:A	8.01387e-07	-1.29387	0.128359
19732238	chr19:19732238:A:G	1.49665e-06	-1.06161e-10	-0.540868
19732447	chr19:19732447:C:T	5.97546e-07	-1.5264	0.0673727
19732742	chr19:19732742:A:G	1.9197e-07	-1.17455	-1.41997
19732962	chr19:19732962:C:T	2.30424e-06	-1.06161e-10	-0.109346
19734304	chr19:19734304:T:C	2.1066e-07	-1.19491	-1.3067
19734365	chr19:19734365:C:T	1.8001e-06	-1.06161e-10	-0.356256
19735155	chr19:19735155:G:A	1.55805e-06	-1.06161e-10	-0.500667
19735156	chr19:19735156:C:A	1.55201e-06	-1.06161e-10	-0.50455
19735230	chr19:19735230:C:T	6.28485e-07	-1.40854	-4.04282e-10
19735277	chr19:19735277:G:A	4.06073e-07	-0.811258	-1.03406
19735575	chr19:19735575:A:T	1.5852e-07	-1.40868	-1.37729
19735582	chr19:19735582:T:C	1.57293e-07	-1.41467	-1.37908
19735618	chr19:19735618:G:A	1.578e-07	-1.41227	-1.37826
19735637	chr19:19735637:C:T	2.91662e-07	-0.871577	-1.30468
19735649	chr19:19735649:A:G	2.56391e-07	-0.899299	-1.40585
19736115	chr19:19736115:A:T	6.64316e-07	-1.06161e-10	-1.3531
19736290	chr19:19736290:C:T	2.1648e-06	-1.06161e-10	-0.171771
19736335	chr19:19736335:T:C	1.50643e-07	-1.4502	-1.38674
19736342	chr19:19736342:T:C	1.56987e-07	-1.42386	-1.37183
19736351	chr19:19736351:C:T	7.08761e-07	-1.28834	-4.04282e-10
19736802	chr19:19736802:C:T	6.45443e-07	-1.06161e-10	-1.38192
19737073	chr19:19737073:T:C	3.92175e-07	-0.875313	-1.00483
19737082	chr19:19737082:C:G	1.54386e-07	-1.43402	-1.37837
19737154	chr19:19737154:TTG:T	2.14624e-06	-1.06161e-10	-0.180383
19737291	chr19:19737291:G:A	1.02085e-06	-1.06161e-10	-0.923462
19737396	chr19:19737396:C:T	9.72118e-07	-0.972378	-4.04282e-10
19737536	chr19:19737536:A:G	1.64869e-07	-1.37464	-1.37207
19737908	chr19:19737908:C:T	1.00848e-06	-1.06161e-10	-0.935657
19737995	chr19:19737995:C:A	3.19561e-07	-0.742933	-1.34197
19738100	chr19:19738100:T:C	6.74242e-07	-1.33826	-4.04282e-10
19738234	chr19:19738234:C:T	6.27432e-07	-1.06161e-10	-1.41022
19738265	chr19:19738265:A:G	2.75358e-07	-1.28479	-0.948995
19738382	chr19:19738382:T:C	1.90016e-06	-1.06161e-10	-0.30216
19738392	chr19:19738392:A:T	0.000117827	3.22045	0.604677
19738455	chr19:19738455:T:TG	1.26914e-05	-1.06161e-10	1.59683
19738459	chr19:19738459:G:T	2.62222e-07	-1.51762	-0.765043
19738571	chr19:19738571:C:T	8.12445e-07	-1.06161e-10	-1.15181
19738713	chr19:19738713:G:T	1.15905e-06	-1.06161e-10	-0.796501
19738888	chr19:19738888:G:A	5.27404e-07	-0.374641	-1.20925
19738904	chr19:19738904:C:T	1.80383e-07	-1.52939	-1.12738
19739120	chr19:19739120:G:T	1.04158e-06	-1.06161e-10	-0.903362
19739136	chr19:19739136:C:T	7.47723e-07	-1.06161e-10	-1.23482
19739218	chr19:19739218:A:G	8.41517e-07	0.132598	-1.24925
19739734	chr19:19739734:T:C	6.25997e-07	-1.06161e-10	-1.41251
19740160	chr19:19740160:CT:C	8.7678e-07	-1.06161e-10	-1.0756
19740340	chr19:19740340:A:G	6.30268e-07	-1.06161e-10	-1.40571
19741023	chr19:19741023:C:T	1.10111e-06	-1.06161e-10	-0.847784
19741460	chr19:19741460:G:A	2.06342e-06	-1.06161e-10	-0.219733
19741671	chr19:19741671:C:T	6.50216e-07	-1.06161e-10	-1.37455
19741753	chr19:19741753:C:G	1.88933e-06	0.325517	-0.633391
19741836	chr19:19741836:A:G	3.57686e-07	-0.556438	-1.41576
19741897	chr19:19741897:C:A	6.38006e-07	-1.06161e-10	-1.39351
19742359	chr19:19742359:C:T	6.48713e-07	-1.06161e-10	-1.37686
19742424	chr19:19742424:T:A	2.17341e-06	0.40746	-0.575263
19742563	chr19:19742563:C:T	1.1009e-06	-1.06161e-10	-0.84797
19742795	chr19:19742795:A:G	3.67657e-06	-1.06161e-10	0.35788
19742965	chr19:19742965:C:T	6.51891e-07	-1.06161e-10	-1.37198
19743058	chr19:19743058:T:C	2.12675e-06	0.336272	-0.525775
19743173	chr19:19743173:G:A	3.56797e-06	-1.06161e-10	0.327898
19743239	chr19:19743239:A:G	7.64373e-07	-1.2128	-4.04282e-10
19743534	chr19:19743534:G:A	6.97866e-07	-1.06161e-10	-1.30383
19743647	chr19:19743647:T:C	1.66196e-06	0.112635	-0.548738
19743794	chr19:19743794:T:C	1.2745e-06	-1.06161e-10	-0.701544
19743832	chr19:19743832:C:T	3.27269e-07	-1.54296	-0.518112
19744371	chr19:19744371:C:T	2.34598e-07	-1.15833	-1.23565
19744532	chr19:19744532:C:T	3.1054e-06	-1.06161e-10	0.189044
19744712	chr19:19744712:G:A	5.48663e-07	-1.54437	-4.04282e-10
19744740	chr19:19744740:A:C	1.38392e-06	-0.619176	-4.04282e-10
19744845	chr19:19744845:C:T	1.49497e-06	-0.525725	-0.0162697
19745130	chr19:19745130:G:A	2.85569e-07	-1.51441	-0.682967
19745131	chr19:19745131:C:A	7.08526e-07	-1.06161e-10	-1.28867
19745330	chr19:19745330:G:A	1.413e-07	-1.51551	-1.38545
19745645	chr19:19745645:A:G	2.9501e-06	-1.06161e-10	0.137741
19745681	chr19:19745681:G:A	1.65414e-06	-0.627171	0.186352
19745764	chr19:19745764:C:T	6.50898e-07	-1.06161e-10	-1.3735
19745840	chr19:19745840:T:C	6.74537e-07	-1.06161e-10	-1.33783
19746330	chr19:19746330:G:T	9.04767e-07	-1.06161e-10	-1.04418
19746417	chr19:19746417:C:T	6.95749e-07	-1.06161e-10	-1.30687
19746472	chr19:19746472:G:A	6.42644e-07	-1.06161e-10	-1.38626
19746780	chr19:19746780:C:T	7.66977e-07	-1.06161e-10	-1.2094
19747349	chr19:19747349:C:T	1.30015e-06	-0.448071	-0.23355
19747529	chr19:19747529:G:A	6.28967e-07	-1.06161e-10	-1.40778
19747610	chr19:19747610:G:A	8.95073e-07	-1.06161e-10	-1.05495
19747630	chr19:19747630:G:C	6.39832e-07	-1.06161e-10	-1.39065
19747831	chr19:19747831:C:T	1.64954e-06	-0.443602	-4.04282e-10
19747977	chr19:19747977:C:T	3.98202e-07	-0.600559	-1.26434
19748067	chr19:19748067:C:T	1.5657e-07	-1.54039	-1.25796
19748372	chr19:19748372:ATGGCCAGGCC:A	1.98589e-07	-1.17436	-1.38626
19749029	chr19:19749029:G:A	9.9864e-07	-0.94546	-4.04282e-10
19749123	chr19:19749123:C:T	1.75434e-07	-1.52027	-1.16432
19749132	chr19:19749132:C:G	1.68907e-07	-1.52175	-1.20075
19749686	chr19:19749686:C:T	1.54195e-07	-1.54426	-1.26938
19750019	chr19:19750019:A:G	1.37612e-07	-1.54181	-1.38561
19750071	chr19:19750071:G:A	1.57901e-07	-1.50654	-1.28335
19750113	chr19:19750113:G:A	1.6025e-07	-1.35688	-1.41824
19750363	chr19:19750363:T:C	1.34797e-07	-1.53705	-1.41104
19750593	chr19:19750593:A:G	2.37144e-07	-1.02394	-1.35925
19750597	chr19:19750597:C:T	6.8723e-07	-1.06161e-10	-1.31919
19750655	chr19:19750655:A:G	1.95007e-06	-1.06161e-10	-0.276235
19750665	chr19:19750665:G:A	6.54578e-07	-1.06161e-10	-1.36786
19750873	chr19:19750873:C:T	2.30065e-07	-1.03261	-1.38088
19750923	chr19:19750923:A:G	1.7057e-07	-1.5226	-1.19011
19751588	chr19:19751588:C:T	1.36833e-07	-1.53707	-1.39602
19751744	chr19:19751744:A:G	2.02804e-07	-1.52436	-1.01526
19752157	chr19:19752157:C:T	1.67653e-07	-1.34261	-1.38735
19752161	chr19:19752161:G:C	2.18555e-07	-1.18308	-1.28174
19752172	chr19:19752172:T:C	6.22259e-07	-1.06161e-10	-1.4185
19752205	chr19:19752205:A:G	2.04843e-07	-1.28982	-1.23979
19752439	chr19:19752439:G:A	3.04916e-07	-0.750657	-1.38116
19752531	chr19:19752531:G:C	1.66098e-07	-1.36559	-1.37368
19752822	chr19:19752822:T:C	6.2036e-07	-0.320686	-1.10087
19753149	chr19:19753149:C:T	2.01322e-07	-1.35494	-1.19201
19753273	chr19:19753273:C:T	8.27268e-07	-1.06161e-10	-1.13373
19753297	chr19:19753297:A:G	4.57215e-07	-0.570129	-1.15657
19753500	chr19:19753500:G:T	8.50446e-07	-1.10609	-4.04282e-10
19753572	chr19:19753572:A:C	2.10134e-07	-1.51531	-0.9888
19753639	chr19:19753639:C:T	7.99755e-07	-1.06161e-10	-1.16755
19753813	chr19:19753813:C:T	1.0651e-06	-1.06161e-10	-0.881034
19754040	chr19:19754040:C:T	3.70896e-07	-0.962758	-0.973175
19754182	chr19:19754182:A:G	2.03991e-07	-1.17971	-1.35408
19754268	chr19:19754268:C:A	4.05003e-07	-1.12981	-0.718151
19754708	chr19:19754708:C:T	1.06771e-06	-1.06161e-10	-0.878582
19754854	chr19:19754854:C:A	7.16947e-07	-1.06161e-10	-1.27685
19755109	chr19:19755109:C:T	1.62355e-06	-1.06161e-10	-0.459487
19755198	chr19:19755198:G:A	7.07249e-07	-1.29047	-4.04282e-10
19755245	chr19:19755245:C:A	6.24881e-07	-1.06161e-10	-1.41429
19755304	chr19:19755304:C:G	7.85932e-07	0.233286	-1.41827
19755562	chr19:19755562:T:C	8.42722e-07	-0.0291966	-1.08602
19756246	chr19:19756246:C:T	2.23406e-07	-1.02305	-1.41981
19756262	chr19:19756262:C:T	6.52638e-07	-1.06161e-10	-1.37083
19756409	chr19:19756409:A:C	6.38495e-07	-1.06161e-10	-1.39274
19756420	chr19:19756420:G:A	6.67751e-07	-1.06161e-10	-1.34794
19756475	chr19:19756475:A:G	6.66978e-07	-1.06161e-10	-1.3491
19756585	chr19:19756585:T:C	2.6139e-07	-1.26732	-1.01852
19757423	chr19:19757423:AAACAAACT:A	6.33073e-07	-1.06161e-10	-1.40127
19757459	chr19:19757459:T:G	8.74163e-07	-1.06161e-10	-1.07859
19757518	chr19:19757518:A:G	1.51995e-07	-1.49314	-1.33486
19757765	chr19:19757765:T:G	3.09201e-06	0.184724	-4.04282e-10
19757946	chr19:19757946:C:G	3.42936e-07	-1.01097	-1.00334
19758007	chr19:19758007:A:G	1.20368e-06	-1.06161e-10	-0.758716
19758300	chr19:19758300:C:T	9.76094e-07	-0.968295	-4.04282e-10
19758616	chr19:19758616:C:T	2.03778e-07	-1.11438	-1.42044
19758660	chr19:19758660:A:G	1.10412e-06	-1.06161e-10	-0.84505
19758687	chr19:19758687:A:G	8.4698e-07	-1.06161e-10	-1.11018
19758802	chr19:19758802:A:G	1.69071e-06	-0.418952	-4.04282e-10
19758980	chr19:19758980:A:C	1.18333e-06	-1.06161e-10	-0.77577
19758991	chr19:19758991:C:T	2.76512e-07	-1.52209	-0.70751
19759194	chr19:19759194:A:G	7.05893e-07	-1.06161e-10	-1.29239
19759375	chr19:19759375:G:A	2.61889e-07	-0.866128	-1.4178
19759551	chr19:19759551:A:G	1.43106e-06	-1.06161e-10	-0.585684
19759572	chr19:19759572:T:G	3.85318e-07	-0.640063	-1.25772
19759802	chr19:19759802:A:G	2.78738e-07	-0.834436	-1.38715
19760067	chr19:19760067:C:T	3.62446e-07	-0.62495	-1.33403
19760247	chr19:19760247:C:T	9.25939e-07	-1.06161e-10	-1.02105
19760441	chr19:19760441:A:G	6.26167e-07	-0.445506	-0.966732
19760483	chr19:19760483:G:A	2.8667e-07	-0.855821	-1.3377
19760800	chr19:19760800:T:C	7.68885e-07	-1.06161e-10	-1.20691
19761284	chr19:19761284:A:G	2.17248e-07	-1.12405	-1.34677
19761564	chr19:19761564:C:T	2.13775e-07	-1.14145	-1.34548
19761580	chr19:19761580:C:T	3.53035e-07	-0.739836	-1.24545
19761713	chr19:19761713:G:A	2.18485e-07	-1.14105	-1.32408
19762018	chr19:19762018:G:A	6.50711e-07	-1.37379	-4.04282e-10
19762117	chr19:19762117:G:A	2.05093e-07	-1.14139	-1.387
19762831	chr19:19762831:G:T	2.14764e-07	-1.10202	-1.3803
19763001	chr19:19763001:G:A	7.60603e-07	-1.06161e-10	-1.21774
19763215	chr19:19763215:C:G	2.07637e-06	-1.06161e-10	-0.213479
19763925	chr19:19763925:A:AT	7.51276e-07	-1.06161e-10	-1.23008
19764042	chr19:19764042:G:A	9.70626e-07	-1.06161e-10	-0.973914
19764055	chr19:19764055:C:T	1.36827e-07	-1.53962	-1.39352
19764415	chr19:19764415:G:A	9.33292e-07	-1.06161e-10	-1.01314
19764446	chr19:19764446:C:A	1.99244e-06	-1.06161e-10	-0.25474
19765541	chr19:19765541:A:G	1.77361e-06	-1.06161e-10	-0.371082
19765853	chr19:19765853:G:A	7.70198e-07	-1.06161e-10	-1.20521
19766467	chr19:19766467:T:G	4.17141e-06	-1.06161e-10	0.484154
19766814	chr19:19766814:A:G	6.77337e-07	-1.06161e-10	-1.33369
19767212	chr19:19767212:A:T	1.1039e-06	-1.06161e-10	-0.845253
19767222	chr19:19767222:T:TCTC	1.12656e-06	-1.06161e-10	-0.824931
19767225	chr19:19767225:T:C	1.09808e-06	-1.06161e-10	-0.850535
19767230	chr19:19767230:T:C	1.17482e-06	-1.06161e-10	-0.782986
19767238	chr19:19767238:C:G	1.10083e-06	-1.06161e-10	-0.848031
19767599	chr19:19767599:G:A	7.3285e-07	0.153037	-1.40795
19768005	chr19:19768005:C:T	1.89168e-07	-1.24866	-1.36056
19768078	chr19:19768078:A:C	7.18463e-07	-1.06161e-10	-1.27474
19768472	chr19:19768472:G:A	3.49873e-06	-1.42652	1.73483
19768948	chr19:19768948:T:C	3.5753e-07	-0.632681	-1.33995
19769046	chr19:19769046:TAATC:T	7.03991e-07	-1.06161e-10	-1.29509
19769209	chr19:19769209:G:A	7.49208e-07	-1.06161e-10	-1.23284
19769324	chr19:19769324:C:T	5.65853e-07	-1.51352	-4.04282e-10
19769762	chr19:19769762:G:A	6.92254e-07	-1.06161e-10	-1.3119
19769778	chr19:19769778:T:C	7.21196e-07	-1.06161e-10	-1.27094
19769879	chr19:19769879:A:G	9.58376e-07	-1.06161e-10	-0.986614
19770008	chr19:19770008:A:C	7.72353e-07	-1.06161e-10	-1.20241
19770096	chr19:19770096:G:C	7.78424e-07	-1.06161e-10	-1.19458
19770340	chr19:19770340:A:G	1.96504e-06	-1.06161e-10	-0.268585
19771642	chr19:19771642:A:G	1.31182e-06	-1.06161e-10	-0.672682
19771667	chr19:19771667:C:T	4.59594e-07	-1.50613	-0.215377
19771815	chr19:19771815:C:T	1.74901e-07	-1.26984	-1.41779
19772141	chr19:19772141:G:A	1.57504e-06	-0.166912	-0.32291
19772740	chr19:19772740:T:C	2.03925e-07	-1.53316	-1.00094
19772882	chr19:19772882:A:G	1.39345e-07	-1.53069	-1.38421
19773070	chr19:19773070:T:C	1.08885e-06	-0.418022	-0.440951
19773221	chr19:19773221:T:C	2.22923e-07	-1.53731	-0.907713
19773382	chr19:19773382:A:G	1.36458e-07	-1.53371	-1.40213
19773509	chr19:19773509:C:T	8.84952e-07	-1.06161e-10	-1.06632
19773793	chr19:19773793:C:T	3.53545e-07	-0.584981	-1.39886
19774041	chr19:19774041:C:T	2.90672e-06	-1.00787	1.1308
19774042	chr19:19774042:G:A	2.1606e-07	-1.54182	-0.934481
19774099	chr19:19774099:G:T	1.85305e-06	-0.327267	-4.04282e-10
19774166	chr19:19774166:T:A	7.63665e-07	-1.06161e-10	-1.21372
19774615	chr19:19774615:T:G	1.2974e-06	-1.06161e-10	-0.68374
19774807	chr19:19774807:A:C	4.02754e-06	0.449057	-4.04282e-10
19774931	chr19:19774931:T:C	1.35752e-06	0.274883	-0.913321
19775487	chr19:19775487:C:T	1.29009e-06	-1.06161e-10	-0.689391
19775601	chr19:19775601:C:G	3.29573e-07	-1.45587	-0.598183
19776299	chr19:19776299:C:T	5.52082e-07	-1.53816	-4.04282e-10
19776309	chr19:19776309:T:G	9.49587e-07	-1.06161e-10	-0.995828
19776483	chr19:19776483:C:T	6.27328e-07	-1.42961	0.0192256
19776560	chr19:19776560:T:C	4.33726e-07	-0.425675	-1.35377
19776672	chr19:19776672:A:T	1.54631e-06	-1.06161e-10	-0.508227
19777018	chr19:19777018:T:C	5.69953e-07	-1.5063	-4.04282e-10
19777230	chr19:19777230:CAT:C	7.43517e-07	-1.06161e-10	-1.24046
19777566	chr19:19777566:G:C	1.47775e-07	-1.44364	-1.41252
19777696	chr19:19777696:T:C	4.06914e-07	-0.431503	-1.41175
19777793	chr19:19777793:A:G	9.00012e-07	-1.06161e-10	-1.04945
19778035	chr19:19778035:G:T	1.20427e-06	-1.06161e-10	-0.758226
19778179	chr19:19778179:G:A	9.60138e-07	-1.06161e-10	-0.984777
19778562	chr19:19778562:C:A	9.8866e-07	-1.06161e-10	-0.955504
19779207	chr19:19779207:G:T	3.14924e-06	0.203062	-4.04282e-10
19779556	chr19:19779556:G:A	6.32996e-07	-1.06161e-10	-1.40139
19779615	chr19:19779615:T:G	6.05209e-07	-1.44628	-4.04282e-10
19779817	chr19:19779817:C:T	1.45205e-07	-1.54043	-1.33328
19780066	chr19:19780066:TTTTA:T	7.11853e-07	-1.06161e-10	-1.28398
19780331	chr19:19780331:C:T	7.68182e-07	-1.06161e-10	-1.20783
19780345	chr19:19780345:C:G	2.29862e-07	-1.01528	-1.39909
19780406	chr19:19780406:A:C	4.1961e-07	-0.420732	-1.3918
19780432	chr19:19780432:TG:T	9.32075e-07	-1.06161e-10	-1.01444
19780713	chr19:19780713:T:C	8.68303e-07	-1.06161e-10	-1.08531
19780752	chr19:19780752:T:C	9.78736e-07	-1.06161e-10	-0.965592
19780764	chr19:19780764:C:G	6.49724e-07	-1.06161e-10	-1.37531
19780878	chr19:19780878:T:A	2.02246e-07	-1.52947	-1.0129
19780965	chr19:19780965:T:C	9.68636e-07	-1.06161e-10	-0.975966
19781072	chr19:19781072:C:T	1.9225e-07	-1.52013	-1.07293
19781113	chr19:19781113:T:C	9.62531e-07	-1.06161e-10	-0.982288
19781659	chr19:19781659:TTTTTC:T	1.07364e-06	-1.06161e-10	-0.873045
19781844	chr19:19781844:A:C	9.60138e-07	-1.06161e-10	-0.984777
19781987	chr19:19781987:A:G	7.77969e-07	-1.51729	0.322126
19782321	chr19:19782321:G:A	1.3601e-07	-1.5404	-1.39872
19782616	chr19:19782616:G:A	1.26096e-06	-1.06161e-10	-0.712225
19782758	chr19:19782758:C:T	5.49067e-07	-1.54363	-4.04282e-10
19783024	chr19:19783024:G:T	3.29788e-07	-0.670228	-1.38318
19783139	chr19:19783139:T:C	9.13589e-07	-1.06161e-10	-1.03447
19783154	chr19:19783154:T:C	2.19862e-07	-1.03946	-1.4194
19783188	chr19:19783188:C:T	8.86465e-07	-1.06161e-10	-1.06461
19783380	chr19:19783380:AGT:A	7.1331e-07	-0.875274	-0.406665
19783511	chr19:19783511:C:T	1.0283e-06	-1.06161e-10	-0.916188
19783534	chr19:19783534:G:A	1.3386e-07	-1.53486	-1.4202
19784730	chr19:19784730:A:G	8.13356e-07	-1.06161e-10	-1.15069
19785074	chr19:19785074:G:A	1.42943e-06	-0.586825	-4.04282e-10
19785272	chr19:19785272:C:T	7.07463e-07	-1.06161e-10	-1.29017
19785306	chr19:19785306:C:T	2.25861e-07	-1.01239	-1.41954
19785464	chr19:19785464:C:T	3.7901e-06	0.388294	-4.04282e-10
19785579	chr19:19785579:C:A	7.41406e-07	-1.06161e-10	-1.24331
19785582	chr19:19785582:T:C	2.06216e-07	-1.16569	-1.35724
19786094	chr19:19786094:A:T	1.41527e-07	-1.53745	-1.36191
19786797	chr19:19786797:C:T	5.48672e-07	-1.54435	-4.04282e-10
19786879	chr19:19786879:A:T	7.90619e-07	-1.06161e-10	-1.17904
19786884	chr19:19786884:A:G	1.53808e-07	-1.54425	-1.2719
19786888	chr19:19786888:A:T	1.59848e-07	-1.46167	-1.31596
19787230	chr19:19787230:T:C	1.00765e-06	-1.06161e-10	-0.936476
19787340	chr19:19787340:C:T	1.39018e-07	-1.54146	-1.37579
19787470	chr19:19787470:C:T	8.87208e-07	-1.06161e-10	-1.06377
19787666	chr19:19787666:AAAG:A	7.82795e-07	-1.18898	-4.04282e-10
19787818	chr19:19787818:C:T	6.21822e-07	-1.06161e-10	-1.4192
19788039	chr19:19788039:A:G	6.3314e-07	-1.06161e-10	-1.40116
19788056	chr19:19788056:A:C	3.52988e-07	-0.610196	-1.37522
19788308	chr19:19788308:C:T	6.21732e-07	-1.06161e-10	-1.41934
19788548	chr19:19788548:C:T	3.36036e-06	0.267948	-4.04282e-10
19788723	chr19:19788723:CATATCT:C	7.49884e-07	-1.06161e-10	-1.23194
19788755	chr19:19788755:T:C	1.92099e-07	-1.19075	-1.4031
19789077	chr19:19789077:CAT:C	8.46911e-07	-1.06161e-10	-1.11026
19789720	chr19:19789720:G:A	8.92159e-07	-1.06161e-10	-1.05821
19789794	chr19:19789794:T:G	1.53903e-07	-1.4779	-1.33763
19790004	chr19:19790004:G:A	1.85733e-07	-1.22666	-1.40088
19790175	chr19:19790175:A:G	1.97363e-07	-1.17393	-1.39288
19790633	chr19:19790633:C:T	1.0417e-06	-0.592967	-0.310282
19790696	chr19:19790696:A:G	5.00032e-07	-1.1724	-0.464779
19790745	chr19:19790745:C:T	8.39852e-07	-1.06161e-10	-1.11863
19790800	chr19:19790800:C:T	6.43642e-07	-1.06161e-10	-1.38471
19790801	chr19:19790801:G:A	4.55917e-07	-1.3135	-0.416044
19791121	chr19:19791121:G:A	1.47567e-07	-1.49897	-1.3586
19791210	chr19:19791210:TGA:T	6.20958e-07	-1.06161e-10	-1.42059
19792021	chr19:19792021:C:T	6.35924e-07	-1.06161e-10	-1.39677
19792107	chr19:19792107:A:G	1.85331e-07	-1.21603	-1.41368
19792277	chr19:19792277:CAGG:C	6.44751e-07	-1.06161e-10	-1.38299
19792453	chr19:19792453:A:G	5.55789e-07	-1.53147	-4.04282e-10
19792629	chr19:19792629:G:A	1.81368e-07	-1.52363	-1.12769
19792688	chr19:19792688:A:C	7.34809e-07	-1.06161e-10	-1.25224
19793205	chr19:19793205:C:G	7.74446e-07	-1.06161e-10	-1.19971
19793310	chr19:19793310:T:A	3.52999e-07	-0.595446	-1.38994
19793347	chr19:19793347:A:G	1.45393e-07	-1.53242	-1.33999
19793460	chr19:19793460:T:A	3.55431e-07	-0.618804	-1.35972
19793701	chr19:19793701:G:A	8.40183e-07	-1.24382	0.125586
19793809	chr19:19793809:GT:G	1.0266e-06	-1.06161e-10	-0.917851
19793841	chr19:19793841:C:T	8.21856e-07	-1.06161e-10	-1.14029
19793878	chr19:19793878:A:G	6.33519e-07	-1.06161e-10	-1.40056
19794202	chr19:19794202:C:T	9.31776e-07	-0.952702	-0.0620603
19794852	chr19:19794852:T:A	1.01154e-06	-1.06161e-10	-0.932622
19795338	chr19:19795338:G:C	1.17485e-06	-1.06161e-10	-0.782957
19795409	chr19:19795409:A:G	7.0412e-07	-1.06161e-10	-1.29491
19795685	chr19:19795685:G:T	6.4624e-07	-1.06161e-10	-1.38068
19796208	chr19:19796208:G:A	2.66903e-06	-1.06161e-10	0.0376162
19796613	chr19:19796613:C:T	6.81751e-07	-1.06161e-10	-1.32719
19796689	chr19:19796689:C:T	6.32617e-07	-1.40199	-4.04282e-10
19797012	chr19:19797012:A:G	7.04655e-07	-1.06161e-10	-1.29415
19797210	chr19:19797210:C:T	8.66977e-07	-1.06161e-10	-1.08684
19797226	chr19:19797226:G:A	3.0401e-07	-0.782017	-1.35278
19797290	chr19:19797290:C:A	7.24869e-07	-1.06161e-10	-1.26586
19797392	chr19:19797392:G:C	1.0168e-06	-1.06161e-10	-0.927443
19797402	chr19:19797402:C:T	1.7171e-07	-1.53332	-1.17273
19797411	chr19:19797411:A:T	3.38762e-06	0.276027	-4.04282e-10
19797504	chr19:19797504:A:G	1.01404e-06	-1.06161e-10	-0.930161
19797524	chr19:19797524:C:T	2.17148e-07	-1.11237	-1.35891
19797708	chr19:19797708:T:C	2.92401e-06	0.557455	-0.428597
19797725	chr19:19797725:A:G	5.51642e-07	-1.53896	-4.04282e-10
19797812	chr19:19797812:C:A	2.00022e-07	-1.16921	-1.38422
19797814	chr19:19797814:T:A	6.62467e-07	-1.06161e-10	-1.35588
19797871	chr19:19797871:T:C	3.36493e-06	0.269307	-4.04282e-10
19798243	chr19:19798243:T:C	3.05082e-07	-0.767937	-1.36334
19798401	chr19:19798401:C:T	9.16153e-07	-1.06161e-10	-1.03167
19799146	chr19:19799146:A:C	1.43119e-07	-1.51197	-1.37621
19799247	chr19:19799247:G:C	8.37555e-07	-1.10985	-0.0115144
19799275	chr19:19799275:A:G	6.04224e-07	-1.44791	-4.04282e-10
19799441	chr19:19799441:T:C	7.94668e-07	-1.47585	0.301922
19799768	chr19:19799768:T:A	6.58181e-07	-1.06161e-10	-1.36237
19799787	chr19:19799787:A:C	1.43234e-07	-1.51201	-1.37536
19799849	chr19:19799849:AAGAC:A	7.75699e-07	-1.46494	0.266846
19800205	chr19:19800205:A:G	1.43059e-07	-1.5151	-1.3735
19800464	chr19:19800464:C:T	5.55999e-07	-1.53109	-4.04282e-10
19800891	chr19:19800891:T:G	5.77888e-07	-1.49247	-4.04282e-10
19800990	chr19:19800990:G:A	9.98629e-07	-1.06161e-10	-0.945471
19801037	chr19:19801037:A:G	3.40741e-06	0.281854	-4.04282e-10
19801220	chr19:19801220:G:A	1.1038e-06	-1.06161e-10	-0.845336
19801668	chr19:19801668:G:A	6.0419e-07	-1.44797	-4.04282e-10
19801693	chr19:19801693:T:A	6.49981e-07	-1.06161e-10	-1.37491
19801699	chr19:19801699:A:G	6.32483e-07	-1.06161e-10	-1.4022
19801703	chr19:19801703:AT:A	6.30779e-07	-1.06161e-10	-1.4049
19801711	chr19:19801711:T:A	6.7104e-07	-1.06161e-10	-1.34303
19801727	chr19:19801727:G:A	6.93595e-07	-1.30997	-4.04282e-10
19802295	chr19:19802295:A:C	8.52977e-07	-1.06161e-10	-1.10312
19802320	chr19:19802320:A:T	6.24966e-07	-1.06161e-10	-1.41416
19802475	chr19:19802475:T:C	6.25775e-07	-1.06161e-10	-1.41286
19802499	chr19:19802499:T:A	2.09881e-07	-1.36796	-1.13735
19802684	chr19:19802684:C:G	1.01136e-06	-1.06161e-10	-0.932806
19803207	chr19:19803207:C:T	6.31038e-07	-1.06161e-10	-1.40449
19803640	chr19:19803640:A:G	1.42019e-07	-1.51077	-1.38512
19803692	chr19:19803692:G:A	1.02896e-06	-1.06161e-10	-0.915549
19804067	chr19:19804067:A:C	3.31994e-06	0.255848	-4.04282e-10
19804128	chr19:19804128:A:C	2.03015e-07	-1.17535	-1.36323
19804134	chr19:19804134:C:T	1.42079e-07	-1.51842	-1.37705
19804525	chr19:19804525:C:T	5.08999e-07	-0.672219	-0.94719
19804647	chr19:19804647:G:A	1.48659e-07	-1.52675	-1.32345
19804940	chr19:19804940:G:A	3.17094e-06	0.209928	-4.04282e-10
19805134	chr19:19805134:A:G	1.16407e-06	-1.06161e-10	-0.792181
19805927	chr19:19805927:T:C	6.55305e-07	-1.04076	-0.325994
19806199	chr19:19806199:G:A	1.01341e-06	-1.06161e-10	-0.930777
19806503	chr19:19806503:C:T	1.01341e-06	-1.06161e-10	-0.930777
19806692	chr19:19806692:TA:T	8.7885e-07	-0.974327	-0.0989138
19806704	chr19:19806704:A:T	7.65826e-07	-1.06161e-10	-1.2109
19806729	chr19:19806729:C:T	6.91133e-07	-1.06161e-10	-1.31352
19806831	chr19:19806831:A:G	6.16141e-07	-1.23088	-0.197494
19807036	chr19:19807036:T:C	8.51501e-07	-1.06161e-10	-1.10485
19807281	chr19:19807281:TATG:T	3.38303e-06	0.274674	-4.04282e-10
19807816	chr19:19807816:G:T	1.30619e-06	-0.676984	-4.04282e-10
19807823	chr19:19807823:T:A	6.86388e-07	-1.06161e-10	-1.32041
19808572	chr19:19808572:G:A	6.34396e-07	-1.06161e-10	-1.39918
19808600	chr19:19808600:C:CT	6.82988e-07	-1.53612	0.210738
19808613	chr19:19808613:G:A	2.41149e-06	-0.0638561	-4.04282e-10
19808733	chr19:19808733:C:T	3.32109e-06	-1.06161e-10	0.256193
19809438	chr19:19809438:T:C	9.00675e-07	-0.120208	-0.928503
19809453	chr19:19809453:AG:A	1.89551e-07	-1.23899	-1.36821
19809687	chr19:19809687:T:C	1.01514e-06	-1.06161e-10	-0.929076
19810097	chr19:19810097:T:C	6.02062e-07	-1.04603	-0.405466
19810103	chr19:19810103:T:C	6.63027e-07	-1.51492	0.159879
19810446	chr19:19810446:C:T	1.44569e-07	-1.50489	-1.37321
19810695	chr19:19810695:T:G	1.01352e-06	-1.06161e-10	-0.930671
19811034	chr19:19811034:C:G	1.83093e-07	-1.52786	-1.114
19811394	chr19:19811394:A:G	9.22628e-07	-0.923974	-0.100655
19811436	chr19:19811436:C:T	3.4793e-06	0.302733	-4.04282e-10
19811837	chr19:19811837:ATG:A	7.95868e-07	-1.06161e-10	-1.17242
19812053	chr19:19812053:A:G	3.54527e-06	0.321514	-4.04282e-10
19812443	chr19:19812443:C:T	9.08632e-07	0.12226	-1.16218
19812540	chr19:19812540:C:G	1.99273e-07	-1.13659	-1.42059
19812555	chr19:19812555:T:C	7.1037e-07	-1.28607	-4.04282e-10
19813476	chr19:19813476:T:C	6.24421e-07	-1.06161e-10	-1.41503
19813570	chr19:19813570:AATT:A	6.40468e-07	-1.06161e-10	-1.38966
19813644	chr19:19813644:T:C	8.3292e-07	-1.12692	-4.04282e-10
19813905	chr19:19813905:G:C	6.34526e-07	-1.06161e-10	-1.39898
19813926	chr19:19813926:C:T	7.94643e-07	-1.06161e-10	-1.17396
19814060	chr19:19814060:A:G	1.55963e-06	-1.06161e-10	-0.499649
19814132	chr19:19814132:C:G	1.99408e-07	-1.34105	-1.21545
19814165	chr19:19814165:G:T	2.43721e-07	-1.53806	-0.81777
19814210	chr19:19814210:A:G	1.95915e-07	-1.48685	-1.08732
19814265	chr19:19814265:G:A	6.53716e-07	-1.06161e-10	-1.36918
19814480	chr19:19814480:G:T	2.81706e-06	0.0915944	-4.04282e-10
19814661	chr19:19814661:A:G	5.06487e-07	-1.25388	-0.370473
19814669	chr19:19814669:T:C	3.45639e-07	-0.860109	-1.14635
19815053	chr19:19815053:C:T	1.93686e-06	-1.06161e-10	-0.283034
19815175	chr19:19815175:G:T	2.09005e-07	-1.09784	-1.41166
19815365	chr19:19815365:G:C	6.12347e-07	-1.43456	-4.04282e-10
19815512	chr19:19815512:G:A	2.24468e-06	-1.06161e-10	-0.135534
19815858	chr19:19815858:T:C	6.56624e-07	-1.06161e-10	-1.36474
19816556	chr19:19816556:C:T	2.10731e-06	-0.198689	-4.04282e-10
19816884	chr19:19816884:G:A	3.41017e-07	-1.25872	-0.761206
19816973	chr19:19816973:G:C	3.32668e-06	0.257875	-4.04282e-10
19817189	chr19:19817189:A:G	7.54381e-07	-1.06161e-10	-1.22596
19817432	chr19:19817432:TG:T	6.11657e-07	-0.346941	-1.08874
19817435	chr19:19817435:T:A	1.76399e-06	-0.376518	-4.04282e-10
19817574	chr19:19817574:T:A	1.24447e-06	0.13777	-0.863156
19817940	chr19:19817940:G:A	6.73624e-07	-1.06161e-10	-1.33918
19818078	chr19:19818078:T:C	7.17286e-07	-1.06161e-10	-1.27638
19818462	chr19:19818462:C:A	9.50828e-07	-0.994521	-4.04282e-10
19818734	chr19:19818734:G:C	8.17367e-07	-1.06161e-10	-1.14577
19818845	chr19:19818845:G:A	2.00332e-07	-1.4055	-1.14638
19818857	chr19:19818857:G:A	1.236e-06	-0.969669	0.237449
19819035	chr19:19819035:C:A	7.41944e-07	-1.06161e-10	-1.24258
19819140	chr19:19819140:C:T	6.75346e-07	-1.06161e-10	-1.33663
19819555	chr19:19819555:C:T	5.71724e-07	-1.5032	-4.04282e-10
19820207	chr19:19820207:T:C	1.2263e-06	0.0963956	-0.836494
19820231	chr19:19820231:C:T	2.87091e-06	0.11053	-4.04282e-10
19820657	chr19:19820657:G:C	2.94297e-07	-1.24365	-0.923619
19821082	chr19:19821082:T:C	7.04333e-07	-1.06161e-10	-1.2946
19821226	chr19:19821226:A:T	5.20194e-07	-1.30382	-0.29383
19821468	chr19:19821468:G:A	7.36708e-07	-1.06161e-10	-1.24966
19821667	chr19:19821667:G:A	7.79912e-07	-1.06161e-10	-1.19267
19822449	chr19:19822449:TTTGGTA:T	9.83479e-07	0.0113396	-0.972098
19822644	chr19:19822644:TA:T	3.0563e-06	0.173105	-4.04282e-10
19823256	chr19:19823256:C:T	8.00672e-07	-1.06161e-10	-1.1664
19823365	chr19:19823365:C:T	2.49317e-06	-1.06161e-10	-0.0305443
19823459	chr19:19823459:A:G	6.35403e-07	-1.06161e-10	-1.3976
19823608	chr19:19823608:G:A	9.59264e-07	-0.985689	-4.04282e-10
19823970	chr19:19823970:C:T	6.10136e-07	-1.43817	-4.04282e-10
19824118	chr19:19824118:G:A	2.58589e-07	-0.906292	-1.39032
19824329	chr19:19824329:A:G	7.51533e-07	-1.06161e-10	-1.22974
19824453	chr19:19824453:G:A	2.56374e-07	-0.908147	-1.39707
19824485	chr19:19824485:G:A	7.75254e-07	-1.06161e-10	-1.19866
19824630	chr19:19824630:G:A	3.31224e-06	0.253527	-4.04282e-10
19825256	chr19:19825256:G:A	7.75254e-07	-1.06161e-10	-1.19866
19825939	chr19:19825939:T:C	6.99855e-07	-1.06161e-10	-1.30098
19826186	chr19:19826186:C:T	6.22842e-07	-1.06161e-10	-1.41756
19826295	chr19:19826295:T:TAA	6.29638e-07	-1.06161e-10	-1.40671
19826352	chr19:19826352:C:A	1.04455e-06	0.425191	-1.3257
19826634	chr19:19826634:G:A	8.93001e-07	-1.06161e-10	-1.05727
19826671	chr19:19826671:A:T	6.38405e-07	-1.06161e-10	-1.39288
19826703	chr19:19826703:T:C	3.35094e-06	-1.06161e-10	0.265141
19827239	chr19:19827239:G:C	6.48836e-07	-1.06161e-10	-1.37667
19827951	chr19:19827951:T:A	1.29968e-06	-1.06161e-10	-0.681984
19828491	chr19:19828491:C:A	1.89265e-06	0.518432	-0.824552
19828626	chr19:19828626:C:T	2.20816e-06	-1.06161e-10	-0.151941
19829101	chr19:19829101:T:C	1.3278e-06	0.480847	-1.14142
19829324	chr19:19829324:C:T	1.16661e-06	-1.06161e-10	-0.789996
19829405	chr19:19829405:A:G	1.34203e-07	-1.53445	-1.41805
19829492	chr19:19829492:C:G	7.81788e-07	-1.06161e-10	-1.19027
19829877	chr19:19829877:A:T	7.86072e-07	-1.06161e-10	-1.18481
19829904	chr19:19829904:T:C	7.64592e-07	-1.06161e-10	-1.21251
19830073	chr19:19830073:A:T	9.50445e-07	-1.06161e-10	-0.994925
19830484	chr19:19830484:A:G	8.56199e-07	-1.06161e-10	-1.09935
19831047	chr19:19831047:A:T	6.88895e-07	-1.06161e-10	-1.31677
19831287	chr19:19831287:G:C	2.96067e-07	-1.11805	-1.04322
19831500	chr19:19831500:T:C	6.29882e-07	-1.06161e-10	-1.40632
19831864	chr19:19831864:T:C	1.87542e-07	-1.24673	-1.37113
19832054	chr19:19832054:A:G	6.28594e-07	-1.06161e-10	-1.40837
19832167	chr19:19832167:A:G	6.28702e-07	-1.06161e-10	-1.4082
19832363	chr19:19832363:T:C	6.35024e-07	-1.06161e-10	-1.39819
19832407	chr19:19832407:A:G	1.88607e-07	-1.24618	-1.36601
19832473	chr19:19832473:A:G	7.97324e-07	-1.06161e-10	-1.17059
19833055	chr19:19833055:G:A	3.05149e-06	-1.06161e-10	0.171532
19833060	chr19:19833060:G:A	2.04711e-06	0.623038	-0.850708
19833141	chr19:19833141:C:T	5.5094e-07	-1.54023	-4.04282e-10
19833199	chr19:19833199:G:T	1.02667e-06	-1.06161e-10	-0.917775
19833525	chr19:19833525:A:G	3.70764e-06	0.366295	-4.04282e-10
19833768	chr19:19833768:A:T	2.11355e-07	-1.24765	-1.25066
19834077	chr19:19834077:T:C	6.43107e-07	-1.06161e-10	-1.38554
19834346	chr19:19834346:T:A	1.38895e-07	-1.51412	-1.40402
19834496	chr19:19834496:G:A	8.36744e-07	-1.06161e-10	-1.12234
19834971	chr19:19834971:T:C	1.28028e-06	0.468226	-1.16524
19835016	chr19:19835016:T:C	7.94181e-07	-1.06161e-10	-1.17454
19835188	chr19:19835188:G:A	1.14466e-06	-1.06161e-10	-0.808991
19835410	chr19:19835410:G:A	7.93397e-07	-1.06161e-10	-1.17553
19835513	chr19:19835513:G:A	2.00756e-07	-1.3009	-1.24887
19835552	chr19:19835552:C:G	6.22588e-07	-1.06161e-10	-1.41797
19835592	chr19:19835592:A:G	1.82902e-06	-1.06161e-10	-0.340321
19835628	chr19:19835628:C:A	6.56408e-07	-1.06161e-10	-1.36507
19835828	chr19:19835828:A:G	7.3936e-07	-0.636827	-0.609242
19836224	chr19:19836224:TA:T	3.54555e-06	0.321595	-4.04282e-10
19836720	chr19:19836720:G:A	3.44578e-06	0.29305	-4.04282e-10
19836752	chr19:19836752:T:G	6.85546e-07	-0.749718	-0.57192
19837417	chr19:19837417:G:A	1.21265e-06	-1.06161e-10	-0.751291
19837572	chr19:19837572:A:AT	2.78857e-06	0.42828	-0.346851
19837816	chr19:19837816:G:T	5.58071e-07	-1.52737	-4.04282e-10
19838000	chr19:19838000:G:A	6.26599e-07	-1.06161e-10	-1.41155
19838499	chr19:19838499:T:C	3.27831e-06	0.243229	-4.04282e-10
19838782	chr19:19838782:T:C	7.68074e-07	-1.06161e-10	-1.20797
19839014	chr19:19839014:G:A	1.40951e-06	-1.06161e-10	-0.600859
19839021	chr19:19839021:A:G	3.12739e-06	0.196098	-4.04282e-10
19840022	chr19:19840022:G:T	5.59081e-07	-1.52556	-4.04282e-10
19840869	chr19:19840869:G:A	1.84884e-06	-1.06161e-10	-0.329539
19840922	chr19:19840922:A:C	6.6861e-07	-1.06161e-10	-1.34665
19841468	chr19:19841468:T:C	3.42945e-06	0.2883	-4.04282e-10
19841725	chr19:19841725:ACTT:A	1.99364e-07	-1.3914	-1.16533
19842305	chr19:19842305:T:C	1.73137e-07	-1.32881	-1.36896
19843657	chr19:19843657:T:C	1.54971e-07	-1.39531	-1.41331
19843912	chr19:19843912:G:T	6.24483e-07	-1.06161e-10	-1.41493
19844081	chr19:19844081:G:T	1.68796e-07	-1.40431	-1.31885
19844549	chr19:19844549:C:T	1.83173e-06	-0.338836	-4.04282e-10
19844597	chr19:19844597:G:A	1.68662e-07	-1.43432	-1.28963
19844806	chr19:19844806:T:C	9.15772e-07	-0.634309	-0.397778
19845892	chr19:19845892:T:C	1.68254e-07	-1.35465	-1.37173
19846074	chr19:19846074:C:T	3.77736e-06	0.384927	-4.04282e-10
19846280	chr19:19846280:A:G	6.58961e-07	-1.06161e-10	-1.36119
19846720	chr19:19846720:T:C	1.99493e-07	-1.48086	-1.07521
19846805	chr19:19846805:C:T	6.21314e-07	-1.06161e-10	-1.42002
19846817	chr19:19846817:G:A	6.77419e-07	-1.06161e-10	-1.33356
19847001	chr19:19847001:A:G	4.96745e-05	-1.06161e-10	2.96139
19847931	chr19:19847931:A:C	1.78456e-06	-0.364927	-4.04282e-10
19848688	chr19:19848688:T:C	3.71091e-06	0.367178	-4.04282e-10
19848930	chr19:19848930:T:C	2.02396e-06	-0.239045	-4.04282e-10
19849358	chr19:19849358:C:T	6.25839e-07	-1.06161e-10	-1.41276
19849755	chr19:19849755:C:T	1.78247e-07	-1.522	-1.14669
19849881	chr19:19849881:G:A	1.63644e-07	-1.54081	-1.21335
19850381	chr19:19850381:A:C	1.15813e-06	-0.797292	-4.04282e-10
19850418	chr19:19850418:A:T	2.59812e-06	0.0106891	-4.04282e-10
19850447	chr19:19850447:A:C	1.95023e-06	-1.06161e-10	-0.276149
19850900	chr19:19850900:T:C	7.12971e-07	-1.06161e-10	-1.28241
19851190	chr19:19851190:C:A	7.16121e-07	-1.27801	-4.04282e-10
19851234	chr19:19851234:C:T	1.99487e-07	-1.40734	-1.14877
19851379	chr19:19851379:T:C	7.94373e-07	-1.06161e-10	-1.1743
19851664	chr19:19851664:CAT:C	1.85928e-06	-1.06161e-10	-0.323912
19852155	chr19:19852155:C:A	8.54353e-07	-0.969269	-0.132241
19852277	chr19:19852277:T:C	4.51131e-07	-0.869211	-0.870885
19852309	chr19:19852309:T:C	9.91985e-07	-0.285236	-0.666911
19852310	chr19:19852310:G:A	4.43607e-07	-1.07513	-0.681785
19852718	chr19:19852718:G:A	8.61633e-07	-1.31029	0.217268
19852996	chr19:19852996:G:A	8.05826e-07	-1.06161e-10	-1.15999
19853163	chr19:19853163:C:T	1.67921e-07	-1.54084	-1.18752
19853209	chr19:19853209:G:A	6.26603e-07	-1.06161e-10	-1.41154
19854404	chr19:19854404:C:T	2.47841e-07	-0.926404	-1.41266
19854415	chr19:19854415:G:A	7.0288e-07	-1.06161e-10	-1.29667
19854459	chr19:19854459:A:C	1.90091e-07	-1.51139	-1.09296
19855355	chr19:19855355:T:G	4.17449e-06	0.484893	-4.04282e-10
19855912	chr19:19855912:T:G	2.07997e-06	-1.06161e-10	-0.211744
19855918	chr19:19855918:T:C	9.40979e-07	-0.930361	-0.0745726
19856092	chr19:19856092:T:C	8.95803e-07	-0.328894	-0.72524
19856132	chr19:19856132:A:G	6.24101e-07	-1.06161e-10	-1.41554
19856142	chr19:19856142:C:T	1.90962e-07	-1.51698	-1.0828
19856799	chr19:19856799:G:A	1.97092e-07	-1.50051	-1.06767
19857069	chr19:19857069:C:G	1.91336e-07	-1.5147	-1.08312
19857129	chr19:19857129:G:C	1.95721e-07	-1.52103	-1.05413
19858071	chr19:19858071:G:A	1.66424e-07	-1.52005	-1.21727
19858267	chr19:19858267:AC:A	2.09706e-07	-1.54251	-0.963643
19858387	chr19:19858387:T:A	1.69382e-07	-1.5276	-1.1921
19858523	chr19:19858523:T:C	1.67367e-07	-1.49465	-1.23702
19858880	chr19:19858880:A:G	1.74804e-07	-1.53015	-1.15805
19859133	chr19:19859133:A:G	1.48616e-06	-0.5479	-4.04282e-10
19859304	chr19:19859304:C:T	5.0663e-07	-1.31845	-0.305627
19859572	chr19:19859572:C:A	4.8978e-06	0.644686	-4.04282e-10
19859634	chr19:19859634:A:G	1.02094e-06	-1.06161e-10	-0.923377
19859668	chr19:19859668:A:G	3.06189e-06	-0.345109	0.520042
19859936	chr19:19859936:C:T	4.20842e-06	-0.369118	0.862105
19859978	chr19:19859978:G:T	4.34394e-06	-0.380627	0.90531
19860042	chr19:19860042:T:C	4.39847e-06	-0.388978	0.926136
19860369	chr19:19860369:T:A	1.34214e-06	-0.562155	-0.0876819
19861043	chr19:19861043:T:G	2.08813e-06	-0.487785	0.279952
19861063	chr19:19861063:C:T	6.41271e-07	-1.3884	-4.04282e-10
19861427	chr19:19861427:C:T	2.14631e-06	-0.453331	0.272981
19861464	chr19:19861464:CTT:C	5.76389e-07	-1.49507	-4.04282e-10
19861548	chr19:19861548:A:G	2.06744e-06	-0.52667	0.308884
19861633	chr19:19861633:C:A	1.03667e-06	-1.06161e-10	-0.908081
19862028	chr19:19862028:C:T	2.06332e-06	-0.536831	0.317049
19862633	chr19:19862633:CA:C	7.21984e-07	-1.26985	-4.04282e-10
19862643	chr19:19862643:T:C	1.9157e-06	-0.484772	0.190754
19864759	chr19:19864759:G:C	3.02731e-07	-0.941355	-1.19766
19864853	chr19:19864853:G:C	1.75543e-06	-0.400324	0.0189408
19865243	chr19:19865243:G:A	1.20703e-06	-0.75594	-4.04282e-10
19865282	chr19:19865282:C:T	8.39632e-07	-1.06161e-10	-1.11889
19865412	chr19:19865412:G:C	1.70227e-06	0.219798	-0.631934
19865717	chr19:19865717:A:C	6.80894e-07	-1.06161e-10	-1.32845
19866109	chr19:19866109:G:A	1.86861e-07	-1.2034	-1.41809
19866179	chr19:19866179:G:A	7.84393e-07	-0.9403	-0.246645
19866464	chr19:19866464:A:T	3.70961e-06	0.260927	0.1059
19866812	chr19:19866812:C:G	8.01208e-07	-1.06161e-10	-1.16573
19866839	chr19:19866839:C:G	3.51016e-06	0.311563	-4.04282e-10
19866948	chr19:19866948:CA:C	6.21157e-07	-1.06161e-10	-1.42027
19867311	chr19:19867311:AGAGAG:A	7.03211e-07	-1.2962	-4.04282e-10
19867317	chr19:19867317:TATTCCATGATA:T	7.13947e-07	-1.28105	-4.04282e-10
19867360	chr19:19867360:T:G	2.67208e-07	-0.843824	-1.42
19867407	chr19:19867407:G:A	6.70322e-07	-1.06161e-10	-1.3441
19867748	chr19:19867748:C:T	2.09809e-07	-1.53011	-0.975552
19867948	chr19:19867948:T:C	8.91299e-07	0.35723	-1.4164
19868028	chr19:19868028:C:G	4.25624e-06	0.504286	-4.04282e-10
19868232	chr19:19868232:A:G	2.23102e-07	-1.51531	-0.928916
19868292	chr19:19868292:C:T	6.35993e-07	-1.06161e-10	-1.39667
19868453	chr19:19868453:C:A	6.72142e-07	-1.34138	-4.04282e-10
19868850	chr19:19868850:TA:T	1.64503e-07	-1.33155	-1.41738
19869043	chr19:19869043:T:G	1.54445e-06	-1.06161e-10	-0.509432
19869537	chr19:19869537:T:G	6.64912e-07	-1.06161e-10	-1.3522
19870265	chr19:19870265:G:A	9.16255e-07	0.141288	-1.17285
19870322	chr19:19870322:GC:G	5.70063e-07	-1.50611	-4.04282e-10
19870652	chr19:19870652:A:C	8.39061e-07	-1.06161e-10	-1.11957
19870940	chr19:19870940:C:G	7.96104e-07	-1.02805	-0.144071
19871083	chr19:19871083:A:G	1.82172e-06	-0.80965	0.465333
19871156	chr19:19871156:T:C	1.73423e-06	-1.06161e-10	-0.393536
19871222	chr19:19871222:C:T	2.62615e-05	0.714273	1.60973
19871286	chr19:19871286:TC:T	6.25213e-07	-1.06161e-10	-1.41376
19871910	chr19:19871910:A:G	2.0038e-06	1.12631	-1.37536
19873414	chr19:19873414:A:T	3.95476e-06	0.430819	-4.04282e-10
19873488	chr19:19873488:T:C	5.4873e-07	-1.54425	-4.04282e-10
19873754	chr19:19873754:G:T	5.58694e-07	-1.52625	-4.04282e-10
19874389	chr19:19874389:C:T	8.62088e-07	-1.06161e-10	-1.0925
19874686	chr19:19874686:T:C	2.82483e-05	0.820245	1.57669
19875324	chr19:19875324:GCTC:G	1.77202e-06	-1.06161e-10	-0.37198
19875574	chr19:19875574:T:C	9.11912e-07	-1.06161e-10	-1.03631
19875761	chr19:19875761:T:A	1.35046e-07	-1.52699	-1.41925
19876309	chr19:19876309:T:C	7.08166e-07	-1.06161e-10	-1.28918
19876408	chr19:19876408:G:A	2.07458e-07	-1.35329	-1.16363
19876682	chr19:19876682:G:A	1.69572e-07	-1.37599	-1.34258
19877020	chr19:19877020:A:T	3.78781e-06	0.387689	-4.04282e-10
19877031	chr19:19877031:C:T	3.80261e-06	0.391587	-4.04282e-10
19877608	chr19:19877608:C:T	2.03139e-06	-1.06161e-10	-0.235381
19877872	chr19:19877872:C:T	1.08637e-06	0.541846	-1.4031
19877972	chr19:19877972:C:G	2.39686e-05	0.849991	1.38265
19878315	chr19:19878315:AG:A	9.77854e-07	0.25949	-1.22598
19878486	chr19:19878486:A:G	1.38247e-07	-1.51949	-1.40332
19878870	chr19:19878870:C:T	9.74223e-07	-0.970215	-4.04282e-10
19879543	chr19:19879543:C:T	1.998e-07	-1.31135	-1.24319
19879783	chr19:19879783:C:T	1.08476e-06	0.539188	-1.40193
19880270	chr19:19880270:G:C	5.93926e-07	-1.4651	-4.04282e-10
19881774	chr19:19881774:T:A	6.38377e-07	-1.06161e-10	-1.39293
19882484	chr19:19882484:G:A	1.34498e-07	-1.53487	-1.41544
19882495	chr19:19882495:C:T	1.75375e-06	-1.06161e-10	-0.382341
19882496	chr19:19882496:A:G	6.74992e-07	-1.06161e-10	-1.33715
19882666	chr19:19882666:T:C	2.03055e-07	-1.34081	-1.19757
19882698	chr19:19882698:T:C	2.40014e-05	0.830138	1.40387
19882903	chr19:19882903:A:G	2.40491e-05	0.884511	1.35149
19883064	chr19:19883064:A:G	1.06407e-06	0.518796	-1.40079
19883414	chr19:19883414:G:A	1.06341e-06	-1.06161e-10	-0.882619
19883577	chr19:19883577:AAAAAAG:A	6.66484e-07	-1.06161e-10	-1.34984
19883843	chr19:19883843:A:G	1.38396e-07	-1.52337	-1.39837
19883893	chr19:19883893:T:TA	1.13717e-06	0.58558	-1.40114
19884009	chr19:19884009:A:T	6.20979e-07	-1.06161e-10	-1.42056
19884430	chr19:19884430:C:T	2.15844e-06	-1.06161e-10	-0.174716
19884634	chr19:19884634:T:C	1.38216e-07	-1.52508	-1.39796
19884663	chr19:19884663:C:T	8.97137e-07	-0.918403	-0.134243
19884667	chr19:19884667:TC:T	6.40836e-07	-1.06161e-10	-1.38908
19884679	chr19:19884679:T:C	1.0375e-06	-0.905381	-0.00190424
19885407	chr19:19885407:C:T	6.1702e-06	0.875632	-4.04282e-10
19885536	chr19:19885536:G:A	2.85327e-06	-1.06161e-10	0.104367
19885795	chr19:19885795:C:T	6.06146e-07	-1.44473	-4.04282e-10
19886082	chr19:19886082:T:A	3.82783e-06	0.398199	-4.04282e-10
19886138	chr19:19886138:A:T	1.38909e-07	-1.52017	-1.39786
19886148	chr19:19886148:A:G	1.12111e-06	-1.06161e-10	-0.829776
19886575	chr19:19886575:A:G	7.91876e-07	-1.17745	-4.04282e-10
19886791	chr19:19886791:T:A	1.15402e-06	0.581023	-1.38187
19886939	chr19:19886939:G:A	5.95965e-07	-1.46167	-4.04282e-10
19887333	chr19:19887333:G:T	9.52362e-07	0.42351	-1.41642
19887448	chr19:19887448:T:C	1.15558e-06	0.56229	-1.36179
19887984	chr19:19887984:G:A	6.27603e-07	-1.06161e-10	-1.40995
19888130	chr19:19888130:G:C	1.00624e-06	0.446923	-1.3848
19888199	chr19:19888199:T:G	9.82326e-07	0.422924	-1.38486
19888416	chr19:19888416:TTCTG:T	2.15065e-07	-1.34746	-1.13346
19888715	chr19:19888715:GA:G	2.15071e-07	-1.3482	-1.13268
19889148	chr19:19889148:T:G	6.7467e-07	-1.33763	-4.04282e-10
19889216	chr19:19889216:T:C	1.98737e-06	-1.06161e-10	-0.257286
19889387	chr19:19889387:C:T	1.13774e-06	0.205458	-1.02052
19889537	chr19:19889537:G:C	1.88131e-06	-1.06161e-10	-0.312133
19889877	chr19:19889877:T:G	1.38785e-07	-1.52078	-1.39815
19889884	chr19:19889884:C:T	1.35497e-07	-1.52783	-1.41508
19890063	chr19:19890063:G:A	3.83024e-06	0.398828	-4.04282e-10
19890094	chr19:19890094:G:A	5.00375e-06	-1.06161e-10	0.666089
19890106	chr19:19890106:A:G	5.69428e-07	-1.50722	-4.04282e-10
19890230	chr19:19890230:C:T	1.34558e-07	-1.52956	-1.4203
19890238	chr19:19890238:T:C	1.03502e-06	-0.909928	0.000253692
19890402	chr19:19890402:G:A	1.40555e-06	-0.603667	-4.04282e-10
19890966	chr19:19890966:G:A	2.30669e-06	-1.06161e-10	-0.108286
19891076	chr19:19891076:A:C	1.35482e-07	-1.53504	-1.40798
19891922	chr19:19891922:G:A	2.60362e-06	-1.06161e-10	0.0128029
19892300	chr19:19892300:A:G	9.42398e-07	0.403838	-1.40726
19892922	chr19:19892922:C:T	3.31856e-06	-1.06161e-10	0.255432
19893010	chr19:19893010:T:C	9.77517e-07	-0.951553	-0.0152858
19893263	chr19:19893263:CCACCATGCCTGGCTACAAGTTCTTAATTCTTAAGAGA:C	1.17434e-06	0.618917	-1.40231
19893666	chr19:19893666:C:T	5.62478e-07	-1.5195	-4.04282e-10
19893733	chr19:19893733:T:C	2.04488e-06	-1.06161e-10	-0.228762
19894455	chr19:19894455:A:C	7.90751e-07	-1.06161e-10	-1.17887
19894594	chr19:19894594:A:C	1.38438e-07	-1.5172	-1.40423
19894704	chr19:19894704:A:G	6.37379e-07	-1.06161e-10	-1.39449
19894840	chr19:19894840:G:A	1.80173e-07	-1.34215	-1.31579
19894944	chr19:19894944:A:T	9.37153e-07	-0.967511	-0.0414966
19895044	chr19:19895044:A:G	1.08158e-06	0.517631	-1.38331
19895460	chr19:19895460:T:C	2.93947e-05	0.21467	2.22204
19895880	chr19:19895880:A:G	1.38228e-06	-1.06161e-10	-0.620368
19896011	chr19:19896011:T:C	1.76627e-06	-0.466047	0.0908198
19896433	chr19:19896433:C:T	6.27397e-07	-1.06161e-10	-1.41028
19896495	chr19:19896495:C:T	9.7623e-07	0.121538	-1.08969
19896664	chr19:19896664:C:T	1.52795e-06	-1.21922	0.699045
19896693	chr19:19896693:G:A	8.49098e-07	-1.06161e-10	-1.10768
19896711	chr19:19896711:C:T	1.14854e-05	1.49698	-4.04282e-10
19896959	chr19:19896959:A:G	2.608e-06	0.0144845	-4.04282e-10
19897161	chr19:19897161:T:C	1.05117e-06	0.489845	-1.38404
19897616	chr19:19897616:A:AC	3.54302e-06	0.320879	-4.04282e-10
19897643	chr19:19897643:C:A	6.03228e-07	-1.44956	-4.04282e-10
19898248	chr19:19898248:T:C	1.03712e-06	0.16399	-1.07164
19898335	chr19:19898335:T:C	2.54869e-06	-0.00852159	-4.04282e-10
19898719	chr19:19898719:A:G	1.86614e-07	-1.33355	-1.28927
19898879	chr19:19898879:T:C	2.10746e-07	-1.38176	-1.11944
19898930	chr19:19898930:T:G	2.14618e-07	-1.36953	-1.11346
19898987	chr19:19898987:A:G	1.01586e-06	-1.06161e-10	-0.928362
19899008	chr19:19899008:G:A	1.20864e-06	0.290938	-1.04555
19899423	chr19:19899423:CA:C	2.7358e-05	0.765503	1.59941
19899817	chr19:19899817:A:G	2.43771e-07	-1.34384	-1.01179
19900209	chr19:19900209:G:T	2.17171e-06	-0.132891	-0.035694
19900968	chr19:19900968:C:T	6.5409e-07	-1.06161e-10	-1.36861
19900969	chr19:19900969:C:T	6.2686e-07	-1.06161e-10	-1.41113
19901002	chr19:19901002:T:C	6.20724e-07	-1.1915	-0.229465
19901177	chr19:19901177:C:T	1.03854e-05	1.3963	-4.04282e-10
19901261	chr19:19901261:T:C	1.04422e-05	0.846042	0.555718
19901500	chr19:19901500:C:G	1.94422e-07	-1.39201	-1.18982
19901832	chr19:19901832:C:T	7.93545e-07	-0.844498	-0.330845
19902102	chr19:19902102:C:T	6.4439e-07	-1.06161e-10	-1.38355
19902458	chr19:19902458:A:G	3.90215e-07	-1.15767	-0.727484
19902887	chr19:19902887:C:T	9.51336e-07	-1.06161e-10	-0.993987
19902924	chr19:19902924:A:G	2.10292e-06	-0.52767	0.326895
19903033	chr19:19903033:C:T	6.27322e-07	-1.06161e-10	-1.4104
19903178	chr19:19903178:A:G	1.02844e-05	0.889668	0.496859
19904162	chr19:19904162:G:GT	1.77716e-06	-1.06161e-10	-0.36908
19905859	chr19:19905859:T:A	9.15076e-07	-0.890296	-0.142552
19906086	chr19:19906086:G:A	1.52705e-07	-1.53024	-1.29311
19906581	chr19:19906581:C:T	2.71926e-07	-1.38225	-0.864071
19906674	chr19:19906674:G:A	7.83044e-07	-1.06161e-10	-1.18867
19906937	chr19:19906937:T:G	5.21063e-07	-1.32323	-0.272755
19906944	chr19:19906944:G:A	3.6599e-07	-1.14935	-0.799898
19907567	chr19:19907567:G:C	5.5825e-07	-1.52705	-4.04282e-10
19908178	chr19:19908178:C:T	1.50149e-07	-1.53518	-1.30505
19908668	chr19:19908668:C:T	8.49762e-07	-1.06161e-10	-1.1069
19909122	chr19:19909122:G:A	2.58676e-07	-1.37694	-0.919337
19909261	chr19:19909261:A:G	1.55499e-06	-0.881251	0.378622
19909361	chr19:19909361:C:T	3.31964e-06	0.255756	-4.04282e-10
19909578	chr19:19909578:T:C	1.02901e-06	-0.862734	-0.0527703
19910067	chr19:19910067:T:C	9.11614e-06	0.879996	0.385951
19910078	chr19:19910078:CAT:C	1.64604e-06	-0.839408	0.393679
19910549	chr19:19910549:A:G	1.22655e-06	-0.89065	0.150756
19910974	chr19:19910974:A:C	3.47781e-06	0.302304	-4.04282e-10
19911182	chr19:19911182:A:G	7.06916e-07	-1.06161e-10	-1.29094
19911247	chr19:19911247:A:G	2.66503e-07	-1.37049	-0.895974
19912257	chr19:19912257:T:A	7.83905e-07	-0.846498	-0.341069
19912707	chr19:19912707:A:T	1.508e-07	-1.5412	-1.2947
19912834	chr19:19912834:T:C	2.72789e-07	-1.35096	-0.892193
19912938	chr19:19912938:A:T	3.50257e-06	0.309397	-4.04282e-10
19912990	chr19:19912990:T:A	6.55313e-07	-1.06161e-10	-1.36674
19913057	chr19:19913057:T:C	2.04559e-06	-0.228414	-4.04282e-10
19913140	chr19:19913140:CAG:C	6.6712e-07	-1.06161e-10	-1.34888
19913882	chr19:19913882:C:T	7.82422e-07	-1.06161e-10	-1.18946
19914067	chr19:19914067:C:T	1.16349e-06	-0.801555	0.00888138
19914150	chr19:19914150:G:A	1.11166e-05	0.958663	0.505674
19914479	chr19:19914479:G:T	6.32164e-07	-1.06161e-10	-1.40271
19914772	chr19:19914772:C:T	1.48352e-07	-1.54435	-1.30792
19915354	chr19:19915354:G:C	3.13786e-06	0.199441	-4.04282e-10
19915798	chr19:19915798:T:C	7.71683e-06	0.662607	0.436697
19915833	chr19:19915833:T:C	1.17457e-06	-1.06161e-10	-0.783195
19917336	chr19:19917336:C:CT	1.06591e-05	1.09245	0.329859
19917415	chr19:19917415:A:G	6.52135e-07	-1.06161e-10	-1.3716
19917420	chr19:19917420:AT:A	1.37487e-06	-0.794277	0.168536
19917443	chr19:19917443:T:A	7.46222e-07	-1.06161e-10	-1.23683
19917933	chr19:19917933:CTTCCTTCT:C	1.56396e-06	-1.06161e-10	-0.496877
19918143	chr19:19918143:T:G	1.16376e-06	-0.865553	0.0731119
19918778	chr19:19918778:C:T	6.32083e-07	-1.06161e-10	-1.40283
19919336	chr19:19919336:T:C	7.34977e-07	-1.25201	-4.04282e-10
19919356	chr19:19919356:C:G	3.44171e-07	-0.619573	-1.39114
19919385	chr19:19919385:A:G	6.22591e-07	-1.06161e-10	-1.41796
19919703	chr19:19919703:C:T	4.45213e-07	-1.05774	-0.695567
19919796	chr19:19919796:T:C	1.42633e-06	-0.588994	-4.04282e-10
19920393	chr19:19920393:G:A	9.5457e-06	0.950781	0.36121
19920609	chr19:19920609:C:T	3.03683e-07	-0.735665	-1.40021
19920867	chr19:19920867:T:G	8.94185e-07	-1.06161e-10	-1.05594
19920890	chr19:19920890:T:C	6.98701e-07	0.0432092	-1.34584
19921412	chr19:19921412:T:C	1.32642e-06	-1.06161e-10	-0.661612
19921866	chr19:19921866:T:C	6.38965e-07	-0.0441263	-1.34788
19921953	chr19:19921953:A:G	5.49398e-07	-1.54303	-4.04282e-10
19921998	chr19:19921998:A:G	2.88101e-07	-0.792407	-1.39613
19922233	chr19:19922233:G:T	5.59807e-07	-1.52426	-4.04282e-10
19922236	chr19:19922236:A:G	1.30091e-06	-0.819496	0.138458
19922243	chr19:19922243:C:A	3.10124e-07	-0.71721	-1.39767
19922376	chr19:19922376:T:G	2.42536e-06	-0.0581183	-4.04282e-10
19922430	chr19:19922430:C:T	8.34924e-07	-1.06161e-10	-1.12451
19922524	chr19:19922524:G:A	1.33209e-06	-0.871375	0.214022
19922705	chr19:19922705:C:T	9.78154e-06	0.922244	0.414154
19922841	chr19:19922841:A:G	2.62656e-07	-1.40823	-0.872781
19922862	chr19:19922862:A:G	6.57977e-07	-1.06161e-10	-1.36268
19922914	chr19:19922914:G:A	1.3234e-06	-0.853011	0.189116
19923188	chr19:19923188:C:T	9.6295e-07	-0.981853	-4.04282e-10
19923372	chr19:19923372:C:G	7.06098e-07	-1.06161e-10	-1.2921
19923989	chr19:19923989:C:T	6.37895e-07	-1.06161e-10	-1.39368
19924631	chr19:19924631:C:T	3.18241e-07	-0.689016	-1.40003
19924637	chr19:19924637:C:T	2.58273e-06	0.00474835	-4.04282e-10
19925046	chr19:19925046:G:A	3.21783e-07	-0.680699	-1.39728
19925055	chr19:19925055:T:C	5.53243e-07	-0.711376	-0.824681
19925151	chr19:19925151:G:A	9.34595e-07	-1.06161e-10	-1.01174
19925367	chr19:19925367:T:C	2.65005e-07	-1.3979	-0.874203
19925739	chr19:19925739:A:AT	6.0128e-07	-1.06875	-0.384042
19925806	chr19:19925806:G:A	6.81565e-07	0.0134281	-1.34089
19925873	chr19:19925873:T:C	7.48018e-07	-1.06161e-10	-1.23443
19926693	chr19:19926693:A:G	2.4254e-06	-0.0581022	-4.04282e-10
19927145	chr19:19927145:C:T	1.26283e-06	-1.06161e-10	-0.710747
19927392	chr19:19927392:A:G	6.63164e-07	-1.06161e-10	-1.35483
19927857	chr19:19927857:T:C	3.02895e-07	-0.756964	-1.3815
19927994	chr19:19927994:A:C	2.43612e-06	-0.0536912	-4.04282e-10
19928158	chr19:19928158:C:A	1.34018e-06	-0.811964	0.160666
19928252	chr19:19928252:C:T	6.50576e-07	-1.06161e-10	-1.374
19928259	chr19:19928259:G:T	1.95731e-07	-1.39526	-1.17985
19928811	chr19:19928811:A:G	3.0868e-07	-0.860649	-1.2589
19929176	chr19:19929176:A:AT	2.52287e-07	-0.986594	-1.33469
19929529	chr19:19929529:A:G	2.99529e-07	-0.879977	-1.26967
19929554	chr19:19929554:A:G	7.21857e-07	-1.06161e-10	-1.27003
19929666	chr19:19929666:T:C	1.00223e-05	0.931428	0.429285
19929844	chr19:19929844:A:G	8.12441e-07	-1.06161e-10	-1.15181
19929983	chr19:19929983:A:G	1.71223e-06	-0.618416	0.212112
19930376	chr19:19930376:G:A	6.00973e-07	-1.04732	-0.405986
19930838	chr19:19930838:T:C	1.03726e-06	-1.06161e-10	-0.907513
19930992	chr19:19930992:G:A	1.38716e-06	-0.82902	0.21218
19931158	chr19:19931158:T:C	1.66046e-06	-1.06161e-10	-0.437005
19931428	chr19:19931428:T:C	1.55003e-07	-1.53697	-1.27144
19931701	chr19:19931701:G:C	1.14756e-06	-0.821251	0.0147897
19932127	chr19:19932127:G:A	3.21778e-07	-0.66238	-1.41561
19932366	chr19:19932366:C:T	7.73109e-07	-0.194625	-1.00681
19932510	chr19:19932510:G:A	1.14073e-06	-1.06161e-10	-0.81243
19932656	chr19:19932656:G:A	6.20983e-07	-1.06161e-10	-1.42055
19932742	chr19:19932742:A:G	2.03218e-06	-0.843491	0.608502
19932746	chr19:19932746:GT:G	1.54535e-07	-1.5364	-1.27504
19932871	chr19:19932871:T:A	1.22836e-05	1.02798	0.536188
19933232	chr19:19933232:G:T	1.36058e-06	-0.828198	0.192013
19933773	chr19:19933773:C:A	5.73251e-07	-1.50053	-4.04282e-10
19934288	chr19:19934288:A:T	1.01855e-06	-0.925724	-4.04282e-10
19934298	chr19:19934298:C:T	7.27982e-07	-1.26158	-4.04282e-10
19934310	chr19:19934310:C:A	9.84378e-07	-0.959845	-4.04282e-10
19934460	chr19:19934460:T:A	1.68208e-06	-1.06161e-10	-0.424071
19934579	chr19:19934579:T:C	7.68153e-07	-1.06161e-10	-1.20787
19934801	chr19:19934801:AC:A	6.29899e-07	-1.06161e-10	-1.4063
19935293	chr19:19935293:C:A	2.27007e-07	-1.34406	-1.08281
19935338	chr19:19935338:G:A	7.29104e-06	1.10515	-0.0626027
19935409	chr19:19935409:C:T	1.55767e-07	-1.53815	-1.26534
19935987	chr19:19935987:G:A	1.38859e-06	-0.645135	0.0293269
19936047	chr19:19936047:A:C	1.4099e-06	-1.06161e-10	-0.600579
19936152	chr19:19936152:A:G	1.89797e-06	-1.06161e-10	-0.303314
19936323	chr19:19936323:G:A	1.02884e-06	-0.72387	-0.191795
19936502	chr19:19936502:A:C	8.48779e-07	-1.06161e-10	-1.10806
19936511	chr19:19936511:C:T	5.84119e-07	-1.51726	0.0355117
19936518	chr19:19936518:A:C	5.00672e-06	0.14727	0.519411
19936580	chr19:19936580:A:T	1.46013e-07	-1.53724	-1.33092
19936711	chr19:19936711:C:CA	1.46244e-07	-1.53496	-1.33162
19936843	chr19:19936843:G:C	8.29159e-07	-1.06161e-10	-1.13144
19936973	chr19:19936973:T:TAAAAAA	6.73872e-07	-0.336239	-1.00258
19937056	chr19:19937056:T:G	1.0645e-06	-1.06161e-10	-0.881597
19937669	chr19:19937669:G:T	6.24096e-07	-1.06161e-10	-1.41555
19937746	chr19:19937746:T:C	2.54533e-06	-0.00983702	-4.04282e-10
19938534	chr19:19938534:G:T	2.47341e-06	-0.0384996	-4.04282e-10
19938583	chr19:19938583:C:G	1.15192e-06	-1.06161e-10	-0.802668
19938740	chr19:19938740:AAGG:A	8.87018e-07	-1.06161e-10	-1.06399
19939557	chr19:19939557:CAT:C	1.00833e-06	-1.06161e-10	-0.935802
19939680	chr19:19939680:C:G	6.30131e-07	-1.06161e-10	-1.40593
19940261	chr19:19940261:C:T	6.88801e-07	-1.06161e-10	-1.3169
19940281	chr19:19940281:TGTC:T	4.2067e-06	0.49258	-4.04282e-10
19940423	chr19:19940423:A:G	6.24805e-07	-1.06161e-10	-1.41442
19940995	chr19:19940995:G:C	1.05772e-06	-1.06161e-10	-0.887986
19942030	chr19:19942030:G:A	2.33178e-07	-1.11657	-1.28348
19942224	chr19:19942224:G:A	6.54479e-07	-1.06161e-10	-1.36802
19942717	chr19:19942717:C:T	3.8145e-06	0.39471	-4.04282e-10
19943237	chr19:19943237:C:T	1.33767e-06	-0.913716	0.260545
19943353	chr19:19943353:A:T	6.2901e-07	-1.40771	-4.04282e-10
19943472	chr19:19943472:CA:C	2.31144e-07	-1.16249	-1.24633
19943698	chr19:19943698:T:C	4.05527e-07	-1.16342	-0.683253
19943937	chr19:19943937:A:G	2.3579e-07	-1.39374	-0.995178
19944477	chr19:19944477:G:A	4.13145e-06	0.178735	0.295794
19944561	chr19:19944561:C:T	2.61207e-07	-1.42857	-0.857967
19945312	chr19:19945312:T:C	6.38443e-07	-1.06161e-10	-1.39282
19945816	chr19:19945816:A:T	2.20379e-07	-1.54233	-0.914178
19945845	chr19:19945845:T:C	2.18157e-07	-1.54353	-0.923108
19945846	chr19:19945846:G:A	1.65374e-07	-1.52323	-1.22041
19946653	chr19:19946653:C:T	6.29297e-07	-1.5229	0.11565
19946690	chr19:19946690:C:T	1.68924e-06	-1.06161e-10	-0.419822
19946931	chr19:19946931:C:T	3.29295e-07	-1.5433	-0.511596
19947108	chr19:19947108:A:G	6.33204e-07	-1.06161e-10	-1.40106
19947440	chr19:19947440:T:C	9.8205e-07	-1.06161e-10	-0.962212
19947538	chr19:19947538:A:G	1.49375e-06	-1.06161e-10	-0.542807
19947620	chr19:19947620:T:C	4.18319e-06	-0.324187	0.811161
19947630	chr19:19947630:A:T	7.8e-06	0.434824	0.675201
19947679	chr19:19947679:T:C	2.947e-07	-1.54156	-0.624331
19948293	chr19:19948293:T:C	4.31819e-06	0.535194	-0.0164563
19948413	chr19:19948413:C:T	1.92824e-07	-1.43134	-1.15874
19948486	chr19:19948486:G:A	3.02646e-07	-1.54394	-0.595352
19948684	chr19:19948684:G:A	5.21642e-07	-0.593665	-1.00121
19948994	chr19:19948994:G:A	2.28867e-07	-1.54437	-0.87434
19949070	chr19:19949070:G:A	7.58429e-07	-1.06161e-10	-1.22061
19949190	chr19:19949190:C:T	1.02778e-06	-1.04922	0.132514
19949402	chr19:19949402:C:G	1.68576e-06	-0.421886	-4.04282e-10
19949554	chr19:19949554:G:A	6.0064e-07	-1.45386	-4.04282e-10
19949634	chr19:19949634:C:T	7.69072e-07	-1.06161e-10	-1.20667
19949723	chr19:19949723:G:A	1.32808e-07	-1.54412	-1.41883
19949776	chr19:19949776:A:C	6.79516e-07	-1.06161e-10	-1.33047
19950017	chr19:19950017:T:G	8.66335e-07	-1.06161e-10	-1.08758
19950067	chr19:19950067:A:G	1.98887e-07	-1.53387	-1.02524
19950248	chr19:19950248:C:T	1.10207e-06	-0.98328	0.136368
19950364	chr19:19950364:T:G	8.56261e-07	-1.06161e-10	-1.09928
19950453	chr19:19950453:C:T	4.48229e-07	-1.12309	-0.623465
19950743	chr19:19950743:G:A	1.20241e-06	-0.944487	0.184716
19951014	chr19:19951014:C:A	2.02166e-07	-1.53891	-1.00385
19951135	chr19:19951135:C:G	4.19246e-07	-1.13183	-0.681563
19951485	chr19:19951485:AG:A	6.7861e-07	-1.06161e-10	-1.33181
19951669	chr19:19951669:T:C	2.24873e-07	-1.47843	-0.957889
19951737	chr19:19951737:G:A	1.44253e-06	-1.06161e-10	-0.577699
19951880	chr19:19951880:A:G	3.55495e-06	-0.961353	1.28559
19951888	chr19:19951888:A:G	1.46666e-07	-1.5401	-1.3236
19951971	chr19:19951971:A:T	2.44017e-05	2.25055	-4.04282e-10
19952082	chr19:19952082:G:A	2.45939e-07	-0.99119	-1.35558
19952090	chr19:19952090:G:T	8.14581e-07	-0.377661	-0.77152
19952172	chr19:19952172:C:T	5.21754e-07	-0.927448	-0.667211
19952746	chr19:19952746:A:G	6.4993e-07	-1.06161e-10	-1.37499
19952994	chr19:19952994:G:A	6.71411e-07	-1.06161e-10	-1.34247
19953375	chr19:19953375:T:A	1.98388e-07	-1.53315	-1.02848
19953404	chr19:19953404:T:C	1.93044e-07	-1.54433	-1.04461
19953433	chr19:19953433:C:T	2.02104e-07	-1.53966	-1.00341
19953562	chr19:19953562:A:G	3.03003e-06	-0.922509	1.08698
19954200	chr19:19954200:A:T	2.97349e-07	-1.54256	-0.614387
19954248	chr19:19954248:C:T	2.66916e-06	-1.06161e-10	0.0376627
19954350	chr19:19954350:A:T	1.85293e-06	-0.40288	0.0755486
19954429	chr19:19954429:A:G	2.26514e-06	-0.150924	0.0244619
19954787	chr19:19954787:G:T	1.03787e-06	-0.967609	0.0606793
19954933	chr19:19954933:A:G	2.05735e-07	-1.54274	-0.982527
19955289	chr19:19955289:A:G	2.05675e-06	-0.40007	0.177099
19955508	chr19:19955508:G:A	3.36348e-06	-1.01117	1.28005
19955909	chr19:19955909:A:G	4.55247e-06	0.341996	0.229575
19956102	chr19:19956102:A:T	6.71047e-07	-1.06161e-10	-1.34302
19956140	chr19:19956140:T:C	6.29861e-07	-1.06161e-10	-1.40635
19956294	chr19:19956294:A:T	8.24027e-07	-1.06161e-10	-1.13765
19956452	chr19:19956452:G:A	2.53275e-07	-0.977186	-1.34019
19956607	chr19:19956607:C:T	4.04273e-07	-1.0024	-0.847362
19956753	chr19:19956753:A:G	3.99511e-07	-1.01333	-0.848284
19956943	chr19:19956943:T:G	5.00145e-07	-1.15618	-0.480778
19957304	chr19:19957304:A:T	4.2496e-07	-1.1019	-0.697955
19957379	chr19:19957379:C:A	2.52271e-06	-0.0187674	-4.04282e-10
19957420	chr19:19957420:G:A	4.01355e-07	-1.15065	-0.706356
19957525	chr19:19957525:C:T	3.91772e-07	-1.1298	-0.75137
19957683	chr19:19957683:A:C	3.56736e-07	-1.23924	-0.735618
19957899	chr19:19957899:T:G	2.08412e-07	-1.16333	-1.34901
19957980	chr19:19957980:C:T	1.14482e-06	-1.03577	0.226917
19958053	chr19:19958053:C:T	6.54357e-07	-1.06161e-10	-1.3682
19958468	chr19:19958468:G:C	3.45292e-07	-1.25901	-0.748456
19958514	chr19:19958514:G:A	2.32587e-06	-1.06278	0.962777
19958630	chr19:19958630:T:A	6.62628e-07	-1.06161e-10	-1.35564
19958660	chr19:19958660:G:T	1.7595e-06	-1.06161e-10	-0.379069
19958772	chr19:19958772:G:A	3.71088e-07	-1.19558	-0.739831
19958908	chr19:19958908:C:T	2.05881e-07	-1.1642	-1.36036
19958944	chr19:19958944:T:C	2.05068e-07	-1.54333	-0.985177
19958985	chr19:19958985:G:A	2.10852e-07	-1.53074	-0.969953
19959061	chr19:19959061:A:AT	2.27776e-06	-1.04539	0.92448
19959071	chr19:19959071:G:C	2.30467e-06	-1.05358	0.944419
19959109	chr19:19959109:C:A	3.65899e-07	-1.20264	-0.746856
19959195	chr19:19959195:T:C	3.87972e-07	-1.17158	-0.719337
19959337	chr19:19959337:G:A	5.26728e-07	-1.19271	-0.392458
19959358	chr19:19959358:T:C	3.57443e-07	-1.5194	-0.453484
19959542	chr19:19959542:T:C	6.6249e-07	-1.06161e-10	-1.35585
19959640	chr19:19959640:A:C	5.0281e-07	-1.18146	-0.450184
19959641	chr19:19959641:C:A	3.7858e-07	-1.21058	-0.704849
19959665	chr19:19959665:C:T	1.3467e-07	-1.53586	-1.41317
19959696	chr19:19959696:T:A	9.47019e-07	-1.15997	0.161439
19960073	chr19:19960073:A:G	4.60313e-07	-1.02659	-0.693354
19960118	chr19:19960118:T:C	3.05378e-07	-1.51069	-0.619612
19960573	chr19:19960573:A:G	3.50849e-07	-1.3004	-0.691096
19960578	chr19:19960578:G:A	3.54154e-07	-1.28786	-0.694268
19960635	chr19:19960635:G:A	2.09689e-07	-1.15357	-1.35266
19960827	chr19:19960827:A:G	3.72409e-07	-1.19594	-0.735918
19960952	chr19:19960952:G:A	3.80643e-07	-1.15886	-0.751134
19960968	chr19:19960968:C:A	4.95617e-07	-1.21664	-0.429417
19961074	chr19:19961074:C:T	2.94445e-06	0.135824	-4.04282e-10
19961191	chr19:19961191:T:C	3.84776e-07	-1.18935	-0.709844
19961317	chr19:19961317:G:A	2.33433e-07	-1.5183	-0.880657
19961525	chr19:19961525:C:T	4.29712e-07	-1.03697	-0.75177
19961563	chr19:19961563:G:A	3.65114e-07	-1.17803	-0.773619
19961580	chr19:19961580:C:G	6.85832e-07	-1.47183	0.150603
19961860	chr19:19961860:G:A	3.52572e-07	-1.51549	-0.471106
19961880	chr19:19961880:C:T	4.04283e-07	-1.51478	-0.334959
19961902	chr19:19961902:CA:C	9.99103e-06	-0.489609	1.8472
19962045	chr19:19962045:G:A	7.18083e-07	-1.06161e-10	-1.27527
19962079	chr19:19962079:T:C	1.31859e-05	-0.548572	2.18362
19962108	chr19:19962108:G:A	3.26802e-07	-1.51419	-0.548313
19962128	chr19:19962128:T:C	3.59025e-07	-1.23123	-0.737237
19962434	chr19:19962434:G:A	7.23281e-07	-1.06161e-10	-1.26806
19962438	chr19:19962438:G:A	2.0275e-07	-1.22602	-1.31386
19962439	chr19:19962439:C:T	2.01803e-07	-1.23208	-1.31248
19962459	chr19:19962459:C:T	2.4872e-06	-1.11187	1.07893
19962471	chr19:19962471:G:A	2.00989e-07	-1.21021	-1.33839
19962505	chr19:19962505:T:G	2.75409e-06	-1.08199	1.15098
19962589	chr19:19962589:T:C	1.57065e-06	-1.11141	0.618795
19962715	chr19:19962715:A:G	1.9317e-07	-1.53834	-1.04995
19963166	chr19:19963166:A:G	2.4041e-06	-0.690824	0.623901
19963200	chr19:19963200:G:A	2.19075e-07	-1.20159	-1.26085
19963216	chr19:19963216:T:A	4.1331e-07	-1.24327	-0.584385
19963219	chr19:19963219:A:G	4.1919e-07	-1.22938	-0.584148
19963220	chr19:19963220:C:T	1.69677e-06	-0.41537	-4.04282e-10
19963235	chr19:19963235:A:G	7.47058e-07	-1.06161e-10	-1.23571
19963247	chr19:19963247:G:A	3.35725e-07	-1.21449	-0.821068
19963256	chr19:19963256:T:C	1.6871e-06	-0.589912	0.168821
19963324	chr19:19963324:A:G	1.70844e-06	-0.660161	0.251641
19963362	chr19:19963362:G:A	6.42491e-07	-1.24603	-0.140476
19963399	chr19:19963399:G:A	6.13643e-07	-1.25913	-0.173312
19963427	chr19:19963427:A:C	6.61013e-07	-1.24425	-0.113831
19963475	chr19:19963475:A:C	6.30676e-07	-1.40506	-4.04282e-10
19963528	chr19:19963528:T:G	3.61045e-07	-1.23075	-0.732103
19963768	chr19:19963768:A:G	4.21083e-07	-0.473419	-1.33561
19964302	chr19:19964302:A:T	6.69582e-07	-1.06161e-10	-1.3452
19964310	chr19:19964310:A:G	3.45136e-07	-1.15875	-0.849167
19964485	chr19:19964485:G:A	2.91918e-06	-1.07916	1.20636
19964621	chr19:19964621:C:T	1.79896e-06	-1.07628	0.719385
19964866	chr19:19964866:G:C	6.25124e-07	-1.06161e-10	-1.4139
19964876	chr19:19964876:C:T	5.18268e-06	-1.46179	2.16302
19965007	chr19:19965007:C:T	7.1167e-07	-1.06161e-10	-1.28424
19965443	chr19:19965443:T:A	6.88831e-06	-0.243105	1.22883
19965497	chr19:19965497:A:T	8.40523e-07	-1.11783	-4.04282e-10
19965558	chr19:19965558:T:C	3.46267e-07	-1.1374	-0.867244
19965770	chr19:19965770:T:C	7.51002e-06	-0.70265	1.77479
19965894	chr19:19965894:T:G	7.37918e-06	-1.47548	2.53004
19965940	chr19:19965940:A:G	1.75129e-06	-0.383749	-4.04282e-10
19966071	chr19:19966071:T:C	6.66208e-07	-1.06161e-10	-1.35025
19966245	chr19:19966245:A:T	6.8533e-07	-1.06161e-10	-1.32195
19966384	chr19:19966384:G:A	7.17721e-07	-1.06161e-10	-1.27577
19966612	chr19:19966612:C:T	3.04724e-06	-1.47911	1.64925
19966687	chr19:19966687:T:G	4.36092e-06	-1.44548	1.97406
19966895	chr19:19966895:C:T	2.93758e-07	-1.30064	-0.868454
19966953	chr19:19966953:A:G	6.24722e-07	-1.06161e-10	-1.41455
19966998	chr19:19966998:C:T	1.87406e-06	-0.315993	-4.04282e-10
19967059	chr19:19967059:CA:TA	1.39694e-07	-1.52862	-1.38377
19967349	chr19:19967349:C:T	6.23621e-07	-1.06161e-10	-1.41631
19967350	chr19:19967350:A:G	6.23618e-07	-1.06161e-10	-1.41632
19967504	chr19:19967504:G:A	6.24996e-07	-1.06161e-10	-1.41411
19967743	chr19:19967743:G:T	3.84899e-07	-1.16051	-0.738367
19967744	chr19:19967744:C:T	3.85462e-07	-1.16118	-0.736238
19968150	chr19:19968150:C:CA	8.08382e-07	-1.06161e-10	-1.15682
19968640	chr19:19968640:A:G	7.46896e-07	-1.06161e-10	-1.23593
19968641	chr19:19968641:T:C	6.52301e-07	-1.06161e-10	-1.37135
19968824	chr19:19968824:G:A	6.45867e-07	-1.38126	-4.04282e-10
19968994	chr19:19968994:G:T	7.06937e-07	-1.29091	-4.04282e-10
19969188	chr19:19969188:C:T	1.45514e-06	-0.827251	0.258255
19969384	chr19:19969384:G:A	1.4124e-06	-0.832723	0.233915
19969553	chr19:19969553:C:CA	1.79238e-06	-1.06161e-10	-0.360556
19969583	chr19:19969583:A:G	7.4683e-07	-1.06161e-10	-1.23602
19969691	chr19:19969691:C:T	3.70247e-07	-1.54372	-0.393963
19969799	chr19:19969799:C:T	1.86634e-06	-0.320121	-4.04282e-10
19969975	chr19:19969975:C:T	1.48182e-06	-0.787847	0.237019
19970084	chr19:19970084:C:T	3.86418e-07	-1.3888	-0.506133
19970170	chr19:19970170:T:C	1.25638e-06	-0.828167	0.112304
19970201	chr19:19970201:C:T	9.10174e-07	-0.955102	-0.0831172
19970220	chr19:19970220:G:A	1.53956e-06	-0.815741	0.303138
19970481	chr19:19970481:A:C	5.52963e-07	-1.53656	-4.04282e-10
19971139	chr19:19971139:A:G	5.53546e-07	-1.53422	-0.00128807
19971316	chr19:19971316:A:ATG	6.38408e-07	-1.06161e-10	-1.39288
19971328	chr19:19971328:C:T	6.20202e-07	-1.50719	0.0853813
19971355	chr19:19971355:A:G	5.65432e-07	-1.52814	0.0138781
19971569	chr19:19971569:C:A	5.4876e-07	-1.53101	-0.0131855
19971824	chr19:19971824:C:G	8.01038e-07	-1.50879	0.34284
19972039	chr19:19972039:G:A	5.88855e-07	-1.54271	0.0690396
19972074	chr19:19972074:C:T	5.68353e-07	-1.50785	-0.00126543
19972106	chr19:19972106:C:T	4.63348e-07	-1.53541	-0.177962
19972176	chr19:19972176:T:C	7.88615e-07	-1.48141	0.299835
19972466	chr19:19972466:C:T	7.92652e-07	-1.49197	0.315499
19972539	chr19:19972539:G:A	6.38333e-07	-1.06161e-10	-1.39299
19972610	chr19:19972610:A:G	5.3447e-07	-1.54387	-0.0267085
19972662	chr19:19972662:G:A	2.83566e-07	-1.37421	-0.830198
19972791	chr19:19972791:A:G	6.32019e-07	-1.40294	-4.04282e-10
19972857	chr19:19972857:T:C	8.26122e-07	-1.13511	-4.04282e-10
19972901	chr19:19972901:C:T	8.16801e-07	-1.14646	-4.04282e-10
19972982	chr19:19972982:T:C	5.38989e-07	-1.54426	-0.017898
19973158	chr19:19973158:A:G	8.18341e-07	-1.48215	0.337571
19973252	chr19:19973252:C:T	1.6261e-06	-1.06161e-10	-0.457914
19973275	chr19:19973275:C:T	3.44186e-07	-0.594264	-1.41641
19973380	chr19:19973380:T:C	5.34928e-07	-1.54414	-0.0255823
19973655	chr19:19973655:C:CT	5.67727e-07	-1.54365	0.033437
19973656	chr19:19973656:A:T	5.56933e-07	-1.54366	0.0142453
19973770	chr19:19973770:G:T	5.62684e-07	-1.54324	0.0241063
19973772	chr19:19973772:G:T	5.82206e-07	-1.544	0.058974
19973872	chr19:19973872:G:T	4.73151e-07	-0.761196	-0.931245
19974037	chr19:19974037:G:A	9.23951e-07	-1.05031	0.0271154
19974089	chr19:19974089:A:G	5.50592e-07	-1.54391	0.00305087
19974256	chr19:19974256:T:C	4.87381e-07	-1.50683	-0.155977
19974429	chr19:19974429:A:G	1.61342e-06	-1.06161e-10	-0.465746
19974589	chr19:19974589:C:A	3.93984e-07	-1.45822	-0.41732
19974692	chr19:19974692:G:A	9.86846e-07	-1.04193	0.0845917
19974776	chr19:19974776:C:T	6.33651e-07	-1.51999	0.119631
19974932	chr19:19974932:A:G	6.40482e-07	-1.06161e-10	-1.38963
19975088	chr19:19975088:GCA:G	1.61587e-06	-0.464226	-4.04282e-10
19975162	chr19:19975162:T:G	1.52977e-06	-0.518981	-4.04282e-10
19975314	chr19:19975314:T:C	3.58143e-07	-1.46995	-0.500973
19975962	chr19:19975962:A:G	3.59787e-07	-1.44682	-0.519517
19976844	chr19:19976844:G:A	9.24165e-07	-1.00052	-0.0224488
19976940	chr19:19976940:A:C	5.83765e-07	-1.5326	0.0502418
19976953	chr19:19976953:G:A	8.08084e-07	-1.00382	-0.153372
19976968	chr19:19976968:G:T	8.58936e-07	-1.01053	-0.0856305
19977230	chr19:19977230:C:T	9.19939e-07	-0.977358	-0.0501892
19977369	chr19:19977369:G:T	8.2334e-07	-1.13849	-4.04282e-10
19977492	chr19:19977492:A:G	3.16707e-07	-1.04107	-1.0528
19977583	chr19:19977583:C:T	9.0238e-07	-1.04682	-4.04282e-10
19977669	chr19:19977669:G:A	7.92536e-07	-1.007	-0.169615
19978245	chr19:19978245:C:T	8.17175e-07	-1.06161e-10	-1.146
19978246	chr19:19978246:G:A	9.24217e-07	-0.989712	-0.0331955
19978603	chr19:19978603:G:A	3.11775e-07	-0.879801	-1.22977
19978994	chr19:19978994:C:T	9.82476e-07	-0.940749	-0.0210298
19979010	chr19:19979010:T:C	1.01586e-06	-0.903946	-0.024422
19979025	chr19:19979025:A:C	9.82493e-07	-0.9198	-0.041961
19980229	chr19:19980229:A:C	4.69386e-07	-0.782005	-0.918425
19980247	chr19:19980247:A:T	9.71817e-07	-1.06161e-10	-0.972687
19980614	chr19:19980614:T:A	5.3249e-07	-0.654115	-0.920175
19980656	chr19:19980656:C:T	1.1148e-06	-1.00453	0.169105
19980893	chr19:19980893:A:G	9.49258e-07	-0.933471	-0.0627038
19981694	chr19:19981694:G:A	6.84833e-07	-1.06161e-10	-1.32268
19982088	chr19:19982088:G:A	6.48154e-07	-1.37773	-4.04282e-10
19982113	chr19:19982113:C:T	6.32213e-07	-1.06161e-10	-1.40263
19982169	chr19:19982169:A:T	8.39892e-07	-1.06161e-10	-1.11858
19982965	chr19:19982965:C:T	6.27364e-07	-1.06161e-10	-1.41033
19983554	chr19:19983554:G:A	2.0201e-06	-0.594462	0.353509
19983563	chr19:19983563:T:C	6.79364e-07	-1.06161e-10	-1.3307
19983976	chr19:19983976:T:A	1.91577e-06	-0.538231	0.244252
19984302	chr19:19984302:C:G	8.4881e-07	-1.00429	-0.103728
19984397	chr19:19984397:G:A	6.75387e-07	-1.06161e-10	-1.33657
19984714	chr19:19984714:A:T	4.4856e-07	-0.813013	-0.932799
19984745	chr19:19984745:A:G	6.26807e-07	-1.06161e-10	-1.41122
19985665	chr19:19985665:T:C	5.31249e-07	-1.51313	-0.0634957
19985803	chr19:19985803:A:G	7.39694e-06	0.0304993	1.02647
19986211	chr19:19986211:A:G	9.71001e-07	-1.06161e-10	-0.973527
19986297	chr19:19986297:T:C	7.22603e-06	-0.021559	1.05515
19986875	chr19:19986875:G:A	1.18396e-06	-1.06161e-10	-0.775231
19986898	chr19:19986898:G:A	1.46371e-06	-0.563125	-4.04282e-10
19986953	chr19:19986953:A:G	1.8833e-06	-1.06161e-10	-0.311072
19987321	chr19:19987321:T:A	5.7476e-06	-0.12685	0.931534
19988976	chr19:19988976:C:T	1.39297e-06	-1.06161e-10	-0.612661
19989078	chr19:19989078:G:A	7.40725e-07	-0.879555	-0.36467
19989540	chr19:19989540:G:A	1.55826e-06	-0.500527	-4.04282e-10
19989662	chr19:19989662:G:A	1.57574e-06	-0.489375	-4.04282e-10
19990542	chr19:19990542:A:G	7.27083e-07	-0.266541	-0.996273
19990702	chr19:19990702:A:G	1.60519e-06	-1.06161e-10	-0.470858
19990943	chr19:19990943:GTGGGGTCATAAAAGGAATAGCAAAGTACCT:G	1.54846e-06	-0.506836	-4.04282e-10
19990971	chr19:19990971:C:A	6.01569e-07	-1.45231	-4.04282e-10
19991141	chr19:19991141:A:C	5.02225e-07	-1.15577	-0.477041
19991289	chr19:19991289:C:T	8.517e-07	-1.06161e-10	-1.10462
19991300	chr19:19991300:C:T	3.32091e-07	-1.36506	-0.681383
19991309	chr19:19991309:G:T	8.33442e-07	0.173336	-1.29963
19991380	chr19:19991380:TA:T	8.48895e-07	-0.164615	-0.943304
19991413	chr19:19991413:G:A	8.40862e-07	0.170844	-1.28827
19991944	chr19:19991944:A:G	3.7783e-07	-1.24369	-0.67372
19992329	chr19:19992329:C:T	1.48167e-06	-0.250755	-0.300171
19993115	chr19:19993115:C:G	6.72323e-07	-1.06161e-10	-1.34112
19993139	chr19:19993139:A:G	1.44079e-06	-0.267097	-0.311811
19993166	chr19:19993166:G:C	9.86113e-07	0.301297	-1.25938
19993227	chr19:19993227:A:G	1.34564e-06	-0.303299	-0.343928
19994244	chr19:19994244:T:C	7.94834e-07	-1.06161e-10	-1.17372
19994343	chr19:19994343:A:G	1.41396e-06	-0.230965	-0.366743
19994775	chr19:19994775:G:A	5.50905e-07	-1.54029	-4.04282e-10
19995100	chr19:19995100:G:A	3.36132e-07	-1.3038	-0.730555
19995780	chr19:19995780:A:G	1.36113e-06	-0.275586	-0.360202
19995841	chr19:19995841:A:T	1.36745e-06	-0.264409	-0.366743
19996183	chr19:19996183:T:C	1.36796e-06	-0.283175	-0.347605
19996229	chr19:19996229:G:T	1.29976e-06	-0.0828686	-0.59905
19996328	chr19:19996328:A:C	1.43627e-06	-0.250918	-0.331131
19996578	chr19:19996578:G:A	1.39938e-06	-0.338321	-0.26975
19996746	chr19:19996746:T:C	5.79069e-07	-0.0708436	-1.41959
19996825	chr19:19996825:A:T	2.66344e-07	-1.54115	-0.725918
19997025	chr19:19997025:C:T	4.8348e-06	-1.06161e-10	0.63174
19997215	chr19:19997215:A:T	6.53733e-07	-1.06161e-10	-1.36916
19997534	chr19:19997534:G:A	8.1512e-07	-1.06161e-10	-1.14852
19997686	chr19:19997686:G:A	1.50315e-06	-0.536536	-4.04282e-10
19998050	chr19:19998050:A:G	1.3021e-06	-0.296125	-0.383999
19998115	chr19:19998115:C:A	2.39088e-06	-1.42622	1.35378
19998309	chr19:19998309:C:T	1.21159e-06	-0.362114	-0.390054
19998720	chr19:19998720:T:C	7.32672e-07	-1.25516	-4.04282e-10
19999420	chr19:19999420:AT:A	6.94598e-07	-1.45816	0.149634
19999510	chr19:19999510:A:G	7.27497e-07	-1.45254	0.190297
19999583	chr19:19999583:A:G	7.08414e-07	-1.46121	0.172384
19999782	chr19:19999782:G:A	3.29588e-07	-1.38986	-0.664154
19999934	chr19:19999934:G:A	6.27233e-07	-1.06161e-10	-1.41054
20000018	chr19:20000018:A:T	1.16545e-06	-1.06161e-10	-0.790988
20000195	chr19:20000195:C:G	4.23842e-07	-1.19166	-0.610838
20000266	chr19:20000266:C:T	8.01303e-07	-1.06161e-10	-1.16562
20000325	chr19:20000325:T:C	3.28336e-07	-1.37009	-0.687727
20000584	chr19:20000584:T:G	4.63489e-07	-1.13422	-0.578847
20000800	chr19:20000800:T:C	1.56779e-06	-0.49443	-4.04282e-10
20001185	chr19:20001185:A:G	7.15316e-07	-1.38317	0.10404
20001194	chr19:20001194:C:T	7.50326e-07	-1.23135	-4.04282e-10
20001455	chr19:20001455:T:C	1.16838e-06	-1.52416	0.735677
20002031	chr19:20002031:C:T	5.52277e-07	-1.5378	-4.04282e-10
20002505	chr19:20002505:C:T	6.25021e-07	-1.06161e-10	-1.41407
20002700	chr19:20002700:T:C	8.68768e-07	-1.06161e-10	-1.08478
20002965	chr19:20002965:C:T	7.03566e-07	-1.29569	-4.04282e-10
20003018	chr19:20003018:G:A	6.98827e-07	-1.06161e-10	-1.30245
20003089	chr19:20003089:G:A	6.29166e-07	-1.06161e-10	-1.40746
20003426	chr19:20003426:C:T	1.07317e-06	-1.12247	0.248987
20003456	chr19:20003456:G:A	8.20037e-07	0.243984	-1.38649
20003486	chr19:20003486:CA:C	1.38818e-06	-0.616103	-4.04282e-10
20003692	chr19:20003692:A:G	2.72882e-07	-0.88077	-1.36205
20003699	chr19:20003699:C:T	7.89577e-07	-1.06161e-10	-1.18036
20003757	chr19:20003757:G:A	5.16807e-07	-1.16245	-0.441739
20003822	chr19:20003822:C:T	1.60923e-06	-0.468344	-4.04282e-10
20004708	chr19:20004708:C:G	5.8494e-06	0.82224	-4.04282e-10
20005167	chr19:20005167:C:T	1.56263e-07	-1.44337	-1.35694
20005284	chr19:20005284:C:T	1.58894e-07	-1.43801	-1.34561
20005448	chr19:20005448:A:C	3.1738e-07	-0.886307	-1.20545
20005467	chr19:20005467:T:C	1.61402e-06	-0.465369	-4.04282e-10
20005531	chr19:20005531:A:G	1.28669e-06	-0.692023	-4.04282e-10
20005782	chr19:20005782:TATTAAATGCTTTGCC:T	2.59624e-07	-1.45395	-0.838677
20005832	chr19:20005832:A:G	3.2223e-07	-0.863502	-1.21309
20006154	chr19:20006154:C:T	9.8258e-07	0.411992	-1.37366
20006494	chr19:20006494:C:T	8.55947e-07	-1.06161e-10	-1.09965
20006842	chr19:20006842:C:T	6.20978e-07	-1.06161e-10	-1.42056
20006876	chr19:20006876:G:A	3.54336e-07	-0.802194	-1.17941
20007426	chr19:20007426:T:C	2.84664e-07	-1.49525	-0.705291
20008309	chr19:20008309:A:C	1.58428e-06	-0.483969	-4.04282e-10
20008923	chr19:20008923:G:A	7.81315e-07	-1.06161e-10	-1.19088
20009212	chr19:20009212:C:T	1.65756e-07	-1.41283	-1.32851
20009570	chr19:20009570:A:G	1.37694e-06	-0.624235	-4.04282e-10
20010007	chr19:20010007:G:A	1.63477e-06	-0.452598	-4.04282e-10
20010447	chr19:20010447:G:A	2.59214e-07	-1.47544	-0.818757
20010451	chr19:20010451:G:A	1.70609e-07	-1.39691	-1.31557
20010480	chr19:20010480:T:C	3.58062e-07	-0.789418	-1.18173
20010616	chr19:20010616:G:A	2.24922e-06	-1.06161e-10	-0.133516
20010644	chr19:20010644:G:A	5.69697e-06	0.795836	-4.04282e-10
20010763	chr19:20010763:A:G	3.48868e-07	-0.826758	-1.1704
20010855	chr19:20010855:C:T	2.25194e-07	-1.5342	-0.900691
20011032	chr19:20011032:A:G	7.80172e-07	-1.06161e-10	-1.19234
20011543	chr19:20011543:A:G	3.47147e-07	-0.829921	-1.17219
20011893	chr19:20011893:C:T	1.52699e-07	-1.49943	-1.32396
20012437	chr19:20012437:T:C	7.27166e-07	-1.54355	0.280849
20012474	chr19:20012474:A:C	1.49358e-07	-1.51145	-1.33407
20012520	chr19:20012520:C:A	2.80484e-06	-1.06161e-10	0.0872455
20012992	chr19:20012992:T:C	4.14727e-07	-1.13484	-0.689393
20013348	chr19:20013348:A:G	1.7675e-07	-1.43535	-1.24177
20013684	chr19:20013684:G:A	7.8818e-07	-1.06161e-10	-1.18213
20013752	chr19:20013752:G:A	6.55667e-07	-1.06161e-10	-1.3662
20014586	chr19:20014586:A:G	6.52934e-07	-1.06161e-10	-1.37038
20014720	chr19:20014720:A:C	3.70987e-07	-0.803732	-1.13196
20014982	chr19:20014982:G:A	6.0577e-07	-0.818716	-0.626638
20015170	chr19:20015170:A:G	7.6715e-07	-1.06161e-10	-1.20917
20015213	chr19:20015213:T:C	6.20973e-07	-1.06161e-10	-1.42057
20015571	chr19:20015571:T:G	9.38695e-07	0.244433	-1.2518
20015589	chr19:20015589:T:C	3.38372e-07	-0.842083	-1.18563
20015874	chr19:20015874:T:A	6.80762e-07	-1.06161e-10	-1.32864
20016101	chr19:20016101:A:G	6.43808e-07	-1.06161e-10	-1.38445
20016546	chr19:20016546:ATAAC:A	1.42461e-06	-0.5902	-4.04282e-10
20016865	chr19:20016865:GAATTT:G	8.73375e-07	-1.06161e-10	-1.07949
20017206	chr19:20017206:T:C	7.40607e-07	-1.24438	-4.04282e-10
20017284	chr19:20017284:A:T	6.94886e-07	-1.06161e-10	-1.30811
20017559	chr19:20017559:TA:T	6.54867e-07	-1.06161e-10	-1.36742
20017563	chr19:20017563:A:G	6.27325e-07	-0.79128	-0.61911
20017580	chr19:20017580:G:T	6.08483e-07	-0.281642	-1.15924
20017649	chr19:20017649:A:G	4.12652e-07	-1.42218	-0.407072
20017702	chr19:20017702:T:C	1.1897e-06	-0.7704	-4.04282e-10
20017930	chr19:20017930:C:T	1.72445e-07	-1.3716	-1.33018
20018023	chr19:20018023:C:T	4.2669e-07	-0.637397	-1.1584
20018750	chr19:20018750:C:T	6.4482e-07	-1.06161e-10	-1.38288
20019061	chr19:20019061:T:A	3.01348e-07	-0.947546	-1.19604
20019429	chr19:20019429:A:G	7.82454e-07	-0.651291	-0.538129
20020140	chr19:20020140:G:C	6.62569e-07	-1.06161e-10	-1.35573
20020516	chr19:20020516:A:T	7.20533e-07	-1.27186	-4.04282e-10
20020533	chr19:20020533:A:T	2.38007e-07	-0.961594	-1.41796
20020769	chr19:20020769:G:A	6.90932e-06	0.988772	-4.04282e-10
20020786	chr19:20020786:T:A	9.94878e-07	-1.06161e-10	-0.949235
20020962	chr19:20020962:AT:A	5.99999e-07	-1.46715	0.0122258
20021061	chr19:20021061:G:GGAA	2.13099e-07	-1.5443	-0.945801
20021482	chr19:20021482:C:CA	3.36498e-07	-1.54263	-0.490632
20022221	chr19:20022221:A:G	1.12641e-06	-1.06161e-10	-0.825061
20022352	chr19:20022352:A:AAAAC	2.42945e-07	-1.14594	-1.21308
20022459	chr19:20022459:T:C	3.49181e-07	-1.52909	-0.467173
20022664	chr19:20022664:T:A	3.80695e-07	-1.52286	-0.387001
20023037	chr19:20023037:C:T	3.27907e-07	-0.639659	-1.41947
20023241	chr19:20023241:G:A	1.15843e-06	-0.797036	-4.04282e-10
20023647	chr19:20023647:A:G	6.23795e-07	-1.06161e-10	-1.41603
20023708	chr19:20023708:AG:A	3.80245e-07	-1.52757	-0.383472
20023978	chr19:20023978:C:A	9.39626e-07	-1.06161e-10	-1.00637
20024257	chr19:20024257:G:T	3.39697e-07	-0.821616	-1.20218
20024548	chr19:20024548:ATCCATG:A	6.27136e-07	-1.06161e-10	-1.41069
20024597	chr19:20024597:G:A	3.74136e-07	-1.52636	-0.400878
20024688	chr19:20024688:A:G	7.01472e-07	-1.06161e-10	-1.29867
20024807	chr19:20024807:CT:C	3.80333e-07	-1.5239	-0.386911
20025240	chr19:20025240:G:C	2.3993e-07	-1.12995	-1.24155
20025582	chr19:20025582:T:C	6.18303e-07	-1.54215	0.117272
20025608	chr19:20025608:C:T	3.44705e-07	-1.31434	-0.694827
20025895	chr19:20025895:G:A	4.57165e-07	-1.51002	-0.216795
20025973	chr19:20025973:C:A	1.12854e-06	-0.823171	-4.04282e-10
20026043	chr19:20026043:C:T	8.57001e-07	-1.06161e-10	-1.09842
20026171	chr19:20026171:T:C	4.67046e-07	-1.48114	-0.224285
20026316	chr19:20026316:C:G	9.62679e-07	-1.06161e-10	-0.982134
20026571	chr19:20026571:T:C	4.42567e-07	-1.51537	-0.243896
20026611	chr19:20026611:C:T	6.21203e-07	-1.06161e-10	-1.4202
20026817	chr19:20026817:G:T	1.11211e-06	-1.06161e-10	-0.837844
20026953	chr19:20026953:T:G	1.10088e-06	-0.847991	-4.04282e-10
20027147	chr19:20027147:C:T	2.53594e-07	-0.895527	-1.42059
20027218	chr19:20027218:C:T	2.97041e-07	-1.17454	-0.983445
20027399	chr19:20027399:C:A	5.56207e-07	-1.48628	-0.0444364
20027868	chr19:20027868:C:T	2.39133e-07	-1.33404	-1.04079
20028179	chr19:20028179:G:A	8.46923e-07	-1.06161e-10	-1.11024
20028410	chr19:20028410:C:T	1.21275e-06	-1.06161e-10	-0.751212
20028425	chr19:20028425:T:A	8.25554e-07	-0.955063	-0.180737
20029557	chr19:20029557:T:C	5.30485e-07	-1.53164	-0.0464278
20029674	chr19:20029674:C:T	5.14052e-07	-1.49403	-0.115498
20029805	chr19:20029805:G:A	5.64805e-07	-1.49353	-0.0218458
20029847	chr19:20029847:A:C	5.29006e-07	-1.47942	-0.101439
20030053	chr19:20030053:C:T	5.44221e-07	-1.49218	-0.0603226
20030689	chr19:20030689:G:A	1.1121e-06	-1.29729	0.459437
20031135	chr19:20031135:T:C	5.26809e-07	-0.181017	-1.404
20031143	chr19:20031143:C:A	2.61567e-07	-1.22112	-1.06404
20031859	chr19:20031859:TA:T	5.48225e-07	-1.51496	-0.03021
20032213	chr19:20032213:G:T	5.73638e-07	-1.50926	0.00940211
20032944	chr19:20032944:T:C	6.25271e-07	-1.53917	0.125503
20033099	chr19:20033099:T:C	7.83205e-07	-1.53891	0.350447
20033140	chr19:20033140:A:G	5.27072e-07	-1.51517	-0.0693468
20033432	chr19:20033432:C:T	7.78032e-07	-1.06161e-10	-1.19509
20033575	chr19:20033575:T:C	5.34538e-07	-1.50589	-0.0645595
20033699	chr19:20033699:T:C	9.63604e-07	-1.06161e-10	-0.981174
20033724	chr19:20033724:A:C	4.64476e-07	-1.50639	-0.204558
20033824	chr19:20033824:G:A	6.34011e-07	-1.06161e-10	-1.39979
20033878	chr19:20033878:C:T	9.32101e-07	-1.06161e-10	-1.01441
20033959	chr19:20033959:C:T	5.69145e-07	-1.51206	0.00434239
20034308	chr19:20034308:T:C	1.36533e-07	-1.54052	-1.39477
20034389	chr19:20034389:G:A	5.85579e-07	-1.51437	0.0351166
20034392	chr19:20034392:A:C	6.66211e-07	-1.06161e-10	-1.35025
20034465	chr19:20034465:C:T	5.65631e-07	-1.50414	-0.00976884
20034538	chr19:20034538:A:G	5.55312e-07	-1.50924	-0.0230832
20034606	chr19:20034606:A:C	5.90008e-07	-1.51023	0.0385063
20034690	chr19:20034690:T:C	5.64164e-07	-1.5056	-0.0109065
20034925	chr19:20034925:C:T	5.69607e-07	-1.49964	-0.00727052
20034948	chr19:20034948:C:T	5.29813e-07	-1.50622	-0.0731075
20035007	chr19:20035007:AAT:A	5.42897e-07	-1.51676	-0.0381788
20035045	chr19:20035045:T:C	5.68975e-07	-1.50829	0.000268426
20035082	chr19:20035082:G:A	5.53246e-07	-1.50672	-0.0293355
20035247	chr19:20035247:C:T	5.89387e-07	-1.50399	0.0312204
20035471	chr19:20035471:A:G	6.54958e-07	-1.53895	0.171669
20035716	chr19:20035716:T:TCA	5.40712e-07	-1.5072	-0.0517654
20035734	chr19:20035734:CTGTT:C	5.45206e-07	-1.51048	-0.0402152
20035941	chr19:20035941:G:C	8.43623e-07	-1.06161e-10	-1.11415
20036080	chr19:20036080:A:G	5.59013e-07	-1.51522	-0.0104646
20036137	chr19:20036137:A:G	5.51109e-07	-1.51384	-0.0260767
20036276	chr19:20036276:T:C	5.5143e-07	-1.51445	-0.0248893
20036333	chr19:20036333:C:T	5.94165e-07	-1.51556	0.0508626
20036394	chr19:20036394:CAGG:C	5.17507e-07	-1.54424	-0.058594
20036716	chr19:20036716:C:T	5.56325e-07	-1.54437	0.0138636
20036751	chr19:20036751:A:G	4.95475e-07	-1.544	-0.102337
20036890	chr19:20036890:T:C	3.96204e-07	-1.54373	-0.326198
20037444	chr19:20037444:T:C	6.42451e-07	-1.06161e-10	-1.38656
20037445	chr19:20037445:G:T	6.42186e-07	-1.06161e-10	-1.38698
20037526	chr19:20037526:A:G	6.96355e-07	-1.521	0.215001
20037675	chr19:20037675:T:C	6.39214e-07	-1.06161e-10	-1.39161
20038589	chr19:20038589:C:T	1.49478e-07	-1.54363	-1.30107
20038899	chr19:20038899:A:G	5.04153e-07	-1.54051	-0.0884595
20039266	chr19:20039266:A:G	4.74342e-07	-1.54005	-0.149881
20039316	chr19:20039316:T:C	4.72108e-07	-1.54064	-0.154002
20039366	chr19:20039366:G:C	6.4974e-07	-1.53007	0.154791
20039571	chr19:20039571:T:C	5.21565e-07	-1.54124	-0.0537823
20039985	chr19:20039985:G:C	5.39093e-07	-1.54296	-0.0190057
20040010	chr19:20040010:A:T	5.65021e-07	-1.54174	0.0267445
20040078	chr19:20040078:C:T	6.1553e-06	0.873214	-4.04282e-10
20040518	chr19:20040518:G:C	1.10809e-06	-1.06161e-10	-0.841465
20040600	chr19:20040600:T:C	5.47366e-07	-1.54145	-0.0052895
20040706	chr19:20040706:G:A	8.19479e-07	-1.14319	-4.04282e-10
20041126	chr19:20041126:C:A	7.25385e-07	-1.54036	0.275208
20041266	chr19:20041266:C:T	6.17806e-07	-1.42568	-4.04282e-10
20041835	chr19:20041835:A:G	6.20052e-07	-1.54195	0.119899
20042264	chr19:20042264:C:T	6.64492e-07	-1.06161e-10	-1.35283
20042523	chr19:20042523:G:A	9.60815e-07	-1.06161e-10	-0.984073
20042720	chr19:20042720:C:T	1.65447e-06	-0.825018	0.384401
20042751	chr19:20042751:T:G	1.05551e-06	-1.06161e-10	-0.890074
20042775	chr19:20042775:A:T	4.57489e-07	-1.54115	-0.184956
20042920	chr19:20042920:T:G	6.43661e-07	-1.06161e-10	-1.38468
20042954	chr19:20042954:A:C	5.65912e-07	-1.52912	0.0157062
20043010	chr19:20043010:A:G	5.47521e-06	-1.06161e-10	0.756131
20043247	chr19:20043247:C:T	6.59298e-07	-1.06161e-10	-1.36068
20043336	chr19:20043336:C:A	9.40062e-07	-1.00591	-4.04282e-10
20043525	chr19:20043525:G:A	2.92162e-07	-1.51864	-0.655905
20043637	chr19:20043637:A:T	4.40599e-07	-1.54198	-0.221743
20043742	chr19:20043742:T:G	6.54038e-07	-1.06161e-10	-1.36869
20044164	chr19:20044164:C:CT	9.41115e-07	-1.00479	-4.04282e-10
20045114	chr19:20045114:AAGAGGC:A	4.14636e-07	-1.54275	-0.281705
20045199	chr19:20045199:T:C	1.23263e-06	-0.734945	-4.04282e-10
20045278	chr19:20045278:G:A	7.60267e-07	-1.06161e-10	-1.21818
20045394	chr19:20045394:T:C	2.86075e-07	-1.50796	-0.687636
20045590	chr19:20045590:A:AC	3.99211e-07	-1.54222	-0.320146
20046182	chr19:20046182:A:G	2.9539e-06	-1.06161e-10	0.139028
20046426	chr19:20046426:A:G	6.46599e-07	-1.06161e-10	-1.38013
20046960	chr19:20046960:C:T	9.61115e-07	-0.98376	-4.04282e-10
20046967	chr19:20046967:G:A	1.4619e-07	-1.49369	-1.37325
20047121	chr19:20047121:G:A	9.20372e-07	-1.06161e-10	-1.02708
20047141	chr19:20047141:G:A	1.35505e-06	-0.640265	-4.04282e-10
20047187	chr19:20047187:C:A	2.75172e-07	-0.978156	-1.2563
20047351	chr19:20047351:A:G	1.46986e-07	-1.44125	-1.42026
20047431	chr19:20047431:G:C	6.33225e-07	-1.06161e-10	-1.40103
20047824	chr19:20047824:A:T	2.65776e-07	-0.950389	-1.31881
20047838	chr19:20047838:T:C	6.51548e-07	-1.06161e-10	-1.3725
20048753	chr19:20048753:T:G	9.49602e-07	-1.06161e-10	-0.995812
20048863	chr19:20048863:T:C	1.05388e-06	-1.06161e-10	-0.891624
20048869	chr19:20048869:C:A	3.00074e-07	-0.767304	-1.38052
20048942	chr19:20048942:C:T	4.33947e-07	-1.52919	-0.249742
20049194	chr19:20049194:A:G	1.11397e-06	-1.10104	0.264869
20049306	chr19:20049306:C:T	3.03358e-07	-0.779348	-1.35759
20049446	chr19:20049446:A:C	9.31687e-07	-1.01486	-4.04282e-10
20049864	chr19:20049864:C:T	9.97866e-07	-1.06161e-10	-0.946235
20050003	chr19:20050003:T:C	9.78055e-07	-0.966288	-4.04282e-10
20050287	chr19:20050287:GCTGT:G	3.37457e-07	-0.610497	-1.41992
20050577	chr19:20050577:G:A	2.56977e-06	-1.06161e-10	-0.000283562
20050586	chr19:20050586:A:G	6.47996e-07	-1.06161e-10	-1.37797
20050620	chr19:20050620:G:A	6.22404e-07	-1.06161e-10	-1.41827
20050749	chr19:20050749:A:G	2.62465e-07	-0.876236	-1.4055
20050910	chr19:20050910:A:C	2.69681e-07	-0.843342	-1.41127
20050922	chr19:20050922:G:A	1.43201e-07	-1.46857	-1.41904
20050939	chr19:20050939:C:A	2.61621e-07	-0.873618	-1.41134
20050962	chr19:20050962:C:CAG	2.65173e-07	-0.859732	-1.41174
20051289	chr19:20051289:T:C	1.06303e-06	-1.06161e-10	-0.882979
20051334	chr19:20051334:G:A	6.47232e-07	-1.06161e-10	-1.37915
20051374	chr19:20051374:C:T	2.78085e-07	-1.53824	-0.685683
20051464	chr19:20051464:A:G	2.95478e-07	-0.749443	-1.41382
20051699	chr19:20051699:C:T	1.72625e-07	-1.52872	-1.17201
20051886	chr19:20051886:A:C	1.70002e-07	-1.51499	-1.20105
20052115	chr19:20052115:C:CT	1.71326e-07	-1.52745	-1.18084
20052132	chr19:20052132:A:G	1.72792e-07	-1.52415	-1.17561
20052153	chr19:20052153:G:A	1.72836e-07	-1.52556	-1.17395
20052176	chr19:20052176:T:C	2.70507e-07	-1.18619	-1.06537
20052640	chr19:20052640:G:T	9.44189e-07	-1.00153	-4.04282e-10
20052852	chr19:20052852:C:G	2.19279e-06	-1.06161e-10	-0.158923
20053195	chr19:20053195:G:C	2.10373e-07	-1.41014	-1.09283
20053239	chr19:20053239:C:T	2.76494e-07	-1.17095	-1.05871
20053356	chr19:20053356:T:C	2.11596e-07	-1.4185	-1.07868
20053390	chr19:20053390:A:G	6.93357e-07	-1.31031	-4.04282e-10
20054538	chr19:20054538:G:A	1.49577e-07	-1.42414	-1.4199
20054630	chr19:20054630:A:G	7.46622e-07	-1.2363	-4.04282e-10
20054893	chr19:20054893:G:C	9.00025e-07	-1.04943	-4.04282e-10
20055466	chr19:20055466:G:A	4.02605e-07	-0.443192	-1.41071
20056150	chr19:20056150:G:A	1.58147e-05	-1.06161e-10	1.81684
20056772	chr19:20056772:A:G	4.28307e-07	-0.372354	-1.41966
20056960	chr19:20056960:C:T	2.50257e-07	-1.16272	-1.16665
20056962	chr19:20056962:A:G	1.86355e-07	-1.37826	-1.24594
20056977	chr19:20056977:T:C	1.97116e-07	-1.37847	-1.18959
20057066	chr19:20057066:G:C	3.63269e-07	-0.550023	-1.40669
20057264	chr19:20057264:G:A	2.52935e-07	-1.15515	-1.16357
20057290	chr19:20057290:A:G	1.91482e-07	-1.39151	-1.20555
20057327	chr19:20057327:C:T	2.45778e-07	-1.29075	-1.05667
20057378	chr19:20057378:G:A	2.46641e-07	-1.27879	-1.06513
20057420	chr19:20057420:G:A	1.2427e-06	-1.06161e-10	-0.726814
20057553	chr19:20057553:C:T	2.41412e-07	-1.27781	-1.08754
20057939	chr19:20057939:C:G	3.45797e-07	-0.654327	-1.35168
20057956	chr19:20057956:C:T	9.77613e-07	-1.06161e-10	-0.96674
20058053	chr19:20058053:C:T	3.48178e-07	-0.647292	-1.35185
20058077	chr19:20058077:G:A	2.78447e-07	-1.11805	-1.10458
20058082	chr19:20058082:A:C	8.30078e-07	-1.13034	-4.04282e-10
20058171	chr19:20058171:G:A	4.62478e-07	-0.298659	-1.4166
20058196	chr19:20058196:C:A	9.23408e-07	-1.02378	-4.04282e-10
20058231	chr19:20058231:A:G	1.44796e-07	-1.47228	-1.40424
20058254	chr19:20058254:C:T	1.22534e-06	-1.06161e-10	-0.740879
20058396	chr19:20058396:G:C	2.79251e-07	-1.11205	-1.10769
20058415	chr19:20058415:A:G	3.39864e-07	-0.665083	-1.35823
20058448	chr19:20058448:A:G	3.15086e-07	-0.719279	-1.37973
20058573	chr19:20058573:T:A	3.46084e-07	-0.655209	-1.34996
20058618	chr19:20058618:G:C	2.68171e-07	-1.11087	-1.14936
20058653	chr19:20058653:A:G	3.49236e-07	-0.647009	-1.3491
20058657	chr19:20058657:T:C	3.46891e-07	-0.645836	-1.35701
20058691	chr19:20058691:G:A	3.5271e-07	-0.636775	-1.34943
20058727	chr19:20058727:T:C	3.4796e-07	-0.650532	-1.34924
20058742	chr19:20058742:C:G	1.45374e-07	-1.47048	-1.40207
20058978	chr19:20058978:G:A	1.44207e-07	-1.48272	-1.39788
20059078	chr19:20059078:C:G	1.44973e-07	-1.53435	-1.34096
20059142	chr19:20059142:A:C	3.45801e-07	-0.654389	-1.3516
20059175	chr19:20059175:G:A	3.54205e-07	-0.625317	-1.35666
20059247	chr19:20059247:C:T	6.22258e-07	-1.06161e-10	-1.4185
20059285	chr19:20059285:A:T	2.67154e-07	-1.09618	-1.16785
20059306	chr19:20059306:A:G	3.57398e-07	-0.62271	-1.35029
20059351	chr19:20059351:C:T	8.65889e-07	-1.06161e-10	-1.0881
20059405	chr19:20059405:C:T	2.67261e-07	-1.0953	-1.16833
20059496	chr19:20059496:G:A	2.63272e-07	-1.11392	-1.16475
20059765	chr19:20059765:C:T	2.60878e-07	-1.09931	-1.18849
20059781	chr19:20059781:T:A	3.39557e-07	-0.684971	-1.33924
20059847	chr19:20059847:T:C	2.42394e-07	-1.54384	-0.817453
20059851	chr19:20059851:T:C	2.85214e-07	-0.851024	-1.34759
20059866	chr19:20059866:C:T	6.22198e-07	-1.06161e-10	-1.4186
20059871	chr19:20059871:C:T	2.63976e-07	-1.10712	-1.16887
20059987	chr19:20059987:A:T	1.23496e-06	-1.06161e-10	-0.73306
20060293	chr19:20060293:A:G	2.2022e-07	-1.14399	-1.31324
20060455	chr19:20060455:C:T	3.37313e-07	-0.679413	-1.35143
20060461	chr19:20060461:A:G	4.41808e-07	-0.727441	-1.03354
20060499	chr19:20060499:T:G	3.61034e-07	-0.616378	-1.3465
20060569	chr19:20060569:C:A	6.66989e-07	-1.06161e-10	-1.34908
20060670	chr19:20060670:G:C	9.21143e-07	-1.02624	-4.04282e-10
20060930	chr19:20060930:A:G	3.53125e-07	-0.63757	-1.34746
20061168	chr19:20061168:G:C	3.52212e-07	-0.650778	-1.33684
20061170	chr19:20061170:C:T	9.46091e-07	-1.06161e-10	-0.999516
20061201	chr19:20061201:G:A	3.6796e-07	-0.61145	-1.33243
20061226	chr19:20061226:T:C	3.74862e-07	-0.587581	-1.33771
20061262	chr19:20061262:A:G	1.40014e-07	-1.50578	-1.40433
20061573	chr19:20061573:A:G	3.61101e-07	-0.617221	-1.34548
20061613	chr19:20061613:A:G	2.70445e-07	-1.08928	-1.1625
20061745	chr19:20061745:C:T	6.68053e-07	-1.06161e-10	-1.34749
20061814	chr19:20061814:A:G	9.21249e-07	-1.02612	-4.04282e-10
20062336	chr19:20062336:A:G	9.10832e-07	-1.0375	-4.04282e-10
20062525	chr19:20062525:GC:G	3.71866e-07	-0.583902	-1.34942
20062861	chr19:20062861:C:T	3.6413e-07	-0.613508	-1.34083
20062893	chr19:20062893:T:C	4.75278e-07	-0.268877	-1.41908
20062905	chr19:20062905:C:A	3.83756e-07	-0.551033	-1.35082
20063019	chr19:20063019:A:G	1.21209e-06	-1.06161e-10	-0.751754
20063163	chr19:20063163:C:T	3.35555e-06	-1.06161e-10	0.266516
20063272	chr19:20063272:T:C	6.21453e-07	-1.06161e-10	-1.41979
20063516	chr19:20063516:CTTTA:C	2.61758e-07	-0.87198	-1.41245
20063574	chr19:20063574:A:G	1.38801e-07	-1.50297	-1.41584
20064215	chr19:20064215:G:A	1.4519e-06	-1.06161e-10	-0.571224
20064531	chr19:20064531:A:T	1.81558e-07	-1.43522	-1.21505
20064590	chr19:20064590:GAGGGTCTCCTCACTTCTCAGACGGGGCGGCCGA:G	1.16998e-06	-0.787113	-4.04282e-10
20064707	chr19:20064707:C:T	3.41816e-07	-0.666111	-1.35147
20064998	chr19:20064998:A:G	3.57059e-07	-0.631629	-1.34232
20065045	chr19:20065045:G:A	2.53862e-07	-1.14159	-1.17348
20065199	chr19:20065199:T:C	3.81665e-07	-0.550133	-1.35718
20065389	chr19:20065389:GTGGA:G	1.41162e-07	-1.50402	-1.39792
20065410	chr19:20065410:A:T	3.43735e-07	-0.703844	-1.30814
20065830	chr19:20065830:A:G	3.53132e-07	-0.631489	-1.35352
20066455	chr19:20066455:G:T	7.13676e-07	-1.06161e-10	-1.28143
20066493	chr19:20066493:T:C	5.53765e-07	-1.53511	-4.04282e-10
20066520	chr19:20066520:T:C	9.00032e-07	-1.04942	-4.04282e-10
20066642	chr19:20066642:G:T	7.10101e-07	-1.06161e-10	-1.28645
20066666	chr19:20066666:G:A	2.65344e-07	-0.854889	-1.41594
20066794	chr19:20066794:C:T	3.60542e-07	-0.621109	-1.34314
20066822	chr19:20066822:G:A	6.21711e-07	-1.06161e-10	-1.41938
20066842	chr19:20066842:C:T	3.54717e-07	-0.628447	-1.35209
20066845	chr19:20066845:A:G	3.42975e-07	-0.661948	-1.35225
20066952	chr19:20066952:G:C	1.56754e-07	-1.37658	-1.42059
20066971	chr19:20066971:A:G	6.2637e-07	-1.06161e-10	-1.41191
20067036	chr19:20067036:G:A	2.67857e-07	-1.09803	-1.16337
20067211	chr19:20067211:A:G	3.55278e-07	-0.644948	-1.33401
20067264	chr19:20067264:G:A	2.71522e-07	-1.09173	-1.15609
20067401	chr19:20067401:T:C	3.60496e-07	-0.631703	-1.33267
20067541	chr19:20067541:G:A	2.6732e-07	-1.09399	-1.16942
20067869	chr19:20067869:TAAGCCA:T	2.52195e-07	-1.13089	-1.19076
20067882	chr19:20067882:A:T	7.47229e-07	-1.06161e-10	-1.23548
20067930	chr19:20067930:G:A	3.82909e-07	-0.619437	-1.28462
20068526	chr19:20068526:G:A	8.44416e-07	-1.06161e-10	-1.11321
20068580	chr19:20068580:G:A	1.23628e-06	-1.06161e-10	-0.731996
20068602	chr19:20068602:A:T	1.50703e-07	-1.41802	-1.41852
20068621	chr19:20068621:C:T	2.4965e-06	-0.0292095	-4.04282e-10
20068805	chr19:20068805:T:G	2.45966e-07	-1.17005	-1.17661
20068854	chr19:20068854:C:T	7.86509e-07	-1.18425	-4.04282e-10
20069099	chr19:20069099:T:G	6.32543e-07	-1.06161e-10	-1.40211
20069655	chr19:20069655:C:T	1.02956e-05	1.38762	-4.04282e-10
20070044	chr19:20070044:T:C	6.59884e-07	-1.06161e-10	-1.35979
20070307	chr19:20070307:A:G	6.33468e-07	-1.06161e-10	-1.40064
20070380	chr19:20070380:A:G	6.48475e-07	-1.06161e-10	-1.37723
20070440	chr19:20070440:G:A	8.48722e-07	-1.06161e-10	-1.10812
20070506	chr19:20070506:A:G	6.56759e-07	-1.06161e-10	-1.36454
20070794	chr19:20070794:A:C	1.87679e-07	-1.54262	-1.0745
20070961	chr19:20070961:T:A	7.29979e-07	-1.06161e-10	-1.25884
20070982	chr19:20070982:T:C	7.59939e-07	-1.06161e-10	-1.21862
20071054	chr19:20071054:A:T	1.76984e-06	-1.06161e-10	-0.373207
20071161	chr19:20071161:C:T	8.16037e-07	-1.06161e-10	-1.1474
20071208	chr19:20071208:A:T	6.2948e-07	-1.06161e-10	-1.40696
20071361	chr19:20071361:A:G	1.18668e-06	-1.06161e-10	-0.772938
20071653	chr19:20071653:A:C	8.35825e-07	-1.06161e-10	-1.12344
20071972	chr19:20071972:C:T	8.45951e-07	-1.06161e-10	-1.11139
20071990	chr19:20071990:G:A	8.36625e-07	-1.06161e-10	-1.12248
20072204	chr19:20072204:A:G	1.80174e-07	-1.24024	-1.41769
20072335	chr19:20072335:C:G	7.93852e-07	-1.06161e-10	-1.17496
20072475	chr19:20072475:G:A	7.28384e-07	-1.06161e-10	-1.26103
20072930	chr19:20072930:C:T	1.27175e-06	-1.06161e-10	-0.703707
20072960	chr19:20072960:CACATATAAATATATATATACAT:C	1.23351e-06	-1.06161e-10	-0.734234
20072999	chr19:20072999:G:A	2.27716e-07	-1.19317	-1.23058
20073011	chr19:20073011:ACACT:A	1.48343e-07	-1.47699	-1.37533
20073023	chr19:20073023:C:A	3.82874e-07	-1.26123	-0.642919
20073196	chr19:20073196:G:A	7.58252e-07	-1.06161e-10	-1.22084
20073313	chr19:20073313:A:G	2.15718e-07	-1.54436	-0.933519
20073365	chr19:20073365:A:G	6.2354e-07	-1.06161e-10	-1.41644
20073465	chr19:20073465:C:T	1.8136e-07	-1.49585	-1.15552
20073466	chr19:20073466:G:A	6.43408e-07	-1.06161e-10	-1.38508
20073604	chr19:20073604:T:C	6.28277e-07	-1.06161e-10	-1.40887
20073613	chr19:20073613:T:C	1.08443e-06	-1.06161e-10	-0.863043
20073759	chr19:20073759:G:A	1.06158e-06	-1.06161e-10	-0.884343
20074124	chr19:20074124:G:A	8.6923e-07	-1.06161e-10	-1.08425
20074198	chr19:20074198:A:G	3.51572e-07	-1.05941	-0.930034
20074245	chr19:20074245:A:G	6.31514e-07	-1.06161e-10	-1.40373
20075238	chr19:20075238:C:T	1.27266e-06	-1.06161e-10	-0.70299
20075330	chr19:20075330:A:T	7.09501e-07	-1.28729	-4.04282e-10
20075418	chr19:20075418:AT:A	8.81318e-07	-1.07044	-4.04282e-10
20075638	chr19:20075638:A:G	3.76265e-07	-1.03229	-0.889266
20075735	chr19:20075735:A:G	9.92019e-07	-1.06161e-10	-0.952112
20075936	chr19:20075936:A:G	1.06926e-06	-1.06161e-10	-0.877134
20076092	chr19:20076092:G:C	2.2815e-07	-1.17937	-1.24248
20076325	chr19:20076325:G:A	7.54911e-07	-1.06161e-10	-1.22525
20076373	chr19:20076373:T:A	5.52146e-07	-0.295717	-1.24232
20076490	chr19:20076490:C:T	1.81641e-07	-1.23009	-1.41973
20076646	chr19:20076646:T:C	1.40246e-06	-1.06161e-10	-0.605868
20076673	chr19:20076673:G:A	7.41005e-07	-1.06161e-10	-1.24385
20077011	chr19:20077011:A:G	1.53045e-06	-1.06161e-10	-0.518535
20077218	chr19:20077218:A:C	1.94344e-07	-1.2003	-1.38193
20077247	chr19:20077247:C:T	1.82157e-07	-1.36812	-1.27886
20077459	chr19:20077459:C:T	8.02234e-07	-1.06161e-10	-1.16445
20077534	chr19:20077534:A:T	6.75927e-07	-1.06161e-10	-1.33577
20077798	chr19:20077798:A:G	1.96884e-07	-1.18188	-1.38736
20077809	chr19:20077809:C:T	1.64655e-06	-1.06161e-10	-0.445419
20077924	chr19:20077924:A:C	9.98472e-07	-0.945628	-4.04282e-10
20077936	chr19:20077936:T:C	1.93759e-07	-1.20225	-1.38299
20078627	chr19:20078627:TCAAAGACG:T	9.64379e-07	-1.06161e-10	-0.98037
20078698	chr19:20078698:C:T	1.01764e-06	-0.926609	-4.04282e-10
20078828	chr19:20078828:A:ATAAC	1.11642e-06	-0.833976	-4.04282e-10
20078845	chr19:20078845:A:G	1.87658e-07	-1.38301	-1.23422
20078879	chr19:20078879:T:C	1.85361e-07	-1.36665	-1.2629
20078961	chr19:20078961:A:G	9.84158e-07	-1.06161e-10	-0.960068
20079041	chr19:20079041:C:T	6.42579e-07	-1.38636	-4.04282e-10
20079314	chr19:20079314:T:G	7.45302e-07	-1.06161e-10	-1.23807
20079411	chr19:20079411:G:A	7.79645e-07	-1.06161e-10	-1.19302
20079474	chr19:20079474:CAT:C	2.12157e-07	-1.51079	-0.983735
20079529	chr19:20079529:A:G	1.0621e-06	-1.06161e-10	-0.883848
20079600	chr19:20079600:G:C	7.11079e-07	-1.06161e-10	-1.28507
20079607	chr19:20079607:G:A	7.14475e-07	-1.06161e-10	-1.28031
20079615	chr19:20079615:C:CA	1.22868e-06	-1.06161e-10	-0.738158
20079939	chr19:20079939:T:C	7.34857e-07	-1.25218	-4.04282e-10
20080452	chr19:20080452:A:C	1.29834e-06	-1.06161e-10	-0.683009
20080669	chr19:20080669:A:G	1.29153e-06	-1.06161e-10	-0.688269
20080715	chr19:20080715:G:A	2.77373e-06	-1.06161e-10	0.0760925
20081130	chr19:20081130:A:G	1.05486e-06	-1.06161e-10	-0.890688
20081141	chr19:20081141:C:T	1.7726e-06	-1.06161e-10	-0.371651
20081335	chr19:20081335:A:G	3.79768e-06	0.390292	-4.04282e-10
20081486	chr19:20081486:C:T	1.29261e-06	-1.06161e-10	-0.687433
20081487	chr19:20081487:A:G	1.23389e-06	-1.06161e-10	-0.733924
20081560	chr19:20081560:C:A	1.39535e-06	-1.06161e-10	-0.610955
20081708	chr19:20081708:G:A	4.57612e-07	-0.676467	-1.04937
20081763	chr19:20081763:TTTC:T	6.98854e-07	-1.06161e-10	-1.30241
20081824	chr19:20081824:G:T	1.59282e-07	-1.51671	-1.26447
20081891	chr19:20081891:A:T	7.2886e-07	-1.06161e-10	-1.26037
20082017	chr19:20082017:G:A	1.28259e-05	1.60102	0.00634445
20082396	chr19:20082396:A:G	7.59646e-07	-1.06161e-10	-1.219
20082739	chr19:20082739:C:T	7.44542e-07	-1.06161e-10	-1.23908
20082981	chr19:20082981:T:C	1.47673e-06	-1.06161e-10	-0.55427
20083020	chr19:20083020:C:A	1.30864e-06	-1.06161e-10	-0.675111
20083037	chr19:20083037:C:G	1.33134e-06	-1.06161e-10	-0.657914
20083131	chr19:20083131:A:C	1.30721e-06	-1.06161e-10	-0.676201
20083272	chr19:20083272:T:C	4.65976e-07	-0.658688	-1.04903
20083340	chr19:20083340:T:G	9.77514e-07	-1.06161e-10	-0.966842
20083431	chr19:20083431:G:A	1.53644e-06	-1.06161e-10	-0.514629
20083501	chr19:20083501:G:A	4.37376e-07	-0.690551	-1.08051
20083516	chr19:20083516:A:G	1.36547e-06	-1.06161e-10	-0.632603
20084031	chr19:20084031:C:T	1.05057e-06	-1.06161e-10	-0.894764
20084107	chr19:20084107:G:A	1.59546e-06	-1.06161e-10	-0.476936
20084116	chr19:20084116:C:T	1.45977e-06	-1.06161e-10	-0.565824
20084245	chr19:20084245:C:T	6.33036e-07	-1.06161e-10	-1.40133
20084348	chr19:20084348:C:T	1.41487e-06	-1.06161e-10	-0.597061
20084696	chr19:20084696:G:A	7.50246e-07	-1.23145	-4.04282e-10
20084798	chr19:20084798:G:A	1.00634e-06	-1.06161e-10	-0.937784
20084945	chr19:20084945:T:C	7.36073e-07	-1.06161e-10	-1.25053
20084959	chr19:20084959:C:T	7.35498e-07	-1.06161e-10	-1.25131
20084965	chr19:20084965:G:T	7.36263e-07	-1.06161e-10	-1.25027
20085017	chr19:20085017:T:A	1.07943e-06	-1.06161e-10	-0.867666
20085296	chr19:20085296:TTGGCCGAGACTGGAGTGCAG:T	2.0625e-07	-1.54427	-0.978496
20085345	chr19:20085345:C:T	7.28555e-07	-1.06161e-10	-1.26079
20085360	chr19:20085360:T:C	1.44709e-06	-1.06161e-10	-0.574546
20085408	chr19:20085408:T:C	7.48667e-07	-1.06161e-10	-1.23356
20085502	chr19:20085502:T:C	1.71156e-07	-1.45133	-1.25795
20085507	chr19:20085507:G:A	1.07836e-06	-1.06161e-10	-0.868661
20085512	chr19:20085512:G:A	1.01129e-06	-1.06161e-10	-0.932872
20085551	chr19:20085551:C:T	1.03661e-06	-1.06161e-10	-0.908139
20085612	chr19:20085612:T:C	1.48698e-06	-1.06161e-10	-0.547351
20085678	chr19:20085678:T:C	1.31098e-06	-1.06161e-10	-0.673323
20085859	chr19:20085859:T:C	1.07943e-06	-1.06161e-10	-0.867666
20086083	chr19:20086083:C:T	7.62744e-07	-1.06161e-10	-1.21493
20086296	chr19:20086296:G:A	1.4434e-07	-1.53969	-1.33999
20086301	chr19:20086301:T:C	2.84202e-07	-1.21083	-0.991335
20086459	chr19:20086459:T:C	1.31231e-06	-1.06161e-10	-0.672308
20086535	chr19:20086535:T:C	7.2842e-07	-1.06161e-10	-1.26098
20086583	chr19:20086583:C:G	2.19442e-07	-1.54292	-0.917846
20086967	chr19:20086967:T:C	7.35736e-07	-1.06161e-10	-1.25098
20087128	chr19:20087128:G:A	7.94454e-06	1.12839	-4.04282e-10
20087172	chr19:20087172:T:TG	2.02247e-07	-1.43974	-1.10262
20087411	chr19:20087411:C:T	7.36063e-07	-1.06161e-10	-1.25054
20087412	chr19:20087412:T:C	7.34295e-07	-1.06161e-10	-1.25294
20087449	chr19:20087449:T:G	7.32569e-07	0.143356	-1.39865
20087762	chr19:20087762:T:G	1.29146e-06	-1.06161e-10	-0.688325
20087851	chr19:20087851:A:C	5.57594e-07	-1.52822	-4.04282e-10
20087874	chr19:20087874:A:G	1.68522e-06	-0.374749	-0.0474566
20087880	chr19:20087880:A:G	7.35064e-07	-1.06161e-10	-1.2519
20087891	chr19:20087891:A:G	1.07659e-06	-1.06161e-10	-0.8703
20088150	chr19:20088150:T:C	8.73496e-07	-1.06161e-10	-1.07935
20088212	chr19:20088212:G:C	7.2627e-07	-1.06161e-10	-1.26393
20088380	chr19:20088380:T:C	9.91705e-07	-1.06161e-10	-0.952429
20088442	chr19:20088442:G:A	1.06735e-06	-1.06161e-10	-0.878921
20088643	chr19:20088643:G:A	1.15644e-06	-1.06161e-10	-0.798756
20088935	chr19:20088935:C:T	6.72612e-07	-1.06161e-10	-1.34069
20088936	chr19:20088936:G:A	1.42106e-06	-1.06161e-10	-0.592697
20089191	chr19:20089191:G:A	9.49076e-07	-1.06161e-10	-0.996366
20089201	chr19:20089201:T:C	1.05739e-06	-1.06161e-10	-0.888292
20089331	chr19:20089331:A:C	1.08287e-06	-1.06161e-10	-0.864482
20089381	chr19:20089381:C:T	3.02215e-06	0.161868	-4.04282e-10
20089382	chr19:20089382:G:A	1.09637e-06	-1.06161e-10	-0.852098
20089521	chr19:20089521:T:C	1.34092e-06	-1.06161e-10	-0.650741
20089670	chr19:20089670:C:T	4.83887e-07	-0.251571	-1.41843
20089695	chr19:20089695:A:G	1.1063e-06	-1.06161e-10	-0.843077
20089870	chr19:20089870:G:A	1.0741e-06	-1.06161e-10	-0.872614
20089984	chr19:20089984:C:T	1.08106e-06	-1.06161e-10	-0.866159
20090117	chr19:20090117:A:G	1.08796e-06	-1.06161e-10	-0.859792
20090192	chr19:20090192:T:C	1.02098e-06	-1.06161e-10	-0.923335
20090267	chr19:20090267:G:A	1.11672e-06	-1.06161e-10	-0.833702
20090506	chr19:20090506:C:T	7.29739e-07	-1.06161e-10	-1.25917
20090565	chr19:20090565:T:G	7.69208e-07	-1.06161e-10	-1.20649
20090597	chr19:20090597:C:G	1.08124e-06	-1.06161e-10	-0.865987
20090856	chr19:20090856:T:C	1.03321e-06	-1.06161e-10	-0.911433
20091017	chr19:20091017:C:T	6.42029e-07	-1.06161e-10	-1.38722
20091053	chr19:20091053:G:A	1.38078e-06	-1.06161e-10	-0.621452
20091089	chr19:20091089:C:T	7.75834e-07	-1.06161e-10	-1.19792
20091098	chr19:20091098:T:TC	1.09183e-06	-1.06161e-10	-0.856241
20091230	chr19:20091230:C:T	8.63092e-07	-1.06161e-10	-1.09133
20091252	chr19:20091252:G:A	8.75334e-07	-1.06161e-10	-1.07725
20091294	chr19:20091294:A:G	6.94013e-07	-1.06161e-10	-1.30936
20091686	chr19:20091686:T:C	1.0296e-06	-1.06161e-10	-0.914926
20091986	chr19:20091986:T:C	1.93363e-06	-1.06161e-10	-0.284699
20092119	chr19:20092119:C:T	6.82785e-07	-1.06161e-10	-1.32568
20092233	chr19:20092233:T:C	7.12531e-07	-1.06161e-10	-1.28303
20092322	chr19:20092322:C:T	1.66634e-06	-1.06161e-10	-0.43347
20092447	chr19:20092447:G:A	1.05236e-06	-1.06161e-10	-0.893067
20092616	chr19:20092616:C:T	9.59637e-07	-0.985299	-4.04282e-10
20092690	chr19:20092690:G:T	3.89055e-06	-0.646337	1.06079
20092706	chr19:20092706:G:A	7.99642e-07	-1.06161e-10	-1.16769
20092711	chr19:20092711:C:T	6.29746e-07	-1.06161e-10	-1.40654
20093112	chr19:20093112:C:T	1.41316e-07	-1.48567	-1.41519
20093494	chr19:20093494:G:A	7.18192e-07	-1.06161e-10	-1.27512
20093599	chr19:20093599:G:A	7.31073e-07	-1.06161e-10	-1.25734
20093614	chr19:20093614:G:A	6.70116e-07	-1.06161e-10	-1.3444
20093664	chr19:20093664:G:C	6.28619e-07	-1.5013	0.0929705
20093684	chr19:20093684:G:C	2.7104e-06	-1.06161e-10	0.0529984
20093886	chr19:20093886:AG:A	1.78067e-07	-1.52231	-1.14738
20093939	chr19:20093939:G:A	7.30165e-07	-1.06161e-10	-1.25858
20094131	chr19:20094131:G:A	7.29616e-07	-1.06161e-10	-1.25934
20094410	chr19:20094410:G:A	2.00842e-06	-1.06161e-10	-0.246751
20094465	chr19:20094465:T:A	6.29457e-07	-1.06161e-10	-1.407
20094652	chr19:20094652:C:T	2.50829e-07	-1.54425	-0.782838
20094939	chr19:20094939:G:A	6.80155e-07	-1.32953	-4.04282e-10
20094966	chr19:20094966:G:T	6.21218e-06	0.882413	-4.04282e-10
20095147	chr19:20095147:G:A	2.6571e-06	-1.06161e-10	0.0331358
20095330	chr19:20095330:C:T	1.61386e-06	-1.06161e-10	-0.465472
20095391	chr19:20095391:G:A	7.47877e-07	-1.06161e-10	-1.23462
20095647	chr19:20095647:A:T	7.27512e-07	-1.06161e-10	-1.26222
20095756	chr19:20095756:C:T	1.14769e-06	-1.06161e-10	-0.806347
20095939	chr19:20095939:G:A	7.03085e-07	-1.06161e-10	-1.29638
20095960	chr19:20095960:C:T	6.69523e-07	-1.06161e-10	-1.34529
20095961	chr19:20095961:A:G	7.07264e-07	-1.06161e-10	-1.29045
20097126	chr19:20097126:G:T	2.062e-06	-1.06161e-10	-0.220421
20097227	chr19:20097227:A:G	1.09159e-06	-0.856463	-4.04282e-10
20097273	chr19:20097273:A:G	6.7994e-07	-1.06161e-10	-1.32985
20097534	chr19:20097534:G:A	1.58376e-07	-1.53538	-1.2515
20097624	chr19:20097624:TG:T	9.46438e-07	-1.06161e-10	-0.999149
20097635	chr19:20097635:G:A	8.63147e-07	-1.06161e-10	-1.09127
20098303	chr19:20098303:C:T	9.72011e-07	-0.972488	-4.04282e-10
20098684	chr19:20098684:G:C	8.59756e-07	-1.06161e-10	-1.09521
20098718	chr19:20098718:T:C	8.60935e-07	-1.06161e-10	-1.09384
20098805	chr19:20098805:A:G	1.11532e-06	-1.06161e-10	-0.834959
20098923	chr19:20098923:A:G	8.59756e-07	-1.06161e-10	-1.09521
20098965	chr19:20098965:A:T	5.61215e-07	-1.52175	-4.04282e-10
20098969	chr19:20098969:A:G	6.78903e-07	-1.06161e-10	-1.33138
20099087	chr19:20099087:C:T	8.59756e-07	-1.06161e-10	-1.09521
20099143	chr19:20099143:C:T	1.75982e-06	-1.06161e-10	-0.378886
20099213	chr19:20099213:A:G	2.64396e-07	-1.22329	-1.05112
20099597	chr19:20099597:G:T	8.59756e-07	-1.06161e-10	-1.09521
20099934	chr19:20099934:C:T	1.57038e-07	-1.54387	-1.2515
20100101	chr19:20100101:C:G	7.29616e-07	-1.06161e-10	-1.25934
20100381	chr19:20100381:C:T	2.38508e-07	-1.54409	-0.833358
20100731	chr19:20100731:G:A	2.83339e-07	-1.06435	-1.14086
20100752	chr19:20100752:C:G	1.03994e-06	-1.06161e-10	-0.904936
20100951	chr19:20100951:G:A	2.4292e-07	-1.54414	-0.814978
20100989	chr19:20100989:TG:T	7.18517e-07	-1.06161e-10	-1.27467
20101286	chr19:20101286:G:A	8.59756e-07	-1.06161e-10	-1.09521
20101300	chr19:20101300:T:C	2.54691e-07	-1.13835	-1.17346
20101738	chr19:20101738:T:C	7.28341e-07	-1.06161e-10	-1.26109
20101823	chr19:20101823:T:C	8.08595e-07	-1.06161e-10	-1.15656
20102251	chr19:20102251:A:G	6.35886e-07	-1.06161e-10	-1.39684
20102431	chr19:20102431:A:G	2.43196e-06	-1.06161e-10	-0.0554035
20102737	chr19:20102737:A:C	6.23638e-07	-1.06161e-10	-1.41628
20102955	chr19:20102955:C:T	4.52814e-06	-1.06161e-10	0.566212
20102972	chr19:20102972:A:G	2.50056e-06	-0.027583	-4.04282e-10
20103156	chr19:20103156:G:T	1.72792e-07	-1.54164	-1.15813
20103267	chr19:20103267:T:C	1.77738e-07	-1.54423	-1.12731
20103497	chr19:20103497:T:G	6.30147e-07	-1.06161e-10	-1.4059
20103719	chr19:20103719:G:A	3.34798e-07	-1.3778	-0.660526
20103978	chr19:20103978:G:T	5.81572e-07	-1.48612	-4.04282e-10
20104126	chr19:20104126:C:G	9.17797e-07	-1.06161e-10	-1.02988
20104432	chr19:20104432:A:G	1.41286e-06	-1.06161e-10	-0.598481
20104560	chr19:20104560:C:A	1.45677e-06	-1.06161e-10	-0.56788
20104604	chr19:20104604:G:C	4.36235e-06	-1.06161e-10	0.528911
20104784	chr19:20104784:C:A	1.45125e-06	-1.06161e-10	-0.571676
20104817	chr19:20104817:A:C	6.41473e-07	-1.06161e-10	-1.38809
20104987	chr19:20104987:C:T	1.84542e-07	-1.54273	-1.09125
20105297	chr19:20105297:G:A	8.32886e-07	-1.06161e-10	-1.12696
20105396	chr19:20105396:T:A	3.01048e-06	0.158	-4.04282e-10
20105420	chr19:20105420:A:C	5.91954e-07	-1.46843	-4.04282e-10
20105807	chr19:20105807:C:T	5.8473e-07	-1.4807	-4.04282e-10
20105855	chr19:20105855:A:G	4.14153e-06	-1.06161e-10	0.476965
20105902	chr19:20105902:A:G	1.59565e-06	-1.06161e-10	-0.476817
20106506	chr19:20106506:G:C	7.85852e-07	-1.06161e-10	-1.18509
20106539	chr19:20106539:C:T	6.03481e-06	0.853445	-4.04282e-10
20106546	chr19:20106546:C:T	9.32339e-07	-1.06161e-10	-1.01416
20106728	chr19:20106728:C:T	1.31972e-06	-1.06161e-10	-0.666683
20107010	chr19:20107010:G:A	5.6227e-07	-1.51987	-4.04282e-10
20107368	chr19:20107368:C:T	3.84624e-07	-1.36309	-0.536495
20108142	chr19:20108142:G:GT	3.29799e-07	-1.51744	-0.535931
20108265	chr19:20108265:T:C	6.54606e-07	-1.06161e-10	-1.36782
20108289	chr19:20108289:T:C	6.54971e-07	-1.06161e-10	-1.36726
20108471	chr19:20108471:G:A	3.3919e-07	-1.52149	-0.503807
20108922	chr19:20108922:A:C	1.67602e-07	-1.53339	-1.19687
20109016	chr19:20109016:C:T	1.58927e-07	-1.53879	-1.24462
20109261	chr19:20109261:G:A	3.22354e-07	-1.52323	-0.552972
20109271	chr19:20109271:A:G	6.26222e-07	-1.06161e-10	-1.41215
20109419	chr19:20109419:A:C	3.20788e-07	-1.51017	-0.570905
20109421	chr19:20109421:TTAATA:T	1.03367e-06	-1.06161e-10	-0.910982
20109573	chr19:20109573:A:G	3.66593e-07	-1.51759	-0.430015
20109609	chr19:20109609:C:G	3.32444e-07	-1.51127	-0.534109
20110043	chr19:20110043:C:A	7.31797e-07	-1.06161e-10	-1.25635
20110232	chr19:20110232:A:G	6.40883e-07	-1.06161e-10	-1.38901
20110504	chr19:20110504:G:A	6.35458e-07	-1.06161e-10	-1.39751
20111163	chr19:20111163:A:G	2.32461e-07	-1.52952	-0.873615
20111531	chr19:20111531:C:T	1.51333e-07	-1.48666	-1.34571
20111546	chr19:20111546:TAAAG:T	9.54788e-07	-1.06161e-10	-0.990365
20112051	chr19:20112051:G:A	6.05343e-07	-1.44606	-4.04282e-10
20112060	chr19:20112060:T:C	9.153e-07	-1.06161e-10	-1.0326
20112304	chr19:20112304:T:C	1.47561e-07	-1.54384	-1.31377
20113008	chr19:20113008:A:C	4.98595e-07	-1.07327	-0.566789
20113476	chr19:20113476:G:GC	6.40867e-07	-1.38903	-4.04282e-10
20113808	chr19:20113808:A:T	2.32153e-06	-1.06161e-10	-0.101874
20113960	chr19:20113960:CTT:C	1.01972e-06	-1.06161e-10	-0.924571
20114197	chr19:20114197:AG:A	9.59721e-07	-1.06161e-10	-0.985212
20114614	chr19:20114614:T:C	1.54263e-06	-1.06161e-10	-0.510612
20114774	chr19:20114774:A:G	1.68261e-07	-1.43623	-1.29011
20114822	chr19:20114822:CCTTA:C	8.90774e-07	-1.06161e-10	-1.05976
20114941	chr19:20114941:A:G	3.5873e-07	-1.49622	-0.47306
20115031	chr19:20115031:ATTGT:A	1.62798e-06	-1.06161e-10	-0.456757
20115330	chr19:20115330:A:G	7.04185e-07	-1.29481	-4.04282e-10
20115331	chr19:20115331:G:C	9.38299e-07	-1.06161e-10	-1.00779
20115395	chr19:20115395:T:C	1.49597e-06	-1.06161e-10	-0.541322
20116514	chr19:20116514:A:G	7.3774e-07	-1.24826	-4.04282e-10
20117050	chr19:20117050:A:T	5.68699e-07	-1.5085	-4.04282e-10
20117261	chr19:20117261:C:G	6.87186e-07	-1.06161e-10	-1.31925
20117514	chr19:20117514:C:T	5.89972e-07	-1.47178	-4.04282e-10
20117637	chr19:20117637:G:A	5.74279e-07	-1.49874	-4.04282e-10
20117992	chr19:20117992:A:G	1.53241e-06	-1.06161e-10	-0.517257
20118677	chr19:20118677:G:A	3.08798e-07	-1.54408	-0.575084
20119129	chr19:20119129:T:C	7.39879e-06	-1.06161e-10	1.05722
20119420	chr19:20119420:T:C	9.06687e-07	-1.06161e-10	-1.04206
20119455	chr19:20119455:T:A	1.63837e-07	-1.53135	-1.22164
20119683	chr19:20119683:C:T	2.87703e-07	-1.54437	-0.645557
20119834	chr19:20119834:T:C	6.54897e-07	-1.06161e-10	-1.36738
20119875	chr19:20119875:T:A	6.25782e-07	-1.06161e-10	-1.41285
20120002	chr19:20120002:A:G	8.83592e-07	-1.06161e-10	-1.06786
20120352	chr19:20120352:C:T	1.60158e-06	-1.06161e-10	-0.473107
20120779	chr19:20120779:A:G	6.25055e-07	-1.06161e-10	-1.41402
20120896	chr19:20120896:C:G	6.31647e-07	-1.06161e-10	-1.40352
20121150	chr19:20121150:A:G	5.50426e-07	-1.54116	-4.04282e-10
20121368	chr19:20121368:TA:T	1.6214e-07	-1.54433	-1.21907
20121444	chr19:20121444:G:A	6.26856e-07	-1.06161e-10	-1.41114
20121734	chr19:20121734:TTATGCTTTA:T	6.47106e-07	-1.06161e-10	-1.37934
20121912	chr19:20121912:C:T	1.62445e-07	-1.54299	-1.21853
20122478	chr19:20122478:G:A	1.56839e-06	-1.06161e-10	-0.494052
20122691	chr19:20122691:G:A	2.42946e-07	-1.54429	-0.814726
20122780	chr19:20122780:A:G	1.40147e-06	-1.06161e-10	-0.606581
20122941	chr19:20122941:CCTG:C	6.58751e-07	-1.06161e-10	-1.36151
20122982	chr19:20122982:C:T	2.13024e-07	-1.54355	-0.946899
20123730	chr19:20123730:GT:G	6.28692e-07	-1.06161e-10	-1.40821
20123817	chr19:20123817:A:G	6.58752e-07	-1.06161e-10	-1.36151
20123826	chr19:20123826:C:T	6.20316e-07	-0.140807	-1.28082
20123835	chr19:20123835:T:C	2.0401e-07	-1.51204	-1.02164
20124228	chr19:20124228:A:G	2.0103e-07	-1.515	-1.03339
20124411	chr19:20124411:C:T	6.35033e-07	-1.06161e-10	-1.39818
20124521	chr19:20124521:A:G	7.69435e-07	-1.06161e-10	-1.2062
20124666	chr19:20124666:C:G	1.71129e-07	-1.44057	-1.26887
20124811	chr19:20124811:G:A	6.45997e-07	-1.06161e-10	-1.38106
20125120	chr19:20125120:G:A	1.84662e-07	-1.5419	-1.09143
20125127	chr19:20125127:C:T	8.06183e-07	-1.06161e-10	-1.15954
20125485	chr19:20125485:G:A	7.96979e-07	-1.06161e-10	-1.17103
20125706	chr19:20125706:A:C	6.69065e-07	-1.34597	-4.04282e-10
20126330	chr19:20126330:A:G	6.31276e-07	-1.06161e-10	-1.40411
20126396	chr19:20126396:G:A	6.77684e-07	-1.06161e-10	-1.33317
20126655	chr19:20126655:T:TC	2.55858e-07	-1.44419	-0.863041
20126796	chr19:20126796:T:A	6.65193e-07	-1.06161e-10	-1.35178
20126802	chr19:20126802:C:T	2.48873e-07	-1.54366	-0.791251
20127266	chr19:20127266:T:C	8.54298e-07	-1.06161e-10	-1.10157
20127339	chr19:20127339:A:C	2.34426e-07	-1.4902	-0.904515
20127551	chr19:20127551:A:G	2.43242e-07	-1.50649	-0.851306
20127602	chr19:20127602:AACATTTTT:A	6.74791e-07	-1.06161e-10	-1.33745
20127629	chr19:20127629:A:G	6.69405e-07	-1.06161e-10	-1.34547
20127760	chr19:20127760:G:A	6.62078e-07	-1.06161e-10	-1.35647
20127853	chr19:20127853:T:C	2.29217e-07	-1.47986	-0.937324
20128474	chr19:20128474:T:G	2.3992e-07	-1.54379	-0.82776
20129240	chr19:20129240:G:A	2.63393e-07	-1.54381	-0.734397
20129449	chr19:20129449:G:C	2.62571e-07	-1.54411	-0.737226
20129452	chr19:20129452:A:C	1.69855e-06	-1.06161e-10	-0.414326
20129462	chr19:20129462:C:T	1.73131e-06	-0.395219	-4.04282e-10
20129679	chr19:20129679:A:G	8.95857e-07	-1.05407	-4.04282e-10
20129744	chr19:20129744:CTA:C	7.10145e-07	-1.06161e-10	-1.28638
20129839	chr19:20129839:T:C	9.0687e-07	-1.04186	-4.04282e-10
20129857	chr19:20129857:G:A	2.48968e-07	-1.54085	-0.793685
20130118	chr19:20130118:A:G	2.89897e-07	-1.54283	-0.639498
20130121	chr19:20130121:T:A	2.2495e-07	-1.53904	-0.896934
20130325	chr19:20130325:C:T	7.09864e-07	-1.06161e-10	-1.28678
20130698	chr19:20130698:A:C	1.01415e-06	-1.06161e-10	-0.930044
20131283	chr19:20131283:C:T	2.55686e-07	-1.54124	-0.766664
20131290	chr19:20131290:T:A	6.67219e-07	-1.06161e-10	-1.34874
20131465	chr19:20131465:G:A	2.49717e-07	-1.54391	-0.787619
20131665	chr19:20131665:CA:C	1.67781e-07	-1.52629	-1.2029
20131907	chr19:20131907:ATCATC:A	2.04286e-06	-0.229749	-4.04282e-10
20132668	chr19:20132668:A:T	1.77591e-07	-1.52469	-1.14768
20132981	chr19:20132981:T:A	5.04056e-07	-1.12084	-0.508324
20133375	chr19:20133375:C:T	8.44205e-07	-1.06161e-10	-1.11346
20133516	chr19:20133516:A:T	2.46979e-07	-1.54432	-0.798233
20133555	chr19:20133555:C:T	6.27485e-07	-1.06161e-10	-1.41013
20133789	chr19:20133789:A:T	9.65664e-07	-1.43259	0.453548
20133832	chr19:20133832:G:C	6.325e-07	-1.06161e-10	-1.40217
20134271	chr19:20134271:G:C	1.52153e-07	-1.52526	-1.3017
20135091	chr19:20135091:G:A	6.66803e-07	-1.06161e-10	-1.34936
20135154	chr19:20135154:T:G	4.1598e-07	-0.987498	-0.833718
20135166	chr19:20135166:A:G	2.33516e-07	-1.54367	-0.854937
20135437	chr19:20135437:G:T	2.47948e-07	-1.5391	-0.799535
20135598	chr19:20135598:G:A	3.26593e-06	0.239445	-4.04282e-10
20135619	chr19:20135619:T:C	2.37357e-07	-1.54418	-0.838113
20135789	chr19:20135789:G:T	7.0801e-07	-1.06161e-10	-1.2894
20135924	chr19:20135924:G:A	8.8198e-07	-1.06161e-10	-1.06968
20135946	chr19:20135946:CA:C	2.00671e-06	-1.06161e-10	-0.247601
20135962	chr19:20135962:AT:A	6.22556e-07	-1.06161e-10	-1.41802
20136236	chr19:20136236:A:G	2.27276e-07	-1.54418	-0.881513
20136357	chr19:20136357:A:T	6.22365e-07	-1.06161e-10	-1.41833
20136703	chr19:20136703:C:A	6.39935e-07	-1.06161e-10	-1.39049
20136999	chr19:20136999:C:A	2.44991e-07	-1.54376	-0.806877
20137070	chr19:20137070:G:A	2.44878e-07	-1.54331	-0.807789
20137118	chr19:20137118:C:A	2.44661e-07	-1.54437	-0.807612
20137422	chr19:20137422:T:C	2.56823e-07	-1.54278	-0.760685
20137430	chr19:20137430:G:A	1.0125e-06	-1.06161e-10	-0.931678
20137522	chr19:20137522:C:T	7.96253e-06	-1.06161e-10	1.13065
20137523	chr19:20137523:G:A	8.62628e-07	-1.06161e-10	-1.09187
20137579	chr19:20137579:G:A	2.28636e-05	-1.06161e-10	2.18545
20137669	chr19:20137669:G:A	3.25738e-06	-1.06161e-10	0.236825
20137820	chr19:20137820:C:A	6.82716e-07	-1.06161e-10	-1.32578
20138549	chr19:20138549:G:A	7.2084e-07	-1.06161e-10	-1.27144
20138605	chr19:20138605:T:C	1.00195e-06	-1.06161e-10	-0.942148
20138846	chr19:20138846:AT:A	1.58847e-07	-1.368	-1.41591
20139045	chr19:20139045:G:C	2.17677e-07	-1.54383	-0.925011
20139174	chr19:20139174:T:C	2.19556e-07	-1.54418	-0.916061
20139397	chr19:20139397:C:A	2.15231e-07	-1.54372	-0.936421
20139768	chr19:20139768:G:A	1.04259e-06	-1.06161e-10	-0.90239
20139856	chr19:20139856:T:G	6.8696e-07	-1.06161e-10	-1.31958
20140528	chr19:20140528:G:A	1.83181e-07	-1.53078	-1.1106
20140530	chr19:20140530:G:A	1.47974e-06	-1.06161e-10	-0.552235
20140614	chr19:20140614:TAAGAA:T	2.40767e-07	-1.5437	-0.82432
20140798	chr19:20140798:A:G	6.90014e-07	-1.06161e-10	-1.31514
20141140	chr19:20141140:A:G	8.22799e-07	-1.06161e-10	-1.13914
20141396	chr19:20141396:C:T	2.16598e-07	-1.53688	-0.936932
20141927	chr19:20141927:C:T	6.61393e-07	-1.06161e-10	-1.35751
20141961	chr19:20141961:A:C	6.5787e-07	-1.06161e-10	-1.36285
20142241	chr19:20142241:C:T	1.79115e-06	-0.361243	-4.04282e-10
20142268	chr19:20142268:C:G	7.02082e-07	-1.06161e-10	-1.2978
20142336	chr19:20142336:T:TCA	6.53059e-07	-1.06161e-10	-1.37019
20142475	chr19:20142475:G:A	1.85692e-07	-1.52784	-1.09992
20142954	chr19:20142954:G:T	2.49336e-07	-1.54253	-0.790525
20142961	chr19:20142961:G:A	5.15457e-07	-0.969967	-0.636833
20143797	chr19:20143797:T:C	4.37313e-07	-1.54053	-0.23068
20143867	chr19:20143867:C:T	6.89176e-07	-1.06161e-10	-1.31636
20144179	chr19:20144179:A:T	1.56744e-06	-1.06161e-10	-0.494657
20144261	chr19:20144261:G:A	2.42143e-07	-1.39516	-0.967168
20144275	chr19:20144275:C:T	2.39399e-07	-1.40086	-0.97286
20144406	chr19:20144406:C:G	6.81996e-07	-1.06161e-10	-1.32683
20144653	chr19:20144653:G:A	9.20458e-07	-1.06161e-10	-1.02698
20144697	chr19:20144697:T:A	7.85359e-07	-1.50418	0.318465
20144805	chr19:20144805:T:C	9.16409e-07	-1.03139	-4.04282e-10
20145377	chr19:20145377:G:T	2.27962e-07	-1.43645	-0.986223
20145673	chr19:20145673:C:T	6.37633e-07	-1.06161e-10	-1.39409
20146464	chr19:20146464:A:T	2.22096e-07	-1.37167	-1.07707
20146576	chr19:20146576:T:C	2.64867e-07	-1.43926	-0.833366
20147136	chr19:20147136:T:C	6.38645e-07	-1.06161e-10	-1.39251
20147154	chr19:20147154:A:G	5.98686e-07	-0.946261	-0.510857
20147211	chr19:20147211:C:A	6.48803e-07	-1.06161e-10	-1.37673
20147692	chr19:20147692:TATA:T	1.04064e-06	-1.06161e-10	-0.904262
20147782	chr19:20147782:C:T	6.39303e-07	-1.06161e-10	-1.39148
20148048	chr19:20148048:T:G	6.39792e-07	-1.06161e-10	-1.39071
20148338	chr19:20148338:A:G	7.56823e-07	-1.06161e-10	-1.22272
20148410	chr19:20148410:C:T	2.82948e-07	-1.44803	-0.758562
20148413	chr19:20148413:A:G	6.71654e-07	-1.06161e-10	-1.34211
20150709	chr19:20150709:GCCCTCGGGC:G	6.37331e-07	-1.06161e-10	-1.39457
20150863	chr19:20150863:C:A	3.76852e-07	-1.47255	-0.447455
20151027	chr19:20151027:C:T	8.65566e-07	-1.06161e-10	-1.08847
20151030	chr19:20151030:C:T	6.58824e-07	-1.06161e-10	-1.3614
20151224	chr19:20151224:G:A	6.8874e-07	-1.06161e-10	-1.31699
20151393	chr19:20151393:C:T	1.01429e-06	-1.06161e-10	-0.929912
20151414	chr19:20151414:T:G	1.80593e-06	-1.06161e-10	-0.353025
20151514	chr19:20151514:A:G	2.60213e-07	-1.08236	-1.20799
20151531	chr19:20151531:GGA:G	1.00761e-06	-1.06161e-10	-0.936517
20151579	chr19:20151579:G:T	7.2325e-07	-1.06161e-10	-1.2681
20151651	chr19:20151651:A:AG	3.39129e-07	-1.45313	-0.572344
20151721	chr19:20151721:A:G	2.9093e-07	-1.4241	-0.754672
20151841	chr19:20151841:G:C	9.59276e-07	-1.06161e-10	-0.985675
20151877	chr19:20151877:A:G	7.03453e-07	-1.06161e-10	-1.29585
20152447	chr19:20152447:A:G	1.01993e-06	-1.06161e-10	-0.92437
20152643	chr19:20152643:G:A	7.60606e-07	-1.06161e-10	-1.21774
20152752	chr19:20152752:A:G	3.82953e-07	-1.03355	-0.870394
20152837	chr19:20152837:G:A	1.15001e-06	-1.06161e-10	-0.804331
20152899	chr19:20152899:A:G	2.52396e-06	-0.0182717	-4.04282e-10
20153052	chr19:20153052:T:C	7.94203e-07	-1.17452	-4.04282e-10
20153064	chr19:20153064:C:G	6.31764e-07	-1.06161e-10	-1.40334
20153076	chr19:20153076:G:A	6.3892e-07	-1.06161e-10	-1.39207
20153431	chr19:20153431:G:A	6.39903e-07	-1.06161e-10	-1.39054
20153450	chr19:20153450:G:A	3.86469e-07	-1.01734	-0.877461
20153491	chr19:20153491:G:T	7.46427e-07	-1.06161e-10	-1.23656
20154331	chr19:20154331:A:G	6.36165e-07	-1.06161e-10	-1.3964
20154377	chr19:20154377:T:C	2.30599e-07	-1.39431	-1.01686
20155273	chr19:20155273:C:CAA	6.135e-07	-0.90315	-0.529525
20155589	chr19:20155589:TCTC:T	6.39334e-07	-1.06161e-10	-1.39143
20155769	chr19:20155769:AG:A	6.94446e-07	-1.06161e-10	-1.30874
20155907	chr19:20155907:A:C	4.99754e-07	-1.45511	-0.182628
20156022	chr19:20156022:C:T	6.84023e-07	-1.06161e-10	-1.32386
20156056	chr19:20156056:G:A	1.04956e-06	-1.06161e-10	-0.895729
20156171	chr19:20156171:C:A	6.55897e-07	-1.06161e-10	-1.36585
20156428	chr19:20156428:A:G	2.43186e-07	-1.54363	-0.814398
20156430	chr19:20156430:A:G	6.30477e-07	-1.06161e-10	-1.40538
20156999	chr19:20156999:T:A	6.85407e-07	-1.06161e-10	-1.32184
20157176	chr19:20157176:GGGT:G	9.14769e-07	-1.06161e-10	-1.03318
20157350	chr19:20157350:T:A	6.79831e-07	-1.06161e-10	-1.33001
20157382	chr19:20157382:G:A	7.35779e-07	-1.06161e-10	-1.25092
20157760	chr19:20157760:A:G	6.28097e-07	-1.06161e-10	-1.40916
20157814	chr19:20157814:C:T	3.04182e-06	0.168356	-4.04282e-10
20157816	chr19:20157816:G:A	7.75402e-06	0.893061	0.211052
20157909	chr19:20157909:G:A	6.87824e-07	-1.06161e-10	-1.31832
20157992	chr19:20157992:A:G	6.34968e-07	-1.06161e-10	-1.39828
20158000	chr19:20158000:G:A	5.52597e-07	-1.53723	-4.04282e-10
20158040	chr19:20158040:T:TA	2.03085e-07	-1.41101	-1.12721
20158477	chr19:20158477:C:T	5.37441e-07	-0.987809	-0.577226
20158522	chr19:20158522:A:C	2.32273e-07	-1.40354	-1.0004
20158613	chr19:20158613:T:C	6.30974e-07	-1.06161e-10	-1.40459
20158771	chr19:20158771:T:G	4.20005e-07	-1.47394	-0.337652
20158780	chr19:20158780:A:G	2.38371e-07	-1.3405	-1.03752
20158974	chr19:20158974:T:TAA	6.21111e-07	-1.06161e-10	-1.42034
20159034	chr19:20159034:A:C	6.5635e-07	-1.06161e-10	-1.36516
20159060	chr19:20159060:CT:C	2.1947e-06	-1.06161e-10	-0.158052
20159136	chr19:20159136:C:T	4.93443e-07	-1.44202	-0.208429
20159159	chr19:20159159:T:A	1.64287e-06	-1.06161e-10	-0.447655
20159843	chr19:20159843:T:C	5.78238e-07	-1.49187	-4.04282e-10
20160841	chr19:20160841:C:T	1.61447e-05	1.30002	0.537472
20160946	chr19:20160946:C:T	1.00099e-06	-1.06161e-10	-0.943107
20161276	chr19:20161276:T:C	2.24941e-07	-1.54106	-0.894952
20161277	chr19:20161277:G:A	1.01444e-06	-1.06161e-10	-0.92976
20161341	chr19:20161341:T:C	3.50725e-07	-1.28257	-0.709284
20161368	chr19:20161368:G:A	1.17206e-06	-1.06161e-10	-0.785336
20161470	chr19:20161470:GT:G	6.20998e-07	-1.06161e-10	-1.42053
20161562	chr19:20161562:A:G	7.83161e-07	-1.06161e-10	-1.18852
20161662	chr19:20161662:T:C	2.46643e-07	-1.20847	-1.13545
20162269	chr19:20162269:A:T	6.24693e-07	-1.06161e-10	-1.41459
20162301	chr19:20162301:CTA:C	3.70255e-07	-1.44443	-0.493237
20162333	chr19:20162333:G:A	3.31453e-07	-0.880025	-1.16834
20162359	chr19:20162359:T:C	6.25033e-07	-1.06161e-10	-1.41405
20162360	chr19:20162360:A:T	6.25137e-07	-1.06161e-10	-1.41388
20162575	chr19:20162575:C:T	3.59631e-07	-0.946895	-1.01988
20162651	chr19:20162651:C:T	6.29313e-07	-1.06161e-10	-1.40723
20162971	chr19:20162971:G:A	4.80188e-07	-1.45458	-0.223093
20163382	chr19:20163382:C:T	7.78532e-07	-1.06161e-10	-1.19444
20163619	chr19:20163619:G:T	9.19999e-07	-1.06161e-10	-1.02748
20163916	chr19:20163916:C:T	6.26268e-07	-1.06161e-10	-1.41208
20164238	chr19:20164238:A:G	4.92933e-07	-1.47255	-0.178936
20164486	chr19:20164486:C:T	6.31008e-07	-1.06161e-10	-1.40454
20164910	chr19:20164910:G:A	9.03176e-07	-1.04594	-4.04282e-10
20165070	chr19:20165070:G:A	6.48063e-07	-1.06161e-10	-1.37787
20165263	chr19:20165263:G:T	2.2765e-06	-1.06161e-10	-0.12146
20165269	chr19:20165269:G:A	6.33801e-07	-1.06161e-10	-1.40012
20165287	chr19:20165287:C:A	8.85871e-07	-1.06161e-10	-1.06528
20166409	chr19:20166409:C:T	6.34193e-07	-1.06161e-10	-1.3995
20166469	chr19:20166469:C:T	7.59851e-07	-1.06161e-10	-1.21873
20166591	chr19:20166591:C:T	7.46175e-07	-1.06161e-10	-1.23689
20166848	chr19:20166848:A:G	1.02864e-06	-1.06161e-10	-0.91586
20167098	chr19:20167098:G:A	6.40213e-07	-1.06161e-10	-1.39005
20167544	chr19:20167544:C:T	6.24468e-07	-1.06161e-10	-1.41495
20167747	chr19:20167747:T:A	3.52965e-07	-0.941377	-1.04411
20167940	chr19:20167940:C:T	6.26127e-07	-1.06161e-10	-1.4123
20168060	chr19:20168060:G:T	6.24836e-07	-1.06161e-10	-1.41437
20168178	chr19:20168178:C:G	4.17307e-07	-0.994933	-0.823099
20168538	chr19:20168538:C:T	6.36119e-07	-1.06161e-10	-1.39647
20168849	chr19:20168849:T:A	8.11906e-07	-1.06161e-10	-1.15247
20168901	chr19:20168901:C:T	1.95714e-07	-1.20186	-1.37335
20169015	chr19:20169015:A:G	3.85427e-07	-0.986391	-0.911111
20169268	chr19:20169268:T:G	6.23202e-07	-1.06161e-10	-1.41698
20169735	chr19:20169735:A:G	6.30526e-07	-1.06161e-10	-1.4053
20170053	chr19:20170053:G:A	1.03148e-06	-1.06161e-10	-0.913107
20170067	chr19:20170067:AT:A	6.27964e-07	-1.06161e-10	-1.40937
20170457	chr19:20170457:C:T	4.10506e-07	-0.943223	-0.891241
20170510	chr19:20170510:T:A	2.22386e-06	-1.06161e-10	-0.144855
20170515	chr19:20170515:A:C	1.35914e-06	-0.637245	-4.04282e-10
20170649	chr19:20170649:C:CAG	3.94489e-07	-1.09079	-0.78347
20171131	chr19:20171131:G:A	5.11356e-07	-1.5426	-0.0721922
20171276	chr19:20171276:C:G	6.26512e-07	-1.06161e-10	-1.41169
20171670	chr19:20171670:T:G	4.07528e-07	-1.07693	-0.76481
20172420	chr19:20172420:T:C	1.89675e-06	-1.06161e-10	-0.303955
20172445	chr19:20172445:C:T	9.0892e-07	-1.06161e-10	-1.0396
20172892	chr19:20172892:T:C	5.61814e-07	-1.52068	-4.04282e-10
20173201	chr19:20173201:A:G	8.66007e-07	-1.06161e-10	-1.08796
20173209	chr19:20173209:G:A	6.12419e-07	-1.53041	0.0959736
20173323	chr19:20173323:C:T	6.63144e-07	-1.53725	0.182384
20173435	chr19:20173435:T:C	6.34698e-07	-1.53895	0.140243
20173549	chr19:20173549:G:A	6.26853e-07	-1.06161e-10	-1.41114
20173897	chr19:20173897:T:C	4.96105e-07	-0.772904	-0.872164
20174039	chr19:20174039:T:A	6.0316e-07	-1.44967	-4.04282e-10
20174229	chr19:20174229:T:C	3.8461e-07	-1.09248	-0.807148
20174237	chr19:20174237:AAAG:A	9.39399e-06	-1.06161e-10	1.29597
20174583	chr19:20174583:GTCACCATGT:G	9.87667e-07	-1.06161e-10	-0.956509
20174956	chr19:20174956:A:G	6.21203e-07	-1.06161e-10	-1.4202
20175406	chr19:20175406:A:G	6.33609e-07	-1.06161e-10	-1.40042
20175742	chr19:20175742:G:C	6.227e-07	-1.06161e-10	-1.41779
20175944	chr19:20175944:G:C	6.51981e-07	-1.06161e-10	-1.37184
20175960	chr19:20175960:A:G	2.63656e-07	-1.47567	-0.801535
20175979	chr19:20175979:C:T	3.38457e-07	-0.989444	-1.03801
20176252	chr19:20176252:GCTTCCTAGATGGGATGGTGGCTGGGAAGAGGTGCTCGTCA:G	2.66189e-06	-1.06161e-10	0.0349358
20176336	chr19:20176336:T:TC	4.45654e-07	-1.5356	-0.216715
20176607	chr19:20176607:G:A	1.45782e-06	-1.06161e-10	-0.567158
20176733	chr19:20176733:G:A	1.21491e-06	-1.06161e-10	-0.749428
20176749	chr19:20176749:G:A	8.9455e-06	-1.06161e-10	1.24705
20176830	chr19:20176830:A:T	6.32979e-07	-1.06161e-10	-1.40142
20177161	chr19:20177161:G:C	3.40522e-05	-1.06161e-10	2.5838
20177687	chr19:20177687:G:A	6.30898e-07	-1.06161e-10	-1.40471
20177819	chr19:20177819:A:G	2.54012e-07	-1.49248	-0.82199
20177829	chr19:20177829:G:C	1.90915e-07	-1.35799	-1.24203
20178005	chr19:20178005:C:A	1.69195e-06	-1.06161e-10	-0.41822
20178048	chr19:20178048:T:G	5.48679e-07	-1.54434	-4.04282e-10
20178102	chr19:20178102:TA:T	6.3702e-07	-1.54294	0.147889
20178298	chr19:20178298:C:T	1.26381e-06	-1.06161e-10	-0.709969
20178315	chr19:20178315:C:G	7.54381e-07	-1.22596	-4.04282e-10
20178417	chr19:20178417:G:A	2.69893e-07	-1.48072	-0.773108
20178457	chr19:20178457:T:C	1.03718e-06	-1.06161e-10	-0.907593
20179261	chr19:20179261:TATCTA:T	1.85073e-07	-1.50037	-1.13074
20179308	chr19:20179308:T:C	5.49953e-07	-1.54202	-4.04282e-10
20179435	chr19:20179435:A:G	3.30576e-07	-1.01196	-1.03906
20179438	chr19:20179438:C:T	1.26589e-06	-0.708325	-4.04282e-10
20179474	chr19:20179474:A:G	3.14678e-07	-1.01691	-1.0834
20179861	chr19:20179861:TAGG:T	6.91491e-07	-1.06161e-10	-1.31301
20179996	chr19:20179996:G:C	2.49116e-07	-1.47965	-0.854285
20180353	chr19:20180353:T:C	3.83818e-07	-1.07675	-0.824935
20180454	chr19:20180454:T:C	2.64276e-07	-1.4691	-0.805763
20180518	chr19:20180518:C:T	4.26404e-07	-0.914709	-0.881757
20180589	chr19:20180589:CT:C	6.24151e-07	-1.06161e-10	-1.41546
20180591	chr19:20180591:T:C	6.24032e-07	-1.06161e-10	-1.41565
20180771	chr19:20180771:A:T	6.29673e-07	-1.06161e-10	-1.40665
20180863	chr19:20180863:A:G	3.72061e-07	-1.02955	-0.903251
20180902	chr19:20180902:G:A	4.06256e-07	-0.97188	-0.872991
20181538	chr19:20181538:A:AAAAAC	9.22215e-07	-1.02508	-4.04282e-10
20181661	chr19:20181661:G:T	6.9758e-07	-1.30424	-4.04282e-10
20181772	chr19:20181772:C:T	6.31385e-07	-1.06161e-10	-1.40394
20182030	chr19:20182030:T:G	6.25139e-07	-1.06161e-10	-1.41388
20182684	chr19:20182684:G:C	6.33518e-07	-1.06161e-10	-1.40057
20182704	chr19:20182704:C:T	8.70529e-07	-1.06161e-10	-1.08275
20182816	chr19:20182816:C:A	6.33772e-07	-1.06161e-10	-1.40017
20182827	chr19:20182827:A:G	6.32771e-07	-1.06161e-10	-1.40175
20182849	chr19:20182849:G:A	2.29324e-07	-1.23512	-1.1816
20183133	chr19:20183133:GCTT:G	6.218e-07	-1.06161e-10	-1.41924
20183389	chr19:20183389:G:A	4.35126e-07	-1.0626	-0.713615
20183572	chr19:20183572:GTTC:G	8.27625e-07	-1.06161e-10	-1.13329
20183860	chr19:20183860:T:C	6.30899e-07	-1.06161e-10	-1.40471
20184361	chr19:20184361:A:G	6.3041e-07	-1.06161e-10	-1.40548
20184420	chr19:20184420:C:T	6.27443e-07	-1.06161e-10	-1.4102
20184599	chr19:20184599:C:G	6.34793e-07	-1.06161e-10	-1.39856
20185028	chr19:20185028:T:C	4.32776e-07	-1.0867	-0.694929
20185566	chr19:20185566:G:A	2.1369e-06	-0.184744	-4.04282e-10
20186388	chr19:20186388:C:T	2.72557e-07	-1.03745	-1.20655
20186412	chr19:20186412:G:A	9.50682e-07	-1.06161e-10	-0.994675
20186418	chr19:20186418:T:C	3.51665e-07	-0.990509	-0.998667
20186568	chr19:20186568:T:G	2.96318e-07	-0.955053	-1.20537
20187049	chr19:20187049:C:A	4.22652e-07	-1.03758	-0.767727
20187064	chr19:20187064:T:G	3.54637e-07	-0.960979	-1.01978
20187117	chr19:20187117:C:T	5.49529e-07	-1.54279	-4.04282e-10
20187206	chr19:20187206:T:G	3.44928e-07	-1.00449	-1.00403
20187615	chr19:20187615:C:T	6.54658e-07	-1.06161e-10	-1.36774
20187675	chr19:20187675:A:T	5.93767e-07	-1.49198	0.026608
20187749	chr19:20187749:C:T	8.54991e-07	-1.06161e-10	-1.10076
20187861	chr19:20187861:G:A	2.05247e-06	0.988443	-1.2135
20188035	chr19:20188035:A:G	2.84167e-07	-1.38123	-0.821066
20189067	chr19:20189067:T:C	1.96242e-06	-1.06161e-10	-0.269923
20189274	chr19:20189274:T:A	7.04409e-07	-1.06161e-10	-1.2945
20189614	chr19:20189614:G:A	6.2465e-07	-1.06161e-10	-1.41466
20189650	chr19:20189650:C:T	2.2562e-07	-1.40004	-1.03296
20189870	chr19:20189870:G:A	6.24382e-07	-1.06161e-10	-1.41509
20190179	chr19:20190179:T:G	9.23964e-07	-1.06161e-10	-1.02318
20190557	chr19:20190557:T:G	2.07756e-06	-1.06161e-10	-0.212906
20190836	chr19:20190836:G:A	4.35171e-07	-0.93859	-0.837527
20190930	chr19:20190930:C:T	5.37635e-07	-1.50287	-0.0618061
20191165	chr19:20191165:A:G	2.4681e-07	-1.2741	-1.06913
20191592	chr19:20191592:AC:A	6.43851e-07	-1.48167	0.097283
20192135	chr19:20192135:G:A	4.95826e-07	-1.00722	-0.638405
20192259	chr19:20192259:T:G	6.33855e-07	-1.06161e-10	-1.40003
20192333	chr19:20192333:A:G	4.90136e-07	-1.02665	-0.630519
20192717	chr19:20192717:A:G	4.57063e-07	-1.03103	-0.696002
20192845	chr19:20192845:C:A	6.4067e-07	-1.06161e-10	-1.38934
20192949	chr19:20192949:C:T	4.60816e-07	-1.00315	-0.715708
20193130	chr19:20193130:AAT:A	6.28782e-07	-1.06161e-10	-1.40807
20193479	chr19:20193479:G:A	4.74216e-07	-1.01781	-0.672387
20193597	chr19:20193597:G:A	8.50164e-07	-1.06161e-10	-1.10643
20193775	chr19:20193775:TTCTA:T	2.48864e-07	-1.44114	-0.893807
20194060	chr19:20194060:CAAT:C	9.66443e-07	-1.06161e-10	-0.978232
20194069	chr19:20194069:C:T	3.92879e-07	-0.892785	-0.985568
20194098	chr19:20194098:T:TA	4.54131e-07	-0.995789	-0.73768
20194704	chr19:20194704:T:G	2.48041e-07	-1.39345	-0.94481
20194795	chr19:20194795:T:C	5.22119e-07	-1.49751	-0.0964463
20195069	chr19:20195069:G:A	5.58092e-07	-1.52733	-4.04282e-10
20195312	chr19:20195312:G:A	4.41023e-07	-1.3946	-0.368156
20195574	chr19:20195574:C:T	1.97107e-06	-1.06161e-10	-0.265521
20196216	chr19:20196216:G:A	4.43753e-07	-1.04114	-0.715442
20196393	chr19:20196393:A:G	9.79352e-07	-1.06161e-10	-0.964964
20196661	chr19:20196661:C:T	6.51007e-07	-1.06161e-10	-1.37333
20196768	chr19:20196768:C:T	4.58875e-07	-1.02537	-0.697705
20196968	chr19:20196968:G:A	4.07459e-07	-0.928765	-0.913149
20197398	chr19:20197398:A:T	6.10386e-06	0.864823	-4.04282e-10
20197474	chr19:20197474:C:T	6.22672e-07	-1.06161e-10	-1.41783
20197715	chr19:20197715:G:A	8.54063e-07	-1.06161e-10	-1.10185
20198145	chr19:20198145:C:T	4.70971e-07	-0.99023	-0.706827
20198436	chr19:20198436:T:C	6.26247e-07	-1.06161e-10	-1.41211
20198893	chr19:20198893:T:C	2.60714e-07	-1.40743	-0.880998
20199157	chr19:20199157:C:T	1.12578e-06	-0.825623	-4.04282e-10
20199308	chr19:20199308:C:T	2.87626e-07	-0.991329	-1.19887
20199325	chr19:20199325:G:A	3.51654e-07	-1.24166	-0.74755
20199472	chr19:20199472:T:G	3.47772e-07	-0.988524	-1.01178
20199670	chr19:20199670:T:C	2.98372e-07	-0.960286	-1.19323
20199677	chr19:20199677:C:T	5.48946e-07	-1.54385	-4.04282e-10
20199857	chr19:20199857:C:T	2.52192e-07	-1.41479	-0.906879
20200146	chr19:20200146:CA:C	6.32649e-07	-1.06161e-10	-1.40194
20200174	chr19:20200174:TTATTG:T	6.23723e-07	-1.06161e-10	-1.41615
20200335	chr19:20200335:T:C	2.89907e-06	-1.06161e-10	0.120292
20200338	chr19:20200338:A:G	6.28194e-07	-1.06161e-10	-1.40901
20200531	chr19:20200531:T:TTTTTACC	6.24371e-07	-1.06161e-10	-1.41511
20200538	chr19:20200538:A:G	6.22155e-07	-1.06161e-10	-1.41867
20200706	chr19:20200706:C:T	1.95933e-06	-1.06161e-10	-0.271496
20201242	chr19:20201242:A:G	4.6976e-07	-1.0158	-0.68383
20201260	chr19:20201260:A:G	7.3722e-07	-1.24897	-4.04282e-10
20201486	chr19:20201486:AATT:A	6.27906e-07	-1.06161e-10	-1.40946
20201737	chr19:20201737:A:C	6.64309e-07	-1.48117	0.128066
20202340	chr19:20202340:C:T	5.7858e-07	-1.49128	-4.04282e-10
20202342	chr19:20202342:G:A	2.64027e-07	-1.4102	-0.865602
20202416	chr19:20202416:A:T	6.24536e-07	-1.06161e-10	-1.41485
20202453	chr19:20202453:C:T	3.66982e-07	-1.06206	-0.884478
20203072	chr19:20203072:TGA:T	9.24309e-07	-1.06161e-10	-1.02281
20203327	chr19:20203327:C:T	2.94619e-07	-0.961035	-1.20514
20203534	chr19:20203534:G:A	1.03626e-06	-1.06161e-10	-0.908485
20203919	chr19:20203919:G:C	6.93579e-07	-1.06161e-10	-1.30999
20204198	chr19:20204198:C:A	9.73639e-07	-1.06161e-10	-0.970814
20205270	chr19:20205270:T:C	9.06884e-07	-1.06161e-10	-1.04184
20205310	chr19:20205310:A:G	3.39638e-07	-1.10888	-0.915097
20206004	chr19:20206004:C:T	6.2469e-07	-1.06161e-10	-1.4146
20206154	chr19:20206154:A:G	6.52842e-07	-1.06161e-10	-1.37052
20206170	chr19:20206170:A:G	2.35822e-07	-1.26343	-1.12534
20206263	chr19:20206263:T:A	6.13678e-07	-1.48338	0.050991
20206813	chr19:20206813:G:A	1.94003e-07	-1.40812	-1.17586
20207252	chr19:20207252:A:G	8.03416e-07	-1.06161e-10	-1.16298
20207592	chr19:20207592:C:T	8.2705e-07	-1.06161e-10	-1.13399
20207979	chr19:20207979:C:T	7.87294e-07	-1.06161e-10	-1.18325
20207996	chr19:20207996:CAGG:C	6.24497e-07	-1.06161e-10	-1.41491
20208319	chr19:20208319:C:T	2.4997e-07	-1.22593	-1.10459
20208763	chr19:20208763:G:A	6.51563e-07	-1.06161e-10	-1.37248
20209382	chr19:20209382:A:C	3.32237e-07	-1.08536	-0.960646
20209684	chr19:20209684:A:G	2.62828e-07	-1.05203	-1.22832
20209895	chr19:20209895:T:A	5.62665e-07	-1.51917	-4.04282e-10
20210340	chr19:20210340:C:A	9.85101e-07	-1.06161e-10	-0.95911
20210772	chr19:20210772:G:A	7.29363e-07	-1.06161e-10	-1.25968
20210815	chr19:20210815:C:T	4.01495e-06	-1.06161e-10	0.445925
20210832	chr19:20210832:G:A	8.39969e-07	-1.06161e-10	-1.11849
20210848	chr19:20210848:G:C	6.24416e-07	-1.06161e-10	-1.41504
20211805	chr19:20211805:T:TA	6.85704e-07	-1.06161e-10	-1.32141
20212009	chr19:20212009:C:A	2.95391e-07	-1.39404	-0.769511
20212145	chr19:20212145:A:G	2.41531e-07	-1.08255	-1.2823
20212341	chr19:20212341:T:G	6.22371e-07	-1.06161e-10	-1.41832
20212774	chr19:20212774:C:T	6.22691e-07	-1.06161e-10	-1.4178
20212800	chr19:20212800:A:C	6.65317e-07	-1.06161e-10	-1.35159
20213439	chr19:20213439:G:A	8.70316e-07	-1.06161e-10	-1.083
20213638	chr19:20213638:GAGA:G	6.23635e-07	-1.06161e-10	-1.41629
20214049	chr19:20214049:G:A	2.06363e-07	-1.15257	-1.36965
20214286	chr19:20214286:A:G	7.02422e-07	-1.06161e-10	-1.29732
20214310	chr19:20214310:G:A	6.27739e-07	-1.06161e-10	-1.40973
20214314	chr19:20214314:G:A	7.22035e-07	-1.26978	-4.04282e-10
20214468	chr19:20214468:C:T	6.34974e-07	-1.06161e-10	-1.39827
20214470	chr19:20214470:G:A	5.84181e-07	-1.48164	-4.04282e-10
20215054	chr19:20215054:T:C	7.45787e-07	-1.06161e-10	-1.23741
20216509	chr19:20216509:G:A	1.47818e-06	-1.06161e-10	-0.553285
20216532	chr19:20216532:C:T	2.50116e-07	-1.18721	-1.14272
20216590	chr19:20216590:A:T	2.64638e-07	-1.0066	-1.26689
20217070	chr19:20217070:T:C	2.57777e-07	-1.28038	-1.01938
20217159	chr19:20217159:T:C	5.57778e-07	-1.52789	-4.04282e-10
20217961	chr19:20217961:A:C	6.83592e-07	-1.06161e-10	-1.32449
20217963	chr19:20217963:C:G	6.94204e-07	-1.06161e-10	-1.30909
20217979	chr19:20217979:A:G	7.97921e-07	-1.06161e-10	-1.16984
20218247	chr19:20218247:G:C	6.21748e-07	-1.06161e-10	-1.41932
20218525	chr19:20218525:T:C	1.62886e-06	-1.06161e-10	-0.456219
20218828	chr19:20218828:G:A	2.56663e-07	-1.27122	-1.03287
20219367	chr19:20219367:C:T	2.57875e-07	-1.19799	-1.10139
20219671	chr19:20219671:T:C	2.69865e-07	-1.11385	-1.14008
20219685	chr19:20219685:T:A	2.40154e-07	-1.06876	-1.30181
20219716	chr19:20219716:C:T	9.70603e-07	-1.06161e-10	-0.973937
20220276	chr19:20220276:C:G	6.24857e-07	-1.06161e-10	-1.41433
20220417	chr19:20220417:C:G	2.5263e-07	-1.00773	-1.3122
20220487	chr19:20220487:AG:A	1.14657e-06	-1.06161e-10	-0.807327
20220692	chr19:20220692:T:C	2.50499e-07	-1.063	-1.2654
20220781	chr19:20220781:G:A	2.77856e-07	-1.39469	-0.830065
20220924	chr19:20220924:A:T	1.77337e-06	-1.06161e-10	-0.371215
20221200	chr19:20221200:T:C	2.43861e-07	-1.37312	-0.982141
20221972	chr19:20221972:G:A	2.36275e-07	-1.12076	-1.2661
20222007	chr19:20222007:G:A	6.24869e-07	-1.06161e-10	-1.41431
20222183	chr19:20222183:A:G	9.47062e-07	0.152198	-1.15069
20222771	chr19:20222771:A:G	6.23309e-07	-1.06161e-10	-1.41681
20223126	chr19:20223126:G:A	6.23274e-07	-1.06161e-10	-1.41687
20223151	chr19:20223151:T:G	6.24222e-07	-1.06161e-10	-1.41535
20223288	chr19:20223288:T:C	7.69903e-07	-1.48921	0.283619
20223450	chr19:20223450:C:T	6.24336e-07	-1.06161e-10	-1.41517
20223718	chr19:20223718:T:G	2.71634e-07	-0.959078	-1.28832
20223924	chr19:20223924:A:G	1.07986e-06	-1.06161e-10	-0.867271
20223945	chr19:20223945:A:T	1.51561e-06	-1.06161e-10	-0.528281
20224414	chr19:20224414:G:A	3.15278e-07	-0.855009	-1.24339
20224610	chr19:20224610:TA:T	2.57387e-07	-1.01703	-1.28424
20224674	chr19:20224674:C:T	1.68369e-06	-1.06161e-10	-0.423112
20224932	chr19:20224932:T:C	2.46747e-07	-1.11505	-1.22844
20225128	chr19:20225128:G:A	1.90196e-05	-1.06161e-10	2.00137
20225250	chr19:20225250:A:T	3.03817e-07	-1.03407	-1.10136
20225418	chr19:20225418:C:T	2.7052e-07	-0.986012	-1.2655
20225811	chr19:20225811:T:C	2.85528e-07	-1.41567	-0.781847
20225879	chr19:20225879:T:C	6.25213e-07	-1.06161e-10	-1.41376
20226124	chr19:20226124:T:A	2.75365e-07	-1.07548	-1.15828
20226698	chr19:20226698:T:C	2.58582e-07	-1.28164	-1.015
20227118	chr19:20227118:G:T	2.70639e-07	-0.959976	-1.29109
20227430	chr19:20227430:G:A	7.79067e-07	-1.49703	0.303276
20227719	chr19:20227719:C:T	2.00531e-07	-1.15007	-1.40081
20227720	chr19:20227720:G:A	8.40438e-07	-1.49556	0.37763
20227726	chr19:20227726:G:T	2.32118e-07	-1.01946	-1.38515
20227764	chr19:20227764:T:C	6.47457e-07	-1.06161e-10	-1.3788
20228618	chr19:20228618:C:T	8.55769e-07	-1.06161e-10	-1.09985
20229067	chr19:20229067:G:A	9.58111e-07	-1.06161e-10	-0.986891
20229075	chr19:20229075:C:T	6.67421e-07	-1.06161e-10	-1.34843
20229109	chr19:20229109:C:T	2.64754e-07	-0.965869	-1.30719
20229176	chr19:20229176:T:C	2.60632e-07	-1.00459	-1.28416
20229552	chr19:20229552:T:C	2.1425e-07	-1.39285	-1.09186
20229951	chr19:20229951:G:A	2.71437e-06	1.3461	-1.29164
20229955	chr19:20229955:G:A	1.6569e-05	1.86343	-4.04282e-10
20230178	chr19:20230178:T:C	6.93769e-07	-1.06161e-10	-1.30972
20230192	chr19:20230192:C:T	2.62643e-07	-1.274	-1.00706
20230285	chr19:20230285:C:T	6.22662e-07	-1.06161e-10	-1.41785
20230532	chr19:20230532:G:A	2.84348e-07	-0.935703	-1.26595
20230840	chr19:20230840:C:A	3.76197e-07	-1.50132	-0.420419
20230930	chr19:20230930:A:G	7.68972e-07	-1.06161e-10	-1.2068
20231037	chr19:20231037:G:T	5.75649e-07	-1.49636	-4.04282e-10
20231178	chr19:20231178:A:G	2.48582e-07	-1.30023	-1.03585
20231206	chr19:20231206:A:G	2.70084e-07	-1.41596	-0.83716
20231386	chr19:20231386:A:C	2.65788e-07	-1.13357	-1.13559
20231525	chr19:20231525:GT:G	3.30221e-05	-1.06161e-10	2.55308
20231598	chr19:20231598:C:A	6.26952e-07	-1.06161e-10	-1.41098
20231794	chr19:20231794:A:G	7.0201e-07	-1.06161e-10	-1.29791
20232646	chr19:20232646:C:T	1.68205e-06	-1.06161e-10	-0.424089
20232843	chr19:20232843:C:T	2.6953e-07	-1.23559	-1.01959
20232908	chr19:20232908:G:A	1.49811e-05	1.76269	-4.04282e-10
20232976	chr19:20232976:T:A	1.52881e-05	1.78297	-4.04282e-10
20233191	chr19:20233191:G:A	6.33069e-07	-1.06161e-10	-1.40127
20233272	chr19:20233272:TCG:T	9.88691e-07	-1.06161e-10	-0.955472
20233519	chr19:20233519:C:T	1.61881e-06	-1.06161e-10	-0.462409
20233553	chr19:20233553:A:G	2.81849e-07	-1.10092	-1.10957
20233800	chr19:20233800:G:T	9.34157e-07	-1.06161e-10	-1.01221
20233801	chr19:20233801:C:T	6.24015e-07	-1.06161e-10	-1.41568
20234109	chr19:20234109:G:A	1.16865e-06	-1.06161e-10	-0.78825
20234176	chr19:20234176:C:T	6.23432e-07	-1.06161e-10	-1.41661
20234325	chr19:20234325:A:T	9.79642e-07	-1.06161e-10	-0.964667
20234492	chr19:20234492:G:A	6.25386e-07	-1.06161e-10	-1.41349
20234641	chr19:20234641:T:G	6.99957e-07	-1.06161e-10	-1.30084
20234697	chr19:20234697:G:T	7.02689e-07	-1.06161e-10	-1.29694
20235002	chr19:20235002:C:A	5.49395e-07	-1.54304	-4.04282e-10
20235345	chr19:20235345:G:A	8.04779e-06	1.1413	-4.04282e-10
20235352	chr19:20235352:T:A	6.30683e-07	-1.06161e-10	-1.40505
20235768	chr19:20235768:T:C	1.09211e-06	0.276543	-1.13253
20235862	chr19:20235862:A:G	9.38962e-06	-1.06161e-10	1.29551
20235981	chr19:20235981:AAAG:A	1.92515e-07	-1.17393	-1.41775
20236560	chr19:20236560:A:G	1.20954e-06	-1.25412	0.500257
20236589	chr19:20236589:T:A	1.92238e-07	-1.36255	-1.23058
20236740	chr19:20236740:AG:A	7.01408e-07	-1.06161e-10	-1.29876
20236763	chr19:20236763:A:C	2.00816e-06	-1.06161e-10	-0.246881
20237265	chr19:20237265:A:T	2.06033e-06	-1.06161e-10	-0.221234
20237430	chr19:20237430:G:A	1.51845e-07	-1.49428	-1.33472
20237582	chr19:20237582:G:A	5.61597e-07	-1.52107	-4.04282e-10
20237686	chr19:20237686:C:T	6.21909e-07	-1.06161e-10	-1.41906
20237691	chr19:20237691:T:C	6.21285e-07	-1.06161e-10	-1.42006
20237943	chr19:20237943:AT:A	1.34502e-06	-1.06161e-10	-0.647687
20238231	chr19:20238231:C:G	4.01517e-07	-1.07839	-0.778219
20238249	chr19:20238249:C:T	5.8771e-07	-1.47562	-4.04282e-10
20238307	chr19:20238307:T:A	3.03638e-05	2.46915	-4.04282e-10
20238354	chr19:20238354:G:A	6.20958e-07	-1.06161e-10	-1.42059
20238376	chr19:20238376:G:A	8.98494e-07	-1.2844	0.233267
20239086	chr19:20239086:A:G	8.8328e-07	-1.06161e-10	-1.06821
20239225	chr19:20239225:C:T	1.05068e-06	-1.06161e-10	-0.894663
20240122	chr19:20240122:T:G	8.52437e-06	-1.47639	2.67522
20240268	chr19:20240268:A:G	1.08933e-06	-1.14965	0.291119
20240481	chr19:20240481:T:A	6.21348e-07	-1.06161e-10	-1.41996
20240613	chr19:20240613:G:A	5.04055e-07	-1.20128	-0.427886
20240977	chr19:20240977:A:G	1.46798e-07	-1.52993	-1.33287
20241204	chr19:20241204:G:A	6.82871e-07	-1.06161e-10	-1.32555
20241232	chr19:20241232:G:A	6.25593e-07	-1.06161e-10	-1.41316
20241308	chr19:20241308:A:C	1.67745e-06	-1.39085	0.964024
20241397	chr19:20241397:T:C	7.3591e-07	-1.1494	-0.10135
20241432	chr19:20241432:A:G	6.83919e-07	-1.32402	-4.04282e-10
20241613	chr19:20241613:C:T	9.87092e-07	-1.06161e-10	-0.957091
20241698	chr19:20241698:C:T	1.15198e-06	-1.06161e-10	-0.802619
20241762	chr19:20241762:T:C	7.12024e-06	-1.06161e-10	1.01884
20242186	chr19:20242186:T:C	5.5742e-07	-1.52854	-4.04282e-10
20242475	chr19:20242475:G:A	6.21306e-07	-1.06161e-10	-1.42003
20242547	chr19:20242547:G:A	7.71303e-07	-1.06161e-10	-1.20377
20242836	chr19:20242836:A:G	1.34791e-06	-1.06161e-10	-0.645544
20242870	chr19:20242870:T:C	6.29974e-07	-1.06161e-10	-1.40618
20242958	chr19:20242958:G:C	2.71825e-07	-1.27355	-0.973148
20243221	chr19:20243221:C:T	1.62943e-06	-1.40198	0.94611
20243348	chr19:20243348:A:G	5.17072e-06	-1.4236	2.12251
20243441	chr19:20243441:C:T	8.74237e-07	-1.06161e-10	-1.0785
20243809	chr19:20243809:A:T	1.67273e-06	-1.41078	0.981134
20244803	chr19:20244803:G:C	1.09353e-06	-1.06161e-10	-0.854689
20245319	chr19:20245319:G:C	9.70122e-07	-1.06161e-10	-0.974433
20245361	chr19:20245361:C:T	1.94274e-06	-1.06161e-10	-0.279999
20245372	chr19:20245372:T:C	6.82792e-07	-1.06161e-10	-1.32566
20245655	chr19:20245655:C:A	1.29732e-06	-1.06161e-10	-0.683798
20246117	chr19:20246117:T:A	3.23485e-07	-1.41233	-0.660371
20246384	chr19:20246384:G:T	8.74473e-07	-1.06161e-10	-1.07823
20246394	chr19:20246394:AG:A	9.43282e-07	-1.06161e-10	-1.00249
20246503	chr19:20246503:C:A	1.59897e-07	-1.47181	-1.30551
20246937	chr19:20246937:C:T	6.21088e-07	-1.06161e-10	-1.42038
20246960	chr19:20246960:C:T	7.22553e-07	-1.06161e-10	-1.26906
20246998	chr19:20246998:C:T	5.13482e-06	-1.06161e-10	0.691946
20247344	chr19:20247344:C:T	1.65494e-07	-1.43065	-1.31227
20247402	chr19:20247402:G:A	6.38599e-07	-1.06161e-10	-1.39258
20247419	chr19:20247419:G:A	7.5094e-07	-1.06161e-10	-1.23053
20247420	chr19:20247420:G:C	6.66236e-07	-1.35021	-4.04282e-10
20247747	chr19:20247747:G:A	1.55176e-07	-1.52411	-1.28319
20247976	chr19:20247976:C:T	7.21968e-07	-1.06161e-10	-1.26987
20248023	chr19:20248023:C:T	3.32405e-07	-1.33193	-0.71357
20248482	chr19:20248482:T:C	6.14911e-05	-1.06161e-10	3.17479
20248497	chr19:20248497:G:A	6.38599e-07	-1.06161e-10	-1.39258
20248915	chr19:20248915:T:C	1.35325e-06	-1.06161e-10	-0.641594
20249006	chr19:20249006:G:A	3.52814e-07	-1.30951	-0.6764
20249141	chr19:20249141:T:C	1.52921e-07	-1.54195	-1.27998
20249260	chr19:20249260:G:C	1.95519e-06	-1.44586	1.17224
20249439	chr19:20249439:T:A	1.54102e-07	-1.54246	-1.27178
20250295	chr19:20250295:A:G	1.87592e-07	-1.3185	-1.29909
20250577	chr19:20250577:C:A	1.51532e-07	-1.5424	-1.28866
20250768	chr19:20250768:G:A	6.21127e-07	-1.06161e-10	-1.42032
20250793	chr19:20250793:A:G	1.92235e-06	-1.45087	1.16032
20251503	chr19:20251503:G:A	1.82117e-07	-1.34017	-1.30704
20251922	chr19:20251922:A:G	1.98938e-06	-1.4439	1.18763
20251994	chr19:20251994:G:A	6.68611e-07	-1.06161e-10	-1.34665
20252013	chr19:20252013:G:A	6.38675e-07	-1.06161e-10	-1.39246
20252128	chr19:20252128:C:A	1.82011e-07	-1.33859	-1.3092
20252173	chr19:20252173:G:A	1.86852e-07	-1.32037	-1.30117
20252475	chr19:20252475:G:GT	1.93328e-06	-1.43837	1.15349
20252613	chr19:20252613:T:C	1.8517e-07	-1.32345	-1.30713
20253241	chr19:20253241:G:GCCTGATTCTCT	1.9379e-07	-1.28627	-1.29882
20253617	chr19:20253617:C:T	6.2733e-07	-1.06161e-10	-1.41038
20253618	chr19:20253618:G:A	1.9232e-07	-1.29672	-1.29597
20253684	chr19:20253684:A:T	6.3843e-07	-1.06161e-10	-1.39284
20253779	chr19:20253779:T:C	3.74539e-07	-1.27279	-0.653363
20254196	chr19:20254196:G:A	1.40927e-07	-1.54249	-1.36112
20254293	chr19:20254293:T:A	6.83806e-07	-0.980889	-0.343292
20254318	chr19:20254318:G:A	1.81095e-07	-1.34993	-1.3029
20254742	chr19:20254742:C:T	1.83638e-07	-1.32806	-1.31083
20254750	chr19:20254750:G:A	1.56428e-07	-1.53803	-1.26123
20255298	chr19:20255298:G:GGA	6.21397e-07	-1.06161e-10	-1.41989
20255309	chr19:20255309:T:C	1.65379e-06	-1.06161e-10	-0.441032
20255384	chr19:20255384:G:A	1.33365e-06	-1.06161e-10	-0.656179
20256227	chr19:20256227:A:G	6.38504e-07	-1.06161e-10	-1.39273
20256337	chr19:20256337:C:T	9.80526e-07	-1.06161e-10	-0.963766
20256378	chr19:20256378:G:T	6.21124e-07	-1.06161e-10	-1.42032
20256379	chr19:20256379:A:T	6.21103e-07	-1.06161e-10	-1.42036
20256609	chr19:20256609:T:A	1.75454e-07	-1.36752	-1.31696
20257106	chr19:20257106:A:G	1.86224e-07	-1.30278	-1.32212
20257122	chr19:20257122:A:T	1.50651e-07	-1.54343	-1.29346
20257335	chr19:20257335:A:G	1.08009e-06	-1.06161e-10	-0.867052
20257523	chr19:20257523:TTC:T	6.53768e-07	-1.06161e-10	-1.3691
20257564	chr19:20257564:T:G	1.5411e-07	-1.54242	-1.27177
20257751	chr19:20257751:G:C	1.43265e-07	-1.47239	-1.41477
20258042	chr19:20258042:C:G	6.63327e-07	-1.06161e-10	-1.35459
20258440	chr19:20258440:A:C	0.000251654	-1.06161e-10	4.58396
20258588	chr19:20258588:A:T	6.90374e-07	-1.06161e-10	-1.31462
20258777	chr19:20258777:C:CT	6.86698e-07	-1.06161e-10	-1.31996
20259521	chr19:20259521:A:G	6.92307e-07	-1.06161e-10	-1.31183
20259850	chr19:20259850:A:T	1.30371e-06	-0.678883	-4.04282e-10
20260016	chr19:20260016:G:A	6.81209e-07	-1.06161e-10	-1.32799
20260283	chr19:20260283:C:T	1.52391e-06	-0.972599	0.449776
20260387	chr19:20260387:C:T	6.43523e-07	-1.06161e-10	-1.3849
20260816	chr19:20260816:T:C	8.81708e-06	-1.39323	2.62582
20260921	chr19:20260921:T:C	6.67943e-07	-1.06161e-10	-1.34765
20260970	chr19:20260970:C:T	6.6907e-07	-1.06161e-10	-1.34597
20261003	chr19:20261003:G:A	8.07704e-07	-1.06161e-10	-1.15766
20261043	chr19:20261043:C:T	6.76712e-07	-1.06161e-10	-1.33461
20261049	chr19:20261049:G:A	7.49526e-06	-1.42149	2.49166
20261094	chr19:20261094:T:C	6.76667e-07	-1.06161e-10	-1.33467
20261111	chr19:20261111:T:C	6.8693e-07	-1.06161e-10	-1.31962
20261176	chr19:20261176:C:T	6.83276e-07	-1.06161e-10	-1.32496
20261177	chr19:20261177:A:G	6.79509e-07	-1.06161e-10	-1.33048
20261215	chr19:20261215:T:G	6.7664e-07	-1.06161e-10	-1.33472
20261399	chr19:20261399:G:GAA	6.76341e-07	-1.06161e-10	-1.33516
20261454	chr19:20261454:G:A	1.65375e-06	-1.06161e-10	-0.441053
20261467	chr19:20261467:G:A	1.12197e-06	-0.829012	-4.04282e-10
20261623	chr19:20261623:G:T	6.77692e-07	-1.06161e-10	-1.33316
20261826	chr19:20261826:TA:T	6.44298e-07	-1.06161e-10	-1.38369
20261883	chr19:20261883:C:CT	6.78497e-07	-1.06161e-10	-1.33197
20261902	chr19:20261902:T:C	6.4311e-07	-1.06161e-10	-1.38554
20261958	chr19:20261958:A:G	6.77148e-07	-1.06161e-10	-1.33396
20262234	chr19:20262234:A:T	6.69273e-07	-1.06161e-10	-1.34566
20262243	chr19:20262243:T:C	6.7563e-07	-1.06161e-10	-1.33621
20262884	chr19:20262884:G:A	6.77845e-07	-1.06161e-10	-1.33294
20262919	chr19:20262919:T:C	1.66918e-06	-1.06161e-10	-0.431768
20262963	chr19:20262963:CTT:C	6.75823e-07	-1.06161e-10	-1.33592
20262966	chr19:20262966:G:A	6.76677e-07	-1.06161e-10	-1.33466
20262975	chr19:20262975:C:T	6.56641e-07	-1.06161e-10	-1.36472
20263176	chr19:20263176:T:C	6.73586e-07	-1.06161e-10	-1.33924
20263270	chr19:20263270:G:GAAAATT	6.74795e-07	-1.06161e-10	-1.33745
20263456	chr19:20263456:G:A	6.80245e-07	-1.06161e-10	-1.3294
20263624	chr19:20263624:G:A	6.72262e-07	-1.06161e-10	-1.34121
20263828	chr19:20263828:T:C	6.93556e-07	-1.06161e-10	-1.31002
20263829	chr19:20263829:A:G	6.93374e-07	-1.06161e-10	-1.31029
20263935	chr19:20263935:A:G	6.76341e-07	-1.06161e-10	-1.33516
20263954	chr19:20263954:G:A	6.77239e-07	-1.06161e-10	-1.33383
20264003	chr19:20264003:C:T	5.59109e-07	-1.52551	-4.04282e-10
20264054	chr19:20264054:T:C	1.89503e-06	-0.860284	0.555421
20264102	chr19:20264102:T:TA	6.7461e-07	-1.06161e-10	-1.33772
20264157	chr19:20264157:AC:A	8.30675e-06	-1.43596	2.60893
20264263	chr19:20264263:C:T	6.39319e-07	-1.06161e-10	-1.39145
20264292	chr19:20264292:G:T	6.30325e-07	-1.06161e-10	-1.40562
20264294	chr19:20264294:TG:T	6.74629e-07	-1.06161e-10	-1.33769
20264298	chr19:20264298:T:C	6.81877e-07	-1.06161e-10	-1.32701
20264417	chr19:20264417:A:C	6.90913e-07	-1.06161e-10	-1.31384
20264872	chr19:20264872:C:T	6.44145e-07	-1.06161e-10	-1.38393
20264940	chr19:20264940:T:C	6.43592e-07	-1.06161e-10	-1.38479
20264984	chr19:20264984:A:G	6.76596e-07	-1.06161e-10	-1.33478
20265090	chr19:20265090:T:C	6.83653e-07	-1.06161e-10	-1.3244
20265367	chr19:20265367:A:G	1.6527e-06	-1.06161e-10	-0.44169
20265408	chr19:20265408:A:G	6.79668e-07	-1.06161e-10	-1.33025
20265511	chr19:20265511:C:T	1.64617e-06	-1.06161e-10	-0.445649
20265671	chr19:20265671:A:G	6.77356e-07	-1.06161e-10	-1.33366
20265760	chr19:20265760:G:A	6.61455e-07	-1.06161e-10	-1.35741
20265802	chr19:20265802:T:C	1.43957e-07	-1.53151	-1.35083
20265870	chr19:20265870:G:T	5.48803e-07	-1.54412	-4.04282e-10
20265941	chr19:20265941:G:A	6.76485e-07	-1.06161e-10	-1.33494
20266063	chr19:20266063:G:A	2.16359e-05	-1.06161e-10	2.13025
20266345	chr19:20266345:A:G	1.42875e-07	-1.5413	-1.34858
20266505	chr19:20266505:T:C	6.44256e-07	-1.06161e-10	-1.38376
20266821	chr19:20266821:C:T	6.22712e-07	-1.06161e-10	-1.41777
20267079	chr19:20267079:C:T	2.17308e-06	-1.3553	1.18735
20267193	chr19:20267193:T:C	6.76156e-07	-1.06161e-10	-1.33543
20267365	chr19:20267365:C:T	6.96347e-07	-1.06161e-10	-1.30601
20267517	chr19:20267517:A:T	6.43947e-07	-1.06161e-10	-1.38424
20267807	chr19:20267807:C:G	7.12101e-07	-1.28363	-4.04282e-10
20267963	chr19:20267963:C:T	6.44481e-07	-1.06161e-10	-1.38341
20268380	chr19:20268380:A:G	6.79169e-07	-1.06161e-10	-1.33099
20268402	chr19:20268402:G:A	6.30095e-07	-1.06161e-10	-1.40598
20269089	chr19:20269089:G:C	2.36863e-05	2.2208	-4.04282e-10
20269235	chr19:20269235:G:A	6.35081e-07	-1.06161e-10	-1.3981
20269648	chr19:20269648:G:A	6.43213e-07	-1.06161e-10	-1.38538
20269797	chr19:20269797:C:T	6.87225e-07	-1.06161e-10	-1.31919
20269900	chr19:20269900:A:G	1.46386e-07	-1.54003	-1.32558
20270629	chr19:20270629:G:A	1.64472e-06	-1.06161e-10	-0.446531
20270825	chr19:20270825:A:G	1.69857e-06	-1.06161e-10	-0.414314
20270910	chr19:20270910:A:G	8.11273e-07	-1.06161e-10	-1.15325
20271053	chr19:20271053:A:T	6.7689e-07	-1.06161e-10	-1.33435
20271054	chr19:20271054:G:C	6.77244e-07	-1.06161e-10	-1.33382
20271104	chr19:20271104:A:T	6.22334e-07	-1.06161e-10	-1.41838
20271356	chr19:20271356:GCTAT:G	8.25813e-07	-1.06161e-10	-1.13549
20271538	chr19:20271538:G:A	6.55795e-07	-1.06161e-10	-1.36601
20271679	chr19:20271679:A:C	6.45868e-07	-1.06161e-10	-1.38126
20271936	chr19:20271936:G:A	1.57647e-06	-1.06161e-10	-0.488913
20272423	chr19:20272423:AC:A	6.21904e-07	-1.06161e-10	-1.41907
20272618	chr19:20272618:C:T	6.77138e-07	-1.06161e-10	-1.33398
20272698	chr19:20272698:C:T	6.34005e-07	-1.06161e-10	-1.3998
20272741	chr19:20272741:T:C	7.21265e-07	-1.06161e-10	-1.27085
20272792	chr19:20272792:G:A	6.29743e-07	-1.06161e-10	-1.40654
20272797	chr19:20272797:C:T	7.02236e-07	-1.06161e-10	-1.29758
20273043	chr19:20273043:C:T	6.50156e-07	-1.06161e-10	-1.37464
20273357	chr19:20273357:A:G	6.87071e-06	-1.46003	2.4432
20273416	chr19:20273416:C:T	9.34655e-07	-1.45264	0.440968
20273824	chr19:20273824:A:G	1.33007e-07	-1.54383	-1.41762
20274334	chr19:20274334:T:C	6.81364e-07	-1.06161e-10	-1.32776
20274384	chr19:20274384:A:G	7.18079e-06	-1.4651	2.49241
20274823	chr19:20274823:C:T	1.35229e-06	-1.00644	0.364142
20274847	chr19:20274847:T:C	7.08169e-06	-1.47357	2.48698
20275000	chr19:20275000:A:T	7.29291e-06	-1.47422	2.51702
20275096	chr19:20275096:C:A	7.62053e-06	-1.47125	2.55799
20275107	chr19:20275107:T:C	6.54654e-07	-1.06161e-10	-1.36775
20275126	chr19:20275126:T:C	1.34074e-07	-1.54373	-1.40972
20275268	chr19:20275268:A:G	8.05129e-07	-1.47244	0.311584
20275319	chr19:20275319:T:G	7.08681e-06	-1.46768	2.48181
20275419	chr19:20275419:C:A	6.62112e-06	-1.47358	2.41975
20275473	chr19:20275473:T:A	7.10227e-06	-1.4725	2.48882
20275494	chr19:20275494:T:G	6.50263e-07	-1.06161e-10	-1.37448
20275826	chr19:20275826:G:T	7.43825e-06	-1.43415	2.49668
20275898	chr19:20275898:T:A	6.12126e-06	-1.47268	2.34035
20275983	chr19:20275983:A:G	9.48678e-07	-1.48341	0.486626
20275984	chr19:20275984:G:A	6.37241e-07	-1.06161e-10	-1.39471
20275997	chr19:20275997:C:G	7.37578e-06	-1.4573	2.5114
20276129	chr19:20276129:A:T	7.44256e-06	-1.45621	2.51932
20276261	chr19:20276261:A:G	7.4087e-06	-1.4591	2.51766
20276277	chr19:20276277:T:C	7.7967e-06	-1.45586	2.56546
20276331	chr19:20276331:C:T	8.22695e-07	-1.06161e-10	-1.13927
20276698	chr19:20276698:G:A	6.23205e-07	-1.06161e-10	-1.41698
20276723	chr19:20276723:C:A	6.93713e-06	-1.45721	2.45
20276907	chr19:20276907:A:G	6.8528e-06	-1.47565	2.45621
20276989	chr19:20276989:C:A	1.37066e-07	-1.52572	-1.40567
20277030	chr19:20277030:G:T	7.66544e-06	-1.46796	2.56058
20277061	chr19:20277061:C:T	7.71559e-07	-1.49261	0.289168
20277071	chr19:20277071:G:A	6.45521e-07	-1.06161e-10	-1.3818
20277187	chr19:20277187:C:T	8.32804e-06	-1.45144	2.62697
20277220	chr19:20277220:T:G	8.25333e-06	-1.45655	2.62307
20277331	chr19:20277331:T:C	6.96377e-06	-1.46638	2.463
20277468	chr19:20277468:A:G	6.08558e-06	-1.43317	2.29499
20277564	chr19:20277564:A:C	6.35714e-06	-1.48408	2.38956
20277901	chr19:20277901:T:TA	5.20467e-06	-1.48877	2.19423
20277903	chr19:20277903:A:C	1.45996e-07	-1.45055	-1.41772
20278215	chr19:20278215:C:A	7.14765e-07	-1.06161e-10	-1.2799
20278464	chr19:20278464:C:A	2.3344e-07	-1.00631	-1.39262
20278501	chr19:20278501:C:A	6.20957e-07	-1.06161e-10	-1.42059
20278569	chr19:20278569:A:G	4.72339e-06	-1.50805	2.11648
20278910	chr19:20278910:T:C	5.05596e-06	-1.53176	2.20823
20279038	chr19:20279038:G:A	4.8633e-06	-1.53126	2.16888
20279186	chr19:20279186:A:G	3.50011e-06	-1.5281	1.8368
20279374	chr19:20279374:A:G	1.34448e-06	-1.06161e-10	-0.648095
20279680	chr19:20279680:G:A	3.74477e-06	-1.52848	1.90474
20279681	chr19:20279681:G:C	2.1007e-07	-1.09846	-1.40596
20279769	chr19:20279769:T:C	3.74339e-06	-1.53151	1.90741
20279796	chr19:20279796:C:T	3.86175e-06	-1.52893	1.93595
20280121	chr19:20280121:T:C	1.01823e-06	-0.926031	-4.04282e-10
20280155	chr19:20280155:T:A	6.64057e-07	-1.06161e-10	-1.35349
20280658	chr19:20280658:G:C	1.42796e-07	-1.54313	-1.3473
20280690	chr19:20280690:G:A	7.27166e-07	-1.06161e-10	-1.2627
20280878	chr19:20280878:C:T	7.72714e-07	-1.06161e-10	-1.20194
20280924	chr19:20280924:A:G	7.39432e-07	-1.45256	0.206591
20280928	chr19:20280928:C:T	1.45366e-07	-1.53506	-1.33754
20281016	chr19:20281016:G:A	1.58261e-07	-1.53221	-1.2554
20281185	chr19:20281185:T:C	9.69041e-07	-1.49756	0.522014
20281192	chr19:20281192:A:G	7.16968e-07	-1.06161e-10	-1.27682
20281370	chr19:20281370:G:A	6.29183e-07	-1.06161e-10	-1.40743
20281686	chr19:20281686:A:G	1.74402e-07	-1.3452	-1.34529
20281795	chr19:20281795:C:G	6.68609e-07	-1.06161e-10	-1.34666
20281834	chr19:20281834:T:G	7.2177e-07	-1.45074	0.180587
20281936	chr19:20281936:T:C	3.47152e-06	-1.51265	1.81314
20282106	chr19:20282106:C:T	3.26542e-06	-1.52166	1.76095
20282556	chr19:20282556:G:A	8.96848e-07	-1.50372	0.450752
20282614	chr19:20282614:C:T	9.48928e-07	-0.996522	-4.04282e-10
20282629	chr19:20282629:T:C	9.95975e-07	-1.06161e-10	-0.948133
20282783	chr19:20282783:T:C	6.63605e-07	-1.06161e-10	-1.35417
20282837	chr19:20282837:G:T	6.38314e-07	-1.06161e-10	-1.39302
20282852	chr19:20282852:G:A	1.18377e-06	-1.06161e-10	-0.775398
20282859	chr19:20282859:C:T	6.67506e-07	-1.06161e-10	-1.34831
20282902	chr19:20282902:A:G	1.0542e-06	-1.06161e-10	-0.891322
20283010	chr19:20283010:A:G	7.08868e-07	-1.06161e-10	-1.28819
20283169	chr19:20283169:G:A	3.78565e-06	-1.52379	1.91091
20283272	chr19:20283272:T:TA	9.8982e-07	-1.06161e-10	-0.954332
20283298	chr19:20283298:A:G	6.229e-07	-1.06161e-10	-1.41747
20283576	chr19:20283576:C:T	1.76082e-07	-1.3526	-1.3283
20283840	chr19:20283840:GGCCCTACAGATGATC:G	3.24259e-06	-1.52821	1.76048
20284184	chr19:20284184:G:T	9.44895e-07	-1.48662	0.485839
20284660	chr19:20284660:G:T	1.15084e-06	-1.06161e-10	-0.803603
20284975	chr19:20284975:C:T	5.49003e-07	-1.54375	-4.04282e-10
20285020	chr19:20285020:T:G	1.57115e-07	-1.52683	-1.26804
20285029	chr19:20285029:T:C	1.56323e-07	-1.53028	-1.26965
20285038	chr19:20285038:G:A	1.52869e-06	-1.06161e-10	-0.519685
20285614	chr19:20285614:A:G	6.20993e-07	-1.06161e-10	-1.42053
20285724	chr19:20285724:T:C	1.06351e-06	-1.49799	0.615469
20285827	chr19:20285827:G:T	7.58862e-07	-1.49155	0.271512
20286185	chr19:20286185:G:A	1.60958e-07	-1.35053	-1.42018
20286746	chr19:20286746:A:C	1.39252e-06	-1.48919	0.876202
20286779	chr19:20286779:TC:T	6.54284e-07	-1.06161e-10	-1.36831
20287205	chr19:20287205:G:T	7.62922e-07	-1.50413	0.289435
20287299	chr19:20287299:C:G	1.35422e-07	-1.53341	-1.41005
20287360	chr19:20287360:G:T	6.29162e-07	-1.06161e-10	-1.40747
20287650	chr19:20287650:C:T	1.46384e-07	-1.54367	-1.32195
20287829	chr19:20287829:G:A	9.66126e-07	-1.52157	0.543008
20287871	chr19:20287871:T:C	1.44192e-06	-1.48545	0.907326
20287911	chr19:20287911:C:A	2.12044e-06	-1.49452	1.30205
20287919	chr19:20287919:T:C	1.42916e-07	-1.50864	-1.38096
20288093	chr19:20288093:C:T	6.73404e-07	-1.06161e-10	-1.33951
20288132	chr19:20288132:C:T	1.01818e-06	-0.926086	-4.04282e-10
20288297	chr19:20288297:G:A	1.39064e-07	-1.50517	-1.41176
20288607	chr19:20288607:G:C	8.87798e-07	-1.52595	0.462839
20289118	chr19:20289118:G:C	6.21256e-07	-1.06161e-10	-1.42011
20289891	chr19:20289891:G:C	1.1812e-06	-1.53685	0.759279
20290312	chr19:20290312:A:T	6.21328e-07	-1.06161e-10	-1.42
20290391	chr19:20290391:C:T	6.2483e-07	-1.06161e-10	-1.41437
20290437	chr19:20290437:A:G	4.88253e-07	-1.54434	-0.116677
20290558	chr19:20290558:T:A	1.68031e-06	-1.51985	1.09473
20290923	chr19:20290923:G:A	6.81433e-07	-1.06161e-10	-1.32766
20291146	chr19:20291146:C:T	1.70386e-07	-1.37943	-1.33436
20291174	chr19:20291174:A:C	6.23171e-07	-1.06161e-10	-1.41703
20291528	chr19:20291528:AGAGT:A	6.47952e-07	-1.06161e-10	-1.37804
20291687	chr19:20291687:T:G	6.97512e-07	-1.06161e-10	-1.30433
20291915	chr19:20291915:A:C	6.31012e-07	-1.06161e-10	-1.40453
20292138	chr19:20292138:G:C	6.32589e-07	-1.51564	0.113606
20292325	chr19:20292325:C:T	7.78406e-07	-1.53217	0.337568
20292732	chr19:20292732:G:T	9.98066e-07	-1.53273	0.586698
20293064	chr19:20293064:C:A	6.28625e-07	-1.40832	-4.04282e-10
20293179	chr19:20293179:G:T	2.9487e-06	-1.54417	1.68144
20293375	chr19:20293375:T:C	6.7853e-07	-1.06161e-10	-1.33193
20293505	chr19:20293505:C:T	6.21785e-07	-1.06161e-10	-1.41926
20293572	chr19:20293572:C:T	5.54109e-07	-1.53449	-4.04282e-10
20293851	chr19:20293851:T:C	1.28655e-06	-1.5319	0.839763
20294086	chr19:20294086:G:A	6.45507e-07	-1.06161e-10	-1.38182
20294126	chr19:20294126:G:T	1.94891e-06	-1.52476	1.24793
20294316	chr19:20294316:C:T	5.69669e-07	-1.5068	-4.04282e-10
20294722	chr19:20294722:A:G	6.58131e-07	-1.36245	-4.04282e-10
20294860	chr19:20294860:T:C	9.994e-07	-1.52788	0.58318
20295877	chr19:20295877:A:C	6.52176e-07	-1.37154	-4.04282e-10
20295898	chr19:20295898:T:G	6.28865e-07	-1.06161e-10	-1.40794
20295962	chr19:20295962:A:G	1.62988e-06	-1.06161e-10	-0.455595
20296069	chr19:20296069:A:G	5.57268e-07	-1.52881	-4.04282e-10
20296085	chr19:20296085:G:A	1.25656e-06	-1.06161e-10	-0.715724
20296095	chr19:20296095:C:T	9.47755e-07	-1.06161e-10	-0.997759
20296795	chr19:20296795:T:C	1.50839e-06	-0.533059	-4.04282e-10
20296815	chr19:20296815:T:C	6.56967e-07	-1.36422	-4.04282e-10
20297209	chr19:20297209:A:G	5.49135e-07	-1.54351	-4.04282e-10
20297249	chr19:20297249:G:C	1.61209e-07	-1.3776	-1.39155
20297449	chr19:20297449:C:T	1.57732e-07	-1.39537	-1.39559
20297526	chr19:20297526:A:G	1.38426e-07	-1.54431	-1.37722
20297893	chr19:20297893:A:G	6.78771e-07	-1.06161e-10	-1.33157
20297903	chr19:20297903:A:T	6.96741e-07	-1.06161e-10	-1.30544
20298162	chr19:20298162:C:T	7.65245e-07	-1.06161e-10	-1.21166
20298182	chr19:20298182:C:A	6.2958e-07	-1.06161e-10	-1.4068
20298260	chr19:20298260:G:A	6.31253e-07	-1.06161e-10	-1.40415
20298791	chr19:20298791:C:T	8.01372e-07	-1.16553	-4.04282e-10
20298808	chr19:20298808:A:G	7.78299e-07	-1.06161e-10	-1.19474
20299369	chr19:20299369:T:C	1.12654e-06	-1.53493	0.709978
20300003	chr19:20300003:A:G	6.27684e-07	-1.06161e-10	-1.40982
20300062	chr19:20300062:T:TA	2.33616e-06	-1.43919	1.34359
20300539	chr19:20300539:G:T	6.94171e-07	-1.06161e-10	-1.30914
20300676	chr19:20300676:C:T	7.32505e-07	-1.06161e-10	-1.25538
20300734	chr19:20300734:A:G	1.2419e-06	-1.54363	0.816172
20301027	chr19:20301027:A:G	6.28902e-06	-1.50549	2.4002
20301135	chr19:20301135:C:T	7.46891e-07	-1.06161e-10	-1.23593
20301340	chr19:20301340:C:T	5.72941e-06	-1.49476	2.29628
20301465	chr19:20301465:G:T	1.66616e-07	-1.46874	-1.26743
20301748	chr19:20301748:A:C	1.74809e-07	-1.26861	-1.41955
20301840	chr19:20301840:A:G	7.26449e-07	-1.06161e-10	-1.26369
20302049	chr19:20302049:C:T	7.39759e-07	-1.06161e-10	-1.24553
20302114	chr19:20302114:A:G	6.21612e-07	-1.06161e-10	-1.41954
20302304	chr19:20302304:A:G	2.89879e-06	-1.53496	1.65516
20302864	chr19:20302864:G:C	5.94614e-07	-1.46394	-4.04282e-10
20303388	chr19:20303388:C:T	1.73083e-07	-1.27826	-1.41982
20303445	chr19:20303445:A:G	1.29447e-06	-1.54377	0.857779
20303620	chr19:20303620:G:T	7.01844e-07	-1.06161e-10	-1.29814
20303854	chr19:20303854:C:T	9.16416e-07	-1.03138	-4.04282e-10
20304092	chr19:20304092:C:T	1.8884e-06	-1.06161e-10	-0.308368
20304376	chr19:20304376:A:G	3.36685e-06	-1.52993	1.79981
20305224	chr19:20305224:C:T	6.52603e-07	-1.06161e-10	-1.37088
20305345	chr19:20305345:G:A	7.80044e-07	-1.06161e-10	-1.1925
20305570	chr19:20305570:G:A	1.77413e-07	-1.25366	-1.41971
20305760	chr19:20305760:G:A	6.8426e-07	-1.06161e-10	-1.32352
20305917	chr19:20305917:T:C	7.20471e-07	-1.06161e-10	-1.27195
20306033	chr19:20306033:A:T	1.73826e-07	-1.27322	-1.42058
20306315	chr19:20306315:T:C	8.97354e-07	-1.06161e-10	-1.0524
20306391	chr19:20306391:G:A	1.74013e-07	-1.32598	-1.36674
20306522	chr19:20306522:G:A	7.03861e-07	-1.06161e-10	-1.29527
20306709	chr19:20306709:T:TTCAAAGAAAA	1.94531e-06	-1.06161e-10	-0.278676
20306713	chr19:20306713:T:G	1.94156e-06	-1.06161e-10	-0.280609
20306912	chr19:20306912:A:G	1.73217e-07	-1.34126	-1.35605
20307027	chr19:20307027:A:G	1.70143e-07	-1.29692	-1.41829
20307050	chr19:20307050:A:G	7.25411e-07	-1.06161e-10	-1.26512
20307062	chr19:20307062:A:G	7.10547e-07	-1.06161e-10	-1.28582
20307533	chr19:20307533:A:G	6.05657e-07	-1.44554	-4.04282e-10
20307569	chr19:20307569:C:G	1.80592e-07	-1.32777	-1.32785
20307898	chr19:20307898:C:T	6.23049e-07	-1.06161e-10	-1.41723
20307929	chr19:20307929:T:C	4.2766e-06	-1.52329	2.03235
20308102	chr19:20308102:T:A	8.77413e-07	-1.06161e-10	-1.07488
20308146	chr19:20308146:A:T	9.09233e-07	-1.49852	0.459265
20308163	chr19:20308163:G:A	1.8604e-06	-1.49257	1.16926
20308180	chr19:20308180:G:T	6.38446e-07	-1.06161e-10	-1.39282
20308237	chr19:20308237:T:A	1.30257e-06	-1.06161e-10	-0.679763
20308266	chr19:20308266:C:T	3.21842e-06	-1.53682	1.76161
20308406	chr19:20308406:A:G	6.3074e-07	-1.06161e-10	-1.40496
20308486	chr19:20308486:A:C	1.34191e-07	-1.53223	-1.42036
20308925	chr19:20308925:G:A	1.33879e-05	-1.53307	3.18332
20309043	chr19:20309043:C:T	8.81903e-07	-1.06161e-10	-1.06977
20309079	chr19:20309079:A:C	1.0633e-06	-1.06161e-10	-0.882725
20309711	chr19:20309711:C:T	7.74853e-07	-1.06161e-10	-1.19918
20309822	chr19:20309822:A:C	3.43189e-06	-1.54411	1.83312
20309828	chr19:20309828:G:A	4.34569e-06	-1.54014	2.06523
20310437	chr19:20310437:A:G	4.72006e-07	-0.696558	-0.998304
20310730	chr19:20310730:A:G	5.16798e-07	-1.2854	-0.318805
20310926	chr19:20310926:T:C	5.51166e-07	-1.53982	-4.04282e-10
20311061	chr19:20311061:T:C	6.27001e-07	-1.06161e-10	-1.41091
20311098	chr19:20311098:C:T	1.99709e-07	-1.34042	-1.21458
20311106	chr19:20311106:C:G	2.73923e-07	-1.43529	-0.803713
20311200	chr19:20311200:T:C	5.09733e-07	-1.48971	-0.128256
20311340	chr19:20311340:G:T	2.82836e-07	-1.39862	-0.808364
20311626	chr19:20311626:T:C	6.70944e-07	-1.34317	-4.04282e-10
20311835	chr19:20311835:T:C	1.4546e-07	-1.54339	-1.32856
20311864	chr19:20311864:T:C	4.94688e-07	-1.33377	-0.314161
20311932	chr19:20311932:C:T	7.06475e-07	-1.06161e-10	-1.29157
20311954	chr19:20311954:G:T	1.03721e-05	-1.23001	2.62504
20311974	chr19:20311974:G:T	2.13788e-07	-1.29836	-1.18851
20312407	chr19:20312407:C:T	6.40727e-07	-1.06161e-10	-1.38925
20312604	chr19:20312604:G:T	6.29848e-07	-1.06161e-10	-1.40638
20313875	chr19:20313875:T:C	6.58052e-07	-1.36257	-4.04282e-10
20314042	chr19:20314042:G:A	5.58048e-07	-1.52741	-4.04282e-10
20314201	chr19:20314201:A:G	6.87673e-07	-1.06161e-10	-1.31854
20314319	chr19:20314319:T:C	1.33322e-06	-1.2968	0.640301
20315194	chr19:20315194:G:A	1.45598e-06	-1.27415	0.705731
20315257	chr19:20315257:C:A	5.50452e-07	-1.54111	-4.04282e-10
20315265	chr19:20315265:A:G	1.77185e-05	1.93051	-4.04282e-10
20315466	chr19:20315466:T:C	2.01665e-07	-1.46289	-1.08236
20315579	chr19:20315579:C:T	6.25015e-07	-1.06161e-10	-1.41408
20316302	chr19:20316302:G:A	6.37451e-07	-1.06161e-10	-1.39438
20316421	chr19:20316421:G:A	6.23476e-07	-1.06161e-10	-1.41654
20316702	chr19:20316702:A:T	6.78976e-07	-1.06161e-10	-1.33127
20316749	chr19:20316749:A:G	1.04717e-06	-1.22681	0.328804
20316851	chr19:20316851:G:A	6.42107e-07	-1.06161e-10	-1.3871
20317324	chr19:20317324:A:AC	5.33967e-05	-1.06161e-10	3.03365
20317373	chr19:20317373:A:C	5.56537e-07	-1.27585	-0.25427
20317697	chr19:20317697:G:A	1.07504e-06	-1.06161e-10	-0.871742
20317855	chr19:20317855:C:T	7.62122e-07	-1.06161e-10	-1.21575
20318358	chr19:20318358:A:G	1.07905e-06	-1.06161e-10	-0.868022
20318783	chr19:20318783:C:T	8.2319e-07	-1.3018	0.163134
20318844	chr19:20318844:A:C	1.21257e-06	-1.3273	0.575945
20319110	chr19:20319110:CCATA:C	8.07177e-07	-1.28353	0.125221
20319722	chr19:20319722:A:G	6.20977e-07	-1.06161e-10	-1.42056
20319736	chr19:20319736:T:A	2.11809e-07	-1.45182	-1.04435
20319856	chr19:20319856:T:C	5.25132e-07	-1.46972	-0.118481
20320044	chr19:20320044:C:G	8.56333e-07	-1.54141	0.442215
20320151	chr19:20320151:C:T	6.57755e-07	-1.06161e-10	-1.36302
20320430	chr19:20320430:C:G	1.60588e-07	-1.43436	-1.33865
20320505	chr19:20320505:C:T	7.70681e-07	-1.20458	-4.04282e-10
20321005	chr19:20321005:C:T	9.59955e-07	-1.52882	0.543855
20321035	chr19:20321035:T:C	7.58444e-07	-1.06161e-10	-1.22059
20321296	chr19:20321296:C:T	1.07431e-06	-1.06161e-10	-0.872422
20321297	chr19:20321297:C:A	9.4443e-07	-1.52077	0.519497
20321699	chr19:20321699:G:A	1.10775e-06	-1.06161e-10	-0.841768
20322121	chr19:20322121:C:T	3.7351e-07	-1.51162	-0.417292
20323116	chr19:20323116:A:C	4.49895e-06	-1.45661	2.01635
20323755	chr19:20323755:T:C	6.40269e-07	-1.06161e-10	-1.38997
20324213	chr19:20324213:C:A	4.56118e-06	-1.45251	2.02599
20324266	chr19:20324266:T:C	3.53477e-06	-1.46143	1.77998
20324317	chr19:20324317:G:T	1.05116e-06	-0.894209	-4.04282e-10
20324624	chr19:20324624:G:A	7.78407e-07	-1.06161e-10	-1.1946
20324851	chr19:20324851:G:T	4.62861e-07	-1.28081	-0.433621
20324957	chr19:20324957:C:G	3.34309e-07	-1.40066	-0.639131
20325005	chr19:20325005:G:T	2.3984e-07	-1.42458	-0.947306
20325021	chr19:20325021:T:G	7.38502e-07	-1.24723	-4.04282e-10
20325125	chr19:20325125:C:A	1.0413e-06	-1.06161e-10	-0.903626
20325948	chr19:20325948:C:A	2.12994e-06	-1.45909	1.27108
20325994	chr19:20325994:C:T	8.39695e-07	-1.06161e-10	-1.11882
20326087	chr19:20326087:A:C	7.46325e-07	-1.06161e-10	-1.23669
20326266	chr19:20326266:G:A	8.64714e-07	-1.06161e-10	-1.08946
20326530	chr19:20326530:G:A	5.69128e-07	-1.50775	-4.04282e-10
20326727	chr19:20326727:T:C	4.3811e-07	-1.26669	-0.50269
20327117	chr19:20327117:A:G	4.74396e-07	-1.20833	-0.48148
20327456	chr19:20327456:T:A	6.32846e-06	-1.4269	2.32785
20327537	chr19:20327537:T:C	6.76883e-07	-1.06161e-10	-1.33436
20327923	chr19:20327923:A:G	6.33686e-07	-1.06161e-10	-1.4003
20328011	chr19:20328011:G:C	2.41554e-07	-1.53096	-0.833803
20328030	chr19:20328030:G:A	6.86873e-07	0.0867208	-1.40643
20328202	chr19:20328202:T:G	9.24438e-07	-1.06161e-10	-1.02267
20328383	chr19:20328383:T:C	7.99872e-07	-1.54435	0.376945
20328482	chr19:20328482:G:T	9.88171e-07	-1.06161e-10	-0.955999
20328483	chr19:20328483:C:T	9.86156e-07	-1.06161e-10	-0.95804
20328865	chr19:20328865:T:A	7.08069e-07	-1.06161e-10	-1.28931
20328936	chr19:20328936:T:C	7.01618e-07	-1.06161e-10	-1.29846
20329182	chr19:20329182:C:T	4.24951e-07	-1.26327	-0.536607
20329221	chr19:20329221:A:G	7.36782e-07	-1.06161e-10	-1.24956
20329271	chr19:20329271:A:T	7.14824e-07	-1.06161e-10	-1.27982
20329358	chr19:20329358:T:C	6.36043e-07	-1.06161e-10	-1.39659
20329387	chr19:20329387:C:T	7.15029e-07	-1.06161e-10	-1.27953
20330719	chr19:20330719:A:C	3.05838e-06	-1.47295	1.64673
20331022	chr19:20331022:C:A	3.48861e-07	-1.50048	-0.496697
20331143	chr19:20331143:C:A	6.60868e-07	-1.06161e-10	-1.3583
20331209	chr19:20331209:A:T	8.77936e-07	0.314709	-1.38899
20331279	chr19:20331279:C:T	2.9599e-06	-1.45909	1.60015
20331359	chr19:20331359:T:C	4.02093e-07	-1.21913	-0.636038
20331366	chr19:20331366:A:G	4.38309e-07	-1.20032	-0.568608
20331368	chr19:20331368:A:G	4.17817e-07	-1.2283	-0.588515
20331491	chr19:20331491:T:C	1.55566e-06	0.886569	-1.38877
20331638	chr19:20331638:T:C	5.7144e-07	-0.231597	-1.2721
20331654	chr19:20331654:T:G	7.10502e-07	0.0183166	-1.3042
20331655	chr19:20331655:G:A	7.52533e-07	0.0689785	-1.29739
20331998	chr19:20331998:T:TTTTG	7.6149e-07	-1.06161e-10	-1.21658
20332240	chr19:20332240:G:T	2.58523e-07	-1.53941	-0.757466
20332572	chr19:20332572:A:G	7.21089e-07	0.0722386	-1.34333
20332676	chr19:20332676:A:C	1.00807e-06	-1.06161e-10	-0.936066
20332886	chr19:20332886:TTTTG:T	6.42173e-07	-1.06161e-10	-1.387
20333205	chr19:20333205:G:A	6.89729e-07	-1.06161e-10	-1.31556
20333232	chr19:20333232:C:T	7.83838e-07	0.174576	-1.36223
20333451	chr19:20333451:C:T	3.31663e-07	-1.42639	-0.621346
20333759	chr19:20333759:G:A	8.433e-07	0.251549	-1.36608
20333905	chr19:20333905:A:C	6.60655e-07	-1.06161e-10	-1.35862
20334394	chr19:20334394:T:C	2.19483e-07	-1.54132	-0.919262
20334658	chr19:20334658:C:T	5.31467e-07	-1.25399	-0.322227
20335048	chr19:20335048:T:C	1.03928e-06	0.514864	-1.42044
20335168	chr19:20335168:G:C	2.71422e-07	-1.10329	-1.14489
20335410	chr19:20335410:G:GA	4.82974e-07	-0.255663	-1.41623
20335495	chr19:20335495:A:C	7.00625e-07	-1.06161e-10	-1.29988
20335633	chr19:20335633:C:T	1.0391e-06	0.481466	-1.38721
20335921	chr19:20335921:A:G	4.23862e-06	-1.4395	1.93963
20336139	chr19:20336139:T:C	1.05461e-06	-1.44212	0.551196
20336273	chr19:20336273:T:C	6.44011e-07	-1.06161e-10	-1.38414
20336331	chr19:20336331:T:TTAAAAA	6.43704e-07	-1.06161e-10	-1.38462
20336624	chr19:20336624:G:C	6.58963e-07	-1.06161e-10	-1.36119
20336702	chr19:20336702:G:A	7.20532e-07	-1.06161e-10	-1.27186
20336711	chr19:20336711:T:C	1.67333e-07	-1.53511	-1.19676
20336796	chr19:20336796:C:T	5.57509e-07	-1.52838	-4.04282e-10
20337062	chr19:20337062:G:A	6.46669e-07	-1.06161e-10	-1.38002
20337070	chr19:20337070:G:A	1.99998e-07	-1.43066	-1.12289
20337476	chr19:20337476:C:T	1.89735e-06	-1.48563	1.18199
20337743	chr19:20337743:C:T	5.51283e-07	-1.53961	-4.04282e-10
20337744	chr19:20337744:G:A	1.505e-07	-1.49554	-1.34236
20337754	chr19:20337754:A:G	1.9928e-07	-1.43204	-1.12511
20337863	chr19:20337863:T:C	7.56612e-07	-1.23314	0.0101396
20338102	chr19:20338102:G:A	6.53066e-07	-1.06161e-10	-1.37018
20338313	chr19:20338313:T:C	1.835e-07	-1.42858	-1.21107
20338925	chr19:20338925:A:G	6.75362e-07	-1.06161e-10	-1.33661
20339031	chr19:20339031:A:G	1.83764e-06	-1.06161e-10	-0.33562
20340528	chr19:20340528:C:T	4.87311e-07	-1.50016	-0.162795
20340542	chr19:20340542:C:T	6.56929e-07	-1.06161e-10	-1.36428
20340735	chr19:20340735:G:C	6.34016e-07	-1.38693	-0.012849
20341078	chr19:20341078:C:T	6.6555e-07	-1.06161e-10	-1.35124
20341480	chr19:20341480:T:C	1.82452e-07	-1.37325	-1.27212
20341587	chr19:20341587:G:A	1.75467e-07	-1.49831	-1.18609
20341764	chr19:20341764:T:C	6.33945e-07	-1.06161e-10	-1.39989
20342012	chr19:20342012:T:C	1.14536e-05	-1.06161e-10	1.4942
20342398	chr19:20342398:T:C	4.85651e-07	-1.54111	-0.125257
20342537	chr19:20342537:C:T	7.68805e-07	-1.06161e-10	-1.20702
20343151	chr19:20343151:A:C	1.24145e-06	-1.06161e-10	-0.727819
20343832	chr19:20343832:T:C	2.42092e-07	-1.54087	-0.82167
20344219	chr19:20344219:T:C	8.07723e-07	-1.06161e-10	-1.15764
20344257	chr19:20344257:G:A	7.64708e-07	-1.06161e-10	-1.21236
20344608	chr19:20344608:G:C	1.46813e-06	-1.26569	0.705582
20344743	chr19:20344743:T:C	5.08556e-07	-1.02648	-0.5938
20344774	chr19:20344774:T:C	5.75551e-07	-1.11155	-0.384977
20344925	chr19:20344925:CAT:C	1.49425e-06	-1.29897	0.756502
20345078	chr19:20345078:G:A	7.50551e-07	-1.06161e-10	-1.23105
20345387	chr19:20345387:T:G	8.68e-07	-1.06161e-10	-1.08566
20345586	chr19:20345586:C:T	9.50618e-07	-1.06161e-10	-0.994742
20345827	chr19:20345827:A:G	2.30317e-06	-1.15403	1.04422
20345930	chr19:20345930:C:T	6.82389e-07	-1.06161e-10	-1.32625
20346338	chr19:20346338:A:G	3.83593e-06	-1.26688	1.66719
20346373	chr19:20346373:A:C	2.89626e-06	0.119319	-4.04282e-10
20346485	chr19:20346485:G:A	8.04253e-07	-1.06161e-10	-1.16194
20346600	chr19:20346600:T:C	1.72976e-07	-1.46835	-1.23035
20346644	chr19:20346644:A:G	7.18204e-07	-1.06161e-10	-1.2751
20346653	chr19:20346653:A:G	6.36383e-07	-1.06161e-10	-1.39605
20347274	chr19:20347274:C:T	1.12546e-06	-0.825905	-4.04282e-10
20347295	chr19:20347295:G:A	4.20425e-06	-1.27275	1.76474
20347440	chr19:20347440:G:A	1.93657e-06	-1.06161e-10	-0.283179
20347464	chr19:20347464:G:A	6.84084e-07	-1.06161e-10	-1.32377
20348280	chr19:20348280:G:A	1.49414e-07	-1.50841	-1.33672
20348597	chr19:20348597:A:G	5.50487e-07	-1.54105	-4.04282e-10
20349264	chr19:20349264:G:A	3.50643e-06	-1.06161e-10	0.310499
20349439	chr19:20349439:A:G	6.62299e-07	-1.06161e-10	-1.35614
20350345	chr19:20350345:A:T	1.089e-06	-1.42088	0.562041
20350356	chr19:20350356:T:C	1.56432e-07	-1.50973	-1.2895
20350444	chr19:20350444:C:T	1.08335e-06	-1.4333	0.569265
20350526	chr19:20350526:C:T	6.21566e-07	-1.06161e-10	-1.41961
20350636	chr19:20350636:G:A	8.46581e-07	-1.49383	0.383186
20350878	chr19:20350878:G:A	8.30389e-07	-1.49344	0.363479
20350949	chr19:20350949:T:C	6.26938e-07	-1.06161e-10	-1.41101
20350953	chr19:20350953:TAAAAG:T	8.43892e-07	-1.49859	0.384756
20351086	chr19:20351086:A:G	8.13725e-07	-1.49382	0.343593
20351120	chr19:20351120:C:T	1.0592e-06	-1.06161e-10	-0.886589
20351494	chr19:20351494:C:T	6.61379e-07	-1.06161e-10	-1.35753
20351563	chr19:20351563:G:T	8.27268e-07	-1.50711	0.373388
20351679	chr19:20351679:G:A	8.11317e-07	-1.49655	0.343358
20351731	chr19:20351731:A:G	8.68584e-06	-1.06161e-10	1.2176
20351920	chr19:20351920:C:A	6.68632e-07	-1.06161e-10	-1.34662
20351995	chr19:20351995:T:C	7.89645e-07	-1.48432	0.30405
20352168	chr19:20352168:A:G	8.17152e-07	-1.49003	0.343999
20352186	chr19:20352186:C:T	5.16326e-06	-1.26443	1.9619
20352212	chr19:20352212:C:T	4.09153e-05	-1.06161e-10	2.76741
20352384	chr19:20352384:T:A	7.78881e-07	-1.49768	0.303681
20352676	chr19:20352676:G:A	1.13401e-06	-1.06161e-10	-0.818341
20353398	chr19:20353398:G:GA	9.71851e-07	-1.06161e-10	-0.972652
20353414	chr19:20353414:T:G	5.39706e-06	-1.22326	1.96502
20353483	chr19:20353483:G:A	5.95321e-06	-1.21683	2.05666
20353563	chr19:20353563:C:T	6.22057e-07	-1.06161e-10	-1.41882
20353724	chr19:20353724:G:A	1.04561e-06	-1.46751	0.568006
20353941	chr19:20353941:C:T	1.59313e-07	-1.5035	-1.27749
20353989	chr19:20353989:T:C	7.5851e-07	-1.40157	0.181075
20354069	chr19:20354069:T:C	5.52571e-07	-1.53727	-4.04282e-10
20354133	chr19:20354133:A:G	4.71041e-06	-1.35147	1.95715
20354166	chr19:20354166:A:C	6.39563e-07	-1.43175	0.0406804
20354184	chr19:20354184:G:A	6.88922e-07	-1.06161e-10	-1.31673
20354292	chr19:20354292:A:G	6.03964e-06	-1.20007	2.05432
20354437	chr19:20354437:G:A	4.96385e-07	-1.35138	-0.293122
20354685	chr19:20354685:T:C	5.17062e-07	-1.33729	-0.266403
20354866	chr19:20354866:G:A	6.61379e-07	-1.06161e-10	-1.35753
20354878	chr19:20354878:T:G	5.86886e-07	-1.41032	-0.0667063
20354936	chr19:20354936:A:C	5.81363e-06	-1.20381	2.01992
20355055	chr19:20355055:T:G	6.61537e-07	-1.06161e-10	-1.35729
20355343	chr19:20355343:G:T	5.76703e-07	-1.41057	-0.0839614
20355369	chr19:20355369:C:T	1.4699e-07	-1.44475	-1.41674
20355390	chr19:20355390:C:T	5.41962e-07	-1.30059	-0.256073
20355888	chr19:20355888:G:A	8.95807e-07	-1.06161e-10	-1.05413
20356075	chr19:20356075:C:A	8.11665e-07	-1.06161e-10	-1.15277
20356239	chr19:20356239:T:C	8.39379e-07	-1.06161e-10	-1.11919
20356357	chr19:20356357:A:G	5.37863e-07	-1.45013	-0.114125
20356510	chr19:20356510:T:C	3.11707e-07	-1.37289	-0.736898
20356969	chr19:20356969:C:T	6.53182e-07	-1.06161e-10	-1.37
20357107	chr19:20357107:T:A	6.76307e-07	-1.06161e-10	-1.33521
20357173	chr19:20357173:G:A	4.67981e-06	-1.24473	1.84389
20357298	chr19:20357298:G:A	5.16404e-06	-1.19948	1.8971
20357460	chr19:20357460:A:G	2.04501e-06	-1.06161e-10	-0.228698
20357677	chr19:20357677:C:T	9.63318e-07	-1.06161e-10	-0.981471
20358077	chr19:20358077:C:T	6.24181e-07	-1.06161e-10	-1.41541
20358150	chr19:20358150:C:T	1.21938e-06	-1.40875	0.662997
20358205	chr19:20358205:C:T	1.61152e-07	-1.50675	-1.26276
20358269	chr19:20358269:T:G	1.59631e-07	-1.46799	-1.311
20358639	chr19:20358639:T:C	7.93113e-07	-1.06161e-10	-1.17589
20358877	chr19:20358877:C:T	6.36132e-07	-1.06161e-10	-1.39645
20359035	chr19:20359035:C:A	1.26814e-06	-1.06161e-10	-0.706548
20359098	chr19:20359098:G:C	6.2677e-07	-1.06161e-10	-1.41127
20359110	chr19:20359110:T:C	5.49156e-07	-1.54347	-4.04282e-10
20359460	chr19:20359460:C:T	2.38053e-06	-1.28023	1.20346
20359551	chr19:20359551:T:TATTACAC	9.89305e-07	-0.954852	-4.04282e-10
20359552	chr19:20359552:G:A	3.27998e-07	-0.797422	-1.26142
20359640	chr19:20359640:T:C	8.2785e-07	-1.06161e-10	-1.13302
20359755	chr19:20359755:A:G	5.24306e-07	-1.28656	-0.303219
20359777	chr19:20359777:G:C	1.26394e-06	-1.06161e-10	-0.709866
20360076	chr19:20360076:A:G	8.65222e-07	-1.06161e-10	-1.08887
20360122	chr19:20360122:A:G	9.79612e-06	-0.78705	2.12494
20360432	chr19:20360432:T:C	1.09979e-06	-1.06161e-10	-0.848981
20360514	chr19:20360514:C:T	5.24401e-07	-1.50018	-0.0894164
20360574	chr19:20360574:A:AG	2.7382e-06	-1.06161e-10	0.0632
20360873	chr19:20360873:A:G	2.98359e-07	-1.13791	-1.01564
20361264	chr19:20361264:C:G	9.35643e-07	-1.06161e-10	-1.01062
20361444	chr19:20361444:A:G	2.10207e-07	-1.13529	-1.36847
20361697	chr19:20361697:T:G	8.91927e-07	-1.06161e-10	-1.05847
20361769	chr19:20361769:T:G	2.25443e-07	-1.10122	-1.33257
20361846	chr19:20361846:CA:C	6.73256e-07	-1.06161e-10	-1.33973
20362003	chr19:20362003:A:G	9.30958e-07	-1.01564	-4.04282e-10
20362036	chr19:20362036:T:C	6.31984e-07	-1.06161e-10	-1.40299
20362086	chr19:20362086:G:A	1.32818e-05	-1.06161e-10	1.6423
20362233	chr19:20362233:C:T	1.42142e-07	-1.47499	-1.42004
20362246	chr19:20362246:C:T	2.06178e-07	-1.10564	-1.41748
20362307	chr19:20362307:C:G	1.40328e-07	-1.49847	-1.40941
20362410	chr19:20362410:C:T	7.26085e-07	-1.26419	-4.04282e-10
20362411	chr19:20362411:A:G	2.62654e-07	-0.956404	-1.32461
20362452	chr19:20362452:A:G	1.58105e-07	-1.46214	-1.32646
20362586	chr19:20362586:G:A	2.64177e-07	-0.991212	-1.28402
20362672	chr19:20362672:C:T	1.41579e-07	-1.4803	-1.4187
20362744	chr19:20362744:T:G	4.46054e-07	-0.360716	-1.3907
20362867	chr19:20362867:G:T	2.34328e-07	-1.11905	-1.27608
20363081	chr19:20363081:T:C	1.40414e-07	-1.49838	-1.40888
20363179	chr19:20363179:G:A	1.58655e-06	-1.06161e-10	-0.482539
20363377	chr19:20363377:A:G	1.40203e-07	-1.51671	-1.39206
20363425	chr19:20363425:G:A	1.65468e-07	-1.43955	-1.30353
20363637	chr19:20363637:G:A	1.63663e-07	-1.45057	-1.30347
20363654	chr19:20363654:T:C	6.92351e-07	-1.06161e-10	-1.31176
20363716	chr19:20363716:G:C	4.6584e-07	-0.322796	-1.38522
20363777	chr19:20363777:T:C	2.29752e-07	-1.11318	-1.30168
20363846	chr19:20363846:C:T	1.65007e-07	-1.45456	-1.29131
20364101	chr19:20364101:G:A	1.51547e-07	-1.47643	-1.35453
20364220	chr19:20364220:A:G	2.51325e-07	-1.05255	-1.27256
20364249	chr19:20364249:C:T	1.45796e-07	-1.49785	-1.3718
20364376	chr19:20364376:A:G	1.40655e-07	-1.53541	-1.37013
20364841	chr19:20364841:C:T	5.51755e-07	-0.357076	-1.18167
20364858	chr19:20364858:G:A	5.79206e-07	-0.420572	-1.06962
20364960	chr19:20364960:G:T	8.37603e-07	-0.177144	-0.944167
20365065	chr19:20365065:T:C	3.83236e-07	-1.11752	-0.785684
20365260	chr19:20365260:G:C	2.84768e-07	-0.875563	-1.32462
20365265	chr19:20365265:A:G	4.998e-07	-0.246582	-1.39107
20365277	chr19:20365277:T:G	2.67659e-07	-1.20309	-1.05905
20365279	chr19:20365279:A:G	9.24502e-07	0.101247	-1.12385
20365352	chr19:20365352:C:T	5.43904e-07	-0.273863	-1.27922
20365376	chr19:20365376:A:G	9.87192e-07	-1.06161e-10	-0.95699
20365542	chr19:20365542:A:G	6.16295e-07	-0.0437927	-1.38434
20365580	chr19:20365580:A:G	4.78778e-07	-0.277715	-1.4029
20365591	chr19:20365591:G:C	1.56628e-07	-1.53816	-1.25982
20365594	chr19:20365594:T:G	2.59584e-07	-1.21296	-1.07981
20365683	chr19:20365683:A:G	1.55141e-06	-1.06161e-10	-0.504937
20365904	chr19:20365904:T:C	2.72579e-07	-1.18386	-1.06007
20365988	chr19:20365988:T:C	2.64335e-07	-1.16823	-1.10641
20366296	chr19:20366296:C:T	9.45696e-07	0.119461	-1.1194
20366564	chr19:20366564:G:A	6.20976e-07	-1.06161e-10	-1.42056
20366739	chr19:20366739:A:G	9.07324e-07	0.0934151	-1.13477
20366898	chr19:20366898:C:T	6.20965e-07	-1.06161e-10	-1.42058
20366983	chr19:20366983:A:G	4.71659e-07	-0.310764	-1.38484
20367019	chr19:20367019:G:A	8.73539e-07	0.0677888	-1.14709
20367053	chr19:20367053:T:C	9.20141e-07	0.124815	-1.15214
20367089	chr19:20367089:C:A	8.6399e-07	0.0667233	-1.15702
20367144	chr19:20367144:G:A	2.57773e-07	-1.18899	-1.11078
20367186	chr19:20367186:A:G	8.61925e-07	0.053432	-1.14612
20367345	chr19:20367345:C:T	4.6147e-07	-0.324271	-1.39317
20367361	chr19:20367361:A:C	2.63323e-07	-1.19732	-1.08115
20367362	chr19:20367362:T:A	2.60943e-07	-1.19645	-1.0911
20367393	chr19:20367393:G:A	6.21011e-07	-1.06161e-10	-1.42051
20367416	chr19:20367416:G:T	4.42771e-07	-0.37469	-1.38411
20367427	chr19:20367427:C:T	8.82139e-07	0.0852004	-1.15471
20367491	chr19:20367491:T:C	1.69034e-06	-1.06161e-10	-0.419167
20367508	chr19:20367508:T:C	4.9803e-07	-0.260165	-1.38103
20367521	chr19:20367521:A:C	1.92522e-07	-1.21236	-1.37929
20367542	chr19:20367542:G:A	8.9142e-07	0.106338	-1.16538
20367642	chr19:20367642:C:T	8.20866e-07	0.0247655	-1.16626
20367686	chr19:20367686:C:T	2.59664e-07	-1.20389	-1.08857
20367712	chr19:20367712:C:T	5.25128e-06	-1.06161e-10	0.714373
20367726	chr19:20367726:C:T	8.50444e-07	0.0533183	-1.15941
20367931	chr19:20367931:C:T	5.16868e-07	-0.323407	-1.28066
20368021	chr19:20368021:G:A	5.9234e-07	-1.46777	-4.04282e-10
20368097	chr19:20368097:G:T	4.65654e-07	-0.329593	-1.37882
20368244	chr19:20368244:C:T	6.26277e-07	-1.06161e-10	-1.41206
20368245	chr19:20368245:A:G	3.90439e-07	-0.46811	-1.41647
20368248	chr19:20368248:A:G	2.64339e-07	-1.19929	-1.07533
20368278	chr19:20368278:AC:A	2.63043e-07	-1.19118	-1.08835
20368321	chr19:20368321:A:G	2.61096e-07	-1.20039	-1.08658
20368323	chr19:20368323:A:G	2.65052e-07	-1.18884	-1.08309
20368361	chr19:20368361:G:A	1.09191e-06	-1.06161e-10	-0.85617
20368365	chr19:20368365:AAATAAAAATC:A	8.73442e-07	0.0930896	-1.1725
20368520	chr19:20368520:A:G	2.59254e-07	-1.20298	-1.09106
20368676	chr19:20368676:G:A	7.25908e-07	-1.06161e-10	-1.26443
20369092	chr19:20369092:C:T	1.00765e-06	-0.936474	-4.04282e-10
20369500	chr19:20369500:T:A	1.19708e-06	-1.06161e-10	-0.764213
20369589	chr19:20369589:G:A	1.10375e-06	-0.845388	-4.04282e-10
20369618	chr19:20369618:G:A	1.36416e-06	-1.06161e-10	-0.633558
20369951	chr19:20369951:C:T	6.53128e-07	-0.0641001	-1.30598
20369955	chr19:20369955:T:C	2.5184e-07	-1.24423	-1.07883
20370146	chr19:20370146:G:A	6.22375e-07	-0.110642	-1.30767
20370216	chr19:20370216:T:A	7.66959e-07	0.160086	-1.36951
20370401	chr19:20370401:C:T	3.4897e-07	-0.577347	-1.41952
20370543	chr19:20370543:C:A	6.52958e-07	-0.0754846	-1.29486
20370571	chr19:20370571:A:G	9.35318e-07	0.0634909	-1.07446
20370643	chr19:20370643:C:A	9.32753e-07	0.138628	-1.15234
20370981	chr19:20370981:G:A	1.01409e-06	-1.06161e-10	-0.93011
20371012	chr19:20371012:T:C	9.88801e-07	-1.06161e-10	-0.955362
20371084	chr19:20371084:C:T	1.00649e-06	-1.06161e-10	-0.937633
20371966	chr19:20371966:G:A	7.57883e-07	-1.06161e-10	-1.22133
20372008	chr19:20372008:G:A	1.68243e-07	-1.31221	-1.41423
20372091	chr19:20372091:G:A	4.03892e-07	-0.570796	-1.27991
20372112	chr19:20372112:G:T	1.67604e-07	-1.31951	-1.41074
20372259	chr19:20372259:T:C	1.16113e-06	-1.06161e-10	-0.794704
20372562	chr19:20372562:A:G	6.83e-07	-1.06161e-10	-1.32536
20372625	chr19:20372625:T:TA	6.37097e-07	-1.06161e-10	-1.39493
20372640	chr19:20372640:C:T	6.03718e-07	-0.306633	-1.14212
20373154	chr19:20373154:G:A	1.34637e-06	-1.06161e-10	-0.646687
20373376	chr19:20373376:A:G	6.28825e-07	-1.06161e-10	-1.408
20373522	chr19:20373522:G:A	7.61402e-07	-1.06161e-10	-1.21669
20373548	chr19:20373548:C:A	2.25664e-07	-1.0711	-1.3617
20373865	chr19:20373865:T:C	9.8242e-07	-0.589364	-0.372472
20373867	chr19:20373867:T:C	2.90111e-07	-1.33952	-0.842075
20374166	chr19:20374166:C:T	5.54146e-07	-1.53443	-4.04282e-10
20374257	chr19:20374257:C:T	6.27395e-07	-1.06161e-10	-1.41028
20374268	chr19:20374268:T:C	1.13704e-06	-1.4782	0.662528
20374705	chr19:20374705:C:T	1.45222e-07	-1.5081	-1.36549
20374784	chr19:20374784:A:G	6.22201e-07	-1.06161e-10	-1.41859
20374842	chr19:20374842:G:A	6.44782e-07	-1.06161e-10	-1.38294
20374856	chr19:20374856:A:G	7.16477e-07	-1.06161e-10	-1.27751
20374887	chr19:20374887:C:T	9.25958e-07	-1.06161e-10	-1.02103
20375113	chr19:20375113:G:A	2.02555e-06	-1.06161e-10	-0.238256
20375261	chr19:20375261:T:C	1.40288e-06	-1.06161e-10	-0.605573
20375390	chr19:20375390:T:C	2.87428e-07	-1.514	-0.676882
20375551	chr19:20375551:A:T	1.36403e-06	-1.06161e-10	-0.633652
20375663	chr19:20375663:CT:C	1.3653e-06	-1.06161e-10	-0.632728
20375889	chr19:20375889:A:G	1.19623e-06	-1.06161e-10	-0.764923
20375916	chr19:20375916:A:G	1.25298e-06	-1.06161e-10	-0.718578
20375933	chr19:20375933:A:C	2.12112e-07	-1.0744	-1.42034
20376427	chr19:20376427:G:A	1.01395e-06	-1.06161e-10	-0.930247
20376593	chr19:20376593:T:C	2.42332e-06	-1.06161e-10	-0.0589622
20376764	chr19:20376764:A:AC	6.961e-07	-1.06161e-10	-1.30636
20376806	chr19:20376806:AAAT:A	7.79494e-07	-1.06161e-10	-1.19321
20376885	chr19:20376885:G:C	1.42834e-07	-1.48709	-1.40308
20377004	chr19:20377004:C:T	1.02838e-06	-1.06161e-10	-0.916115
20377061	chr19:20377061:A:G	9.74996e-07	-1.06161e-10	-0.969421
20377121	chr19:20377121:G:A	1.47704e-06	-1.37012	0.816061
20377375	chr19:20377375:C:T	3.2852e-07	-1.53589	-0.521361
20377556	chr19:20377556:A:G	7.21053e-07	-1.06161e-10	-1.27114
20377915	chr19:20377915:C:T	3.53843e-06	-1.06161e-10	0.319585
20378036	chr19:20378036:A:G	6.26929e-07	-0.653239	-0.757782
20378072	chr19:20378072:A:T	6.51865e-07	-0.644519	-0.727497
20378073	chr19:20378073:T:A	2.66341e-05	-0.411968	2.75006
20378159	chr19:20378159:A:G	1.22541e-06	-1.06161e-10	-0.740822
20378227	chr19:20378227:T:A	5.79601e-06	-1.06161e-10	0.81307
20378286	chr19:20378286:T:A	7.67252e-07	-1.06161e-10	-1.20904
20378430	chr19:20378430:GCTTT:G	7.65321e-07	-1.21156	-4.04282e-10
20378752	chr19:20378752:C:T	6.4932e-07	-1.06161e-10	-1.37593
20379052	chr19:20379052:A:G	2.78227e-07	-1.23064	-0.992773
20379168	chr19:20379168:G:A	1.51716e-07	-1.54371	-1.28613
20379219	chr19:20379219:C:T	1.6149e-07	-1.43328	-1.33413
20379259	chr19:20379259:G:C	2.57436e-06	-1.06161e-10	0.00150317
20379387	chr19:20379387:C:A	1.10957e-06	-0.750597	-0.0895315
20379533	chr19:20379533:A:G	9.97232e-07	-1.06161e-10	-0.946871
20379557	chr19:20379557:G:A	6.21552e-07	-1.06161e-10	-1.41964
20379638	chr19:20379638:CAT:C	1.57557e-07	-1.54372	-1.24835
20379834	chr19:20379834:C:A	1.76024e-06	-1.06161e-10	-0.378651
20380745	chr19:20380745:C:A	6.22078e-07	-1.06161e-10	-1.41879
20381110	chr19:20381110:C:T	1.59733e-05	-1.06161e-10	1.82682
20381174	chr19:20381174:C:T	6.83453e-07	-0.849067	-0.475629
20381212	chr19:20381212:A:G	1.34667e-07	-1.53238	-1.41667
20381302	chr19:20381302:T:A	5.4892e-07	-1.5439	-4.04282e-10
20381442	chr19:20381442:C:T	2.08243e-06	-1.06161e-10	-0.210562
20381506	chr19:20381506:C:T	1.9781e-07	-1.46296	-1.10159
20381508	chr19:20381508:T:C	2.30529e-07	-1.45544	-0.956038
20381762	chr19:20381762:T:C	1.3366e-07	-1.54223	-1.41433
20381951	chr19:20381951:T:C	7.40149e-07	-1.26256	0.0175541
20382014	chr19:20382014:G:A	1.7942e-06	-1.06161e-10	-0.359539
20382084	chr19:20382084:A:T	2.11961e-07	-1.44647	-1.04898
20382100	chr19:20382100:A:G	9.70598e-07	-0.509118	-0.464825
20382119	chr19:20382119:A:T	1.60932e-05	-1.06161e-10	1.8343
20382225	chr19:20382225:T:A	6.60555e-07	-0.887239	-0.471535
20382238	chr19:20382238:A:G	6.43261e-07	-0.918249	-0.467055
20382427	chr19:20382427:C:T	7.27231e-07	-1.06161e-10	-1.26261
20382490	chr19:20382490:A:G	1.01491e-06	-1.06161e-10	-0.929303
20382931	chr19:20382931:C:A	3.36493e-07	-1.05066	-0.982622
20383151	chr19:20383151:T:C	1.65027e-06	-1.06161e-10	-0.443161
20383387	chr19:20383387:G:A	8.65987e-07	-1.11159	0.0236081
20383470	chr19:20383470:T:C	1.12527e-06	-0.826075	-4.04282e-10
20383484	chr19:20383484:T:C	2.09198e-07	-1.18852	-1.32005
20384091	chr19:20384091:A:C	3.55125e-07	-1.20187	-0.777515
20384569	chr19:20384569:T:G	1.64375e-07	-1.50606	-1.24364
20384575	chr19:20384575:A:C	7.27749e-07	-1.06161e-10	-1.2619
20384712	chr19:20384712:A:G	1.34134e-07	-1.54258	-1.41044
20384811	chr19:20384811:C:A	6.2099e-07	-1.06161e-10	-1.42054
20384919	chr19:20384919:G:A	1.96394e-07	-1.25341	-1.31832
20384921	chr19:20384921:G:A	1.40083e-07	-1.50326	-1.40636
20385118	chr19:20385118:A:G	1.34405e-07	-1.53671	-1.41429
20385126	chr19:20385126:A:C	3.95299e-07	-1.22747	-0.644746
20385788	chr19:20385788:A:C	6.7407e-07	-1.06161e-10	-1.33852
20386250	chr19:20386250:C:T	3.73763e-07	-1.28658	-0.641657
20386525	chr19:20386525:A:T	5.087e-07	-1.39324	-0.226756
20386535	chr19:20386535:A:T	4.88314e-07	-1.38884	-0.272059
20386591	chr19:20386591:C:T	7.11558e-07	-1.47557	0.191171
20386824	chr19:20386824:C:T	1.34406e-07	-1.53573	-1.41526
20386858	chr19:20386858:G:A	1.70543e-06	-1.06161e-10	-0.410283
20386936	chr19:20386936:A:G	5.18372e-07	-1.09379	-0.507372
20387497	chr19:20387497:T:A	1.34146e-07	-1.53501	-1.41791
20387716	chr19:20387716:G:A	9.39515e-07	-1.00649	-4.04282e-10
20388168	chr19:20388168:C:T	7.40221e-07	-1.06161e-10	-1.24491
20388224	chr19:20388224:G:C	6.81407e-07	-1.06161e-10	-1.3277
20388398	chr19:20388398:G:T	4.4591e-06	-1.06161e-10	0.550847
20388716	chr19:20388716:T:C	2.22093e-07	-1.54187	-0.906885
20389087	chr19:20389087:C:A	7.78867e-07	-1.06161e-10	-1.19401
20389638	chr19:20389638:T:A	7.78641e-07	-1.1943	-4.04282e-10
20389893	chr19:20389893:G:A	6.8322e-07	-1.06161e-10	-1.32504
20390273	chr19:20390273:T:C	1.69078e-07	-1.51528	-1.20622
20390394	chr19:20390394:A:C	1.09545e-06	-1.28453	0.431599
20391494	chr19:20391494:G:T	2.30922e-07	-1.19456	-1.21521
20391592	chr19:20391592:AT:A	6.35932e-07	-1.06161e-10	-1.39676
20391813	chr19:20391813:T:C	1.91226e-06	-1.06161e-10	-0.295815
20391899	chr19:20391899:G:A	1.59357e-07	-1.53868	-1.24202
20392288	chr19:20392288:G:A	4.9466e-06	-1.14115	1.79575
20392384	chr19:20392384:A:G	2.07175e-07	-1.53532	-0.982969
20392421	chr19:20392421:T:C	1.94331e-07	-1.21347	-1.36882
20392564	chr19:20392564:C:T	1.88789e-07	-1.51621	-1.09501
20392594	chr19:20392594:T:C	1.78327e-07	-1.50346	-1.16477
20392837	chr19:20392837:A:T	2.07851e-06	-1.16476	0.952314
20393003	chr19:20393003:A:G	6.29384e-07	-1.06161e-10	-1.40711
20393254	chr19:20393254:C:A	1.01529e-06	-1.06161e-10	-0.928926
20393424	chr19:20393424:C:T	1.09852e-06	-1.06161e-10	-0.850137
20393521	chr19:20393521:G:A	2.84597e-06	-1.06161e-10	0.101803
20393732	chr19:20393732:C:T	1.16538e-06	-1.06161e-10	-0.791056
20393797	chr19:20393797:A:G	7.35993e-07	-1.06161e-10	-1.25063
20393800	chr19:20393800:C:T	6.42158e-07	-1.06161e-10	-1.38702
20394141	chr19:20394141:C:T	1.74733e-07	-1.53629	-1.1523
20394218	chr19:20394218:A:G	3.39865e-07	-1.47017	-0.553138
20394294	chr19:20394294:C:A	8.19747e-07	-1.14286	-4.04282e-10
20394326	chr19:20394326:C:T	1.80902e-07	-1.28573	-1.36817
20394511	chr19:20394511:CT:C	1.87898e-07	-1.49938	-1.11657
20394566	chr19:20394566:C:T	8.63815e-07	-1.22131	0.130812
20394876	chr19:20394876:T:C	6.36187e-07	-1.06161e-10	-1.39636
20394932	chr19:20394932:A:C	2.05728e-07	-1.47218	-1.05312
20395155	chr19:20395155:C:T	3.68742e-06	-1.06161e-10	0.360827
20395192	chr19:20395192:C:A	9.05102e-07	-1.18992	0.146115
20395382	chr19:20395382:C:T	1.02503e-06	-1.06161e-10	-0.919374
20395389	chr19:20395389:T:C	1.05088e-06	-1.3995	0.505029
20395417	chr19:20395417:A:T	9.20173e-07	-1.17844	0.151142
20395493	chr19:20395493:T:C	1.91514e-07	-1.20057	-1.39633
20395769	chr19:20395769:C:T	1.86366e-07	-1.44914	-1.175
20395824	chr19:20395824:C:T	1.76474e-07	-1.47325	-1.20543
20395985	chr19:20395985:CAATT:C	6.41027e-07	-1.06161e-10	-1.38878
20396092	chr19:20396092:T:C	1.01231e-06	-1.06161e-10	-0.931865
20396180	chr19:20396180:C:T	9.12401e-07	-1.20647	0.170692
20396431	chr19:20396431:T:C	1.95748e-07	-1.5171	-1.05793
20396554	chr19:20396554:T:C	2.12861e-07	-1.51388	-0.977331
20396557	chr19:20396557:A:G	2.1434e-07	-1.51278	-0.971506
20396605	chr19:20396605:C:T	6.75345e-07	-1.06161e-10	-1.33663
20396826	chr19:20396826:C:T	1.82007e-07	-1.48097	-1.16684
20396829	chr19:20396829:C:T	4.5866e-07	-1.17664	-0.5469
20397137	chr19:20397137:G:T	1.00558e-06	-1.06161e-10	-0.938536
20397177	chr19:20397177:G:A	5.49056e-07	-1.54365	-4.04282e-10
20397229	chr19:20397229:A:G	8.68756e-07	-1.23251	0.147723
20397553	chr19:20397553:T:C	1.65545e-07	-1.53597	-1.20664
20397854	chr19:20397854:C:T	1.8395e-07	-1.47406	-1.16313
20398021	chr19:20398021:T:C	3.48062e-07	-1.22764	-0.771831
20398113	chr19:20398113:T:G	1.36527e-06	-0.632749	-4.04282e-10
20398114	chr19:20398114:C:T	1.56023e-06	-0.499264	-4.04282e-10
20398118	chr19:20398118:A:T	1.60947e-06	-0.468193	-4.04282e-10
20398120	chr19:20398120:GC:G	1.55372e-06	-0.503446	-4.04282e-10
20398124	chr19:20398124:A:T	2.10781e-06	-0.198449	-4.04282e-10
20398129	chr19:20398129:A:ACC	1.77207e-06	-0.371952	-4.04282e-10
20398131	chr19:20398131:TA:T	1.95355e-06	-0.274453	-4.04282e-10
20398136	chr19:20398136:A:G	1.64667e-06	-0.445346	-4.04282e-10
20398200	chr19:20398200:G:A	9.30849e-05	-1.06161e-10	3.58941
20398305	chr19:20398305:A:G	7.56146e-07	-1.22362	-4.04282e-10
20398360	chr19:20398360:T:C	6.56439e-07	-1.06161e-10	-1.36503
20398631	chr19:20398631:G:A	1.40578e-05	-1.06161e-10	1.69908
20399271	chr19:20399271:A:T	2.66676e-07	-1.51824	-0.747582
20399557	chr19:20399557:G:A	8.258e-07	-1.1355	-4.04282e-10
20400111	chr19:20400111:T:A	1.4738e-07	-1.45375	-1.40509
20400283	chr19:20400283:C:T	6.60406e-07	-1.06161e-10	-1.359
20400305	chr19:20400305:A:T	8.68513e-07	-1.19894	0.113871
20400982	chr19:20400982:G:A	1.29935e-06	-1.08081	0.398576
20401597	chr19:20401597:TTC:T	7.84078e-07	-1.06161e-10	-1.18735
20401807	chr19:20401807:A:G	1.01317e-06	-1.06161e-10	-0.931017
20401993	chr19:20401993:T:C	2.34714e-05	-0.736711	2.94839
20402152	chr19:20402152:A:G	9.00378e-07	-1.06161e-10	-1.04904
20402383	chr19:20402383:C:T	6.25155e-07	-1.41385	-4.04282e-10
20402438	chr19:20402438:A:G	8.72449e-07	-1.06161e-10	-1.08055
20402625	chr19:20402625:G:A	1.92243e-06	-1.5392	1.24869
20402666	chr19:20402666:G:A	5.58488e-07	-1.52662	-4.04282e-10
20402876	chr19:20402876:C:T	1.89889e-06	-1.52422	1.22139
20403505	chr19:20403505:AC:A	1.90384e-06	-1.06161e-10	-0.300227
20403862	chr19:20403862:A:C	6.56114e-06	-1.543	2.48007
20404080	chr19:20404080:C:T	1.0693e-06	-1.06161e-10	-0.877095
20404238	chr19:20404238:C:T	1.47266e-06	-1.54395	0.98692
20404502	chr19:20404502:C:T	6.21662e-07	-0.951412	-0.468047
20404632	chr19:20404632:A:C	2.39931e-07	-1.18894	-1.18256
20404775	chr19:20404775:C:T	2.33284e-06	-1.06161e-10	-0.0970142
20405001	chr19:20405001:T:C	1.45317e-06	-1.54414	0.973785
20405041	chr19:20405041:T:C	1.15632e-06	-1.06161e-10	-0.798856
20405059	chr19:20405059:A:T	1.1089e-06	-1.06161e-10	-0.840731
20405383	chr19:20405383:A:G	6.00138e-06	-1.53839	2.38628
20405671	chr19:20405671:G:A	6.47129e-07	-1.37931	-4.04282e-10
20406088	chr19:20406088:C:T	7.61504e-07	-1.06161e-10	-1.21656
20406104	chr19:20406104:C:A	2.03278e-06	-1.54291	1.30822
20406156	chr19:20406156:C:A	2.1225e-07	-1.21401	-1.28008
20406216	chr19:20406216:A:G	1.8369e-06	-1.06161e-10	-0.33602
20406355	chr19:20406355:C:G	5.60925e-06	-1.53922	2.31954
20406465	chr19:20406465:C:T	8.46104e-07	0.293639	-1.40485
20406539	chr19:20406539:AAAAC:A	5.58045e-07	-1.52741	-4.04282e-10
20406704	chr19:20406704:A:G	6.31334e-07	-1.06161e-10	-1.40402
20406936	chr19:20406936:T:C	1.49292e-06	-1.54372	1.00036
20407126	chr19:20407126:A:G	5.7232e-06	-1.53935	2.33978
20407128	chr19:20407128:G:T	6.36091e-07	-1.06161e-10	-1.39651
20407362	chr19:20407362:CA:C	6.21048e-07	-1.06161e-10	-1.42045
20407610	chr19:20407610:T:C	3.22157e-07	-0.92576	-1.15106
20407892	chr19:20407892:T:A	6.46157e-06	-1.53623	2.458
20408122	chr19:20408122:C:T	8.15791e-07	-1.06161e-10	-1.1477
20408126	chr19:20408126:C:T	4.65145e-06	-1.54051	2.13359
20408269	chr19:20408269:A:G	6.9876e-07	-1.30255	-4.04282e-10
20408287	chr19:20408287:C:T	5.48658e-07	-1.54438	-4.04282e-10
20408642	chr19:20408642:T:G	1.12505e-06	-1.06161e-10	-0.826273
20408794	chr19:20408794:ACCAG:A	1.34903e-06	-1.06161e-10	-0.644717
20408798	chr19:20408798:G:A	5.50821e-07	-1.54044	-4.04282e-10
20408843	chr19:20408843:C:T	1.41221e-06	-1.06161e-10	-0.598946
20408992	chr19:20408992:G:GT	8.7164e-07	-1.08148	-4.04282e-10
20409483	chr19:20409483:C:A	8.20336e-07	-1.06161e-10	-1.14214
20409583	chr19:20409583:A:C	1.82329e-07	-1.52376	-1.12228
20409633	chr19:20409633:G:C	1.63761e-06	-1.54237	1.0915
20409760	chr19:20409760:A:G	6.37701e-07	-1.06161e-10	-1.39399
20409995	chr19:20409995:C:T	1.14935e-06	-1.06161e-10	-0.8049
20410039	chr19:20410039:G:A	8.54501e-07	-1.06161e-10	-1.10134
20410406	chr19:20410406:T:C	5.31453e-07	-1.48953	-0.0867046
20410559	chr19:20410559:A:T	9.35017e-07	-1.06161e-10	-1.01129
20410847	chr19:20410847:T:C	1.03569e-06	-1.06161e-10	-0.909033
20410926	chr19:20410926:C:T	6.82891e-07	-1.00026	-0.325261
20411009	chr19:20411009:G:C	9.55739e-07	-1.06161e-10	-0.98937
20411061	chr19:20411061:G:A	4.40688e-06	-1.51463	2.05369
20411136	chr19:20411136:G:A	5.47067e-06	-1.53448	2.28978
20411294	chr19:20411294:A:C	5.89336e-06	-1.53698	2.36671
20411336	chr19:20411336:C:T	1.36243e-06	-1.06161e-10	-0.63483
20411412	chr19:20411412:T:C	9.25319e-07	-1.06161e-10	-1.02172
20411413	chr19:20411413:A:C	1.75531e-06	-1.54285	1.1614
20411452	chr19:20411452:A:C	9.32651e-07	-1.06161e-10	-1.01382
20411593	chr19:20411593:C:T	2.64028e-06	-1.06161e-10	0.0267861
20411869	chr19:20411869:G:C	5.29563e-06	-1.53823	2.26101
20412195	chr19:20412195:A:G	9.33523e-07	-1.06161e-10	-1.01289
20412476	chr19:20412476:A:G	5.5312e-06	-1.53066	2.29697
20412692	chr19:20412692:T:C	1.22732e-06	-1.06161e-10	-0.739264
20413104	chr19:20413104:T:C	7.32459e-07	-1.06161e-10	-1.25545
20413543	chr19:20413543:C:T	6.90445e-07	-1.06161e-10	-1.31452
20413684	chr19:20413684:T:G	6.40895e-07	-1.06161e-10	-1.38899
20413956	chr19:20413956:G:A	1.52432e-06	-1.06161e-10	-0.522551
20413966	chr19:20413966:A:C	6.28518e-07	-1.06161e-10	-1.40849
20414187	chr19:20414187:T:G	6.23648e-07	-1.06161e-10	-1.41627
20414387	chr19:20414387:T:C	2.03972e-06	-1.06161e-10	-0.231285
20414498	chr19:20414498:A:T	2.06875e-06	-1.06161e-10	-0.217155
20414507	chr19:20414507:A:T	6.22065e-07	-1.06161e-10	-1.41881
20414872	chr19:20414872:G:A	4.54362e-06	-1.06161e-10	0.569625
20414935	chr19:20414935:A:T	7.11647e-07	-1.06161e-10	-1.28427
20414980	chr19:20414980:A:C	2.07105e-05	-1.06161e-10	2.08654
20415619	chr19:20415619:G:T	8.96342e-07	-1.06161e-10	-1.05353
20415807	chr19:20415807:C:A	7.71567e-07	-1.06161e-10	-1.20343
20415995	chr19:20415995:AAG:A	1.41928e-06	-1.06161e-10	-0.59395
20416074	chr19:20416074:G:A	1.54362e-06	-1.06161e-10	-0.509968
20416098	chr19:20416098:C:T	6.99372e-07	-1.06161e-10	-1.30167
20416422	chr19:20416422:G:C	8.658e-07	-1.06161e-10	-1.0882
20416558	chr19:20416558:A:G	3.79066e-06	-1.06161e-10	0.38844
20416803	chr19:20416803:C:T	3.8222e-06	-1.06161e-10	0.396727
20416899	chr19:20416899:A:C	6.2103e-07	-1.06161e-10	-1.42048
20416995	chr19:20416995:A:T	8.24837e-06	-1.06161e-10	1.16592
20416999	chr19:20416999:A:G	6.17004e-06	-1.06161e-10	0.875606
20417348	chr19:20417348:G:A	1.14053e-06	-0.812603	-4.04282e-10
20417399	chr19:20417399:T:C	1.194e-06	-1.06161e-10	-0.766788
20417459	chr19:20417459:T:C	6.67054e-07	-1.06161e-10	-1.34898
20417489	chr19:20417489:G:A	1.01552e-06	-1.06161e-10	-0.928697
20417549	chr19:20417549:C:T	1.5025e-06	-1.06161e-10	-0.536968
20417784	chr19:20417784:C:G	2.2187e-06	-1.06161e-10	-0.147177
20417803	chr19:20417803:A:G	6.23276e-07	-1.06161e-10	-1.41687
20417864	chr19:20417864:T:C	6.28314e-07	-1.06161e-10	-1.40881
20418200	chr19:20418200:C:T	8.39357e-07	-1.06161e-10	-1.11922
20418253	chr19:20418253:G:GCTCA	6.2352e-07	-1.06161e-10	-1.41647
20418336	chr19:20418336:T:C	8.41327e-07	-1.06161e-10	-1.11687
20418348	chr19:20418348:G:A	8.71169e-07	-1.06161e-10	-1.08202
20418806	chr19:20418806:C:A	6.28885e-07	-1.06161e-10	-1.40791
20418954	chr19:20418954:T:C	8.46406e-07	-1.06161e-10	-1.11086
20419031	chr19:20419031:C:T	7.30837e-07	-1.06161e-10	-1.25766
20419035	chr19:20419035:G:A	7.96356e-07	-1.06161e-10	-1.17181
20419095	chr19:20419095:G:A	3.59328e-06	-1.06161e-10	0.334966
20419121	chr19:20419121:T:C	3.8172e-06	-1.06161e-10	0.395418
20419219	chr19:20419219:G:A	1.89058e-06	-1.06161e-10	-0.307217
20419410	chr19:20419410:G:A	9.07038e-07	-1.06161e-10	-1.04167
20419578	chr19:20419578:G:A	6.82903e-07	-1.06161e-10	-1.3255
20419720	chr19:20419720:G:A	8.95651e-07	-1.06161e-10	-1.0543
20419757	chr19:20419757:C:T	1.24595e-06	-1.06161e-10	-0.724199
20420028	chr19:20420028:T:C	7.39625e-07	-1.06161e-10	-1.24571
20420543	chr19:20420543:G:A	6.21441e-07	-1.06161e-10	-1.41981
20420577	chr19:20420577:C:G	6.2121e-07	-1.06161e-10	-1.42019
20420711	chr19:20420711:T:C	7.90711e-07	-1.06161e-10	-1.17892
20421483	chr19:20421483:T:C	7.89395e-07	-1.06161e-10	-1.18059
20421556	chr19:20421556:A:G	6.49707e-07	-1.06161e-10	-1.37533
20421646	chr19:20421646:T:C	1.96782e-06	-1.06161e-10	-0.267172
20421661	chr19:20421661:G:A	6.24557e-07	-1.06161e-10	-1.41481
20421750	chr19:20421750:C:T	7.41638e-07	-1.06161e-10	-1.24299
20422096	chr19:20422096:A:G	7.67405e-07	-1.06161e-10	-1.20884
20422166	chr19:20422166:G:A	1.48925e-06	-1.06161e-10	-0.545824
20422299	chr19:20422299:T:C	6.20959e-07	-1.06161e-10	-1.42059
20422360	chr19:20422360:G:C	1.47003e-06	-1.06161e-10	-0.558816
20422542	chr19:20422542:C:T	9.53293e-07	-1.06161e-10	-0.991933
20422554	chr19:20422554:A:G	6.83889e-07	-1.06161e-10	-1.32406
20422597	chr19:20422597:C:T	6.20955e-07	-1.06161e-10	-1.4206
20422959	chr19:20422959:G:A	9.72521e-07	-1.06161e-10	-0.971963
20423205	chr19:20423205:C:T	6.13681e-06	-1.06161e-10	0.870206
20423250	chr19:20423250:T:C	7.33146e-07	-1.06161e-10	-1.25451
20423286	chr19:20423286:T:C	6.21549e-07	-1.06161e-10	-1.41964
20423359	chr19:20423359:A:T	7.57089e-07	-1.06161e-10	-1.22237
20423368	chr19:20423368:T:A	6.21122e-07	-1.06161e-10	-1.42033
20423523	chr19:20423523:G:T	7.50659e-07	-1.06161e-10	-1.2309
20423636	chr19:20423636:A:G	7.03234e-07	-1.06161e-10	-1.29616
20423758	chr19:20423758:C:G	6.47369e-07	-1.06161e-10	-1.37894
20423836	chr19:20423836:C:G	2.3595e-06	-1.06161e-10	-0.0856477
20423851	chr19:20423851:T:C	1.39933e-06	-1.06161e-10	-0.608107
20424006	chr19:20424006:A:G	7.09157e-07	-1.06161e-10	-1.28778
20424211	chr19:20424211:G:A	1.24313e-06	-1.06161e-10	-0.726466
20424512	chr19:20424512:G:A	1.1457e-06	-1.06161e-10	-0.808088
20424628	chr19:20424628:T:C	1.4583e-06	-1.06161e-10	-0.566825
20424649	chr19:20424649:G:A	6.20953e-07	-1.06161e-10	-1.4206
20425117	chr19:20425117:C:G	6.22303e-07	-1.06161e-10	-1.41843
20425308	chr19:20425308:A:G	6.21088e-07	-1.06161e-10	-1.42038
20425350	chr19:20425350:T:G	6.2179e-07	-1.06161e-10	-1.41925
20425646	chr19:20425646:T:A	9.69002e-07	-1.06161e-10	-0.975588
20425688	chr19:20425688:C:T	8.43563e-07	-1.06161e-10	-1.11422
20425749	chr19:20425749:G:A	1.16832e-06	-1.06161e-10	-0.788535
20425783	chr19:20425783:A:G	8.19408e-07	-1.06161e-10	-1.14327
20425794	chr19:20425794:C:T	6.21484e-07	-1.06161e-10	-1.41975
20425955	chr19:20425955:A:G	1.37094e-06	-1.06161e-10	-0.628606
20426274	chr19:20426274:A:G	8.02201e-07	-1.06161e-10	-1.1645
20426296	chr19:20426296:G:A	8.00352e-07	-1.06161e-10	-1.1668
20426414	chr19:20426414:C:T	7.91081e-07	-1.06161e-10	-1.17845
20426415	chr19:20426415:G:A	2.71837e-06	-1.06161e-10	0.0559336
20426601	chr19:20426601:CT:C	8.4388e-07	-1.06161e-10	-1.11384
20426720	chr19:20426720:G:A	6.21043e-07	-1.06161e-10	-1.42045
20426938	chr19:20426938:CT:C	7.46184e-07	-1.06161e-10	-1.23688
20427059	chr19:20427059:C:T	8.23504e-07	-1.06161e-10	-1.13829
20427197	chr19:20427197:A:G	8.08371e-07	-1.06161e-10	-1.15683
20427264	chr19:20427264:C:T	6.20972e-07	-1.06161e-10	-1.42057
20427335	chr19:20427335:ATG:A	2.59041e-06	-1.06161e-10	0.00771569
20427393	chr19:20427393:C:T	3.51409e-06	-1.06161e-10	0.312681
20427778	chr19:20427778:A:G	9.69274e-07	-1.06161e-10	-0.975307
20428103	chr19:20428103:T:A	6.22059e-07	-1.06161e-10	-1.41882
20428226	chr19:20428226:C:G	6.28483e-07	-1.06161e-10	-1.40855
20428337	chr19:20428337:C:A	9.7501e-07	-1.06161e-10	-0.969407
20428359	chr19:20428359:A:T	8.13387e-07	-1.06161e-10	-1.15065
20428436	chr19:20428436:A:T	6.2097e-07	-1.06161e-10	-1.42057
20428723	chr19:20428723:A:G	8.002e-07	-1.06161e-10	-1.16699
20428740	chr19:20428740:T:C	1.16578e-06	-1.06161e-10	-0.79071
20428912	chr19:20428912:A:G	8.73958e-07	-1.06161e-10	-1.07882
20429016	chr19:20429016:G:T	9.10492e-07	-1.06161e-10	-1.03787
20429493	chr19:20429493:C:T	2.53544e-06	-1.06161e-10	-0.0137328
20429507	chr19:20429507:CCTA:C	2.50943e-06	-1.06161e-10	-0.0240438
20429549	chr19:20429549:G:A	6.38463e-07	-1.06161e-10	-1.39279
20429560	chr19:20429560:G:T	2.65298e-06	-1.06161e-10	0.031585
20429574	chr19:20429574:C:A	7.67121e-07	-1.06161e-10	-1.20921
20429669	chr19:20429669:G:C	3.00587e-06	-1.06161e-10	0.156467
20429673	chr19:20429673:G:A	3.03053e-06	-1.06161e-10	0.16464
20429839	chr19:20429839:T:C	1.05163e-06	-1.06161e-10	-0.893762
20430002	chr19:20430002:TAA:T	7.31958e-07	-1.06161e-10	-1.25613
20430326	chr19:20430326:A:G	1.31617e-06	-1.06161e-10	-0.66937
20430611	chr19:20430611:C:A	1.04246e-06	-1.06161e-10	-0.902518
20430752	chr19:20430752:C:T	6.24588e-07	-1.06161e-10	-1.41476
20431002	chr19:20431002:C:T	6.34033e-07	-1.06161e-10	-1.39975
20431084	chr19:20431084:G:A	6.20955e-07	-1.06161e-10	-1.4206
20431175	chr19:20431175:G:A	7.68494e-07	-1.06161e-10	-1.20742
20431182	chr19:20431182:A:G	7.67716e-07	-1.06161e-10	-1.20844
20431510	chr19:20431510:A:C	1.0922e-06	-1.06161e-10	-0.855905
20431610	chr19:20431610:A:T	4.08896e-06	-1.06161e-10	0.464191
20431813	chr19:20431813:T:G	8.0766e-07	-1.06161e-10	-1.15771
20431889	chr19:20431889:T:A	5.69063e-07	-1.50786	-4.04282e-10
20432140	chr19:20432140:GA:G	8.07443e-06	-1.06161e-10	1.1446
20432203	chr19:20432203:A:C	7.07497e-07	-1.06161e-10	-1.29012
20432239	chr19:20432239:C:T	2.32809e-05	-1.06161e-10	2.20353
20432269	chr19:20432269:G:A	7.47373e-07	-1.06161e-10	-1.23529
20432320	chr19:20432320:T:C	6.98798e-07	-1.06161e-10	-1.30249
20432321	chr19:20432321:G:A	7.0826e-07	-1.06161e-10	-1.28904
20432369	chr19:20432369:G:A	8.2112e-05	-1.06161e-10	3.46398
20432442	chr19:20432442:A:AT	6.51619e-07	-1.06161e-10	-1.37239
20432616	chr19:20432616:T:C	5.32157e-06	-1.06161e-10	0.72767
20432793	chr19:20432793:G:C	7.92957e-07	-1.06161e-10	-1.17609
20432885	chr19:20432885:T:C	4.43115e-06	-1.06161e-10	0.54456
20432929	chr19:20432929:A:G	2.83999e-06	-1.06161e-10	0.0997009
20433567	chr19:20433567:G:A	6.93445e-07	-1.06161e-10	-1.31018
20433599	chr19:20433599:G:A	7.73614e-07	-1.06161e-10	-1.20078
20433828	chr19:20433828:T:C	7.82166e-07	-1.06161e-10	-1.18979
20433829	chr19:20433829:G:A	7.74249e-07	-1.06161e-10	-1.19996
20433901	chr19:20433901:G:A	7.84941e-07	-1.06161e-10	-1.18625
20433990	chr19:20433990:TA:T	7.68294e-07	-1.06161e-10	-1.20768
20434030	chr19:20434030:A:G	1.17211e-06	-1.06161e-10	-0.785294
20434286	chr19:20434286:G:A	6.21979e-07	-1.06161e-10	-1.41895
20434308	chr19:20434308:G:A	8.04531e-07	-1.06161e-10	-1.16159
20434995	chr19:20434995:T:G	7.26418e-07	-1.06161e-10	-1.26373
20435079	chr19:20435079:C:T	1.00661e-06	-1.06161e-10	-0.937507
20435290	chr19:20435290:G:A	7.52395e-07	-1.06161e-10	-1.22859
20435309	chr19:20435309:T:C	6.87824e-07	-1.06161e-10	-1.31832
20435424	chr19:20435424:T:C	7.7473e-07	-1.06161e-10	-1.19934
20435449	chr19:20435449:T:C	6.85072e-07	-1.06161e-10	-1.32233
20435550	chr19:20435550:G:A	9.74019e-07	-1.06161e-10	-0.970424
20436215	chr19:20436215:C:T	7.51443e-07	-1.06161e-10	-1.22986
20436255	chr19:20436255:G:A	8.07916e-07	-1.06161e-10	-1.1574
20436523	chr19:20436523:C:T	7.99751e-07	-1.06161e-10	-1.16755
20436655	chr19:20436655:T:G	7.82084e-07	-1.06161e-10	-1.18989
20436800	chr19:20436800:G:A	1.44359e-05	-1.06161e-10	1.72562
20436804	chr19:20436804:C:A	7.95509e-07	-1.06161e-10	-1.17287
20437174	chr19:20437174:A:G	7.66292e-07	-1.06161e-10	-1.21029
20437234	chr19:20437234:G:A	7.8083e-07	-1.06161e-10	-1.1915
20437571	chr19:20437571:C:T	7.32974e-07	-1.06161e-10	-1.25474
20437968	chr19:20437968:C:G	8.28966e-07	-1.06161e-10	-1.13168
20438102	chr19:20438102:G:A	3.51588e-06	-1.06161e-10	0.313191
20438109	chr19:20438109:T:C	2.10072e-06	-1.06161e-10	-0.201817
20438118	chr19:20438118:G:A	8.05074e-07	-1.06161e-10	-1.16092
20438173	chr19:20438173:T:C	1.00019e-06	-1.06161e-10	-0.943906
20438184	chr19:20438184:A:G	9.63247e-07	-1.06161e-10	-0.981545
20438836	chr19:20438836:T:C	8.40361e-07	-1.06161e-10	-1.11802
20438872	chr19:20438872:A:G	6.36138e-07	-1.06161e-10	-1.39644
20438918	chr19:20438918:T:A	6.22208e-07	-1.06161e-10	-1.41858
20438926	chr19:20438926:T:G	6.57354e-07	-1.06161e-10	-1.36363
20438989	chr19:20438989:C:G	7.89033e-07	-1.06161e-10	-1.18105
20438992	chr19:20438992:C:G	6.32358e-07	-1.06161e-10	-1.4024
20439001	chr19:20439001:A:T	6.28089e-07	-1.06161e-10	-1.40917
20439022	chr19:20439022:T:C	9.52999e-07	-1.06161e-10	-0.992241
20439133	chr19:20439133:G:A	1.8711e-06	-1.06161e-10	-0.317572
20439134	chr19:20439134:C:A	2.3971e-06	-1.06161e-10	-0.0698415
20439175	chr19:20439175:C:T	6.37997e-07	-1.06161e-10	-1.39352
20439604	chr19:20439604:T:A	9.20232e-07	-1.06161e-10	-1.02723
20439782	chr19:20439782:T:C	7.11757e-07	-1.06161e-10	-1.28412
20439809	chr19:20439809:G:A	9.92485e-07	-1.06161e-10	-0.951643
20439908	chr19:20439908:A:C	1.04053e-06	-1.06161e-10	-0.904369
20440108	chr19:20440108:A:G	6.76855e-07	-1.06161e-10	-1.3344
20440195	chr19:20440195:A:C	2.02553e-06	-1.06161e-10	-0.238267
20440196	chr19:20440196:A:C	9.30758e-07	-1.06161e-10	-1.01586
20440285	chr19:20440285:C:T	1.02201e-06	-1.06161e-10	-0.922329
20440854	chr19:20440854:A:C	9.91827e-07	-1.06161e-10	-0.952306
20441320	chr19:20441320:C:A	9.06065e-07	-1.06161e-10	-1.04274
20441431	chr19:20441431:G:A	8.69615e-07	-1.06161e-10	-1.0838
20441525	chr19:20441525:A:G	9.36816e-07	-1.06161e-10	-1.00937
20441526	chr19:20441526:C:T	6.33274e-07	-1.06161e-10	-1.40095
20441533	chr19:20441533:C:T	9.27376e-07	-1.06161e-10	-1.0195
20441636	chr19:20441636:T:C	9.44583e-07	-1.06161e-10	-1.00111
20441700	chr19:20441700:T:A	9.40038e-07	-1.06161e-10	-1.00593
20441937	chr19:20441937:T:C	9.80873e-07	-1.06161e-10	-0.963412
20442013	chr19:20442013:AGATATAATAAGCAAAT:A	6.20967e-07	-1.06161e-10	-1.42058
20442128	chr19:20442128:T:C	9.09425e-07	-1.06161e-10	-1.03904
20442182	chr19:20442182:A:G	7.47179e-07	-1.06161e-10	-1.23555
20442201	chr19:20442201:A:G	9.10069e-07	-1.06161e-10	-1.03833
20442424	chr19:20442424:G:A	7.17563e-07	-1.06161e-10	-1.27599
20442616	chr19:20442616:C:T	1.03486e-06	-1.06161e-10	-0.909836
20442725	chr19:20442725:A:T	7.00277e-07	-1.06161e-10	-1.30038
20442905	chr19:20442905:G:A	6.21071e-07	-1.06161e-10	-1.42041
20443171	chr19:20443171:T:C	8.03522e-07	-1.06161e-10	-1.16285
20443759	chr19:20443759:G:C	9.01062e-07	-1.06161e-10	-1.04828
20443885	chr19:20443885:A:G	7.28113e-07	-1.06161e-10	-1.2614
20443962	chr19:20443962:T:C	9.38126e-07	-1.06161e-10	-1.00797
20444141	chr19:20444141:ATTC:A	6.19465e-06	-1.06161e-10	0.879586
20444682	chr19:20444682:G:A	8.84853e-07	-1.06161e-10	-1.06643
20444707	chr19:20444707:T:C	8.44304e-07	-1.06161e-10	-1.11334
20444718	chr19:20444718:G:T	6.84583e-07	-1.06161e-10	-1.32304
20444729	chr19:20444729:G:A	8.68312e-07	-1.06161e-10	-1.0853
20444744	chr19:20444744:A:T	6.21137e-07	-1.06161e-10	-1.4203
20444982	chr19:20444982:CAGAG:C	7.24821e-07	-1.06161e-10	-1.26593
20445024	chr19:20445024:C:T	9.29829e-07	-1.06161e-10	-1.01685
20445699	chr19:20445699:C:T	6.30053e-07	-1.06161e-10	-1.40605
20445727	chr19:20445727:C:T	7.29337e-07	-1.06161e-10	-1.25972
20446395	chr19:20446395:C:T	6.32211e-07	-1.06161e-10	-1.40263
20446602	chr19:20446602:G:A	9.52032e-07	-1.06161e-10	-0.993256
20446700	chr19:20446700:C:T	9.61578e-07	-1.06161e-10	-0.983278
20446724	chr19:20446724:A:ATTTCTTT	9.47873e-07	-1.06161e-10	-0.997634
20446899	chr19:20446899:T:G	2.32818e-06	-1.06161e-10	-0.0990124
20447257	chr19:20447257:G:A	9.45081e-07	-1.06161e-10	-1.00058
20447332	chr19:20447332:C:T	7.75736e-07	-1.06161e-10	-1.19804
20447374	chr19:20447374:A:T	6.25522e-07	-1.06161e-10	-1.41327
20447604	chr19:20447604:G:C	9.2115e-07	-1.06161e-10	-1.02623
20447673	chr19:20447673:G:T	9.05196e-07	-1.06161e-10	-1.0437
20447887	chr19:20447887:G:GT	1.90861e-06	-1.06161e-10	-0.297721
20447948	chr19:20447948:C:T	2.57045e-06	-1.06161e-10	-1.67822e-05
20448030	chr19:20448030:A:C	9.24728e-07	-1.06161e-10	-1.02235
20448068	chr19:20448068:T:C	6.79387e-07	-1.06161e-10	-1.33066
20448111	chr19:20448111:C:T	6.24589e-07	-1.06161e-10	-1.41476
20448159	chr19:20448159:G:A	9.17375e-07	-1.06161e-10	-1.03034
20448247	chr19:20448247:C:T	9.379e-07	-1.06161e-10	-1.00821
20448295	chr19:20448295:C:A	6.21335e-07	-1.06161e-10	-1.41998
20448456	chr19:20448456:A:G	6.74762e-07	-1.06161e-10	-1.33749
20448829	chr19:20448829:A:G	6.21055e-07	-1.06161e-10	-1.42043
20448883	chr19:20448883:C:T	7.52025e-07	-1.06161e-10	-1.22909
20449101	chr19:20449101:T:C	6.26562e-07	-1.06161e-10	-1.41161
20449142	chr19:20449142:A:G	6.21675e-07	-1.06161e-10	-1.41944
20449154	chr19:20449154:A:C	1.3085e-06	-1.06161e-10	-0.675219
20449244	chr19:20449244:T:C	6.21497e-07	-1.06161e-10	-1.41972
20449311	chr19:20449311:G:A	6.59761e-07	-1.06161e-10	-1.35998
20449366	chr19:20449366:T:G	6.21899e-07	-1.06161e-10	-1.41908
20449511	chr19:20449511:A:G	1.2037e-06	-1.06161e-10	-0.758699
20449818	chr19:20449818:T:C	6.20984e-07	-1.06161e-10	-1.42055
20449854	chr19:20449854:A:G	6.2252e-07	-1.06161e-10	-1.41808
20449968	chr19:20449968:C:T	6.25189e-07	-1.06161e-10	-1.4138
20450104	chr19:20450104:T:G	8.75986e-07	-1.06161e-10	-1.0765
20450524	chr19:20450524:G:A	1.02703e-06	-1.06161e-10	-0.91743
20450754	chr19:20450754:T:C	1.41664e-06	-1.06161e-10	-0.595811
20451299	chr19:20451299:A:G	7.56383e-07	-1.06161e-10	-1.22331
20452002	chr19:20452002:G:A	6.30546e-07	-1.06161e-10	-1.40527
20452574	chr19:20452574:A:AT	8.07025e-07	-1.1585	-4.04282e-10
20452610	chr19:20452610:G:A	4.12627e-06	-1.06161e-10	0.473276
20452934	chr19:20452934:A:G	7.08468e-07	-1.06161e-10	-1.28875
20453089	chr19:20453089:T:C	1.01665e-06	-1.06161e-10	-0.927584
20453123	chr19:20453123:A:G	7.25978e-07	-1.06161e-10	-1.26433
20453405	chr19:20453405:A:G	9.07175e-07	-1.06161e-10	-1.04152
20453669	chr19:20453669:C:T	8.97712e-07	-1.06161e-10	-1.05201
20453734	chr19:20453734:A:G	3.16511e-06	-1.06161e-10	0.208087
20453897	chr19:20453897:T:G	6.5502e-07	-1.06161e-10	-1.36719
20453922	chr19:20453922:T:G	6.48343e-07	-1.06161e-10	-1.37743
20454003	chr19:20454003:T:C	5.52437e-07	-1.53751	-4.04282e-10
20454211	chr19:20454211:T:TGAATGTAGGGGACTTTTAGGGGATAG	6.34114e-07	-1.06161e-10	-1.39963
20454982	chr19:20454982:C:T	9.66608e-07	-1.06161e-10	-0.978062
20454996	chr19:20454996:T:C	2.97178e-06	-1.06161e-10	0.145063
20455321	chr19:20455321:A:C	8.77604e-07	-1.06161e-10	-1.07466
20455404	chr19:20455404:C:T	7.68159e-07	-1.06161e-10	-1.20786
20455474	chr19:20455474:T:C	9.52775e-07	-1.06161e-10	-0.992476
20456402	chr19:20456402:C:T	1.03516e-06	-1.06161e-10	-0.909544
20456765	chr19:20456765:G:T	6.40652e-07	-1.06161e-10	-1.38937
20456952	chr19:20456952:A:G	6.23658e-07	-1.06161e-10	-1.41625
20456954	chr19:20456954:A:C	6.2398e-07	-1.06161e-10	-1.41574
20456970	chr19:20456970:T:A	1.07651e-06	-1.06161e-10	-0.870379
20457622	chr19:20457622:A:G	6.52356e-07	-1.06161e-10	-1.37126
20457760	chr19:20457760:G:A	3.4564e-06	-1.06161e-10	0.29613
20457808	chr19:20457808:C:T	9.90276e-07	-1.06161e-10	-0.953871
20457975	chr19:20457975:C:A	2.45333e-05	-1.06161e-10	2.25593
20458132	chr19:20458132:T:C	6.42261e-07	-1.06161e-10	-1.38686
20458436	chr19:20458436:G:A	7.00859e-07	-1.06161e-10	-1.29955
20459183	chr19:20459183:A:T	2.67027e-06	-1.06161e-10	0.0380808
20459198	chr19:20459198:GAGGCCGAAGCAGGCGA:G	1.18554e-06	-1.06161e-10	-0.773904
20459219	chr19:20459219:T:C	1.10481e-06	-1.06161e-10	-0.844427
20459252	chr19:20459252:A:C	8.06911e-07	-1.06161e-10	-1.15864
20459559	chr19:20459559:C:A	8.84736e-07	-1.06657	-4.04282e-10
20459589	chr19:20459589:CT:C	6.55742e-07	-1.06161e-10	-1.36609
20459902	chr19:20459902:T:C	7.8235e-07	-1.06161e-10	-1.18955
20460368	chr19:20460368:C:T	7.92455e-07	-1.06161e-10	-1.17672
20460516	chr19:20460516:A:G	7.48165e-07	-1.06161e-10	-1.23423
20460991	chr19:20460991:G:A	8.54749e-07	-1.06161e-10	-1.10105
20461039	chr19:20461039:CTCTG:C	6.23037e-07	-1.06161e-10	-1.41725
20461380	chr19:20461380:G:T	3.13263e-06	-1.06161e-10	0.197775
20461587	chr19:20461587:C:T	7.12424e-07	-1.06161e-10	-1.28318
20461652	chr19:20461652:T:C	2.1098e-06	-1.06161e-10	-0.197508
20461914	chr19:20461914:T:C	7.91794e-07	-1.06161e-10	-1.17755
20462256	chr19:20462256:CA:C	6.22279e-07	-1.06161e-10	-1.41847
20462931	chr19:20462931:A:G	7.02364e-07	-1.06161e-10	-1.2974
20463019	chr19:20463019:A:T	7.29358e-07	-1.06161e-10	-1.25969
20463368	chr19:20463368:G:A	6.64482e-07	-1.06161e-10	-1.35285
20463529	chr19:20463529:T:TGAA	7.06967e-07	-1.06161e-10	-1.29087
20463579	chr19:20463579:A:G	6.44454e-07	-1.06161e-10	-1.38345
20464052	chr19:20464052:C:T	9.3697e-07	-1.06161e-10	-1.0092
20464265	chr19:20464265:G:A	6.26981e-07	-1.06161e-10	-1.41094
20464432	chr19:20464432:G:A	6.90589e-07	-1.06161e-10	-1.31431
20464530	chr19:20464530:T:A	7.3692e-07	-1.06161e-10	-1.24937
20464690	chr19:20464690:C:T	6.54434e-07	-1.06161e-10	-1.36808
20464744	chr19:20464744:G:A	1.10732e-06	-1.06161e-10	-0.842154
20464952	chr19:20464952:C:G	7.40969e-07	-1.06161e-10	-1.2439
20465086	chr19:20465086:C:T	7.85512e-07	-1.06161e-10	-1.18552
20465284	chr19:20465284:A:G	6.68796e-07	-1.06161e-10	-1.34638
20465425	chr19:20465425:T:A	2.72787e-05	-1.06161e-10	2.36201
20465652	chr19:20465652:C:T	7.79963e-07	-1.06161e-10	-1.19261
20465766	chr19:20465766:C:T	6.26771e-07	-1.06161e-10	-1.41127
20465783	chr19:20465783:A:G	8.979e-07	-1.06161e-10	-1.0518
20465789	chr19:20465789:G:A	7.31043e-07	-1.06161e-10	-1.25738
20465835	chr19:20465835:G:A	6.2394e-07	-1.06161e-10	-1.4158
20465986	chr19:20465986:A:T	6.22095e-07	-1.06161e-10	-1.41876
20466041	chr19:20466041:A:G	1.18721e-06	-1.06161e-10	-0.772496
20466046	chr19:20466046:T:C	7.06484e-07	-1.06161e-10	-1.29155
20466226	chr19:20466226:C:T	1.78532e-06	-1.06161e-10	-0.364502
20466484	chr19:20466484:T:A	6.63617e-07	-1.06161e-10	-1.35415
20466530	chr19:20466530:T:A	1.46998e-06	-1.06161e-10	-0.558848
20466607	chr19:20466607:ATG:A	7.84413e-07	-1.06161e-10	-1.18692
20466611	chr19:20466611:A:AC	7.46096e-07	-1.06161e-10	-1.237
20466622	chr19:20466622:G:A	1.1842e-06	-1.06161e-10	-0.775033
20466686	chr19:20466686:A:G	7.17572e-07	-1.06161e-10	-1.27598
20466690	chr19:20466690:G:A	7.20975e-06	-1.06161e-10	1.03133
20466899	chr19:20466899:T:C	6.3735e-07	-1.06161e-10	-1.39454
20466918	chr19:20466918:A:G	6.38132e-07	-1.06161e-10	-1.39331
20467183	chr19:20467183:C:T	3.71177e-06	-1.06161e-10	0.36741
20467193	chr19:20467193:G:C	3.2229e-06	-1.06161e-10	0.226181
20467287	chr19:20467287:AC:A	1.26576e-06	-1.06161e-10	-0.708423
20467320	chr19:20467320:T:A	1.1237e-06	-1.06161e-10	-0.827472
20467344	chr19:20467344:T:C	6.42414e-07	-1.06161e-10	-1.38662
20467371	chr19:20467371:A:AGT	6.51914e-07	-1.06161e-10	-1.37194
20467379	chr19:20467379:TGTGA:T	2.27143e-06	-1.06161e-10	-0.123688
20467435	chr19:20467435:T:C	1.6919e-06	-1.06161e-10	-0.418248
20467595	chr19:20467595:C:T	6.29173e-07	-1.06161e-10	-1.40745
20468204	chr19:20468204:C:T	6.43429e-07	-1.06161e-10	-1.38504
20468299	chr19:20468299:C:G	6.45056e-07	-1.06161e-10	-1.38252
20468407	chr19:20468407:T:C	1.34705e-06	-1.06161e-10	-0.646179
20468619	chr19:20468619:T:C	6.347e-07	-1.06161e-10	-1.3987
20468785	chr19:20468785:G:A	2.67889e-06	-1.06161e-10	0.0413046
20468924	chr19:20468924:A:G	6.26685e-07	-1.06161e-10	-1.41141
20468943	chr19:20468943:A:G	9.05004e-07	-1.06161e-10	-1.04392
20469125	chr19:20469125:A:C	7.37236e-07	-1.06161e-10	-1.24895
20469189	chr19:20469189:T:C	6.3583e-07	-1.06161e-10	-1.39692
20469261	chr19:20469261:C:T	2.00736e-06	-1.06161e-10	-0.247281
20469331	chr19:20469331:T:C	2.10645e-06	-1.06161e-10	-0.199094
20469338	chr19:20469338:C:T	7.44954e-07	-1.06161e-10	-1.23853
20469346	chr19:20469346:G:A	6.3162e-07	-1.06161e-10	-1.40357
20469652	chr19:20469652:G:T	6.42685e-07	-1.06161e-10	-1.3862
20469910	chr19:20469910:G:A	7.45779e-07	-1.06161e-10	-1.23743
20469934	chr19:20469934:T:A	1.98753e-06	-1.06161e-10	-0.257204
20470013	chr19:20470013:G:C	6.46247e-07	-1.06161e-10	-1.38067
20470079	chr19:20470079:G:T	1.23153e-06	-1.06161e-10	-0.735845
20470278	chr19:20470278:T:G	6.32725e-07	-1.06161e-10	-1.40182
20470322	chr19:20470322:C:T	6.27357e-07	-1.06161e-10	-1.41034
20470417	chr19:20470417:GAC:G	6.24177e-07	-1.06161e-10	-1.41542
20470504	chr19:20470504:C:T	7.98683e-07	-1.06161e-10	-1.16889
20470790	chr19:20470790:C:T	6.30814e-07	-1.06161e-10	-1.40484
20470832	chr19:20470832:C:T	8.30517e-07	-1.06161e-10	-1.12981
20471207	chr19:20471207:G:A	6.26422e-07	-1.06161e-10	-1.41183
20471362	chr19:20471362:A:C	1.30861e-05	-1.06161e-10	1.62745
20471712	chr19:20471712:G:A	7.00464e-07	-1.06161e-10	-1.30011
20471745	chr19:20471745:T:C	2.98477e-06	-1.06161e-10	0.149423
20471976	chr19:20471976:T:G	6.54901e-05	-1.06161e-10	3.2378
20472124	chr19:20472124:C:T	8.64854e-07	-1.06161e-10	-1.08929
20472144	chr19:20472144:T:G	6.3442e-07	-1.06161e-10	-1.39914
20472159	chr19:20472159:C:T	6.21043e-07	-1.06161e-10	-1.42045
20472197	chr19:20472197:A:G	1.11727e-06	-1.06161e-10	-0.833211
20473147	chr19:20473147:T:G	1.71545e-06	-1.06161e-10	-0.404425
20473242	chr19:20473242:A:G	2.2053e-06	-1.06161e-10	-0.153237
20473439	chr19:20473439:T:C	4.39278e-06	-1.06161e-10	0.535863
20473833	chr19:20473833:T:C	2.12936e-06	-1.06161e-10	-0.188279
20473906	chr19:20473906:G:A	6.2737e-07	-1.06161e-10	-1.41032
20473918	chr19:20473918:G:A	1.32027e-06	-1.06161e-10	-0.666266
20473935	chr19:20473935:T:G	1.09025e-06	-1.06161e-10	-0.857693
20474196	chr19:20474196:A:G	1.04829e-06	-1.06161e-10	-0.896942
20474198	chr19:20474198:A:T	1.02164e-06	-1.06161e-10	-0.922687
20474387	chr19:20474387:T:C	1.0563e-06	-1.06161e-10	-0.889327
20474400	chr19:20474400:AGAAAG:A	1.14337e-06	-1.06161e-10	-0.810121
20474629	chr19:20474629:T:A	6.23873e-07	-1.06161e-10	-1.41591
20474647	chr19:20474647:C:T	6.22161e-07	-1.06161e-10	-1.41866
20474764	chr19:20474764:A:G	8.37561e-07	-1.06161e-10	-1.12136
20474975	chr19:20474975:G:A	1.22449e-06	-1.06161e-10	-0.741578
20475040	chr19:20475040:G:A	9.60492e-07	-1.06161e-10	-0.984408
20475058	chr19:20475058:C:T	6.9003e-07	-1.06161e-10	-1.31512
20475188	chr19:20475188:C:G	6.53141e-07	-1.06161e-10	-1.37006
20475339	chr19:20475339:C:T	6.38773e-07	-1.06161e-10	-1.39231
20475403	chr19:20475403:G:A	8.58669e-07	-1.06161e-10	-1.09647
20475466	chr19:20475466:G:T	1.08013e-06	-1.06161e-10	-0.867016
20475471	chr19:20475471:G:A	6.68954e-07	-1.06161e-10	-1.34614
20475530	chr19:20475530:G:T	9.30437e-07	-1.06161e-10	-1.0162
20475825	chr19:20475825:C:T	6.27489e-07	-1.06161e-10	-1.41013
20475862	chr19:20475862:G:A	6.27304e-07	-1.06161e-10	-1.41042
20475900	chr19:20475900:G:A	2.01648e-06	-1.06161e-10	-0.242744
20475906	chr19:20475906:C:T	7.71398e-07	-1.06161e-10	-1.20365
20475944	chr19:20475944:C:T	6.25524e-07	-1.06161e-10	-1.41326
20475952	chr19:20475952:C:T	1.45445e-06	-1.06161e-10	-0.569471
20476044	chr19:20476044:C:T	8.49785e-07	-1.06161e-10	-1.10687
20476189	chr19:20476189:G:C	9.66593e-07	-1.06161e-10	-0.978077
20476414	chr19:20476414:T:C	1.34303e-06	-1.06161e-10	-0.649173
20476495	chr19:20476495:AG:A	6.35717e-07	-1.06161e-10	-1.3971
20476655	chr19:20476655:G:A	3.26707e-06	-1.06161e-10	0.239794
20476666	chr19:20476666:C:T	1.09427e-05	-1.06161e-10	1.44857
20476715	chr19:20476715:G:A	2.2671e-06	-1.06161e-10	-0.125598
20476865	chr19:20476865:C:T	7.29649e-07	-1.06161e-10	-1.25929
20476953	chr19:20476953:G:T	1.08757e-06	-1.06161e-10	-0.860149
20476981	chr19:20476981:G:C	9.68951e-07	-1.06161e-10	-0.97564
20477106	chr19:20477106:G:A	7.19062e-07	-1.06161e-10	-1.27391
20477479	chr19:20477479:A:G	1.92351e-06	-1.06161e-10	-0.289946
20477766	chr19:20477766:A:G	1.4003e-05	-1.06161e-10	1.69517
20477797	chr19:20477797:C:T	1.47634e-06	-1.06161e-10	-0.554534
20477850	chr19:20477850:G:A	1.82281e-06	-1.06161e-10	-0.34372
20477944	chr19:20477944:T:G	6.2897e-07	-1.06161e-10	-1.40777
20478202	chr19:20478202:G:T	9.59038e-07	-1.06161e-10	-0.985923
20478284	chr19:20478284:G:C	6.61393e-07	-1.06161e-10	-1.35751
20478687	chr19:20478687:A:T	1.04007e-06	-1.06161e-10	-0.904809
20478757	chr19:20478757:A:G	1.1182e-06	-1.06161e-10	-0.832382
20478881	chr19:20478881:G:A	6.82376e-07	-1.06161e-10	-1.32627
20479095	chr19:20479095:C:T	1.11494e-06	-1.06161e-10	-0.8353
20479138	chr19:20479138:A:G	1.78067e-06	-1.06161e-10	-0.367111
20479429	chr19:20479429:AAT:A	1.09763e-06	-1.06161e-10	-0.850946
20479503	chr19:20479503:C:T	9.06245e-07	-1.06161e-10	-1.04254
20479687	chr19:20479687:G:A	6.21111e-07	-1.06161e-10	-1.42035
20479729	chr19:20479729:G:T	5.48853e-07	-1.54402	-4.04282e-10
20479973	chr19:20479973:T:C	7.00102e-07	-1.06161e-10	-1.30063
20479990	chr19:20479990:A:T	1.44039e-06	-1.06161e-10	-0.579184
20480032	chr19:20480032:G:A	9.32327e-07	-1.06161e-10	-1.01417
20480619	chr19:20480619:G:A	2.37908e-06	-1.06161e-10	-0.0773846
20480667	chr19:20480667:G:A	8.86187e-07	-1.06161e-10	-1.06493
20480670	chr19:20480670:G:A	2.02045e-06	-1.06161e-10	-0.24078
20480715	chr19:20480715:A:T	1.49959e-05	-1.06161e-10	1.76368
20480791	chr19:20480791:C:T	2.18206e-06	-1.06161e-10	-0.16383
20480808	chr19:20480808:C:T	6.62731e-07	-1.06161e-10	-1.35549
20480970	chr19:20480970:G:A	2.79078e-06	-1.06161e-10	0.082223
20481225	chr19:20481225:C:T	1.22135e-06	-1.06161e-10	-0.744144
20481609	chr19:20481609:T:G	1.87723e-06	-1.06161e-10	-0.314303
20481885	chr19:20481885:G:C	7.38807e-07	-1.06161e-10	-1.24682
20481944	chr19:20481944:A:C	8.55046e-07	-1.06161e-10	-1.1007
20482006	chr19:20482006:ATATTT:A	7.96345e-06	-1.06161e-10	1.13076
20482143	chr19:20482143:A:G	1.1152e-06	-1.06161e-10	-0.835062
20482446	chr19:20482446:G:A	1.40088e-06	-1.06161e-10	-0.607002
20482620	chr19:20482620:C:T	1.07785e-06	-1.06161e-10	-0.869132
20482719	chr19:20482719:C:T	8.80651e-07	-1.06161e-10	-1.07119
20483060	chr19:20483060:G:A	2.50433e-05	-1.06161e-10	2.27651
20483523	chr19:20483523:A:T	2.06614e-06	-1.06161e-10	-0.218418
20483947	chr19:20483947:C:T	0.000254743	-1.06161e-10	4.59615
20484246	chr19:20484246:T:A	9.30065e-07	-1.06161e-10	-1.0166
20484277	chr19:20484277:G:C	9.2024e-07	-1.06161e-10	-1.02722
20484408	chr19:20484408:G:A	6.53316e-07	-1.06161e-10	-1.36979
20484421	chr19:20484421:C:A	1.17049e-06	-1.06161e-10	-0.786674
20484604	chr19:20484604:C:T	3.61347e-06	-1.06161e-10	0.340569
20484729	chr19:20484729:T:C	1.21508e-05	-1.06161e-10	1.5533
20484746	chr19:20484746:G:A	1.17164e-06	-1.06161e-10	-0.785692
20485235	chr19:20485235:T:C	1.12226e-05	-1.06161e-10	1.47383
20485424	chr19:20485424:A:T	1.12246e-06	-1.06161e-10	-0.828577
20485584	chr19:20485584:G:A	6.2109e-07	-1.06161e-10	-1.42038
20485794	chr19:20485794:T:C	1.19413e-06	-1.06161e-10	-0.766684
20485924	chr19:20485924:T:C	1.12456e-06	-1.06161e-10	-0.826711
20486066	chr19:20486066:A:T	6.21668e-07	-1.06161e-10	-1.41945
20486074	chr19:20486074:A:G	9.16062e-07	-1.06161e-10	-1.03177
20486163	chr19:20486163:A:C	1.51991e-06	-1.06161e-10	-0.525449
20486247	chr19:20486247:T:C	6.24772e-07	-1.06161e-10	-1.41447
20486302	chr19:20486302:C:A	2.61508e-05	-1.06161e-10	2.31978
20486542	chr19:20486542:T:C	2.37706e-06	-1.06161e-10	-0.078236
20486623	chr19:20486623:G:A	6.32572e-07	-1.06161e-10	-1.40206
20486633	chr19:20486633:T:C	1.28453e-06	-1.06161e-10	-0.693705
20486640	chr19:20486640:A:G	4.98402e-06	-1.06161e-10	0.662138
20486655	chr19:20486655:A:G	4.91489e-06	-1.06161e-10	0.648171
20486657	chr19:20486657:T:C	5.73809e-06	-1.06161e-10	0.803027
20487029	chr19:20487029:A:G	1.02952e-06	-1.06161e-10	-0.915003
20487109	chr19:20487109:T:A	2.28798e-06	-1.06161e-10	-0.116431
20487487	chr19:20487487:G:A	9.66259e-07	-1.06161e-10	-0.978422
20487733	chr19:20487733:AC:A	9.00427e-07	-1.06161e-10	-1.04899
20487897	chr19:20487897:A:T	3.04583e-06	-1.06161e-10	0.169673
20488080	chr19:20488080:G:T	1.31081e-06	-1.06161e-10	-0.673454
20488146	chr19:20488146:G:A	6.61298e-07	-1.06161e-10	-1.35765
20488412	chr19:20488412:A:G	9.72706e-07	-1.06161e-10	-0.971773
20488651	chr19:20488651:G:A	7.83468e-07	-1.06161e-10	-1.18812
20488727	chr19:20488727:G:A	6.26039e-07	-1.06161e-10	-1.41244
20488768	chr19:20488768:A:C	9.44727e-07	-1.06161e-10	-1.00096
20488856	chr19:20488856:G:T	8.01961e-07	-1.06161e-10	-1.16479
20489085	chr19:20489085:G:A	7.54328e-07	-1.06161e-10	-1.22603
20489997	chr19:20489997:G:T	1.14225e-06	-1.06161e-10	-0.811101
20490004	chr19:20490004:G:A	6.96352e-07	-1.06161e-10	-1.306
20490232	chr19:20490232:G:A	6.63969e-07	-1.06161e-10	-1.35362
20490663	chr19:20490663:A:G	7.08525e-07	-1.06161e-10	-1.28867
20490971	chr19:20490971:G:A	5.98613e-07	-1.45724	-4.04282e-10
20491080	chr19:20491080:C:T	3.28175e-06	-1.06161e-10	0.244279
20491394	chr19:20491394:TCTC:T	6.3556e-07	-1.06161e-10	-1.39735
20491446	chr19:20491446:C:T	8.41168e-07	-1.06161e-10	-1.11706
20491474	chr19:20491474:T:G	1.12923e-05	-1.06161e-10	1.48002
20491480	chr19:20491480:C:T	9.14685e-07	-1.06161e-10	-1.03327
20491587	chr19:20491587:C:A	2.73483e-05	-1.06161e-10	2.36455
20491676	chr19:20491676:C:T	6.30115e-07	-1.06161e-10	-1.40595
20491781	chr19:20491781:A:T	9.29716e-07	-1.06161e-10	-1.01698
20492169	chr19:20492169:G:A	8.67049e-07	-1.06161e-10	-1.08676
20492365	chr19:20492365:A:G	8.95769e-07	-1.06161e-10	-1.05417
20492531	chr19:20492531:A:T	1.77865e-06	-1.06161e-10	-0.368247
20492626	chr19:20492626:T:C	1.23137e-06	-1.06161e-10	-0.735971
20493422	chr19:20493422:C:A	7.54897e-07	-1.06161e-10	-1.22527
20493490	chr19:20493490:G:T	2.07983e-06	-1.06161e-10	-0.211815
20494090	chr19:20494090:A:T	1.09299e-05	-1.06161e-10	1.4474
20494202	chr19:20494202:A:G	7.87987e-07	-1.06161e-10	-1.18237
20494308	chr19:20494308:C:T	1.23651e-05	-1.06161e-10	1.57078
20494657	chr19:20494657:A:G	3.52208e-06	-1.06161e-10	0.314952
20494660	chr19:20494660:G:T	9.22019e-07	-1.06161e-10	-1.02529
20494664	chr19:20494664:T:C	1.86915e-05	-1.06161e-10	1.98397
20494774	chr19:20494774:G:A	2.98455e-06	-1.06161e-10	0.149349
20494821	chr19:20494821:G:A	1.57537e-06	-1.06161e-10	-0.489606
20494838	chr19:20494838:T:C	1.36582e-05	-1.06161e-10	1.67024
20494950	chr19:20494950:G:A	6.4345e-07	-1.06161e-10	-1.38501
20495114	chr19:20495114:A:G	6.31633e-07	-1.06161e-10	-1.40355
20495259	chr19:20495259:G:A	1.1185e-06	-1.06161e-10	-0.832112
20495372	chr19:20495372:A:T	6.23807e-07	-1.06161e-10	-1.41601
20495382	chr19:20495382:A:G	1.37205e-05	-1.06161e-10	1.67479
20495561	chr19:20495561:A:G	9.86667e-07	-1.06161e-10	-0.957522
20495587	chr19:20495587:C:A	1.05789e-06	-1.06161e-10	-0.887822
20495663	chr19:20495663:G:A	1.62775e-06	-1.06161e-10	-0.456898
20495795	chr19:20495795:G:A	1.24283e-06	-1.06161e-10	-0.726711
20495921	chr19:20495921:A:G	6.39543e-07	-1.06161e-10	-1.3911
20496195	chr19:20496195:T:C	1.05469e-05	-1.06161e-10	1.41174
20496207	chr19:20496207:C:A	1.24383e-06	-1.06161e-10	-0.725901
20496365	chr19:20496365:A:G	9.12208e-07	-1.06161e-10	-1.03599
20496374	chr19:20496374:C:T	9.3488e-07	-1.06161e-10	-1.01144
20496458	chr19:20496458:AG:A	9.49532e-07	-1.06161e-10	-0.995885
20496571	chr19:20496571:A:G	9.10587e-07	-1.06161e-10	-1.03776
20496752	chr19:20496752:T:G	9.79835e-07	-1.06161e-10	-0.96447
20496956	chr19:20496956:T:C	6.29916e-07	-1.06161e-10	-1.40627
20497050	chr19:20497050:C:T	6.58059e-07	-1.06161e-10	-1.36256
20497177	chr19:20497177:G:T	3.12631e-06	-1.06161e-10	0.195753
20497325	chr19:20497325:A:G	8.94212e-07	-1.06161e-10	-1.05591
20497472	chr19:20497472:A:G	1.7193e-05	-1.06161e-10	1.9004
20497616	chr19:20497616:A:G	7.52201e-07	-1.06161e-10	-1.22885
20497819	chr19:20497819:A:G	8.60061e-07	-1.06161e-10	-1.09485
20497846	chr19:20497846:C:G	1.28319e-06	-1.06161e-10	-0.694751
20497979	chr19:20497979:G:A	8.69956e-07	-1.06161e-10	-1.08341
20498042	chr19:20498042:T:C	6.51514e-07	-1.06161e-10	-1.37256
20498107	chr19:20498107:A:C	9.57581e-07	-1.06161e-10	-0.987444
20498839	chr19:20498839:A:G	1.55923e-06	-1.06161e-10	-0.499909
20498859	chr19:20498859:G:T	1.21589e-06	-1.06161e-10	-0.748626
20498938	chr19:20498938:G:A	1.4541e-05	-1.06161e-10	1.73287
20499113	chr19:20499113:C:T	1.5787e-05	-1.06161e-10	1.81509
20499249	chr19:20499249:G:A	9.35379e-07	-1.06161e-10	-1.0109
20499301	chr19:20499301:C:G	9.82686e-07	-1.06161e-10	-0.961565
20499488	chr19:20499488:T:C	1.06642e-06	-1.06161e-10	-0.87979
20499598	chr19:20499598:A:C	9.95563e-07	-1.06161e-10	-0.948546
20499647	chr19:20499647:A:T	2.2445e-06	-1.06161e-10	-0.135618
20499674	chr19:20499674:A:G	7.017e-07	-1.06161e-10	-1.29835
20500048	chr19:20500048:G:A	7.56034e-07	-1.06161e-10	-1.22377
20500244	chr19:20500244:A:G	2.24427e-06	-1.06161e-10	-0.13572
20500290	chr19:20500290:T:C	1.42391e-06	-1.06161e-10	-0.590696
20500291	chr19:20500291:G:A	1.32044e-06	-1.06161e-10	-0.666134
20500296	chr19:20500296:A:T	1.88009e-06	-1.06161e-10	-0.31278
20500361	chr19:20500361:G:A	1.22749e-06	-1.06161e-10	-0.739131
20500466	chr19:20500466:G:A	1.10504e-06	-1.06161e-10	-0.844216
20500596	chr19:20500596:C:T	1.00329e-06	-1.06161e-10	-0.940818
20500624	chr19:20500624:A:G	1.77672e-06	-1.06161e-10	-0.369331
20500692	chr19:20500692:A:G	1.88225e-06	-1.06161e-10	-0.311634
20500748	chr19:20500748:C:T	8.28138e-07	-1.06161e-10	-1.13268
20500945	chr19:20500945:T:C	1.0726e-06	-1.06161e-10	-0.874016
20500959	chr19:20500959:T:G	6.44529e-07	-1.06161e-10	-1.38333
20501020	chr19:20501020:A:G	1.19916e-06	-1.06161e-10	-0.762479
20501026	chr19:20501026:A:G	9.69526e-07	-1.06161e-10	-0.975048
20501058	chr19:20501058:T:C	6.84951e-07	-1.06161e-10	-1.32251
20501098	chr19:20501098:G:C	1.17183e-06	-1.06161e-10	-0.78553
20501183	chr19:20501183:C:T	6.79241e-07	-1.06161e-10	-1.33088
20501265	chr19:20501265:C:T	1.07937e-06	-1.06161e-10	-0.867722
20501378	chr19:20501378:T:C	1.84394e-06	-1.06161e-10	-0.332197
20501414	chr19:20501414:G:A	1.24648e-05	-1.06161e-10	1.57881
20501435	chr19:20501435:T:C	6.82375e-07	-1.06161e-10	-1.32628
20501446	chr19:20501446:C:T	9.82319e-07	-1.06161e-10	-0.961938
20501600	chr19:20501600:C:T	8.05634e-07	-1.06161e-10	-1.16023
20501864	chr19:20501864:C:A	1.8048e-06	-1.06161e-10	-0.353649
20501869	chr19:20501869:C:T	8.12424e-07	-1.06161e-10	-1.15183
20502168	chr19:20502168:C:T	7.04871e-07	-1.06161e-10	-1.29384
20502873	chr19:20502873:A:G	9.09905e-07	-1.06161e-10	-1.03851
20503513	chr19:20503513:C:T	6.54822e-07	-1.06161e-10	-1.36749
20503518	chr19:20503518:G:A	2.06094e-05	-1.06161e-10	2.08165
20504173	chr19:20504173:G:A	6.28737e-07	-1.06161e-10	-1.40814
20504381	chr19:20504381:A:G	1.13529e-06	-1.06161e-10	-0.817211
20504501	chr19:20504501:G:A	1.35864e-05	-1.06161e-10	1.66497
20505566	chr19:20505566:A:G	5.61064e-07	-1.52202	-4.04282e-10
20505876	chr19:20505876:G:A	1.1331e-06	-1.06161e-10	-0.819141
20505957	chr19:20505957:A:G	9.98561e-07	-1.06161e-10	-0.945539
20506014	chr19:20506014:G:A	9.182e-07	-1.06161e-10	-1.02944
20506119	chr19:20506119:A:G	8.42127e-07	-1.06161e-10	-1.11592
20506364	chr19:20506364:C:T	6.91873e-07	-1.06161e-10	-1.31245
20506575	chr19:20506575:C:T	8.5636e-07	-1.06161e-10	-1.09916
20506617	chr19:20506617:T:C	9.0199e-07	-1.06161e-10	-1.04725
20506793	chr19:20506793:C:T	5.53385e-07	-1.5358	-4.04282e-10
20507005	chr19:20507005:A:G	3.10837e-06	-1.06161e-10	0.189998
20507251	chr19:20507251:G:C	1.62561e-06	-1.06161e-10	-0.458215
20507299	chr19:20507299:T:C	1.29601e-06	-1.06161e-10	-0.684812
20507312	chr19:20507312:C:T	6.82145e-07	-1.06161e-10	-1.32661
20507503	chr19:20507503:A:G	1.02656e-06	-1.06161e-10	-0.917887
20507544	chr19:20507544:C:G	8.90186e-07	-1.06161e-10	-1.06042
20507693	chr19:20507693:A:G	1.41045e-05	-1.06161e-10	1.7024
20507725	chr19:20507725:G:A	1.18786e-06	-1.06161e-10	-0.771947
20508204	chr19:20508204:G:A	8.36813e-07	-1.06161e-10	-1.12225
20508308	chr19:20508308:G:T	1.20547e-05	-1.06161e-10	1.54535
20508757	chr19:20508757:T:C	9.04214e-07	-1.06161e-10	-1.04479
20508802	chr19:20508802:G:A	1.30198e-06	-1.06161e-10	-0.680216
20508985	chr19:20508985:CAT:C	1.1827e-06	-1.06161e-10	-0.776303
20509180	chr19:20509180:G:A	6.47758e-07	-1.06161e-10	-1.37834
20509268	chr19:20509268:C:T	1.27136e-06	-1.06161e-10	-0.704014
20509433	chr19:20509433:C:T	1.28291e-05	-1.06161e-10	1.60762
20509487	chr19:20509487:CAT:C	1.15413e-06	-1.06161e-10	-0.800752
20509621	chr19:20509621:A:G	1.04814e-06	-1.06161e-10	-0.89708
20509632	chr19:20509632:G:A	8.75037e-07	-1.06161e-10	-1.07759
20509723	chr19:20509723:C:T	1.02006e-06	-1.06161e-10	-0.924242
20509728	chr19:20509728:C:T	1.30321e-06	-1.06161e-10	-0.679267
20509851	chr19:20509851:C:T	2.4137e-06	-1.06161e-10	-0.0629404
20509925	chr19:20509925:G:T	1.66977e-05	-1.06161e-10	1.87117
20510021	chr19:20510021:ACTCACGT:A	1.10762e-06	-1.06161e-10	-0.841883
20510089	chr19:20510089:A:G	8.90849e-07	-1.06161e-10	-1.05968
20510229	chr19:20510229:G:A	6.58193e-07	-1.06161e-10	-1.36236
20510391	chr19:20510391:C:T	1.39144e-06	-1.06161e-10	-0.613763
20510490	chr19:20510490:A:G	1.28025e-06	-1.06161e-10	-0.697041
20510532	chr19:20510532:T:C	2.42069e-06	-1.06161e-10	-0.0600474
20510923	chr19:20510923:G:A	8.09925e-07	-1.06161e-10	-1.15491
20511119	chr19:20511119:C:T	1.0849e-06	-1.06161e-10	-0.862615
20511334	chr19:20511334:C:T	5.05403e-06	-1.06161e-10	0.676088
20511337	chr19:20511337:T:C	1.38998e-06	-1.06161e-10	-0.614811
20511368	chr19:20511368:T:A	1.1269e-06	-1.06161e-10	-0.824626
20511491	chr19:20511491:A:G	1.26054e-06	-1.06161e-10	-0.712555
20511552	chr19:20511552:A:G	6.68082e-07	-1.06161e-10	-1.34744
20511593	chr19:20511593:G:A	8.39585e-07	-1.06161e-10	-1.11895
20511649	chr19:20511649:CAGGAG:C	7.85587e-06	-1.06161e-10	1.11716
20511975	chr19:20511975:C:T	1.05389e-06	-1.06161e-10	-0.891608
20512038	chr19:20512038:C:T	6.48264e-07	-1.06161e-10	-1.37756
20512046	chr19:20512046:C:T	9.53124e-07	-1.06161e-10	-0.99211
20512069	chr19:20512069:T:C	1.11507e-06	-1.06161e-10	-0.835182
20512134	chr19:20512134:A:T	1.15401e-06	-1.06161e-10	-0.800855
20512215	chr19:20512215:C:T	8.93752e-07	-1.06161e-10	-1.05643
20512596	chr19:20512596:T:C	1.12056e-05	-1.06161e-10	1.47232
20512637	chr19:20512637:G:A	1.12417e-06	-1.06161e-10	-0.82705
20513180	chr19:20513180:TG:T	6.70252e-07	-1.06161e-10	-1.3442
20513410	chr19:20513410:C:T	1.42724e-06	-1.06161e-10	-0.588356
20513452	chr19:20513452:T:C	6.34208e-07	-1.06161e-10	-1.39948
20513824	chr19:20513824:C:T	1.30496e-06	-1.06161e-10	-0.677924
20513958	chr19:20513958:G:A	1.21123e-06	-1.06161e-10	-0.752465
20514031	chr19:20514031:G:A	8.328e-07	-1.06161e-10	-1.12706
20514155	chr19:20514155:A:T	8.57221e-07	-1.06161e-10	-1.09816
20514363	chr19:20514363:C:T	8.7247e-07	-1.06161e-10	-1.08053
20515142	chr19:20515142:C:T	1.09956e-05	-1.06161e-10	1.4534
20515158	chr19:20515158:T:C	6.92848e-07	-1.06161e-10	-1.31104
20515234	chr19:20515234:C:T	6.42284e-07	-1.06161e-10	-1.38682
20515471	chr19:20515471:C:T	1.62055e-06	-1.06161e-10	-0.461336
20515570	chr19:20515570:G:A	9.62293e-07	-1.06161e-10	-0.982536
20515618	chr19:20515618:C:G	1.18636e-06	-1.06161e-10	-0.773213
20515670	chr19:20515670:G:A	1.19605e-06	-1.06161e-10	-0.765077
20516409	chr19:20516409:G:A	1.12334e-06	-1.06161e-10	-0.827794
20516477	chr19:20516477:G:A	8.96828e-07	-1.06161e-10	-1.05299
20516578	chr19:20516578:A:G	7.58668e-07	-1.06161e-10	-1.22029
20516921	chr19:20516921:G:A	9.65365e-07	-1.06161e-10	-0.979348
20517268	chr19:20517268:C:G	3.29943e-06	-1.06161e-10	0.249651
20517318	chr19:20517318:C:A	1.16588e-06	-1.06161e-10	-0.790619
20517324	chr19:20517324:C:T	6.21734e-07	-1.06161e-10	-1.41934
20517577	chr19:20517577:C:T	9.00466e-07	-1.06161e-10	-1.04894
20517738	chr19:20517738:CA:C	9.22e-07	-1.06161e-10	-1.02531
20517792	chr19:20517792:G:A	1.42366e-06	-1.06161e-10	-0.590865
20517935	chr19:20517935:G:A	6.20954e-07	-1.06161e-10	-1.4206
20517937	chr19:20517937:C:T	3.25988e-06	-1.06161e-10	0.237592
20518008	chr19:20518008:C:T	6.30775e-07	-1.06161e-10	-1.40491
20518200	chr19:20518200:C:T	1.07882e-06	-1.06161e-10	-0.868234
20518389	chr19:20518389:A:G	1.26536e-05	-1.06161e-10	1.59384
20518557	chr19:20518557:A:G	1.08938e-05	-1.06161e-10	1.4441
20518865	chr19:20518865:A:G	1.45757e-06	-1.06161e-10	-0.567331
20518903	chr19:20518903:G:A	9.84669e-07	-1.06161e-10	-0.959549
20518948	chr19:20518948:G:A	6.30785e-07	-1.06161e-10	-1.40489
20519438	chr19:20519438:G:C	6.23488e-07	-1.06161e-10	-1.41653
20519951	chr19:20519951:C:T	1.64268e-06	-1.06161e-10	-0.447769
20520429	chr19:20520429:T:C	1.03613e-06	-1.06161e-10	-0.908604
20520527	chr19:20520527:T:G	1.62972e-06	-1.06161e-10	-0.455692
20520609	chr19:20520609:C:T	1.75821e-06	-1.06161e-10	-0.379804
20520624	chr19:20520624:A:G	3.18611e-06	-1.06161e-10	0.2147
20520887	chr19:20520887:C:A	1.04177e-06	-1.06161e-10	-0.903181
20521406	chr19:20521406:C:T	6.6193e-07	-1.06161e-10	-1.35669
20521813	chr19:20521813:G:A	1.2459e-05	-1.06161e-10	1.57834
20521935	chr19:20521935:G:A	1.31132e-06	-1.06161e-10	-0.673069
20521946	chr19:20521946:G:A	1.15985e-06	-1.06161e-10	-0.795809
20522108	chr19:20522108:G:T	7.52989e-07	-1.06161e-10	-1.2278
20522237	chr19:20522237:G:A	9.07056e-07	-1.06161e-10	-1.04165
20522705	chr19:20522705:G:A	8.25271e-07	-1.06161e-10	-1.13614
20522716	chr19:20522716:G:T	9.13852e-07	-1.06161e-10	-1.03419
20522803	chr19:20522803:C:T	6.33758e-07	-1.06161e-10	-1.40019
20522862	chr19:20522862:A:G	4.95634e-06	-1.06161e-10	0.656567
20522954	chr19:20522954:T:C	9.48307e-07	-1.06161e-10	-0.997176
20523291	chr19:20523291:T:A	6.67497e-07	-1.06161e-10	-1.34832
20523294	chr19:20523294:G:A	6.9125e-07	-1.06161e-10	-1.31335
20523727	chr19:20523727:C:T	6.21164e-07	-1.06161e-10	-1.42026
20523728	chr19:20523728:G:A	6.63277e-07	-1.06161e-10	-1.35466
20523761	chr19:20523761:A:G	1.62241e-06	-1.06161e-10	-0.460184
20523836	chr19:20523836:G:A	6.64159e-07	-1.06161e-10	-1.35333
20523910	chr19:20523910:G:A	8.5137e-07	-1.06161e-10	-1.10501
20524089	chr19:20524089:G:A	9.6638e-07	-1.06161e-10	-0.978297
20524194	chr19:20524194:G:A	6.62166e-07	-1.06161e-10	-1.35634
20524308	chr19:20524308:G:A	6.73193e-07	-1.06161e-10	-1.33982
20524331	chr19:20524331:A:G	8.25141e-07	-1.06161e-10	-1.1363
20524728	chr19:20524728:CAT:C	8.45689e-07	-1.06161e-10	-1.1117
20524762	chr19:20524762:A:G	1.17694e-06	-1.06161e-10	-0.78118
20524848	chr19:20524848:C:T	1.26069e-06	-1.06161e-10	-0.712438
20524967	chr19:20524967:A:G	1.4607e-06	-1.06161e-10	-0.565186
20525059	chr19:20525059:G:A	1.08892e-06	-1.06161e-10	-0.858916
20525261	chr19:20525261:A:G	6.95899e-07	-1.06161e-10	-1.30665
20525330	chr19:20525330:T:C	2.14471e-06	-1.06161e-10	-0.181095
20525453	chr19:20525453:A:G	1.383e-06	-1.06161e-10	-0.619843
20525565	chr19:20525565:T:C	6.24851e-07	-1.06161e-10	-1.41434
20525786	chr19:20525786:G:A	6.2496e-07	-1.06161e-10	-1.41417
20526147	chr19:20526147:T:C	1.32709e-06	-1.06161e-10	-0.661108
20526593	chr19:20526593:A:G	1.07933e-06	-1.06161e-10	-0.867756
20526596	chr19:20526596:T:C	9.28482e-07	-1.06161e-10	-1.0183
20526796	chr19:20526796:G:GT	1.02472e-06	-1.06161e-10	-0.919682
20527144	chr19:20527144:C:T	1.1196e-06	-1.06161e-10	-0.831127
20527206	chr19:20527206:G:A	6.72419e-07	-1.06161e-10	-1.34097
20527276	chr19:20527276:C:CA	8.5463e-07	-1.06161e-10	-1.10119
20527458	chr19:20527458:T:A	5.48993e-07	-1.54377	-4.04282e-10
20527717	chr19:20527717:C:T	3.37315e-06	-1.06161e-10	0.271747
20528131	chr19:20528131:T:C	6.67773e-07	-1.06161e-10	-1.34791
20528166	chr19:20528166:G:A	6.49784e-07	-1.06161e-10	-1.37521
20528220	chr19:20528220:C:T	9.58119e-07	-1.06161e-10	-0.986883
20528223	chr19:20528223:G:A	6.86593e-07	-1.06161e-10	-1.32011
20528670	chr19:20528670:G:A	8.47412e-07	-1.06161e-10	-1.10967
20528764	chr19:20528764:C:T	2.59747e-06	-1.06161e-10	0.0104368
20528795	chr19:20528795:TG:T	2.05865e-06	-1.06161e-10	-0.222048
20529197	chr19:20529197:A:G	2.41399e-06	-1.06161e-10	-0.062817
20529264	chr19:20529264:T:C	1.54508e-06	-1.06161e-10	-0.509021
20529406	chr19:20529406:A:G	1.49685e-06	-1.06161e-10	-0.540737
20529463	chr19:20529463:T:A	3.00894e-06	-1.06161e-10	0.157488
20530487	chr19:20530487:T:C	2.12565e-06	-1.06161e-10	-0.190022
20530677	chr19:20530677:G:A	2.19551e-06	-1.06161e-10	-0.157683
20530712	chr19:20530712:C:T	1.23351e-06	-1.06161e-10	-0.734236
20530876	chr19:20530876:C:T	1.0219e-06	-1.06161e-10	-0.922434
20530879	chr19:20530879:C:T	9.52931e-07	-1.06161e-10	-0.992312
20530913	chr19:20530913:A:G	6.62669e-07	-1.06161e-10	-1.35558
20530914	chr19:20530914:C:T	1.8808e-06	-1.06161e-10	-0.312402
20530975	chr19:20530975:T:C	8.01968e-07	-1.06161e-10	-1.16479
20531029	chr19:20531029:T:C	2.93686e-06	-1.06161e-10	0.13324
20531047	chr19:20531047:A:G	2.73079e-06	-1.06161e-10	0.060492
20531055	chr19:20531055:G:A	6.24104e-07	-1.06161e-10	-1.41554
20531302	chr19:20531302:C:T	6.38246e-07	-1.06161e-10	-1.39313
20531491	chr19:20531491:C:T	9.69636e-07	-1.06161e-10	-0.974934
20531728	chr19:20531728:G:A	1.1897e-06	-1.06161e-10	-0.770397
20531902	chr19:20531902:C:T	9.73395e-07	-1.06161e-10	-0.971065
20531943	chr19:20531943:G:A	1.24448e-05	-1.06161e-10	1.5772
20531945	chr19:20531945:A:G	9.03952e-07	-1.06161e-10	-1.04508
20531957	chr19:20531957:A:G	6.3821e-07	-1.06161e-10	-1.39319
20532343	chr19:20532343:G:A	1.09289e-06	-1.06161e-10	-0.855271
20532422	chr19:20532422:C:T	6.32178e-07	-1.06161e-10	-1.40268
20532427	chr19:20532427:T:C	7.51532e-07	-1.06161e-10	-1.22974
20532555	chr19:20532555:G:A	3.19653e-06	-1.06161e-10	0.217967
20532807	chr19:20532807:A:C	1.60656e-06	-1.06161e-10	-0.470002
20533304	chr19:20533304:AAAGGTTTTTGTATT:A	6.40237e-07	-1.06161e-10	-1.39002
20533383	chr19:20533383:TAAAG:T	8.60658e-07	-1.06161e-10	-1.09416
20533417	chr19:20533417:T:C	6.3549e-07	-1.06161e-10	-1.39746
20533599	chr19:20533599:G:T	6.96939e-07	-1.06161e-10	-1.30516
20533974	chr19:20533974:C:G	8.36902e-07	-1.06161e-10	-1.12215
20534133	chr19:20534133:T:C	7.76993e-07	-1.06161e-10	-1.19642
20534169	chr19:20534169:C:T	6.23457e-07	-1.06161e-10	-1.41658
20534635	chr19:20534635:G:T	8.29604e-07	-1.06161e-10	-1.13091
20534730	chr19:20534730:G:A	1.08075e-06	-1.06161e-10	-0.866445
20534867	chr19:20534867:T:G	7.16941e-07	-1.06161e-10	-1.27686
20534936	chr19:20534936:G:T	7.18201e-07	-1.06161e-10	-1.27511
20535345	chr19:20535345:T:A	2.16215e-06	-1.50511	1.33211
20535532	chr19:20535532:T:G	6.21916e-07	-1.06161e-10	-1.41905
20535763	chr19:20535763:C:T	1.43719e-06	-1.06161e-10	-0.581409
20536031	chr19:20536031:A:G	1.87482e-07	-1.20721	-1.41096
20536656	chr19:20536656:A:G	2.3259e-06	-1.06161e-10	-0.0999934
20536699	chr19:20536699:T:G	8.34791e-07	-1.06161e-10	-1.12467
20536769	chr19:20536769:T:C	3.70706e-07	-1.51593	-0.420521
20536972	chr19:20536972:G:A	3.08495e-06	-1.06161e-10	0.182436
20537089	chr19:20537089:C:T	2.41349e-07	-1.35516	-1.01045
20537345	chr19:20537345:C:T	9.96033e-07	-1.02662	0.0785484
20537468	chr19:20537468:CTGA:C	2.97985e-07	-1.06211	-1.0927
20537469	chr19:20537469:TGAC:T	4.06578e-06	-1.06161e-10	0.458506
20537484	chr19:20537484:G:A	3.12467e-07	-1.0718	-1.03555
20537490	chr19:20537490:C:A	3.10773e-06	-1.06161e-10	0.189794
20537634	chr19:20537634:A:C	2.83866e-06	0.0992333	-4.04282e-10
20537849	chr19:20537849:T:C	9.35679e-07	-1.06161e-10	-1.01058
20537854	chr19:20537854:C:T	1.10168e-06	-0.985597	0.138332
20537875	chr19:20537875:T:C	9.20651e-07	-1.06161e-10	-1.02677
20537961	chr19:20537961:A:G	9.46545e-07	-1.06161e-10	-0.999036
20538396	chr19:20538396:T:C	3.07551e-07	-1.06226	-1.06095
20538428	chr19:20538428:T:G	1.0755e-06	-1.33641	0.465099
20538432	chr19:20538432:G:C	7.72091e-07	-0.883256	-0.319496
20538695	chr19:20538695:G:C	3.19941e-07	-1.04469	-1.03902
20538885	chr19:20538885:CAA:C	2.89403e-06	-1.06161e-10	0.11855
20539257	chr19:20539257:T:C	8.59477e-07	-0.929695	-0.165836
20539309	chr19:20539309:C:A	3.14339e-07	-1.08508	-1.01631
20539330	chr19:20539330:C:T	9.89606e-07	-1.33061	0.376062
20539422	chr19:20539422:A:G	1.44501e-07	-1.46765	-1.41092
20539813	chr19:20539813:T:G	2.8966e-06	-1.06161e-10	0.11944
20539917	chr19:20539917:A:ATG	1.13478e-06	-0.749997	-0.0676666
20539974	chr19:20539974:A:T	2.78769e-06	-1.06161e-10	0.0811156
20539981	chr19:20539981:A:T	1.19219e-06	-0.947946	0.179641
20540019	chr19:20540019:A:G	1.03019e-06	-0.948482	0.0341214
20540025	chr19:20540025:G:A	9.04048e-07	-1.06161e-10	-1.04497
20540193	chr19:20540193:A:G	2.43724e-07	-1.37986	-0.975957
20540376	chr19:20540376:CAA:C	6.52313e-06	-1.06161e-10	0.931255
20540478	chr19:20540478:T:C	2.01924e-06	-1.06161e-10	-0.241377
20540734	chr19:20540734:G:A	9.38583e-07	-1.06161e-10	-1.00748
20540836	chr19:20540836:ACT:A	1.39061e-06	-1.06161e-10	-0.614353
20540839	chr19:20540839:T:A	1.79136e-06	-1.06161e-10	-0.361122
20541093	chr19:20541093:G:A	2.46706e-07	-1.37513	-0.96853
20541130	chr19:20541130:A:G	8.69819e-07	-1.06161e-10	-1.08357
20541315	chr19:20541315:AAT:A	1.04227e-06	-0.915209	0.0125132
20541478	chr19:20541478:ACT:A	3.33704e-07	-1.03598	-1.00562
20541622	chr19:20541622:C:T	6.32842e-07	-1.06161e-10	-1.40163
20541627	chr19:20541627:C:T	7.42243e-07	-1.06161e-10	-1.24218
20541773	chr19:20541773:T:C	3.0809e-07	-1.52587	-0.595592
20541970	chr19:20541970:A:G	8.71803e-07	-1.06161e-10	-1.08129
20542012	chr19:20542012:A:G	2.07132e-07	-1.41749	-1.10101
20542176	chr19:20542176:G:A	1.04345e-06	-1.06161e-10	-0.901562
20542376	chr19:20542376:G:A	2.88966e-07	-1.15625	-1.0293
20542743	chr19:20542743:TCTTA:T	6.41513e-07	-1.06161e-10	-1.38803
20542784	chr19:20542784:T:TA	1.14799e-06	-1.06161e-10	-0.806082
20542864	chr19:20542864:A:G	6.31895e-07	-1.06161e-10	-1.40313
20542929	chr19:20542929:C:G	3.18762e-07	-1.10887	-0.978539
20542968	chr19:20542968:TTTAAAG:T	9.32915e-07	-1.06161e-10	-1.01354
20543001	chr19:20543001:C:G	1.01798e-06	-0.944295	0.0180195
20543027	chr19:20543027:T:A	9.1957e-07	-1.06161e-10	-1.02795
20543062	chr19:20543062:G:A	9.95033e-07	-0.834274	-0.114805
20543157	chr19:20543157:A:T	1.00467e-06	-0.966387	0.0269488
20543473	chr19:20543473:G:C	6.31885e-07	-1.06161e-10	-1.40315
20543817	chr19:20543817:G:A	7.90225e-07	-1.06161e-10	-1.17954
20543836	chr19:20543836:G:A	2.10004e-06	-1.06161e-10	-0.202141
20543854	chr19:20543854:G:A	9.05928e-07	-0.949086	-0.0938085
20543949	chr19:20543949:G:A	1.37021e-06	-1.06161e-10	-0.629135
20544338	chr19:20544338:A:G	2.45134e-07	-1.43208	-0.917973
20544405	chr19:20544405:C:T	2.47797e-07	-1.4662	-0.873042
20544657	chr19:20544657:T:C	2.59043e-07	-1.38281	-0.912046
20545126	chr19:20545126:G:A	1.34863e-07	-1.5297	-1.4179
20545830	chr19:20545830:C:A	2.87864e-06	-1.06161e-10	0.113217
20545964	chr19:20545964:T:C	2.77807e-06	-1.06161e-10	0.0776563
20545971	chr19:20545971:A:C	3.292e-07	-1.086	-0.969187
20546114	chr19:20546114:G:A	6.31885e-07	-1.06161e-10	-1.40315
20546191	chr19:20546191:G:A	6.21427e-07	-1.06161e-10	-1.41984
20546277	chr19:20546277:C:T	1.04361e-06	-1.06161e-10	-0.901417
20546314	chr19:20546314:C:T	1.25668e-06	-0.920833	0.205206
20546473	chr19:20546473:T:C	9.50473e-07	-1.06161e-10	-0.994895
20546997	chr19:20546997:G:A	1.05405e-06	-1.28536	0.393904
20547130	chr19:20547130:C:G	9.32074e-07	-1.06161e-10	-1.01444
20547562	chr19:20547562:A:C	2.06974e-06	-1.06161e-10	-0.216676
20547679	chr19:20547679:A:G	3.03787e-07	-1.52821	-0.607317
20547743	chr19:20547743:C:T	1.0595e-06	-0.906464	0.0201617
20547969	chr19:20547969:AC:A	1.32852e-07	-1.5442	-1.41842
20548000	chr19:20548000:G:T	8.20828e-07	-1.14154	-4.04282e-10
20548045	chr19:20548045:G:T	1.45174e-07	-1.45363	-1.42029
20548090	chr19:20548090:C:T	7.95466e-07	-0.122632	-1.05029
20548266	chr19:20548266:C:T	3.11927e-07	-1.51873	-0.590355
20548543	chr19:20548543:T:C	6.26163e-07	-1.41224	-4.04282e-10
20548562	chr19:20548562:C:G	1.67252e-07	-1.52446	-1.20789
20548646	chr19:20548646:C:G	7.88706e-07	-1.06161e-10	-1.18146
20548739	chr19:20548739:G:A	3.09668e-07	-1.42302	-0.69333
20548753	chr19:20548753:TA:T	1.4765e-07	-1.44489	-1.41213
20548864	chr19:20548864:C:T	6.31658e-07	-1.06161e-10	-1.40351
20549135	chr19:20549135:A:G	1.40564e-07	-1.49681	-1.40938
20549268	chr19:20549268:G:T	4.09752e-07	-1.28004	-0.556257
20549330	chr19:20549330:T:A	1.36445e-06	-1.06161e-10	-0.633351
20549605	chr19:20549605:A:C	1.35682e-06	-1.06161e-10	-0.638955
20549777	chr19:20549777:A:G	6.99469e-07	-1.06161e-10	-1.30153
20549818	chr19:20549818:T:G	6.32143e-07	-1.06161e-10	-1.40274
20549853	chr19:20549853:C:T	6.31773e-07	-1.06161e-10	-1.40332
20550000	chr19:20550000:T:C	3.08435e-07	-1.36531	-0.755032
20550181	chr19:20550181:G:A	3.07381e-07	-1.35678	-0.766992
20550186	chr19:20550186:G:A	7.52557e-07	-1.06161e-10	-1.22838
20550347	chr19:20550347:T:C	2.97081e-07	-1.35658	-0.801271
20550456	chr19:20550456:A:C	1.45404e-07	-1.45476	-1.41758
20550614	chr19:20550614:G:C	8.97005e-07	-1.05522	0.00243066
20551022	chr19:20551022:T:C	8.50081e-07	-1.06161e-10	-1.10652
20551131	chr19:20551131:G:A	3.17188e-07	-1.52496	-0.5674
20551166	chr19:20551166:C:T	3.10072e-07	-1.36065	-0.754396
20551633	chr19:20551633:G:A	1.20569e-06	-0.757048	-4.04282e-10
20551884	chr19:20551884:AGT:A	1.69858e-06	-1.06161e-10	-0.414307
20552144	chr19:20552144:T:C	2.06208e-07	-1.37451	-1.14846
20552360	chr19:20552360:A:T	2.8364e-06	-1.26281	1.36124
20552390	chr19:20552390:A:T	1.59115e-07	-1.4955	-1.28672
20552501	chr19:20552501:T:C	1.06118e-06	-1.06161e-10	-0.884718
20552796	chr19:20552796:G:A	2.07727e-07	-1.50924	-1.00639
20552797	chr19:20552797:A:G	1.7566e-06	-1.06161e-10	-0.38072
20552861	chr19:20552861:C:A	1.89775e-07	-1.18756	-1.41846
20552905	chr19:20552905:A:G	3.34217e-07	-1.46001	-0.580059
20552945	chr19:20552945:G:T	1.12206e-06	-1.06161e-10	-0.828929
20553008	chr19:20553008:T:TC	6.76978e-07	-1.06161e-10	-1.33422
20553475	chr19:20553475:A:G	3.24624e-06	-1.53745	1.77085
20553627	chr19:20553627:T:A	6.23676e-07	-1.06161e-10	-1.41622
20553670	chr19:20553670:T:C	2.84706e-06	-1.50834	1.61053
20553871	chr19:20553871:A:G	4.42227e-06	-1.54029	2.08284
20554151	chr19:20554151:A:G	8.34652e-07	-1.06161e-10	-1.12484
20554294	chr19:20554294:G:A	2.58752e-06	-1.50419	1.5108
20554312	chr19:20554312:C:T	1.73331e-07	-1.53141	-1.16524
20554690	chr19:20554690:A:G	1.76908e-07	-1.52636	-1.14986
20554732	chr19:20554732:C:T	1.68712e-06	-0.421078	-4.04282e-10
20554735	chr19:20554735:G:A	3.51077e-07	-1.54041	-0.450441
20554774	chr19:20554774:A:G	3.48439e-06	-1.54036	1.84455
20554948	chr19:20554948:C:T	2.21756e-06	-1.53359	1.3859
20555065	chr19:20555065:G:A	1.54407e-07	-1.39656	-1.41571
20555142	chr19:20555142:C:G	2.52478e-06	-1.50671	1.48877
20555191	chr19:20555191:TC:T	6.68006e-07	-1.06161e-10	-1.34756
20555231	chr19:20555231:G:T	8.54411e-07	-1.06161e-10	-1.10144
20555343	chr19:20555343:T:C	2.66172e-06	-1.5136	1.54847
20555515	chr19:20555515:G:A	2.86132e-06	-1.50086	1.60804
20555516	chr19:20555516:C:T	3.79239e-06	-1.06161e-10	0.388896
20555626	chr19:20555626:A:G	6.21563e-07	-1.06161e-10	-1.41962
20556336	chr19:20556336:G:A	1.2184e-06	-0.746562	-4.04282e-10
20556354	chr19:20556354:C:T	7.13691e-06	1.02118	-4.04282e-10
20556522	chr19:20556522:T:C	6.41037e-06	-1.51124	2.42506
20556603	chr19:20556603:CATTA:C	6.20966e-07	-1.06161e-10	-1.42058
20556610	chr19:20556610:C:T	6.21184e-07	-1.06161e-10	-1.42023
20556641	chr19:20556641:T:C	2.77089e-06	-1.49355	1.56861
20556987	chr19:20556987:C:G	4.72017e-06	-1.53977	2.14752
20557031	chr19:20557031:C:A	2.61224e-06	-1.50348	1.51959
20557190	chr19:20557190:G:C	2.57107e-06	-1.50042	1.50064
20557307	chr19:20557307:T:C	4.08467e-06	-1.54013	2.00327
20557343	chr19:20557343:C:T	2.70995e-06	-1.50632	1.55915
20557449	chr19:20557449:C:T	6.25074e-07	-1.06161e-10	-1.41398
20557558	chr19:20557558:C:T	2.49737e-07	-1.5119	-0.819546
20557795	chr19:20557795:T:G	7.75521e-07	-1.06161e-10	-1.19832
20557906	chr19:20557906:T:C	2.27127e-06	-1.49832	1.37456
20557912	chr19:20557912:G:T	7.79778e-07	-1.06161e-10	-1.19285
20558111	chr19:20558111:G:A	2.25159e-06	-1.50509	1.37263
20558218	chr19:20558218:A:G	1.52235e-07	-1.43872	-1.38771
20558244	chr19:20558244:A:C	2.6163e-06	-1.50282	1.52048
20558783	chr19:20558783:A:T	3.17467e-07	-1.5393	-0.552183
20559181	chr19:20559181:G:A	1.68323e-07	-1.52769	-1.19828
20559365	chr19:20559365:G:A	2.89002e-06	-1.06161e-10	0.117165
20559576	chr19:20559576:C:T	3.22893e-07	-1.54232	-0.532214
20559863	chr19:20559863:C:G	1.02222e-05	-1.06161e-10	1.38047
20559904	chr19:20559904:C:T	2.61681e-06	-1.50549	1.52334
20559906	chr19:20559906:C:T	2.62077e-06	-1.50397	1.52334
20560069	chr19:20560069:G:A	6.39232e-07	-1.39159	-4.04282e-10
20560244	chr19:20560244:A:G	2.37298e-06	-1.47994	1.39998
20560273	chr19:20560273:A:T	2.14259e-06	-1.49533	1.31325
20560455	chr19:20560455:G:A	2.22037e-06	-1.50003	1.35361
20560775	chr19:20560775:C:T	3.08139e-07	-1.54306	-0.578245
20560817	chr19:20560817:G:A	1.27373e-06	-1.06161e-10	-0.702147
20560981	chr19:20560981:C:A	3.56886e-07	-1.23093	-0.743503
20560995	chr19:20560995:A:G	6.73503e-07	-1.06161e-10	-1.33936
20561027	chr19:20561027:A:C	1.2263e-06	-1.06161e-10	-0.740096
20561031	chr19:20561031:T:C	2.26099e-06	-1.49844	1.37014
20561044	chr19:20561044:A:G	2.33627e-06	-1.48911	1.39356
20561176	chr19:20561176:C:T	3.49457e-07	-1.54217	-0.453307
20561235	chr19:20561235:A:G	2.18037e-06	-1.50367	1.33906
20561333	chr19:20561333:G:A	1.60565e-06	-1.06161e-10	-0.470572
20561374	chr19:20561374:G:T	2.22423e-05	-1.06161e-10	2.1579
20561507	chr19:20561507:G:T	2.68479e-06	-1.48557	1.52908
20561629	chr19:20561629:A:G	2.18008e-06	-1.49612	1.33139
20561981	chr19:20561981:A:G	1.3385e-07	-1.54368	-1.41146
20562151	chr19:20562151:T:C	6.95642e-07	-1.06161e-10	-1.30702
20562187	chr19:20562187:C:T	6.20953e-07	-1.06161e-10	-1.4206
20562188	chr19:20562188:G:A	6.21118e-07	-1.06161e-10	-1.42033
20562264	chr19:20562264:T:C	2.03762e-06	-1.50723	1.27491
20563060	chr19:20563060:A:G	1.0492e-06	-1.06161e-10	-0.896073
20563405	chr19:20563405:C:T	2.52216e-06	-1.49491	1.47593
20563615	chr19:20563615:T:C	2.6596e-06	-1.06161e-10	0.0340746
20563673	chr19:20563673:A:G	1.20466e-06	-1.06161e-10	-0.757904
20563777	chr19:20563777:C:A	2.48675e-07	-1.49756	-0.838151
20564150	chr19:20564150:G:C	2.24249e-06	-1.4913	1.35479
20564841	chr19:20564841:CAT:C	2.97606e-07	-1.54196	-0.614124
20564854	chr19:20564854:T:G	4.94755e-06	0.654792	-4.04282e-10
20565065	chr19:20565065:G:A	1.6094e-07	-1.43161	-1.33922
20565178	chr19:20565178:G:A	6.81327e-07	-1.32781	-4.04282e-10
20565244	chr19:20565244:T:C	2.18875e-06	-1.06161e-10	-0.160768
20565968	chr19:20565968:T:G	1.47928e-07	-1.43711	-1.41802
20566223	chr19:20566223:TA:T	8.08889e-07	-1.06161e-10	-1.15619
20566254	chr19:20566254:T:A	2.28444e-07	-1.49613	-0.924433
20566280	chr19:20566280:G:A	3.04196e-07	-1.5439	-0.590285
20566486	chr19:20566486:TA:T	6.21127e-07	-1.06161e-10	-1.42032
20566562	chr19:20566562:G:C	1.83803e-06	-1.06161e-10	-0.335405
20566599	chr19:20566599:G:A	1.72142e-07	-1.51549	-1.18804
20566772	chr19:20566772:T:C	2.34645e-06	-0.382876	0.29168
20566995	chr19:20566995:T:TACGATGG	7.01145e-07	-1.06161e-10	-1.29914
20567100	chr19:20567100:T:A	4.93388e-07	-1.44086	-0.209701
20567382	chr19:20567382:G:A	3.00512e-07	-1.5411	-0.605269
20567398	chr19:20567398:A:G	6.21369e-07	-1.06161e-10	-1.41993
20567518	chr19:20567518:G:A	1.83791e-06	-1.06161e-10	-0.335473
20567713	chr19:20567713:G:C	1.33331e-07	-1.54372	-1.4153
20567764	chr19:20567764:G:A	9.06416e-07	-1.06161e-10	-1.04236
20567974	chr19:20567974:C:G	7.85783e-07	-1.06161e-10	-1.18517
20568250	chr19:20568250:T:C	9.55243e-07	-0.989889	-4.04282e-10
20568283	chr19:20568283:T:A	6.22142e-07	-1.06161e-10	-1.41869
20568419	chr19:20568419:C:T	5.70382e-06	-1.53412	2.33115
20568439	chr19:20568439:A:G	6.71922e-07	-1.06161e-10	-1.34171
20568777	chr19:20568777:A:G	1.74315e-07	-1.51909	-1.17191
20568848	chr19:20568848:A:G	2.07899e-06	-1.4729	1.26068
20569045	chr19:20569045:A:G	2.04441e-06	-1.46927	1.24028
20569105	chr19:20569105:C:T	1.66026e-07	-1.52227	-1.21745
20569245	chr19:20569245:C:T	3.14166e-07	-1.54236	-0.559573
20569264	chr19:20569264:G:A	3.14222e-07	-1.54268	-0.559073
20569398	chr19:20569398:A:G	3.0732e-07	-1.54265	-0.581315
20569515	chr19:20569515:G:A	6.49365e-07	-1.37586	-4.04282e-10
20569735	chr19:20569735:CAG:C	1.08043e-06	-1.06161e-10	-0.866743
20569813	chr19:20569813:G:A	3.1559e-07	-1.54253	-0.554884
20569816	chr19:20569816:G:A	3.17043e-07	-1.53803	-0.554788
20569822	chr19:20569822:C:T	2.17673e-05	-1.06161e-10	2.13631
20569834	chr19:20569834:C:G	1.60013e-07	-1.42274	-1.35386
20569842	chr19:20569842:A:G	3.20209e-07	-1.53821	-0.544665
20569852	chr19:20569852:T:C	4.31752e-07	-1.00151	-0.782492
20569909	chr19:20569909:A:G	2.88142e-06	-1.5407	1.65488
20569996	chr19:20569996:A:G	5.13302e-06	0.691595	-4.04282e-10
20570006	chr19:20570006:A:C	3.17956e-07	-1.53847	-0.551474
20570009	chr19:20570009:T:G	3.07645e-07	-1.54361	-0.579294
20570010	chr19:20570010:T:G	3.59498e-07	-1.53993	-0.427221
20570011	chr19:20570011:T:G	3.42197e-07	-1.52755	-0.488923
20570019	chr19:20570019:C:T	3.41722e-07	-1.53588	-0.481981
20570039	chr19:20570039:A:G	3.02398e-07	-1.53929	-0.600815
20570042	chr19:20570042:A:G	3.1238e-07	-1.54091	-0.566723
20570076	chr19:20570076:T:C	3.20272e-07	-1.54126	-0.541426
20570094	chr19:20570094:T:G	1.89116e-06	-1.06161e-10	-0.306908
20570186	chr19:20570186:G:C	6.72743e-07	-1.06161e-10	-1.34049
20570199	chr19:20570199:G:A	3.27924e-07	-1.54369	-0.515382
20570228	chr19:20570228:C:T	3.06418e-07	-1.5416	-0.585302
20570312	chr19:20570312:T:A	2.64276e-07	-1.54011	-0.734753
20570332	chr19:20570332:A:G	3.16238e-07	-1.54189	-0.553476
20570362	chr19:20570362:A:C	3.15922e-07	-1.54078	-0.555582
20570397	chr19:20570397:G:T	3.16888e-07	-1.54125	-0.552056
20570435	chr19:20570435:A:G	1.32736e-07	-1.54433	-1.41916
20570458	chr19:20570458:G:T	3.15555e-07	-1.54135	-0.556165
20570489	chr19:20570489:G:T	3.14469e-07	-1.5409	-0.56007
20570516	chr19:20570516:C:A	3.14304e-07	-1.54146	-0.560034
20570616	chr19:20570616:A:T	3.21415e-07	-1.54338	-0.535739
20570621	chr19:20570621:C:T	3.19703e-07	-1.54237	-0.542088
20570718	chr19:20570718:C:T	3.02884e-07	-1.54116	-0.597348
20570719	chr19:20570719:A:G	4.04106e-07	-1.54019	-0.309986
20570755	chr19:20570755:C:T	3.18413e-07	-1.54191	-0.546591
20570775	chr19:20570775:T:A	4.25679e-07	-1.54311	-0.255057
20570786	chr19:20570786:C:A	1.65953e-06	-1.06161e-10	-0.437567
20570797	chr19:20570797:C:G	1.6105e-06	-1.06161e-10	-0.467552
20570834	chr19:20570834:A:G	3.32044e-07	-1.54227	-0.504322
20570839	chr19:20570839:G:C	3.3726e-07	-1.54341	-0.487594
20570862	chr19:20570862:ATTAGATATGC:A	1.52229e-07	-1.40628	-1.42019
20570891	chr19:20570891:G:A	3.21466e-07	-1.54249	-0.536477
20570893	chr19:20570893:G:A	3.17092e-07	-1.54219	-0.550467
20570915	chr19:20570915:G:A	3.0482e-07	-1.54427	-0.587866
20570966	chr19:20570966:T:C	1.05414e-06	-1.54273	0.651361
20571045	chr19:20571045:A:C	3.21254e-07	-1.54328	-0.536342
20571052	chr19:20571052:C:T	3.14356e-07	-1.54283	-0.558501
20571072	chr19:20571072:A:G	3.19787e-07	-1.54218	-0.542018
20571214	chr19:20571214:G:A	3.14777e-07	-1.5427	-0.557292
20571217	chr19:20571217:G:A	3.17722e-07	-1.54363	-0.547051
20571256	chr19:20571256:CATTA:C	3.10127e-07	-1.54298	-0.571888
20571276	chr19:20571276:T:C	6.27407e-07	-1.06161e-10	-1.41026
20571352	chr19:20571352:T:G	2.98593e-07	-1.54149	-0.611281
20571364	chr19:20571364:T:C	3.09486e-07	-1.54227	-0.574671
20571507	chr19:20571507:G:T	3.10256e-07	-1.54277	-0.571685
20571579	chr19:20571579:C:T	3.13125e-07	-1.54402	-0.56123
20571809	chr19:20571809:AG:A	2.05473e-07	-1.11501	-1.41153
20571856	chr19:20571856:CTGGAGATGT:C	2.91864e-07	-1.35534	-0.820231
20572620	chr19:20572620:ATT:A	3.05507e-07	-1.53138	-0.598499
20572624	chr19:20572624:GCCT:G	3.19303e-07	-1.529	-0.556713
20572712	chr19:20572712:C:T	1.68037e-07	-1.31294	-1.41473
20572773	chr19:20572773:G:T	9.05685e-07	-1.06161e-10	-1.04316
20572793	chr19:20572793:G:T	3.22529e-07	-1.53224	-0.543425
20572825	chr19:20572825:A:G	3.28384e-07	-1.53171	-0.525957
20572843	chr19:20572843:T:C	3.31276e-07	-1.53186	-0.51704
20572897	chr19:20572897:G:A	7.56741e-07	-1.06161e-10	-1.22283
20572922	chr19:20572922:A:G	1.33595e-06	-1.06161e-10	-0.654459
20573027	chr19:20573027:A:G	1.50412e-06	-1.06161e-10	-0.535891
20573370	chr19:20573370:C:G	1.41308e-06	-1.45788	0.859547
20573417	chr19:20573417:G:T	2.32203e-07	-1.1928	-1.21144
20573536	chr19:20573536:G:A	3.29803e-07	-1.52531	-0.528048
20573582	chr19:20573582:A:T	3.4411e-07	-1.52333	-0.487568
20573693	chr19:20573693:A:G	3.3253e-07	-1.53364	-0.511485
20573796	chr19:20573796:T:C	1.80863e-06	-1.06161e-10	-0.351527
20573863	chr19:20573863:G:T	3.54453e-07	-1.52987	-0.451407
20574023	chr19:20574023:G:T	3.32399e-07	-1.52802	-0.517502
20574027	chr19:20574027:C:T	3.29212e-07	-1.5284	-0.526752
20574045	chr19:20574045:A:G	3.37033e-07	-1.52623	-0.505446
20574106	chr19:20574106:T:G	3.29635e-07	-1.53028	-0.523587
20574133	chr19:20574133:T:C	3.30863e-07	-1.52974	-0.520412
20574135	chr19:20574135:C:T	3.31116e-07	-1.53065	-0.518739
20574145	chr19:20574145:C:T	3.25775e-07	-1.53053	-0.535117
20574160	chr19:20574160:G:C	4.52065e-06	0.564556	-4.04282e-10
20574293	chr19:20574293:GT:G	1.28929e-06	-0.938474	0.248467
20574325	chr19:20574325:T:A	7.97846e-07	-1.06161e-10	-1.16994
20574365	chr19:20574365:A:C	3.34685e-07	-1.52769	-0.510979
20574400	chr19:20574400:C:T	3.28208e-07	-1.53135	-0.526862
20574443	chr19:20574443:C:T	3.31935e-07	-1.52678	-0.520138
20574479	chr19:20574479:C:G	1.15074e-06	-1.41878	0.615082
20574518	chr19:20574518:A:T	3.25648e-07	-1.52796	-0.538075
20574624	chr19:20574624:C:T	3.30205e-07	-1.53142	-0.520716
20574652	chr19:20574652:C:T	3.42243e-07	-1.52785	-0.488484
20574677	chr19:20574677:A:G	2.31499e-06	-1.54347	1.43878
20574684	chr19:20574684:C:T	3.46599e-07	-1.52964	-0.474047
20574691	chr19:20574691:T:G	3.3755e-07	-1.52907	-0.501072
20574696	chr19:20574696:A:G	3.37748e-07	-1.5297	-0.499854
20574719	chr19:20574719:T:C	3.40864e-07	-1.52969	-0.490684
20574842	chr19:20574842:T:A	8.66707e-06	-1.41668	2.63211
20574899	chr19:20574899:T:C	3.28268e-07	-1.53303	-0.524999
20574903	chr19:20574903:G:T	3.39089e-07	-1.5293	-0.496287
20575052	chr19:20575052:T:G	3.18657e-07	-1.52823	-0.559514
20575099	chr19:20575099:A:C	4.63625e-06	-1.33129	1.92109
20575154	chr19:20575154:C:A	3.07971e-07	-1.52618	-0.595668
20575197	chr19:20575197:T:TA	3.41469e-07	-1.54072	-0.477873
20575210	chr19:20575210:C:T	3.55168e-07	-1.53749	-0.441774
20575320	chr19:20575320:G:A	3.37559e-07	-1.53531	-0.494803
20575359	chr19:20575359:T:C	1.34166e-07	-1.53224	-1.42054
20575382	chr19:20575382:T:C	3.35014e-07	-1.5337	-0.503981
20575497	chr19:20575497:T:C	3.36466e-07	-1.52975	-0.503611
20575651	chr19:20575651:G:A	7.68224e-07	-1.06161e-10	-1.20777
20575673	chr19:20575673:T:G	5.61819e-07	-1.52067	-4.04282e-10
20575806	chr19:20575806:G:A	3.36767e-07	-1.53005	-0.502412
20575927	chr19:20575927:G:A	8.24103e-07	-1.06161e-10	-1.13756
20575935	chr19:20575935:T:C	3.3529e-07	-1.53513	-0.501724
20576053	chr19:20576053:G:A	1.48764e-06	-1.06161e-10	-0.546912
20576133	chr19:20576133:CAG:C	3.23102e-07	-1.53064	-0.543242
20576147	chr19:20576147:T:C	3.3091e-07	-1.52725	-0.522754
20576193	chr19:20576193:T:C	3.34093e-07	-1.53124	-0.509192
20576226	chr19:20576226:C:T	6.23491e-07	-1.06161e-10	-1.41652
20576235	chr19:20576235:T:C	3.33956e-07	-1.52632	-0.514526
20576338	chr19:20576338:A:G	3.3376e-07	-1.52241	-0.519026
20576853	chr19:20576853:C:A	3.34308e-07	-1.53134	-0.508447
20577116	chr19:20577116:C:T	3.34196e-07	-1.52805	-0.512079
20577148	chr19:20577148:G:T	3.53024e-07	-1.53062	-0.454701
20577173	chr19:20577173:G:A	3.25593e-07	-1.53141	-0.534799
20577181	chr19:20577181:C:T	3.26349e-07	-1.5302	-0.533685
20577252	chr19:20577252:G:A	3.29359e-07	-1.52841	-0.526295
20577280	chr19:20577280:G:A	3.23301e-07	-1.52971	-0.54356
20577301	chr19:20577301:A:G	3.31714e-07	-1.52237	-0.525214
20577395	chr19:20577395:A:C	6.60785e-07	-1.06161e-10	-1.35843
20577495	chr19:20577495:A:G	3.3342e-07	-1.52991	-0.512541
20577539	chr19:20577539:G:T	3.64692e-07	-1.52895	-0.423855
20577587	chr19:20577587:T:G	3.23834e-07	-1.52028	-0.551338
20577761	chr19:20577761:C:G	3.04572e-07	-1.52765	-0.605294
20577769	chr19:20577769:G:A	3.20727e-07	-1.52758	-0.553683
20577974	chr19:20577974:C:T	3.47325e-07	-1.53029	-0.471299
20577975	chr19:20577975:A:G	3.46883e-07	-1.53157	-0.471299
20578005	chr19:20578005:A:G	3.49798e-07	-1.52857	-0.46593
20578136	chr19:20578136:G:T	3.2996e-07	-1.52859	-0.524297
20578141	chr19:20578141:T:C	3.268e-07	-1.52764	-0.534871
20578144	chr19:20578144:T:C	3.30906e-07	-1.52759	-0.522427
20578164	chr19:20578164:A:T	3.49617e-07	-1.52696	-0.468054
20578213	chr19:20578213:A:T	3.31639e-07	-1.52876	-0.519045
20578404	chr19:20578404:T:C	3.23226e-07	-1.53312	-0.540382
20578414	chr19:20578414:A:G	3.40316e-07	-1.52924	-0.492745
20578435	chr19:20578435:T:C	3.31824e-07	-1.52439	-0.522857
20578470	chr19:20578470:C:T	3.38809e-07	-1.52779	-0.498624
20578550	chr19:20578550:A:G	6.23176e-07	-1.06161e-10	-1.41703
20578681	chr19:20578681:C:T	3.33186e-07	-1.52853	-0.514629
20578812	chr19:20578812:CA:C	3.30269e-07	-1.52814	-0.523802
20579146	chr19:20579146:T:G	7.49454e-07	-1.06161e-10	-1.23251
20579188	chr19:20579188:G:A	3.31595e-07	-1.52876	-0.519176
20579323	chr19:20579323:A:C	3.08035e-07	-1.53093	-0.590714
20579562	chr19:20579562:A:T	3.59025e-07	-1.53079	-0.437668
20579597	chr19:20579597:A:C	3.66072e-07	-1.53147	-0.417559
20579702	chr19:20579702:C:G	3.01866e-06	-1.06161e-10	0.160714
20579722	chr19:20579722:G:A	3.51215e-07	-1.52739	-0.463063
20579795	chr19:20579795:T:C	3.67396e-07	-1.52995	-0.415465
20579855	chr19:20579855:C:T	6.75969e-07	-1.06161e-10	-1.33571
20579856	chr19:20579856:G:A	3.61705e-07	-1.51983	-0.441192
20579879	chr19:20579879:T:C	3.68074e-07	-1.52489	-0.418684
20579880	chr19:20579880:G:T	3.5993e-07	-1.52211	-0.443834
20579917	chr19:20579917:T:C	1.02745e-06	-1.42522	0.508196
20579935	chr19:20579935:C:T	3.34009e-07	-1.52742	-0.513271
20580087	chr19:20580087:G:T	3.7604e-07	-1.51836	-0.403795
20580113	chr19:20580113:A:G	3.57917e-07	-1.50739	-0.464168
20580200	chr19:20580200:G:A	2.45497e-07	-1.54314	-0.805428
20580310	chr19:20580310:C:T	3.75858e-07	-1.51121	-0.411432
20580461	chr19:20580461:T:C	1.47692e-07	-1.51603	-1.3407
20580516	chr19:20580516:G:A	3.67241e-07	-1.52119	-0.424643
20580517	chr19:20580517:C:T	3.6791e-07	-1.52049	-0.423521
20580580	chr19:20580580:T:G	1.53436e-06	-1.06161e-10	-0.515985
20580606	chr19:20580606:A:G	1.12991e-06	-0.821959	-4.04282e-10
20580842	chr19:20580842:T:A	6.4993e-07	-1.06161e-10	-1.37499
20581253	chr19:20581253:T:G	1.40195e-06	-0.606232	-4.04282e-10
20581303	chr19:20581303:T:C	4.26935e-07	-1.47906	-0.316163
20581348	chr19:20581348:C:T	3.55791e-07	-1.49876	-0.478751
20581513	chr19:20581513:T:A	1.84117e-07	-1.21785	-1.41843
20581667	chr19:20581667:T:C	3.64074e-07	-1.5117	-0.442801
20581701	chr19:20581701:A:G	6.24358e-07	-1.06161e-10	-1.41513
20581707	chr19:20581707:C:T	3.70866e-07	-1.51288	-0.423131
20581718	chr19:20581718:C:T	3.74086e-07	-1.51381	-0.413558
20581905	chr19:20581905:AC:A	7.35285e-07	-1.06161e-10	-1.2516
20581918	chr19:20581918:C:T	1.734e-07	-1.48228	-1.21398
20581919	chr19:20581919:A:G	1.46226e-07	-1.50946	-1.35724
20582125	chr19:20582125:G:A	3.73403e-07	-1.50971	-0.419484
20582142	chr19:20582142:TA:T	3.72948e-07	-1.51093	-0.419484
20582254	chr19:20582254:T:C	1.4843e-07	-1.50606	-1.34569
20582324	chr19:20582324:T:C	3.89782e-07	-1.51094	-0.375328
20582730	chr19:20582730:A:T	3.63584e-07	-1.50204	-0.453805
20582734	chr19:20582734:GT:G	8.75853e-07	-1.06161e-10	-1.07666
20582913	chr19:20582913:G:A	3.68089e-07	-1.52632	-0.417208
20583402	chr19:20583402:C:T	3.96086e-07	-1.51996	-0.350262
20584138	chr19:20584138:A:G	3.60768e-07	-1.5092	-0.454419
20584259	chr19:20584259:A:T	3.5833e-07	-1.50403	-0.466368
20584323	chr19:20584323:C:T	6.21878e-07	-1.06161e-10	-1.41911
20584358	chr19:20584358:A:T	4.06236e-07	-1.45207	-0.392846
20584369	chr19:20584369:G:A	3.52998e-07	-1.50552	-0.479871
20584511	chr19:20584511:C:A	1.37783e-07	-1.51336	-1.41281
20585074	chr19:20585074:G:A	3.4944e-07	-1.48848	-0.507046
20585219	chr19:20585219:G:A	4.49283e-07	-1.4886	-0.255604
20585594	chr19:20585594:A:G	1.07333e-06	-1.38403	0.510701
20585610	chr19:20585610:A:G	3.89681e-07	-1.46859	-0.417934
20585748	chr19:20585748:AC:A	4.00146e-07	-1.48457	-0.375457
20586034	chr19:20586034:C:T	9.63276e-06	-1.06161e-10	1.32107
20586222	chr19:20586222:A:G	5.65811e-07	-1.51359	-4.04282e-10
20586499	chr19:20586499:A:G	5.98003e-07	-1.45826	-4.04282e-10
20586660	chr19:20586660:A:G	4.16859e-07	-1.48169	-0.337411
20587637	chr19:20587637:A:G	1.37828e-07	-1.50654	-1.41931
20587751	chr19:20587751:G:T	1.39261e-07	-1.49552	-1.41999
20587866	chr19:20587866:T:C	6.22052e-07	-1.06161e-10	-1.41883
20588160	chr19:20588160:T:C	6.46571e-07	-1.06161e-10	-1.38017
20588320	chr19:20588320:A:G	1.36429e-07	-1.51814	-1.41791
20588498	chr19:20588498:C:T	1.34103e-07	-1.53276	-1.42049
20588529	chr19:20588529:A:G	1.39228e-07	-1.49617	-1.41957
20589182	chr19:20589182:G:A	1.06326e-06	-0.882756	-4.04282e-10
20589452	chr19:20589452:T:C	6.88933e-07	-1.06161e-10	-1.31671
20589505	chr19:20589505:C:T	1.18473e-06	-1.36739	0.592805
20589530	chr19:20589530:A:G	1.2157e-06	-1.35624	0.607465
20589566	chr19:20589566:C:G	1.25422e-06	-1.35599	0.638402
20589605	chr19:20589605:A:T	6.47272e-07	-1.06161e-10	-1.37909
20589631	chr19:20589631:AGGAGGCTGAG:A	5.80684e-07	-1.48765	-4.04282e-10
20589998	chr19:20589998:G:A	1.09355e-06	-1.36326	0.508589
20590008	chr19:20590008:A:G	9.93841e-07	-1.36305	0.41277
20590205	chr19:20590205:T:C	1.38148e-06	-1.36963	0.74868
20590651	chr19:20590651:A:G	1.64606e-06	-1.06161e-10	-0.445712
20590732	chr19:20590732:A:G	1.3175e-06	-1.36905	0.700685
20590819	chr19:20590819:G:A	1.26961e-06	-1.46335	0.757957
20590823	chr19:20590823:G:C	1.25848e-06	-1.46084	0.746643
20590898	chr19:20590898:T:A	6.21177e-07	-1.06161e-10	-1.42024
20590930	chr19:20590930:T:C	1.73786e-06	-1.06161e-10	-0.391447
20591060	chr19:20591060:G:A	1.34499e-07	-1.52973	-1.42057
20591133	chr19:20591133:A:AC	1.35869e-06	-1.06161e-10	-0.637577
20591339	chr19:20591339:A:G	1.35963e-07	-1.51915	-1.42032
20591381	chr19:20591381:C:G	5.62322e-07	-1.51978	-4.04282e-10
20591407	chr19:20591407:T:C	1.35337e-07	-1.52349	-1.4206
20591541	chr19:20591541:A:G	1.76812e-07	-1.25844	-1.41833
20591615	chr19:20591615:C:T	5.64838e-07	-1.51532	-4.04282e-10
20591723	chr19:20591723:C:T	6.21155e-07	-1.06161e-10	-1.42027
20591882	chr19:20591882:C:T	1.17319e-06	-1.47193	0.687566
20591912	chr19:20591912:C:T	1.74522e-07	-1.26985	-1.41996
20592036	chr19:20592036:G:A	6.61454e-07	-1.06161e-10	-1.35741
20592085	chr19:20592085:T:C	6.45893e-07	-1.06161e-10	-1.38122
20593152	chr19:20593152:A:T	6.21259e-07	-1.06161e-10	-1.42011
20594615	chr19:20594615:A:G	6.42083e-07	-1.06161e-10	-1.38714
20595391	chr19:20595391:A:T	1.40765e-06	-1.06161e-10	-0.602175
20595643	chr19:20595643:C:T	7.93621e-07	-1.06161e-10	-1.17525
20596718	chr19:20596718:C:A	1.42236e-06	-1.06161e-10	-0.591782
20596925	chr19:20596925:T:C	3.08129e-07	-0.776696	-1.34464
20597164	chr19:20597164:A:G	1.47694e-06	-1.54365	0.989518
20597178	chr19:20597178:CT:C	3.16045e-07	-0.698528	-1.39744
20597263	chr19:20597263:G:T	9.68602e-06	1.32658	-4.04282e-10
20597274	chr19:20597274:T:C	1.53082e-07	-1.50125	-1.31963
20597338	chr19:20597338:T:C	7.05786e-07	-1.06161e-10	-1.29254
20598135	chr19:20598135:T:A	2.16441e-07	-1.32904	-1.14549
20598325	chr19:20598325:T:G	3.21909e-07	-1.33739	-0.740197
20599548	chr19:20599548:A:G	5.48086e-07	-1.4993	-0.0461179
20599717	chr19:20599717:C:T	3.16045e-05	-1.54187	4.05107
20599852	chr19:20599852:C:T	5.65468e-07	-1.5142	-4.04282e-10
20600186	chr19:20600186:T:C	2.12889e-06	-1.42551	1.23701
20600539	chr19:20600539:A:T	1.87336e-06	-1.40074	1.08438
20600553	chr19:20600553:G:T	1.07041e-06	-1.06161e-10	-0.876055
20601302	chr19:20601302:T:A	6.46554e-07	-1.06161e-10	-1.3802
20601714	chr19:20601714:C:T	6.35607e-07	-1.06161e-10	-1.39727
20602055	chr19:20602055:C:T	2.26166e-06	-1.06161e-10	-0.128002
20602266	chr19:20602266:A:G	6.4609e-07	-1.06161e-10	-1.38092
20602310	chr19:20602310:C:T	2.20221e-07	-1.24339	-1.21383
20602415	chr19:20602415:C:T	6.66482e-07	-1.06161e-10	-1.34984
20603015	chr19:20603015:G:C	9.54075e-06	-1.06161e-10	1.31147
20603098	chr19:20603098:C:T	2.03928e-07	-1.26554	-1.26855
20603443	chr19:20603443:G:C	2.06341e-07	-1.35669	-1.16564
20603446	chr19:20603446:A:G	2.04166e-07	-1.35574	-1.17718
20603539	chr19:20603539:T:C	7.12778e-07	-1.06161e-10	-1.28268
20603575	chr19:20603575:C:T	1.44625e-07	-1.51008	-1.36763
20603696	chr19:20603696:C:T	2.75415e-07	-0.951957	-1.28162
20603701	chr19:20603701:G:A	6.37111e-07	-1.06161e-10	-1.39491
20603942	chr19:20603942:G:C	6.39954e-07	-1.06161e-10	-1.39046
20604012	chr19:20604012:A:G	3.18679e-07	-1.33893	-0.748738
20605012	chr19:20605012:G:A	1.50893e-07	-1.49278	-1.3425
20605043	chr19:20605043:C:T	2.11835e-06	-1.53977	1.34631
20605159	chr19:20605159:G:T	1.84459e-07	-1.51249	-1.12194
20605434	chr19:20605434:G:A	2.11042e-07	-1.31796	-1.18184
20605819	chr19:20605819:G:T	3.54221e-07	-1.49065	-0.491282
20606081	chr19:20606081:T:C	1.33268e-07	-1.5423	-1.41719
20606241	chr19:20606241:G:A	1.35638e-07	-1.52128	-1.42058
20606449	chr19:20606449:A:G	4.87282e-07	-1.52651	-0.136501
20606698	chr19:20606698:C:T	1.8927e-06	-1.54432	1.23822
20607130	chr19:20607130:A:G	5.27057e-06	-1.53657	2.2546
20607308	chr19:20607308:A:G	1.74974e-07	-1.45264	-1.23458
20607309	chr19:20607309:C:T	4.53433e-07	-1.39728	-0.337723
20607487	chr19:20607487:C:T	6.63491e-07	-1.06161e-10	-1.35434
20607620	chr19:20607620:C:T	9.6743e-07	-1.06161e-10	-0.977212
20607719	chr19:20607719:T:C	1.86464e-07	-1.44131	-1.1823
20607865	chr19:20607865:C:G	6.90804e-07	-1.06161e-10	-1.314
20607920	chr19:20607920:T:C	1.73982e-06	-1.46072	1.0704
20608286	chr19:20608286:G:A	1.60505e-07	-1.4141	-1.35943
20608548	chr19:20608548:C:A	5.0756e-07	-0.775736	-0.846503
20608667	chr19:20608667:C:T	2.42865e-07	-0.940317	-1.41903
20609081	chr19:20609081:T:C	8.4931e-07	-1.06161e-10	-1.10743
20610362	chr19:20610362:C:T	5.12294e-07	-1.39845	-0.214508
20610433	chr19:20610433:CCAGT:C	6.91328e-07	-1.06161e-10	-1.31324
20610540	chr19:20610540:G:T	8.33089e-07	-1.06161e-10	-1.12671
20610567	chr19:20610567:A:G	2.14927e-06	-1.06161e-10	-0.17897
20611231	chr19:20611231:A:G	6.2142e-07	-1.06161e-10	-1.41985
20611440	chr19:20611440:G:A	6.43939e-07	-1.06161e-10	-1.38425
20611527	chr19:20611527:A:G	8.67858e-07	-1.06161e-10	-1.08583
20611939	chr19:20611939:G:A	7.1794e-07	-1.06161e-10	-1.27547
20611978	chr19:20611978:AT:A	9.33932e-07	-1.01245	-4.04282e-10
20611980	chr19:20611980:TC:T	2.71706e-07	-1.01814	-1.22899
20612023	chr19:20612023:T:C	1.19536e-06	-1.53282	0.767163
20612276	chr19:20612276:G:T	8.05595e-07	-1.16027	-4.04282e-10
20612303	chr19:20612303:C:A	3.07193e-07	-1.53904	-0.585337
20612312	chr19:20612312:G:T	2.01725e-06	0.890331	-1.1327
20612336	chr19:20612336:C:T	6.39082e-07	-1.06161e-10	-1.39182
20612342	chr19:20612342:T:C	5.362e-06	1.85817	-1.12293
20612475	chr19:20612475:G:A	3.83922e-06	1.14165	-0.740476
20612601	chr19:20612601:G:C	6.21226e-07	-1.06161e-10	-1.42016
20612728	chr19:20612728:A:G	3.0981e-07	-0.990494	-1.1254
20612953	chr19:20612953:T:G	3.04468e-07	-0.927278	-1.20601
20613114	chr19:20613114:T:C	3.29715e-06	-1.06161e-10	0.248958
20613213	chr19:20613213:T:C	3.02085e-06	-1.06161e-10	0.161439
20613788	chr19:20613788:G:A	2.90411e-06	-1.06161e-10	0.122028
20613837	chr19:20613837:T:A	2.63695e-06	-1.06161e-10	0.0255232
20613904	chr19:20613904:TTTGGAACGAGACGAGGG:T	2.96989e-06	-1.06161e-10	0.144425
20614046	chr19:20614046:G:T	4.16257e-05	-1.06161e-10	2.78462
20614051	chr19:20614051:G:A	4.56192e-06	1.93245	-1.3588
20614145	chr19:20614145:T:G	2.84295e-06	-1.06161e-10	0.100744
20614273	chr19:20614273:A:G	9.21007e-07	-1.40555	0.379165
20614318	chr19:20614318:G:A	7.00347e-07	-1.06161e-10	-1.30028
20614423	chr19:20614423:G:A	6.523e-07	-1.06161e-10	-1.37135
20614511	chr19:20614511:T:C	8.66447e-07	-1.06161e-10	-1.08745
20614519	chr19:20614519:G:A	2.92132e-07	-1.41705	-0.757603
20614649	chr19:20614649:G:A	6.22588e-07	-1.06161e-10	-1.41797
20614838	chr19:20614838:G:T	2.70935e-07	-0.998488	-1.25149
20615008	chr19:20615008:A:G	6.25013e-07	-1.06161e-10	-1.41408
20615142	chr19:20615142:C:T	6.7664e-07	-1.06161e-10	-1.33471
20615478	chr19:20615478:T:C	4.07915e-07	-1.476	-0.364796
20615504	chr19:20615504:T:G	7.23491e-07	-1.06161e-10	-1.26777
20615510	chr19:20615510:CCT:C	6.33313e-07	-1.06161e-10	-1.40089
20615777	chr19:20615777:G:A	1.53576e-06	-1.53732	1.02224
20615785	chr19:20615785:C:T	5.95154e-07	-0.679044	-0.783991
20616276	chr19:20616276:C:T	1.49441e-06	-1.38436	0.841991
20616293	chr19:20616293:G:A	6.22717e-07	-1.06161e-10	-1.41776
20616315	chr19:20616315:A:G	1.61898e-06	-1.38892	0.926618
20616382	chr19:20616382:TCTGA:T	1.37553e-06	-1.36415	0.738888
20616532	chr19:20616532:T:C	7.00485e-07	-1.06161e-10	-1.30008
20616668	chr19:20616668:C:T	2.3014e-07	-1.49815	-0.915017
20616846	chr19:20616846:CATAAAAAATAT:C	6.78106e-07	-1.06161e-10	-1.33255
20616913	chr19:20616913:C:T	8.61652e-07	-1.33885	0.245848
20617449	chr19:20617449:A:G	1.30041e-06	-1.46289	0.781466
20617565	chr19:20617565:A:G	1.34884e-06	-1.42371	0.778858
20617572	chr19:20617572:A:T	2.34205e-07	-1.16429	-1.23136
20617586	chr19:20617586:T:C	1.3183e-06	-1.425	0.757242
20617801	chr19:20617801:GA:G	6.4096e-07	-1.06161e-10	-1.38889
20617877	chr19:20617877:C:T	6.99853e-07	-1.06161e-10	-1.30098
20618099	chr19:20618099:C:T	1.28764e-06	-1.43798	0.746697
20618190	chr19:20618190:C:T	1.38097e-06	-1.46267	0.841353
20618336	chr19:20618336:G:A	1.41723e-06	-1.41343	0.818039
20618401	chr19:20618401:G:A	2.35581e-07	-1.22969	-1.16011
20618490	chr19:20618490:C:T	6.19939e-07	-1.42223	-4.04282e-10
20619340	chr19:20619340:ATG:A	1.82804e-07	-1.47279	-1.17064
20619360	chr19:20619360:T:A	1.44291e-07	-1.46167	-1.41835
20619404	chr19:20619404:A:T	4.93915e-07	-0.76911	-0.880381
20619540	chr19:20619540:C:T	1.3573e-06	-1.4331	0.794497
20619543	chr19:20619543:G:A	1.36771e-06	-1.42177	0.790802
20619551	chr19:20619551:A:G	1.32593e-06	-1.4203	0.758314
20619555	chr19:20619555:T:G	1.31976e-06	-1.42389	0.757242
20619557	chr19:20619557:A:T	1.31426e-06	-1.42807	0.757242
20620230	chr19:20620230:C:T	2.32613e-07	-1.09937	-1.30311
20620396	chr19:20620396:T:C	5.034e-07	-1.42914	-0.201332
20620515	chr19:20620515:A:G	6.21655e-07	-1.06161e-10	-1.41947
20620568	chr19:20620568:C:T	4.80755e-07	-1.43169	-0.244807
20620686	chr19:20620686:G:A	5.16047e-07	-1.41826	-0.187397
20620700	chr19:20620700:C:T	2.34225e-07	-1.12432	-1.27125
20620772	chr19:20620772:A:G	4.73644e-07	-1.42497	-0.266424
20620863	chr19:20620863:G:A	4.5994e-07	-1.44805	-0.27271
20620896	chr19:20620896:G:A	7.83088e-07	-1.06161e-10	-1.18861
20620909	chr19:20620909:G:A	1.63539e-06	-1.52579	1.07357
20620992	chr19:20620992:C:T	3.5852e-06	1.7479	-1.41519
20621051	chr19:20621051:T:C	1.0752e-05	-1.06161e-10	1.43099
20621103	chr19:20621103:G:A	6.8759e-07	-1.54436	0.2257
20621142	chr19:20621142:T:C	3.6433e-06	1.76545	-1.41666
20621246	chr19:20621246:A:G	4.78543e-07	-1.43397	-0.247138
20621358	chr19:20621358:T:C	6.24133e-06	-1.06161e-10	0.887094
20621374	chr19:20621374:G:A	4.76035e-07	-1.42412	-0.262247
20621426	chr19:20621426:T:C	2.28554e-06	-1.06161e-10	-0.117495
20621463	chr19:20621463:A:T	1.4828e-06	-1.53424	0.984075
20621540	chr19:20621540:T:A	4.88633e-07	-1.4255	-0.234743
20621566	chr19:20621566:C:T	4.80381e-07	-1.43375	-0.243522
20621692	chr19:20621692:A:G	2.27385e-07	-1.12295	-1.30226
20621707	chr19:20621707:G:A	1.52684e-06	-1.53512	1.01422
20621845	chr19:20621845:A:G	1.26861e-06	-1.46993	0.763749
20621885	chr19:20621885:T:C	4.8435e-07	-1.42517	-0.243881
20622051	chr19:20622051:G:A	1.50767e-06	-1.53243	0.998901
20622146	chr19:20622146:G:A	2.33256e-07	-1.11548	-1.28424
20622213	chr19:20622213:A:G	2.13318e-06	-1.06161e-10	-0.186487
20622239	chr19:20622239:C:A	4.66735e-07	-1.41803	-0.288061
20622394	chr19:20622394:C:T	5.21221e-06	-1.52688	2.23378
20622400	chr19:20622400:T:C	2.34052e-07	-1.47311	-0.923196
20622422	chr19:20622422:C:T	4.39625e-07	-1.44007	-0.325864
20622488	chr19:20622488:C:A	4.31229e-07	-1.41667	-0.368543
20622687	chr19:20622687:T:C	5.12694e-07	-1.34247	-0.269703
20622695	chr19:20622695:T:G	2.4622e-06	1.37595	-1.41899
20622828	chr19:20622828:A:C	4.83265e-07	-1.43148	-0.239808
20622946	chr19:20622946:C:T	5.02779e-07	-1.43405	-0.197653
20623230	chr19:20623230:A:G	5.00049e-07	-1.43679	-0.200356
20623425	chr19:20623425:A:G	6.39689e-07	-1.06161e-10	-1.39087
20623731	chr19:20623731:G:A	3.9637e-07	-1.41576	-0.453743
20623752	chr19:20623752:C:T	4.77615e-07	-1.48809	-0.19496
20623771	chr19:20623771:A:C	4.7361e-07	-1.38942	-0.302046
20623822	chr19:20623822:G:A	2.62242e-06	-1.06161e-10	0.02
20623942	chr19:20623942:A:G	4.86846e-07	-1.44466	-0.219244
20623964	chr19:20623964:T:TCA	4.84667e-07	-1.4344	-0.233996
20623968	chr19:20623968:T:C	8.28289e-07	-1.06161e-10	-1.13249
20624018	chr19:20624018:T:C	4.9285e-07	-1.44944	-0.202209
20624241	chr19:20624241:A:G	6.2132e-07	-1.06161e-10	-1.42001
20624247	chr19:20624247:T:G	2.19953e-07	-1.15596	-1.30248
20624327	chr19:20624327:GGCTTTGCCACATTCTTCACATTTGTAGAATTTCTCTCCAGTATGATTCTCTCATGTGTAGTAAGGATTGAGGACTGGTTGAAGGCTTTGCCACATTCTTCACATTTGTAGGGTCTCTCTCCAGTATGAATTTTCTTATGTGTAGTAAGGTTAGAGGAGCACTTAAAA:G	1.41425e-06	-1.06161e-10	-0.597498
20624632	chr19:20624632:A:G	3.62799e-07	-1.36295	-0.595051
20625091	chr19:20625091:A:G	6.70623e-07	-1.34365	-4.04282e-10
20625343	chr19:20625343:A:G	3.48197e-07	-1.43084	-0.568243
20625608	chr19:20625608:C:T	6.41587e-06	2.27503	-1.36036
20625612	chr19:20625612:G:C	6.43083e-06	2.27731	-1.3603
20625709	chr19:20625709:T:A	3.64699e-07	-1.42661	-0.526171
20625780	chr19:20625780:A:G	1.40887e-06	-0.601309	-4.04282e-10
20625883	chr19:20625883:A:C	6.22986e-07	-1.06161e-10	-1.41733
20625962	chr19:20625962:C:T	1.4327e-06	-1.52535	0.940818
20626127	chr19:20626127:C:T	2.28104e-07	-1.42704	-0.995011
20626370	chr19:20626370:A:G	3.14737e-07	-1.51264	-0.587471
20626405	chr19:20626405:G:A	2.25916e-06	-1.36036	1.23125
20626505	chr19:20626505:G:T	1.37093e-07	-1.51472	-1.41648
20626712	chr19:20626712:G:A	3.24049e-07	-0.960094	-1.11087
20627124	chr19:20627124:AAAC:A	1.04102e-06	0.228091	-1.13198
20627326	chr19:20627326:TGAA:T	1.49882e-07	-1.51999	-1.32202
20627417	chr19:20627417:T:A	6.72232e-07	-1.06161e-10	-1.34125
20627503	chr19:20627503:G:A	2.02239e-07	-1.2261	-1.3163
20627667	chr19:20627667:T:A	1.55842e-07	-1.48928	-1.31374
20628071	chr19:20628071:T:C	1.52432e-07	-1.48059	-1.34455
20628231	chr19:20628231:A:T	1.53897e-07	-1.47879	-1.33678
20628233	chr19:20628233:T:C	1.53948e-07	-1.48039	-1.33485
20628267	chr19:20628267:T:C	1.55216e-07	-1.48068	-1.32636
20628444	chr19:20628444:G:T	1.34647e-07	-1.53455	-1.41465
20628466	chr19:20628466:G:A	6.4153e-07	-1.06161e-10	-1.388
20628470	chr19:20628470:T:C	8.19927e-07	-1.06161e-10	-1.14264
20628537	chr19:20628537:T:C	1.53532e-07	-1.4815	-1.33644
20628664	chr19:20628664:T:C	2.67554e-07	-1.3948	-0.867735
20628817	chr19:20628817:T:C	1.06446e-06	0.231368	-1.113
20628988	chr19:20628988:C:G	1.50725e-07	-1.47281	-1.36358
20629039	chr19:20629039:A:G	2.66766e-07	-1.36023	-0.905258
20629141	chr19:20629141:T:C	2.34389e-06	-1.06161e-10	-0.0922859
20629182	chr19:20629182:G:A	1.53777e-07	-1.48719	-1.32916
20629269	chr19:20629269:C:CT	1.43354e-07	-1.50584	-1.3807
20629497	chr19:20629497:C:A	1.55398e-07	-1.47428	-1.33158
20629516	chr19:20629516:T:A	9.11582e-07	-1.06161e-10	-1.03667
20629588	chr19:20629588:T:C	1.5056e-07	-1.51366	-1.32384
20629761	chr19:20629761:A:G	3.19038e-06	-1.06161e-10	0.216041
20629763	chr19:20629763:A:C	2.80432e-06	-1.06161e-10	0.0870611
20630078	chr19:20630078:T:C	1.71039e-07	-1.51709	-1.19287
20630173	chr19:20630173:C:T	1.56045e-07	-1.468	-1.33371
20630208	chr19:20630208:G:A	6.29912e-07	-1.06161e-10	-1.40627
20630329	chr19:20630329:G:T	1.53366e-07	-1.4583	-1.36072
20630360	chr19:20630360:G:C	2.20041e-07	-1.08904	-1.369
20630637	chr19:20630637:A:AT	1.2394e-06	0.39316	-1.12263
20630851	chr19:20630851:G:GTTCTT	1.56079e-07	-1.4743	-1.32719
20631273	chr19:20631273:A:G	1.7397e-07	-1.49397	-1.199
20631296	chr19:20631296:G:C	6.48301e-07	-1.06161e-10	-1.3775
20631349	chr19:20631349:G:C	8.74376e-07	-1.07834	-4.04282e-10
20631418	chr19:20631418:T:A	1.55298e-07	-1.47666	-1.32984
20631999	chr19:20631999:CT:C	8.31921e-07	-1.06161e-10	-1.12812
20632118	chr19:20632118:T:C	1.54727e-07	-1.48044	-1.32975
20632188	chr19:20632188:A:G	1.55089e-07	-1.48461	-1.32325
20632239	chr19:20632239:A:G	2.61888e-07	-1.37706	-0.906879
20632275	chr19:20632275:C:G	1.58174e-07	-1.47443	-1.31373
20632608	chr19:20632608:A:G	1.50068e-07	-1.47387	-1.36689
20632850	chr19:20632850:A:G	1.59939e-07	-1.463	-1.31406
20632981	chr19:20632981:C:G	2.59167e-07	-1.50622	-0.788157
20633041	chr19:20633041:G:A	1.58402e-07	-1.47291	-1.31381
20633107	chr19:20633107:C:G	1.55875e-07	-1.47824	-1.32456
20633120	chr19:20633120:A:G	1.56957e-07	-1.47572	-1.32016
20633200	chr19:20633200:G:T	1.5711e-07	-1.47659	-1.31832
20633502	chr19:20633502:C:T	1.19788e-06	0.351389	-1.11493
20633749	chr19:20633749:G:A	1.54269e-07	-1.49626	-1.31689
20633766	chr19:20633766:T:C	1.36732e-07	-1.51981	-1.41402
20633875	chr19:20633875:A:G	2.79287e-07	-1.37084	-0.848772
20633886	chr19:20633886:G:A	1.04097e-06	-0.903943	-4.04282e-10
20633918	chr19:20633918:C:T	6.91356e-07	-1.06161e-10	-1.3132
20634216	chr19:20634216:A:G	1.91259e-06	-1.06161e-10	-0.29564
20634464	chr19:20634464:A:G	2.60702e-07	-1.36842	-0.920061
20634545	chr19:20634545:T:C	1.53085e-07	-1.51503	-1.30584
20634618	chr19:20634618:T:C	1.57666e-07	-1.46779	-1.32359
20634987	chr19:20634987:C:T	3.18112e-06	-1.40042	1.61355
20635160	chr19:20635160:T:C	7.3482e-06	-1.06161e-10	1.05036
20635226	chr19:20635226:T:C	1.53159e-07	-1.46438	-1.356
20635306	chr19:20635306:T:A	1.51959e-07	-1.47061	-1.35764
20635470	chr19:20635470:T:G	1.52096e-07	-1.47072	-1.35662
20635472	chr19:20635472:A:G	1.51577e-07	-1.46349	-1.36727
20635480	chr19:20635480:G:A	9.42589e-07	-1.06161e-10	-1.00322
20635610	chr19:20635610:C:T	1.33544e-07	-1.54355	-1.41387
20635612	chr19:20635612:C:T	1.53818e-07	-1.47282	-1.34327
20635667	chr19:20635667:G:A	1.53997e-07	-1.45866	-1.35627
20635824	chr19:20635824:C:T	6.48498e-07	-1.06161e-10	-1.3772
20635903	chr19:20635903:C:T	2.22724e-07	-1.10729	-1.33863
20635987	chr19:20635987:C:T	1.53219e-07	-1.47712	-1.34287
20636293	chr19:20636293:T:C	1.53056e-07	-1.5227	-1.29835
20636437	chr19:20636437:A:G	1.51919e-07	-1.47802	-1.35048
20636560	chr19:20636560:A:T	2.60601e-06	-1.06161e-10	0.0137196
20636958	chr19:20636958:C:T	1.49714e-07	-1.46901	-1.37412
20637144	chr19:20637144:T:C	1.14608e-06	-0.807754	-4.04282e-10
20637800	chr19:20637800:AACG:A	6.23859e-07	-1.06161e-10	-1.41593
20638034	chr19:20638034:G:C	1.58468e-07	-1.45176	-1.33454
20638297	chr19:20638297:C:T	1.50473e-07	-1.4773	-1.36077
20638298	chr19:20638298:A:T	1.48313e-07	-1.48616	-1.36638
20638500	chr19:20638500:T:A	3.29102e-07	-1.29848	-0.757006
20638609	chr19:20638609:T:C	1.35581e-06	0.389541	-1.02924
20638916	chr19:20638916:A:C	6.44474e-06	0.919165	-4.04282e-10
20638922	chr19:20638922:T:A	1.46259e-07	-1.49437	-1.37211
20638981	chr19:20638981:T:C	1.48022e-07	-1.49192	-1.36258
20639029	chr19:20639029:G:C	6.48756e-07	-1.06161e-10	-1.3768
20639159	chr19:20639159:T:C	6.61107e-07	-1.06161e-10	-1.35794
20639477	chr19:20639477:C:T	1.47052e-07	-1.47151	-1.38956
20639501	chr19:20639501:A:G	2.67715e-07	-1.32395	-0.937978
20639517	chr19:20639517:C:T	8.06285e-07	-1.06161e-10	-1.15942
20639518	chr19:20639518:C:T	8.08023e-07	-1.06161e-10	-1.15726
20639655	chr19:20639655:T:G	1.4235e-06	0.439521	-1.0305
20639793	chr19:20639793:T:C	1.64315e-07	-1.50783	-1.24224
20639865	chr19:20639865:C:T	1.16376e-06	-1.38589	0.593447
20639984	chr19:20639984:T:A	1.51745e-07	-1.46963	-1.36002
20640087	chr19:20640087:C:G	1.51505e-07	-1.47266	-1.35857
20640088	chr19:20640088:T:C	1.50887e-07	-1.46763	-1.36769
20640140	chr19:20640140:A:G	1.55822e-07	-1.51008	-1.29306
20640193	chr19:20640193:T:C	1.64527e-07	-1.46993	-1.27885
20640218	chr19:20640218:C:T	1.54711e-07	-1.46032	-1.34997
20640449	chr19:20640449:G:C	9.22354e-07	-1.06161e-10	-1.02493
20640518	chr19:20640518:A:AAT	6.18442e-06	-1.06161e-10	0.877934
20640668	chr19:20640668:A:C	6.79886e-07	-1.06161e-10	-1.32993
20640779	chr19:20640779:T:C	2.77126e-07	-1.37817	-0.849207
20640902	chr19:20640902:T:C	6.26003e-07	-1.06161e-10	-1.4125
20641162	chr19:20641162:G:A	9.39572e-07	-1.06161e-10	-1.00643
20641244	chr19:20641244:CTT:C	1.17739e-06	-1.44063	0.659835
20641260	chr19:20641260:G:A	1.56744e-07	-1.46132	-1.33592
20641640	chr19:20641640:T:A	1.55621e-07	-1.48143	-1.323
20641706	chr19:20641706:C:T	1.55195e-07	-1.48223	-1.32494
20641771	chr19:20641771:T:C	1.95359e-06	-1.4659	1.19147
20641865	chr19:20641865:A:G	1.55366e-07	-1.48027	-1.3258
20641912	chr19:20641912:T:A	1.48291e-07	-1.46911	-1.38357
20642115	chr19:20642115:T:G	1.08945e-06	0.29441	-1.15283
20642142	chr19:20642142:T:C	8.93289e-07	-1.06161e-10	-1.05694
20642746	chr19:20642746:C:T	1.44278e-07	-1.52865	-1.35146
20642770	chr19:20642770:C:T	6.21018e-07	-1.06161e-10	-1.42049
20642933	chr19:20642933:C:T	9.59258e-07	-1.06161e-10	-0.985695
20643095	chr19:20643095:T:C	1.57544e-06	-1.06161e-10	-0.489567
20643239	chr19:20643239:C:T	5.59886e-07	-1.52412	-4.04282e-10
20643337	chr19:20643337:T:C	7.79528e-07	-1.06161e-10	-1.19317
20643872	chr19:20643872:A:T	2.0144e-07	-1.19708	-1.34928
20643886	chr19:20643886:G:T	2.41947e-07	-1.50648	-0.856659
20644611	chr19:20644611:TG:T	1.7971e-07	-1.45524	-1.20527
20644693	chr19:20644693:T:C	2.01953e-07	-1.20431	-1.33951
20644820	chr19:20644820:T:C	6.56567e-07	-1.06161e-10	-1.36483
20644944	chr19:20644944:G:A	1.52305e-07	-1.41251	-1.41346
20645313	chr19:20645313:G:C	2.17976e-06	-1.06161e-10	-0.164886
20645515	chr19:20645515:A:T	9.39944e-07	-1.06161e-10	-1.00603
20645604	chr19:20645604:A:AAAG	1.46782e-07	-1.53616	-1.32675
20645971	chr19:20645971:C:T	2.41203e-07	-1.17652	-1.1897
20646520	chr19:20646520:A:G	6.40676e-07	-1.06161e-10	-1.38933
20646564	chr19:20646564:T:C	5.48666e-07	-1.54436	-4.04282e-10
20646795	chr19:20646795:G:A	3.72431e-06	-1.06161e-10	0.370782
20646874	chr19:20646874:T:C	6.21996e-07	-1.06161e-10	-1.41892
20647003	chr19:20647003:G:A	1.65206e-07	-1.32462	-1.42004
20647022	chr19:20647022:G:A	1.34519e-06	-1.06161e-10	-0.647565
20647137	chr19:20647137:A:G	2.23436e-07	-1.06585	-1.37687
20647942	chr19:20647942:A:G	1.37926e-07	-1.51895	-1.40619
20648462	chr19:20648462:T:C	1.81691e-07	-1.23467	-1.41488
20648493	chr19:20648493:C:A	4.84304e-06	-1.06161e-10	0.633443
20648559	chr19:20648559:TAG:T	1.72098e-07	-1.3066	-1.3972
20648650	chr19:20648650:T:C	1.9347e-07	-1.53314	-1.05359
20648735	chr19:20648735:C:T	9.6831e-07	-1.36066	0.384356
20649073	chr19:20649073:T:C	1.35343e-07	-1.53961	-1.40443
20649389	chr19:20649389:C:T	1.38265e-07	-1.50938	-1.4133
20649634	chr19:20649634:G:A	3.30567e-07	-1.41413	-0.636916
20649674	chr19:20649674:G:A	1.72393e-06	-1.06161e-10	-0.399495
20649845	chr19:20649845:ATTAG:A	1.35889e-07	-1.54031	-1.39971
20650106	chr19:20650106:T:C	1.34656e-07	-1.54062	-1.40851
20650205	chr19:20650205:G:C	2.12214e-07	-1.51558	-0.978682
20650689	chr19:20650689:T:C	9.63719e-07	-1.06161e-10	-0.981055
20650985	chr19:20650985:A:G	1.37912e-07	-1.51214	-1.4131
20651291	chr19:20651291:T:C	2.85668e-07	-1.53063	-0.666394
20651399	chr19:20651399:C:G	7.47315e-07	-1.06161e-10	-1.23537
20651555	chr19:20651555:T:A	6.20973e-07	-1.06161e-10	-1.42057
20651813	chr19:20651813:C:T	1.3771e-07	-1.53902	-1.38769
20651901	chr19:20651901:G:C	6.3697e-07	-1.06161e-10	-1.39513
20651908	chr19:20651908:T:G	2.04438e-07	-1.45809	-1.0735
20652484	chr19:20652484:T:C	1.18732e-06	0.574465	-1.34687
20652819	chr19:20652819:C:T	1.6697e-07	-1.34907	-1.38497
20653084	chr19:20653084:C:T	7.91077e-07	-1.06161e-10	-1.17846
20653273	chr19:20653273:C:T	9.07862e-07	-1.06161e-10	-1.04076
20653432	chr19:20653432:C:T	1.41239e-07	-1.5428	-1.35861
20653661	chr19:20653661:AAAAAAG:A	3.40868e-06	-1.47785	1.76007
20653783	chr19:20653783:A:C	1.58125e-07	-1.36955	-1.41892
20653841	chr19:20653841:T:C	1.75556e-07	-1.40605	-1.27784
20654055	chr19:20654055:A:G	6.34897e-07	-1.06161e-10	-1.39839
20654445	chr19:20654445:T:C	1.41718e-07	-1.53099	-1.36703
20654565	chr19:20654565:T:C	1.02467e-06	-1.06161e-10	-0.91973
20655279	chr19:20655279:C:A	1.37127e-07	-1.54325	-1.38769
20655737	chr19:20655737:A:G	2.62119e-06	-1.06161e-10	0.0195307
20655807	chr19:20655807:T:C	2.15524e-07	-1.5309	-0.947882
20655839	chr19:20655839:G:A	9.65377e-07	-1.06161e-10	-0.979336
20655891	chr19:20655891:C:T	8.45328e-07	-1.06161e-10	-1.11213
20655976	chr19:20655976:G:T	1.23438e-06	-0.733532	-4.04282e-10
20656238	chr19:20656238:T:C	2.13367e-07	-1.33142	-1.15742
20656430	chr19:20656430:C:T	1.39288e-07	-1.51047	-1.40484
20657035	chr19:20657035:A:G	1.40691e-07	-1.5196	-1.38569
20657789	chr19:20657789:GAACA:G	1.35271e-06	0.422049	-1.06404
20657820	chr19:20657820:A:G	2.37624e-07	-1.50545	-0.875713
20658049	chr19:20658049:G:A	6.64397e-07	-1.06161e-10	-1.35297
20658159	chr19:20658159:G:A	2.13765e-07	-1.34507	-1.1419
20658321	chr19:20658321:C:T	1.18841e-06	0.620586	-1.39207
20658362	chr19:20658362:G:A	3.01363e-07	-1.51495	-0.628588
20658630	chr19:20658630:G:C	2.04483e-07	-1.2563	-1.27507
20658760	chr19:20658760:A:T	3.19645e-07	-1.49382	-0.590824
20659280	chr19:20659280:C:T	1.68272e-07	-1.35891	-1.36736
20659472	chr19:20659472:T:C	3.20368e-07	-1.48379	-0.598593
20659533	chr19:20659533:G:A	6.59417e-07	-1.06161e-10	-1.3605
20659743	chr19:20659743:T:C	3.43855e-07	-1.47995	-0.531687
20659959	chr19:20659959:A:C	3.1981e-07	-1.48773	-0.596394
20660034	chr19:20660034:C:T	5.52026e-07	-1.53826	-4.04282e-10
20660867	chr19:20660867:G:A	8.82649e-07	-1.06161e-10	-1.06893
20660870	chr19:20660870:A:G	6.2595e-07	-1.06161e-10	-1.41258
20660919	chr19:20660919:T:C	1.27392e-06	-0.701998	-4.04282e-10
20660943	chr19:20660943:A:C	6.47384e-07	-1.06161e-10	-1.37892
20661046	chr19:20661046:T:C	9.78904e-07	-1.52865	0.56323
20661060	chr19:20661060:G:C	8.61331e-07	-1.06161e-10	-1.09338
20661070	chr19:20661070:A:G	2.96864e-07	-0.802899	-1.35568
20661087	chr19:20661087:G:A	8.77663e-07	-1.06161e-10	-1.07459
20661246	chr19:20661246:G:C	3.46459e-07	-0.603782	-1.40031
20661257	chr19:20661257:C:T	9.72254e-07	-1.06161e-10	-0.972237
20661316	chr19:20661316:G:A	8.34657e-07	-1.06161e-10	-1.12483
20661555	chr19:20661555:T:C	2.75189e-06	0.884991	-0.816803
20661614	chr19:20661614:T:C	6.97738e-06	1.60481	-0.606235
20661647	chr19:20661647:T:C	7.55501e-07	-1.06161e-10	-1.22447
20661671	chr19:20661671:C:T	1.60566e-06	-1.06161e-10	-0.470563
20661725	chr19:20661725:T:A	2.16042e-06	1.24216	-1.41595
20661811	chr19:20661811:G:A	5.15774e-07	-1.51348	-0.0927043
20662465	chr19:20662465:G:C	2.26741e-06	1.29479	-1.42025
20662785	chr19:20662785:G:A	1.98738e-07	-1.31332	-1.24655
20662875	chr19:20662875:A:G	1.90449e-07	-1.33887	-1.26359
20662960	chr19:20662960:A:G	1.0154e-06	0.447058	-1.37587
20663465	chr19:20663465:C:G	1.01333e-06	0.373831	-1.30469
20663688	chr19:20663688:T:C	3.16825e-07	-0.806951	-1.28655
20663921	chr19:20663921:C:T	1.21277e-06	-1.06161e-10	-0.751189
20664011	chr19:20664011:G:A	9.89335e-07	0.437069	-1.39189
20664545	chr19:20664545:A:G	1.2569e-06	0.196459	-0.911909
20664830	chr19:20664830:C:T	2.30094e-07	-1.54429	-0.869072
20664861	chr19:20664861:C:T	1.61607e-06	-1.06161e-10	-0.464104
20665049	chr19:20665049:G:A	1.19048e-06	-1.06161e-10	-0.769742
20665068	chr19:20665068:A:G	3.05264e-07	-0.810017	-1.32066
20665311	chr19:20665311:T:G	2.42101e-06	1.20918	-1.2691
20665323	chr19:20665323:A:G	6.32532e-07	-1.06161e-10	-1.40212
20665579	chr19:20665579:G:C	7.97147e-07	-1.06161e-10	-1.17082
20665661	chr19:20665661:C:G	1.57868e-06	-1.06161e-10	-0.487513
20665874	chr19:20665874:T:C	1.06866e-06	0.465549	-1.34324
20666372	chr19:20666372:T:C	1.06376e-06	0.538004	-1.42029
20666437	chr19:20666437:C:T	9.75004e-07	0.448817	-1.41823
20666454	chr19:20666454:C:T	1.09939e-06	0.571047	-1.42039
20666458	chr19:20666458:C:T	1.05621e-06	0.530894	-1.42031
20666818	chr19:20666818:T:C	8.59067e-07	-1.09601	-4.04282e-10
20666869	chr19:20666869:G:T	1.65609e-06	-1.06161e-10	-0.439639
20667181	chr19:20667181:A:G	1.98608e-06	1.1609	-1.41883
20667672	chr19:20667672:A:G	1.09649e-06	0.568461	-1.42045
20667721	chr19:20667721:C:T	4.66002e-06	1.74292	-1.148
20667761	chr19:20667761:T:C	1.11281e-06	0.582591	-1.4198
20668255	chr19:20668255:C:A	9.02629e-07	0.272758	-1.3193
20668741	chr19:20668741:T:G	1.10099e-06	0.572636	-1.42052
20668948	chr19:20668948:A:G	9.80175e-07	0.456218	-1.42034
20669090	chr19:20669090:G:A	1.13959e-06	0.60701	-1.42044
20669483	chr19:20669483:T:C	8.90155e-07	0.359923	-1.42038
20669496	chr19:20669496:G:T	8.80288e-07	0.348883	-1.42049
20669641	chr19:20669641:T:C	6.40257e-07	-1.06161e-10	-1.38999
20670072	chr19:20670072:C:T	8.93637e-07	0.364044	-1.4206
20670082	chr19:20670082:G:A	6.24385e-07	-1.06161e-10	-1.41509
20670195	chr19:20670195:T:A	8.53405e-07	0.317946	-1.42057
20670206	chr19:20670206:CT:C	8.44953e-07	0.308025	-1.4206
20670347	chr19:20670347:A:G	5.89497e-07	-1.47259	-4.04282e-10
20670419	chr19:20670419:A:G	9.33763e-07	0.407967	-1.4206
20670810	chr19:20670810:C:T	8.87597e-07	0.357253	-1.42059
20671190	chr19:20671190:G:A	2.1236e-06	-0.190985	-4.04282e-10
20671305	chr19:20671305:C:A	8.76329e-07	-1.07611	-4.04282e-10
20671662	chr19:20671662:A:G	1.39463e-07	-1.50665	-1.40741
20671684	chr19:20671684:G:C	8.10258e-07	0.127185	-1.28169
20671787	chr19:20671787:G:T	7.85864e-07	0.139267	-1.32434
20671795	chr19:20671795:C:G	9.02691e-07	0.373841	-1.42032
20671815	chr19:20671815:C:G	7.4787e-07	-1.06161e-10	-1.23463
20672075	chr19:20672075:A:G	1.28124e-06	-1.06161e-10	-0.696269
20672091	chr19:20672091:T:G	9.33058e-07	0.406997	-1.42038
20672108	chr19:20672108:A:G	7.75051e-07	-1.06161e-10	-1.19893
20672137	chr19:20672137:A:G	9.13292e-07	0.385463	-1.42026
20672352	chr19:20672352:A:G	6.31792e-07	-1.06161e-10	-1.40329
20672388	chr19:20672388:C:T	1.28376e-06	-1.06161e-10	-0.694303
20672446	chr19:20672446:A:G	8.02956e-07	-1.06161e-10	-1.16355
20672578	chr19:20672578:T:C	1.39393e-07	-1.50481	-1.40974
20672792	chr19:20672792:C:A	9.34861e-07	0.40874	-1.4202
20672889	chr19:20672889:CT:C	7.77113e-07	-1.06161e-10	-1.19627
20672924	chr19:20672924:T:G	2.19612e-06	-1.06161e-10	-0.157405
20672953	chr19:20672953:T:C	6.21588e-07	-1.06161e-10	-1.41958
20673018	chr19:20673018:A:G	8.98138e-07	0.369045	-1.42058
20673029	chr19:20673029:T:C	6.55453e-07	-1.06161e-10	-1.36653
20673139	chr19:20673139:C:T	8.87262e-07	0.35687	-1.42058
20673213	chr19:20673213:A:C	9.20467e-07	0.393588	-1.42056
20673347	chr19:20673347:T:C	2.46659e-06	-1.06161e-10	-0.0412631
20673373	chr19:20673373:C:T	8.74191e-07	0.341342	-1.4199
20673404	chr19:20673404:T:C	9.01747e-07	0.372519	-1.42004
20673710	chr19:20673710:C:A	9.82127e-07	0.458464	-1.4206
20673827	chr19:20673827:A:G	8.86619e-07	0.354939	-1.41938
20673885	chr19:20673885:A:G	8.86713e-07	0.355506	-1.41984
20673917	chr19:20673917:GATCC:G	9.19306e-07	0.391923	-1.42016
20674087	chr19:20674087:C:A	8.88284e-07	0.357718	-1.42028
20674252	chr19:20674252:A:G	8.67517e-07	0.334126	-1.42035
20674363	chr19:20674363:A:T	1.10754e-06	-0.84196	-4.04282e-10
20674479	chr19:20674479:A:G	8.84113e-07	0.35305	-1.42032
20674483	chr19:20674483:T:A	8.81787e-07	0.350384	-1.42029
20674630	chr19:20674630:G:A	8.89771e-07	0.359626	-1.42052
20674717	chr19:20674717:A:G	8.715e-07	0.338853	-1.42049
20674738	chr19:20674738:A:G	1.61739e-06	-1.06161e-10	-0.463286
20674832	chr19:20674832:G:A	9.30247e-07	0.40366	-1.42006
20674872	chr19:20674872:C:T	8.66669e-07	0.333141	-1.42034
20674969	chr19:20674969:C:T	9.3131e-07	0.405116	-1.42038
20675099	chr19:20675099:T:C	8.82265e-07	0.351225	-1.42059
20675254	chr19:20675254:T:C	1.66802e-07	-1.42238	-1.31267
20675359	chr19:20675359:A:ACTTC	1.68947e-07	-1.41261	-1.30966
20675676	chr19:20675676:A:G	2.0383e-07	-1.32423	-1.21034
20675819	chr19:20675819:T:C	8.01853e-07	0.190653	-1.35558
20675882	chr19:20675882:TTGACTC:T	1.44971e-07	-1.52138	-1.35394
20675980	chr19:20675980:A:G	1.4764e-07	-1.51431	-1.34277
20676357	chr19:20676357:A:G	7.67442e-06	0.00857294	1.08522
20676380	chr19:20676380:T:C	6.35852e-07	-1.06161e-10	-1.39689
20676683	chr19:20676683:C:T	1.96044e-07	-1.19228	-1.38123
20676829	chr19:20676829:T:C	8.4757e-07	-0.825789	-0.283693
20676877	chr19:20676877:C:T	1.40694e-07	-1.49848	-1.40679
20677006	chr19:20677006:A:G	1.39277e-07	-1.50615	-1.40924
20677145	chr19:20677145:T:A	2.09839e-07	-1.12225	-1.38326
20677197	chr19:20677197:A:G	6.96168e-07	-1.06161e-10	-1.30626
20677415	chr19:20677415:G:A	9.64783e-07	-0.794159	-0.185793
20677473	chr19:20677473:G:A	2.18446e-07	-1.08941	-1.3759
20677487	chr19:20677487:C:T	1.39665e-07	-1.50249	-1.41012
20677976	chr19:20677976:TGGCTCAGG:T	6.71154e-07	-1.06161e-10	-1.34286
20677992	chr19:20677992:C:T	6.29172e-07	-1.06161e-10	-1.40745
20678462	chr19:20678462:T:C	7.5442e-07	-0.783174	-0.442731
20678844	chr19:20678844:T:G	2.11156e-07	-1.12777	-1.37149
20679125	chr19:20679125:G:A	2.12299e-07	-1.11079	-1.38307
20679131	chr19:20679131:G:A	6.29862e-07	-1.06161e-10	-1.40635
20679141	chr19:20679141:T:C	3.25011e-07	-1.14843	-0.919567
```
