## Supplementary material for "Characterization of shared and ancestry-specific signals driving complex traits using multi-ancestry fine-mapping": orig_s1_snps

```
rs73003087
rs75726225
rs758032
rs74254003
rs80092606
rs73003090
rs62138067
rs35514173
rs78890951
rs78324337
rs1468461
rs1468462
rs8111633
rs10403594
rs144047937
rs143776183
rs7250615
rs3177137
rs111654958
rs116891451
rs117350146
rs75226807
rs74994909
rs138595053
rs2231984
rs2231985
rs2231992
rs2231993
rs2231995
rs75357755
rs2231997
rs2158004
rs2106660
rs8109947
rs150346158
rs999454
rs2872205
rs2301659
rs2301660
rs1476505
rs61750860
rs79331030
rs4808876
rs111304645
rs146486690
rs10415986
rs2301661
rs2301662
rs2003449
rs739577
rs7497
rs9304958
rs62138075
rs16995785
rs62138076
rs112279424
rs143579538
rs4600580
rs28714268
rs4522526
rs10410004
rs73004815
rs886204
rs117168727
rs7253644
rs10407590
rs144269719
rs111790312
rs62138079
rs117094514
rs56687216
rs56245612
rs11540741
rs1064351
rs80316377
rs1122821
rs76918953
rs73004821
rs4808883
rs11671615
rs10415595
rs10404960
rs12162256
rs149888496
rs73529173
rs139722156
rs76369449
rs146647593
rs112032751
rs35231111
rs113306754
rs79106957
rs4808884
rs73004826
rs10408750
rs77504024
rs73529176
rs12463263
rs34209036
rs56303921
rs67582759
rs7259170
rs56284162
rs58615823
rs117678719
rs142320622
rs57955701
rs144745756
rs117058954
rs7252628
rs113757827
rs1001391
rs139820445
rs145669626
rs8109503
rs8113712
rs4808886
rs4808887
rs4808888
rs111324516
rs111807928
rs4239638
rs10408828
rs4808167
rs4808889
rs4808890
rs2872393
rs8111761
rs116845972
rs113604794
rs143440982
rs4808168
rs4808169
rs8108823
rs8109105
rs62138084
rs12976783
rs142049573
rs73004835
rs73004836
rs112502792
rs113663053
rs4808891
rs34086136
rs113104285
rs62138086
rs144188381
rs149891723
rs4808892
rs141331597
rs145174247
rs4808170
rs143608213
rs8106237
rs74182616
rs7255540
rs113861425
rs117118555
rs10854004
rs117559406
rs10426605
rs149131576
rs148321348
rs117994274
rs11085247
rs77220774
rs8107145
rs8112191
rs62138087
rs10164302
rs73004898
rs2107263
rs73004899
rs7249453
rs11085249
rs4808171
rs4808895
rs4808172
rs12016
rs185606675
rs73006907
rs3810444
rs77733772
rs73006908
rs4808896
rs4808897
rs3180770
rs55678828
rs111636327
rs11671696
rs4808899
rs2269869
rs4808900
rs35748113
rs8111635
rs73006914
rs11878368
rs62138089
rs16995852
rs12978990
rs2313736
rs4808902
rs112488306
rs7253244
rs56141206
rs1124921
rs2013813
rs1079543
rs73006925
rs113767222
rs79897842
rs77383406
rs55722325
rs113189113
rs112871667
rs73006928
rs1859267
rs2240094
rs10422335
rs149682557
rs9304959
rs10405189
rs2285851
rs7259510
rs117986951
rs12975754
rs147143138
rs112693319
rs144389044
rs116962777
rs145717049
rs143729015
rs12978822
rs566829941
rs141292672
rs9676917
rs138074954
rs75169368
rs11666120
rs144016345
rs4808904
rs4808905
rs4808906
rs4808176
rs10416783
rs8111634
rs117143105
rs2240095
rs8112565
rs8112566
rs6511010
rs4808907
rs10854005
rs117982956
rs4808177
rs4808178
rs8109654
rs73008923
rs2269806
rs117712409
rs11670204
rs11666006
rs8101529
rs138506787
rs73008928
rs118104025
rs8106146
rs143482307
rs2269807
rs73008930
rs73008934
rs146671683
rs4808179
rs12979565
rs73008939
rs11671014
rs8104799
rs59094007
rs6511011
rs79135289
rs4808909
rs1004079
rs73008942
rs2158320
rs150919799
rs7252615
rs117973532
rs73008945
rs8104754
rs73008949
rs4808180
rs11666340
rs73008958
rs6511014
rs141938085
rs145731910
rs73008960
rs142816550
rs4808910
rs4808911
rs115472139
rs10403222
rs10423815
rs4808912
rs929215
rs7258637
rs36039745
rs11549381
rs11549380
rs55814119
rs60489867
rs11666234
rs117881085
rs11667170
rs6511015
rs6511017
rs2872394
rs4808913
rs55658345
rs8111524
rs8110629
rs60696741
rs142915079
rs11670239
rs11670430
rs4808914
rs4808915
rs187996538
rs916898
rs143694751
rs8103431
rs10410451
rs10409164
rs8107710
rs75386639
rs117625830
rs137935653
rs16995885
rs73010908
rs6511018
rs12985799
rs145247253
rs10403272
rs7250131
rs4808916
rs78696337
rs147248858
rs4808181
rs77496444
rs144131688
rs113429338
rs8102294
rs56159042
rs4808182
rs138449205
rs4808917
rs76334134
rs113713547
rs7256648
rs56227420
rs8100136
rs112352943
rs62138099
rs11672942
rs140211234
rs75187238
rs112977475
rs117669743
rs12975676
rs7255937
rs7259609
rs7248399
rs118036188
rs7248651
rs7248771
rs757220
rs757221
rs757222
rs12979841
rs149558743
rs117117558
rs10410568
rs10410399
rs10405635
rs80341032
rs79910741
rs79370048
rs2012318
rs1007483
rs10221529
rs12971493
rs11666627
rs4632263
rs56144126
rs148061682
rs192719169
rs77795295
rs12977069
rs4808184
rs62138101
rs11668620
rs45585432
rs34992005
rs117895481
rs16994664
rs117380638
rs4808921
rs10417974
rs75185638
rs4808922
rs10221504
rs7257635
rs149807672
rs10221450
rs10422906
rs10423742
rs10404627
rs55640031
rs111247238
rs12976302
rs12975470
rs17214879
rs72993458
rs72993462
rs72993464
rs72993466
rs11729
rs45467802
rs756791
rs756792
rs3787041
rs72993474
rs4808923
rs10421019
rs35657593
rs72993480
rs10410223
rs112469033
rs6511019
rs7246238
rs148343196
rs113940434
rs6511020
rs8099994
rs4808924
rs62135465
rs10415987
rs75031662
rs6511021
rs112586252
rs72993489
rs7408301
rs75539352
rs964132
rs10414676
rs118087714
rs72993497
rs34854275
rs3826994
rs3746259
rs75173435
rs77104775
rs117570374
rs80246371
rs2040561
rs2040562
rs10417318
rs4808925
rs3761082
rs3826993
rs73922814
rs117216156
rs75140521
rs116930377
rs4808926
rs28406304
rs7253352
rs111620326
rs112104901
rs111938093
rs77730920
rs10421947
rs16995922
rs10402074
rs11669988
rs182183284
rs74622169
rs2238663
rs143597015
rs2238664
rs3729767
rs2238665
rs79450886
rs79218662
rs7248977
rs75746498
rs11666960
rs28451834
rs11670800
rs28672836
rs35392445
rs66725322
rs7253645
rs11879715
rs11672862
rs112135402
rs6511022
rs113344618
rs66661132
rs111701515
rs58190593
rs60450968
rs28584534
rs28637041
rs59829545
rs7251648
rs57157462
rs11085252
rs10854006
rs2157849
rs7360000
rs12462713
rs67801643
rs7256766
rs12162274
rs7257072
rs12162246
rs2157850
rs1985805
rs76423806
rs2006991
rs1124855
rs11878301
rs2006978
rs2006975
rs78350791
rs114681259
rs67868334
rs12975566
rs1005980
rs74841230
rs11880550
rs1005981
rs1005982
rs4471820
rs74338872
rs11671619
rs1006057
rs28406016
rs2283618
rs2283619
rs12978533
rs2283620
rs73535580
rs66907536
rs117078633
rs2283621
rs3890384
rs67845377
rs2283622
rs72997105
rs7249142
rs12981109
rs117751357
rs11669860
rs34799779
rs11085253
rs11085254
rs10854008
rs12610388
rs11085255
rs59879593
rs34719098
rs11672144
rs12975096
rs12974661
rs12974672
rs12975253
rs12975290
rs76929385
rs7260127
rs73922816
rs1858846
rs759999
rs741706
rs55994803
rs2238666
rs4808927
rs2238667
rs2238668
rs2314034
rs2283623
rs2283624
rs2283625
rs61061000
rs12978193
rs7256811
rs12980955
rs60636572
rs59953916
rs12980269
rs10854009
rs11085256
rs2314035
rs7250930
rs7250650
rs11671119
rs62135497
rs12975034
rs10417796
rs10418053
rs76662694
rs539
rs7252538
rs1050544
rs10896
rs7256802
rs3819575
rs3819576
rs3819578
rs67239864
rs11085257
rs73537429
rs11085258
rs77740437
rs2238669
rs10854010
rs10854011
rs143179762
rs12972894
rs2239369
rs2239370
rs17215305
rs45560433
rs76682873
rs8101388
rs71332145
rs68147405
rs62135499
rs72997174
rs11668300
rs10854012
rs11668319
rs4808185
rs4808186
rs11669408
rs3787040
rs66764858
rs67238925
rs12609573
rs73537449
rs12981160
rs79508475
rs6511023
rs8100480
rs72997193
rs73537455
rs73537457
rs10408395
rs75399361
rs12459686
rs60164086
rs78678276
rs3761081
rs72997195
rs78454476
rs3761080
rs62135502
rs79003009
rs1050483
rs34282046
rs2283626
rs2283627
rs185567262
rs112923502
rs10401713
rs144693432
rs148503973
rs10409380
rs10403193
rs72997200
rs149740483
rs75833713
rs10424365
rs139364339
rs8100140
rs143739233
rs12610057
rs187616884
rs10409894
rs56758691
rs12982158
rs56007657
rs78585802
rs79573461
rs113571327
rs10412238
rs28618105
rs73537466
rs12461092
rs150057262
rs149689976
rs142520824
rs80290080
rs7250569
rs62135543
rs3761077
rs185127484
rs139100357
rs149446211
rs116953692
rs2228603
rs12459735
rs4808187
rs11667950
rs182492826
rs77720510
rs111280672
rs112254184
rs79446171
rs4808928
rs112014012
rs8102111
rs151210746
rs34346921
rs2188883
rs2238672
rs2238673
rs2238674
rs2238675
rs10406659
rs28508263
rs28409009
rs28446016
rs1859055
rs11668734
rs11668677
rs28510494
rs112823387
rs10403859
rs142099612
rs75072017
rs147630978
rs34673002
rs11672216
rs10424369
rs2228600
rs191239443
rs138990089
rs28838696
rs77927505
rs12981871
rs45520038
rs118064148
rs28393849
rs28541794
rs17215684
rs72999016
rs28628330
rs111067289
rs13345554
rs2229851
rs73922843
rs80306943
rs62135547
rs56352336
rs11671527
rs10411761
rs10413570
rs10418279
rs35583425
rs75235904
rs34099325
rs139589404
rs10402294
rs79396655
rs10408021
rs113219907
rs10414343
rs10416080
rs111492783
rs112219496
rs111444407
rs7253952
rs4808931
rs4808932
rs141714416
rs8108777
rs10423874
rs55989964
rs1064395
rs10401714
rs4808933
rs72999030
rs10407933
rs145597525
rs72999033
rs17216041
rs56044734
rs56278919
rs55796368
rs55762233
rs55765017
rs56144632
rs75590738
rs2074295
rs118043674
rs4808934
rs56135441
rs7257875
rs10422893
rs141026619
rs10403273
rs2074296
rs74695215
rs8105094
rs8105984
rs72999053
rs78538967
rs10426780
rs74182629
rs2074298
rs72999059
rs117877390
rs998732
rs58542926
rs187429064
rs72999063
rs2074299
rs72999068
rs2074300
rs12974359
rs2074301
rs2074302
rs2074303
rs116904583
rs55822665
rs10419998
rs10419245
rs78640921
rs11669578
rs735273
rs192042078
rs8103496
rs11882123
rs74182631
rs80109379
rs2017964
rs757346
rs2010506
19:19387743_A_C
rs2074551
rs17750998
rs8107974
rs17683766
rs11555053
rs62135549
rs8101938
rs2301784
rs17751021
rs6511026
rs11671506
rs6511027
rs150612994
rs2269873
rs8113794
rs8100713
rs35431065
rs8100097
rs138295924
rs10407952
rs112860492
rs143017014
rs56212061
rs6511028
rs62135550
rs188247550
rs7254748
rs10418051
rs4808937
rs80236111
rs4808938
rs112116399
rs11668749
rs10409234
rs118064953
rs113610638
rs7254927
rs2023882
rs2023883
rs148310976
rs74182632
rs74182633
rs12979148
rs74182634
rs11666553
rs74182635
rs10401969
rs2301785
rs4808939
rs4808193
rs4808940
rs4808941
rs150543928
rs17751061
rs2315022
rs2315023
rs2301786
rs147525144
19:19414379_C_A
rs3752201
rs1010207
rs117109209
rs76944848
rs73001020
rs2240117
rs739846
rs12983137
rs113145184
rs4808942
rs180868320
rs4808943
rs1859287
rs2285859
rs78844461
rs188195466
rs2315024
rs57962361
rs12459676
rs112253053
rs11668104
rs80146298
rs2315025
rs4808944
rs8108647
rs7259434
rs12976025
rs138395139
rs57436187
rs12977937
rs141492283
rs3934667
rs4539728
rs12460764
rs117924058
rs7247263
rs10402661
rs7246748
rs151138188
rs74182637
rs7254230
rs4808194
rs4239639
rs111234557
rs34351431
rs62135552
rs543554558
rs7247309
rs3764567
rs1009136
rs148655849
rs67720221
rs139827506
rs12985655
rs1557723
rs74182638
rs17751109
rs8103197
rs74980519
rs2011503
rs117923614
rs117394920
rs11085259
rs12463074
rs769267
rs73001045
rs1989867
rs756999
rs757000
rs757001
19:19449603_G_A
rs2074090
rs62135554
rs2074091
rs2965190
rs2301668
19:19452763_G_A
rs2965191
rs2301669
rs2965193
rs17751203
rs35824797
rs58489806
rs34858588
rs2905421
rs182611493
rs968525
rs10421505
rs12982276
rs73001065
rs2965194
rs2905422
rs186220824
rs117949526
rs11085261
rs11672355
rs2965195
rs9304960
rs2301671
rs62135557
rs756997
rs2285626
rs2285627
rs2285628
rs118029212
rs2965196
rs13964
rs15622
rs10403731
rs1985109
rs139086798
rs2860494
rs144787624
rs10419672
rs6511031
rs6511032
rs2905423
rs2965198
rs111745943
rs2905424
rs74182639
rs2965199
rs7258508
rs7257931
rs2905425
rs2965200
rs4808196
rs142869524
rs8101499
rs143307702
rs56255430
rs2905426
rs2905427
rs2965201
rs2074088
rs2965202
rs144024112
rs2315279
rs2315281
rs2315282
rs4808948
rs2315283
rs34538000
rs2965175
rs2905429
rs2905430
rs2905431
rs2965178
rs59148799
rs2905432
rs4808949
rs12984002
rs35418933
rs34277109
rs12973258
rs142433542
rs2905433
rs2905434
rs2965180
rs150268548
rs10406278
rs62136975
rs2905435
rs2965186
rs187437097
rs1858999
rs756998
rs55931635
rs114654432
rs74604097
rs117131852
rs60321073
rs10408875
rs17288409
rs10415849
rs145086824
rs8111093
rs111406374
rs56241616
rs142117037
rs10424702
rs74181134
rs56291054
rs34487417
rs12462698
rs182065368
rs113920263
rs187816889
rs2965181
rs10408596
rs2965179
rs111901094
rs35156688
rs118013132
rs188552254
rs1529745
rs1000237
rs4808950
rs2965189
rs2916069
rs141555763
rs77943760
rs2060276
rs2965188
rs2965187
rs2916070
rs2916072
rs2965185
rs2916073
rs1469713
rs1469712
rs78150994
rs2916074
rs2916075
rs11668203
rs11668386
rs11669516
rs74181137
rs2060275
rs8182472
rs36113815
rs79645953
rs113702251
rs11669204
rs2060274
rs34498230
rs55823486
rs4808199
rs2965184
rs113564583
rs2965183
rs2916076
rs34647936
rs2965182
rs79954596
rs4808951
rs12975119
rs76801207
rs4808955
rs148407077
rs80200208
rs4808200
rs79850010
rs10410664
rs60003758
rs76761722
rs8105642
rs8110250
rs8110171
rs140410623
rs12971734
rs10414830
rs12972397
rs118084110
rs1560687
rs80149398
rs147292290
rs62136979
rs113980591
rs113841472
rs7256149
rs4808957
rs12977524
rs4808202
rs74706130
rs4808203
rs75582668
rs74322277
rs58074958
rs7250658
rs4808958
rs4808959
rs28720066
rs9917108
rs140307263
rs4808960
rs2163805
rs2163804
rs112428605
rs4808961
rs117315649
rs1808653
rs79044428
rs2099334
rs754256
rs73002956
rs754255
rs10405625
rs4808962
rs113070129
rs559411914
rs6511036
rs73002960
rs145844716
rs117548341
rs17684098
rs747050
rs147219189
rs56280531
rs62137769
rs138676145
rs1465695
rs148037950
rs4808204
rs10401193
rs75667002
rs10404728
rs118182642
rs10419912
rs2315610
rs4808963
rs77157813
rs77653002
rs79879961
rs140793616
rs118013768
rs751858
19:19602873_G_T
19:19602873_G_A
rs751856
rs4808964
rs11671253
rs2288852
rs1865034
rs2099333
rs7508358
rs7508458
rs2082421
rs1047361
rs73002973
rs6511038
rs10402451
rs3794990
rs139570205
rs3794991
rs3794993
rs7259773
rs892022
rs892021
rs57009615
rs79370636
rs78010159
rs3752151
rs1063966
rs1054284
rs34667451
rs2033481
rs6626
rs1054308
rs10282
rs6909
rs73002991
rs143641421
rs17655544
rs56273306
rs10402627
rs113365218
rs118095054
rs34183201
rs186847945
rs11670687
rs11085264
rs189741280
rs7250893
rs80007081
rs17684164
rs77254326
rs16996127
rs56330647
rs7252888
rs7256028
rs189482229
rs143918595
rs78883953
rs113363022
rs7250233
rs7253807
rs4808965
rs11669010
rs148001625
rs145929776
rs76095338
rs113611839
rs78176666
rs111406321
rs75453386
rs73002997
rs7251447
rs75525243
rs45631651
rs74950305
rs117136857
rs4808967
rs55927782
rs112806957
rs56397647
rs10422819
rs113527843
rs8100927
rs8101219
rs34539063
rs143192227
rs4808968
rs4808205
rs4808206
rs2304098
rs4808969
rs1054930
rs11669730
rs11670761
rs11670775
rs11670882
rs4808208
rs4808970
rs12981405
rs76790018
rs112394473
rs8102502
rs77616520
rs77427798
rs7252453
rs45556231
rs11669558
rs61744761
rs79765293
rs1036215
rs10402308
rs73924805
rs7245983
rs73004906
rs16996148
rs74777787
rs144661354
rs34123065
rs139497388
rs17216525
rs4145657
rs892023
rs17216588
rs34755166
rs8103992
rs17216658
rs12974028
rs17216693
rs143988316
rs12985293
rs8109130
rs8109618
rs73004920
rs8113006
rs8113107
rs150824230
rs7249692
rs6511040
rs73004926
rs750216
rs750215
rs8108705
rs73004933
rs2872970
rs8113221
rs12985142
rs8103250
rs9304962
rs6511041
rs8108659
rs62137778
rs56159542
rs12982628
rs548886434
rs7250602
rs59350672
rs12981270
rs10412176
rs117316432
rs10415813
rs34324119
rs183868687
rs62137783
rs7252981
rs12977917
rs73004951
rs34424437
rs118015462
rs7250942
rs141077433
rs7245672
rs144970819
rs12608729
rs148140983
rs17217098
rs76633357
rs76133364
rs35842591
rs16996174
rs34316527
rs73004959
rs35553578
rs118087542
rs73004962
rs62137816
rs12611058
rs117286556
rs76636151
rs35545554
rs111941379
rs739461
rs8099944
rs73004966
rs73004967
rs16994684
rs34725331
rs62137820
rs10417097
rs10416924
rs1476459
rs57504626
rs139871885
rs16996185
rs1968047
rs150150474
rs145496084
rs12610185
rs12610191
rs7252228
rs10500212
rs8110266
rs79683903
rs10403759
rs4808973
rs58847337
rs6511046
rs73004975
rs34096655
rs35437712
rs12976826
rs118124692
rs62137822
rs138574074
rs8101679
rs4808974
rs7247594
rs7247165
rs146005921
rs1054685
rs34316070
rs33982830
rs873870
rs880090
rs148417549
rs11879838
rs12609436
rs8113682
rs11878202
rs10407283
rs7248200
rs45521232
rs12003
rs113298491
rs113619686
rs2304128
rs2304129
rs56083851
rs62134460
rs115205560
rs113712235
rs45458192
rs2043293
rs138924484
rs7248885
rs3794995
rs4808975
rs142294717
rs3794996
rs10423449
rs10405234
rs113735355
rs74497425
rs10423311
rs113245905
rs867616
rs45593331
rs892035
rs142259293
rs117239020
rs149060408
rs141928610
rs112879098
rs11668721
rs112468555
rs1433079
rs140228043
rs35445661
rs117211530
rs113830355
rs113428937
rs2288865
rs148347995
rs892036
rs45522544
rs2288867
rs61752462
rs3752152
rs111815169
rs35035906
rs144193693
rs115138868
rs45501395
rs11667828
rs75564121
rs62134462
rs10415278
rs77441419
rs117407941
rs28635562
rs10403579
rs113159465
rs76160850
rs80106463
rs6511047
rs60030397
rs919778
rs142077949
rs79609195
rs112891911
rs112396664
rs884480
rs111569381
rs112619438
rs112806894
rs138840998
rs11671684
rs113156563
rs141862665
rs146284512
rs10421328
rs74181147
rs112845755
rs141747557
rs56236407
rs55831814
rs34174818
rs12974308
rs35449009
rs187233142
rs79418749
rs12976582
rs76347963
rs12982049
rs74181148
rs73006705
rs148625376
rs141208788
rs7249670
rs147316816
rs74181149
rs35801717
rs7253821
rs34558847
rs78975354
rs58434384
rs112247592
rs147141615
rs12983292
rs76248948
rs16996227
rs10407741
rs180804600
rs2304130
rs4808209
rs59327775
rs74181150
rs74181151
rs111691707
rs10401926
rs11670710
rs12980482
rs1529714
rs56408111
rs35792080
rs7247142
rs7247433
rs142747656
rs140756531
rs7251924
rs73006709
rs143333049
rs4808979
rs4808981
rs10402516
rs147285455
rs12981165
rs142140951
rs12984303
rs141831412
rs11668103
rs11668053
rs11668131
rs12974886
rs73006714
rs117493016
rs112547871
rs139874907
rs58457510
rs34554175
rs11669365
rs79892166
rs12976071
rs73006717
rs67646933
rs115173693
rs12977125
rs12979491
rs12977692
rs12984377
rs76530229
rs67433524
rs12972143
rs112571202
rs144434116
rs8107026
rs8106945
rs8110701
rs35352269
rs139089791
rs34533749
rs76935908
rs12971399
rs12971661
rs113445185
rs145528890
rs12981665
rs11669075
rs12984032
rs113189244
rs4284750
rs8102530
rs114834368
rs11671066
rs73006731
rs12983199
rs113535285
rs12978668
rs34575363
rs12984134
rs73006734
rs66969937
rs11669761
rs9749615
rs11085268
rs34352974
rs35538718
rs79270939
rs12972505
rs140542903
rs66522026
rs34984663
rs74181153
rs12980676
rs147996165
rs57119263
rs17617106
rs11669303
rs8112048
rs56093876
rs12608993
rs17699261
rs12986120
rs73006746
rs56129543
rs59067721
rs113161016
rs1061270
rs3207975
rs7246866
rs73006749
rs12973901
rs79181772
rs117335191
rs7257691
rs7259055
rs112956930
rs11085270
rs73006755
rs61731046
rs112215404
rs2315285
rs2013561
rs2013571
rs1978716
rs12984272
rs137883547
rs73006756
rs12984880
rs144371346
rs76417397
rs56167115
rs76945979
rs73006760
rs73006763
rs60742053
rs2163813
rs36006965
rs12982273
rs61096607
rs11665940
rs73006769
rs148011430
rs111391164
rs17699333
rs55882648
rs7256739
rs4281843
rs34761854
19:19839801_G_A
rs10420120
rs4621106
rs247780
rs11085271
rs247779
rs12608822
rs247778
rs247777
rs140753404
rs247776
rs113361823
rs247775
rs1979263
rs8110982
rs247774
rs8106778
rs247773
rs113154292
rs113405950
rs113087336
rs78088425
rs247772
rs146246235
rs139348247
rs144040836
rs247771
rs113000144
rs112368929
rs112994037
rs74580592
rs8110890
rs247770
rs247769
rs75037866
rs34523360
rs10426801
rs171574
rs117413129
rs247767
rs247766
rs247765
rs247763
rs1540593
rs247762
rs145808897
rs16996277
rs247760
rs247759
rs247799
rs247798
rs144927992
rs117414940
rs7256487
rs7256992
rs247797
rs73006787
rs247796
rs8099910
rs899565
rs35921908
rs247795
rs8101110
rs150351565
rs117535726
rs8104983
rs8105210
rs8105213
rs2023414
rs247794
rs35075703
rs10418343
rs12976458
rs247793
rs247792
rs7259104
rs247791
rs10425230
rs36030267
rs62134510
rs1351289
rs247790
rs8103257
rs247789
rs247788
rs247787
rs247786
rs8106607
rs2021824
rs7253219
rs12978952
rs247785
rs7256713
rs75270598
rs73541375
rs12611148
rs12975699
rs73006800
rs10403620
rs7251035
rs35844933
rs247784
rs78192660
rs247783
rs184645990
rs11671163
rs144558277
rs152337
rs152338
rs247782
rs140327277
rs79612782
rs57538920
rs149025278
rs12609545
rs35042916
rs80056360
rs247781
rs248966
rs11085273
rs248967
rs248968
rs248969
rs248970
rs248971
rs166018
rs247758
rs247757
rs145883726
rs184402752
rs185062
rs8110856
rs247756
rs112378230
rs7247299
rs61483134
rs247755
rs8106763
rs11672423
rs34500783
rs12977842
rs73526734
rs78582363
rs8110431
rs248936
rs117498954
rs10403362
rs145555063
rs74999379
rs248937
rs75089967
rs4808983
rs55705533
rs248939
rs248940
rs56760654
rs248941
rs248942
rs12459977
rs117757508
rs145702266
rs248943
rs117336549
rs78025
rs737195
rs7260393
rs1560189
rs248944
rs16996320
rs10422520
rs248945
rs117586716
rs28422180
rs248946
rs248947
rs188415922
rs248948
rs248950
rs74683227
rs12327770
rs151189410
rs248951
rs248952
rs140082398
rs248954
rs248955
rs62134511
rs248930
rs149740873
rs248931
rs11085277
rs23654
rs248932
rs141851865
rs248933
rs248934
rs148810877
rs248935
rs3762190
rs12710110
rs2878398
rs2335360
rs4990741
rs10407920
rs4808986
rs117717868
rs16996360
rs4808987
rs4808988
rs116324412
rs3087767
rs7246983
rs12975121
rs72620573
rs149334214
rs4808989
rs7252985
rs4808991
rs73008613
rs7256535
rs150073894
rs8111421
rs6511050
rs35280091
rs34277739
rs72620574
rs139166449
rs148098623
rs117660826
rs138015622
rs184405904
rs8108416
rs143313526
rs112261941
rs73008616
rs35018071
rs10412409
rs149142451
rs8106100
rs8109240
rs9710482
rs557762318
rs12973032
rs141009984
rs2304171
rs11878280
rs193200925
rs141110858
rs10418155
rs10419635
rs4808992
rs4808993
rs141767195
rs61302676
rs60041535
rs141702873
rs543069237
rs150508282
rs7248808
rs10854013
rs10412885
rs140054530
rs2335361
rs2335362
rs151242358
rs59678429
rs11665735
rs919785
rs7246727
rs4808995
rs74181159
rs72620575
rs190736777
rs180751630
rs111956051
rs10404296
rs146337906
rs139488733
rs4808996
rs114759716
rs115379774
rs117269901
rs9676800
rs149635156
rs78329990
rs62135269
rs144409557
rs113134267
rs73008619
rs11882395
rs148651982
rs77194203
rs140724071
rs12975051
rs76143178
rs4808216
rs150264382
rs7255725
rs148709189
rs145097005
rs143033207
rs56043443
rs4808998
rs12977036
rs12975508
rs10406942
rs74181160
rs118109674
rs115135556
rs2335364
rs148362901
rs150438513
rs11085278
rs12052168
rs118028348
rs118188450
rs146353281
rs12461018
rs193111225
rs149297982
rs146200328
rs117502529
rs74932245
rs117142764
rs919784
rs8104136
rs6511053
rs115134258
rs62135271
rs34366671
rs12983372
rs149246182
rs79295499
rs186734310
rs28884245
rs137987847
rs142585067
rs144081971
rs116942606
rs184986187
rs7247625
rs7248612
rs7248721
rs7248062
rs144769382
rs143517257
rs10425359
rs2116889
rs79024665
rs76000625
rs12980778
rs1975165
rs183896891
rs182690610
rs62135274
rs61692909
rs4389259
rs139554214
rs12327878
rs3926422
rs1469702
rs1469701
rs58205702
rs1469700
rs79904687
rs66624169
rs142610544
rs4808221
rs4809002
rs4809003
rs7252427
rs10421280
rs59284055
rs7260247
rs150624847
rs12610390
rs147610375
rs190437579
rs10415754
rs2304169
rs113191396
rs60745231
rs186772172
rs7250258
rs138934446
rs59795312
rs10417812
rs10419574
rs2116888
rs140476179
rs112835612
rs74979032
rs7253016
rs73008641
rs28664038
rs7253407
rs7254355
rs28888982
rs10421447
rs115506409
rs142921409
rs148465923
rs142541395
rs150536434
rs58013871
rs58948242
rs12462641
rs10419205
rs189174146
rs117799460
rs57490026
rs8113576
rs8113694
rs10406883
rs79391487
rs116939191
rs191497144
rs73528999
rs10415179
rs73530906
rs16994693
rs114267591
rs10412710
rs8105329
rs8105482
rs111814443
rs7256317
rs117689945
rs73530911
rs73008647
rs73008648
rs74566193
rs75319775
rs78232582
rs7249318
rs117096219
rs10403255
rs117651603
rs2335365
rs2335366
rs4808222
rs8104555
rs3943792
rs2060239
rs2060238
rs7255064
rs76170783
rs73530927
rs145569889
rs77755360
rs73925530
rs4809005
rs79185550
rs112319728
rs117741061
rs75543118
rs8106559
rs12460570
rs12462916
rs145429625
rs4809006
rs73530932
rs10409069
rs58151139
rs66970424
rs2160156
rs144122960
rs2080261
rs62135324
rs2160157
rs138337441
rs1235628
rs7252079
rs144171428
rs1008112
rs117074748
rs2192619
rs2192620
rs2192621
rs2192622
rs2110589
rs77534477
rs11881376
rs10407726
rs7253941
rs77506572
rs28590063
rs117675947
rs4809007
rs28508418
rs117362196
rs59256401
rs60948789
rs118117744
rs7246569
rs190929662
rs7254283
rs8113346
rs60588790
rs1303719
rs10419102
rs11085281
```
