## Supplementary material for "Characterization of shared and ancestry-specific signals driving complex traits using multi-ancestry fine-mapping": orig_s2_snps

```
rs73003087
rs758032
rs74254003
rs73003090
rs62138067
rs35514173
rs78890951
rs78120961
rs78324337
rs1468461
rs1468462
rs8111633
rs10403594
rs143776183
rs7250615
rs3177137
rs111654958
rs117350146
rs75226807
rs74994909
rs2231984
rs2231985
rs117847451
rs2231993
rs75357755
rs2231997
rs2158004
rs2106660
rs8109947
rs999454
rs2872205
rs2301659
rs2301660
rs1476505
rs61750860
rs139895115
rs4808876
rs111304645
rs117039640
rs10415986
rs2301661
rs2301662
rs2003449
rs739577
rs7497
rs9304958
rs62138075
rs16995785
rs62138076
rs146765796
rs112279424
rs143579538
rs4600580
rs28714268
rs4522526
rs10410004
rs73004815
rs886204
rs117168727
rs7253644
rs138931645
rs10407590
rs144269719
rs142604911
rs62138079
rs117094514
rs56687216
rs56245612
rs11540741
rs1064351
rs1122821
rs76918953
rs148386647
rs73004821
rs4808883
rs11671615
rs10415595
rs10404960
rs12162256
rs149888496
rs143870482
rs73529173
rs76369449
rs112032751
rs35231111
rs182106573
rs113306754
rs79106957
rs4808884
rs10408750
rs77504024
rs114959574
rs73529176
rs12463263
rs145959546
rs34209036
rs56303921
rs67582759
rs56284162
rs117678719
rs57955701
rs117058954
rs7252628
rs1001391
rs139820445
rs529806438
rs550072731
rs8109503
rs8113712
rs4808886
rs4808887
rs4808888
rs111807928
rs4239638
rs10408828
rs4808167
rs4808889
rs4808890
rs2872393
rs8111761
rs113604794
rs75343058
rs143440982
rs4808168
rs4808169
rs8108823
rs8109105
rs62138084
rs12976783
rs73004835
rs77108712
rs112502792
rs113663053
rs4808891
rs34086136
rs62138086
rs144188381
rs4808892
rs4808170
rs8106237
rs74182616
rs7255540
rs117118555
rs10854004
rs117559406
rs10426605
rs148321348
rs117994274
rs11085247
rs77220774
rs8107145
rs8112191
rs62138087
rs2107263
rs7249453
rs79597974
rs11085249
rs4808895
rs4808172
rs12016
rs77185426
rs3810444
rs77733772
rs73006908
rs3180770
rs11671696
rs2269869
rs4808900
rs35748113
rs8111635
rs73006914
rs11878368
rs74574826
rs62138089
rs16995852
rs12978990
rs2313736
rs4808902
rs112488306
rs7253244
rs1124921
rs2013813
rs1079543
rs79897842
rs77383406
rs55722325
rs116953419
rs76496920
rs113189113
rs112871667
rs77636193
rs1859267
rs2240094
rs118108943
rs10422335
rs149682557
rs9304959
rs10405189
rs2285851
rs7259510
rs117986951
rs12975754
rs143729015
rs12978822
rs141292672
rs9676917
rs138074954
rs75169368
rs11666120
rs4808904
rs4808905
rs4808906
rs4808176
rs10416783
rs8111634
rs117143105
rs2240095
rs8112565
rs8112566
rs6511010
rs4808907
rs10854005
rs143788787
rs4808177
rs150139007
rs8109654
rs117628763
rs79301666
rs58514603
rs144605657
rs2269806
rs11670204
rs11666006
rs553913291
rs8101529
rs8106146
rs143482307
rs2269807
rs77945314
rs4808179
rs12979565
rs11671014
rs8104799
rs59094007
rs6511011
rs79135289
rs117249822
rs1004079
rs73008942
rs2158320
rs150919799
rs7252615
rs8104754
rs11666340
rs6511014
rs4808911
rs10403222
rs10423815
rs929215
rs7258637
rs11549381
rs11666234
rs11667170
rs6511015
rs6511017
rs2872394
rs4808913
rs8110629
rs11670239
rs11670430
rs146632000
rs916898
rs143694751
rs8103431
rs10410451
rs10409164
rs8107710
rs75386639
rs16995885
rs6511018
rs12985799
rs78796446
rs145247253
rs10403272
rs7250131
rs4808916
rs113429338
rs8102294
rs4808182
rs4808917
rs147319504
rs7256648
rs8100136
rs11672942
rs140211234
rs12975676
rs7255937
rs7259609
rs77726349
rs7248399
rs7248651
rs7248771
rs757220
rs757221
rs757222
rs12979841
rs149558743
rs80319627
rs117117558
rs573198824
rs10410568
rs10410399
rs10405635
rs80341032
rs79910741
rs79370048
rs2012318
rs1007483
rs12971493
rs11666627
rs4632263
rs148061682
rs117447119
rs12977069
rs140966157
rs4808184
rs11668620
rs34992005
rs117895481
rs16994664
rs117380638
rs10417974
rs10221504
rs7257635
rs10422906
rs10423742
rs10404627
rs55640031
rs111247238
rs12976302
rs12975470
rs17214879
rs72993464
rs72993466
rs11729
rs79942269
rs45467802
rs756791
rs756792
rs3787041
rs72993474
rs4808923
rs10421019
rs35657593
rs72993480
rs10410223
rs112469033
rs6511019
rs7246238
rs148343196
rs6511020
rs8099994
rs4808924
rs62135465
rs10415987
rs75031662
rs6511021
rs112586252
rs72993489
rs7408301
rs964132
rs10414676
rs118087714
rs34854275
rs3826994
rs3746259
rs75173435
rs77104775
rs117570374
rs80246371
rs2040561
rs2040562
rs10417318
rs4808925
rs3761082
rs3826993
rs192068748
rs183389234
rs117990363
rs117216156
rs75140521
rs116930377
rs116955580
rs4808926
rs28406304
rs7253352
rs111620326
rs112104901
rs111938093
rs77730920
rs10421947
rs16995922
rs10402074
rs11669988
rs74622169
rs2238663
rs143597015
rs3729771
rs2238664
rs3729767
rs2238665
rs79450886
rs79218662
rs117526729
rs7248977
rs75746498
rs11666960
rs28451834
rs11670800
rs28672836
rs138367679
rs35392445
rs146108854
rs66725322
rs7253645
rs11879715
rs11672862
rs112135402
rs6511022
rs113344618
rs66661132
rs111701515
rs58190593
rs60450968
rs28584534
rs28637041
rs59829545
rs7251648
rs57157462
rs11085252
rs10854006
rs2157849
rs7360000
rs12462713
rs67801643
rs7256766
rs118102754
rs12162274
rs7257072
rs12162246
rs2157850
rs1985805
rs76423806
rs2006991
rs1124855
rs11878301
rs2006978
rs2006975
rs78350791
rs114681259
rs67868334
rs76048349
rs12975566
rs151185839
rs117789611
rs1005980
rs74841230
rs11880550
rs114919641
rs117978125
rs12610124
rs1005981
rs1005982
rs4471820
rs74338872
rs11882061
rs11671619
rs1006057
rs2283618
rs2283619
rs12978533
rs2283620
rs73535580
rs66907536
rs117078633
rs2283621
rs3890384
rs67845377
rs74635353
rs2283622
rs72997105
rs7249142
rs79656319
rs12981109
rs117751357
rs11669860
rs34799779
rs11085253
rs11085254
rs10854008
rs12610388
rs11085255
rs59879593
rs34719098
rs11672144
rs12975096
rs12974661
rs12974672
rs12975253
rs12975290
rs7260127
rs73922816
rs1858846
rs759999
rs741706
rs55994803
rs2238666
rs4808927
rs2238667
rs2238668
rs2314034
rs2283623
rs2283624
rs2283625
rs61061000
rs12978193
rs7256811
rs79406197
rs12980955
rs60636572
rs59953916
rs12980269
rs72997146
rs10854009
rs11085256
rs2314035
rs151117356
rs7250930
rs7250650
rs11671119
rs62135497
rs12975034
rs10417796
rs10418053
rs76388262
rs76662694
rs539
rs7252538
rs1050544
rs10896
rs7256802
rs3819575
rs3819576
rs3819577
rs3819578
rs67239864
rs79222332
rs11085257
rs73537429
rs11085258
rs2238669
rs112511093
rs10854010
rs10854011
rs756793
rs143179762
rs12972894
rs2239369
rs2239370
rs2238670
rs2238671
rs45560433
rs76682873
rs8101388
rs71332145
rs68147405
rs62135499
rs72997174
rs10417783
rs142855388
rs11668300
rs10854012
rs11668319
rs4808185
rs4808186
rs11669408
rs3787040
rs66764858
rs67238925
rs12609573
rs73537449
rs12981160
rs79508475
rs6511023
rs8100480
rs72997193
rs73537455
rs73537457
rs10408395
rs75399361
rs12459686
rs60164086
rs78678276
rs3761081
rs78454476
rs3761080
rs150815224
rs62135502
rs79003009
rs1050483
rs34282046
rs2283626
rs2283627
rs112923502
rs10401713
rs144693432
rs148503973
rs75013671
rs10409380
rs10403193
rs149740483
rs3761078
rs75833713
rs77956865
rs10424365
rs1802498
rs76751042
rs1859056
rs8100140
rs12610057
rs10409894
rs56758691
rs12982158
rs56007657
rs79573461
rs113571327
rs10412238
rs28618105
rs73537466
rs12461092
rs74623884
rs80290080
rs7250569
rs62135543
rs3761077
rs149446211
rs116953692
rs2228603
rs12459735
rs7250310
rs4808187
rs147176206
rs140276926
rs11667950
rs77720510
rs111280672
rs112254184
rs79446171
rs112014012
rs8102111
rs77341319
rs151210746
rs34346921
rs2188883
rs2238672
rs2238673
rs2238674
rs2238675
rs10426537
rs10406347
rs10406659
rs28508263
rs28409009
rs28475118
rs28446016
rs1859055
rs11668734
rs11668677
rs28510494
rs112823387
rs8100866
rs10403859
rs142099612
rs146365111
rs75072017
rs142864889
rs34673002
rs11672216
rs10424369
rs2228600
rs141368421
rs138990089
rs142240489
rs117835593
rs28838696
rs28393849
rs28541794
rs17215684
rs28628330
rs111067289
rs13345554
rs2229851
rs4353576
rs73922843
rs80306943
rs62135547
rs11671527
rs10411761
rs10413570
rs150246293
rs10418279
rs13344556
rs35583425
rs75235904
rs139589404
rs10402294
rs79396655
rs114674887
rs10408021
rs113219907
rs10414343
rs10416080
rs111492783
rs4563151
rs112219496
rs111444407
rs7253952
rs4808931
rs10417330
rs4808932
rs145876852
rs8108777
rs10423659
rs10423874
rs143310043
rs55989964
rs1064395
rs116933433
rs10401714
rs77678881
rs4808933
rs72999030
rs10407933
rs16996008
rs114158179
rs114182736
rs116995732
rs149232641
rs144440030
rs72999033
rs56044734
rs3752170
rs55762233
rs141246392
rs145531491
rs112339374
rs2074295
rs2106864
rs4808934
rs10414986
rs10414990
rs56135441
rs7257875
rs10422893
rs79477190
rs141026619
rs10403273
rs117397390
rs2074296
rs2074297
rs74695215
rs8105094
rs8105984
rs10426780
rs74182629
rs138026667
rs143372544
rs117284756
rs2074298
rs117877390
rs58542926
rs72999063
rs2074299
rs2074300
rs12974359
rs2074301
rs2074302
rs2074303
rs2074305
rs2074307
rs116904583
rs148169856
rs10419998
rs10419245
rs11669578
rs735273
rs8103496
rs11882123
rs74182631
rs2017964
rs757346
rs60892661
19:19387743_A_C
rs2074551
rs17750998
rs8107974
rs17683766
rs62135549
rs8101938
rs143050821
rs2301784
rs17751021
rs58196025
rs6511026
rs118185961
rs11671506
rs6511027
rs2269873
rs117136297
rs35431065
rs79515525
rs10407952
rs112860492
rs6511028
rs7254748
rs10418051
rs4808937
rs144637896
rs4808938
rs11668749
rs10409234
rs139939878
rs142517328
rs118064953
rs139984486
rs113610638
rs7254927
rs2023882
rs2023883
rs76564050
rs74182632
rs74182633
rs79272891
rs12979148
rs74182634
rs11666553
rs74182635
rs10401969
rs2301785
rs147962202
rs118186245
rs117162109
rs4808939
rs4808193
rs117961479
rs4808940
rs4808941
rs150543928
rs2315022
rs142705140
rs2301786
rs3752201
rs1010207
rs74317508
rs2240117
rs739846
rs12983137
rs144341325
rs4808942
rs4808943
rs140039419
rs1859287
rs2285859
rs116996041
rs78844461
rs2315024
rs57962361
rs12459676
rs11668104
rs2315025
rs148689063
rs8108647
rs147591536
rs75707544
rs57653580
rs7259434
rs186896134
rs12976025
rs12977937
rs3934667
rs4539728
rs150821427
rs12460764
rs139271543
rs117924058
rs7247263
rs10402661
rs7246748
rs145867049
rs117149976
rs74182637
rs7254230
rs143848304
rs4808194
rs111234557
rs183219284
rs150558340
rs34351431
rs62135552
rs145521804
rs148345090
rs7247309
rs3764567
rs1009136
rs148655849
rs67720221
rs12985655
rs146611466
rs74182638
rs150156772
rs112701080
rs144541840
rs17751109
rs8103197
rs117923614
rs147714004
rs117394920
rs189266677
rs11085259
rs12463074
rs769267
rs76421379
rs757000
rs147330779
rs757001
19:19449603_G_C
19:19449603_G_A
rs2074090
rs117955413
rs62135554
rs2074091
rs117130776
rs2301668
19:19452763_G_T
19:19452763_G_A
rs2965191
rs2301669
rs2301670
rs149460619
rs74441484
rs2965193
rs8102280
rs144913439
rs35824797
rs148881126
rs58489806
rs34858588
rs2905421
rs143290323
rs968525
rs10421505
rs146780714
rs12982276
rs79277503
rs75978913
rs11085261
rs74889720
rs11672355
rs117707508
rs3752150
rs9304960
rs2301671
rs62135557
rs117901585
rs117386879
rs2285626
rs150296001
rs2285627
rs2285628
rs118029212
rs2965196
rs117970794
rs13964
rs15622
rs117586941
rs10403731
rs150611575
rs1985109
rs139705966
rs149949337
rs10419672
rs140748344
rs6511032
rs2905423
rs2965198
rs111745943
rs2905424
rs7250312
rs74182639
rs2965199
rs7258508
rs7257931
rs2905425
rs2965200
rs4808196
rs8101499
rs146659542
rs56255430
rs2905426
rs2905427
rs2074088
rs144024112
rs2315279
rs2315281
rs4808948
rs2315283
rs150943169
rs34538000
rs2965175
rs2905430
rs2905431
rs59148799
rs10417312
rs2905432
rs4808949
rs12984002
rs35418933
rs34277109
rs78813742
rs12973258
rs140452527
rs144467458
rs78459730
rs186445281
rs2965180
rs149983264
rs76009508
rs146478617
rs150268548
rs113618911
rs117400786
rs62136975
rs2905435
rs1858999
rs756998
rs144131863
rs140907754
rs150137930
rs74604097
rs117131852
rs60321073
rs145582602
rs10408875
rs17288409
rs10415849
rs36045507
rs111406374
rs56241616
rs142966439
rs10424702
rs74181134
rs140109379
rs12462698
rs113920263
rs140529960
rs10408596
rs141404410
rs111901094
rs35156688
rs376005345
rs369338630
rs188552254
rs138210561
rs149598567
rs1000237
rs150784017
rs4808950
rs143756915
rs2965189
rs2916069
rs139786943
rs2965188
rs77688779
rs2965187
rs139401002
rs193058519
rs149196188
rs141696446
rs2965185
rs140371874
rs150380367
rs146012974
rs146175754
rs2916073
rs1469713
rs1469712
rs2916074
rs145470991
rs74589577
rs11668386
rs76887074
rs11669516
rs148795149
rs74181137
rs145406383
rs145726203
rs117558478
rs80210300
rs150083742
rs78917091
rs147538624
rs117844196
rs148738904
rs8182472
rs79086869
rs78214315
rs36113815
rs117261566
rs75180776
rs11669204
rs139466513
rs79207461
rs140834376
rs147797033
rs117868357
rs34498230
rs116539162
rs4808199
rs2965183
rs2916076
rs142890320
rs117004370
rs139532966
rs150259507
rs186148114
rs34647936
rs2965182
rs148286564
rs79954596
rs80079826
rs139613374
rs142919299
rs78261965
rs145086781
rs147590031
rs12975119
rs145907079
rs75059995
rs76801207
rs143644113
rs148092045
rs117533175
rs139508959
rs149700951
rs4808955
rs148407077
rs144464958
rs148252443
rs118082073
rs4808200
rs74254020
rs143983466
rs149857587
rs10410664
rs76568394
rs60003758
rs149298732
rs144569185
rs118125823
rs150905055
rs150033876
rs117737752
rs12971734
rs10414830
rs12972397
rs118084110
rs149243705
rs116882085
rs565854831
rs142024496
rs147904356
rs7256149
rs148895439
rs12610581
rs4808957
rs12977524
rs4808202
rs4808203
rs77263849
rs7250658
rs118159216
rs147971125
rs4808959
rs28720066
rs147501762
rs138279400
rs9917108
rs146312321
rs143507493
rs118029519
rs4808960
rs181617846
rs145753211
rs2163805
rs2163804
rs78368617
rs138788791
rs4808961
rs117856697
rs148494927
rs1808653
rs2099334
rs73002956
rs150309437
rs754255
rs117352185
rs10405625
rs145702982
rs141839658
rs117109185
19:19580964_G_A
rs113070129
rs139602107
rs150938498
rs6511036
rs73002960
rs116890892
rs138312851
rs117283263
rs118143853
rs747050
rs117416430
rs138976249
rs149910184
rs117639804
rs146877425
rs140976279
rs1465695
rs148037950
rs117851139
rs150537243
rs146193648
rs144533130
rs146597377
rs10401193
rs149820243
rs145828578
rs10404728
rs142344339
rs75024703
rs10419912
rs2315610
rs143891175
rs190545587
rs145401932
rs4808963
rs117189003
rs376994464
rs149105279
rs142229778
rs79879961
rs116983443
rs118013768
rs751858
rs751856
rs4808964
rs146491481
rs2288852
rs1865034
rs2099333
rs7508358
rs7508458
rs2082421
rs1047361
rs138530563
rs6511038
rs12609599
rs10402451
rs3794990
rs3794991
rs3794992
rs3794993
rs892022
rs892021
rs57009615
rs114241330
rs117920390
rs3752151
rs1063966
rs1054284
rs2033481
rs6626
rs1054308
rs148458424
rs10282
rs6909
rs2016894
rs56273306
rs10402627
rs113365218
rs118095054
rs34183201
rs372849265
rs186154579
rs7250893
rs75846021
rs7252888
rs141177388
rs113363022
rs151061410
rs7253807
rs116868499
rs4808965
rs117033706
rs117509636
rs141694039
rs189466131
rs145929776
rs113611839
rs148733820
rs45631650
rs117921690
rs117392587
rs148161897
rs142015390
rs4808967
rs76221430
rs150655964
rs144869802
rs112806957
rs56397647
rs10422819
rs137912279
rs34539063
rs2304098
rs1054930
rs150096634
rs11670882
rs4808208
rs12981405
rs199854196
rs8102502
rs139958428
rs7252453
rs2304097
rs10402308
rs73924805
rs7245983
rs16996148
rs74585973
rs144661354
rs34123065
rs17216525
rs892023
rs17216588
rs142744226
rs34755166
rs12974028
rs17216693
rs143988316
rs111233315
rs12985293
rs8109130
rs8109618
rs73004920
rs78916915
rs8113107
rs112452431
rs150824230
rs7249692
rs7249319
rs6511040
rs73004926
rs750216
rs750215
rs76337800
rs57368710
rs111638025
rs8108705
rs73004933
rs113611178
rs2872970
rs8113221
rs1865036
rs117203123
rs12985142
rs75063087
rs8103250
rs118082414
rs9304962
rs10221485
rs6511041
rs62137778
rs12982628
rs148211708
rs111643510
rs144794347
rs148526446
rs142292565
rs150133527
rs148840057
rs145949752
rs141587117
rs59350672
rs12981270
rs117623836
rs117316432
rs34324119
rs183868687
rs113720167
rs62137783
rs79860015
rs79257887
rs144583694
rs138528986
rs7252981
rs112107493
rs140789220
rs12977917
rs143115527
rs12462757
rs145606687
rs144078850
rs140854328
rs146706622
rs150303939
rs73004951
rs146669988
rs143255555
rs147482931
rs150618940
rs111405812
rs34424437
rs143425288
rs76572785
rs145499426
rs150932566
rs146902124
rs117171447
rs111724333
rs112286031
rs16982921
rs113497924
rs113276622
rs7245672
rs150778066
rs139069372
rs149907755
rs12608729
rs78428169
rs143748444
rs140968036
rs17217098
rs111478274
rs144527782
rs148453480
rs150530667
rs76258847
rs35844778
rs147777103
rs150064109
rs146810822
rs140617745
rs112776111
rs138102987
rs149506099
rs147341417
rs35842591
rs151109851
rs16996174
rs79978969
rs34316527
rs146592260
rs149132827
rs80341635
rs139585919
rs73004959
rs146891275
rs139694972
rs113239535
rs140998550
rs35553578
rs73004962
rs62137816
rs112529284
rs76331766
rs141310201
rs12611058
rs117286556
rs76636151
rs147997727
rs79731925
rs150496710
rs141581526
rs146388406
rs111941379
rs739461
rs8099944
rs73004966
rs192774213
rs73004967
rs117350887
rs147845493
rs16994684
rs34725331
rs149096890
rs76497319
rs141517302
rs62137820
rs10417097
rs10416924
rs1476459
rs57504626
rs143064540
rs16996185
rs112445985
rs1968047
rs148542886
rs151023030
rs12610185
rs12610191
rs75251832
rs143391745
rs148383883
rs78780884
rs150881394
rs7252228
rs10500212
rs8110266
rs117253668
rs186233615
rs10403759
rs58847337
rs150096858
rs6511046
rs73004975
rs149436014
rs34096655
rs35437712
rs12976826
rs62137822
rs140581049
rs138574074
rs149378107
rs8101679
rs4808974
rs7247594
rs7247165
rs1054685
rs34316070
rs146064595
rs33982830
rs139102507
rs2002318
rs873870
rs145890344
rs880090
rs148417549
rs11879838
rs12609436
rs8113682
rs11878202
rs10407283
rs7248200
rs117038725
rs2304128
rs2304129
rs56083851
rs117798850
rs62134460
rs115205560
rs113712235
rs45458192
rs2043293
rs7248885
rs3794995
rs79244208
rs4808975
rs145908681
rs3794996
rs10405234
rs10423311
rs892035
rs140566569
rs117239020
rs189630516
rs1433079
rs35445661
rs118047008
rs2288865
rs892036
rs2288867
rs3752152
rs35035906
rs80083882
rs186424725
rs11667828
rs77007904
rs28635562
rs75386047
rs6511047
rs146284512
rs10421328
rs74181147
rs75780843
rs12974308
rs35449009
rs12976582
rs12982049
rs74181148
rs7249670
rs78158256
rs74181149
rs35801717
rs34558847
rs58434384
rs12983292
rs76834787
rs16996227
rs2304130
rs4808209
rs74181150
rs74181151
rs11670710
rs12980482
rs145603680
rs1529714
rs56408111
rs74432219
rs35792080
rs7247142
rs7247433
rs7251924
rs368365688
rs143333049
rs4808979
rs4808981
rs10402516
rs12981165
rs12984303
rs12973774
rs141831412
rs146462698
rs11668103
rs11668053
rs11668131
rs186865147
rs12974886
rs73006714
rs112547871
rs139874907
rs58457510
rs78876985
rs34554175
rs11669365
rs12976071
rs73006717
rs115173693
rs12977125
rs12979491
rs12977692
rs12984377
rs76530229
rs67433524
rs12972143
rs144434116
rs146663133
rs8107026
rs8106945
rs8110701
rs35352269
rs34533749
rs148085676
rs76935908
rs150793771
rs12971399
rs12971661
rs12981665
rs11669075
rs12984032
rs4284750
rs8102530
rs11671066
rs73006731
rs12983199
rs113535285
rs12978668
rs34575363
rs12984134
rs73006734
rs66969937
rs11669761
rs9749615
rs11085268
rs34352974
rs35538718
rs12972505
rs66522026
rs34984663
rs74181153
rs12980676
rs147996165
rs57119263
rs11669303
rs8112048
rs72620571
rs56093876
rs12608993
rs183315141
rs17699261
rs12986120
rs56129543
rs59067721
rs1061270
rs3207975
rs7246866
rs74349485
rs12973901
rs117335191
rs7257691
rs7259055
rs11085270
rs117827110
rs2315285
rs2013561
rs2013571
rs1978716
rs12984272
rs12984880
rs144371346
rs76417397
rs56167115
rs73006760
rs73006763
rs60742053
rs2163813
rs36006965
rs12982273
rs11665940
rs17699333
rs55882648
rs117507478
rs200536780
rs7256739
rs4281843
rs34761854
19:19839801_G_A
rs10420120
rs4621106
rs247780
rs11085271
rs247779
rs12608822
rs247778
rs247777
rs247776
rs247775
rs1979263
rs247774
rs117116023
rs117602372
rs78306622
rs8106778
rs247773
rs247772
rs247771
rs150493367
rs8110890
rs247770
rs75037866
rs34523360
rs10426801
rs171574
rs247767
rs247766
rs247765
rs117229912
rs149146022
rs247763
rs1540593
rs247762
rs16996277
rs247760
rs247799
rs117631450
rs7256487
rs7256992
rs247797
rs73006787
rs8099910
rs79377739
rs899565
rs247795
rs8101110
rs8104983
rs8105210
rs8105213
rs2023414
rs247794
rs35075703
rs10418343
rs12976458
rs247793
rs247792
rs7259104
rs247791
rs72620572
rs10425230
rs36030267
rs62134510
rs1351289
rs247790
rs8103257
rs247789
rs247788
rs247787
rs247786
rs8106607
rs2021824
rs7253219
rs12978952
rs7256713
rs75270598
rs73541375
rs12611148
rs12975699
rs10403620
rs7251035
rs35844933
rs247784
rs78192660
rs247783
rs11671163
rs152337
rs152338
rs247782
rs79612782
rs57538920
rs12609545
rs35042916
rs80056360
rs247781
rs113484869
rs248966
rs11085273
rs248967
rs248968
rs248969
rs248970
rs248971
rs166018
rs247758
rs247757
rs145883726
rs185062
rs8110856
rs247756
rs112378230
rs7247299
rs61483134
rs247755
rs8106763
rs141103290
rs11672423
rs34500783
rs12977842
rs73526734
rs8110431
rs248936
rs117498954
rs10403362
rs145555063
rs117486621
rs74999379
rs248937
rs75089967
rs4808983
rs55705533
rs248939
rs248940
rs56760654
rs248941
rs248942
rs149672219
rs12459977
rs117757508
rs145702266
rs248943
rs78025
rs737195
rs7260393
rs248944
rs16996320
rs10422520
rs248945
rs28422180
rs248946
rs248947
rs187108783
rs371599436
rs248948
rs248950
rs74683227
rs12327770
rs248951
rs248952
rs248954
rs248955
rs116917792
rs248930
rs248931
rs11085277
rs23654
rs75200790
rs248932
rs248933
rs248934
rs148810877
rs248935
rs3762190
rs12710110
rs2878398
rs2335360
rs4990741
rs10407920
rs4808986
rs16996360
rs4808988
rs116324412
rs3087767
rs7246983
rs12975121
rs72620573
rs79509326
rs149334214
rs4808989
rs7252985
rs4808991
rs73008613
rs12460567
rs7256535
rs8111421
rs6511050
rs35280091
rs34277739
rs72620574
rs8108416
rs148411072
rs73008616
rs35018071
rs10412409
rs8106100
rs8109240
rs9710482
rs12973032
rs2304171
rs11878280
rs74254028
rs10418155
rs10419635
rs4808992
rs4808993
rs61302676
rs60041535
rs7248808
rs10854013
rs10412885
rs75305311
rs2335362
rs151242358
rs59678429
rs919785
rs7246727
rs4808995
rs72620575
rs111956051
rs74329664
rs10404296
rs146337906
rs4808996
rs9676800
rs78329990
rs62135269
rs113134267
rs140724071
rs12975051
rs4808216
rs7255725
rs56043443
rs4808998
rs12977036
rs12975508
rs117469402
rs2335364
rs11085278
rs148985102
rs12052168
rs12461018
rs919784
rs8104136
rs142432474
rs6511053
rs62135271
rs34366671
rs117485149
rs12983372
rs145219556
rs28884245
rs116942606
rs7247625
rs7248612
rs7248721
rs7248062
rs74407243
rs143517257
rs143418104
rs10425359
rs2116889
rs12980778
rs1975165
rs62135274
rs61692909
rs140073242
rs4389259
rs12327878
rs3926422
rs1469702
rs1469701
rs58205702
rs1469700
rs79904687
rs66624169
rs142610544
rs4808221
rs4809002
rs4809003
rs7252427
rs10421280
rs59284055
rs7260247
rs150624847
rs12610390
rs10415754
rs2304169
rs113191396
rs60745231
rs7250258
rs10417812
rs10419574
rs2116888
rs112835612
rs74979032
rs7253016
rs73008641
rs28664038
rs7253407
rs7254355
rs149356605
rs28888982
rs10421447
rs115506409
rs58013871
rs182933895
rs58948242
rs117690719
rs12462641
rs10419205
rs57490026
rs78905151
rs8113576
rs8113694
rs10406883
rs79391487
rs73528999
rs10415179
rs77679830
rs79052387
rs73530906
rs16994693
rs114267591
rs10412710
rs8105329
rs8105482
rs111814443
rs117689945
rs73530911
rs73008647
rs73008648
rs74566193
rs7249318
rs10403255
rs2335365
rs2335366
rs4808222
rs8104555
rs3943792
rs2060239
rs2060238
rs187731878
rs7255064
rs76170783
rs73530927
rs73925530
rs4809005
rs112319728
rs75543118
rs77010331
rs8106559
rs12460570
rs12462916
rs149738615
rs145429625
rs4809006
rs73530932
rs10409069
rs58151139
rs66970424
rs2160156
rs2080261
rs2160157
rs1235628
rs7252079
rs1008112
rs2192619
rs2192620
rs2192621
rs2192622
rs2110589
rs77534477
rs11881376
rs10407726
rs7253941
rs141531256
rs28590063
rs117675947
rs4809007
rs28508418
rs117362196
rs59256401
rs60948789
rs118117744
rs7246569
rs7254283
rs111804024
rs8113346
rs60588790
rs1303719
rs10419102
rs11085281
```
