## Supplementary material for "Characterization of shared and ancestry-specific signals driving complex traits using multi-ancestry fine-mapping": s1.afreq

```
#CHROM	ID	REF	ALT	ALT_FREQS	OBS_CT
19	rs73003087	C	T	0.140159	1006
19	rs75726225	G	C	0.0318091	1006
19	rs758032	A	G	0.409543	1006
19	rs74254003	C	T	0.0755467	1006
19	rs80092606	C	T	0.0318091	1006
19	rs73003090	G	A	0.133201	1006
19	rs62138067	T	C	0.405567	1006
19	rs35514173	T	C	0.405567	1006
19	rs78890951	C	T	0.140159	1006
19	rs78324337	T	C	0.0238569	1006
19	rs1468461	T	C	0.658052	1006
19	rs1468462	C	A	0.403579	1006
19	rs8111633	G	A	0.0755467	1006
19	rs10403594	T	C	0.0755467	1006
19	rs144047937	G	A	0.0308151	1006
19	rs143776183	T	C	0.0109344	1006
19	rs7250615	C	T	0.139165	1006
19	rs3177137	T	C	0.487078	1006
19	rs111654958	C	T	0.0487078	1006
19	rs116891451	C	T	0.0308151	1006
19	rs117350146	T	C	0.0646123	1006
19	rs75226807	A	G	0.10338	1006
19	rs138595053	T	C	0.0129225	1006
19	rs2231984	G	T	0.0705765	1006
19	rs2231985	A	T	0.0705765	1006
19	rs2231992	C	T	0.0318091	1006
19	rs2231993	C	G	0.153082	1006
19	rs2231995	C	T	0.0129225	1006
19	rs75357755	G	T	0.0666004	1006
19	rs2231997	T	C	0.720676	1006
19	rs2158004	G	A	0.157058	1006
19	rs2106660	G	A	0.153082	1006
19	rs8109947	C	T	0.0666004	1006
19	rs150346158	C	T	0.0318091	1006
19	rs999454	G	A	0.0218688	1006
19	rs2872205	G	A	0.0208748	1006
19	rs2301659	G	T	0.463221	1006
19	rs2301660	C	T	0.463221	1006
19	rs1476505	G	C	0.220676	1006
19	rs61750860	G	T	0.0258449	1006
19	rs79331030	G	A	0.0139165	1006
19	rs4808876	C	A	0.497018	1006
19	rs111304645	A	G	0.131213	1006
19	rs146486690	G	A	0.0119284	1006
19	rs10415986	G	C	0.499006	1006
19	rs2301661	T	C	0.499006	1006
19	rs2301662	G	A	0.489066	1006
19	rs2003449	C	G	0.499006	1006
19	rs739577	C	T	0.163022	1006
19	rs7497	T	C	0.498012	1006
19	rs9304958	T	G	0.500994	1006
19	rs62138075	C	T	0.360835	1006
19	rs16995785	G	C	0.131213	1006
19	rs62138076	G	A	0.483101	1006
19	rs112279424	C	T	0.15507	1006
19	rs143579538	C	T	0.0198807	1006
19	rs4600580	G	A	0.084493	1006
19	rs28714268	T	C	0.494036	1006
19	rs4522526	C	T	0.084493	1006
19	rs10410004	C	T	0.49006	1006
19	rs73004815	G	A	0.0308151	1006
19	rs886204	T	C	0.699801	1006
19	rs117168727	C	T	0.0467197	1006
19	rs7253644	T	C	0.538767	1006
19	rs10407590	A	C	0.506958	1006
19	rs144269719	G	A	0.0447316	1006
19	rs111790312	G	A	0.0576541	1006
19	rs62138079	T	C	0.502982	1006
19	rs117094514	C	T	0.130219	1006
19	rs56687216	T	C	0.214712	1006
19	rs56245612	G	A	0.12326	1006
19	rs11540741	G	A	0.145129	1006
19	rs1064351	G	A	0.442346	1006
19	rs80316377	C	T	0.0536779	1006
19	rs1122821	A	G	0.446322	1006
19	rs76918953	C	T	0.0467197	1006
19	rs73004821	C	T	0.0228628	1006
19	rs4808883	T	C	0.348907	1006
19	rs11671615	C	T	0.122266	1006
19	rs10415595	A	G	0.33499	1006
19	rs10404960	G	A	0.229622	1006
19	rs12162256	G	A	0.23161	1006
19	rs149888496	A	G	0.166004	1006
19	rs73529173	C	T	0.168986	1006
19	rs139722156	C	T	0.0139165	1006
19	rs76369449	C	T	0.166004	1006
19	rs146647593	C	G	0.054672	1006
19	rs112032751	C	A	0.0427435	1006
19	rs35231111	T	C	0.168986	1006
19	rs113306754	A	T	0.0725646	1006
19	rs79106957	C	A	0.0705765	1006
19	rs4808884	G	A	0.224652	1006
19	rs73004826	G	A	0.0337972	1006
19	rs10408750	A	G	0.510934	1006
19	rs77504024	A	G	0.146123	1006
19	rs73529176	T	G	0.0894632	1006
19	rs12463263	T	C	0.704771	1006
19	rs34209036	G	A	0.205765	1006
19	rs56303921	C	G	0.335984	1006
19	rs67582759	G	A	0.204771	1006
19	rs7259170	G	A	0.0337972	1006
19	rs56284162	C	T	0.203777	1006
19	rs58615823	C	T	0.0337972	1006
19	rs117678719	G	A	0.0606362	1006
19	rs142320622	G	A	0.0168986	1006
19	rs57955701	T	G	0.0695825	1006
19	rs144745756	C	G	0.0248509	1006
19	rs117058954	C	T	0.0745527	1006
19	rs7252628	G	A	0.276342	1006
19	rs113757827	C	T	0.0337972	1006
19	rs1001391	T	A	0.0695825	1006
19	rs139820445	G	C	0.0815109	1006
19	rs145669626	A	G	0.0129225	1006
19	rs8109503	T	A	0.0994036	1006
19	rs8113712	T	C	0.630219	1006
19	rs4808886	G	A	0.419483	1006
19	rs4808887	T	C	0.419483	1006
19	rs4808888	G	A	0.409543	1006
19	rs111324516	G	A	0.0218688	1006
19	rs111807928	G	A	0.0616302	1006
19	rs4239638	C	A	0.417495	1006
19	rs10408828	G	A	0.354871	1006
19	rs4808167	A	T	0.4334	1006
19	rs4808889	G	T	0.0616302	1006
19	rs4808890	T	C	0.416501	1006
19	rs2872393	A	T	0.0168986	1006
19	rs8111761	T	C	0.416501	1006
19	rs116845972	T	A	0.0119284	1006
19	rs113604794	C	T	0.0168986	1006
19	rs143440982	G	A	0.0497018	1006
19	rs4808168	A	C	0.414513	1006
19	rs4808169	C	T	0.349901	1006
19	rs8108823	A	T	0.411531	1006
19	rs8109105	G	A	0.411531	1006
19	rs62138084	C	T	0.143141	1006
19	rs12976783	C	T	0.446322	1006
19	rs142049573	G	A	0.00795229	1006
19	rs73004835	G	A	0.176938	1006
19	rs73004836	A	G	0.0308151	1006
19	rs112502792	G	C	0.0606362	1006
19	rs113663053	G	C	0.0168986	1006
19	rs4808891	C	T	0.379722	1006
19	rs34086136	T	C	0.446322	1006
19	rs113104285	A	G	0.0208748	1006
19	rs62138086	C	T	0.0626243	1006
19	rs144188381	G	A	0.0586481	1006
19	rs149891723	G	C	0.0715706	1006
19	rs4808892	G	A	0.0606362	1006
19	rs141331597	G	A	0.00795229	1006
19	rs145174247	A	G	0.00695825	1006
19	rs4808170	C	T	0.449304	1006
19	rs143608213	G	A	0.00497018	1006
19	rs8106237	A	G	0.442346	1006
19	rs74182616	A	G	0.0447316	1006
19	rs7255540	A	G	0.23161	1006
19	rs113861425	G	T	0.0208748	1006
19	rs117118555	C	T	0.0149105	1006
19	rs10854004	T	C	0.439364	1006
19	rs117559406	G	T	0.0536779	1006
19	rs10426605	G	T	0.494036	1006
19	rs149131576	G	A	0.00894632	1006
19	rs148321348	C	T	0.0407555	1006
19	rs117994274	G	A	0.0149105	1006
19	rs11085247	G	A	0.256461	1006
19	rs77220774	A	G	0.0536779	1006
19	rs8107145	A	C	0.440358	1006
19	rs8112191	G	A	0.462227	1006
19	rs62138087	G	A	0.0377734	1006
19	rs10164302	T	G	0.0745527	1006
19	rs73004898	C	A	0.0765408	1006
19	rs2107263	G	A	0.769384	1006
19	rs73004899	A	G	0.0765408	1006
19	rs7249453	T	A	0.507952	1006
19	rs11085249	A	G	0.884692	1006
19	rs4808171	A	C	0.0765408	1006
19	rs4808895	C	G	0.883698	1006
19	rs4808172	C	A	0.801193	1006
19	rs12016	A	T	0.746521	1006
19	rs185606675	G	T	0.00994036	1006
19	rs73006907	C	T	0.0765408	1006
19	rs3810444	T	A	0.0487078	1006
19	rs77733772	C	T	0.0109344	1006
19	rs73006908	C	A	0.0298211	1006
19	rs4808896	G	A	0.0765408	1006
19	rs4808897	G	A	0.0765408	1006
19	rs3180770	G	A	0.751491	1006
19	rs55678828	T	C	0.0765408	1006
19	rs111636327	C	T	0.0785288	1006
19	rs11671696	C	T	0.790258	1006
19	rs4808899	T	C	0.0765408	1006
19	rs2269869	G	A	0.785288	1006
19	rs4808900	A	G	0.791252	1006
19	rs35748113	C	T	0.0447316	1006
19	rs8111635	A	G	0.751491	1006
19	rs73006914	C	T	0.0457256	1006
19	rs11878368	C	T	0.746521	1006
19	rs62138089	G	A	0.0387674	1006
19	rs16995852	G	A	0.0397614	1006
19	rs12978990	T	C	0.879722	1006
19	rs2313736	T	A	0.829026	1006
19	rs4808902	G	A	0.829026	1006
19	rs112488306	G	A	0.0506958	1006
19	rs7253244	C	A	0.751491	1006
19	rs56141206	A	G	0.0765408	1006
19	rs1124921	G	A	0.752485	1006
19	rs2013813	T	C	0.868787	1006
19	rs1079543	C	T	0.751491	1006
19	rs73006925	T	C	0.0526839	1006
19	rs113767222	C	T	0.0765408	1006
19	rs79897842	C	T	0.0109344	1006
19	rs77383406	C	A	0.0109344	1006
19	rs55722325	A	T	0.151093	1006
19	rs113189113	G	A	0.0437376	1006
19	rs112871667	C	T	0.115308	1006
19	rs73006928	C	T	0.0765408	1006
19	rs1859267	A	T	0.746521	1006
19	rs2240094	C	T	0.752485	1006
19	rs10422335	C	T	0.746521	1006
19	rs149682557	C	A	0.028827	1006
19	rs9304959	T	C	0.829026	1006
19	rs10405189	T	C	0.752485	1006
19	rs2285851	G	T	0.829026	1006
19	rs7259510	C	T	0.743539	1006
19	rs117986951	G	A	0.0387674	1006
19	rs12975754	A	G	0.746521	1006
19	rs147143138	C	T	0.00596421	1006
19	rs112693319	G	A	0.0765408	1006
19	rs144389044	C	T	0.0159046	1006
19	rs116962777	G	A	0.0149105	1006
19	rs145717049	C	T	0.0119284	1006
19	rs143729015	G	A	0.0427435	1006
19	rs12978822	A	C	0.752485	1006
19	rs566829941	C	T	0.00596421	1006
19	rs141292672	C	T	0.0387674	1006
19	rs9676917	G	A	0.751491	1006
19	rs138074954	G	A	0.151093	1006
19	rs75169368	T	C	0.0109344	1006
19	rs144016345	G	A	0.00994036	1006
19	rs4808904	T	G	0.746521	1006
19	rs4808905	C	T	0.746521	1006
19	rs4808906	C	G	0.751491	1006
19	rs4808176	A	G	0.868787	1006
19	rs10416783	A	G	0.752485	1006
19	rs8111634	A	G	0.752485	1006
19	rs117143105	A	C	0.178926	1006
19	rs2240095	G	A	0.767396	1006
19	rs8112565	A	G	0.76839	1006
19	rs8112566	A	C	0.76839	1006
19	rs6511010	A	G	0.767396	1006
19	rs4808907	C	T	0.76839	1006
19	rs10854005	A	G	0.762425	1006
19	rs117982956	G	A	0.0159046	1006
19	rs4808177	G	C	0.895626	1006
19	rs4808178	A	G	0.0785288	1006
19	rs8109654	C	T	0.762425	1006
19	rs73008923	C	G	0.0765408	1006
19	rs2269806	G	A	0.84493	1006
19	rs117712409	A	G	0.00994036	1006
19	rs11670204	T	A	0.762425	1006
19	rs11666006	C	T	0.083499	1006
19	rs8101529	A	G	0.762425	1006
19	rs138506787	G	A	0.0139165	1006
19	rs73008928	C	T	0.0765408	1006
19	rs118104025	G	T	0.0149105	1006
19	rs8106146	T	G	0.76839	1006
19	rs143482307	A	G	0.0109344	1006
19	rs2269807	G	A	0.895626	1006
19	rs73008930	T	C	0.0765408	1006
19	rs73008934	T	C	0.0765408	1006
19	rs146671683	A	G	0.0188867	1006
19	rs4808179	G	A	0.845924	1006
19	rs12979565	C	T	0.762425	1006
19	rs73008939	T	C	0.0765408	1006
19	rs11671014	T	C	0.0109344	1006
19	rs8104799	T	C	0.76839	1006
19	rs59094007	A	G	0.0397614	1006
19	rs6511011	G	A	0.767396	1006
19	rs79135289	G	A	0.0397614	1006
19	rs4808909	C	G	0.082505	1006
19	rs1004079	G	A	0.0397614	1006
19	rs73008942	G	A	0.0457256	1006
19	rs2158320	A	G	0.84493	1006
19	rs150919799	C	T	0.0109344	1006
19	rs7252615	C	T	0.884692	1006
19	rs117973532	G	A	0.0437376	1006
19	rs73008945	C	T	0.0765408	1006
19	rs8104754	A	T	0.76839	1006
19	rs73008949	C	G	0.0765408	1006
19	rs4808180	G	T	0.0765408	1006
19	rs11666340	C	T	0.762425	1006
19	rs73008958	C	T	0.0765408	1006
19	rs6511014	G	C	0.76839	1006
19	rs141938085	C	A	0.0139165	1006
19	rs145731910	G	A	0.0139165	1006
19	rs73008960	G	T	0.0765408	1006
19	rs142816550	C	T	0.0328032	1006
19	rs4808910	G	A	0.0775348	1006
19	rs4808911	C	G	0.84493	1006
19	rs115472139	A	G	0.0765408	1006
19	rs10403222	C	G	0.767396	1006
19	rs10423815	T	C	0.769384	1006
19	rs4808912	C	G	0.0765408	1006
19	rs929215	C	T	0.762425	1006
19	rs7258637	C	T	0.762425	1006
19	rs36039745	C	A	0.0109344	1006
19	rs11549381	G	A	0.140159	1006
19	rs11549380	C	T	0.0765408	1006
19	rs55814119	A	G	0.0258449	1006
19	rs60489867	C	T	0.0765408	1006
19	rs11666234	A	T	0.0119284	1006
19	rs117881085	G	A	0.0149105	1006
19	rs11667170	A	G	0.0119284	1006
19	rs6511015	G	A	0.84493	1006
19	rs6511017	T	C	0.84493	1006
19	rs2872394	G	A	0.762425	1006
19	rs4808913	T	G	0.76839	1006
19	rs55658345	C	A	0.0765408	1006
19	rs8111524	T	G	0.0129225	1006
19	rs8110629	C	T	0.767396	1006
19	rs60696741	C	T	0.0765408	1006
19	rs142915079	G	A	0.027833	1006
19	rs11670239	C	T	0.762425	1006
19	rs11670430	G	A	0.251491	1006
19	rs4808914	T	A	0.0765408	1006
19	rs4808915	A	T	0.0765408	1006
19	rs187996538	G	A	0.0129225	1006
19	rs916898	G	A	0.762425	1006
19	rs143694751	G	A	0.0109344	1006
19	rs8103431	C	T	0.84493	1006
19	rs10410451	T	C	0.84493	1006
19	rs10409164	A	T	0.84493	1006
19	rs8107710	A	G	0.84493	1006
19	rs75386639	G	A	0.17495	1006
19	rs117625830	T	C	0.0328032	1006
19	rs137935653	G	A	0.0109344	1006
19	rs16995885	G	C	0.0119284	1006
19	rs73010908	C	T	0.0765408	1006
19	rs6511018	G	A	0.838966	1006
19	rs12985799	C	T	0.843936	1006
19	rs145247253	C	T	0.251491	1006
19	rs10403272	T	C	0.884692	1006
19	rs7250131	G	C	0.843936	1006
19	rs4808916	A	G	0.84493	1006
19	rs78696337	C	A	0.0238569	1006
19	rs147248858	C	A	0.00994036	1006
19	rs4808181	C	T	0.0775348	1006
19	rs77496444	G	A	0.0228628	1006
19	rs144131688	A	G	0.0129225	1006
19	rs113429338	C	T	0.00298211	1006
19	rs8102294	G	A	0.0397614	1006
19	rs56159042	C	T	0.0765408	1006
19	rs4808182	A	G	0.895626	1006
19	rs138449205	C	T	0.0208748	1006
19	rs4808917	A	G	0.884692	1006
19	rs76334134	C	A	0.0447316	1006
19	rs113713547	C	T	0.00298211	1006
19	rs7256648	G	C	0.842942	1006
19	rs56227420	C	G	0.0765408	1006
19	rs8100136	G	A	0.176938	1006
19	rs112352943	T	A	0.0447316	1006
19	rs62138099	A	T	0.055666	1006
19	rs11672942	G	A	0.00596421	1006
19	rs140211234	G	A	0.0308151	1006
19	rs75187238	A	G	0.0447316	1006
19	rs112977475	G	T	0.0765408	1006
19	rs117669743	T	A	0.0765408	1006
19	rs12975676	C	T	0.838966	1006
19	rs7255937	C	T	0.762425	1006
19	rs7259609	A	G	0.83996	1006
19	rs7248399	A	G	0.84493	1006
19	rs118036188	T	C	0.0129225	1006
19	rs7248651	C	T	0.838966	1006
19	rs7248771	C	A	0.762425	1006
19	rs757220	T	C	0.84493	1006
19	rs757221	G	A	0.838966	1006
19	rs757222	T	G	0.884692	1006
19	rs12979841	G	A	0.838966	1006
19	rs149558743	C	T	0.0109344	1006
19	rs117117558	T	C	0.0109344	1006
19	rs10410568	G	A	0.762425	1006
19	rs10410399	C	T	0.895626	1006
19	rs10405635	T	C	0.84493	1006
19	rs80341032	G	A	0.0487078	1006
19	rs79910741	G	T	0.149105	1006
19	rs79370048	G	A	0.0397614	1006
19	rs2012318	C	T	0.838966	1006
19	rs1007483	T	C	0.84493	1006
19	rs10221529	G	A	0.0765408	1006
19	rs12971493	A	G	0.884692	1006
19	rs11666627	C	T	0.838966	1006
19	rs4632263	C	T	0.275348	1006
19	rs56144126	G	A	0.0755467	1006
19	rs148061682	C	G	0.0119284	1006
19	rs192719169	C	T	0.0159046	1006
19	rs77795295	C	T	0.0447316	1006
19	rs12977069	A	G	0.255467	1006
19	rs4808184	G	A	0.83996	1006
19	rs62138101	G	A	0.055666	1006
19	rs11668620	C	G	0.253479	1006
19	rs45585432	C	T	0.0159046	1006
19	rs34992005	C	T	0.194831	1006
19	rs117895481	C	T	0.0308151	1006
19	rs16994664	A	G	0.0387674	1006
19	rs117380638	G	A	0.149105	1006
19	rs4808921	C	A	0.0765408	1006
19	rs10417974	C	T	0.83996	1006
19	rs75185638	C	G	0.0447316	1006
19	rs4808922	T	A	0.0765408	1006
19	rs10221504	T	C	0.841948	1006
19	rs7257635	T	C	0.841948	1006
19	rs149807672	G	A	0.0328032	1006
19	rs10221450	A	G	0.0765408	1006
19	rs10422906	C	A	0.837972	1006
19	rs10423742	G	A	0.832008	1006
19	rs10404627	T	C	0.82505	1006
19	rs55640031	C	G	0.82505	1006
19	rs111247238	C	A	0.10338	1006
19	rs12976302	T	C	0.745527	1006
19	rs12975470	G	T	0.745527	1006
19	rs17214879	T	C	0.194831	1006
19	rs72993458	C	T	0.0755467	1006
19	rs72993462	G	T	0.0765408	1006
19	rs72993464	T	G	0.101392	1006
19	rs72993466	C	T	0.10338	1006
19	rs11729	T	C	0.847913	1006
19	rs45467802	T	C	0.0437376	1006
19	rs756791	A	G	0.845924	1006
19	rs756792	A	C	0.846918	1006
19	rs3787041	C	T	0.11332	1006
19	rs72993474	C	T	0.112326	1006
19	rs4808923	T	C	0.846918	1006
19	rs10421019	A	G	0.843936	1006
19	rs35657593	A	G	0.166998	1006
19	rs72993480	T	G	0.11332	1006
19	rs10410223	A	G	0.847913	1006
19	rs112469033	G	A	0.11332	1006
19	rs6511019	A	G	0.892644	1006
19	rs7246238	T	C	0.882704	1006
19	rs148343196	C	T	0.11332	1006
19	rs113940434	C	T	0.0874751	1006
19	rs6511020	T	C	0.705765	1006
19	rs8099994	A	T	0.0447316	1006
19	rs4808924	G	C	0.724652	1006
19	rs62135465	G	A	0.0616302	1006
19	rs10415987	C	T	0.843936	1006
19	rs75031662	A	T	0.0119284	1006
19	rs6511021	T	C	0.728628	1006
19	rs112586252	C	G	0.117296	1006
19	rs72993489	T	C	0.117296	1006
19	rs7408301	C	G	0.727634	1006
19	rs75539352	G	A	0.0725646	1006
19	rs964132	C	T	0.0119284	1006
19	rs10414676	T	C	0.727634	1006
19	rs118087714	C	T	0.0347913	1006
19	rs72993497	C	T	0.0934394	1006
19	rs34854275	G	A	0.267396	1006
19	rs3826994	T	G	0.158052	1006
19	rs3746259	A	G	0.451292	1006
19	rs75173435	G	C	0.0298211	1006
19	rs77104775	A	G	0.0298211	1006
19	rs117570374	C	T	0.0397614	1006
19	rs80246371	A	G	0.0298211	1006
19	rs2040561	C	G	0.718688	1006
19	rs2040562	C	T	0.717694	1006
19	rs10417318	G	A	0.0298211	1006
19	rs4808925	A	G	0.0298211	1006
19	rs3761082	C	G	0.0258449	1006
19	rs3826993	G	C	0.722664	1006
19	rs73922814	G	A	0.0308151	1006
19	rs117216156	G	A	0.0884692	1006
19	rs75140521	A	G	0.0675944	1006
19	rs116930377	G	C	0.0208748	1006
19	rs4808926	G	T	0.054672	1006
19	rs28406304	C	T	0.0417495	1006
19	rs7253352	A	G	0.515905	1006
19	rs111620326	G	A	0.0685885	1006
19	rs112104901	G	A	0.0685885	1006
19	rs111938093	A	G	0.0795229	1006
19	rs77730920	G	A	0.0795229	1006
19	rs10421947	A	G	0.514911	1006
19	rs16995922	C	T	0.0795229	1006
19	rs10402074	A	G	0.0884692	1006
19	rs11669988	C	T	0.0815109	1006
19	rs182183284	G	A	0.0139165	1006
19	rs74622169	C	A	0.0119284	1006
19	rs2238663	G	A	0.350895	1006
19	rs143597015	G	A	0.0228628	1006
19	rs2238664	A	G	0.0178926	1006
19	rs3729767	G	A	0.0705765	1006
19	rs2238665	G	A	0.0109344	1006
19	rs79450886	A	C	0.0397614	1006
19	rs79218662	A	G	0.102386	1006
19	rs7248977	C	G	0.0228628	1006
19	rs75746498	G	T	0.0109344	1006
19	rs11666960	T	C	0.285288	1006
19	rs28451834	G	C	0.11829	1006
19	rs11670800	G	A	0.319085	1006
19	rs28672836	C	T	0.150099	1006
19	rs35392445	G	A	0.913519	1006
19	rs66725322	C	A	0.477137	1006
19	rs7253645	A	G	0.45825	1006
19	rs11879715	T	C	0.11332	1006
19	rs11672862	C	T	0.11332	1006
19	rs112135402	G	A	0.11332	1006
19	rs6511022	G	T	0.309145	1006
19	rs113344618	C	T	0.11332	1006
19	rs66661132	C	T	0.506958	1006
19	rs111701515	T	C	0.11332	1006
19	rs58190593	C	T	0.114314	1006
19	rs60450968	A	G	0.11332	1006
19	rs28584534	T	C	0.11332	1006
19	rs28637041	C	G	0.11332	1006
19	rs59829545	C	T	0.114314	1006
19	rs7251648	G	A	0.349901	1006
19	rs57157462	T	C	0.114314	1006
19	rs11085252	T	C	0.474155	1006
19	rs10854006	G	T	0.465209	1006
19	rs2157849	G	A	0.318091	1006
19	rs7360000	C	T	0.116302	1006
19	rs12462713	A	G	0.318091	1006
19	rs67801643	C	T	0.114314	1006
19	rs7256766	A	G	0.318091	1006
19	rs12162274	G	A	0.114314	1006
19	rs7257072	C	T	0.466203	1006
19	rs12162246	T	C	0.11332	1006
19	rs2157850	A	G	0.114314	1006
19	rs1985805	A	G	0.471173	1006
19	rs76423806	T	C	0.0685885	1006
19	rs2006991	T	C	0.116302	1006
19	rs1124855	A	C	0.114314	1006
19	rs11878301	G	A	0.114314	1006
19	rs2006978	A	G	0.471173	1006
19	rs2006975	T	C	0.471173	1006
19	rs78350791	A	G	0.116302	1006
19	rs114681259	G	T	0.0417495	1006
19	rs67868334	T	G	0.114314	1006
19	rs12975566	T	A	0.322068	1006
19	rs1005980	C	G	0.43837	1006
19	rs74841230	C	T	0.0417495	1006
19	rs11880550	C	T	0.312127	1006
19	rs1005981	G	T	0.317097	1006
19	rs1005982	T	G	0.317097	1006
19	rs4471820	C	T	0.121272	1006
19	rs74338872	C	T	0.0308151	1006
19	rs11671619	G	A	0.120278	1006
19	rs1006057	C	T	0.505964	1006
19	rs28406016	C	A	0.0129225	1006
19	rs2283618	C	T	0.120278	1006
19	rs2283619	G	A	0.120278	1006
19	rs12978533	C	T	0.153082	1006
19	rs2283620	C	G	0.331014	1006
19	rs73535580	G	A	0.120278	1006
19	rs66907536	C	T	0.11829	1006
19	rs117078633	G	A	0.0308151	1006
19	rs2283621	G	A	0.318091	1006
19	rs3890384	C	T	0.120278	1006
19	rs67845377	C	T	0.120278	1006
19	rs2283622	C	T	0.119284	1006
19	rs72997105	C	G	0.119284	1006
19	rs7249142	A	G	0.575547	1006
19	rs12981109	G	A	0.379722	1006
19	rs117751357	T	A	0.0377734	1006
19	rs11669860	G	A	0.511928	1006
19	rs34799779	C	T	0.0745527	1006
19	rs11085253	A	G	0.537773	1006
19	rs11085254	A	G	0.124254	1006
19	rs10854008	C	T	0.494036	1006
19	rs12610388	A	G	0.375746	1006
19	rs11085255	G	A	0.373757	1006
19	rs34719098	G	A	0.120278	1006
19	rs11672144	C	A	0.373757	1006
19	rs12975096	G	T	0.527833	1006
19	rs12974661	C	G	0.119284	1006
19	rs12974672	C	G	0.494036	1006
19	rs12975253	A	C	0.494036	1006
19	rs12975290	A	G	0.494036	1006
19	rs76929385	C	T	0.0178926	1006
19	rs7260127	T	C	0.49503	1006
19	rs1858846	T	G	0.496024	1006
19	rs759999	A	C	0.529821	1006
19	rs741706	C	T	0.493042	1006
19	rs55994803	G	T	0.0178926	1006
19	rs2238666	T	G	0.374751	1006
19	rs4808927	A	G	0.0308151	1006
19	rs2238667	G	A	0.493042	1006
19	rs2238668	A	G	0.493042	1006
19	rs2314034	C	A	0.375746	1006
19	rs2283623	G	C	0.526839	1006
19	rs2283624	T	G	0.374751	1006
19	rs2283625	T	G	0.0308151	1006
19	rs61061000	C	T	0.100398	1006
19	rs12978193	C	T	0.374751	1006
19	rs7256811	A	G	0.493042	1006
19	rs12980955	T	C	0.526839	1006
19	rs60636572	C	G	0.11829	1006
19	rs59953916	A	T	0.11829	1006
19	rs12980269	A	G	0.493042	1006
19	rs10854009	A	C	0.526839	1006
19	rs11085256	C	T	0.235586	1006
19	rs2314035	T	C	0.526839	1006
19	rs7250930	G	A	0.373757	1006
19	rs7250650	A	T	0.493042	1006
19	rs11671119	C	T	0.0168986	1006
19	rs62135497	C	T	0.374751	1006
19	rs12975034	G	A	0.374751	1006
19	rs10417796	A	G	0.526839	1006
19	rs10418053	A	G	0.526839	1006
19	rs76662694	G	A	0.0139165	1006
19	rs539	A	G	0.493042	1006
19	rs7252538	T	C	0.0308151	1006
19	rs1050544	T	C	0.526839	1006
19	rs10896	A	G	0.374751	1006
19	rs7256802	T	G	0.526839	1006
19	rs3819575	G	A	0.374751	1006
19	rs3819576	C	T	0.373757	1006
19	rs3819578	C	T	0.11829	1006
19	rs67239864	G	A	0.117296	1006
19	rs11085257	T	A	0.374751	1006
19	rs11085258	A	G	0.378728	1006
19	rs77740437	G	A	0.0198807	1006
19	rs2238669	C	T	0.373757	1006
19	rs10854010	G	A	0.117296	1006
19	rs10854011	C	T	0.119284	1006
19	rs143179762	T	C	0.0308151	1006
19	rs12972894	A	G	0.497018	1006
19	rs2239369	A	T	0.496024	1006
19	rs2239370	T	C	0.526839	1006
19	rs17215305	G	A	0.0188867	1006
19	rs45560433	C	G	0.0139165	1006
19	rs76682873	T	C	0.0516899	1006
19	rs8101388	A	C	0.497018	1006
19	rs71332145	G	A	0.497018	1006
19	rs68147405	C	T	0.493042	1006
19	rs62135499	T	C	0.5	1006
19	rs72997174	T	C	0.497018	1006
19	rs11668300	G	A	0.11829	1006
19	rs10854012	C	T	0.500994	1006
19	rs11668319	A	G	0.11829	1006
19	rs4808185	A	G	0.531809	1006
19	rs4808186	G	A	0.0318091	1006
19	rs11669408	G	A	0.497018	1006
19	rs3787040	T	C	0.498012	1006
19	rs66764858	G	A	0.117296	1006
19	rs67238925	C	T	0.11829	1006
19	rs12609573	T	C	0.500994	1006
19	rs73537449	G	A	0.11829	1006
19	rs12981160	T	A	0.498012	1006
19	rs79508475	G	C	0.117296	1006
19	rs6511023	C	T	0.949304	1006
19	rs8100480	C	T	0.0298211	1006
19	rs72997193	C	T	0.0397614	1006
19	rs73537455	C	T	0.0735586	1006
19	rs73537457	G	A	0.0795229	1006
19	rs10408395	A	C	0.0427435	1006
19	rs75399361	T	C	0.0417495	1006
19	rs12459686	C	A	0.416501	1006
19	rs60164086	C	T	0.0467197	1006
19	rs78678276	C	G	0.0298211	1006
19	rs3761081	G	A	0.173956	1006
19	rs72997195	T	C	0.0656064	1006
19	rs78454476	G	A	0.0467197	1006
19	rs3761080	C	T	0.0298211	1006
19	rs62135502	G	A	0.149105	1006
19	rs79003009	C	T	0.0298211	1006
19	rs1050483	T	C	0.106362	1006
19	rs34282046	G	C	0.0467197	1006
19	rs2283626	A	G	0.106362	1006
19	rs2283627	G	A	0.0298211	1006
19	rs185567262	A	G	0.0238569	1006
19	rs112923502	T	G	0.106362	1006
19	rs10401713	A	G	0.11829	1006
19	rs144693432	C	T	0.0119284	1006
19	rs148503973	G	C	0.0298211	1006
19	rs10409380	C	A	0.106362	1006
19	rs10403193	T	A	0.106362	1006
19	rs72997200	C	T	0.0596421	1006
19	rs149740483	G	A	0.0447316	1006
19	rs75833713	G	A	0.0119284	1006
19	rs10424365	A	G	0.106362	1006
19	rs139364339	G	C	0.0119284	1006
19	rs8100140	A	G	0.620278	1006
19	rs143739233	C	T	0.00795229	1006
19	rs12610057	G	A	0.266402	1006
19	rs187616884	C	T	0.0149105	1006
19	rs10409894	G	A	0.116302	1006
19	rs56758691	G	A	0.0477137	1006
19	rs12982158	C	A	0.919483	1006
19	rs56007657	T	C	0.116302	1006
19	rs78585802	G	A	0.028827	1006
19	rs79573461	G	C	0.0457256	1006
19	rs113571327	G	A	0.0298211	1006
19	rs10412238	A	G	0.117296	1006
19	rs28618105	G	A	0.116302	1006
19	rs73537466	T	C	0.117296	1006
19	rs12461092	G	A	0.0407555	1006
19	rs150057262	C	G	0.0119284	1006
19	rs149689976	G	A	0.00894632	1006
19	rs142520824	G	A	0.0228628	1006
19	rs80290080	C	T	0.0417495	1006
19	rs7250569	A	G	0.10338	1006
19	rs62135543	C	G	0.225646	1006
19	rs3761077	G	T	0.101392	1006
19	rs185127484	A	G	0.00795229	1006
19	rs139100357	G	A	0.0119284	1006
19	rs149446211	C	A	0.0417495	1006
19	rs116953692	T	G	0.0417495	1006
19	rs2228603	C	T	0.0675944	1006
19	rs12459735	G	A	0.0695825	1006
19	rs4808187	A	C	0.0695825	1006
19	rs11667950	G	T	0.028827	1006
19	rs182492826	G	A	0.0159046	1006
19	rs77720510	T	C	0.0695825	1006
19	rs111280672	A	G	0.0616302	1006
19	rs112254184	T	C	0.0616302	1006
19	rs79446171	G	A	0.0626243	1006
19	rs4808928	G	A	0.0854871	1006
19	rs112014012	A	G	0.027833	1006
19	rs8102111	T	C	0.0656064	1006
19	rs151210746	G	A	0.0337972	1006
19	rs34346921	T	A	0.0715706	1006
19	rs2188883	A	C	0.0626243	1006
19	rs2238672	A	G	0.0984095	1006
19	rs2238673	A	G	0.0377734	1006
19	rs2238674	C	T	0.028827	1006
19	rs2238675	C	T	0.112326	1006
19	rs10406659	A	G	0.0298211	1006
19	rs28508263	A	G	0.0298211	1006
19	rs28409009	G	A	0.0298211	1006
19	rs28446016	C	A	0.0298211	1006
19	rs1859055	C	T	0.0337972	1006
19	rs11668734	G	A	0.028827	1006
19	rs11668677	A	G	0.028827	1006
19	rs28510494	T	A	0.0298211	1006
19	rs112823387	C	G	0.028827	1006
19	rs10403859	G	A	0.028827	1006
19	rs142099612	G	A	0.0337972	1006
19	rs75072017	A	G	0.028827	1006
19	rs147630978	G	A	0.0119284	1006
19	rs34673002	C	T	0.028827	1006
19	rs11672216	C	T	0.028827	1006
19	rs10424369	C	T	0.028827	1006
19	rs2228600	C	T	0.028827	1006
19	rs191239443	A	C	0.0109344	1006
19	rs138990089	T	A	0.0427435	1006
19	rs28838696	T	C	0.0298211	1006
19	rs77927505	G	A	0.084493	1006
19	rs12981871	T	C	0.992048	1006
19	rs45520038	G	A	0.0149105	1006
19	rs118064148	A	G	0.0367793	1006
19	rs28393849	G	A	0.0298211	1006
19	rs28541794	A	G	0.0298211	1006
19	rs17215684	C	T	0.0675944	1006
19	rs72999016	G	A	0.163022	1006
19	rs28628330	T	C	0.0318091	1006
19	rs111067289	T	C	0.0298211	1006
19	rs13345554	T	C	0.028827	1006
19	rs2229851	G	A	0.0357853	1006
19	rs73922843	C	T	0.028827	1006
19	rs80306943	G	A	0.028827	1006
19	rs62135547	G	A	0.304175	1006
19	rs56352336	T	C	0.161034	1006
19	rs11671527	T	C	0.028827	1006
19	rs10411761	C	G	0.028827	1006
19	rs10413570	T	C	0.0974155	1006
19	rs10418279	A	G	0.0298211	1006
19	rs35583425	C	A	0.028827	1006
19	rs75235904	G	T	0.0745527	1006
19	rs34099325	G	T	0.0367793	1006
19	rs139589404	T	A	0.0437376	1006
19	rs10402294	T	C	0.267396	1006
19	rs79396655	C	T	0.0337972	1006
19	rs10408021	A	G	0.0397614	1006
19	rs113219907	G	A	0.0188867	1006
19	rs10414343	C	G	0.0775348	1006
19	rs10416080	G	A	0.0745527	1006
19	rs111492783	A	G	0.158052	1006
19	rs112219496	G	A	0.162028	1006
19	rs111444407	C	T	0.161034	1006
19	rs7253952	A	G	0.234592	1006
19	rs4808931	A	C	0.240557	1006
19	rs4808932	C	T	0.166004	1006
19	rs141714416	C	T	0.028827	1006
19	rs8108777	C	A	0.166004	1006
19	rs10423874	C	G	0.166004	1006
19	rs55989964	C	G	0.0477137	1006
19	rs1064395	G	A	0.166004	1006
19	rs10401714	G	A	0.166004	1006
19	rs4808933	T	A	0.166004	1006
19	rs72999030	A	T	0.166004	1006
19	rs10407933	A	G	0.166004	1006
19	rs145597525	G	A	0.00994036	1006
19	rs72999033	C	T	0.0596421	1006
19	rs17216041	G	A	0.16501	1006
19	rs56044734	G	A	0.166004	1006
19	rs56278919	A	G	0.16501	1006
19	rs55796368	C	T	0.0347913	1006
19	rs55762233	C	G	0.166004	1006
19	rs55765017	G	A	0.16501	1006
19	rs56144632	G	A	0.16501	1006
19	rs75590738	G	A	0.027833	1006
19	rs2074295	A	G	0.21173	1006
19	rs118043674	C	T	0.0168986	1006
19	rs4808934	C	T	0.168986	1006
19	rs56135441	A	T	0.166004	1006
19	rs7257875	C	T	0.168986	1006
19	rs10422893	G	C	0.168986	1006
19	rs141026619	T	C	0.0447316	1006
19	rs10403273	C	G	0.170974	1006
19	rs2074296	A	G	0.318091	1006
19	rs74695215	C	T	0.0367793	1006
19	rs8105094	C	T	0.148111	1006
19	rs8105984	T	C	0.148111	1006
19	rs72999053	G	A	0.166998	1006
19	rs78538967	T	C	0.0377734	1006
19	rs10426780	T	C	0.318091	1006
19	rs74182629	T	G	0.0198807	1006
19	rs2074298	C	G	0.318091	1006
19	rs72999059	A	C	0.166998	1006
19	rs117877390	C	T	0.0337972	1006
19	rs998732	A	G	0.166998	1006
19	rs58542926	C	T	0.0675944	1006
19	rs187429064	A	G	0.0129225	1006
19	rs72999063	G	T	0.167992	1006
19	rs2074299	T	C	0.318091	1006
19	rs72999068	A	G	0.166998	1006
19	rs2074300	G	T	0.150099	1006
19	rs12974359	G	C	0.0387674	1006
19	rs2074301	G	A	0.150099	1006
19	rs2074302	G	C	0.167992	1006
19	rs2074303	C	T	0.318091	1006
19	rs116904583	C	T	0.0497018	1006
19	rs55822665	C	T	0.166998	1006
19	rs10419998	T	A	0.134195	1006
19	rs10419245	G	A	0.319085	1006
19	rs78640921	G	T	0.0139165	1006
19	rs11669578	A	C	0.0387674	1006
19	rs735273	T	C	0.318091	1006
19	rs192042078	A	T	0.0109344	1006
19	rs8103496	A	G	0.318091	1006
19	rs11882123	A	G	0.318091	1006
19	rs74182631	C	T	0.0387674	1006
19	rs80109379	C	T	0.028827	1006
19	rs2017964	T	C	0.318091	1006
19	rs757346	A	G	0.947316	1006
19	rs2010506	C	T	0.166998	1006
19	rs2074551	G	C	0.275348	1006
19	rs17750998	G	A	0.0735586	1006
19	rs8107974	A	T	0.0685885	1006
19	rs17683766	T	C	0.0377734	1006
19	rs11555053	G	A	0.166998	1006
19	rs62135549	C	T	0.0725646	1006
19	rs8101938	G	A	0.318091	1006
19	rs2301784	G	A	0.318091	1006
19	rs17751021	G	A	0.0387674	1006
19	rs6511026	C	T	0.318091	1006
19	rs11671506	C	T	0.0387674	1006
19	rs6511027	C	T	0.167992	1006
19	rs150612994	C	A	0.0119284	1006
19	rs2269873	T	C	0.318091	1006
19	rs8113794	A	G	0.167992	1006
19	rs8100713	T	C	0.167992	1006
19	rs35431065	A	G	0.154076	1006
19	rs8100097	G	A	0.166004	1006
19	rs138295924	A	G	0.0467197	1006
19	rs10407952	C	T	0.319085	1006
19	rs112860492	A	C	0.0139165	1006
19	rs143017014	C	A	0.0109344	1006
19	rs56212061	C	T	0.16004	1006
19	rs6511028	T	C	0.319085	1006
19	rs62135550	C	T	0.0238569	1006
19	rs188247550	C	T	0.0129225	1006
19	rs7254748	A	C	0.319085	1006
19	rs10418051	C	T	0.159046	1006
19	rs4808937	A	G	0.319085	1006
19	rs80236111	G	A	0.0149105	1006
19	rs4808938	G	A	0.319085	1006
19	rs112116399	G	A	0.0516899	1006
19	rs11668749	C	T	0.0367793	1006
19	rs10409234	A	G	0.319085	1006
19	rs118064953	C	T	0.0586481	1006
19	rs113610638	T	G	0.0367793	1006
19	rs7254927	C	G	0.319085	1006
19	rs2023882	T	C	0.318091	1006
19	rs2023883	G	A	0.152087	1006
19	rs148310976	G	A	0.0119284	1006
19	rs74182632	G	A	0.0407555	1006
19	rs74182633	A	C	0.0347913	1006
19	rs12979148	T	C	0.111332	1006
19	rs74182634	A	T	0.0347913	1006
19	rs11666553	C	A	0.152087	1006
19	rs74182635	A	G	0.0407555	1006
19	rs10401969	T	C	0.0705765	1006
19	rs2301785	G	A	0.0407555	1006
19	rs4808939	C	T	0.318091	1006
19	rs4808193	T	C	0.319085	1006
19	rs4808940	C	G	0.319085	1006
19	rs4808941	T	C	0.319085	1006
19	rs150543928	A	G	0.0308151	1006
19	rs17751061	C	T	0.164016	1006
19	rs2315022	A	G	0.319085	1006
19	rs2315023	C	T	0.166004	1006
19	rs2301786	A	G	0.319085	1006
19	rs147525144	T	C	0.0159046	1006
19	rs3752201	T	C	0.0367793	1006
19	rs1010207	T	C	0.319085	1006
19	rs117109209	G	C	0.027833	1006
19	rs76944848	C	T	0.164016	1006
19	rs73001020	C	T	0.0298211	1006
19	rs2240117	C	T	0.111332	1006
19	rs739846	G	A	0.0705765	1006
19	rs12983137	G	A	0.152087	1006
19	rs113145184	T	C	0.166004	1006
19	rs4808942	C	T	0.319085	1006
19	rs180868320	G	A	0.00994036	1006
19	rs4808943	C	G	0.0407555	1006
19	rs1859287	T	C	0.152087	1006
19	rs2285859	A	G	0.319085	1006
19	rs78844461	C	T	0.0427435	1006
19	rs188195466	T	A	0.0656064	1006
19	rs2315024	T	A	0.313121	1006
19	rs57962361	C	T	0.106362	1006
19	rs12459676	A	T	0.146123	1006
19	rs112253053	T	A	0.166004	1006
19	rs11668104	G	A	0.106362	1006
19	rs80146298	C	T	0.164016	1006
19	rs2315025	C	T	0.319085	1006
19	rs4808944	A	C	0.166004	1006
19	rs8108647	A	G	0.153082	1006
19	rs7259434	A	T	0.152087	1006
19	rs12976025	C	T	0.152087	1006
19	rs138395139	G	A	0.0119284	1006
19	rs57436187	C	T	0.166004	1006
19	rs12977937	C	G	0.32008	1006
19	rs141492283	G	A	0.00994036	1006
19	rs3934667	T	G	0.673956	1006
19	rs4539728	C	A	0.0407555	1006
19	rs12460764	G	T	0.672962	1006
19	rs117924058	G	A	0.0447316	1006
19	rs10402661	A	G	0.152087	1006
19	rs7246748	C	T	0.672962	1006
19	rs151138188	A	G	0.0149105	1006
19	rs74182637	C	T	0.0407555	1006
19	rs7254230	C	T	0.673956	1006
19	rs4808194	T	G	0.152087	1006
19	rs4239639	G	A	0.827038	1006
19	rs111234557	C	G	0.105368	1006
19	rs34351431	C	T	0.0407555	1006
19	rs62135552	G	A	0.673956	1006
19	rs543554558	C	G	0.0109344	1006
19	rs7247309	A	T	0.673956	1006
19	rs3764567	C	T	0.673956	1006
19	rs1009136	A	G	0.67495	1006
19	rs148655849	A	G	0.0149105	1006
19	rs67720221	C	T	0.67495	1006
19	rs139827506	T	A	0.0109344	1006
19	rs12985655	G	A	0.673956	1006
19	rs1557723	A	G	0.828032	1006
19	rs74182638	C	T	0.0407555	1006
19	rs17751109	A	G	0.0944334	1006
19	rs8103197	C	T	0.673956	1006
19	rs74980519	C	G	0.0168986	1006
19	rs2011503	T	C	0.827038	1006
19	rs117923614	G	A	0.0397614	1006
19	rs117394920	C	A	0.0447316	1006
19	rs11085259	C	T	0.152087	1006
19	rs12463074	G	A	0.0407555	1006
19	rs769267	G	A	0.682903	1006
19	rs73001045	A	G	0.0298211	1006
19	rs1989867	A	G	0.827038	1006
19	rs756999	A	G	0.827038	1006
19	rs757000	A	G	0.152087	1006
19	rs757001	G	A	0.152087	1006
19	rs2074090	G	T	0.673956	1006
19	rs62135554	C	T	0.0129225	1006
19	rs2074091	A	G	0.673956	1006
19	rs2965190	A	G	0.827038	1006
19	rs2301668	G	A	0.152087	1006
19	rs2965191	T	G	0.673956	1006
19	rs2301669	C	A	0.673956	1006
19	rs2965193	G	A	0.671968	1006
19	rs17751203	C	T	0.0337972	1006
19	rs35824797	C	T	0.05666	1006
19	rs58489806	C	T	0.0914513	1006
19	rs34858588	C	G	0.0576541	1006
19	rs2905421	A	C	0.680915	1006
19	rs182611493	A	G	0.0129225	1006
19	rs968525	C	T	0.150099	1006
19	rs10421505	C	T	0.153082	1006
19	rs12982276	T	C	0.153082	1006
19	rs73001065	G	C	0.0636183	1006
19	rs2965194	C	T	0.827038	1006
19	rs2905422	A	G	0.83002	1006
19	rs186220824	T	A	0.0119284	1006
19	rs117949526	A	G	0.0159046	1006
19	rs11085261	G	A	0.152087	1006
19	rs11672355	G	C	0.106362	1006
19	rs2965195	A	G	0.827038	1006
19	rs9304960	G	A	0.152087	1006
19	rs2301671	C	T	0.152087	1006
19	rs62135557	C	G	0.0735586	1006
19	rs756997	G	C	0.827038	1006
19	rs2285626	C	T	0.11332	1006
19	rs2285627	T	C	0.684891	1006
19	rs2285628	T	A	0.152087	1006
19	rs118029212	C	T	0.00795229	1006
19	rs2965196	G	A	0.0467197	1006
19	rs13964	C	G	0.673956	1006
19	rs15622	G	A	0.673956	1006
19	rs10403731	G	A	0.152087	1006
19	rs1985109	G	T	0.811133	1006
19	rs139086798	T	C	0.0129225	1006
19	rs2860494	T	C	0.827038	1006
19	rs144787624	C	T	0.0159046	1006
19	rs10419672	T	C	0.153082	1006
19	rs6511031	T	C	0.827038	1006
19	rs6511032	C	T	0.671968	1006
19	rs2905423	G	A	0.671968	1006
19	rs2965198	A	G	0.677932	1006
19	rs111745943	G	A	0.0159046	1006
19	rs2905424	T	C	0.676938	1006
19	rs74182639	G	A	0.0357853	1006
19	rs2965199	G	A	0.675944	1006
19	rs7258508	T	C	0.150099	1006
19	rs7257931	G	A	0.0357853	1006
19	rs2905425	G	C	0.675944	1006
19	rs2965200	G	A	0.666004	1006
19	rs4808196	G	A	0.152087	1006
19	rs142869524	A	G	0.0159046	1006
19	rs8101499	A	G	0.673956	1006
19	rs143307702	G	T	0.00994036	1006
19	rs56255430	A	C	0.0745527	1006
19	rs2905426	G	T	0.668986	1006
19	rs2905427	G	T	0.668986	1006
19	rs2965201	C	T	0.829026	1006
19	rs2074088	T	C	0.673956	1006
19	rs2965202	C	G	0.83002	1006
19	rs144024112	C	T	0.0337972	1006
19	rs2315279	C	A	0.673956	1006
19	rs2315281	G	A	0.673956	1006
19	rs2315282	A	G	0.83002	1006
19	rs4808948	G	A	0.0397614	1006
19	rs2315283	T	C	0.673956	1006
19	rs34538000	G	T	0.673956	1006
19	rs2965175	G	A	0.673956	1006
19	rs2905429	C	G	0.83002	1006
19	rs2905430	C	T	0.672962	1006
19	rs2905431	G	A	0.672962	1006
19	rs2965178	T	G	0.83002	1006
19	rs59148799	A	G	0.110338	1006
19	rs2905432	G	A	0.667992	1006
19	rs4808949	G	A	0.0387674	1006
19	rs12984002	C	T	0.0934394	1006
19	rs35418933	C	T	0.672962	1006
19	rs34277109	C	T	0.672962	1006
19	rs12973258	T	C	0.163022	1006
19	rs142433542	C	T	0.0109344	1006
19	rs2905433	T	C	0.83002	1006
19	rs2905434	T	G	0.83002	1006
19	rs2965180	T	C	0.672962	1006
19	rs150268548	G	A	0.0636183	1006
19	rs10406278	A	C	0.83002	1006
19	rs62136975	C	T	0.0129225	1006
19	rs2905435	G	A	0.663022	1006
19	rs2965186	T	G	0.83002	1006
19	rs1858999	C	G	0.663022	1006
19	rs55931635	G	A	0.0765408	1006
19	rs114654432	A	G	0.00596421	1006
19	rs74604097	C	G	0.05666	1006
19	rs117131852	C	T	0.0139165	1006
19	rs60321073	A	G	0.153082	1006
19	rs10408875	T	C	0.110338	1006
19	rs17288409	T	C	0.15507	1006
19	rs10415849	C	T	0.110338	1006
19	rs145086824	G	A	0.0139165	1006
19	rs8111093	C	T	0.16998	1006
19	rs111406374	G	A	0.0168986	1006
19	rs56241616	C	T	0.110338	1006
19	rs142117037	G	C	0.0765408	1006
19	rs10424702	A	G	0.12326	1006
19	rs74181134	G	A	0.0397614	1006
19	rs56291054	C	G	0.16998	1006
19	rs34487417	C	T	0.170974	1006
19	rs12462698	C	G	0.0397614	1006
19	rs182065368	T	C	0.00596421	1006
19	rs113920263	G	A	0.0397614	1006
19	rs187816889	G	T	0.00596421	1006
19	rs2965181	C	T	0.16998	1006
19	rs10408596	A	T	0.110338	1006
19	rs2965179	G	A	0.16998	1006
19	rs111901094	G	T	0.112326	1006
19	rs35156688	G	T	0.0387674	1006
19	rs118013132	T	C	0.028827	1006
19	rs188552254	A	G	0.121272	1006
19	rs1529745	C	G	0.17992	1006
19	rs1000237	T	A	0.336978	1006
19	rs4808950	A	G	0.163022	1006
19	rs2965189	G	T	0.336978	1006
19	rs2916069	A	G	0.336978	1006
19	rs141555763	C	G	0.0119284	1006
19	rs77943760	G	A	0.0159046	1006
19	rs2060276	T	G	0.166998	1006
19	rs2965188	G	A	0.326044	1006
19	rs2965187	T	A	0.208748	1006
19	rs2916070	G	A	0.16998	1006
19	rs2916072	G	A	0.168986	1006
19	rs2965185	T	C	0.28827	1006
19	rs2916073	T	G	0.336978	1006
19	rs1469713	A	G	0.336978	1006
19	rs1469712	C	A	0.327038	1006
19	rs78150994	C	G	0.0357853	1006
19	rs2916074	G	A	0.336978	1006
19	rs2916075	G	C	0.16998	1006
19	rs11668203	C	T	0.16998	1006
19	rs11668386	A	G	0.119284	1006
19	rs11669516	G	A	0.16501	1006
19	rs74181137	A	G	0.0387674	1006
19	rs2060275	G	C	0.170974	1006
19	rs8182472	T	C	0.111332	1006
19	rs36113815	C	T	0.0387674	1006
19	rs79645953	T	C	0.027833	1006
19	rs113702251	A	T	0.0516899	1006
19	rs11669204	G	A	0.0328032	1006
19	rs2060274	C	T	0.16998	1006
19	rs34498230	T	G	0.0914513	1006
19	rs55823486	C	T	0.028827	1006
19	rs4808199	G	A	0.153082	1006
19	rs2965184	A	G	0.170974	1006
19	rs113564583	A	G	0.0636183	1006
19	rs2965183	G	A	0.336978	1006
19	rs2916076	T	C	0.336978	1006
19	rs34647936	T	G	0.16501	1006
19	rs2965182	A	G	0.336978	1006
19	rs79954596	T	G	0.121272	1006
19	rs4808951	C	G	0.16998	1006
19	rs12975119	A	C	0.336978	1006
19	rs76801207	C	G	0.027833	1006
19	rs4808955	T	C	0.327038	1006
19	rs148407077	A	T	0.0457256	1006
19	rs80200208	C	T	0.16998	1006
19	rs4808200	G	A	0.327038	1006
19	rs79850010	C	T	0.0119284	1006
19	rs10410664	G	A	0.327038	1006
19	rs60003758	A	G	0.15507	1006
19	rs76761722	A	G	0.028827	1006
19	rs8105642	G	A	0.16998	1006
19	rs8110250	G	A	0.16998	1006
19	rs8110171	C	T	0.16998	1006
19	rs140410623	G	A	0.00298211	1006
19	rs12971734	C	T	0.0367793	1006
19	rs10414830	C	T	0.32505	1006
19	rs12972397	G	A	0.15507	1006
19	rs118084110	G	C	0.0357853	1006
19	rs1560687	G	A	0.16998	1006
19	rs80149398	A	G	0.0109344	1006
19	rs147292290	A	G	0.16998	1006
19	rs62136979	C	G	0.0129225	1006
19	rs113980591	G	A	0.167992	1006
19	rs113841472	T	G	0.16998	1006
19	rs7256149	T	C	0.32505	1006
19	rs4808957	A	G	0.32505	1006
19	rs12977524	A	G	0.153082	1006
19	rs4808202	G	A	0.32505	1006
19	rs74706130	C	T	0.0129225	1006
19	rs4808203	T	C	0.32505	1006
19	rs75582668	C	T	0.16998	1006
19	rs74322277	A	G	0.0129225	1006
19	rs58074958	G	C	0.16998	1006
19	rs7250658	A	G	0.151093	1006
19	rs4808958	G	A	0.164016	1006
19	rs4808959	T	G	0.327038	1006
19	rs28720066	G	T	0.110338	1006
19	rs9917108	A	G	0.32505	1006
19	rs140307263	C	A	0.0149105	1006
19	rs4808960	G	C	0.151093	1006
19	rs2163805	G	A	0.151093	1006
19	rs2163804	G	A	0.151093	1006
19	rs112428605	C	T	0.0208748	1006
19	rs4808961	C	G	0.34493	1006
19	rs117315649	G	A	0.00596421	1006
19	rs1808653	T	C	0.32505	1006
19	rs79044428	A	G	0.027833	1006
19	rs2099334	A	G	0.32505	1006
19	rs754256	G	A	0.16998	1006
19	rs73002956	A	G	0.0765408	1006
19	rs754255	T	C	0.153082	1006
19	rs10405625	T	G	0.32505	1006
19	rs4808962	A	G	0.16998	1006
19	rs559411914	C	A	0.00298211	1006
19	rs6511036	A	G	0.151093	1006
19	rs73002960	C	T	0.110338	1006
19	rs145844716	G	C	0.00596421	1006
19	rs117548341	A	G	0.0149105	1006
19	rs17684098	C	T	0.0298211	1006
19	rs747050	C	G	0.32505	1006
19	rs147219189	G	A	0.0208748	1006
19	rs56280531	A	C	0.16998	1006
19	rs62137769	G	A	0.0238569	1006
19	rs138676145	C	G	0.0119284	1006
19	rs1465695	A	C	0.152087	1006
19	rs148037950	C	T	0.00695825	1006
19	rs4808204	A	G	0.16998	1006
19	rs10401193	A	G	0.153082	1006
19	rs75667002	T	A	0.16998	1006
19	rs10404728	C	T	0.153082	1006
19	rs118182642	G	A	0.0149105	1006
19	rs10419912	G	A	0.32505	1006
19	rs2315610	T	C	0.32505	1006
19	rs4808963	G	A	0.0367793	1006
19	rs77157813	A	T	0.0337972	1006
19	rs77653002	G	A	0.0129225	1006
19	rs79879961	G	C	0.0407555	1006
19	rs140793616	C	T	0.00894632	1006
19	rs118013768	C	T	0.0427435	1006
19	rs751858	G	C	0.15507	1006
19	rs751856	A	G	0.32505	1006
19	rs4808964	C	A	0.324056	1006
19	rs11671253	C	T	0.16998	1006
19	rs2288852	T	C	0.32505	1006
19	rs1865034	C	T	0.32505	1006
19	rs2099333	C	T	0.151093	1006
19	rs7508358	C	G	0.0367793	1006
19	rs7508458	T	C	0.0377734	1006
19	rs2082421	C	T	0.323062	1006
19	rs1047361	G	A	0.32505	1006
19	rs73002973	C	T	0.0109344	1006
19	rs6511038	A	C	0.32505	1006
19	rs10402451	A	G	0.326044	1006
19	rs3794990	A	G	0.32505	1006
19	rs139570205	C	T	0.0129225	1006
19	rs3794991	C	T	0.0775348	1006
19	rs3794993	C	A	0.32505	1006
19	rs7259773	G	A	0.0516899	1006
19	rs892022	G	A	0.323062	1006
19	rs892021	T	C	0.32505	1006
19	rs57009615	A	G	0.115308	1006
19	rs79370636	G	A	0.16998	1006
19	rs78010159	C	T	0.16998	1006
19	rs3752151	T	C	0.323062	1006
19	rs1063966	G	A	0.32505	1006
19	rs1054284	T	G	0.323062	1006
19	rs34667451	C	T	0.16998	1006
19	rs2033481	G	A	0.0367793	1006
19	rs6626	T	C	0.32505	1006
19	rs1054308	G	A	0.0367793	1006
19	rs10282	T	C	0.32505	1006
19	rs6909	A	G	0.32505	1006
19	rs73002991	A	G	0.0109344	1006
19	rs143641421	G	A	0.0109344	1006
19	rs17655544	G	C	0.0805169	1006
19	rs56273306	T	C	0.111332	1006
19	rs10402627	T	C	0.32505	1006
19	rs113365218	G	A	0.105368	1006
19	rs34183201	G	T	0.0367793	1006
19	rs186847945	T	C	0.0149105	1006
19	rs11670687	A	G	0.16998	1006
19	rs11085264	A	G	0.16998	1006
19	rs189741280	A	G	0.00795229	1006
19	rs7250893	A	G	0.32505	1006
19	rs80007081	A	G	0.16998	1006
19	rs17684164	C	T	0.16998	1006
19	rs77254326	T	G	0.16998	1006
19	rs16996127	T	G	0.16998	1006
19	rs56330647	A	G	0.16998	1006
19	rs7252888	G	A	0.151093	1006
19	rs7256028	C	T	0.16998	1006
19	rs189482229	T	C	0.0119284	1006
19	rs143918595	G	A	0.0159046	1006
19	rs78883953	G	A	0.170974	1006
19	rs113363022	C	T	0.0337972	1006
19	rs7250233	C	T	0.16998	1006
19	rs7253807	A	T	0.326044	1006
19	rs4808965	A	G	0.32505	1006
19	rs11669010	C	T	0.0159046	1006
19	rs148001625	T	C	0.16998	1006
19	rs145929776	A	G	0.0387674	1006
19	rs76095338	G	A	0.16998	1006
19	rs113611839	G	C	0.0337972	1006
19	rs78176666	T	C	0.16998	1006
19	rs111406321	G	A	0.16998	1006
19	rs75453386	C	T	0.170974	1006
19	rs73002997	C	T	0.0109344	1006
19	rs7251447	A	G	0.966203	1006
19	rs75525243	G	A	0.170974	1006
19	rs45631651	A	G	0.170974	1006
19	rs74950305	C	T	0.16998	1006
19	rs117136857	C	T	0.0168986	1006
19	rs4808967	T	C	0.324056	1006
19	rs55927782	T	C	0.16998	1006
19	rs112806957	C	T	0.0347913	1006
19	rs56397647	C	T	0.109344	1006
19	rs10422819	C	A	0.322068	1006
19	rs113527843	A	T	0.168986	1006
19	rs8100927	C	G	0.168986	1006
19	rs8101219	G	A	0.168986	1006
19	rs34539063	C	G	0.0357853	1006
19	rs143192227	G	T	0.00894632	1006
19	rs4808968	C	T	0.168986	1006
19	rs4808205	T	G	0.166004	1006
19	rs4808206	C	A	0.166998	1006
19	rs2304098	T	C	0.322068	1006
19	rs4808969	C	T	0.166998	1006
19	rs1054930	G	C	0.322068	1006
19	rs11669730	G	A	0.166998	1006
19	rs11670761	G	C	0.166998	1006
19	rs11670775	A	G	0.168986	1006
19	rs11670882	G	C	0.172962	1006
19	rs4808208	A	G	0.322068	1006
19	rs4808970	A	G	0.167992	1006
19	rs12981405	C	T	0.147117	1006
19	rs76790018	G	A	0.167992	1006
19	rs112394473	G	T	0.0139165	1006
19	rs8102502	T	C	0.175944	1006
19	rs77616520	G	A	0.167992	1006
19	rs77427798	T	C	0.168986	1006
19	rs7252453	G	C	0.172962	1006
19	rs45556231	G	A	0.166004	1006
19	rs11669558	C	T	0.166004	1006
19	rs61744761	C	T	0.166004	1006
19	rs79765293	G	A	0.0328032	1006
19	rs1036215	C	T	0.164016	1006
19	rs10402308	G	A	0.157058	1006
19	rs73924805	T	C	0.0437376	1006
19	rs7245983	A	C	0.32505	1006
19	rs73004906	C	A	0.00994036	1006
19	rs16996148	G	T	0.0745527	1006
19	rs74777787	C	T	0.0526839	1006
19	rs144661354	G	T	0.00795229	1006
19	rs34123065	G	A	0.0666004	1006
19	rs139497388	C	T	0.0159046	1006
19	rs17216525	C	T	0.0725646	1006
19	rs4145657	G	C	0.963221	1006
19	rs892023	A	G	0.365805	1006
19	rs17216588	C	T	0.0725646	1006
19	rs34755166	G	A	0.111332	1006
19	rs8103992	A	C	0.803181	1006
19	rs17216658	G	A	0.0258449	1006
19	rs12974028	G	A	0.252485	1006
19	rs17216693	T	C	0.114314	1006
19	rs143988316	C	T	0.0745527	1006
19	rs12985293	T	G	0.372763	1006
19	rs8109130	A	G	0.435388	1006
19	rs8109618	G	A	0.691849	1006
19	rs73004920	T	C	0.254473	1006
19	rs8113006	G	C	0.805169	1006
19	rs8113107	G	T	0.43837	1006
19	rs150824230	G	A	0.0735586	1006
19	rs7249692	T	C	0.693837	1006
19	rs6511040	C	T	0.435388	1006
19	rs73004926	C	T	0.0735586	1006
19	rs750216	C	T	0.254473	1006
19	rs750215	T	A	0.371769	1006
19	rs8108705	G	T	0.692843	1006
19	rs73004933	C	T	0.0735586	1006
19	rs2872970	G	A	0.434394	1006
19	rs8113221	C	T	0.434394	1006
19	rs12985142	A	G	0.258449	1006
19	rs8103250	A	G	0.692843	1006
19	rs9304962	G	C	0.692843	1006
19	rs6511041	C	T	0.432406	1006
19	rs8108659	T	A	0.807157	1006
19	rs62137778	A	G	0.43837	1006
19	rs56159542	T	C	0.804175	1006
19	rs12982628	C	G	0.254473	1006
19	rs548886434	G	A	0.00298211	1006
19	rs7250602	T	C	0.805169	1006
19	rs59350672	G	C	0.43837	1006
19	rs12981270	G	A	0.253479	1006
19	rs10412176	T	C	0.804175	1006
19	rs117316432	C	T	0.0427435	1006
19	rs10415813	A	G	0.964215	1006
19	rs34324119	G	A	0.257455	1006
19	rs183868687	C	T	0.00695825	1006
19	rs62137783	G	A	0.253479	1006
19	rs7252981	T	C	0.693837	1006
19	rs12977917	G	A	0.251491	1006
19	rs73004951	C	T	0.0765408	1006
19	rs34424437	C	A	0.251491	1006
19	rs118015462	C	T	0.0178926	1006
19	rs7250942	A	C	0.804175	1006
19	rs141077433	C	T	0.0178926	1006
19	rs7245672	T	C	0.688867	1006
19	rs144970819	C	T	0.0337972	1006
19	rs12608729	C	T	0.0775348	1006
19	rs148140983	C	T	0.00795229	1006
19	rs17217098	G	A	0.0646123	1006
19	rs76633357	C	T	0.0874751	1006
19	rs76133364	C	A	0.0328032	1006
19	rs35842591	A	G	0.255467	1006
19	rs16996174	C	G	0.0377734	1006
19	rs34316527	A	G	0.252485	1006
19	rs73004959	C	T	0.0765408	1006
19	rs35553578	G	C	0.253479	1006
19	rs118087542	C	T	0.0526839	1006
19	rs73004962	A	T	0.0775348	1006
19	rs62137816	C	T	0.251491	1006
19	rs12611058	T	C	0.252485	1006
19	rs117286556	G	A	0.0596421	1006
19	rs76636151	C	A	0.0626243	1006
19	rs35545554	A	G	0.804175	1006
19	rs111941379	G	A	0.252485	1006
19	rs739461	T	C	0.766402	1006
19	rs8099944	G	A	0.427435	1006
19	rs73004966	C	T	0.0775348	1006
19	rs73004967	A	G	0.0646123	1006
19	rs16994684	T	C	0.0377734	1006
19	rs34725331	A	G	0.766402	1006
19	rs62137820	A	G	0.260437	1006
19	rs10417097	C	G	0.427435	1006
19	rs10416924	A	G	0.427435	1006
19	rs1476459	C	A	0.258449	1006
19	rs57504626	C	T	0.0775348	1006
19	rs139871885	T	C	0.0119284	1006
19	rs16996185	T	G	0.0775348	1006
19	rs1968047	G	A	0.766402	1006
19	rs150150474	T	G	0.00795229	1006
19	rs145496084	C	A	0.00795229	1006
19	rs12610185	G	A	0.0775348	1006
19	rs12610191	C	T	0.0775348	1006
19	rs7252228	A	G	0.766402	1006
19	rs10500212	C	T	0.0775348	1006
19	rs8110266	C	T	0.435388	1006
19	rs79683903	C	T	0.0188867	1006
19	rs10403759	T	C	0.766402	1006
19	rs4808973	A	G	0.804175	1006
19	rs58847337	G	A	0.0775348	1006
19	rs6511046	C	T	0.424453	1006
19	rs73004975	A	G	0.0775348	1006
19	rs34096655	C	T	0.250497	1006
19	rs35437712	A	C	0.257455	1006
19	rs12976826	C	T	0.0377734	1006
19	rs118124692	A	T	0.00596421	1006
19	rs62137822	T	C	0.254473	1006
19	rs138574074	C	T	0.0437376	1006
19	rs8101679	T	C	0.764414	1006
19	rs4808974	G	A	0.0377734	1006
19	rs7247594	T	C	0.215706	1006
19	rs7247165	G	A	0.248509	1006
19	rs146005921	G	A	0.00596421	1006
19	rs1054685	C	T	0.429423	1006
19	rs34316070	C	T	0.247515	1006
19	rs33982830	C	T	0.247515	1006
19	rs873870	G	A	0.506958	1006
19	rs880090	C	G	0.758449	1006
19	rs148417549	C	T	0.0347913	1006
19	rs11879838	G	C	0.765408	1006
19	rs12609436	C	T	0.508946	1006
19	rs8113682	T	G	0.765408	1006
19	rs11878202	T	C	0.765408	1006
19	rs10407283	T	C	0.511928	1006
19	rs7248200	C	T	0.502982	1006
19	rs45521232	C	A	0.0188867	1006
19	rs12003	C	T	0.0526839	1006
19	rs113298491	A	G	0.00795229	1006
19	rs113619686	G	A	0.00795229	1006
19	rs2304128	G	T	0.0805169	1006
19	rs2304129	C	G	0.0377734	1006
19	rs56083851	G	A	0.242545	1006
19	rs62134460	C	T	0.242545	1006
19	rs115205560	A	T	0.0119284	1006
19	rs113712235	G	A	0.0129225	1006
19	rs45458192	C	T	0.413519	1006
19	rs2043293	C	A	0.841948	1006
19	rs138924484	G	C	0.0884692	1006
19	rs7248885	G	A	0.418489	1006
19	rs3794995	C	T	0.314115	1006
19	rs4808975	G	C	0.237575	1006
19	rs142294717	G	A	0.027833	1006
19	rs3794996	C	T	0.0308151	1006
19	rs10423449	G	A	0.187873	1006
19	rs10405234	T	C	0.238569	1006
19	rs113735355	A	G	0.0178926	1006
19	rs74497425	A	C	0.0149105	1006
19	rs10423311	C	G	0.237575	1006
19	rs113245905	T	C	0.00397614	1006
19	rs867616	C	T	0.187873	1006
19	rs45593331	G	A	0.0178926	1006
19	rs892035	T	C	0.72664	1006
19	rs142259293	T	C	0.0238569	1006
19	rs117239020	C	T	0.0337972	1006
19	rs149060408	G	A	0.0178926	1006
19	rs141928610	C	T	0.0178926	1006
19	rs112879098	C	A	0.189861	1006
19	rs11668721	G	A	0.171968	1006
19	rs112468555	C	G	0.0149105	1006
19	rs1433079	G	A	0.0298211	1006
19	rs140228043	G	A	0.0178926	1006
19	rs35445661	T	G	0.0298211	1006
19	rs117211530	A	C	0.0178926	1006
19	rs113830355	T	C	0.0178926	1006
19	rs113428937	C	T	0.0178926	1006
19	rs2288865	C	T	0.215706	1006
19	rs148347995	C	T	0.00994036	1006
19	rs892036	G	C	0.710736	1006
19	rs45522544	C	T	0.00894632	1006
19	rs2288867	C	T	0.236581	1006
19	rs61752462	G	A	0.026839	1006
19	rs3752152	G	A	0.0298211	1006
19	rs111815169	A	T	0.026839	1006
19	rs35035906	T	C	0.0308151	1006
19	rs144193693	G	A	0.00695825	1006
19	rs115138868	C	T	0.0139165	1006
19	rs45501395	G	C	0.0129225	1006
19	rs11667828	T	G	0.247515	1006
19	rs75564121	T	G	0.0149105	1006
19	rs62134462	G	A	0.0129225	1006
19	rs10415278	C	A	0.187873	1006
19	rs77441419	G	A	0.0447316	1006
19	rs117407941	G	A	0.0337972	1006
19	rs28635562	C	T	0.247515	1006
19	rs10403579	T	C	0.173956	1006
19	rs113159465	C	T	0.026839	1006
19	rs76160850	T	A	0.026839	1006
19	rs80106463	G	A	0.0168986	1006
19	rs6511047	G	A	0.955268	1006
19	rs60030397	A	T	0.026839	1006
19	rs919778	G	A	0.201789	1006
19	rs142077949	C	G	0.0159046	1006
19	rs79609195	C	T	0.0149105	1006
19	rs112891911	T	C	0.0149105	1006
19	rs112396664	C	T	0.026839	1006
19	rs884480	G	A	0.173956	1006
19	rs111569381	C	T	0.026839	1006
19	rs112619438	A	T	0.026839	1006
19	rs112806894	C	T	0.026839	1006
19	rs138840998	C	T	0.026839	1006
19	rs11671684	C	T	0.188867	1006
19	rs113156563	G	C	0.0149105	1006
19	rs141862665	C	T	0.026839	1006
19	rs146284512	C	T	0.0149105	1006
19	rs10421328	C	T	0.217694	1006
19	rs74181147	C	A	0.0298211	1006
19	rs112845755	C	T	0.026839	1006
19	rs141747557	T	C	0.026839	1006
19	rs56236407	G	A	0.188867	1006
19	rs55831814	C	T	0.215706	1006
19	rs34174818	G	A	0.173956	1006
19	rs12974308	G	A	0.0298211	1006
19	rs35449009	G	A	0.0298211	1006
19	rs187233142	C	T	0.0129225	1006
19	rs79418749	C	T	0.0238569	1006
19	rs12976582	T	C	0.0298211	1006
19	rs76347963	C	T	0.173956	1006
19	rs12982049	C	G	0.0298211	1006
19	rs74181148	C	G	0.0298211	1006
19	rs73006705	A	G	0.173956	1006
19	rs148625376	G	A	0.026839	1006
19	rs141208788	G	A	0.0318091	1006
19	rs7249670	T	C	0.247515	1006
19	rs147316816	T	C	0.0149105	1006
19	rs74181149	G	A	0.0298211	1006
19	rs35801717	T	G	0.0298211	1006
19	rs7253821	G	A	0.188867	1006
19	rs34558847	A	G	0.0298211	1006
19	rs78975354	T	C	0.026839	1006
19	rs58434384	A	G	0.082505	1006
19	rs112247592	A	T	0.0149105	1006
19	rs147141615	G	A	0.0149105	1006
19	rs12983292	G	A	0.247515	1006
19	rs76248948	G	A	0.0149105	1006
19	rs16996227	T	C	0.0298211	1006
19	rs10407741	T	C	0.977137	1006
19	rs180804600	A	G	0.0149105	1006
19	rs2304130	A	G	0.082505	1006
19	rs4808209	A	C	0.0298211	1006
19	rs59327775	A	G	0.026839	1006
19	rs74181150	G	A	0.0298211	1006
19	rs74181151	G	C	0.0298211	1006
19	rs111691707	G	C	0.0149105	1006
19	rs10401926	A	G	0.188867	1006
19	rs11670710	C	A	0.246521	1006
19	rs12980482	C	T	0.0477137	1006
19	rs1529714	G	A	0.722664	1006
19	rs56408111	T	C	0.0815109	1006
19	rs35792080	C	T	0.0298211	1006
19	rs7247142	C	T	0.22167	1006
19	rs7247433	C	A	0.410537	1006
19	rs142747656	C	T	0.0159046	1006
19	rs140756531	C	T	0.0318091	1006
19	rs7251924	G	A	0.167992	1006
19	rs73006709	G	C	0.0516899	1006
19	rs143333049	A	G	0.0437376	1006
19	rs4808979	A	G	0.22167	1006
19	rs4808981	T	C	0.0337972	1006
19	rs10402516	A	G	0.16998	1006
19	rs147285455	C	T	0.0506958	1006
19	rs12981165	A	G	0.17992	1006
19	rs142140951	C	T	0.028827	1006
19	rs12984303	T	C	0.156064	1006
19	rs141831412	G	A	0.0526839	1006
19	rs11668103	G	A	0.222664	1006
19	rs11668053	A	G	0.38171	1006
19	rs11668131	G	A	0.222664	1006
19	rs12974886	C	T	0.0168986	1006
19	rs73006714	C	T	0.236581	1006
19	rs117493016	A	G	0.0168986	1006
19	rs112547871	G	A	0.0984095	1006
19	rs139874907	T	G	0.05666	1006
19	rs58457510	T	G	0.262425	1006
19	rs34554175	G	A	0.0208748	1006
19	rs11669365	C	T	0.264414	1006
19	rs79892166	G	T	0.0447316	1006
19	rs12976071	A	C	0.414513	1006
19	rs73006717	C	A	0.0387674	1006
19	rs67646933	T	G	0.0506958	1006
19	rs115173693	T	C	0.0536779	1006
19	rs12977125	A	G	0.264414	1006
19	rs12979491	T	C	0.413519	1006
19	rs12977692	C	G	0.264414	1006
19	rs12984377	C	G	0.0188867	1006
19	rs76530229	G	A	0.0536779	1006
19	rs67433524	C	T	0.149105	1006
19	rs12972143	T	A	0.0188867	1006
19	rs112571202	T	C	0.0506958	1006
19	rs144434116	T	C	0.0536779	1006
19	rs8107026	G	T	0.264414	1006
19	rs8106945	C	T	0.413519	1006
19	rs8110701	T	G	0.264414	1006
19	rs35352269	G	A	0.0228628	1006
19	rs139089791	T	C	0.00894632	1006
19	rs34533749	C	T	0.413519	1006
19	rs76935908	T	C	0.107356	1006
19	rs12971399	A	C	0.315109	1006
19	rs12971661	A	G	0.0218688	1006
19	rs113445185	G	A	0.0497018	1006
19	rs145528890	G	A	0.0139165	1006
19	rs12981665	T	C	0.264414	1006
19	rs11669075	C	T	0.243539	1006
19	rs12984032	T	G	0.265408	1006
19	rs113189244	T	C	0.0497018	1006
19	rs4284750	G	A	0.349901	1006
19	rs8102530	T	C	0.425447	1006
19	rs114834368	G	A	0.0497018	1006
19	rs11671066	A	G	0.296223	1006
19	rs73006731	T	C	0.340954	1006
19	rs12983199	A	G	0.363817	1006
19	rs113535285	C	T	0.293241	1006
19	rs12978668	T	C	0.363817	1006
19	rs34575363	G	A	0.363817	1006
19	rs12984134	A	G	0.0705765	1006
19	rs73006734	A	C	0.293241	1006
19	rs66969937	G	A	0.0218688	1006
19	rs11669761	T	C	0.293241	1006
19	rs9749615	C	T	0.0606362	1006
19	rs11085268	T	C	0.295229	1006
19	rs34352974	C	T	0.0208748	1006
19	rs35538718	T	G	0.314115	1006
19	rs79270939	C	T	0.0159046	1006
19	rs12972505	T	C	0.241551	1006
19	rs140542903	A	G	0.0506958	1006
19	rs66522026	C	G	0.0208748	1006
19	rs34984663	G	A	0.0208748	1006
19	rs74181153	C	T	0.0208748	1006
19	rs12980676	G	C	0.0208748	1006
19	rs147996165	C	T	0.0526839	1006
19	rs57119263	G	C	0.245527	1006
19	rs17617106	T	A	0.0974155	1006
19	rs11669303	T	C	0.581511	1006
19	rs8112048	A	C	0.583499	1006
19	rs12608993	A	G	0.580517	1006
19	rs17699261	A	G	0.0536779	1006
19	rs12986120	G	C	0.238569	1006
19	rs73006746	G	A	0.0964215	1006
19	rs56129543	G	C	0.341948	1006
19	rs59067721	C	A	0.244533	1006
19	rs113161016	C	A	0.0457256	1006
19	rs1061270	A	T	0.237575	1006
19	rs3207975	T	C	0.579523	1006
19	rs7246866	T	C	0.579523	1006
19	rs73006749	G	C	0.0347913	1006
19	rs12973901	T	A	0.237575	1006
19	rs79181772	T	C	0.0119284	1006
19	rs117335191	G	A	0.0775348	1006
19	rs7257691	A	G	0.581511	1006
19	rs7259055	T	C	0.579523	1006
19	rs112956930	C	G	0.0347913	1006
19	rs11085270	T	G	0.246521	1006
19	rs73006755	T	C	0.0497018	1006
19	rs61731046	G	A	0.0497018	1006
19	rs112215404	C	T	0.0457256	1006
19	rs2315285	G	C	0.237575	1006
19	rs2013561	G	A	0.237575	1006
19	rs2013571	C	G	0.580517	1006
19	rs1978716	C	T	0.237575	1006
19	rs12984272	C	T	0.237575	1006
19	rs137883547	T	G	0.0467197	1006
19	rs73006756	T	C	0.0964215	1006
19	rs12984880	A	C	0.237575	1006
19	rs144371346	G	A	0.0526839	1006
19	rs76417397	C	T	0.0526839	1006
19	rs56167115	C	T	0.244533	1006
19	rs76945979	C	T	0.0457256	1006
19	rs73006760	G	A	0.244533	1006
19	rs73006763	C	T	0.244533	1006
19	rs60742053	A	G	0.0467197	1006
19	rs2163813	T	G	0.237575	1006
19	rs36006965	C	T	0.237575	1006
19	rs12982273	T	A	0.237575	1006
19	rs61096607	T	C	0.0954274	1006
19	rs11665940	C	T	0.244533	1006
19	rs73006769	C	T	0.0497018	1006
19	rs148011430	G	A	0.0208748	1006
19	rs111391164	C	A	0.0954274	1006
19	rs17699333	G	T	0.237575	1006
19	rs55882648	G	A	0.246521	1006
19	rs7256739	C	T	0.397614	1006
19	rs4281843	C	G	0.343936	1006
19	rs34761854	T	C	0.343936	1006
19	rs10420120	G	C	0.77833	1006
19	rs4621106	G	C	0.582505	1006
19	rs247780	C	T	0.262425	1006
19	rs11085271	C	G	0.0467197	1006
19	rs247779	G	A	0.293241	1006
19	rs12608822	C	T	0.0516899	1006
19	rs247778	G	A	0.237575	1006
19	rs247777	C	A	0.243539	1006
19	rs140753404	T	G	0.0109344	1006
19	rs247776	G	C	0.237575	1006
19	rs113361823	A	G	0.0497018	1006
19	rs247775	A	C	0.402584	1006
19	rs1979263	T	A	0.577535	1006
19	rs8110982	C	T	0.0506958	1006
19	rs247774	A	G	0.284294	1006
19	rs8106778	T	C	0.580517	1006
19	rs247773	G	A	0.237575	1006
19	rs113154292	A	T	0.0457256	1006
19	rs113405950	T	C	0.0457256	1006
19	rs113087336	G	A	0.0457256	1006
19	rs78088425	C	T	0.026839	1006
19	rs247772	A	G	0.237575	1006
19	rs146246235	T	C	0.0457256	1006
19	rs139348247	T	C	0.0457256	1006
19	rs144040836	C	T	0.0238569	1006
19	rs247771	T	C	0.237575	1006
19	rs113000144	C	G	0.0467197	1006
19	rs112368929	C	T	0.0467197	1006
19	rs112994037	C	T	0.0258449	1006
19	rs74580592	A	G	0.0457256	1006
19	rs8110890	T	G	0.524851	1006
19	rs247770	C	A	0.230616	1006
19	rs247769	T	C	0.0506958	1006
19	rs75037866	G	A	0.112326	1006
19	rs34523360	A	G	0.602386	1006
19	rs10426801	A	T	0.0536779	1006
19	rs171574	C	T	0.364811	1006
19	rs117413129	C	G	0.0159046	1006
19	rs247767	G	A	0.364811	1006
19	rs247766	C	T	0.311133	1006
19	rs247765	A	G	0.373757	1006
19	rs247763	C	G	0.276342	1006
19	rs1540593	T	A	0.60338	1006
19	rs247762	T	C	0.274354	1006
19	rs145808897	A	G	0.0178926	1006
19	rs16996277	C	G	0.055666	1006
19	rs247760	T	C	0.274354	1006
19	rs247759	C	T	0.0685885	1006
19	rs247799	C	G	0.724652	1006
19	rs247798	C	T	0.0685885	1006
19	rs144927992	G	A	0.00695825	1006
19	rs117414940	A	C	0.0337972	1006
19	rs7256487	C	T	0.352883	1006
19	rs7256992	G	A	0.352883	1006
19	rs247797	G	A	0.327038	1006
19	rs73006787	T	G	0.255467	1006
19	rs247796	G	A	0.0666004	1006
19	rs8099910	G	A	0.351889	1006
19	rs899565	A	C	0.416501	1006
19	rs35921908	C	T	0.0218688	1006
19	rs247795	C	T	0.277336	1006
19	rs8101110	C	T	0.271372	1006
19	rs150351565	C	G	0.00795229	1006
19	rs117535726	G	A	0.028827	1006
19	rs8104983	A	G	0.172962	1006
19	rs8105210	C	T	0.28827	1006
19	rs8105213	C	G	0.28827	1006
19	rs2023414	C	T	0.26839	1006
19	rs247794	G	A	0.260437	1006
19	rs35075703	A	G	0.274354	1006
19	rs10418343	C	G	0.0487078	1006
19	rs12976458	G	A	0.256461	1006
19	rs247793	G	A	0.259443	1006
19	rs247792	T	C	0.395626	1006
19	rs7259104	A	G	0.0487078	1006
19	rs247791	C	G	0.66501	1006
19	rs10425230	C	T	0.0487078	1006
19	rs36030267	A	G	0.083499	1006
19	rs62134510	C	T	0.27336	1006
19	rs1351289	A	G	0.355865	1006
19	rs247790	C	T	0.259443	1006
19	rs8103257	G	C	0.0487078	1006
19	rs247789	A	G	0.746521	1006
19	rs247788	C	G	0.747515	1006
19	rs247787	G	A	0.83002	1006
19	rs247786	A	G	0.832008	1006
19	rs8106607	G	C	0.0437376	1006
19	rs2021824	T	C	0.576541	1006
19	rs7253219	C	T	0.109344	1006
19	rs12978952	G	A	0.082505	1006
19	rs247785	G	T	0.0347913	1006
19	rs7256713	A	C	0.277336	1006
19	rs75270598	C	T	0.166004	1006
19	rs73541375	A	G	0.0497018	1006
19	rs12611148	C	A	0.166004	1006
19	rs12975699	T	C	0.410537	1006
19	rs73006800	G	A	0.0347913	1006
19	rs10403620	C	G	0.570577	1006
19	rs7251035	T	C	0.562624	1006
19	rs35844933	T	C	0.0954274	1006
19	rs247784	G	T	0.5	1006
19	rs78192660	C	T	0.0178926	1006
19	rs247783	T	C	0.416501	1006
19	rs184645990	G	C	0.00596421	1006
19	rs11671163	A	G	0.0884692	1006
19	rs144558277	T	G	0.0168986	1006
19	rs152337	C	T	0.416501	1006
19	rs152338	C	G	0.417495	1006
19	rs247782	A	C	0.417495	1006
19	rs140327277	C	T	0.0168986	1006
19	rs79612782	C	T	0.0178926	1006
19	rs57538920	T	C	0.0218688	1006
19	rs149025278	A	G	0.0119284	1006
19	rs12609545	T	C	0.164016	1006
19	rs35042916	C	T	0.0884692	1006
19	rs80056360	G	A	0.0178926	1006
19	rs247781	T	G	0.707753	1006
19	rs248966	A	G	0.442346	1006
19	rs11085273	C	A	0.237575	1006
19	rs248967	C	T	0.707753	1006
19	rs248968	T	C	0.44334	1006
19	rs248969	A	G	0.707753	1006
19	rs248970	G	A	0.44334	1006
19	rs248971	T	G	0.44334	1006
19	rs166018	A	G	0.446322	1006
19	rs247758	C	T	0.449304	1006
19	rs247757	C	T	0.707753	1006
19	rs145883726	G	A	0.0178926	1006
19	rs184402752	G	A	0.0129225	1006
19	rs185062	G	A	0.44831	1006
19	rs8110856	C	T	0.236581	1006
19	rs247756	G	T	0.449304	1006
19	rs112378230	C	A	0.0188867	1006
19	rs7247299	C	T	0.238569	1006
19	rs61483134	A	C	0.235586	1006
19	rs247755	A	G	0.714712	1006
19	rs8106763	T	C	0.255467	1006
19	rs11672423	C	T	0.0974155	1006
19	rs34500783	A	C	0.38668	1006
19	rs12977842	G	A	0.21173	1006
19	rs73526734	G	A	0.0149105	1006
19	rs78582363	T	G	0.0258449	1006
19	rs8110431	C	T	0.87674	1006
19	rs248936	G	A	0.39165	1006
19	rs117498954	G	A	0.084493	1006
19	rs10403362	T	C	0.026839	1006
19	rs145555063	C	T	0.0188867	1006
19	rs74999379	C	T	0.0218688	1006
19	rs248937	G	T	0.338966	1006
19	rs75089967	T	G	0.083499	1006
19	rs4808983	C	T	0.168986	1006
19	rs55705533	G	A	0.0596421	1006
19	rs248939	T	C	0.171968	1006
19	rs248940	A	G	0.16998	1006
19	rs56760654	T	C	0.083499	1006
19	rs248941	A	G	0.16998	1006
19	rs248942	C	T	0.380716	1006
19	rs12459977	C	T	0.0228628	1006
19	rs117757508	G	A	0.084493	1006
19	rs145702266	G	T	0.00695825	1006
19	rs248943	C	A	0.492048	1006
19	rs117336549	A	C	0.0129225	1006
19	rs78025	T	C	0.492048	1006
19	rs737195	A	G	0.167992	1006
19	rs7260393	C	G	0.167992	1006
19	rs1560189	C	T	0.0337972	1006
19	rs248944	C	G	0.367793	1006
19	rs16996320	C	T	0.167992	1006
19	rs10422520	T	C	0.026839	1006
19	rs248945	A	C	0.368787	1006
19	rs117586716	T	C	0.0318091	1006
19	rs28422180	G	A	0.109344	1006
19	rs248946	A	G	0.38171	1006
19	rs248947	T	C	0.38171	1006
19	rs188415922	G	T	0.0119284	1006
19	rs248948	C	G	0.359841	1006
19	rs248950	T	A	0.888668	1006
19	rs74683227	C	T	0.0805169	1006
19	rs12327770	A	G	0.130219	1006
19	rs151189410	C	T	0.0298211	1006
19	rs248951	G	T	0.372763	1006
19	rs248952	T	C	0.367793	1006
19	rs140082398	G	A	0.0119284	1006
19	rs248954	G	C	0.368787	1006
19	rs248955	T	G	0.191849	1006
19	rs62134511	G	A	0.0397614	1006
19	rs248930	C	T	0.367793	1006
19	rs149740873	C	T	0.0129225	1006
19	rs248931	T	C	0.368787	1006
19	rs11085277	G	C	0.168986	1006
19	rs23654	T	C	0.192843	1006
19	rs248932	A	C	0.38171	1006
19	rs141851865	C	T	0.0119284	1006
19	rs248933	T	C	0.369781	1006
19	rs248934	A	C	0.369781	1006
19	rs148810877	G	A	0.0805169	1006
19	rs248935	T	G	0.918489	1006
19	rs3762190	G	A	0.369781	1006
19	rs12710110	A	G	0.369781	1006
19	rs2878398	A	G	0.200795	1006
19	rs2335360	C	T	0.210736	1006
19	rs4990741	A	G	0.198807	1006
19	rs10407920	G	A	0.198807	1006
19	rs4808986	G	A	0.917495	1006
19	rs117717868	T	C	0.00894632	1006
19	rs16996360	A	G	0.370775	1006
19	rs4808987	A	G	0.983101	1006
19	rs4808988	G	A	0.889662	1006
19	rs116324412	T	A	0.026839	1006
19	rs3087767	T	A	0.38171	1006
19	rs7246983	G	A	0.201789	1006
19	rs12975121	C	T	0.192843	1006
19	rs72620573	A	C	0.167992	1006
19	rs149334214	C	T	0.0119284	1006
19	rs4808989	G	A	0.38171	1006
19	rs7252985	G	T	0.192843	1006
19	rs4808991	C	T	0.370775	1006
19	rs73008613	T	C	0.131213	1006
19	rs7256535	C	A	0.369781	1006
19	rs150073894	T	C	0.0119284	1006
19	rs8111421	T	C	0.38171	1006
19	rs6511050	C	T	0.369781	1006
19	rs35280091	G	C	0.192843	1006
19	rs34277739	A	G	0.192843	1006
19	rs72620574	T	C	0.167992	1006
19	rs139166449	C	T	0.0129225	1006
19	rs148098623	C	T	0.0298211	1006
19	rs117660826	T	G	0.0337972	1006
19	rs138015622	A	G	0.0119284	1006
19	rs184405904	G	T	0.0119284	1006
19	rs8108416	C	G	0.199801	1006
19	rs143313526	G	A	0.027833	1006
19	rs112261941	G	A	0.0318091	1006
19	rs73008616	T	A	0.0626243	1006
19	rs35018071	T	G	0.194831	1006
19	rs10412409	G	A	0.199801	1006
19	rs149142451	A	C	0.0119284	1006
19	rs8106100	A	C	0.369781	1006
19	rs8109240	A	G	0.367793	1006
19	rs9710482	C	T	0.026839	1006
19	rs557762318	G	A	0.0119284	1006
19	rs12973032	T	C	0.199801	1006
19	rs141009984	G	A	0.0119284	1006
19	rs2304171	A	G	0.201789	1006
19	rs11878280	C	T	0.199801	1006
19	rs193200925	G	T	0.0477137	1006
19	rs141110858	G	A	0.0198807	1006
19	rs10418155	T	C	0.489066	1006
19	rs10419635	T	C	0.199801	1006
19	rs4808992	T	C	0.167992	1006
19	rs4808993	C	A	0.167992	1006
19	rs141767195	A	T	0.0119284	1006
19	rs61302676	C	G	0.0805169	1006
19	rs60041535	A	G	0.192843	1006
19	rs141702873	C	T	0.0119284	1006
19	rs543069237	T	A	0.0119284	1006
19	rs150508282	A	G	0.0119284	1006
19	rs7248808	A	G	0.380716	1006
19	rs10854013	C	T	0.0407555	1006
19	rs10412885	C	G	0.368787	1006
19	rs140054530	T	C	0.0109344	1006
19	rs2335361	T	C	0.963221	1006
19	rs2335362	C	G	0.802187	1006
19	rs151242358	G	T	0.0109344	1006
19	rs59678429	A	G	0.0785288	1006
19	rs11665735	G	T	0.0198807	1006
19	rs919785	A	G	0.203777	1006
19	rs7246727	T	C	0.38668	1006
19	rs4808995	G	T	0.366799	1006
19	rs74181159	G	C	0.0367793	1006
19	rs72620575	A	G	0.16501	1006
19	rs190736777	C	T	0.0198807	1006
19	rs180751630	A	G	0.0139165	1006
19	rs111956051	T	G	0.417495	1006
19	rs10404296	G	A	0.378728	1006
19	rs146337906	T	C	0.05666	1006
19	rs139488733	G	C	0.0119284	1006
19	rs4808996	G	A	0.906561	1006
19	rs114759716	A	G	0.0129225	1006
19	rs115379774	T	A	0.0129225	1006
19	rs117269901	C	A	0.026839	1006
19	rs9676800	G	A	0.0228628	1006
19	rs149635156	T	C	0.0129225	1006
19	rs78329990	C	T	0.05666	1006
19	rs62135269	G	C	0.266402	1006
19	rs144409557	T	A	0.0129225	1006
19	rs113134267	A	T	0.0487078	1006
19	rs73008619	T	A	0.0119284	1006
19	rs11882395	T	C	0.0129225	1006
19	rs148651982	G	A	0.0119284	1006
19	rs77194203	G	A	0.026839	1006
19	rs140724071	C	T	0.0228628	1006
19	rs12975051	G	A	0.33996	1006
19	rs76143178	T	G	0.0129225	1006
19	rs4808216	G	A	0.33996	1006
19	rs150264382	G	A	0.0119284	1006
19	rs7255725	C	G	0.451292	1006
19	rs148709189	C	A	0.0129225	1006
19	rs145097005	A	C	0.0119284	1006
19	rs143033207	C	T	0.0119284	1006
19	rs56043443	C	A	0.132207	1006
19	rs4808998	A	G	0.45825	1006
19	rs12977036	T	C	0.457256	1006
19	rs12975508	C	A	0.450298	1006
19	rs10406942	G	C	0.00795229	1006
19	rs74181160	C	A	0.0367793	1006
19	rs118109674	C	T	0.00894632	1006
19	rs115135556	A	T	0.0198807	1006
19	rs2335364	G	A	0.507952	1006
19	rs148362901	C	T	0.00894632	1006
19	rs150438513	A	G	0.0119284	1006
19	rs11085278	T	C	0.454274	1006
19	rs12052168	A	G	0.293241	1006
19	rs118028348	G	A	0.0119284	1006
19	rs118188450	G	T	0.0178926	1006
19	rs146353281	C	T	0.0119284	1006
19	rs12461018	G	A	0.196819	1006
19	rs193111225	T	C	0.0119284	1006
19	rs149297982	A	C	0.0119284	1006
19	rs146200328	A	G	0.0119284	1006
19	rs117502529	G	T	0.0298211	1006
19	rs74932245	T	C	0.0119284	1006
19	rs117142764	T	C	0.0119284	1006
19	rs919784	A	T	0.028827	1006
19	rs8104136	A	G	0.197813	1006
19	rs6511053	A	G	0.266402	1006
19	rs115134258	G	C	0.0119284	1006
19	rs62135271	G	A	0.170974	1006
19	rs34366671	T	C	0.294235	1006
19	rs12983372	C	T	0.294235	1006
19	rs149246182	C	T	0.0119284	1006
19	rs79295499	A	C	0.0119284	1006
19	rs186734310	T	C	0.0198807	1006
19	rs28884245	C	T	0.0506958	1006
19	rs137987847	T	C	0.0208748	1006
19	rs142585067	T	C	0.0109344	1006
19	rs144081971	A	C	0.0208748	1006
19	rs116942606	A	T	0.0586481	1006
19	rs184986187	C	A	0.0119284	1006
19	rs7247625	C	A	0.292247	1006
19	rs7248612	T	C	0.348907	1006
19	rs7248721	T	C	0.361829	1006
19	rs7248062	G	A	0.266402	1006
19	rs144769382	C	A	0.027833	1006
19	rs143517257	G	A	0.147117	1006
19	rs10425359	C	T	0.028827	1006
19	rs2116889	A	T	0.291252	1006
19	rs79024665	T	G	0.0119284	1006
19	rs76000625	C	T	0.00994036	1006
19	rs12980778	T	C	0.291252	1006
19	rs1975165	T	C	0.359841	1006
19	rs183896891	C	T	0.0119284	1006
19	rs182690610	C	T	0.0119284	1006
19	rs62135274	T	C	0.171968	1006
19	rs61692909	A	G	0.0506958	1006
19	rs4389259	C	T	0.147117	1006
19	rs139554214	C	A	0.0119284	1006
19	rs12327878	A	G	0.230616	1006
19	rs3926422	C	T	0.230616	1006
19	rs1469702	G	T	0.230616	1006
19	rs1469701	T	C	0.230616	1006
19	rs58205702	T	C	0.148111	1006
19	rs1469700	T	A	0.219682	1006
19	rs79904687	A	G	0.230616	1006
19	rs66624169	T	G	0.230616	1006
19	rs142610544	C	T	0.0159046	1006
19	rs4808221	A	T	0.230616	1006
19	rs4809002	C	T	0.230616	1006
19	rs4809003	A	G	0.229622	1006
19	rs7252427	C	T	0.230616	1006
19	rs10421280	T	C	0.230616	1006
19	rs59284055	G	C	0.0497018	1006
19	rs7260247	A	G	0.230616	1006
19	rs150624847	G	C	0.0188867	1006
19	rs12610390	G	C	0.241551	1006
19	rs147610375	C	T	0.0119284	1006
19	rs190437579	G	A	0.0208748	1006
19	rs10415754	G	C	0.33002	1006
19	rs2304169	A	T	0.32008	1006
19	rs113191396	G	A	0.028827	1006
19	rs60745231	G	A	0.237575	1006
19	rs186772172	G	T	0.0188867	1006
19	rs7250258	A	T	0.32008	1006
19	rs138934446	C	G	0.0119284	1006
19	rs59795312	T	G	0.0208748	1006
19	rs10417812	C	T	0.0536779	1006
19	rs10419574	T	G	0.0536779	1006
19	rs2116888	T	C	0.319085	1006
19	rs140476179	C	G	0.0119284	1006
19	rs112835612	A	G	0.0536779	1006
19	rs74979032	G	A	0.183897	1006
19	rs7253016	C	G	0.0188867	1006
19	rs73008641	A	G	0.151093	1006
19	rs28664038	A	T	0.0536779	1006
19	rs7253407	C	T	0.242545	1006
19	rs7254355	T	C	0.237575	1006
19	rs28888982	A	G	0.32008	1006
19	rs10421447	A	C	0.0536779	1006
19	rs115506409	C	T	0.0188867	1006
19	rs142921409	C	T	0.0119284	1006
19	rs148465923	A	T	0.0119284	1006
19	rs142541395	T	C	0.0149105	1006
19	rs150536434	G	T	0.026839	1006
19	rs58013871	G	A	0.0536779	1006
19	rs58948242	T	A	0.0218688	1006
19	rs12462641	G	A	0.0198807	1006
19	rs10419205	G	A	0.054672	1006
19	rs189174146	A	T	0.0119284	1006
19	rs117799460	C	T	0.0119284	1006
19	rs57490026	G	A	0.183897	1006
19	rs8113576	C	T	0.237575	1006
19	rs8113694	C	G	0.242545	1006
19	rs10406883	A	G	0.0218688	1006
19	rs79391487	C	T	0.0586481	1006
19	rs116939191	A	T	0.0198807	1006
19	rs191497144	A	G	0.0119284	1006
19	rs73528999	C	T	0.0318091	1006
19	rs10415179	C	T	0.237575	1006
19	rs73530906	G	A	0.0218688	1006
19	rs16994693	G	A	0.0208748	1006
19	rs114267591	T	C	0.0198807	1006
19	rs10412710	T	C	0.242545	1006
19	rs8105329	A	G	0.242545	1006
19	rs8105482	A	G	0.237575	1006
19	rs111814443	A	G	0.0218688	1006
19	rs7256317	G	T	0.985089	1006
19	rs117689945	C	G	0.151093	1006
19	rs73530911	T	C	0.0218688	1006
19	rs73008647	C	T	0.152087	1006
19	rs73008648	T	C	0.152087	1006
19	rs74566193	C	T	0.0417495	1006
19	rs75319775	T	A	0.0119284	1006
19	rs7249318	A	T	0.0218688	1006
19	rs117096219	A	G	0.027833	1006
19	rs10403255	T	A	0.237575	1006
19	rs117651603	G	A	0.0298211	1006
19	rs2335365	G	T	0.215706	1006
19	rs2335366	T	C	0.237575	1006
19	rs4808222	A	G	0.329026	1006
19	rs8104555	G	T	0.0218688	1006
19	rs3943792	G	C	0.237575	1006
19	rs2060239	T	G	0.237575	1006
19	rs2060238	G	A	0.0218688	1006
19	rs7255064	C	T	0.183897	1006
19	rs76170783	T	G	0.0218688	1006
19	rs73530927	C	T	0.0208748	1006
19	rs145569889	G	A	0.0119284	1006
19	rs77755360	A	G	0.0188867	1006
19	rs73925530	C	T	0.0208748	1006
19	rs4809005	T	C	0.152087	1006
19	rs79185550	G	A	0.0159046	1006
19	rs112319728	A	C	0.0218688	1006
19	rs117741061	G	T	0.0149105	1006
19	rs75543118	G	T	0.0188867	1006
19	rs8106559	A	G	0.237575	1006
19	rs12460570	C	G	0.183897	1006
19	rs12462916	T	C	0.0188867	1006
19	rs145429625	C	T	0.0308151	1006
19	rs4809006	C	G	0.237575	1006
19	rs73530932	A	C	0.0218688	1006
19	rs10409069	G	A	0.0318091	1006
19	rs58151139	A	T	0.152087	1006
19	rs66970424	A	G	0.237575	1006
19	rs2160156	T	C	0.242545	1006
19	rs144122960	T	C	0.0119284	1006
19	rs2080261	T	C	0.824056	1006
19	rs62135324	G	A	0.0516899	1006
19	rs2160157	C	T	0.183897	1006
19	rs138337441	C	T	0.0238569	1006
19	rs1235628	A	G	0.055666	1006
19	rs7252079	T	C	0.237575	1006
19	rs144171428	C	A	0.0248509	1006
19	rs1008112	T	C	0.183897	1006
19	rs117074748	T	C	0.0208748	1006
19	rs2192619	A	G	0.0318091	1006
19	rs2192620	T	C	0.0318091	1006
19	rs2192621	G	C	0.0318091	1006
19	rs2192622	T	G	0.0318091	1006
19	rs2110589	G	A	0.183897	1006
19	rs77534477	A	G	0.0198807	1006
19	rs11881376	C	A	0.0218688	1006
19	rs10407726	G	T	0.23161	1006
19	rs7253941	T	C	0.0467197	1006
19	rs77506572	C	T	0.0238569	1006
19	rs28590063	T	C	0.242545	1006
19	rs117675947	C	G	0.0198807	1006
19	rs4809007	C	T	0.152087	1006
19	rs28508418	C	T	0.0318091	1006
19	rs60948789	A	G	0.0467197	1006
19	rs118117744	A	G	0.151093	1006
19	rs7246569	A	G	0.242545	1006
19	rs190929662	G	A	0.0149105	1006
19	rs7254283	A	G	0.0198807	1006
19	rs8113346	T	A	0.0188867	1006
19	rs60588790	G	A	0.0208748	1006
19	rs1303719	C	T	0.0318091	1006
19	rs10419102	A	T	0.0318091	1006
19	rs11085281	G	A	0.0467197	1006
```
