## Supplementary material for "Characterization of shared and ancestry-specific signals driving complex traits using multi-ancestry fine-mapping": s2.afreq

```
#CHROM	ID	REF	ALT	ALT_FREQS	OBS_CT
19	rs73003087	C	T	0.0753968	1008
19	rs758032	A	G	0.162698	1008
19	rs74254003	C	T	0.030754	1008
19	rs62138067	T	C	0.161706	1008
19	rs35514173	T	C	0.161706	1008
19	rs78890951	C	T	0.0753968	1008
19	rs78120961	T	C	0.030754	1008
19	rs78324337	T	C	0.0753968	1008
19	rs1468461	T	C	0.267857	1008
19	rs1468462	C	A	0.160714	1008
19	rs8111633	G	A	0.031746	1008
19	rs10403594	T	C	0.030754	1008
19	rs7250615	C	T	0.0744048	1008
19	rs3177137	T	C	0.19246	1008
19	rs75226807	A	G	0.0267857	1008
19	rs117847451	G	A	0.0376984	1008
19	rs2231993	C	G	0.0277778	1008
19	rs75357755	G	T	0.0267857	1008
19	rs2231997	T	C	0.339286	1008
19	rs2158004	G	A	0.0327381	1008
19	rs2106660	G	A	0.0277778	1008
19	rs8109947	C	T	0.0267857	1008
19	rs999454	G	A	0.0267857	1008
19	rs2872205	G	A	0.0267857	1008
19	rs2301659	G	T	0.295635	1008
19	rs2301660	C	T	0.295635	1008
19	rs1476505	G	C	0.0902778	1008
19	rs61750860	G	T	0.0287698	1008
19	rs139895115	A	G	0.030754	1008
19	rs4808876	C	A	0.183532	1008
19	rs117039640	G	A	0.0188492	1008
19	rs10415986	G	C	0.179563	1008
19	rs2301661	T	C	0.184524	1008
19	rs2301662	G	A	0.179563	1008
19	rs2003449	C	G	0.179563	1008
19	rs739577	C	T	0.00496032	1008
19	rs7497	T	C	0.185516	1008
19	rs9304958	T	G	0.185516	1008
19	rs62138075	C	T	0.184524	1008
19	rs62138076	G	A	0.177579	1008
19	rs146765796	G	A	0.030754	1008
19	rs4600580	G	A	0.124008	1008
19	rs28714268	T	C	0.185516	1008
19	rs4522526	C	T	0.131944	1008
19	rs10410004	C	T	0.177579	1008
19	rs886204	T	C	0.453373	1008
19	rs7253644	T	C	0.185516	1008
19	rs138931645	G	A	0.0386905	1008
19	rs10407590	A	C	0.185516	1008
19	rs142604911	C	T	0.0277778	1008
19	rs62138079	T	C	0.185516	1008
19	rs56687216	T	C	0.0922619	1008
19	rs11540741	G	A	0.0565476	1008
19	rs1064351	G	A	0.173611	1008
19	rs1122821	A	G	0.429563	1008
19	rs76918953	C	T	0.0238095	1008
19	rs148386647	T	C	0.0277778	1008
19	rs73004821	C	T	0.00595238	1008
19	rs4808883	T	C	0.253968	1008
19	rs11671615	C	T	0.00297619	1008
19	rs10415595	A	G	0.683532	1008
19	rs10404960	G	A	0.22619	1008
19	rs12162256	G	A	0.22619	1008
19	rs149888496	A	G	0.202381	1008
19	rs143870482	C	T	0.0277778	1008
19	rs73529173	C	T	0.217262	1008
19	rs76369449	C	T	0.201389	1008
19	rs112032751	C	A	0.0218254	1008
19	rs35231111	T	C	0.202381	1008
19	rs182106573	G	A	0.0565476	1008
19	rs113306754	A	T	0.0406746	1008
19	rs79106957	C	A	0.0228175	1008
19	rs4808884	G	A	0.285714	1008
19	rs10408750	A	G	0.516865	1008
19	rs77504024	A	G	0.0892857	1008
19	rs114959574	G	A	0.0287698	1008
19	rs73529176	T	G	0.197421	1008
19	rs12463263	T	C	0.793651	1008
19	rs145959546	C	T	0.031746	1008
19	rs34209036	G	A	0.241071	1008
19	rs56303921	C	G	0.429563	1008
19	rs67582759	G	A	0.243056	1008
19	rs56284162	C	T	0.247024	1008
19	rs57955701	T	G	0.181548	1008
19	rs117058954	C	T	0.00198413	1008
19	rs7252628	G	A	0.425595	1008
19	rs1001391	T	A	0.179563	1008
19	rs139820445	G	C	0.0248016	1008
19	rs529806438	G	C	0.0188492	1008
19	rs550072731	G	A	0.0188492	1008
19	rs8109503	T	A	0.190476	1008
19	rs8113712	T	C	0.667659	1008
19	rs4808886	G	A	0.462302	1008
19	rs4808887	T	C	0.462302	1008
19	rs4808888	G	A	0.462302	1008
19	rs4239638	C	A	0.47123	1008
19	rs10408828	G	A	0.459325	1008
19	rs4808167	A	T	0.62996	1008
19	rs4808890	T	C	0.468254	1008
19	rs2872393	A	T	0.165675	1008
19	rs8111761	T	C	0.460317	1008
19	rs113604794	C	T	0.164683	1008
19	rs75343058	A	G	0.131944	1008
19	rs4808168	A	C	0.470238	1008
19	rs4808169	C	T	0.467262	1008
19	rs8108823	A	T	0.47123	1008
19	rs8109105	G	A	0.46131	1008
19	rs62138084	C	T	0.199405	1008
19	rs12976783	C	T	0.449405	1008
19	rs73004835	G	A	0.00198413	1008
19	rs77108712	C	T	0.0347222	1008
19	rs113663053	G	C	0.1875	1008
19	rs4808891	C	T	0.447421	1008
19	rs34086136	T	C	0.453373	1008
19	rs4808170	C	T	0.447421	1008
19	rs8106237	A	G	0.453373	1008
19	rs7255540	A	G	0.300595	1008
19	rs117118555	C	T	0.0347222	1008
19	rs10854004	T	C	0.5625	1008
19	rs117559406	G	T	0.0257937	1008
19	rs10426605	G	T	0.670635	1008
19	rs117994274	G	A	0.0347222	1008
19	rs11085247	G	A	0.285714	1008
19	rs77220774	A	G	0.109127	1008
19	rs8107145	A	C	0.353175	1008
19	rs8112191	G	A	0.322421	1008
19	rs2107263	G	A	0.880952	1008
19	rs7249453	T	A	0.611111	1008
19	rs79597974	G	A	0.0277778	1008
19	rs11085249	A	G	0.926587	1008
19	rs4808895	C	G	0.926587	1008
19	rs4808172	C	A	0.926587	1008
19	rs12016	A	T	0.880952	1008
19	rs77185426	G	A	0.0119048	1008
19	rs3810444	T	A	0.119048	1008
19	rs77733772	C	T	0.0396825	1008
19	rs3180770	G	A	0.880952	1008
19	rs11671696	C	T	0.925595	1008
19	rs2269869	G	A	0.926587	1008
19	rs4808900	A	G	0.926587	1008
19	rs8111635	A	G	0.880952	1008
19	rs11878368	C	T	0.880952	1008
19	rs74574826	G	T	0.015873	1008
19	rs16995852	G	A	0.0456349	1008
19	rs12978990	T	C	0.96627	1008
19	rs2313736	T	A	0.880952	1008
19	rs4808902	G	A	0.880952	1008
19	rs7253244	C	A	0.87996	1008
19	rs1124921	G	A	0.880952	1008
19	rs2013813	T	C	0.926587	1008
19	rs1079543	C	T	0.880952	1008
19	rs79897842	C	T	0.0396825	1008
19	rs77383406	C	A	0.0396825	1008
19	rs116953419	C	T	0.0277778	1008
19	rs76496920	T	C	0.0565476	1008
19	rs112871667	C	T	0.0456349	1008
19	rs77636193	G	A	0.0188492	1008
19	rs1859267	A	T	0.880952	1008
19	rs2240094	C	T	0.880952	1008
19	rs118108943	G	C	0.0396825	1008
19	rs10422335	C	T	0.880952	1008
19	rs9304959	T	C	0.880952	1008
19	rs10405189	T	C	0.880952	1008
19	rs2285851	G	T	0.880952	1008
19	rs7259510	C	T	0.880952	1008
19	rs12975754	A	G	0.887897	1008
19	rs12978822	A	C	0.880952	1008
19	rs141292672	C	T	0.0595238	1008
19	rs9676917	G	A	0.880952	1008
19	rs75169368	T	C	0.319444	1008
19	rs4808904	T	G	0.880952	1008
19	rs4808905	C	T	0.881944	1008
19	rs4808906	C	G	0.87996	1008
19	rs4808176	A	G	0.926587	1008
19	rs10416783	A	G	0.880952	1008
19	rs8111634	A	G	0.880952	1008
19	rs2240095	G	A	0.880952	1008
19	rs8112565	A	G	0.880952	1008
19	rs8112566	A	C	0.880952	1008
19	rs6511010	A	G	0.880952	1008
19	rs4808907	C	T	0.880952	1008
19	rs10854005	A	G	0.880952	1008
19	rs143788787	C	T	0.0753968	1008
19	rs4808177	G	C	0.96627	1008
19	rs150139007	A	G	0.0178571	1008
19	rs8109654	C	T	0.880952	1008
19	rs117628763	C	T	0.0277778	1008
19	rs79301666	C	T	0.212302	1008
19	rs58514603	G	A	0.164683	1008
19	rs144605657	G	T	0.0277778	1008
19	rs2269806	G	A	0.880952	1008
19	rs11670204	T	A	0.880952	1008
19	rs553913291	G	T	0.0128968	1008
19	rs8101529	A	G	0.880952	1008
19	rs8106146	T	G	0.880952	1008
19	rs143482307	A	G	0.0396825	1008
19	rs2269807	G	A	0.96627	1008
19	rs77945314	C	G	0.0376984	1008
19	rs4808179	G	A	0.880952	1008
19	rs12979565	C	T	0.880952	1008
19	rs11671014	T	C	0.320437	1008
19	rs8104799	T	C	0.880952	1008
19	rs59094007	A	G	0.0456349	1008
19	rs6511011	G	A	0.880952	1008
19	rs79135289	G	A	0.0456349	1008
19	rs117249822	A	C	0.0357143	1008
19	rs1004079	G	A	0.0456349	1008
19	rs2158320	A	G	0.880952	1008
19	rs150919799	C	T	0.0396825	1008
19	rs7252615	C	T	0.926587	1008
19	rs8104754	A	T	0.880952	1008
19	rs11666340	C	T	0.880952	1008
19	rs6511014	G	C	0.880952	1008
19	rs4808911	C	G	0.880952	1008
19	rs10403222	C	G	0.880952	1008
19	rs10423815	T	C	0.880952	1008
19	rs929215	C	T	0.880952	1008
19	rs7258637	C	T	0.880952	1008
19	rs11666234	A	T	0.321429	1008
19	rs11667170	A	G	0.321429	1008
19	rs6511015	G	A	0.880952	1008
19	rs6511017	T	C	0.880952	1008
19	rs2872394	G	A	0.880952	1008
19	rs4808913	T	G	0.881944	1008
19	rs8110629	C	T	0.881944	1008
19	rs11670239	C	T	0.883929	1008
19	rs11670430	G	A	0.263889	1008
19	rs146632000	C	A	0.030754	1008
19	rs916898	G	A	0.883929	1008
19	rs143694751	G	A	0.0367063	1008
19	rs8103431	C	T	0.883929	1008
19	rs10410451	T	C	0.883929	1008
19	rs10409164	A	T	0.883929	1008
19	rs8107710	A	G	0.883929	1008
19	rs16995885	G	C	0.322421	1008
19	rs6511018	G	A	0.883929	1008
19	rs12985799	C	T	0.883929	1008
19	rs78796446	C	A	0.0436508	1008
19	rs145247253	C	T	0.269841	1008
19	rs10403272	T	C	0.929563	1008
19	rs7250131	G	C	0.883929	1008
19	rs4808916	A	G	0.883929	1008
19	rs8102294	G	A	0.0456349	1008
19	rs4808182	A	G	0.96627	1008
19	rs4808917	A	G	0.929563	1008
19	rs147319504	C	T	0.078373	1008
19	rs7256648	G	C	0.882937	1008
19	rs8100136	G	A	0.0277778	1008
19	rs12975676	C	T	0.883929	1008
19	rs7255937	C	T	0.883929	1008
19	rs7259609	A	G	0.883929	1008
19	rs77726349	A	G	0.0208333	1008
19	rs7248399	A	G	0.901786	1008
19	rs7248651	C	T	0.901786	1008
19	rs7248771	C	A	0.883929	1008
19	rs757220	T	C	0.901786	1008
19	rs757221	G	A	0.901786	1008
19	rs757222	T	G	0.946429	1008
19	rs12979841	G	A	0.901786	1008
19	rs149558743	C	T	0.0367063	1008
19	rs80319627	T	A	0.0357143	1008
19	rs117117558	T	C	0.0367063	1008
19	rs573198824	A	G	0.0238095	1008
19	rs10410568	G	A	0.883929	1008
19	rs10410399	C	T	0.965278	1008
19	rs10405635	T	C	0.883929	1008
19	rs80341032	G	A	0.0625	1008
19	rs79370048	G	A	0.0446429	1008
19	rs2012318	C	T	0.883929	1008
19	rs1007483	T	C	0.901786	1008
19	rs12971493	A	G	0.946429	1008
19	rs11666627	C	T	0.882937	1008
19	rs4632263	C	T	0.244048	1008
19	rs148061682	C	G	0.322421	1008
19	rs117447119	G	A	0.0238095	1008
19	rs12977069	A	G	0.303571	1008
19	rs140966157	C	T	0.0525794	1008
19	rs4808184	G	A	0.883929	1008
19	rs11668620	C	G	0.290675	1008
19	rs34992005	C	T	0.0813492	1008
19	rs16994664	A	G	0.0446429	1008
19	rs10417974	C	T	0.901786	1008
19	rs10221504	T	C	0.883929	1008
19	rs7257635	T	C	0.883929	1008
19	rs10422906	C	A	0.883929	1008
19	rs10423742	G	A	0.883929	1008
19	rs10404627	T	C	0.884921	1008
19	rs55640031	C	G	0.884921	1008
19	rs111247238	C	A	0.0357143	1008
19	rs12976302	T	C	0.884921	1008
19	rs12975470	G	T	0.884921	1008
19	rs17214879	T	C	0.0863095	1008
19	rs72993464	T	G	0.0357143	1008
19	rs72993466	C	T	0.0357143	1008
19	rs11729	T	C	0.921627	1008
19	rs79942269	C	T	0.0496032	1008
19	rs45467802	T	C	0.0446429	1008
19	rs756791	A	G	0.920635	1008
19	rs756792	A	C	0.920635	1008
19	rs3787041	C	T	0.0357143	1008
19	rs72993474	C	T	0.0367063	1008
19	rs4808923	T	C	0.920635	1008
19	rs10421019	A	G	0.920635	1008
19	rs35657593	A	G	0.00198413	1008
19	rs72993480	T	G	0.0367063	1008
19	rs10410223	A	G	0.920635	1008
19	rs112469033	G	A	0.0357143	1008
19	rs6511019	A	G	0.965278	1008
19	rs7246238	T	C	0.979167	1008
19	rs148343196	C	T	0.0367063	1008
19	rs6511020	T	C	0.552579	1008
19	rs8099994	A	T	0.0446429	1008
19	rs4808924	G	C	0.896825	1008
19	rs10415987	C	T	0.933532	1008
19	rs75031662	A	T	0.333333	1008
19	rs6511021	T	C	0.895833	1008
19	rs112586252	C	G	0.0367063	1008
19	rs72993489	T	C	0.0367063	1008
19	rs7408301	C	G	0.895833	1008
19	rs964132	C	T	0.324405	1008
19	rs10414676	T	C	0.895833	1008
19	rs34854275	G	A	0.271825	1008
19	rs3826994	T	G	0.340278	1008
19	rs3746259	A	G	0.30754	1008
19	rs75173435	G	C	0.0357143	1008
19	rs77104775	A	G	0.0357143	1008
19	rs117570374	C	T	0.0426587	1008
19	rs80246371	A	G	0.0357143	1008
19	rs2040561	C	G	0.564484	1008
19	rs2040562	C	T	0.5625	1008
19	rs10417318	G	A	0.0357143	1008
19	rs4808925	A	G	0.0357143	1008
19	rs3761082	C	G	0.0357143	1008
19	rs3826993	G	C	0.608135	1008
19	rs192068748	G	A	0.047619	1008
19	rs183389234	A	T	0.047619	1008
19	rs117990363	A	G	0.0208333	1008
19	rs117216156	G	A	0.0178571	1008
19	rs75140521	A	G	0.0555556	1008
19	rs116930377	G	C	0.0367063	1008
19	rs116955580	C	T	0.0327381	1008
19	rs4808926	G	T	0.078373	1008
19	rs7253352	A	G	0.736111	1008
19	rs111620326	G	A	0.0873016	1008
19	rs112104901	G	A	0.0873016	1008
19	rs111938093	A	G	0.323413	1008
19	rs77730920	G	A	0.3125	1008
19	rs10421947	A	G	0.730159	1008
19	rs16995922	C	T	0.321429	1008
19	rs10402074	A	G	0.324405	1008
19	rs11669988	C	T	0.330357	1008
19	rs74622169	C	A	0.230159	1008
19	rs2238663	G	A	0.306548	1008
19	rs143597015	G	A	0.0357143	1008
19	rs3729771	T	C	0.0515873	1008
19	rs2238664	A	G	0.281746	1008
19	rs3729767	G	A	0.0882937	1008
19	rs2238665	G	A	0.230159	1008
19	rs79218662	A	G	0.446429	1008
19	rs117526729	G	A	0.0555556	1008
19	rs7248977	C	G	0.0376984	1008
19	rs75746498	G	T	0.246032	1008
19	rs11666960	T	C	0.324405	1008
19	rs28451834	G	C	0.0873016	1008
19	rs11670800	G	A	0.498016	1008
19	rs28672836	C	T	0.166667	1008
19	rs138367679	C	T	0.0724206	1008
19	rs146108854	G	A	0.0714286	1008
19	rs66725322	C	A	0.738095	1008
19	rs7253645	A	G	0.743056	1008
19	rs11879715	T	C	0.342262	1008
19	rs11672862	C	T	0.340278	1008
19	rs112135402	G	A	0.34127	1008
19	rs6511022	G	T	0.333333	1008
19	rs113344618	C	T	0.340278	1008
19	rs66661132	C	T	0.741071	1008
19	rs111701515	T	C	0.340278	1008
19	rs58190593	C	T	0.340278	1008
19	rs60450968	A	G	0.340278	1008
19	rs28584534	T	C	0.340278	1008
19	rs28637041	C	G	0.340278	1008
19	rs59829545	C	T	0.340278	1008
19	rs7251648	G	A	0.400794	1008
19	rs57157462	T	C	0.340278	1008
19	rs11085252	T	C	0.741071	1008
19	rs10854006	G	T	0.741071	1008
19	rs2157849	G	A	0.345238	1008
19	rs7360000	C	T	0.342262	1008
19	rs12462713	A	G	0.270833	1008
19	rs67801643	C	T	0.340278	1008
19	rs7256766	A	G	0.345238	1008
19	rs118102754	C	T	0.0744048	1008
19	rs12162274	G	A	0.340278	1008
19	rs7257072	C	T	0.741071	1008
19	rs12162246	T	C	0.340278	1008
19	rs2157850	A	G	0.340278	1008
19	rs1985805	A	G	0.741071	1008
19	rs2006991	T	C	0.340278	1008
19	rs1124855	A	C	0.340278	1008
19	rs11878301	G	A	0.340278	1008
19	rs2006978	A	G	0.741071	1008
19	rs2006975	T	C	0.741071	1008
19	rs78350791	A	G	0.340278	1008
19	rs67868334	T	G	0.340278	1008
19	rs76048349	T	C	0.183532	1008
19	rs12975566	T	A	0.239087	1008
19	rs151185839	G	A	0.0704365	1008
19	rs117789611	G	A	0.0704365	1008
19	rs1005980	C	G	0.578373	1008
19	rs11880550	C	T	0.240079	1008
19	rs114919641	T	C	0.0704365	1008
19	rs117978125	C	A	0.0218254	1008
19	rs12610124	G	A	0.179563	1008
19	rs1005981	G	T	0.209325	1008
19	rs1005982	T	G	0.209325	1008
19	rs4471820	C	T	0.37004	1008
19	rs74338872	C	T	0.157738	1008
19	rs11882061	C	T	0.0704365	1008
19	rs11671619	G	A	0.37004	1008
19	rs1006057	C	T	0.737103	1008
19	rs2283618	C	T	0.37004	1008
19	rs2283619	G	A	0.369048	1008
19	rs12978533	C	T	0.00198413	1008
19	rs2283620	C	G	0.209325	1008
19	rs73535580	G	A	0.37004	1008
19	rs66907536	C	T	0.37004	1008
19	rs117078633	G	A	0.0863095	1008
19	rs2283621	G	A	0.209325	1008
19	rs3890384	C	T	0.369048	1008
19	rs67845377	C	T	0.372024	1008
19	rs74635353	C	T	0.0704365	1008
19	rs2283622	C	T	0.37004	1008
19	rs72997105	C	G	0.37004	1008
19	rs7249142	A	G	0.736111	1008
19	rs79656319	G	A	0.0714286	1008
19	rs12981109	G	A	0.210317	1008
19	rs11669860	G	A	0.584325	1008
19	rs11085253	A	G	0.741071	1008
19	rs11085254	A	G	0.372024	1008
19	rs10854008	C	T	0.573413	1008
19	rs12610388	A	G	0.207341	1008
19	rs11085255	G	A	0.207341	1008
19	rs34719098	G	A	0.366071	1008
19	rs11672144	C	A	0.207341	1008
19	rs12975096	G	T	0.715278	1008
19	rs12974661	C	G	0.366071	1008
19	rs12974672	C	G	0.573413	1008
19	rs12975253	A	C	0.573413	1008
19	rs12975290	A	G	0.573413	1008
19	rs7260127	T	C	0.574405	1008
19	rs1858846	T	G	0.573413	1008
19	rs759999	A	C	0.715278	1008
19	rs741706	C	T	0.573413	1008
19	rs2238666	T	G	0.206349	1008
19	rs4808927	A	G	0.0674603	1008
19	rs2238667	G	A	0.573413	1008
19	rs2238668	A	G	0.573413	1008
19	rs2314034	C	A	0.206349	1008
19	rs2283623	G	C	0.715278	1008
19	rs2283624	T	G	0.206349	1008
19	rs2283625	T	G	0.0674603	1008
19	rs61061000	C	T	0.124008	1008
19	rs12978193	C	T	0.206349	1008
19	rs7256811	A	G	0.573413	1008
19	rs79406197	C	T	0.0406746	1008
19	rs12980955	T	C	0.715278	1008
19	rs60636572	C	G	0.367063	1008
19	rs59953916	A	T	0.367063	1008
19	rs12980269	A	G	0.569444	1008
19	rs72997146	G	A	0.368056	1008
19	rs10854009	A	C	0.715278	1008
19	rs11085256	C	T	0.16369	1008
19	rs2314035	T	C	0.715278	1008
19	rs151117356	T	C	0.0744048	1008
19	rs7250930	G	A	0.206349	1008
19	rs7250650	A	T	0.573413	1008
19	rs11671119	C	T	0.243056	1008
19	rs62135497	C	T	0.206349	1008
19	rs12975034	G	A	0.206349	1008
19	rs10417796	A	G	0.715278	1008
19	rs10418053	A	G	0.715278	1008
19	rs76388262	G	A	0.0337302	1008
19	rs76662694	G	A	0.0704365	1008
19	rs539	A	G	0.572421	1008
19	rs7252538	T	C	0.0674603	1008
19	rs1050544	T	C	0.715278	1008
19	rs10896	A	G	0.206349	1008
19	rs7256802	T	G	0.71627	1008
19	rs3819575	G	A	0.206349	1008
19	rs3819576	C	T	0.206349	1008
19	rs3819577	G	C	0.112103	1008
19	rs3819578	C	T	0.367063	1008
19	rs67239864	G	A	0.367063	1008
19	rs79222332	G	A	0.0744048	1008
19	rs11085257	T	A	0.206349	1008
19	rs11085258	A	G	0.206349	1008
19	rs2238669	C	T	0.206349	1008
19	rs112511093	G	A	0.0744048	1008
19	rs10854010	G	A	0.367063	1008
19	rs10854011	C	T	0.367063	1008
19	rs756793	T	G	0.0744048	1008
19	rs143179762	T	C	0.0823413	1008
19	rs12972894	A	G	0.573413	1008
19	rs2239369	A	T	0.647817	1008
19	rs2239370	T	C	0.71627	1008
19	rs2238670	C	T	0.0744048	1008
19	rs2238671	C	T	0.0744048	1008
19	rs45560433	C	G	0.0704365	1008
19	rs76682873	T	C	0.0525794	1008
19	rs8101388	A	C	0.571429	1008
19	rs71332145	G	A	0.571429	1008
19	rs68147405	C	T	0.571429	1008
19	rs62135499	T	C	0.645833	1008
19	rs72997174	T	C	0.571429	1008
19	rs10417783	G	A	0.0744048	1008
19	rs142855388	G	A	0.0744048	1008
19	rs11668300	G	A	0.368056	1008
19	rs10854012	C	T	0.645833	1008
19	rs11668319	A	G	0.368056	1008
19	rs4808185	A	G	0.713294	1008
19	rs4808186	G	A	0.0674603	1008
19	rs11669408	G	A	0.572421	1008
19	rs3787040	T	C	0.573413	1008
19	rs66764858	G	A	0.369048	1008
19	rs67238925	C	T	0.369048	1008
19	rs12609573	T	C	0.64881	1008
19	rs73537449	G	A	0.369048	1008
19	rs12981160	T	A	0.572421	1008
19	rs79508475	G	C	0.369048	1008
19	rs6511023	C	T	0.801587	1008
19	rs8100480	C	T	0.301587	1008
19	rs72997193	C	T	0.0615079	1008
19	rs73537455	C	T	0.123016	1008
19	rs73537457	G	A	0.123016	1008
19	rs10408395	A	C	0.320437	1008
19	rs75399361	T	C	0.305556	1008
19	rs12459686	C	A	0.246032	1008
19	rs60164086	C	T	0.0138889	1008
19	rs78678276	C	G	0.232143	1008
19	rs3761081	G	A	0.128968	1008
19	rs78454476	G	A	0.0138889	1008
19	rs3761080	C	T	0.232143	1008
19	rs150815224	C	T	0.0198413	1008
19	rs79003009	C	T	0.139881	1008
19	rs1050483	T	C	0.386905	1008
19	rs34282046	G	C	0.0138889	1008
19	rs2283626	A	G	0.385913	1008
19	rs2283627	G	A	0.232143	1008
19	rs112923502	T	G	0.411706	1008
19	rs10401713	A	G	0.477183	1008
19	rs144693432	C	T	0.0694444	1008
19	rs148503973	G	C	0.140873	1008
19	rs75013671	G	A	0.0436508	1008
19	rs10409380	C	A	0.386905	1008
19	rs10403193	T	A	0.386905	1008
19	rs3761078	C	T	0.10119	1008
19	rs75833713	G	A	0.0674603	1008
19	rs77956865	A	G	0.125992	1008
19	rs10424365	A	G	0.215278	1008
19	rs1802498	C	G	0.173611	1008
19	rs76751042	G	A	0.0644841	1008
19	rs1859056	G	A	0.0674603	1008
19	rs8100140	A	G	0.695437	1008
19	rs12610057	G	A	0.409722	1008
19	rs10409894	G	A	0.212302	1008
19	rs56758691	G	A	0.0138889	1008
19	rs12982158	C	A	0.955357	1008
19	rs56007657	T	C	0.21627	1008
19	rs113571327	G	A	0.0565476	1008
19	rs10412238	A	G	0.282738	1008
19	rs28618105	G	A	0.213294	1008
19	rs73537466	T	C	0.282738	1008
19	rs12461092	G	A	0.141865	1008
19	rs74623884	C	T	0.176587	1008
19	rs80290080	C	T	0.138889	1008
19	rs7250569	A	G	0.205357	1008
19	rs3761077	G	T	0.0684524	1008
19	rs149446211	C	A	0.138889	1008
19	rs116953692	T	G	0.139881	1008
19	rs2228603	C	T	0.0555556	1008
19	rs12459735	G	A	0.194444	1008
19	rs7250310	C	T	0.0555556	1008
19	rs4808187	A	C	0.194444	1008
19	rs147176206	G	A	0.0555556	1008
19	rs140276926	G	A	0.0555556	1008
19	rs11667950	G	T	0.0545635	1008
19	rs77720510	T	C	0.194444	1008
19	rs111280672	A	G	0.25	1008
19	rs112254184	T	C	0.193452	1008
19	rs79446171	G	A	0.249008	1008
19	rs112014012	A	G	0.0545635	1008
19	rs8102111	T	C	0.193452	1008
19	rs77341319	G	A	0.0555556	1008
19	rs151210746	G	A	0.134921	1008
19	rs2188883	A	C	0.249008	1008
19	rs2238672	A	G	0.206349	1008
19	rs2238673	A	G	0.137897	1008
19	rs2238674	C	T	0.0545635	1008
19	rs2238675	C	T	0.0753968	1008
19	rs10426537	G	A	0.0525794	1008
19	rs10406347	G	A	0.0525794	1008
19	rs10406659	A	G	0.106151	1008
19	rs28508263	A	G	0.106151	1008
19	rs28409009	G	A	0.106151	1008
19	rs28475118	C	A	0.0525794	1008
19	rs28446016	C	A	0.106151	1008
19	rs1859055	C	T	0.131944	1008
19	rs11668734	G	A	0.0535714	1008
19	rs11668677	A	G	0.0535714	1008
19	rs28510494	T	A	0.106151	1008
19	rs112823387	C	G	0.0525794	1008
19	rs8100866	C	T	0.0535714	1008
19	rs10403859	G	A	0.0525794	1008
19	rs142099612	G	A	0.132937	1008
19	rs146365111	A	G	0.0525794	1008
19	rs75072017	A	G	0.0525794	1008
19	rs142864889	C	T	0.0198413	1008
19	rs34673002	C	T	0.0525794	1008
19	rs11672216	C	T	0.0525794	1008
19	rs10424369	C	T	0.0525794	1008
19	rs2228600	C	T	0.0525794	1008
19	rs141368421	G	C	0.0525794	1008
19	rs138990089	T	A	0.00297619	1008
19	rs142240489	C	T	0.0337302	1008
19	rs117835593	T	G	0.014881	1008
19	rs28838696	T	C	0.105159	1008
19	rs28393849	G	A	0.105159	1008
19	rs28541794	A	G	0.105159	1008
19	rs17215684	C	T	0.145833	1008
19	rs28628330	T	C	0.105159	1008
19	rs111067289	T	C	0.105159	1008
19	rs13345554	T	C	0.0525794	1008
19	rs2229851	G	A	0.131944	1008
19	rs4353576	C	T	0.0525794	1008
19	rs73922843	C	T	0.0525794	1008
19	rs80306943	G	A	0.0525794	1008
19	rs62135547	G	A	0.246032	1008
19	rs11671527	T	C	0.0535714	1008
19	rs10411761	C	G	0.0535714	1008
19	rs10413570	T	C	0.250992	1008
19	rs150246293	G	A	0.0515873	1008
19	rs10418279	A	G	0.105159	1008
19	rs13344556	C	T	0.0525794	1008
19	rs35583425	C	A	0.0525794	1008
19	rs10402294	T	C	0.446429	1008
19	rs79396655	C	T	0.014881	1008
19	rs114674887	C	T	0.014881	1008
19	rs10408021	A	G	0.146825	1008
19	rs10414343	C	G	0.320437	1008
19	rs10416080	G	A	0.233135	1008
19	rs111492783	A	G	0.0208333	1008
19	rs4563151	A	G	0.0882937	1008
19	rs112219496	G	A	0.108135	1008
19	rs111444407	C	T	0.109127	1008
19	rs7253952	A	G	0.342262	1008
19	rs4808931	A	C	0.343254	1008
19	rs10417330	G	C	0.0873016	1008
19	rs4808932	C	T	0.108135	1008
19	rs145876852	A	C	0.0238095	1008
19	rs8108777	C	A	0.109127	1008
19	rs10423659	C	T	0.0873016	1008
19	rs10423874	C	G	0.108135	1008
19	rs143310043	C	T	0.0208333	1008
19	rs1064395	G	A	0.108135	1008
19	rs116933433	G	A	0.0208333	1008
19	rs10401714	G	A	0.108135	1008
19	rs77678881	T	G	0.0873016	1008
19	rs4808933	T	A	0.108135	1008
19	rs72999030	A	T	0.108135	1008
19	rs10407933	A	G	0.108135	1008
19	rs16996008	C	T	0.0178571	1008
19	rs114158179	C	G	0.0198413	1008
19	rs114182736	C	A	0.0198413	1008
19	rs116995732	A	G	0.031746	1008
19	rs149232641	T	C	0.0873016	1008
19	rs144440030	C	T	0.0198413	1008
19	rs72999033	C	T	0.00694444	1008
19	rs56044734	G	A	0.0198413	1008
19	rs3752170	G	A	0.0873016	1008
19	rs55762233	C	G	0.0198413	1008
19	rs141246392	G	T	0.015873	1008
19	rs145531491	C	T	0.015873	1008
19	rs112339374	A	G	0.0198413	1008
19	rs2074295	A	G	0.258929	1008
19	rs2106864	A	C	0.015873	1008
19	rs4808934	C	T	0.115079	1008
19	rs10414986	C	T	0.0952381	1008
19	rs10414990	C	T	0.0952381	1008
19	rs56135441	A	T	0.0198413	1008
19	rs7257875	C	T	0.115079	1008
19	rs10422893	G	C	0.115079	1008
19	rs79477190	C	T	0.0952381	1008
19	rs10403273	C	G	0.115079	1008
19	rs117397390	A	G	0.015873	1008
19	rs2074296	A	G	0.322421	1008
19	rs2074297	C	G	0.015873	1008
19	rs74695215	C	T	0.126984	1008
19	rs8105094	C	T	0.304563	1008
19	rs8105984	T	C	0.304563	1008
19	rs10426780	T	C	0.324405	1008
19	rs74182629	T	G	0.0694444	1008
19	rs138026667	G	C	0.0198413	1008
19	rs143372544	C	A	0.0277778	1008
19	rs117284756	G	A	0.015873	1008
19	rs2074298	C	G	0.324405	1008
19	rs58542926	C	T	0.0863095	1008
19	rs72999063	G	T	0.0198413	1008
19	rs2074299	T	C	0.326389	1008
19	rs2074300	G	T	0.306548	1008
19	rs12974359	G	C	0.0734127	1008
19	rs2074301	G	A	0.306548	1008
19	rs2074302	G	C	0.0198413	1008
19	rs2074303	C	T	0.326389	1008
19	rs2074305	C	A	0.015873	1008
19	rs2074307	C	G	0.015873	1008
19	rs148169856	G	A	0.0198413	1008
19	rs10419998	T	A	0.280754	1008
19	rs10419245	G	A	0.326389	1008
19	rs11669578	A	C	0.0734127	1008
19	rs735273	T	C	0.327381	1008
19	rs8103496	A	G	0.326389	1008
19	rs11882123	A	G	0.327381	1008
19	rs74182631	C	T	0.0734127	1008
19	rs2017964	T	C	0.326389	1008
19	rs60892661	G	T	0.015873	1008
19	rs2074551	G	C	0.323413	1008
19	rs8107974	A	T	0.105159	1008
19	rs17683766	T	C	0.0734127	1008
19	rs8101938	G	A	0.326389	1008
19	rs143050821	A	C	0.015873	1008
19	rs2301784	G	A	0.326389	1008
19	rs17751021	G	A	0.0734127	1008
19	rs58196025	G	A	0.015873	1008
19	rs6511026	C	T	0.326389	1008
19	rs118185961	G	A	0.0337302	1008
19	rs11671506	C	T	0.0724206	1008
19	rs6511027	C	T	0.0198413	1008
19	rs2269873	T	C	0.326389	1008
19	rs117136297	A	G	0.015873	1008
19	rs35431065	A	G	0.321429	1008
19	rs79515525	C	T	0.10119	1008
19	rs10407952	C	T	0.325397	1008
19	rs6511028	T	C	0.324405	1008
19	rs7254748	A	C	0.324405	1008
19	rs10418051	C	T	0.324405	1008
19	rs4808937	A	G	0.324405	1008
19	rs144637896	C	T	0.0555556	1008
19	rs4808938	G	A	0.324405	1008
19	rs11668749	C	T	0.0714286	1008
19	rs10409234	A	G	0.324405	1008
19	rs139939878	G	A	0.0198413	1008
19	rs142517328	G	A	0.0198413	1008
19	rs139984486	G	A	0.0198413	1008
19	rs113610638	T	G	0.0714286	1008
19	rs7254927	C	G	0.324405	1008
19	rs2023882	T	C	0.324405	1008
19	rs2023883	G	A	0.304563	1008
19	rs76564050	T	C	0.0446429	1008
19	rs74182632	G	A	0.112103	1008
19	rs79272891	C	G	0.015873	1008
19	rs12979148	T	C	0.217262	1008
19	rs11666553	C	A	0.304563	1008
19	rs74182635	A	G	0.112103	1008
19	rs10401969	T	C	0.107143	1008
19	rs2301785	G	A	0.112103	1008
19	rs147962202	G	A	0.0198413	1008
19	rs118186245	G	A	0.0456349	1008
19	rs117162109	G	A	0.0198413	1008
19	rs4808939	C	T	0.304563	1008
19	rs4808193	T	C	0.324405	1008
19	rs117961479	G	A	0.015873	1008
19	rs4808940	C	G	0.324405	1008
19	rs4808941	T	C	0.324405	1008
19	rs2315022	A	G	0.324405	1008
19	rs142705140	C	T	0.0287698	1008
19	rs2301786	A	G	0.324405	1008
19	rs3752201	T	C	0.0714286	1008
19	rs1010207	T	C	0.324405	1008
19	rs74317508	G	A	0.0853175	1008
19	rs2240117	C	T	0.217262	1008
19	rs739846	G	A	0.106151	1008
19	rs12983137	G	A	0.304563	1008
19	rs144341325	G	T	0.0426587	1008
19	rs4808942	C	T	0.324405	1008
19	rs4808943	C	G	0.109127	1008
19	rs140039419	C	T	0.014881	1008
19	rs1859287	T	C	0.303571	1008
19	rs2285859	A	G	0.324405	1008
19	rs116996041	G	T	0.0198413	1008
19	rs2315024	T	A	0.304563	1008
19	rs57962361	C	T	0.176587	1008
19	rs12459676	A	T	0.296627	1008
19	rs11668104	G	A	0.176587	1008
19	rs2315025	C	T	0.324405	1008
19	rs148689063	A	C	0.0198413	1008
19	rs8108647	A	G	0.325397	1008
19	rs147591536	C	T	0.0198413	1008
19	rs75707544	T	C	0.0952381	1008
19	rs57653580	A	G	0.015873	1008
19	rs7259434	A	T	0.304563	1008
19	rs186896134	G	T	0.0198413	1008
19	rs12976025	C	T	0.304563	1008
19	rs12977937	C	G	0.324405	1008
19	rs3934667	T	G	0.674603	1008
19	rs4539728	C	A	0.113095	1008
19	rs150821427	G	T	0.0198413	1008
19	rs12460764	G	T	0.675595	1008
19	rs139271543	C	T	0.0198413	1008
19	rs10402661	A	G	0.304563	1008
19	rs7246748	C	T	0.675595	1008
19	rs145867049	C	A	0.0198413	1008
19	rs117149976	G	A	0.015873	1008
19	rs74182637	C	T	0.112103	1008
19	rs7254230	C	T	0.675595	1008
19	rs143848304	G	A	0.0198413	1008
19	rs4808194	T	G	0.303571	1008
19	rs111234557	C	G	0.176587	1008
19	rs183219284	C	T	0.031746	1008
19	rs150558340	G	A	0.0198413	1008
19	rs34351431	C	T	0.112103	1008
19	rs62135552	G	A	0.675595	1008
19	rs145521804	G	A	0.0198413	1008
19	rs7247309	A	T	0.675595	1008
19	rs3764567	C	T	0.695437	1008
19	rs1009136	A	G	0.675595	1008
19	rs148655849	A	G	0.0168651	1008
19	rs67720221	C	T	0.694444	1008
19	rs12985655	G	A	0.668651	1008
19	rs146611466	T	C	0.0277778	1008
19	rs74182638	C	T	0.112103	1008
19	rs150156772	C	T	0.0138889	1008
19	rs112701080	G	A	0.0277778	1008
19	rs144541840	C	G	0.0277778	1008
19	rs8103197	C	T	0.667659	1008
19	rs147714004	A	G	0.0277778	1008
19	rs189266677	T	C	0.0109127	1008
19	rs11085259	C	T	0.304563	1008
19	rs12463074	G	A	0.112103	1008
19	rs769267	G	A	0.667659	1008
19	rs76421379	C	T	0.0347222	1008
19	rs757000	A	G	0.304563	1008
19	rs147330779	A	G	0.0277778	1008
19	rs757001	G	A	0.304563	1008
19	rs2074090	G	T	0.667659	1008
19	rs117955413	C	T	0.0277778	1008
19	rs62135554	C	T	0.0496032	1008
19	rs2074091	A	G	0.667659	1008
19	rs117130776	C	T	0.0277778	1008
19	rs2301668	G	A	0.303571	1008
19	rs2965191	T	G	0.667659	1008
19	rs2301669	C	A	0.667659	1008
19	rs2301670	G	A	0.0515873	1008
19	rs149460619	C	T	0.0287698	1008
19	rs74441484	G	A	0.0386905	1008
19	rs2965193	G	A	0.667659	1008
19	rs8102280	G	A	0.014881	1008
19	rs144913439	A	C	0.0277778	1008
19	rs35824797	C	T	0.112103	1008
19	rs148881126	G	A	0.0277778	1008
19	rs58489806	C	T	0.177579	1008
19	rs34858588	C	G	0.112103	1008
19	rs2905421	A	C	0.763889	1008
19	rs143290323	A	G	0.0277778	1008
19	rs968525	C	T	0.304563	1008
19	rs10421505	C	T	0.332341	1008
19	rs146780714	C	T	0.014881	1008
19	rs12982276	T	C	0.332341	1008
19	rs79277503	A	C	0.0416667	1008
19	rs75978913	C	T	0.0178571	1008
19	rs11085261	G	A	0.304563	1008
19	rs74889720	G	A	0.102183	1008
19	rs11672355	G	C	0.177579	1008
19	rs117707508	A	C	0.0277778	1008
19	rs3752150	A	G	0.0813492	1008
19	rs9304960	G	A	0.304563	1008
19	rs2301671	C	T	0.304563	1008
19	rs117901585	G	A	0.014881	1008
19	rs117386879	G	A	0.0277778	1008
19	rs2285626	C	T	0.195437	1008
19	rs150296001	T	C	0.0277778	1008
19	rs2285627	T	C	0.700397	1008
19	rs2285628	T	A	0.304563	1008
19	rs118029212	C	T	0.014881	1008
19	rs117970794	C	T	0.0962302	1008
19	rs13964	C	G	0.666667	1008
19	rs15622	G	A	0.666667	1008
19	rs117586941	G	A	0.014881	1008
19	rs10403731	G	A	0.304563	1008
19	rs150611575	G	A	0.0277778	1008
19	rs1985109	G	T	0.924603	1008
19	rs139705966	C	T	0.0277778	1008
19	rs149949337	G	A	0.0277778	1008
19	rs10419672	T	C	0.333333	1008
19	rs140748344	C	T	0.0277778	1008
19	rs6511032	C	T	0.666667	1008
19	rs2905423	G	A	0.666667	1008
19	rs2965198	A	G	0.656746	1008
19	rs2905424	T	C	0.656746	1008
19	rs7250312	T	A	0.015873	1008
19	rs74182639	G	A	0.121032	1008
19	rs2965199	G	A	0.657738	1008
19	rs7258508	T	C	0.314484	1008
19	rs7257931	G	A	0.12004	1008
19	rs2905425	G	C	0.657738	1008
19	rs2965200	G	A	0.670635	1008
19	rs4808196	G	A	0.313492	1008
19	rs8101499	A	G	0.68254	1008
19	rs146659542	G	A	0.0218254	1008
19	rs56255430	A	C	0.094246	1008
19	rs2905426	G	T	0.588294	1008
19	rs2905427	G	T	0.588294	1008
19	rs2074088	T	C	0.68254	1008
19	rs2315279	C	A	0.68254	1008
19	rs2315281	G	A	0.68254	1008
19	rs4808948	G	A	0.12004	1008
19	rs2315283	T	C	0.68254	1008
19	rs150943169	C	T	0.0178571	1008
19	rs34538000	G	T	0.68254	1008
19	rs2965175	G	A	0.68254	1008
19	rs2905430	C	T	0.68254	1008
19	rs2905431	G	A	0.68254	1008
19	rs59148799	A	G	0.165675	1008
19	rs10417312	A	T	0.0188492	1008
19	rs2905432	G	A	0.588294	1008
19	rs4808949	G	A	0.12004	1008
19	rs35418933	C	T	0.680556	1008
19	rs34277109	C	T	0.680556	1008
19	rs78813742	C	T	0.0724206	1008
19	rs12973258	T	C	0.300595	1008
19	rs140452527	C	T	0.0188492	1008
19	rs144467458	C	T	0.0188492	1008
19	rs78459730	C	T	0.168651	1008
19	rs186445281	T	A	0.0138889	1008
19	rs2965180	T	C	0.680556	1008
19	rs149983264	C	T	0.0188492	1008
19	rs76009508	G	A	0.0753968	1008
19	rs146478617	G	A	0.0188492	1008
19	rs150268548	G	A	0.00595238	1008
19	rs113618911	G	T	0.00496032	1008
19	rs117400786	G	A	0.0238095	1008
19	rs62136975	C	T	0.0436508	1008
19	rs2905435	G	A	0.680556	1008
19	rs1858999	C	G	0.680556	1008
19	rs144131863	T	C	0.0188492	1008
19	rs140907754	A	G	0.0188492	1008
19	rs150137930	G	T	0.0188492	1008
19	rs117131852	C	T	0.0426587	1008
19	rs60321073	A	G	0.300595	1008
19	rs145582602	C	T	0.0188492	1008
19	rs10408875	T	C	0.167659	1008
19	rs17288409	T	C	0.300595	1008
19	rs10415849	C	T	0.167659	1008
19	rs36045507	C	T	0.0128968	1008
19	rs56241616	C	T	0.167659	1008
19	rs142966439	A	G	0.0188492	1008
19	rs10424702	A	G	0.249008	1008
19	rs74181134	G	A	0.12004	1008
19	rs140109379	C	T	0.0188492	1008
19	rs12462698	C	G	0.12004	1008
19	rs113920263	G	A	0.12004	1008
19	rs140529960	G	A	0.0128968	1008
19	rs10408596	A	T	0.167659	1008
19	rs141404410	G	T	0.0188492	1008
19	rs111901094	G	T	0.167659	1008
19	rs35156688	G	T	0.12004	1008
19	rs376005345	C	T	0.0188492	1008
19	rs369338630	T	C	0.0188492	1008
19	rs188552254	A	G	0.167659	1008
19	rs138210561	C	G	0.0188492	1008
19	rs149598567	T	A	0.0188492	1008
19	rs1000237	T	A	0.318452	1008
19	rs150784017	G	A	0.0188492	1008
19	rs4808950	A	G	0.299603	1008
19	rs143756915	T	C	0.0188492	1008
19	rs2965189	G	T	0.318452	1008
19	rs2916069	A	G	0.319444	1008
19	rs139786943	T	C	0.0188492	1008
19	rs2965188	G	A	0.319444	1008
19	rs77688779	C	T	0.0912698	1008
19	rs2965187	T	A	0.12004	1008
19	rs139401002	A	G	0.0188492	1008
19	rs193058519	G	C	0.0188492	1008
19	rs149196188	C	G	0.0188492	1008
19	rs141696446	A	T	0.0188492	1008
19	rs2965185	T	C	0.199405	1008
19	rs140371874	C	T	0.0188492	1008
19	rs150380367	A	T	0.0188492	1008
19	rs146012974	T	C	0.0188492	1008
19	rs146175754	C	T	0.0188492	1008
19	rs2916073	T	G	0.320437	1008
19	rs1469713	A	G	0.320437	1008
19	rs1469712	C	A	0.320437	1008
19	rs2916074	G	A	0.320437	1008
19	rs145470991	T	C	0.0188492	1008
19	rs74589577	C	T	0.0128968	1008
19	rs11668386	A	G	0.167659	1008
19	rs76887074	C	T	0.0188492	1008
19	rs11669516	G	A	0.300595	1008
19	rs148795149	A	G	0.0188492	1008
19	rs74181137	A	G	0.12004	1008
19	rs145406383	G	T	0.0188492	1008
19	rs145726203	C	T	0.0188492	1008
19	rs117558478	T	G	0.0188492	1008
19	rs80210300	C	G	0.0188492	1008
19	rs150083742	A	G	0.0188492	1008
19	rs78917091	G	T	0.0188492	1008
19	rs147538624	G	C	0.0188492	1008
19	rs117844196	G	A	0.0128968	1008
19	rs148738904	C	T	0.0188492	1008
19	rs8182472	T	C	0.167659	1008
19	rs79086869	G	T	0.0188492	1008
19	rs78214315	C	T	0.0813492	1008
19	rs36113815	C	T	0.119048	1008
19	rs117261566	G	A	0.0128968	1008
19	rs75180776	C	T	0.0406746	1008
19	rs11669204	G	A	0.0545635	1008
19	rs139466513	G	A	0.0178571	1008
19	rs79207461	G	A	0.0654762	1008
19	rs140834376	G	A	0.0188492	1008
19	rs147797033	A	G	0.0337302	1008
19	rs117868357	C	T	0.0128968	1008
19	rs116539162	A	G	0.0208333	1008
19	rs4808199	G	A	0.301587	1008
19	rs2965183	G	A	0.320437	1008
19	rs2916076	T	C	0.320437	1008
19	rs142890320	G	A	0.0128968	1008
19	rs117004370	C	T	0.0188492	1008
19	rs139532966	T	G	0.0188492	1008
19	rs150259507	C	T	0.0188492	1008
19	rs186148114	A	T	0.0188492	1008
19	rs34647936	T	G	0.301587	1008
19	rs2965182	A	G	0.320437	1008
19	rs148286564	C	G	0.0188492	1008
19	rs79954596	T	G	0.168651	1008
19	rs80079826	C	T	0.0188492	1008
19	rs139613374	A	T	0.0188492	1008
19	rs142919299	C	G	0.0188492	1008
19	rs78261965	C	T	0.0128968	1008
19	rs145086781	T	C	0.0188492	1008
19	rs147590031	A	G	0.0188492	1008
19	rs12975119	A	C	0.320437	1008
19	rs145907079	G	A	0.0188492	1008
19	rs75059995	C	T	0.0297619	1008
19	rs143644113	A	G	0.0188492	1008
19	rs148092045	G	A	0.0188492	1008
19	rs117533175	T	C	0.0188492	1008
19	rs139508959	C	T	0.0188492	1008
19	rs149700951	T	C	0.0188492	1008
19	rs4808955	T	C	0.319444	1008
19	rs144464958	T	G	0.0188492	1008
19	rs148252443	T	C	0.0188492	1008
19	rs4808200	G	A	0.319444	1008
19	rs74254020	A	G	0.0922619	1008
19	rs143983466	A	G	0.0128968	1008
19	rs149857587	T	G	0.0188492	1008
19	rs10410664	G	A	0.320437	1008
19	rs76568394	C	T	0.0406746	1008
19	rs60003758	A	G	0.301587	1008
19	rs149298732	A	G	0.0218254	1008
19	rs144569185	G	A	0.0188492	1008
19	rs118125823	A	G	0.0188492	1008
19	rs150905055	C	T	0.0188492	1008
19	rs150033876	C	G	0.0188492	1008
19	rs117737752	C	T	0.0188492	1008
19	rs12971734	C	T	0.12004	1008
19	rs10414830	C	T	0.319444	1008
19	rs12972397	G	A	0.300595	1008
19	rs149243705	A	T	0.0188492	1008
19	rs116882085	C	T	0.0406746	1008
19	rs565854831	T	A	0.0188492	1008
19	rs142024496	A	G	0.0188492	1008
19	rs147904356	G	A	0.0128968	1008
19	rs7256149	T	C	0.319444	1008
19	rs148895439	T	C	0.0188492	1008
19	rs12610581	G	T	0.0823413	1008
19	rs4808957	A	G	0.319444	1008
19	rs12977524	A	G	0.300595	1008
19	rs4808202	G	A	0.319444	1008
19	rs4808203	T	C	0.319444	1008
19	rs77263849	A	G	0.0297619	1008
19	rs7250658	A	G	0.308532	1008
19	rs118159216	C	A	0.0128968	1008
19	rs147971125	C	T	0.0188492	1008
19	rs4808959	T	G	0.321429	1008
19	rs28720066	G	T	0.16369	1008
19	rs147501762	G	T	0.0188492	1008
19	rs138279400	T	C	0.0188492	1008
19	rs9917108	A	G	0.320437	1008
19	rs143507493	C	T	0.0188492	1008
19	rs118029519	G	A	0.0188492	1008
19	rs4808960	G	C	0.301587	1008
19	rs181617846	G	C	0.0257937	1008
19	rs145753211	A	G	0.0188492	1008
19	rs2163805	G	A	0.301587	1008
19	rs2163804	G	A	0.301587	1008
19	rs78368617	G	A	0.0952381	1008
19	rs138788791	T	C	0.0188492	1008
19	rs4808961	C	G	0.320437	1008
19	rs117856697	A	G	0.0892857	1008
19	rs148494927	G	A	0.0188492	1008
19	rs1808653	T	C	0.320437	1008
19	rs2099334	A	G	0.320437	1008
19	rs73002956	A	G	0.109127	1008
19	rs150309437	T	G	0.0188492	1008
19	rs754255	T	C	0.301587	1008
19	rs117352185	G	T	0.0188492	1008
19	rs10405625	T	G	0.320437	1008
19	rs145702982	A	T	0.102183	1008
19	rs141839658	C	T	0.0188492	1008
19	rs117109185	A	G	0.0128968	1008
19	rs139602107	C	T	0.0188492	1008
19	rs150938498	G	C	0.0188492	1008
19	rs6511036	A	G	0.300595	1008
19	rs73002960	C	T	0.171627	1008
19	rs116890892	T	A	0.0128968	1008
19	rs138312851	A	G	0.0188492	1008
19	rs117283263	C	T	0.0188492	1008
19	rs118143853	A	G	0.0188492	1008
19	rs747050	C	G	0.320437	1008
19	rs117416430	G	A	0.0188492	1008
19	rs138976249	G	A	0.0188492	1008
19	rs117639804	G	A	0.0188492	1008
19	rs146877425	G	A	0.0128968	1008
19	rs140976279	C	T	0.0188492	1008
19	rs1465695	A	C	0.300595	1008
19	rs148037950	C	T	0.0128968	1008
19	rs117851139	T	C	0.0188492	1008
19	rs150537243	A	C	0.0188492	1008
19	rs146193648	C	T	0.0188492	1008
19	rs144533130	C	G	0.0128968	1008
19	rs146597377	G	A	0.0188492	1008
19	rs10401193	A	G	0.300595	1008
19	rs149820243	G	A	0.0188492	1008
19	rs145828578	T	C	0.0188492	1008
19	rs10404728	C	T	0.300595	1008
19	rs142344339	A	G	0.0128968	1008
19	rs75024703	G	A	0.0128968	1008
19	rs10419912	G	A	0.319444	1008
19	rs2315610	T	C	0.320437	1008
19	rs143891175	G	A	0.0188492	1008
19	rs190545587	C	T	0.0198413	1008
19	rs145401932	G	T	0.0188492	1008
19	rs4808963	G	A	0.12004	1008
19	rs117189003	G	A	0.0188492	1008
19	rs376994464	C	T	0.0188492	1008
19	rs149105279	G	A	0.0128968	1008
19	rs142229778	C	G	0.0188492	1008
19	rs116983443	C	G	0.0138889	1008
19	rs751858	G	C	0.319444	1008
19	rs751856	A	G	0.319444	1008
19	rs4808964	C	A	0.300595	1008
19	rs146491481	C	T	0.0188492	1008
19	rs2288852	T	C	0.319444	1008
19	rs1865034	C	T	0.319444	1008
19	rs2099333	C	T	0.300595	1008
19	rs7508358	C	G	0.12004	1008
19	rs7508458	T	C	0.12004	1008
19	rs2082421	C	T	0.299603	1008
19	rs1047361	G	A	0.319444	1008
19	rs138530563	C	A	0.0188492	1008
19	rs6511038	A	C	0.319444	1008
19	rs12609599	A	C	0.0853175	1008
19	rs10402451	A	G	0.319444	1008
19	rs3794990	A	G	0.319444	1008
19	rs3794991	C	T	0.113095	1008
19	rs3794992	A	G	0.0128968	1008
19	rs3794993	C	A	0.319444	1008
19	rs892022	G	A	0.300595	1008
19	rs892021	T	C	0.319444	1008
19	rs57009615	A	G	0.180556	1008
19	rs114241330	T	C	0.0188492	1008
19	rs117920390	C	T	0.0188492	1008
19	rs3752151	T	C	0.300595	1008
19	rs1063966	G	A	0.319444	1008
19	rs1054284	T	G	0.300595	1008
19	rs2033481	G	A	0.12004	1008
19	rs6626	T	C	0.319444	1008
19	rs1054308	G	A	0.12004	1008
19	rs148458424	G	T	0.0515873	1008
19	rs10282	T	C	0.319444	1008
19	rs6909	A	G	0.319444	1008
19	rs2016894	C	A	0.144841	1008
19	rs56273306	T	C	0.167659	1008
19	rs10402627	T	C	0.319444	1008
19	rs113365218	G	A	0.167659	1008
19	rs34183201	G	T	0.12004	1008
19	rs372849265	A	G	0.0188492	1008
19	rs186154579	C	T	0.0188492	1008
19	rs7250893	A	G	0.319444	1008
19	rs75846021	G	C	0.00793651	1008
19	rs7252888	G	A	0.300595	1008
19	rs113363022	C	T	0.0545635	1008
19	rs151061410	C	T	0.0178571	1008
19	rs7253807	A	T	0.319444	1008
19	rs116868499	A	G	0.0188492	1008
19	rs4808965	A	G	0.320437	1008
19	rs117033706	G	A	0.0188492	1008
19	rs117509636	G	A	0.0882937	1008
19	rs141694039	G	A	0.0188492	1008
19	rs189466131	C	T	0.0188492	1008
19	rs113611839	G	C	0.0545635	1008
19	rs148733820	A	G	0.0188492	1008
19	rs45631650	C	T	0.0128968	1008
19	rs117921690	C	T	0.0327381	1008
19	rs117392587	T	G	0.0198413	1008
19	rs148161897	C	A	0.0535714	1008
19	rs142015390	C	T	0.0188492	1008
19	rs4808967	T	C	0.320437	1008
19	rs76221430	C	T	0.0257937	1008
19	rs150655964	G	A	0.0188492	1008
19	rs144869802	C	G	0.0188492	1008
19	rs56397647	C	T	0.169643	1008
19	rs10422819	C	A	0.319444	1008
19	rs137912279	C	T	0.0168651	1008
19	rs34539063	C	G	0.119048	1008
19	rs2304098	T	C	0.321429	1008
19	rs1054930	G	C	0.319444	1008
19	rs150096634	G	A	0.0178571	1008
19	rs11670882	G	C	0.030754	1008
19	rs4808208	A	G	0.321429	1008
19	rs12981405	C	T	0.287698	1008
19	rs199854196	C	G	0.0178571	1008
19	rs8102502	T	C	0.031746	1008
19	rs139958428	G	A	0.0337302	1008
19	rs7252453	G	C	0.030754	1008
19	rs2304097	C	T	0.031746	1008
19	rs10402308	G	A	0.318452	1008
19	rs73924805	T	C	0.0882937	1008
19	rs7245983	A	C	0.320437	1008
19	rs16996148	G	T	0.115079	1008
19	rs74585973	G	A	0.077381	1008
19	rs17216525	C	T	0.116071	1008
19	rs892023	A	G	0.569444	1008
19	rs17216588	C	T	0.112103	1008
19	rs142744226	A	G	0.0109127	1008
19	rs34755166	G	A	0.235119	1008
19	rs12974028	G	A	0.290675	1008
19	rs17216693	T	C	0.239087	1008
19	rs143988316	C	T	0.118056	1008
19	rs111233315	T	C	0.0287698	1008
19	rs12985293	T	G	0.559524	1008
19	rs8109130	A	G	0.441468	1008
19	rs8109618	G	A	0.760913	1008
19	rs73004920	T	C	0.290675	1008
19	rs78916915	G	A	0.111111	1008
19	rs8113107	G	T	0.465278	1008
19	rs112452431	T	C	0.0277778	1008
19	rs150824230	G	A	0.115079	1008
19	rs7249692	T	C	0.761905	1008
19	rs7249319	C	G	0.0277778	1008
19	rs6511040	C	T	0.441468	1008
19	rs73004926	C	T	0.115079	1008
19	rs750216	C	T	0.292659	1008
19	rs750215	T	A	0.558532	1008
19	rs76337800	G	A	0.0277778	1008
19	rs57368710	T	C	0.0277778	1008
19	rs111638025	T	A	0.0277778	1008
19	rs8108705	G	T	0.760913	1008
19	rs73004933	C	T	0.115079	1008
19	rs113611178	G	C	0.0277778	1008
19	rs2872970	G	A	0.337302	1008
19	rs8113221	C	T	0.335317	1008
19	rs1865036	C	T	0.0277778	1008
19	rs117203123	T	C	0.144841	1008
19	rs12985142	A	G	0.320437	1008
19	rs75063087	T	C	0.0277778	1008
19	rs8103250	A	G	0.761905	1008
19	rs118082414	G	A	0.0456349	1008
19	rs9304962	G	C	0.761905	1008
19	rs10221485	T	A	0.0277778	1008
19	rs6511041	C	T	0.441468	1008
19	rs62137778	A	G	0.469246	1008
19	rs12982628	C	G	0.292659	1008
19	rs148211708	G	A	0.0238095	1008
19	rs111643510	T	C	0.0376984	1008
19	rs144794347	T	C	0.00992063	1008
19	rs148526446	G	C	0.0277778	1008
19	rs142292565	A	G	0.0277778	1008
19	rs150133527	C	T	0.00992063	1008
19	rs148840057	T	C	0.0277778	1008
19	rs145949752	G	A	0.0277778	1008
19	rs141587117	C	T	0.0277778	1008
19	rs59350672	G	C	0.364087	1008
19	rs12981270	G	A	0.291667	1008
19	rs117623836	T	C	0.0277778	1008
19	rs34324119	G	A	0.319444	1008
19	rs113720167	C	T	0.0277778	1008
19	rs62137783	G	A	0.290675	1008
19	rs79860015	G	A	0.0277778	1008
19	rs79257887	T	C	0.0277778	1008
19	rs144583694	G	A	0.0277778	1008
19	rs138528986	C	T	0.0277778	1008
19	rs7252981	T	C	0.657738	1008
19	rs112107493	A	T	0.0277778	1008
19	rs140789220	G	A	0.0277778	1008
19	rs12977917	G	A	0.290675	1008
19	rs143115527	T	C	0.0277778	1008
19	rs12462757	C	T	0.0238095	1008
19	rs145606687	T	G	0.00992063	1008
19	rs144078850	T	C	0.00992063	1008
19	rs140854328	A	G	0.00992063	1008
19	rs146706622	C	G	0.00992063	1008
19	rs150303939	G	A	0.0228175	1008
19	rs73004951	C	T	0.139881	1008
19	rs146669988	C	T	0.00992063	1008
19	rs143255555	C	A	0.0257937	1008
19	rs147482931	C	A	0.00992063	1008
19	rs150618940	G	A	0.00992063	1008
19	rs111405812	G	T	0.00992063	1008
19	rs34424437	C	A	0.28869	1008
19	rs143425288	G	T	0.00992063	1008
19	rs76572785	C	A	0.00992063	1008
19	rs145499426	A	G	0.00992063	1008
19	rs150932566	A	G	0.00992063	1008
19	rs146902124	A	G	0.00992063	1008
19	rs117171447	C	T	0.0337302	1008
19	rs111724333	G	A	0.00992063	1008
19	rs112286031	T	C	0.00992063	1008
19	rs16982921	C	T	0.00992063	1008
19	rs113497924	T	C	0.00992063	1008
19	rs113276622	A	G	0.00992063	1008
19	rs7245672	T	C	0.632937	1008
19	rs150778066	T	C	0.00992063	1008
19	rs139069372	A	C	0.00992063	1008
19	rs149907755	C	T	0.00992063	1008
19	rs12608729	C	T	0.137897	1008
19	rs78428169	G	A	0.147817	1008
19	rs143748444	G	A	0.00992063	1008
19	rs140968036	T	C	0.00992063	1008
19	rs111478274	C	T	0.00992063	1008
19	rs144527782	A	C	0.00992063	1008
19	rs148453480	G	A	0.00992063	1008
19	rs150530667	C	T	0.00992063	1008
19	rs76258847	C	T	0.00992063	1008
19	rs35844778	C	T	0.00992063	1008
19	rs147777103	G	A	0.00992063	1008
19	rs150064109	A	G	0.00992063	1008
19	rs146810822	C	T	0.00992063	1008
19	rs140617745	G	A	0.0178571	1008
19	rs112776111	G	T	0.00992063	1008
19	rs138102987	C	T	0.00992063	1008
19	rs149506099	G	A	0.00992063	1008
19	rs147341417	G	A	0.00992063	1008
19	rs35842591	A	G	0.302579	1008
19	rs151109851	T	G	0.00992063	1008
19	rs16996174	C	G	0.230159	1008
19	rs79978969	T	C	0.0386905	1008
19	rs34316527	A	G	0.291667	1008
19	rs146592260	A	G	0.00992063	1008
19	rs149132827	C	A	0.00992063	1008
19	rs80341635	C	T	0.00992063	1008
19	rs139585919	C	T	0.00992063	1008
19	rs73004959	C	T	0.134921	1008
19	rs146891275	A	G	0.00992063	1008
19	rs139694972	A	G	0.00992063	1008
19	rs113239535	T	A	0.00992063	1008
19	rs140998550	A	G	0.0178571	1008
19	rs35553578	G	C	0.295635	1008
19	rs73004962	A	T	0.126984	1008
19	rs62137816	C	T	0.286706	1008
19	rs112529284	C	T	0.00992063	1008
19	rs76331766	T	G	0.00992063	1008
19	rs141310201	C	G	0.00992063	1008
19	rs12611058	T	C	0.290675	1008
19	rs147997727	T	C	0.00992063	1008
19	rs79731925	A	T	0.00992063	1008
19	rs150496710	T	C	0.00992063	1008
19	rs141581526	C	T	0.00992063	1008
19	rs146388406	G	A	0.00992063	1008
19	rs111941379	G	A	0.289683	1008
19	rs739461	T	C	0.769841	1008
19	rs8099944	G	A	0.327381	1008
19	rs73004966	C	T	0.124008	1008
19	rs192774213	C	G	0.0248016	1008
19	rs117350887	C	T	0.0992063	1008
19	rs147845493	G	A	0.00992063	1008
19	rs16994684	T	C	0.230159	1008
19	rs34725331	A	G	0.769841	1008
19	rs149096890	A	G	0.00992063	1008
19	rs76497319	A	C	0.00992063	1008
19	rs141517302	G	A	0.00992063	1008
19	rs62137820	A	G	0.287698	1008
19	rs10417097	C	G	0.345238	1008
19	rs10416924	A	G	0.345238	1008
19	rs1476459	C	A	0.28373	1008
19	rs57504626	C	T	0.12996	1008
19	rs143064540	G	A	0.00992063	1008
19	rs16996185	T	G	0.12996	1008
19	rs112445985	A	C	0.00992063	1008
19	rs1968047	G	A	0.768849	1008
19	rs148542886	G	A	0.0297619	1008
19	rs151023030	A	T	0.00992063	1008
19	rs12610185	G	A	0.128968	1008
19	rs12610191	C	T	0.128968	1008
19	rs75251832	A	T	0.00992063	1008
19	rs143391745	A	G	0.00992063	1008
19	rs148383883	A	G	0.00992063	1008
19	rs78780884	T	A	0.00992063	1008
19	rs150881394	G	A	0.0128968	1008
19	rs7252228	A	G	0.769841	1008
19	rs10500212	C	T	0.12996	1008
19	rs8110266	C	T	0.328373	1008
19	rs117253668	C	G	0.031746	1008
19	rs186233615	G	A	0.00992063	1008
19	rs10403759	T	C	0.770833	1008
19	rs58847337	G	A	0.128968	1008
19	rs150096858	A	G	0.00992063	1008
19	rs6511046	C	T	0.329365	1008
19	rs73004975	A	G	0.145833	1008
19	rs149436014	T	C	0.00992063	1008
19	rs34096655	C	T	0.28373	1008
19	rs35437712	A	C	0.284722	1008
19	rs12976826	C	T	0.229167	1008
19	rs62137822	T	C	0.332341	1008
19	rs140581049	C	T	0.0109127	1008
19	rs149378107	A	T	0.0248016	1008
19	rs8101679	T	C	0.770833	1008
19	rs4808974	G	A	0.230159	1008
19	rs7247594	T	C	0.196429	1008
19	rs7247165	G	A	0.332341	1008
19	rs1054685	C	T	0.349206	1008
19	rs34316070	C	T	0.332341	1008
19	rs146064595	A	T	0.0257937	1008
19	rs33982830	C	T	0.332341	1008
19	rs139102507	G	A	0.0109127	1008
19	rs2002318	G	T	0.0109127	1008
19	rs873870	G	A	0.389881	1008
19	rs145890344	G	A	0.0228175	1008
19	rs880090	C	G	0.762897	1008
19	rs11879838	G	C	0.768849	1008
19	rs12609436	C	T	0.386905	1008
19	rs8113682	T	G	0.768849	1008
19	rs11878202	T	C	0.768849	1008
19	rs10407283	T	C	0.423611	1008
19	rs7248200	C	T	0.417659	1008
19	rs117038725	G	A	0.0109127	1008
19	rs2304128	G	T	0.0714286	1008
19	rs2304129	C	G	0.232143	1008
19	rs56083851	G	A	0.343254	1008
19	rs117798850	C	T	0.0367063	1008
19	rs62134460	C	T	0.345238	1008
19	rs115205560	A	T	0.015873	1008
19	rs113712235	G	A	0.0138889	1008
19	rs45458192	C	T	0.295635	1008
19	rs2043293	C	A	0.762897	1008
19	rs7248885	G	A	0.353175	1008
19	rs3794995	C	T	0.293651	1008
19	rs79244208	G	T	0.0238095	1008
19	rs4808975	G	C	0.195437	1008
19	rs145908681	G	A	0.0456349	1008
19	rs3794996	C	T	0.167659	1008
19	rs10405234	T	C	0.177579	1008
19	rs10423311	C	G	0.177579	1008
19	rs892035	T	C	0.622024	1008
19	rs140566569	G	A	0.0208333	1008
19	rs1433079	G	A	0.170635	1008
19	rs35445661	T	G	0.170635	1008
19	rs118047008	C	A	0.0257937	1008
19	rs2288865	C	T	0.174603	1008
19	rs892036	G	C	0.625	1008
19	rs2288867	C	T	0.176587	1008
19	rs3752152	G	A	0.170635	1008
19	rs35035906	T	C	0.170635	1008
19	rs80083882	T	C	0.0615079	1008
19	rs186424725	C	T	0.0178571	1008
19	rs11667828	T	G	0.177579	1008
19	rs77007904	T	C	0.0198413	1008
19	rs28635562	C	T	0.177579	1008
19	rs75386047	G	A	0.112103	1008
19	rs146284512	C	T	0.0535714	1008
19	rs10421328	C	T	0.00595238	1008
19	rs74181147	C	A	0.155754	1008
19	rs75780843	G	A	0.0843254	1008
19	rs12974308	G	A	0.155754	1008
19	rs35449009	G	A	0.155754	1008
19	rs12976582	T	C	0.155754	1008
19	rs12982049	C	G	0.155754	1008
19	rs74181148	C	G	0.155754	1008
19	rs7249670	T	C	0.161706	1008
19	rs78158256	T	C	0.0615079	1008
19	rs74181149	G	A	0.155754	1008
19	rs35801717	T	G	0.155754	1008
19	rs34558847	A	G	0.155754	1008
19	rs58434384	A	G	0.130952	1008
19	rs12983292	G	A	0.161706	1008
19	rs76834787	T	C	0.0396825	1008
19	rs16996227	T	C	0.155754	1008
19	rs2304130	A	G	0.132937	1008
19	rs4808209	A	C	0.155754	1008
19	rs74181150	G	A	0.155754	1008
19	rs74181151	G	C	0.155754	1008
19	rs11670710	C	A	0.161706	1008
19	rs12980482	C	T	0.154762	1008
19	rs145603680	C	T	0.0277778	1008
19	rs1529714	G	A	0.642857	1008
19	rs56408111	T	C	0.131944	1008
19	rs74432219	G	C	0.102183	1008
19	rs35792080	C	T	0.162698	1008
19	rs7247142	C	T	0.161706	1008
19	rs7247433	C	A	0.363095	1008
19	rs7251924	G	A	0.164683	1008
19	rs368365688	T	A	0.00396825	1008
19	rs143333049	A	G	0.104167	1008
19	rs4808979	A	G	0.165675	1008
19	rs4808981	T	C	0.162698	1008
19	rs10402516	A	G	0.167659	1008
19	rs12981165	A	G	0.172619	1008
19	rs12984303	T	C	0.078373	1008
19	rs12973774	C	A	0.0813492	1008
19	rs141831412	G	A	0.130952	1008
19	rs146462698	T	C	0.0337302	1008
19	rs11668103	G	A	0.170635	1008
19	rs11668053	A	G	0.303571	1008
19	rs11668131	G	A	0.168651	1008
19	rs186865147	G	A	0.0208333	1008
19	rs12974886	C	T	0.115079	1008
19	rs73006714	C	T	0.152778	1008
19	rs112547871	G	A	0.145833	1008
19	rs139874907	T	G	0.146825	1008
19	rs58457510	T	G	0.350198	1008
19	rs78876985	C	T	0.0257937	1008
19	rs34554175	G	A	0.19246	1008
19	rs11669365	C	T	0.349206	1008
19	rs12976071	A	C	0.49504	1008
19	rs115173693	T	C	0.144841	1008
19	rs12977125	A	G	0.349206	1008
19	rs12979491	T	C	0.49504	1008
19	rs12977692	C	G	0.349206	1008
19	rs12984377	C	G	0.194444	1008
19	rs76530229	G	A	0.144841	1008
19	rs67433524	C	T	0.145833	1008
19	rs12972143	T	A	0.194444	1008
19	rs144434116	T	C	0.144841	1008
19	rs146663133	C	T	0.030754	1008
19	rs8107026	G	T	0.348214	1008
19	rs8106945	C	T	0.494048	1008
19	rs8110701	T	G	0.349206	1008
19	rs35352269	G	A	0.194444	1008
19	rs34533749	C	T	0.49504	1008
19	rs148085676	A	T	0.0168651	1008
19	rs76935908	T	C	0.145833	1008
19	rs150793771	C	T	0.015873	1008
19	rs12971399	A	C	0.349206	1008
19	rs12971661	A	G	0.194444	1008
19	rs12981665	T	C	0.349206	1008
19	rs11669075	C	T	0.155754	1008
19	rs12984032	T	G	0.349206	1008
19	rs4284750	G	A	0.30754	1008
19	rs8102530	T	C	0.498016	1008
19	rs11671066	A	G	0.157738	1008
19	rs73006731	T	C	0.159722	1008
19	rs12983199	A	G	0.352183	1008
19	rs113535285	C	T	0.159722	1008
19	rs12978668	T	C	0.352183	1008
19	rs34575363	G	A	0.352183	1008
19	rs12984134	A	G	0.193452	1008
19	rs73006734	A	C	0.15873	1008
19	rs66969937	G	A	0.191468	1008
19	rs11669761	T	C	0.15873	1008
19	rs9749615	C	T	0.146825	1008
19	rs11085268	T	C	0.15873	1008
19	rs34352974	C	T	0.22619	1008
19	rs35538718	T	G	0.350198	1008
19	rs12972505	T	C	0.262897	1008
19	rs66522026	C	G	0.22619	1008
19	rs34984663	G	A	0.22619	1008
19	rs74181153	C	T	0.22619	1008
19	rs12980676	G	C	0.22619	1008
19	rs147996165	C	T	0.146825	1008
19	rs57119263	G	C	0.240079	1008
19	rs11669303	T	C	0.505952	1008
19	rs8112048	A	C	0.505952	1008
19	rs72620571	C	T	0.210317	1008
19	rs12608993	A	G	0.53373	1008
19	rs183315141	C	T	0.014881	1008
19	rs17699261	A	G	0.233135	1008
19	rs12986120	G	C	0.264881	1008
19	rs56129543	G	C	0.235119	1008
19	rs59067721	C	A	0.233135	1008
19	rs1061270	A	T	0.264881	1008
19	rs3207975	T	C	0.499008	1008
19	rs7246866	T	C	0.499008	1008
19	rs74349485	A	G	0.0496032	1008
19	rs12973901	T	A	0.264881	1008
19	rs7257691	A	G	0.499008	1008
19	rs7259055	T	C	0.499008	1008
19	rs11085270	T	G	0.233135	1008
19	rs117827110	G	A	0.0337302	1008
19	rs2315285	G	C	0.264881	1008
19	rs2013561	G	A	0.264881	1008
19	rs2013571	C	G	0.499008	1008
19	rs1978716	C	T	0.264881	1008
19	rs12984272	C	T	0.264881	1008
19	rs12984880	A	C	0.264881	1008
19	rs56167115	C	T	0.233135	1008
19	rs73006760	G	A	0.233135	1008
19	rs73006763	C	T	0.234127	1008
19	rs60742053	A	G	0.14881	1008
19	rs2163813	T	G	0.264881	1008
19	rs36006965	C	T	0.264881	1008
19	rs12982273	T	A	0.264881	1008
19	rs11665940	C	T	0.233135	1008
19	rs17699333	G	T	0.263889	1008
19	rs55882648	G	A	0.233135	1008
19	rs117507478	A	G	0.0337302	1008
19	rs200536780	G	T	0.0267857	1008
19	rs7256739	C	T	0.537698	1008
19	rs4281843	C	G	0.353175	1008
19	rs34761854	T	C	0.353175	1008
19	rs10420120	G	C	0.83631	1008
19	rs4621106	G	C	0.500992	1008
19	rs247780	C	T	0.263889	1008
19	rs11085271	C	G	0.144841	1008
19	rs247779	G	A	0.234127	1008
19	rs12608822	C	T	0.234127	1008
19	rs247778	G	A	0.263889	1008
19	rs247777	C	A	0.234127	1008
19	rs247776	G	C	0.263889	1008
19	rs247775	A	C	0.396825	1008
19	rs1979263	T	A	0.499008	1008
19	rs247774	A	G	0.263889	1008
19	rs117116023	A	C	0.0337302	1008
19	rs117602372	T	G	0.0238095	1008
19	rs78306622	C	T	0.0644841	1008
19	rs8106778	T	C	0.500992	1008
19	rs247773	G	A	0.260913	1008
19	rs247772	A	G	0.261905	1008
19	rs247771	T	C	0.270833	1008
19	rs150493367	C	A	0.0257937	1008
19	rs8110890	T	G	0.500992	1008
19	rs247770	C	A	0.265873	1008
19	rs75037866	G	A	0.155754	1008
19	rs34523360	A	G	0.696429	1008
19	rs10426801	A	T	0.154762	1008
19	rs171574	C	T	0.427579	1008
19	rs247767	G	A	0.420635	1008
19	rs247766	C	T	0.269841	1008
19	rs247765	A	G	0.427579	1008
19	rs117229912	T	C	0.0357143	1008
19	rs149146022	T	C	0.00595238	1008
19	rs247763	C	G	0.267857	1008
19	rs1540593	T	A	0.5625	1008
19	rs247762	T	C	0.267857	1008
19	rs16996277	C	G	0.222222	1008
19	rs247760	T	C	0.268849	1008
19	rs247799	C	G	0.72619	1008
19	rs117631450	G	A	0.0198413	1008
19	rs7256487	C	T	0.433532	1008
19	rs7256992	G	A	0.435516	1008
19	rs247797	G	A	0.290675	1008
19	rs73006787	T	G	0.28869	1008
19	rs8099910	G	A	0.435516	1008
19	rs79377739	C	T	0.191468	1008
19	rs899565	A	C	0.395833	1008
19	rs247795	C	T	0.170635	1008
19	rs8101110	C	T	0.0962302	1008
19	rs8104983	A	G	0.296627	1008
19	rs8105210	C	T	0.0972222	1008
19	rs8105213	C	G	0.0982143	1008
19	rs2023414	C	T	0.094246	1008
19	rs247794	G	A	0.161706	1008
19	rs35075703	A	G	0.094246	1008
19	rs10418343	C	G	0.0992063	1008
19	rs12976458	G	A	0.094246	1008
19	rs247793	G	A	0.160714	1008
19	rs247792	T	C	0.571429	1008
19	rs7259104	A	G	0.0992063	1008
19	rs247791	C	G	0.665675	1008
19	rs72620572	C	T	0.227183	1008
19	rs10425230	C	T	0.0902778	1008
19	rs36030267	A	G	0.301587	1008
19	rs62134510	C	T	0.0912698	1008
19	rs1351289	A	G	0.395833	1008
19	rs247790	C	T	0.164683	1008
19	rs8103257	G	C	0.0853175	1008
19	rs247789	A	G	0.651786	1008
19	rs247788	C	G	0.651786	1008
19	rs247787	G	A	0.953373	1008
19	rs247786	A	G	0.953373	1008
19	rs8106607	G	C	0.0843254	1008
19	rs2021824	T	C	0.78869	1008
19	rs7253219	C	T	0.0704365	1008
19	rs12978952	G	A	0.302579	1008
19	rs7256713	A	C	0.094246	1008
19	rs75270598	C	T	0.295635	1008
19	rs73541375	A	G	0.093254	1008
19	rs12611148	C	A	0.308532	1008
19	rs12975699	T	C	0.497024	1008
19	rs10403620	C	G	0.803571	1008
19	rs7251035	T	C	0.814484	1008
19	rs35844933	T	C	0.340278	1008
19	rs247784	G	T	0.649802	1008
19	rs78192660	C	T	0.0287698	1008
19	rs247783	T	C	0.309524	1008
19	rs11671163	A	G	0.330357	1008
19	rs152337	C	T	0.309524	1008
19	rs152338	C	G	0.309524	1008
19	rs247782	A	C	0.309524	1008
19	rs79612782	C	T	0.031746	1008
19	rs57538920	T	C	0.031746	1008
19	rs12609545	T	C	0.169643	1008
19	rs35042916	C	T	0.326389	1008
19	rs80056360	G	A	0.031746	1008
19	rs247781	T	G	0.84127	1008
19	rs248966	A	G	0.313492	1008
19	rs11085273	C	A	0.492063	1008
19	rs248967	C	T	0.840278	1008
19	rs248968	T	C	0.313492	1008
19	rs248969	A	G	0.840278	1008
19	rs248970	G	A	0.313492	1008
19	rs248971	T	G	0.313492	1008
19	rs166018	A	G	0.313492	1008
19	rs247758	C	T	0.309524	1008
19	rs247757	C	T	0.840278	1008
19	rs145883726	G	A	0.0347222	1008
19	rs185062	G	A	0.309524	1008
19	rs8110856	C	T	0.49504	1008
19	rs247756	G	T	0.310516	1008
19	rs112378230	C	A	0.0347222	1008
19	rs7247299	C	T	0.492063	1008
19	rs61483134	A	C	0.49504	1008
19	rs247755	A	G	0.842262	1008
19	rs8106763	T	C	0.535714	1008
19	rs141103290	C	T	0.0704365	1008
19	rs11672423	C	T	0.311508	1008
19	rs34500783	A	C	0.77381	1008
19	rs73526734	G	A	0.0287698	1008
19	rs8110431	C	T	0.989087	1008
19	rs248936	G	A	0.681548	1008
19	rs117498954	G	A	0.00198413	1008
19	rs10403362	T	C	0.0565476	1008
19	rs117486621	A	G	0.0396825	1008
19	rs74999379	C	T	0.159722	1008
19	rs248937	G	T	0.530754	1008
19	rs75089967	T	G	0.107143	1008
19	rs4808983	C	T	0.418651	1008
19	rs248939	T	C	0.121032	1008
19	rs248940	A	G	0.121032	1008
19	rs56760654	T	C	0.106151	1008
19	rs248941	A	G	0.121032	1008
19	rs248942	C	T	0.698413	1008
19	rs149672219	T	C	0.0486111	1008
19	rs12459977	C	T	0.157738	1008
19	rs117757508	G	A	0.106151	1008
19	rs248943	C	A	0.860119	1008
19	rs78025	T	C	0.860119	1008
19	rs737195	A	G	0.418651	1008
19	rs7260393	C	G	0.416667	1008
19	rs248944	C	G	0.700397	1008
19	rs16996320	C	T	0.415675	1008
19	rs10422520	T	C	0.0555556	1008
19	rs248945	A	C	0.697421	1008
19	rs28422180	G	A	0.161706	1008
19	rs248946	A	G	0.699405	1008
19	rs248947	T	C	0.699405	1008
19	rs187108783	C	T	0.00198413	1008
19	rs371599436	A	G	0.00198413	1008
19	rs248948	C	G	0.699405	1008
19	rs248950	T	A	0.988095	1008
19	rs74683227	C	T	0.106151	1008
19	rs12327770	A	G	0.414683	1008
19	rs248951	G	T	0.699405	1008
19	rs248952	T	C	0.698413	1008
19	rs248954	G	C	0.697421	1008
19	rs248955	T	G	0.282738	1008
19	rs116917792	C	G	0.031746	1008
19	rs248930	C	T	0.697421	1008
19	rs248931	T	C	0.697421	1008
19	rs11085277	G	C	0.414683	1008
19	rs23654	T	C	0.282738	1008
19	rs75200790	C	T	0.0257937	1008
19	rs248932	A	C	0.698413	1008
19	rs248933	T	C	0.697421	1008
19	rs248934	A	C	0.697421	1008
19	rs148810877	G	A	0.106151	1008
19	rs3762190	G	A	0.697421	1008
19	rs12710110	A	G	0.697421	1008
19	rs2878398	A	G	0.282738	1008
19	rs2335360	C	T	0.282738	1008
19	rs4990741	A	G	0.284722	1008
19	rs10407920	G	A	0.282738	1008
19	rs16996360	A	G	0.697421	1008
19	rs4808988	G	A	0.989087	1008
19	rs116324412	T	A	0.0555556	1008
19	rs3087767	T	A	0.697421	1008
19	rs7246983	G	A	0.281746	1008
19	rs12975121	C	T	0.281746	1008
19	rs72620573	A	C	0.415675	1008
19	rs79509326	G	A	0.0664683	1008
19	rs4808989	G	A	0.697421	1008
19	rs7252985	G	T	0.281746	1008
19	rs4808991	C	T	0.697421	1008
19	rs73008613	T	C	0.0843254	1008
19	rs12460567	A	G	0.0267857	1008
19	rs7256535	C	A	0.697421	1008
19	rs8111421	T	C	0.698413	1008
19	rs6511050	C	T	0.697421	1008
19	rs35280091	G	C	0.281746	1008
19	rs34277739	A	G	0.281746	1008
19	rs72620574	T	C	0.415675	1008
19	rs8108416	C	G	0.282738	1008
19	rs148411072	G	A	0.0605159	1008
19	rs35018071	T	G	0.282738	1008
19	rs10412409	G	A	0.282738	1008
19	rs8106100	A	C	0.698413	1008
19	rs8109240	A	G	0.698413	1008
19	rs9710482	C	T	0.0555556	1008
19	rs12973032	T	C	0.284722	1008
19	rs2304171	A	G	0.284722	1008
19	rs11878280	C	T	0.284722	1008
19	rs74254028	C	T	0.0496032	1008
19	rs10418155	T	C	0.861111	1008
19	rs10419635	T	C	0.284722	1008
19	rs4808992	T	C	0.41369	1008
19	rs4808993	C	A	0.415675	1008
19	rs61302676	C	G	0.106151	1008
19	rs60041535	A	G	0.284722	1008
19	rs7248808	A	G	0.699405	1008
19	rs10854013	C	T	0.281746	1008
19	rs10412885	C	G	0.699405	1008
19	rs75305311	C	T	0.0228175	1008
19	rs2335362	C	G	0.678571	1008
19	rs151242358	G	T	0.0525794	1008
19	rs59678429	A	G	0.121032	1008
19	rs919785	A	G	0.512897	1008
19	rs7246727	T	C	0.701389	1008
19	rs4808995	G	T	0.701389	1008
19	rs72620575	A	G	0.425595	1008
19	rs111956051	T	G	0.143849	1008
19	rs74329664	C	T	0.0357143	1008
19	rs10404296	G	A	0.699405	1008
19	rs9676800	G	A	0.140873	1008
19	rs62135269	G	C	0.0456349	1008
19	rs113134267	A	T	0.0565476	1008
19	rs12975051	G	A	0.701389	1008
19	rs4808216	G	A	0.701389	1008
19	rs7255725	C	G	0.809524	1008
19	rs56043443	C	A	0.0793651	1008
19	rs4808998	A	G	0.809524	1008
19	rs12977036	T	C	0.808532	1008
19	rs12975508	C	A	0.80754	1008
19	rs117469402	C	T	0.015873	1008
19	rs2335364	G	A	0.864087	1008
19	rs11085278	T	C	0.80754	1008
19	rs148985102	C	T	0.0367063	1008
19	rs12052168	A	G	0.385913	1008
19	rs12461018	G	A	0.28373	1008
19	rs919784	A	T	0.0545635	1008
19	rs8104136	A	G	0.28869	1008
19	rs142432474	G	C	0.031746	1008
19	rs6511053	A	G	0.344246	1008
19	rs62135271	G	A	0.0426587	1008
19	rs34366671	T	C	0.392857	1008
19	rs117485149	A	G	0.046627	1008
19	rs12983372	C	T	0.392857	1008
19	rs145219556	A	C	0.0208333	1008
19	rs28884245	C	T	0.0515873	1008
19	rs7247625	C	A	0.37996	1008
19	rs7248612	T	C	0.433532	1008
19	rs7248721	T	C	0.434524	1008
19	rs7248062	G	A	0.339286	1008
19	rs74407243	T	G	0.0446429	1008
19	rs143517257	G	A	0.358135	1008
19	rs10425359	C	T	0.0525794	1008
19	rs2116889	A	T	0.37996	1008
19	rs12980778	T	C	0.381944	1008
19	rs1975165	T	C	0.435516	1008
19	rs62135274	T	C	0.104167	1008
19	rs61692909	A	G	0.0525794	1008
19	rs140073242	A	G	0.014881	1008
19	rs4389259	C	T	0.399802	1008
19	rs12327878	A	G	0.628968	1008
19	rs3926422	C	T	0.628968	1008
19	rs1469702	G	T	0.628968	1008
19	rs1469701	T	C	0.628968	1008
19	rs58205702	T	C	0.399802	1008
19	rs1469700	T	A	0.513889	1008
19	rs79904687	A	G	0.635913	1008
19	rs66624169	T	G	0.635913	1008
19	rs4808221	A	T	0.633929	1008
19	rs4809002	C	T	0.634921	1008
19	rs4809003	A	G	0.634921	1008
19	rs7252427	C	T	0.634921	1008
19	rs10421280	T	C	0.634921	1008
19	rs59284055	G	C	0.0525794	1008
19	rs7260247	A	G	0.634921	1008
19	rs150624847	G	C	0.180556	1008
19	rs12610390	G	C	0.634921	1008
19	rs10415754	G	C	0.730159	1008
19	rs2304169	A	T	0.731151	1008
19	rs113191396	G	A	0.0525794	1008
19	rs60745231	G	A	0.49504	1008
19	rs7250258	A	T	0.734127	1008
19	rs10417812	C	T	0.0505952	1008
19	rs10419574	T	G	0.0505952	1008
19	rs2116888	T	C	0.735119	1008
19	rs112835612	A	G	0.0505952	1008
19	rs74979032	G	A	0.593254	1008
19	rs7253016	C	G	0.18254	1008
19	rs73008641	A	G	0.00297619	1008
19	rs28664038	A	T	0.0634921	1008
19	rs7253407	C	T	0.656746	1008
19	rs7254355	T	C	0.656746	1008
19	rs149356605	C	T	0.00892857	1008
19	rs28888982	A	G	0.750992	1008
19	rs10421447	A	C	0.0634921	1008
19	rs115506409	C	T	0.18254	1008
19	rs58013871	G	A	0.0634921	1008
19	rs182933895	C	T	0.0128968	1008
19	rs58948242	T	A	0.0138889	1008
19	rs117690719	G	T	0.0585317	1008
19	rs12462641	G	A	0.180556	1008
19	rs10419205	G	A	0.0634921	1008
19	rs57490026	G	A	0.619048	1008
19	rs78905151	C	T	0.0436508	1008
19	rs8113576	C	T	0.683532	1008
19	rs8113694	C	G	0.68254	1008
19	rs10406883	A	G	0.0128968	1008
19	rs73528999	C	T	0.0505952	1008
19	rs10415179	C	T	0.68254	1008
19	rs77679830	C	G	0.0595238	1008
19	rs79052387	C	G	0.0595238	1008
19	rs73530906	G	A	0.0128968	1008
19	rs16994693	G	A	0.0128968	1008
19	rs114267591	T	C	0.180556	1008
19	rs10412710	T	C	0.68254	1008
19	rs8105329	A	G	0.68254	1008
19	rs8105482	A	G	0.68254	1008
19	rs111814443	A	G	0.0128968	1008
19	rs117689945	C	G	0.00198413	1008
19	rs73530911	T	C	0.0128968	1008
19	rs73008647	C	T	0.438492	1008
19	rs73008648	T	C	0.438492	1008
19	rs7249318	A	T	0.0128968	1008
19	rs10403255	T	A	0.68254	1008
19	rs2335365	G	T	0.669643	1008
19	rs2335366	T	C	0.68254	1008
19	rs4808222	A	G	0.0744048	1008
19	rs8104555	G	T	0.0128968	1008
19	rs3943792	G	C	0.68254	1008
19	rs2060239	T	G	0.68254	1008
19	rs2060238	G	A	0.0128968	1008
19	rs187731878	G	A	0.015873	1008
19	rs7255064	C	T	0.619048	1008
19	rs76170783	T	G	0.0128968	1008
19	rs73530927	C	T	0.0128968	1008
19	rs73925530	C	T	0.0128968	1008
19	rs4809005	T	C	0.438492	1008
19	rs112319728	A	C	0.0128968	1008
19	rs75543118	G	T	0.176587	1008
19	rs77010331	A	G	0.0694444	1008
19	rs8106559	A	G	0.681548	1008
19	rs12460570	C	G	0.618056	1008
19	rs12462916	T	C	0.176587	1008
19	rs149738615	C	T	0.0277778	1008
19	rs4809006	C	G	0.681548	1008
19	rs73530932	A	C	0.0128968	1008
19	rs10409069	G	A	0.0505952	1008
19	rs58151139	A	T	0.440476	1008
19	rs66970424	A	G	0.681548	1008
19	rs2160156	T	C	0.681548	1008
19	rs2080261	T	C	0.917659	1008
19	rs2160157	C	T	0.618056	1008
19	rs7252079	T	C	0.681548	1008
19	rs1008112	T	C	0.618056	1008
19	rs2192619	A	G	0.0505952	1008
19	rs2192620	T	C	0.0505952	1008
19	rs2192621	G	C	0.0505952	1008
19	rs2192622	T	G	0.0505952	1008
19	rs2110589	G	A	0.618056	1008
19	rs77534477	A	G	0.177579	1008
19	rs11881376	C	A	0.0128968	1008
19	rs10407726	G	T	0.680556	1008
19	rs7253941	T	C	0.189484	1008
19	rs28590063	T	C	0.680556	1008
19	rs117675947	C	G	0.176587	1008
19	rs4809007	C	T	0.438492	1008
19	rs28508418	C	T	0.0505952	1008
19	rs60948789	A	G	0.189484	1008
19	rs7246569	A	G	0.679563	1008
19	rs7254283	A	G	0.176587	1008
19	rs111804024	T	C	0.0168651	1008
19	rs8113346	T	A	0.176587	1008
19	rs60588790	G	A	0.0128968	1008
19	rs1303719	C	T	0.0505952	1008
19	rs10419102	A	T	0.0505952	1008
19	rs11085281	G	A	0.189484	1008
```
