## Supplementary material for "Characterization of shared and ancestry-specific signals driving complex traits using multi-ancestry fine-mapping": s2_ref.bim

```
19	rs73003087	0	19018614	C	T
19	rs758032	0	19018866	A	G
19	rs74254003	0	19018962	C	T
19	rs62138067	0	19020456	T	C
19	rs35514173	0	19021002	T	C
19	rs78890951	0	19021010	C	T
19	rs78120961	0	19021394	T	C
19	rs78324337	0	19021454	T	C
19	rs1468461	0	19021970	T	C
19	rs1468462	0	19022007	C	A
19	rs8111633	0	19022045	G	A
19	rs10403594	0	19022204	T	C
19	rs7250615	0	19023526	C	T
19	rs3177137	0	19023853	T	C
19	rs75226807	0	19026851	A	G
19	rs117847451	0	19030494	G	A
19	rs2231993	0	19030689	C	G
19	rs75357755	0	19032224	G	T
19	rs2231997	0	19032637	T	C
19	rs2158004	0	19033089	G	A
19	rs2106660	0	19033387	G	A
19	rs8109947	0	19034011	C	T
19	rs999454	0	19034558	G	A
19	rs2872205	0	19034946	G	A
19	rs2301659	0	19035354	G	T
19	rs2301660	0	19035355	C	T
19	rs1476505	0	19035370	G	C
19	rs61750860	0	19035428	G	T
19	rs139895115	0	19035937	A	G
19	rs4808876	0	19036063	C	A
19	rs117039640	0	19036608	G	A
19	rs10415986	0	19036871	G	C
19	rs2301661	0	19037053	T	C
19	rs2301662	0	19037294	G	A
19	rs2003449	0	19037685	C	G
19	rs739577	0	19038071	C	T
19	rs7497	0	19039298	T	C
19	rs9304958	0	19039490	T	G
19	rs62138075	0	19039652	C	T
19	rs62138076	0	19039908	G	A
19	rs146765796	0	19040957	G	A
19	rs4600580	0	19041260	G	A
19	rs28714268	0	19041490	T	C
19	rs4522526	0	19041552	C	T
19	rs10410004	0	19042608	C	T
19	rs886204	0	19043249	T	C
19	rs7253644	0	19046848	T	C
19	rs138931645	0	19046980	G	A
19	rs10407590	0	19047657	A	C
19	rs142604911	0	19047894	C	T
19	rs62138079	0	19048025	T	C
19	rs56687216	0	19048901	T	C
19	rs11540741	0	19049194	G	A
19	rs1064351	0	19049198	G	A
19	rs1122821	0	19050957	A	G
19	rs76918953	0	19051820	C	T
19	rs148386647	0	19052419	T	C
19	rs73004821	0	19054148	C	T
19	rs4808883	0	19054720	T	C
19	rs11671615	0	19055200	C	T
19	rs10415595	0	19056153	A	G
19	rs10404960	0	19059485	G	A
19	rs12162256	0	19060076	G	A
19	rs149888496	0	19060438	A	G
19	rs143870482	0	19060485	C	T
19	rs73529173	0	19060490	C	T
19	rs76369449	0	19060641	C	T
19	rs112032751	0	19061023	C	A
19	rs35231111	0	19061138	T	C
19	rs182106573	0	19061680	G	A
19	rs113306754	0	19061789	A	T
19	rs79106957	0	19062707	C	A
19	rs4808884	0	19063077	G	A
19	rs10408750	0	19063806	A	G
19	rs77504024	0	19064191	A	G
19	rs114959574	0	19064843	G	A
19	rs73529176	0	19064893	T	G
19	rs12463263	0	19065915	T	C
19	rs145959546	0	19066536	C	T
19	rs34209036	0	19066575	G	A
19	rs56303921	0	19066592	C	G
19	rs67582759	0	19067018	G	A
19	rs56284162	0	19067798	C	T
19	rs57955701	0	19067994	T	G
19	rs117058954	0	19068718	C	T
19	rs7252628	0	19069462	G	A
19	rs1001391	0	19069893	T	A
19	rs139820445	0	19071516	G	C
19	rs529806438	0	19071810	G	C
19	rs550072731	0	19071811	G	A
19	rs8109503	0	19073798	T	A
19	rs8113712	0	19075060	T	C
19	rs4808886	0	19075378	G	A
19	rs4808887	0	19075455	T	C
19	rs4808888	0	19075533	G	A
19	rs4239638	0	19077385	C	A
19	rs10408828	0	19078020	G	A
19	rs4808167	0	19078300	A	T
19	rs4808890	0	19078592	T	C
19	rs2872393	0	19079308	A	T
19	rs8111761	0	19079393	T	C
19	rs113604794	0	19080394	C	T
19	rs75343058	0	19080802	A	G
19	rs4808168	0	19081701	A	C
19	rs4808169	0	19082083	C	T
19	rs8108823	0	19082463	A	T
19	rs8109105	0	19082468	G	A
19	rs62138084	0	19082619	C	T
19	rs12976783	0	19082898	C	T
19	rs73004835	0	19083420	G	A
19	rs77108712	0	19083809	C	T
19	rs113663053	0	19084667	G	C
19	rs4808891	0	19084684	C	T
19	rs34086136	0	19085090	T	C
19	rs4808170	0	19088342	C	T
19	rs8106237	0	19091076	A	G
19	rs7255540	0	19091253	A	G
19	rs117118555	0	19091899	C	T
19	rs10854004	0	19091910	T	C
19	rs117559406	0	19092328	G	T
19	rs10426605	0	19092331	G	T
19	rs117994274	0	19092803	G	A
19	rs11085247	0	19093619	G	A
19	rs77220774	0	19093621	A	G
19	rs8107145	0	19094226	A	C
19	rs8112191	0	19095963	G	A
19	rs2107263	0	19098258	G	A
19	rs7249453	0	19098893	T	A
19	rs79597974	0	19099471	G	A
19	rs11085249	0	19099584	A	G
19	rs4808895	0	19100676	C	G
19	rs4808172	0	19100787	C	A
19	rs12016	0	19102590	A	T
19	rs77185426	0	19103819	G	A
19	rs3810444	0	19103986	T	A
19	rs77733772	0	19104086	C	T
19	rs3180770	0	19105773	G	A
19	rs11671696	0	19108375	C	T
19	rs2269869	0	19109545	G	A
19	rs4808900	0	19109646	A	G
19	rs8111635	0	19110100	A	G
19	rs11878368	0	19110529	C	T
19	rs74574826	0	19111274	G	T
19	rs16995852	0	19112765	G	A
19	rs12978990	0	19113151	T	C
19	rs2313736	0	19113462	T	A
19	rs4808902	0	19113747	G	A
19	rs7253244	0	19115851	C	A
19	rs1124921	0	19117402	G	A
19	rs2013813	0	19117595	T	C
19	rs1079543	0	19117933	C	T
19	rs79897842	0	19120245	C	T
19	rs77383406	0	19120367	C	A
19	rs116953419	0	19121086	C	T
19	rs76496920	0	19121232	T	C
19	rs112871667	0	19122101	C	T
19	rs77636193	0	19123012	G	A
19	rs1859267	0	19124050	A	T
19	rs2240094	0	19124246	C	T
19	rs118108943	0	19125175	G	C
19	rs10422335	0	19125432	C	T
19	rs9304959	0	19126422	T	C
19	rs10405189	0	19126463	T	C
19	rs2285851	0	19126913	G	T
19	rs7259510	0	19127987	C	T
19	rs12975754	0	19128397	A	G
19	rs12978822	0	19130762	A	C
19	rs141292672	0	19131013	C	T
19	rs9676917	0	19131158	G	A
19	rs75169368	0	19131686	T	C
19	rs4808904	0	19132651	T	G
19	rs4808905	0	19132759	C	T
19	rs4808906	0	19133163	C	G
19	rs4808176	0	19133414	A	G
19	rs10416783	0	19133772	A	G
19	rs8111634	0	19134284	A	G
19	rs2240095	0	19134963	G	A
19	rs8112565	0	19135032	A	G
19	rs8112566	0	19135033	A	C
19	rs6511010	0	19135319	A	G
19	rs4808907	0	19136541	C	T
19	rs10854005	0	19138152	A	G
19	rs143788787	0	19138549	C	T
19	rs4808177	0	19138996	G	C
19	rs150139007	0	19139612	A	G
19	rs8109654	0	19140861	C	T
19	rs117628763	0	19141551	C	T
19	rs79301666	0	19143108	C	T
19	rs58514603	0	19143407	G	A
19	rs144605657	0	19143608	G	T
19	rs2269806	0	19145193	G	A
19	rs11670204	0	19145390	T	A
19	rs553913291	0	19145943	G	T
19	rs8101529	0	19146004	A	G
19	rs8106146	0	19146750	T	G
19	rs143482307	0	19146934	A	G
19	rs2269807	0	19147864	G	A
19	rs77945314	0	19149783	C	G
19	rs4808179	0	19149992	G	A
19	rs12979565	0	19150183	C	T
19	rs11671014	0	19151445	T	C
19	rs8104799	0	19151692	T	C
19	rs59094007	0	19151934	A	G
19	rs6511011	0	19152339	G	A
19	rs79135289	0	19153346	G	A
19	rs117249822	0	19154534	A	C
19	rs1004079	0	19155545	G	A
19	rs2158320	0	19155963	A	G
19	rs150919799	0	19156010	C	T
19	rs7252615	0	19157428	C	T
19	rs8104754	0	19160842	A	T
19	rs11666340	0	19163420	C	T
19	rs6511014	0	19164227	G	C
19	rs4808911	0	19165512	C	G
19	rs10403222	0	19167195	C	G
19	rs10423815	0	19167462	T	C
19	rs929215	0	19167998	C	T
19	rs7258637	0	19168183	C	T
19	rs11666234	0	19169142	A	T
19	rs11667170	0	19169554	A	G
19	rs6511015	0	19169868	G	A
19	rs6511017	0	19169945	T	C
19	rs2872394	0	19171121	G	A
19	rs4808913	0	19173418	T	G
19	rs8110629	0	19174237	C	T
19	rs11670239	0	19177481	C	T
19	rs11670430	0	19177810	G	A
19	rs146632000	0	19179063	C	A
19	rs916898	0	19179819	G	A
19	rs143694751	0	19180210	G	A
19	rs8103431	0	19181308	C	T
19	rs10410451	0	19181716	T	C
19	rs10409164	0	19181972	A	T
19	rs8107710	0	19182536	A	G
19	rs16995885	0	19185638	G	C
19	rs6511018	0	19186705	G	A
19	rs12985799	0	19187575	C	T
19	rs78796446	0	19188335	C	A
19	rs145247253	0	19188517	C	T
19	rs10403272	0	19189316	T	C
19	rs7250131	0	19190288	G	C
19	rs4808916	0	19190722	A	G
19	rs8102294	0	19193435	G	A
19	rs4808182	0	19193618	A	G
19	rs4808917	0	19193952	A	G
19	rs147319504	0	19194746	C	T
19	rs7256648	0	19195343	G	C
19	rs8100136	0	19196379	G	A
19	rs12975676	0	19200414	C	T
19	rs7255937	0	19200989	C	T
19	rs7259609	0	19201521	A	G
19	rs77726349	0	19201690	A	G
19	rs7248399	0	19202350	A	G
19	rs7248651	0	19202493	C	T
19	rs7248771	0	19202568	C	A
19	rs757220	0	19203709	T	C
19	rs757221	0	19203899	G	A
19	rs757222	0	19203923	T	G
19	rs12979841	0	19204299	G	A
19	rs149558743	0	19204525	C	T
19	rs80319627	0	19205330	T	A
19	rs117117558	0	19205734	T	C
19	rs573198824	0	19206019	A	G
19	rs10410568	0	19206472	G	A
19	rs10410399	0	19206500	C	T
19	rs10405635	0	19207228	T	C
19	rs80341032	0	19207229	G	A
19	rs79370048	0	19208076	G	A
19	rs2012318	0	19208240	C	T
19	rs1007483	0	19209445	T	C
19	rs12971493	0	19210859	A	G
19	rs11666627	0	19211238	C	T
19	rs4632263	0	19212298	C	T
19	rs148061682	0	19212884	C	G
19	rs117447119	0	19215456	G	A
19	rs12977069	0	19216728	A	G
19	rs140966157	0	19217479	C	T
19	rs4808184	0	19217727	G	A
19	rs11668620	0	19218490	C	G
19	rs34992005	0	19219095	C	T
19	rs16994664	0	19219520	A	G
19	rs10417974	0	19222070	C	T
19	rs10221504	0	19224343	T	C
19	rs7257635	0	19225697	T	C
19	rs10422906	0	19227952	C	A
19	rs10423742	0	19228136	G	A
19	rs10404627	0	19228474	T	C
19	rs55640031	0	19228486	C	G
19	rs111247238	0	19228777	C	A
19	rs12976302	0	19228829	T	C
19	rs12975470	0	19229061	G	T
19	rs17214879	0	19229251	T	C
19	rs72993464	0	19230120	T	G
19	rs72993466	0	19230263	C	T
19	rs11729	0	19230482	T	C
19	rs79942269	0	19230529	C	T
19	rs45467802	0	19230816	T	C
19	rs756791	0	19230868	A	G
19	rs756792	0	19231204	A	C
19	rs3787041	0	19231332	C	T
19	rs72993474	0	19232666	C	T
19	rs4808923	0	19232824	T	C
19	rs10421019	0	19234426	A	G
19	rs35657593	0	19234646	A	G
19	rs72993480	0	19235115	T	G
19	rs10410223	0	19236615	A	G
19	rs112469033	0	19236706	G	A
19	rs6511019	0	19237273	A	G
19	rs7246238	0	19238273	T	C
19	rs148343196	0	19238377	C	T
19	rs6511020	0	19238454	T	C
19	rs8099994	0	19238589	A	T
19	rs4808924	0	19239411	G	C
19	rs10415987	0	19240333	C	T
19	rs75031662	0	19240470	A	T
19	rs6511021	0	19241595	T	C
19	rs112586252	0	19241860	C	G
19	rs72993489	0	19242272	T	C
19	rs7408301	0	19242577	C	G
19	rs964132	0	19243175	C	T
19	rs10414676	0	19243843	T	C
19	rs34854275	0	19244664	G	A
19	rs3826994	0	19245511	T	G
19	rs3746259	0	19245771	A	G
19	rs75173435	0	19246135	G	C
19	rs77104775	0	19246275	A	G
19	rs117570374	0	19246680	C	T
19	rs80246371	0	19246982	A	G
19	rs2040561	0	19248080	C	G
19	rs2040562	0	19248107	C	T
19	rs10417318	0	19249238	G	A
19	rs4808925	0	19249379	A	G
19	rs3761082	0	19249727	C	G
19	rs3826993	0	19250145	G	C
19	rs192068748	0	19250286	G	A
19	rs183389234	0	19250287	A	T
19	rs117990363	0	19251395	A	G
19	rs117216156	0	19251455	G	A
19	rs75140521	0	19251497	A	G
19	rs116930377	0	19251741	G	C
19	rs116955580	0	19251782	C	T
19	rs4808926	0	19252330	G	T
19	rs7253352	0	19253197	A	G
19	rs111620326	0	19253393	G	A
19	rs112104901	0	19253674	G	A
19	rs111938093	0	19253720	A	G
19	rs77730920	0	19253801	G	A
19	rs10421947	0	19254044	A	G
19	rs16995922	0	19254171	C	T
19	rs10402074	0	19254594	A	G
19	rs11669988	0	19254925	C	T
19	rs74622169	0	19255880	C	A
19	rs2238663	0	19256870	G	A
19	rs143597015	0	19257383	G	A
19	rs3729771	0	19257638	T	C
19	rs2238664	0	19258385	A	G
19	rs3729767	0	19258656	G	A
19	rs2238665	0	19258992	G	A
19	rs79218662	0	19259678	A	G
19	rs117526729	0	19260362	G	A
19	rs7248977	0	19260466	C	G
19	rs75746498	0	19260686	G	T
19	rs11666960	0	19260717	T	C
19	rs28451834	0	19260760	G	C
19	rs11670800	0	19260783	G	A
19	rs28672836	0	19260808	C	T
19	rs138367679	0	19260848	C	T
19	rs146108854	0	19261155	G	A
19	rs66725322	0	19261179	C	A
19	rs7253645	0	19261833	A	G
19	rs11879715	0	19261851	T	C
19	rs11672862	0	19262300	C	T
19	rs112135402	0	19262698	G	A
19	rs6511022	0	19262730	G	T
19	rs113344618	0	19262989	C	T
19	rs66661132	0	19262997	C	T
19	rs111701515	0	19263148	T	C
19	rs58190593	0	19263938	C	T
19	rs60450968	0	19264122	A	G
19	rs28584534	0	19264256	T	C
19	rs28637041	0	19264427	C	G
19	rs59829545	0	19264676	C	T
19	rs7251648	0	19264840	G	A
19	rs57157462	0	19264933	T	C
19	rs11085252	0	19265166	T	C
19	rs10854006	0	19265296	G	T
19	rs2157849	0	19265578	G	A
19	rs7360000	0	19266848	C	T
19	rs12462713	0	19267401	A	G
19	rs67801643	0	19267458	C	T
19	rs7256766	0	19267802	A	G
19	rs118102754	0	19267864	C	T
19	rs12162274	0	19267910	G	A
19	rs7257072	0	19267990	C	T
19	rs12162246	0	19268114	T	C
19	rs2157850	0	19268316	A	G
19	rs1985805	0	19268475	A	G
19	rs2006991	0	19268699	T	C
19	rs1124855	0	19268761	A	C
19	rs11878301	0	19268874	G	A
19	rs2006978	0	19268917	A	G
19	rs2006975	0	19268972	T	C
19	rs78350791	0	19269347	A	G
19	rs67868334	0	19269749	T	G
19	rs76048349	0	19270329	T	C
19	rs12975566	0	19270658	T	A
19	rs151185839	0	19270968	G	A
19	rs117789611	0	19271326	G	A
19	rs1005980	0	19271498	C	G
19	rs11880550	0	19272191	C	T
19	rs114919641	0	19272237	T	C
19	rs117978125	0	19272371	C	A
19	rs12610124	0	19272446	G	A
19	rs1005981	0	19273123	G	T
19	rs1005982	0	19273288	T	G
19	rs4471820	0	19273337	C	T
19	rs74338872	0	19273539	C	T
19	rs11882061	0	19274075	C	T
19	rs11671619	0	19274092	G	A
19	rs1006057	0	19274147	C	T
19	rs2283618	0	19274722	C	T
19	rs2283619	0	19274869	G	A
19	rs12978533	0	19274914	C	T
19	rs2283620	0	19275031	C	G
19	rs73535580	0	19275042	G	A
19	rs66907536	0	19275313	C	T
19	rs117078633	0	19275351	G	A
19	rs2283621	0	19275496	G	A
19	rs3890384	0	19275735	C	T
19	rs67845377	0	19275802	C	T
19	rs74635353	0	19275864	C	T
19	rs2283622	0	19276035	C	T
19	rs72997105	0	19276038	C	G
19	rs7249142	0	19276359	A	G
19	rs79656319	0	19276992	G	A
19	rs12981109	0	19277000	G	A
19	rs11669860	0	19277296	G	A
19	rs11085253	0	19277517	A	G
19	rs11085254	0	19277779	A	G
19	rs10854008	0	19278108	C	T
19	rs12610388	0	19278240	A	G
19	rs11085255	0	19278340	G	A
19	rs34719098	0	19279153	G	A
19	rs11672144	0	19279367	C	A
19	rs12975096	0	19279409	G	T
19	rs12974661	0	19279437	C	G
19	rs12974672	0	19279452	C	G
19	rs12975253	0	19279745	A	C
19	rs12975290	0	19279793	A	G
19	rs7260127	0	19280499	T	C
19	rs1858846	0	19281187	T	G
19	rs759999	0	19281207	A	C
19	rs741706	0	19281672	C	T
19	rs2238666	0	19282185	T	G
19	rs4808927	0	19282265	A	G
19	rs2238667	0	19282523	G	A
19	rs2238668	0	19282597	A	G
19	rs2314034	0	19282770	C	A
19	rs2283623	0	19283027	G	C
19	rs2283624	0	19283180	T	G
19	rs2283625	0	19283204	T	G
19	rs61061000	0	19283268	C	T
19	rs12978193	0	19283277	C	T
19	rs7256811	0	19283551	A	G
19	rs79406197	0	19283568	C	T
19	rs12980955	0	19283646	T	C
19	rs60636572	0	19283704	C	G
19	rs59953916	0	19283722	A	T
19	rs12980269	0	19284131	A	G
19	rs72997146	0	19284203	G	A
19	rs10854009	0	19284705	A	C
19	rs11085256	0	19284818	C	T
19	rs2314035	0	19284920	T	C
19	rs151117356	0	19285700	T	C
19	rs7250930	0	19285908	G	A
19	rs7250650	0	19285989	A	T
19	rs11671119	0	19286077	C	T
19	rs62135497	0	19286614	C	T
19	rs12975034	0	19286687	G	A
19	rs10417796	0	19287072	A	G
19	rs10418053	0	19287164	A	G
19	rs76388262	0	19287457	G	A
19	rs76662694	0	19287490	G	A
19	rs539	0	19287802	A	G
19	rs7252538	0	19287811	T	C
19	rs1050544	0	19287901	T	C
19	rs10896	0	19287928	A	G
19	rs7256802	0	19288699	T	G
19	rs3819575	0	19288738	G	A
19	rs3819576	0	19288853	C	T
19	rs3819577	0	19288885	G	C
19	rs3819578	0	19288960	C	T
19	rs67239864	0	19289179	G	A
19	rs79222332	0	19289245	G	A
19	rs11085257	0	19289599	T	A
19	rs11085258	0	19289830	A	G
19	rs2238669	0	19290115	C	T
19	rs112511093	0	19290300	G	A
19	rs10854010	0	19290437	G	A
19	rs10854011	0	19290441	C	T
19	rs756793	0	19291161	T	G
19	rs143179762	0	19291855	T	C
19	rs12972894	0	19292047	A	G
19	rs2239369	0	19292405	A	T
19	rs2239370	0	19292674	T	C
19	rs2238670	0	19293003	C	T
19	rs2238671	0	19293192	C	T
19	rs45560433	0	19293507	C	G
19	rs76682873	0	19293661	T	C
19	rs8101388	0	19293938	A	C
19	rs71332145	0	19294011	G	A
19	rs68147405	0	19294091	C	T
19	rs62135499	0	19294237	T	C
19	rs72997174	0	19294389	T	C
19	rs10417783	0	19295242	G	A
19	rs142855388	0	19295304	G	A
19	rs11668300	0	19295556	G	A
19	rs10854012	0	19295719	C	T
19	rs11668319	0	19295875	A	G
19	rs4808185	0	19296217	A	G
19	rs4808186	0	19296221	G	A
19	rs11669408	0	19296401	G	A
19	rs3787040	0	19297292	T	C
19	rs66764858	0	19297355	G	A
19	rs67238925	0	19297389	C	T
19	rs12609573	0	19297567	T	C
19	rs73537449	0	19298028	G	A
19	rs12981160	0	19298099	T	A
19	rs79508475	0	19298104	G	C
19	rs6511023	0	19298950	C	T
19	rs8100480	0	19299079	C	T
19	rs72997193	0	19299305	C	T
19	rs73537455	0	19299431	C	T
19	rs73537457	0	19299461	G	A
19	rs10408395	0	19299535	A	C
19	rs75399361	0	19299701	T	C
19	rs12459686	0	19299961	C	A
19	rs60164086	0	19300192	C	T
19	rs78678276	0	19300294	C	G
19	rs3761081	0	19301186	G	A
19	rs78454476	0	19301296	G	A
19	rs3761080	0	19301489	C	T
19	rs150815224	0	19302046	C	T
19	rs79003009	0	19303284	C	T
19	rs1050483	0	19303802	T	C
19	rs34282046	0	19304899	G	C
19	rs2283626	0	19304965	A	G
19	rs2283627	0	19305265	G	A
19	rs112923502	0	19305962	T	G
19	rs10401713	0	19306147	A	G
19	rs144693432	0	19306613	C	T
19	rs148503973	0	19306677	G	C
19	rs75013671	0	19306928	G	A
19	rs10409380	0	19307136	C	A
19	rs10403193	0	19307209	T	A
19	rs3761078	0	19309143	C	T
19	rs75833713	0	19309704	G	A
19	rs77956865	0	19309707	A	G
19	rs10424365	0	19310527	A	G
19	rs1802498	0	19312496	C	G
19	rs76751042	0	19313074	G	A
19	rs1859056	0	19313586	G	A
19	rs8100140	0	19314526	A	G
19	rs12610057	0	19315180	G	A
19	rs10409894	0	19315603	G	A
19	rs56758691	0	19315904	G	A
19	rs12982158	0	19316107	C	A
19	rs56007657	0	19316338	T	C
19	rs113571327	0	19316827	G	A
19	rs10412238	0	19318158	A	G
19	rs28618105	0	19318465	G	A
19	rs73537466	0	19318794	T	C
19	rs12461092	0	19319484	G	A
19	rs74623884	0	19323983	C	T
19	rs80290080	0	19324258	C	T
19	rs7250569	0	19324443	A	G
19	rs3761077	0	19325963	G	T
19	rs149446211	0	19327153	C	A
19	rs116953692	0	19328866	T	G
19	rs2228603	0	19329924	C	T
19	rs12459735	0	19330155	G	A
19	rs7250310	0	19330157	C	T
19	rs4808187	0	19330213	A	C
19	rs147176206	0	19330275	G	A
19	rs140276926	0	19330430	G	A
19	rs11667950	0	19330553	G	T
19	rs77720510	0	19330832	T	C
19	rs111280672	0	19331547	A	G
19	rs112254184	0	19331562	T	C
19	rs79446171	0	19331717	G	A
19	rs112014012	0	19331858	A	G
19	rs8102111	0	19332331	T	C
19	rs77341319	0	19332614	G	A
19	rs151210746	0	19333278	G	A
19	rs2188883	0	19334580	A	C
19	rs2238672	0	19335083	A	G
19	rs2238673	0	19335307	A	G
19	rs2238674	0	19335751	C	T
19	rs2238675	0	19336608	C	T
19	rs10426537	0	19338942	G	A
19	rs10406347	0	19339285	G	A
19	rs10406659	0	19339646	A	G
19	rs28508263	0	19340218	A	G
19	rs28409009	0	19340265	G	A
19	rs28475118	0	19340351	C	A
19	rs28446016	0	19340407	C	A
19	rs1859055	0	19341160	C	T
19	rs11668734	0	19341341	G	A
19	rs11668677	0	19341446	A	G
19	rs28510494	0	19341856	T	A
19	rs112823387	0	19342455	C	G
19	rs8100866	0	19342703	C	T
19	rs10403859	0	19342911	G	A
19	rs142099612	0	19343793	G	A
19	rs146365111	0	19343952	A	G
19	rs75072017	0	19344059	A	G
19	rs142864889	0	19344253	C	T
19	rs34673002	0	19344525	C	T
19	rs11672216	0	19344579	C	T
19	rs10424369	0	19345356	C	T
19	rs2228600	0	19345802	C	T
19	rs141368421	0	19346137	G	C
19	rs138990089	0	19346397	T	A
19	rs142240489	0	19346471	C	T
19	rs117835593	0	19347154	T	G
19	rs28838696	0	19347301	T	C
19	rs28393849	0	19349917	G	A
19	rs28541794	0	19349971	A	G
19	rs17215684	0	19349980	C	T
19	rs28628330	0	19350335	T	C
19	rs111067289	0	19350635	T	C
19	rs13345554	0	19351353	T	C
19	rs2229851	0	19351431	G	A
19	rs4353576	0	19351656	C	T
19	rs73922843	0	19351761	C	T
19	rs80306943	0	19351843	G	A
19	rs62135547	0	19351968	G	A
19	rs11671527	0	19352651	T	C
19	rs10411761	0	19352718	C	G
19	rs10413570	0	19352819	T	C
19	rs150246293	0	19353413	G	A
19	rs10418279	0	19353425	A	G
19	rs13344556	0	19353452	C	T
19	rs35583425	0	19353764	C	A
19	rs10402294	0	19354937	T	C
19	rs79396655	0	19355160	C	T
19	rs114674887	0	19355485	C	T
19	rs10408021	0	19355908	A	G
19	rs10414343	0	19356390	C	G
19	rs10416080	0	19356992	G	A
19	rs111492783	0	19357612	A	G
19	rs4563151	0	19357685	A	G
19	rs112219496	0	19358086	G	A
19	rs111444407	0	19358207	C	T
19	rs7253952	0	19358332	A	G
19	rs4808931	0	19358672	A	C
19	rs10417330	0	19358737	G	C
19	rs4808932	0	19358819	C	T
19	rs145876852	0	19358830	A	C
19	rs8108777	0	19359058	C	A
19	rs10423659	0	19359420	C	T
19	rs10423874	0	19359500	C	G
19	rs143310043	0	19360465	C	T
19	rs1064395	0	19361735	G	A
19	rs116933433	0	19361976	G	A
19	rs10401714	0	19363630	G	A
19	rs77678881	0	19363719	T	G
19	rs4808933	0	19363812	T	A
19	rs72999030	0	19364240	A	T
19	rs10407933	0	19364319	A	G
19	rs16996008	0	19365400	C	T
19	rs114158179	0	19365815	C	G
19	rs114182736	0	19365817	C	A
19	rs116995732	0	19365965	A	G
19	rs149232641	0	19366182	T	C
19	rs144440030	0	19366226	C	T
19	rs72999033	0	19366632	C	T
19	rs56044734	0	19366927	G	A
19	rs3752170	0	19367178	G	A
19	rs55762233	0	19367319	C	G
19	rs141246392	0	19369250	G	T
19	rs145531491	0	19369251	C	T
19	rs112339374	0	19369269	A	G
19	rs2074295	0	19369435	A	G
19	rs2106864	0	19370605	A	C
19	rs4808934	0	19370917	C	T
19	rs10414986	0	19371056	C	T
19	rs10414990	0	19371058	C	T
19	rs56135441	0	19371370	A	T
19	rs7257875	0	19372150	C	T
19	rs10422893	0	19372185	G	C
19	rs79477190	0	19372429	C	T
19	rs10403273	0	19372968	C	G
19	rs117397390	0	19373482	A	G
19	rs2074296	0	19373689	A	G
19	rs2074297	0	19373842	C	G
19	rs74695215	0	19373944	C	T
19	rs8105094	0	19374061	C	T
19	rs8105984	0	19374068	T	C
19	rs10426780	0	19375883	T	C
19	rs74182629	0	19376198	T	G
19	rs138026667	0	19376412	G	C
19	rs143372544	0	19376641	C	A
19	rs117284756	0	19376659	G	A
19	rs2074298	0	19377716	C	G
19	rs58542926	0	19379549	C	T
19	rs72999063	0	19380596	G	T
19	rs2074299	0	19380646	T	C
19	rs2074300	0	19380996	G	T
19	rs12974359	0	19381439	G	C
19	rs2074301	0	19381715	G	A
19	rs2074302	0	19381728	G	C
19	rs2074303	0	19381755	C	T
19	rs2074305	0	19382018	C	A
19	rs2074307	0	19382020	C	G
19	rs148169856	0	19383104	G	A
19	rs10419998	0	19383537	T	A
19	rs10419245	0	19383755	G	A
19	rs11669578	0	19385080	A	C
19	rs735273	0	19385411	T	C
19	rs8103496	0	19386015	A	G
19	rs11882123	0	19386339	A	G
19	rs74182631	0	19386738	C	T
19	rs2017964	0	19387149	T	C
19	rs60892661	0	19387614	G	T
19	rs2074551	0	19388057	G	C
19	rs8107974	0	19388500	A	T
19	rs17683766	0	19388888	T	C
19	rs8101938	0	19390497	G	A
19	rs143050821	0	19390540	A	C
19	rs2301784	0	19390749	G	A
19	rs17751021	0	19391045	G	A
19	rs58196025	0	19391331	G	A
19	rs6511026	0	19391402	C	T
19	rs118185961	0	19391475	G	A
19	rs11671506	0	19391838	C	T
19	rs6511027	0	19391851	C	T
19	rs2269873	0	19392401	T	C
19	rs117136297	0	19393532	A	G
19	rs35431065	0	19393677	A	G
19	rs79515525	0	19393687	C	T
19	rs10407952	0	19394396	C	T
19	rs6511028	0	19395967	T	C
19	rs7254748	0	19397479	A	C
19	rs10418051	0	19397789	C	T
19	rs4808937	0	19398005	A	G
19	rs144637896	0	19399208	C	T
19	rs4808938	0	19401218	G	A
19	rs11668749	0	19401702	C	T
19	rs10409234	0	19403410	A	G
19	rs139939878	0	19403429	G	A
19	rs142517328	0	19403999	G	A
19	rs139984486	0	19404318	G	A
19	rs113610638	0	19404578	T	G
19	rs7254927	0	19404786	C	G
19	rs2023882	0	19405405	T	C
19	rs2023883	0	19405480	G	A
19	rs76564050	0	19405726	T	C
19	rs74182632	0	19406126	G	A
19	rs79272891	0	19406801	C	G
19	rs12979148	0	19406869	T	C
19	rs11666553	0	19407171	C	A
19	rs74182635	0	19407270	A	G
19	rs10401969	0	19407718	T	C
19	rs2301785	0	19408164	G	A
19	rs147962202	0	19408443	G	A
19	rs118186245	0	19408752	G	A
19	rs117162109	0	19409877	G	A
19	rs4808939	0	19410480	C	T
19	rs4808193	0	19410622	T	C
19	rs117961479	0	19410750	G	A
19	rs4808940	0	19410948	C	G
19	rs4808941	0	19411136	T	C
19	rs2315022	0	19413381	A	G
19	rs142705140	0	19413865	C	T
19	rs2301786	0	19413947	A	G
19	rs3752201	0	19415628	T	C
19	rs1010207	0	19416045	T	C
19	rs74317508	0	19416477	G	A
19	rs2240117	0	19418916	C	T
19	rs739846	0	19419071	G	A
19	rs12983137	0	19419810	G	A
19	rs144341325	0	19420580	G	T
19	rs4808942	0	19420581	C	T
19	rs4808943	0	19420840	C	G
19	rs140039419	0	19421114	C	T
19	rs1859287	0	19422187	T	C
19	rs2285859	0	19422485	A	G
19	rs116996041	0	19422590	G	T
19	rs2315024	0	19423817	T	A
19	rs57962361	0	19425025	C	T
19	rs12459676	0	19425141	A	T
19	rs11668104	0	19426181	G	A
19	rs2315025	0	19426609	C	T
19	rs148689063	0	19426782	A	C
19	rs8108647	0	19427623	A	G
19	rs147591536	0	19427895	C	T
19	rs75707544	0	19428033	T	C
19	rs57653580	0	19428794	A	G
19	rs7259434	0	19428805	A	T
19	rs186896134	0	19428952	G	T
19	rs12976025	0	19429220	C	T
19	rs12977937	0	19429975	C	G
19	rs3934667	0	19431423	T	G
19	rs4539728	0	19431480	C	A
19	rs150821427	0	19431592	G	T
19	rs12460764	0	19431963	G	T
19	rs139271543	0	19432108	C	T
19	rs10402661	0	19432959	A	G
19	rs7246748	0	19433105	C	T
19	rs145867049	0	19433831	C	A
19	rs117149976	0	19433889	G	A
19	rs74182637	0	19434066	C	T
19	rs7254230	0	19434350	C	T
19	rs143848304	0	19435597	G	A
19	rs4808194	0	19435680	T	G
19	rs111234557	0	19436229	C	G
19	rs183219284	0	19436507	C	T
19	rs150558340	0	19436535	G	A
19	rs34351431	0	19436567	C	T
19	rs62135552	0	19436854	G	A
19	rs145521804	0	19437023	G	A
19	rs7247309	0	19439631	A	T
19	rs3764567	0	19440066	C	T
19	rs1009136	0	19440428	A	G
19	rs148655849	0	19440699	A	G
19	rs67720221	0	19440864	C	T
19	rs12985655	0	19442434	G	A
19	rs146611466	0	19442928	T	C
19	rs74182638	0	19443101	C	T
19	rs150156772	0	19443179	C	T
19	rs112701080	0	19443183	G	A
19	rs144541840	0	19443288	C	G
19	rs8103197	0	19443466	C	T
19	rs147714004	0	19444553	A	G
19	rs189266677	0	19445592	T	C
19	rs11085259	0	19445856	C	T
19	rs12463074	0	19445869	G	A
19	rs769267	0	19446936	G	A
19	rs76421379	0	19447674	C	T
19	rs757000	0	19448301	A	G
19	rs147330779	0	19448536	A	G
19	rs757001	0	19448808	G	A
19	rs2074090	0	19449686	G	T
19	rs117955413	0	19449719	C	T
19	rs62135554	0	19449986	C	T
19	rs2074091	0	19450080	A	G
19	rs117130776	0	19452044	C	T
19	rs2301668	0	19452249	G	A
19	rs2965191	0	19453521	T	G
19	rs2301669	0	19453560	C	A
19	rs2301670	0	19453722	G	A
19	rs149460619	0	19454129	C	T
19	rs74441484	0	19454389	G	A
19	rs2965193	0	19454828	G	A
19	rs8102280	0	19455750	G	A
19	rs144913439	0	19456096	A	C
19	rs35824797	0	19456264	C	T
19	rs148881126	0	19456406	G	A
19	rs58489806	0	19456917	C	T
19	rs34858588	0	19457235	C	G
19	rs2905421	0	19457908	A	C
19	rs143290323	0	19457956	A	G
19	rs968525	0	19459215	C	T
19	rs10421505	0	19459554	C	T
19	rs146780714	0	19459789	C	T
19	rs12982276	0	19459800	T	C
19	rs79277503	0	19460322	A	C
19	rs75978913	0	19460746	C	T
19	rs11085261	0	19462606	G	A
19	rs74889720	0	19462615	G	A
19	rs11672355	0	19462702	G	C
19	rs117707508	0	19464273	A	C
19	rs3752150	0	19465389	A	G
19	rs9304960	0	19465529	G	A
19	rs2301671	0	19466269	C	T
19	rs117901585	0	19466421	G	A
19	rs117386879	0	19466601	G	A
19	rs2285626	0	19467545	C	T
19	rs150296001	0	19467667	T	C
19	rs2285627	0	19467937	T	C
19	rs2285628	0	19467996	T	A
19	rs118029212	0	19468260	C	T
19	rs117970794	0	19468655	C	T
19	rs13964	0	19468710	C	G
19	rs15622	0	19468734	G	A
19	rs117586941	0	19469295	G	A
19	rs10403731	0	19469296	G	A
19	rs150611575	0	19469599	G	A
19	rs1985109	0	19469907	G	T
19	rs139705966	0	19469965	C	T
19	rs149949337	0	19470008	G	A
19	rs10419672	0	19471241	T	C
19	rs140748344	0	19471508	C	T
19	rs6511032	0	19471683	C	T
19	rs2905423	0	19471805	G	A
19	rs2965198	0	19473030	A	G
19	rs2905424	0	19473445	T	C
19	rs7250312	0	19473805	T	A
19	rs74182639	0	19474490	G	A
19	rs2965199	0	19475088	G	A
19	rs7258508	0	19475469	T	C
19	rs7257931	0	19475549	G	A
19	rs2905425	0	19475717	G	C
19	rs2965200	0	19476365	G	A
19	rs4808196	0	19476520	G	A
19	rs8101499	0	19476984	A	G
19	rs146659542	0	19477615	G	A
19	rs56255430	0	19477877	A	C
19	rs2905426	0	19478022	G	T
19	rs2905427	0	19478023	G	T
19	rs2074088	0	19478395	T	C
19	rs2315279	0	19479936	C	A
19	rs2315281	0	19480099	G	A
19	rs4808948	0	19480573	G	A
19	rs2315283	0	19480575	T	C
19	rs150943169	0	19480672	C	T
19	rs34538000	0	19481379	G	T
19	rs2965175	0	19481606	G	A
19	rs2905430	0	19482608	C	T
19	rs2905431	0	19482882	G	A
19	rs59148799	0	19484008	A	G
19	rs10417312	0	19484180	A	T
19	rs2905432	0	19484295	G	A
19	rs4808949	0	19486417	G	A
19	rs35418933	0	19487102	C	T
19	rs34277109	0	19487302	C	T
19	rs78813742	0	19487716	C	T
19	rs12973258	0	19488718	T	C
19	rs140452527	0	19489769	C	T
19	rs144467458	0	19490245	C	T
19	rs78459730	0	19490274	C	T
19	rs186445281	0	19490291	T	A
19	rs2965180	0	19491973	T	C
19	rs149983264	0	19493284	C	T
19	rs76009508	0	19493285	G	A
19	rs146478617	0	19494131	G	A
19	rs150268548	0	19494483	G	A
19	rs113618911	0	19495078	G	T
19	rs117400786	0	19495518	G	A
19	rs62136975	0	19495652	C	T
19	rs2905435	0	19495954	G	A
19	rs1858999	0	19497669	C	G
19	rs144131863	0	19498935	T	C
19	rs140907754	0	19499268	A	G
19	rs150137930	0	19499380	G	T
19	rs117131852	0	19499589	C	T
19	rs60321073	0	19499598	A	G
19	rs145582602	0	19499856	C	T
19	rs10408875	0	19503573	T	C
19	rs17288409	0	19504167	T	C
19	rs10415849	0	19505087	C	T
19	rs36045507	0	19505105	C	T
19	rs56241616	0	19506092	C	T
19	rs142966439	0	19507581	A	G
19	rs10424702	0	19508013	A	G
19	rs74181134	0	19508138	G	A
19	rs140109379	0	19509261	C	T
19	rs12462698	0	19510363	C	G
19	rs113920263	0	19511885	G	A
19	rs140529960	0	19512290	G	A
19	rs10408596	0	19512657	A	T
19	rs141404410	0	19513543	G	T
19	rs111901094	0	19513570	G	T
19	rs35156688	0	19514029	G	T
19	rs376005345	0	19516819	C	T
19	rs369338630	0	19516865	T	C
19	rs188552254	0	19517169	A	G
19	rs138210561	0	19517430	C	G
19	rs149598567	0	19517467	T	A
19	rs1000237	0	19518316	T	A
19	rs150784017	0	19518734	G	A
19	rs4808950	0	19518889	A	G
19	rs143756915	0	19519382	T	C
19	rs2965189	0	19519518	G	T
19	rs2916069	0	19520358	A	G
19	rs139786943	0	19522495	T	C
19	rs2965188	0	19522557	G	A
19	rs77688779	0	19522852	C	T
19	rs2965187	0	19522970	T	A
19	rs139401002	0	19523039	A	G
19	rs193058519	0	19523051	G	C
19	rs149196188	0	19524050	C	G
19	rs141696446	0	19525227	A	T
19	rs2965185	0	19525792	T	C
19	rs140371874	0	19526407	C	T
19	rs150380367	0	19526621	A	T
19	rs146012974	0	19527640	T	C
19	rs146175754	0	19528205	C	T
19	rs2916073	0	19528324	T	G
19	rs1469713	0	19528806	A	G
19	rs1469712	0	19528821	C	A
19	rs2916074	0	19530270	G	A
19	rs145470991	0	19530544	T	C
19	rs74589577	0	19531904	C	T
19	rs11668386	0	19531910	A	G
19	rs76887074	0	19531985	C	T
19	rs11669516	0	19532682	G	A
19	rs148795149	0	19533580	A	G
19	rs74181137	0	19533880	A	G
19	rs145406383	0	19534294	G	T
19	rs145726203	0	19535227	C	T
19	rs117558478	0	19536005	T	G
19	rs80210300	0	19536071	C	G
19	rs150083742	0	19536881	A	G
19	rs78917091	0	19537951	G	T
19	rs147538624	0	19538232	G	C
19	rs117844196	0	19538523	G	A
19	rs148738904	0	19539308	C	T
19	rs8182472	0	19539891	T	C
19	rs79086869	0	19540064	G	T
19	rs78214315	0	19540146	C	T
19	rs36113815	0	19540183	C	T
19	rs117261566	0	19541670	G	A
19	rs75180776	0	19541741	C	T
19	rs11669204	0	19542452	G	A
19	rs139466513	0	19542598	G	A
19	rs79207461	0	19543064	G	A
19	rs140834376	0	19543624	G	A
19	rs147797033	0	19543960	A	G
19	rs117868357	0	19544243	C	T
19	rs116539162	0	19544464	A	G
19	rs4808199	0	19545099	G	A
19	rs2965183	0	19545696	G	A
19	rs2916076	0	19545990	T	C
19	rs142890320	0	19546056	G	A
19	rs117004370	0	19546717	C	T
19	rs139532966	0	19546886	T	G
19	rs150259507	0	19547400	C	T
19	rs186148114	0	19548236	A	T
19	rs34647936	0	19548239	T	G
19	rs2965182	0	19548246	A	G
19	rs148286564	0	19548428	C	G
19	rs79954596	0	19548643	T	G
19	rs80079826	0	19548790	C	T
19	rs139613374	0	19549012	A	T
19	rs142919299	0	19549081	C	G
19	rs78261965	0	19549226	C	T
19	rs145086781	0	19549612	T	C
19	rs147590031	0	19549878	A	G
19	rs12975119	0	19550464	A	C
19	rs145907079	0	19550475	G	A
19	rs75059995	0	19550649	C	T
19	rs143644113	0	19550911	A	G
19	rs148092045	0	19551225	G	A
19	rs117533175	0	19551719	T	C
19	rs139508959	0	19551937	C	T
19	rs149700951	0	19551966	T	C
19	rs4808955	0	19552413	T	C
19	rs144464958	0	19552477	T	G
19	rs148252443	0	19554348	T	C
19	rs4808200	0	19554803	G	A
19	rs74254020	0	19555384	A	G
19	rs143983466	0	19555530	A	G
19	rs149857587	0	19556235	T	G
19	rs10410664	0	19556651	G	A
19	rs76568394	0	19556893	C	T
19	rs60003758	0	19557353	A	G
19	rs149298732	0	19558306	A	G
19	rs144569185	0	19558676	G	A
19	rs118125823	0	19559127	A	G
19	rs150905055	0	19559281	C	T
19	rs150033876	0	19559786	C	G
19	rs117737752	0	19562224	C	T
19	rs12971734	0	19562253	C	T
19	rs10414830	0	19562332	C	T
19	rs12972397	0	19562349	G	A
19	rs149243705	0	19563930	A	T
19	rs116882085	0	19564456	C	T
19	rs565854831	0	19564490	T	A
19	rs142024496	0	19564560	A	G
19	rs147904356	0	19566160	G	A
19	rs7256149	0	19566255	T	C
19	rs148895439	0	19567212	T	C
19	rs12610581	0	19567246	G	T
19	rs4808957	0	19567248	A	G
19	rs12977524	0	19568244	A	G
19	rs4808202	0	19568439	G	A
19	rs4808203	0	19568659	T	C
19	rs77263849	0	19570257	A	G
19	rs7250658	0	19571100	A	G
19	rs118159216	0	19571531	C	A
19	rs147971125	0	19571725	C	T
19	rs4808959	0	19572108	T	G
19	rs28720066	0	19572220	G	T
19	rs147501762	0	19572478	G	T
19	rs138279400	0	19572596	T	C
19	rs9917108	0	19572785	A	G
19	rs143507493	0	19573908	C	T
19	rs118029519	0	19574164	G	A
19	rs4808960	0	19574277	G	C
19	rs181617846	0	19575401	G	C
19	rs145753211	0	19575681	A	G
19	rs2163805	0	19575945	G	A
19	rs2163804	0	19575965	G	A
19	rs78368617	0	19576880	G	A
19	rs138788791	0	19577102	T	C
19	rs4808961	0	19577215	C	G
19	rs117856697	0	19577903	A	G
19	rs148494927	0	19578054	G	A
19	rs1808653	0	19578072	T	C
19	rs2099334	0	19578450	A	G
19	rs73002956	0	19578743	A	G
19	rs150309437	0	19578818	T	G
19	rs754255	0	19578890	T	C
19	rs117352185	0	19579039	G	T
19	rs10405625	0	19579046	T	G
19	rs145702982	0	19579726	A	T
19	rs141839658	0	19580530	C	T
19	rs117109185	0	19580895	A	G
19	rs139602107	0	19582024	C	T
19	rs150938498	0	19582404	G	C
19	rs6511036	0	19582651	A	G
19	rs73002960	0	19582992	C	T
19	rs116890892	0	19583018	T	A
19	rs138312851	0	19583620	A	G
19	rs117283263	0	19583843	C	T
19	rs118143853	0	19584336	A	G
19	rs747050	0	19584987	C	G
19	rs117416430	0	19585119	G	A
19	rs138976249	0	19585738	G	A
19	rs117639804	0	19587275	G	A
19	rs146877425	0	19587775	G	A
19	rs140976279	0	19588150	C	T
19	rs1465695	0	19588546	A	C
19	rs148037950	0	19590022	C	T
19	rs117851139	0	19590135	T	C
19	rs150537243	0	19590511	A	C
19	rs146193648	0	19590738	C	T
19	rs144533130	0	19590862	C	G
19	rs146597377	0	19590868	G	A
19	rs10401193	0	19591066	A	G
19	rs149820243	0	19594872	G	A
19	rs145828578	0	19594985	T	C
19	rs10404728	0	19595014	C	T
19	rs142344339	0	19595817	A	G
19	rs75024703	0	19596340	G	A
19	rs10419912	0	19597055	G	A
19	rs2315610	0	19597240	T	C
19	rs143891175	0	19597346	G	A
19	rs190545587	0	19597378	C	T
19	rs145401932	0	19598166	G	T
19	rs4808963	0	19598213	G	A
19	rs117189003	0	19598467	G	A
19	rs376994464	0	19599042	C	T
19	rs149105279	0	19599453	G	A
19	rs142229778	0	19599527	C	G
19	rs116983443	0	19602459	C	G
19	rs751858	0	19602821	G	C
19	rs751856	0	19602945	A	G
19	rs4808964	0	19603692	C	A
19	rs146491481	0	19604465	C	T
19	rs2288852	0	19605348	T	C
19	rs1865034	0	19605763	C	T
19	rs2099333	0	19605963	C	T
19	rs7508358	0	19606026	C	G
19	rs7508458	0	19606043	T	C
19	rs2082421	0	19606264	C	T
19	rs1047361	0	19606634	G	A
19	rs138530563	0	19607094	C	A
19	rs6511038	0	19607564	A	C
19	rs12609599	0	19607798	A	C
19	rs10402451	0	19608537	A	G
19	rs3794990	0	19610030	A	G
19	rs3794991	0	19610596	C	T
19	rs3794992	0	19610657	A	G
19	rs3794993	0	19611550	C	A
19	rs892022	0	19613381	G	A
19	rs892021	0	19613480	T	C
19	rs57009615	0	19613622	A	G
19	rs114241330	0	19613704	T	C
19	rs117920390	0	19615036	C	T
19	rs3752151	0	19616026	T	C
19	rs1063966	0	19616742	G	A
19	rs1054284	0	19616953	T	G
19	rs2033481	0	19617134	G	A
19	rs6626	0	19617655	T	C
19	rs1054308	0	19617656	G	A
19	rs148458424	0	19618398	G	T
19	rs10282	0	19619317	T	C
19	rs6909	0	19619542	A	G
19	rs2016894	0	19620071	C	A
19	rs56273306	0	19621004	T	C
19	rs10402627	0	19621038	T	C
19	rs113365218	0	19621197	G	A
19	rs34183201	0	19621389	G	T
19	rs372849265	0	19624289	A	G
19	rs186154579	0	19624598	C	T
19	rs7250893	0	19625547	A	G
19	rs75846021	0	19625552	G	C
19	rs7252888	0	19628037	G	A
19	rs113363022	0	19630303	C	T
19	rs151061410	0	19630702	C	T
19	rs7253807	0	19631444	A	T
19	rs116868499	0	19631464	A	G
19	rs4808965	0	19631655	A	G
19	rs117033706	0	19632118	G	A
19	rs117509636	0	19632707	G	A
19	rs141694039	0	19632975	G	A
19	rs189466131	0	19633038	C	T
19	rs113611839	0	19634000	G	C
19	rs148733820	0	19635575	A	G
19	rs45631650	0	19637308	C	T
19	rs117921690	0	19637445	C	T
19	rs117392587	0	19639294	T	G
19	rs148161897	0	19640309	C	A
19	rs142015390	0	19640421	C	T
19	rs4808967	0	19640524	T	C
19	rs76221430	0	19640537	C	T
19	rs150655964	0	19640620	G	A
19	rs144869802	0	19640641	C	G
19	rs56397647	0	19642795	C	T
19	rs10422819	0	19643028	C	A
19	rs137912279	0	19643534	C	T
19	rs34539063	0	19643907	C	G
19	rs2304098	0	19646272	T	C
19	rs1054930	0	19648346	G	C
19	rs150096634	0	19649269	G	A
19	rs11670882	0	19649748	G	C
19	rs4808208	0	19650096	A	G
19	rs12981405	0	19651577	C	T
19	rs199854196	0	19651885	C	G
19	rs8102502	0	19652746	T	C
19	rs139958428	0	19653882	G	A
19	rs7252453	0	19654117	G	C
19	rs2304097	0	19657143	C	T
19	rs10402308	0	19657500	G	A
19	rs73924805	0	19657590	T	C
19	rs7245983	0	19657632	A	C
19	rs16996148	0	19658472	G	T
19	rs74585973	0	19660061	G	A
19	rs17216525	0	19662220	C	T
19	rs892023	0	19663850	A	G
19	rs17216588	0	19664077	C	T
19	rs142744226	0	19665384	A	G
19	rs34755166	0	19665581	G	A
19	rs12974028	0	19666506	G	A
19	rs17216693	0	19666574	T	C
19	rs143988316	0	19667254	C	T
19	rs111233315	0	19667921	T	C
19	rs12985293	0	19667969	T	G
19	rs8109130	0	19668738	A	G
19	rs8109618	0	19668916	G	A
19	rs73004920	0	19668984	T	C
19	rs78916915	0	19669208	G	A
19	rs8113107	0	19669507	G	T
19	rs112452431	0	19670378	T	C
19	rs150824230	0	19670610	G	A
19	rs7249692	0	19670688	T	C
19	rs7249319	0	19671084	C	G
19	rs6511040	0	19671121	C	T
19	rs73004926	0	19671266	C	T
19	rs750216	0	19672267	C	T
19	rs750215	0	19672317	T	A
19	rs76337800	0	19673087	G	A
19	rs57368710	0	19674219	T	C
19	rs111638025	0	19674805	T	A
19	rs8108705	0	19675367	G	T
19	rs73004933	0	19675696	C	T
19	rs113611178	0	19676280	G	C
19	rs2872970	0	19676666	G	A
19	rs8113221	0	19677010	C	T
19	rs1865036	0	19677738	C	T
19	rs117203123	0	19677770	T	C
19	rs12985142	0	19678371	A	G
19	rs75063087	0	19678725	T	C
19	rs8103250	0	19679461	A	G
19	rs118082414	0	19679635	G	A
19	rs9304962	0	19679992	G	C
19	rs10221485	0	19680040	T	A
19	rs6511041	0	19680650	C	T
19	rs62137778	0	19682541	A	G
19	rs12982628	0	19683357	C	G
19	rs148211708	0	19683972	G	A
19	rs111643510	0	19684181	T	C
19	rs144794347	0	19685342	T	C
19	rs148526446	0	19685714	G	C
19	rs142292565	0	19687286	A	G
19	rs150133527	0	19687807	C	T
19	rs148840057	0	19687958	T	C
19	rs145949752	0	19688583	G	A
19	rs141587117	0	19688624	C	T
19	rs59350672	0	19688629	G	C
19	rs12981270	0	19688646	G	A
19	rs117623836	0	19689150	T	C
19	rs34324119	0	19689633	G	A
19	rs113720167	0	19690546	C	T
19	rs62137783	0	19690722	G	A
19	rs79860015	0	19691088	G	A
19	rs79257887	0	19691551	T	C
19	rs144583694	0	19691752	G	A
19	rs138528986	0	19691766	C	T
19	rs7252981	0	19692579	T	C
19	rs112107493	0	19692960	A	T
19	rs140789220	0	19693267	G	A
19	rs12977917	0	19693299	G	A
19	rs143115527	0	19693426	T	C
19	rs12462757	0	19693581	C	T
19	rs145606687	0	19694147	T	G
19	rs144078850	0	19694254	T	C
19	rs140854328	0	19694666	A	G
19	rs146706622	0	19694804	C	G
19	rs150303939	0	19695002	G	A
19	rs73004951	0	19695228	C	T
19	rs146669988	0	19695503	C	T
19	rs143255555	0	19695647	C	A
19	rs147482931	0	19696058	C	A
19	rs150618940	0	19696550	G	A
19	rs111405812	0	19696682	G	T
19	rs34424437	0	19696970	C	A
19	rs143425288	0	19697392	G	T
19	rs76572785	0	19697449	C	A
19	rs145499426	0	19697629	A	G
19	rs150932566	0	19697833	A	G
19	rs146902124	0	19698172	A	G
19	rs117171447	0	19698528	C	T
19	rs111724333	0	19698529	G	A
19	rs112286031	0	19698629	T	C
19	rs16982921	0	19698678	C	T
19	rs113497924	0	19699082	T	C
19	rs113276622	0	19699118	A	G
19	rs7245672	0	19699963	T	C
19	rs150778066	0	19700197	T	C
19	rs139069372	0	19700257	A	C
19	rs149907755	0	19700311	C	T
19	rs12608729	0	19700552	C	T
19	rs78428169	0	19700802	G	A
19	rs143748444	0	19701348	G	A
19	rs140968036	0	19701481	T	C
19	rs111478274	0	19702476	C	T
19	rs144527782	0	19702751	A	C
19	rs148453480	0	19702788	G	A
19	rs150530667	0	19703141	C	T
19	rs76258847	0	19703467	C	T
19	rs35844778	0	19703656	C	T
19	rs147777103	0	19703800	G	A
19	rs150064109	0	19704001	A	G
19	rs146810822	0	19704272	C	T
19	rs140617745	0	19704314	G	A
19	rs112776111	0	19704594	G	T
19	rs138102987	0	19705822	C	T
19	rs149506099	0	19706761	G	A
19	rs147341417	0	19707355	G	A
19	rs35842591	0	19707494	A	G
19	rs151109851	0	19707635	T	G
19	rs16996174	0	19708551	C	G
19	rs79978969	0	19709564	T	C
19	rs34316527	0	19709801	A	G
19	rs146592260	0	19709864	A	G
19	rs149132827	0	19709891	C	A
19	rs80341635	0	19710252	C	T
19	rs139585919	0	19710706	C	T
19	rs73004959	0	19711139	C	T
19	rs146891275	0	19711683	A	G
19	rs139694972	0	19711703	A	G
19	rs113239535	0	19712255	T	A
19	rs140998550	0	19712362	A	G
19	rs35553578	0	19712534	G	C
19	rs73004962	0	19713069	A	T
19	rs62137816	0	19713353	C	T
19	rs112529284	0	19713398	C	T
19	rs76331766	0	19714134	T	G
19	rs141310201	0	19714597	C	G
19	rs12611058	0	19714804	T	C
19	rs147997727	0	19715001	T	C
19	rs79731925	0	19715193	A	T
19	rs150496710	0	19715198	T	C
19	rs141581526	0	19715497	C	T
19	rs146388406	0	19715585	G	A
19	rs111941379	0	19715661	G	A
19	rs739461	0	19715794	T	C
19	rs8099944	0	19716054	G	A
19	rs73004966	0	19716558	C	T
19	rs192774213	0	19716584	C	G
19	rs117350887	0	19717383	C	T
19	rs147845493	0	19717439	G	A
19	rs16994684	0	19717451	T	C
19	rs34725331	0	19717733	A	G
19	rs149096890	0	19717988	A	G
19	rs76497319	0	19718361	A	C
19	rs141517302	0	19719006	G	A
19	rs62137820	0	19719309	A	G
19	rs10417097	0	19719824	C	G
19	rs10416924	0	19719840	A	G
19	rs1476459	0	19720028	C	A
19	rs57504626	0	19720399	C	T
19	rs143064540	0	19720426	G	A
19	rs16996185	0	19720788	T	G
19	rs112445985	0	19720897	A	C
19	rs1968047	0	19721061	G	A
19	rs148542886	0	19721163	G	A
19	rs151023030	0	19721439	A	T
19	rs12610185	0	19721722	G	A
19	rs12610191	0	19721976	C	T
19	rs75251832	0	19722181	A	T
19	rs143391745	0	19722281	A	G
19	rs148383883	0	19722286	A	G
19	rs78780884	0	19722667	T	A
19	rs150881394	0	19722684	G	A
19	rs7252228	0	19722864	A	G
19	rs10500212	0	19723215	C	T
19	rs8110266	0	19723883	C	T
19	rs117253668	0	19723995	C	G
19	rs186233615	0	19724041	G	A
19	rs10403759	0	19725088	T	C
19	rs58847337	0	19726022	G	A
19	rs150096858	0	19726651	A	G
19	rs6511046	0	19727042	C	T
19	rs73004975	0	19727152	A	G
19	rs149436014	0	19727737	T	C
19	rs34096655	0	19728071	C	T
19	rs35437712	0	19728648	A	C
19	rs12976826	0	19729194	C	T
19	rs62137822	0	19731856	T	C
19	rs140581049	0	19733171	C	T
19	rs149378107	0	19733332	A	T
19	rs8101679	0	19733877	T	C
19	rs4808974	0	19733964	G	A
19	rs7247594	0	19733967	T	C
19	rs7247165	0	19734164	G	A
19	rs1054685	0	19734539	C	T
19	rs34316070	0	19735988	C	T
19	rs146064595	0	19737039	A	T
19	rs33982830	0	19737686	C	T
19	rs139102507	0	19738097	G	A
19	rs2002318	0	19738506	G	T
19	rs873870	0	19738554	G	A
19	rs145890344	0	19739899	G	A
19	rs880090	0	19740729	C	G
19	rs11879838	0	19742751	G	C
19	rs12609436	0	19743098	C	T
19	rs8113682	0	19743730	T	G
19	rs11878202	0	19744079	T	C
19	rs10407283	0	19744358	T	C
19	rs7248200	0	19744452	C	T
19	rs117038725	0	19744692	G	A
19	rs2304128	0	19746151	G	T
19	rs2304129	0	19746214	C	G
19	rs56083851	0	19748572	G	A
19	rs117798850	0	19749013	C	T
19	rs62134460	0	19749855	C	T
19	rs115205560	0	19749896	A	T
19	rs113712235	0	19750519	G	A
19	rs45458192	0	19750822	C	T
19	rs2043293	0	19751456	C	A
19	rs7248885	0	19753292	G	A
19	rs3794995	0	19753882	C	T
19	rs79244208	0	19754144	G	T
19	rs4808975	0	19754149	G	C
19	rs145908681	0	19754628	G	A
19	rs3794996	0	19754942	C	T
19	rs10405234	0	19756662	T	C
19	rs10423311	0	19757262	C	G
19	rs892035	0	19758190	T	C
19	rs140566569	0	19758531	G	A
19	rs1433079	0	19761485	G	A
19	rs35445661	0	19761869	T	G
19	rs118047008	0	19762300	C	A
19	rs2288865	0	19763635	C	T
19	rs892036	0	19765269	G	C
19	rs2288867	0	19765568	C	T
19	rs3752152	0	19766775	G	A
19	rs35035906	0	19767167	T	C
19	rs80083882	0	19767899	T	C
19	rs186424725	0	19768190	C	T
19	rs11667828	0	19768474	T	G
19	rs77007904	0	19769341	T	C
19	rs28635562	0	19769690	C	T
19	rs75386047	0	19769881	G	A
19	rs146284512	0	19776427	C	T
19	rs10421328	0	19776814	C	T
19	rs74181147	0	19776874	C	A
19	rs75780843	0	19778006	G	A
19	rs12974308	0	19778155	G	A
19	rs35449009	0	19779012	G	A
19	rs12976582	0	19779706	T	C
19	rs12982049	0	19780209	C	G
19	rs74181148	0	19780757	C	G
19	rs7249670	0	19783420	T	C
19	rs78158256	0	19784086	T	C
19	rs74181149	0	19784163	G	A
19	rs35801717	0	19784630	T	G
19	rs34558847	0	19785127	A	G
19	rs58434384	0	19786099	A	G
19	rs12983292	0	19787767	G	A
19	rs76834787	0	19788371	T	C
19	rs16996227	0	19788845	T	C
19	rs2304130	0	19789528	A	G
19	rs4808209	0	19790159	A	C
19	rs74181150	0	19791593	G	A
19	rs74181151	0	19791602	G	C
19	rs11670710	0	19792250	C	A
19	rs12980482	0	19792816	C	T
19	rs145603680	0	19792846	C	T
19	rs1529714	0	19793484	G	A
19	rs56408111	0	19793545	T	C
19	rs74432219	0	19794267	G	C
19	rs35792080	0	19794781	C	T
19	rs7247142	0	19795330	C	T
19	rs7247433	0	19795560	C	A
19	rs7251924	0	19796620	G	A
19	rs368365688	0	19799806	T	A
19	rs143333049	0	19800289	A	G
19	rs4808979	0	19800337	A	G
19	rs4808981	0	19800467	T	C
19	rs10402516	0	19800775	A	G
19	rs12981165	0	19801607	A	G
19	rs12984303	0	19802052	T	C
19	rs12973774	0	19802249	C	A
19	rs141831412	0	19802417	G	A
19	rs146462698	0	19802437	T	C
19	rs11668103	0	19802470	G	A
19	rs11668053	0	19802565	A	G
19	rs11668131	0	19802570	G	A
19	rs186865147	0	19802613	G	A
19	rs12974886	0	19802672	C	T
19	rs73006714	0	19802846	C	T
19	rs112547871	0	19803234	G	A
19	rs139874907	0	19803251	T	G
19	rs58457510	0	19803369	T	G
19	rs78876985	0	19803451	C	T
19	rs34554175	0	19803633	G	A
19	rs11669365	0	19803969	C	T
19	rs12976071	0	19804445	A	C
19	rs115173693	0	19804736	T	C
19	rs12977125	0	19804833	A	G
19	rs12979491	0	19804968	T	C
19	rs12977692	0	19804992	C	G
19	rs12984377	0	19805232	C	G
19	rs76530229	0	19805254	G	A
19	rs67433524	0	19805574	C	T
19	rs12972143	0	19805635	T	A
19	rs144434116	0	19805771	T	C
19	rs146663133	0	19805860	C	T
19	rs8107026	0	19805905	G	T
19	rs8106945	0	19806011	C	T
19	rs8110701	0	19806219	T	G
19	rs35352269	0	19806529	G	A
19	rs34533749	0	19806648	C	T
19	rs148085676	0	19806937	A	T
19	rs76935908	0	19806949	T	C
19	rs150793771	0	19807039	C	T
19	rs12971399	0	19807340	A	C
19	rs12971661	0	19807437	A	G
19	rs12981665	0	19808253	T	C
19	rs11669075	0	19809052	C	T
19	rs12984032	0	19809147	T	G
19	rs4284750	0	19810050	G	A
19	rs8102530	0	19810078	T	C
19	rs11671066	0	19810330	A	G
19	rs73006731	0	19810628	T	C
19	rs12983199	0	19810874	A	G
19	rs113535285	0	19811088	C	T
19	rs12978668	0	19811837	T	C
19	rs34575363	0	19811914	G	A
19	rs12984134	0	19812412	A	G
19	rs73006734	0	19812542	A	C
19	rs66969937	0	19812570	G	A
19	rs11669761	0	19812865	T	C
19	rs9749615	0	19812938	C	T
19	rs11085268	0	19813019	T	C
19	rs34352974	0	19813502	C	T
19	rs35538718	0	19813699	T	G
19	rs12972505	0	19814228	T	C
19	rs66522026	0	19814798	C	G
19	rs34984663	0	19815074	G	A
19	rs74181153	0	19815281	C	T
19	rs12980676	0	19815628	G	C
19	rs147996165	0	19815641	C	T
19	rs57119263	0	19816085	G	C
19	rs11669303	0	19817482	T	C
19	rs8112048	0	19817749	A	C
19	rs72620571	0	19818057	C	T
19	rs12608993	0	19819204	A	G
19	rs183315141	0	19819451	C	T
19	rs17699261	0	19819843	A	G
19	rs12986120	0	19820139	G	C
19	rs56129543	0	19820475	G	C
19	rs59067721	0	19820688	C	A
19	rs1061270	0	19821367	A	T
19	rs3207975	0	19821825	T	C
19	rs7246866	0	19822049	T	C
19	rs74349485	0	19822443	A	G
19	rs12973901	0	19823270	T	A
19	rs7257691	0	19824276	A	G
19	rs7259055	0	19824504	T	C
19	rs11085270	0	19824850	T	G
19	rs117827110	0	19825631	G	A
19	rs2315285	0	19825848	G	C
19	rs2013561	0	19826177	G	A
19	rs2013571	0	19826240	C	G
19	rs1978716	0	19826481	C	T
19	rs12984272	0	19826880	C	T
19	rs12984880	0	19827197	A	C
19	rs56167115	0	19827724	C	T
19	rs73006760	0	19827898	G	A
19	rs73006763	0	19827948	C	T
19	rs60742053	0	19828679	A	G
19	rs2163813	0	19829101	T	G
19	rs36006965	0	19830051	C	T
19	rs12982273	0	19830144	T	A
19	rs11665940	0	19830928	C	T
19	rs17699333	0	19831544	G	T
19	rs55882648	0	19831815	G	A
19	rs117507478	0	19832356	A	G
19	rs200536780	0	19836443	G	T
19	rs7256739	0	19836663	C	T
19	rs4281843	0	19838321	C	G
19	rs34761854	0	19839439	T	C
19	rs10420120	0	19839801	G	C
19	rs4621106	0	19840768	G	C
19	rs247780	0	19841443	C	T
19	rs11085271	0	19841576	C	G
19	rs247779	0	19841590	G	A
19	rs12608822	0	19841752	C	T
19	rs247778	0	19842053	G	A
19	rs247777	0	19842136	C	A
19	rs247776	0	19842615	G	C
19	rs247775	0	19842880	A	C
19	rs1979263	0	19843036	T	A
19	rs247774	0	19843551	A	G
19	rs117116023	0	19843947	A	C
19	rs117602372	0	19844046	T	G
19	rs78306622	0	19846039	C	T
19	rs8106778	0	19846085	T	C
19	rs247773	0	19846086	G	A
19	rs247772	0	19846458	A	G
19	rs247771	0	19847882	T	C
19	rs150493367	0	19847914	C	A
19	rs8110890	0	19848485	T	G
19	rs247770	0	19848804	C	A
19	rs75037866	0	19849021	G	A
19	rs34523360	0	19849074	A	G
19	rs10426801	0	19849201	A	T
19	rs171574	0	19849380	C	T
19	rs247767	0	19849697	G	A
19	rs247766	0	19849713	C	T
19	rs247765	0	19850027	A	G
19	rs117229912	0	19850954	T	C
19	rs149146022	0	19852085	T	C
19	rs247763	0	19852562	C	G
19	rs1540593	0	19853233	T	A
19	rs247762	0	19853867	T	C
19	rs16996277	0	19854296	C	G
19	rs247760	0	19854456	T	C
19	rs247799	0	19855141	C	G
19	rs117631450	0	19855473	G	A
19	rs7256487	0	19855654	C	T
19	rs7256992	0	19855893	G	A
19	rs247797	0	19855939	G	A
19	rs73006787	0	19856056	T	G
19	rs8099910	0	19856490	G	A
19	rs79377739	0	19858158	C	T
19	rs899565	0	19858318	A	C
19	rs247795	0	19858786	C	T
19	rs8101110	0	19858876	C	T
19	rs8104983	0	19859845	A	G
19	rs8105210	0	19859932	C	T
19	rs8105213	0	19859941	C	G
19	rs2023414	0	19860495	C	T
19	rs247794	0	19860523	G	A
19	rs35075703	0	19860828	A	G
19	rs10418343	0	19860846	C	G
19	rs12976458	0	19860880	G	A
19	rs247793	0	19860922	G	A
19	rs247792	0	19861172	T	C
19	rs7259104	0	19861402	A	G
19	rs247791	0	19861407	C	G
19	rs72620572	0	19861546	C	T
19	rs10425230	0	19861682	C	T
19	rs36030267	0	19861732	A	G
19	rs62134510	0	19862397	C	T
19	rs1351289	0	19862553	A	G
19	rs247790	0	19862966	C	T
19	rs8103257	0	19862970	G	C
19	rs247789	0	19863014	A	G
19	rs247788	0	19863034	C	G
19	rs247787	0	19863248	G	A
19	rs247786	0	19863284	A	G
19	rs8106607	0	19863340	G	C
19	rs2021824	0	19863631	T	C
19	rs7253219	0	19863958	C	T
19	rs12978952	0	19864271	G	A
19	rs7256713	0	19864381	A	C
19	rs75270598	0	19864849	C	T
19	rs73541375	0	19864991	A	G
19	rs12611148	0	19865077	C	A
19	rs12975699	0	19866002	T	C
19	rs10403620	0	19866113	C	G
19	rs7251035	0	19866371	T	C
19	rs35844933	0	19866730	T	C
19	rs247784	0	19866889	G	T
19	rs78192660	0	19867055	C	T
19	rs247783	0	19867394	T	C
19	rs11671163	0	19868327	A	G
19	rs152337	0	19868623	C	T
19	rs152338	0	19868755	C	G
19	rs247782	0	19868879	A	C
19	rs79612782	0	19869425	C	T
19	rs57538920	0	19869521	T	C
19	rs12609545	0	19869740	T	C
19	rs35042916	0	19869800	C	T
19	rs80056360	0	19870184	G	A
19	rs247781	0	19870381	T	G
19	rs248966	0	19870611	A	G
19	rs11085273	0	19870829	C	A
19	rs248967	0	19870876	C	T
19	rs248968	0	19871104	T	C
19	rs248969	0	19871250	A	G
19	rs248970	0	19871292	G	A
19	rs248971	0	19871649	T	G
19	rs166018	0	19872093	A	G
19	rs247758	0	19872373	C	T
19	rs247757	0	19872389	C	T
19	rs145883726	0	19872522	G	A
19	rs185062	0	19872926	G	A
19	rs8110856	0	19873269	C	T
19	rs247756	0	19873640	G	T
19	rs112378230	0	19873907	C	A
19	rs7247299	0	19874864	C	T
19	rs61483134	0	19875009	A	C
19	rs247755	0	19875988	A	G
19	rs8106763	0	19876112	T	C
19	rs141103290	0	19876675	C	T
19	rs11672423	0	19876747	C	T
19	rs34500783	0	19878197	A	C
19	rs73526734	0	19878408	G	A
19	rs8110431	0	19878814	C	T
19	rs248936	0	19879126	G	A
19	rs117498954	0	19879281	G	A
19	rs10403362	0	19879757	T	C
19	rs117486621	0	19880258	A	G
19	rs74999379	0	19880286	C	T
19	rs248937	0	19880366	G	T
19	rs75089967	0	19882225	T	G
19	rs4808983	0	19882476	C	T
19	rs248939	0	19883549	T	C
19	rs248940	0	19883691	A	G
19	rs56760654	0	19884030	T	C
19	rs248941	0	19884191	A	G
19	rs248942	0	19884602	C	T
19	rs149672219	0	19884805	T	C
19	rs12459977	0	19884850	C	T
19	rs117757508	0	19884851	G	A
19	rs248943	0	19885076	C	A
19	rs78025	0	19885740	T	C
19	rs737195	0	19886197	A	G
19	rs7260393	0	19886410	C	G
19	rs248944	0	19887174	C	G
19	rs16996320	0	19887292	C	T
19	rs10422520	0	19887369	T	C
19	rs248945	0	19887578	A	C
19	rs28422180	0	19888357	G	A
19	rs248946	0	19888416	A	G
19	rs248947	0	19888505	T	C
19	rs187108783	0	19891075	C	T
19	rs371599436	0	19891117	A	G
19	rs248948	0	19891154	C	G
19	rs248950	0	19891687	T	A
19	rs74683227	0	19891881	C	T
19	rs12327770	0	19892796	A	G
19	rs248951	0	19893833	G	T
19	rs248952	0	19893963	T	C
19	rs248954	0	19895560	G	C
19	rs248955	0	19895707	T	G
19	rs116917792	0	19895748	C	G
19	rs248930	0	19896115	C	T
19	rs248931	0	19896391	T	C
19	rs11085277	0	19896767	G	C
19	rs23654	0	19897424	T	C
19	rs75200790	0	19897606	C	T
19	rs248932	0	19898865	A	C
19	rs248933	0	19899564	T	C
19	rs248934	0	19900154	A	C
19	rs148810877	0	19900157	G	A
19	rs3762190	0	19900813	G	A
19	rs12710110	0	19900984	A	G
19	rs2878398	0	19901136	A	G
19	rs2335360	0	19901442	C	T
19	rs4990741	0	19901505	A	G
19	rs10407920	0	19901610	G	A
19	rs16996360	0	19902916	A	G
19	rs4808988	0	19903438	G	A
19	rs116324412	0	19904119	T	A
19	rs3087767	0	19904269	T	A
19	rs7246983	0	19904510	G	A
19	rs12975121	0	19905011	C	T
19	rs72620573	0	19905169	A	C
19	rs79509326	0	19906835	G	A
19	rs4808989	0	19908035	G	A
19	rs7252985	0	19908116	G	T
19	rs4808991	0	19908333	C	T
19	rs73008613	0	19908517	T	C
19	rs12460567	0	19908534	A	G
19	rs7256535	0	19908621	C	A
19	rs8111421	0	19909052	T	C
19	rs6511050	0	19909720	C	T
19	rs35280091	0	19910056	G	C
19	rs34277739	0	19910183	A	G
19	rs72620574	0	19910250	T	C
19	rs8108416	0	19911996	C	G
19	rs148411072	0	19912555	G	A
19	rs35018071	0	19914095	T	G
19	rs10412409	0	19914513	G	A
19	rs8106100	0	19914937	A	C
19	rs8109240	0	19915239	A	G
19	rs9710482	0	19915334	C	T
19	rs12973032	0	19916736	T	C
19	rs2304171	0	19917640	A	G
19	rs11878280	0	19918477	C	T
19	rs74254028	0	19919225	C	T
19	rs10418155	0	19920247	T	C
19	rs10419635	0	19920906	T	C
19	rs4808992	0	19920912	T	C
19	rs4808993	0	19920967	C	A
19	rs61302676	0	19921843	C	G
19	rs60041535	0	19922203	A	G
19	rs7248808	0	19923100	A	G
19	rs10854013	0	19923252	C	T
19	rs10412885	0	19923349	C	G
19	rs75305311	0	19924745	C	T
19	rs2335362	0	19924941	C	G
19	rs151242358	0	19924974	G	T
19	rs59678429	0	19925019	A	G
19	rs919785	0	19925470	A	G
19	rs7246727	0	19925478	T	C
19	rs4808995	0	19925984	G	T
19	rs72620575	0	19926560	A	G
19	rs111956051	0	19927447	T	G
19	rs74329664	0	19927458	C	T
19	rs10404296	0	19927693	G	A
19	rs9676800	0	19929666	G	A
19	rs62135269	0	19931466	G	C
19	rs113134267	0	19932035	A	T
19	rs12975051	0	19934927	G	A
19	rs4808216	0	19935262	G	A
19	rs7255725	0	19936913	C	G
19	rs56043443	0	19939300	C	A
19	rs4808998	0	19939387	A	G
19	rs12977036	0	19939910	T	C
19	rs12975508	0	19940030	C	A
19	rs117469402	0	19941083	C	T
19	rs2335364	0	19943869	G	A
19	rs11085278	0	19945780	T	C
19	rs148985102	0	19946599	C	T
19	rs12052168	0	19946637	A	G
19	rs12461018	0	19949209	G	A
19	rs919784	0	19953210	A	T
19	rs8104136	0	19954206	A	G
19	rs142432474	0	19954451	G	C
19	rs6511053	0	19954714	A	G
19	rs62135271	0	19955406	G	A
19	rs34366671	0	19955615	T	C
19	rs117485149	0	19956197	A	G
19	rs12983372	0	19956496	C	T
19	rs145219556	0	19958740	A	C
19	rs28884245	0	19959301	C	T
19	rs7247625	0	19962964	C	A
19	rs7248612	0	19963086	T	C
19	rs7248721	0	19963118	T	C
19	rs7248062	0	19963119	G	A
19	rs74407243	0	19963503	T	G
19	rs143517257	0	19963527	G	A
19	rs10425359	0	19965213	C	T
19	rs2116889	0	19965556	A	T
19	rs12980778	0	19966727	T	C
19	rs1975165	0	19966901	T	C
19	rs62135274	0	19969332	T	C
19	rs61692909	0	19969689	A	G
19	rs140073242	0	19969942	A	G
19	rs4389259	0	19970113	C	T
19	rs12327878	0	19970477	A	G
19	rs3926422	0	19970745	C	T
19	rs1469702	0	19970787	G	T
19	rs1469701	0	19970851	T	C
19	rs58205702	0	19971156	T	C
19	rs1469700	0	19971178	T	A
19	rs79904687	0	19971728	A	G
19	rs66624169	0	19971852	T	G
19	rs4808221	0	19972215	A	T
19	rs4809002	0	19972236	C	T
19	rs4809003	0	19972357	A	G
19	rs7252427	0	19972837	C	T
19	rs10421280	0	19973452	T	C
19	rs59284055	0	19974129	G	C
19	rs7260247	0	19974219	A	G
19	rs150624847	0	19975568	G	C
19	rs12610390	0	19975662	G	C
19	rs10415754	0	19976221	G	C
19	rs2304169	0	19976701	A	T
19	rs113191396	0	19976918	G	A
19	rs60745231	0	19976988	G	A
19	rs7250258	0	19977273	A	T
19	rs10417812	0	19978557	C	T
19	rs10419574	0	19978650	T	G
19	rs2116888	0	19978757	T	C
19	rs112835612	0	19979041	A	G
19	rs74979032	0	19981074	G	A
19	rs7253016	0	19981749	C	G
19	rs73008641	0	19981892	A	G
19	rs28664038	0	19981955	A	T
19	rs7253407	0	19982031	C	T
19	rs7254355	0	19982060	T	C
19	rs149356605	0	19982563	C	T
19	rs28888982	0	19982719	A	G
19	rs10421447	0	19982731	A	C
19	rs115506409	0	19982766	C	T
19	rs58013871	0	19984779	G	A
19	rs182933895	0	19985699	C	T
19	rs58948242	0	19986570	T	A
19	rs117690719	0	19986881	G	T
19	rs12462641	0	19987217	G	A
19	rs10419205	0	19987491	G	A
19	rs57490026	0	19988412	G	A
19	rs78905151	0	19988441	C	T
19	rs8113576	0	19988681	C	T
19	rs8113694	0	19988781	C	G
19	rs10406883	0	19989295	A	G
19	rs73528999	0	19990352	C	T
19	rs10415179	0	19990592	C	T
19	rs77679830	0	19990951	C	G
19	rs79052387	0	19991176	C	G
19	rs73530906	0	19992430	G	A
19	rs16994693	0	19993293	G	A
19	rs114267591	0	19993475	T	C
19	rs10412710	0	19993507	T	C
19	rs8105329	0	19993712	A	G
19	rs8105482	0	19993873	A	G
19	rs111814443	0	19994652	A	G
19	rs117689945	0	19995283	C	G
19	rs73530911	0	19995443	T	C
19	rs73008647	0	19995472	C	T
19	rs73008648	0	19995488	T	C
19	rs7249318	0	19996947	A	T
19	rs10403255	0	19997600	T	A
19	rs2335365	0	19998142	G	T
19	rs2335366	0	19998257	T	C
19	rs4808222	0	19998295	A	G
19	rs8104555	0	19998842	G	T
19	rs3943792	0	19998939	G	C
19	rs2060239	0	19999008	T	G
19	rs2060238	0	19999159	G	A
19	rs187731878	0	19999165	G	A
19	rs7255064	0	20000196	C	T
19	rs76170783	0	20000686	T	G
19	rs73530927	0	20000693	C	T
19	rs73925530	0	20001039	C	T
19	rs4809005	0	20001047	T	C
19	rs112319728	0	20001885	A	C
19	rs75543118	0	20002439	G	T
19	rs77010331	0	20002573	A	G
19	rs8106559	0	20003109	A	G
19	rs12460570	0	20003576	C	G
19	rs12462916	0	20003819	T	C
19	rs149738615	0	20003877	C	T
19	rs4809006	0	20004836	C	G
19	rs73530932	0	20005403	A	C
19	rs10409069	0	20005649	G	A
19	rs58151139	0	20005753	A	T
19	rs66970424	0	20005853	A	G
19	rs2160156	0	20006269	T	C
19	rs2080261	0	20006820	T	C
19	rs2160157	0	20007304	C	T
19	rs7252079	0	20007970	T	C
19	rs1008112	0	20009057	T	C
19	rs2192619	0	20009528	A	G
19	rs2192620	0	20009688	T	C
19	rs2192621	0	20009695	G	C
19	rs2192622	0	20009739	T	G
19	rs2110589	0	20009817	G	A
19	rs77534477	0	20010626	A	G
19	rs11881376	0	20010710	C	A
19	rs10407726	0	20011018	G	T
19	rs7253941	0	20011811	T	C
19	rs28590063	0	20012070	T	C
19	rs117675947	0	20012309	C	G
19	rs4809007	0	20012641	C	T
19	rs28508418	0	20012650	C	T
19	rs60948789	0	20013267	A	G
19	rs7246569	0	20013987	A	G
19	rs7254283	0	20015345	A	G
19	rs111804024	0	20016314	T	C
19	rs8113346	0	20016668	T	A
19	rs60588790	0	20016895	G	A
19	rs1303719	0	20017390	C	T
19	rs10419102	0	20017738	A	T
19	rs11085281	0	20017753	G	A
```
