## Supplementary material for "Characterization of shared and ancestry-specific signals driving complex traits using multi-ancestry fine-mapping": susiex_nc3.cs80.snp

```
BP	SNP
19018614	rs73003087
19018834	rs75726225
19018866	rs758032
19018962	rs74254003
19019017	rs80092606
19019800	rs73003090
19020456	rs62138067
19021002	rs35514173
19021010	rs78890951
19021394	rs78120961
19021454	rs78324337
19021970	rs1468461
19022007	rs1468462
19022045	rs8111633
19022204	rs10403594
19022518	rs144047937
19023118	rs143776183
19023526	rs7250615
19023853	rs3177137
19023881	rs111654958
19024972	rs116891451
19025281	rs117350146
19026851	rs75226807
19029792	rs138595053
19029933	rs2231984
19029934	rs2231985
19030494	rs117847451
19030571	rs2231992
19030689	rs2231993
19031533	rs2231995
19032224	rs75357755
19032637	rs2231997
19033089	rs2158004
19033387	rs2106660
19034011	rs8109947
19034071	rs150346158
19034558	rs999454
19034946	rs2872205
19035354	rs2301659
19035355	rs2301660
19035370	rs1476505
19035428	rs61750860
19035811	rs79331030
19035937	rs139895115
19036063	rs4808876
19036110	rs111304645
19036608	rs117039640
19036806	rs146486690
19036871	rs10415986
19037053	rs2301661
19037294	rs2301662
19037685	rs2003449
19038071	rs739577
19039298	rs7497
19039490	rs9304958
19039652	rs62138075
19039698	rs16995785
19039908	rs62138076
19040957	rs146765796
19041023	rs112279424
19041122	rs143579538
19041260	rs4600580
19041490	rs28714268
19041552	rs4522526
19042608	rs10410004
19042713	rs73004815
19043249	rs886204
19044421	rs117168727
19046848	rs7253644
19046980	rs138931645
19047657	rs10407590
19047696	rs144269719
19047894	rs142604911
19047895	rs111790312
19048025	rs62138079
19048060	rs117094514
19048901	rs56687216
19048933	rs56245612
19049194	rs11540741
19049198	rs1064351
19049968	rs80316377
19050957	rs1122821
19051820	rs76918953
19052419	rs148386647
19054148	rs73004821
19054720	rs4808883
19055200	rs11671615
19056153	rs10415595
19059485	rs10404960
19060076	rs12162256
19060438	rs149888496
19060485	rs143870482
19060490	rs73529173
19060577	rs139722156
19060641	rs76369449
19060663	rs146647593
19061023	rs112032751
19061138	rs35231111
19061680	rs182106573
19061789	rs113306754
19062707	rs79106957
19063077	rs4808884
19063559	rs73004826
19063806	rs10408750
19064191	rs77504024
19064843	rs114959574
19064893	rs73529176
19065915	rs12463263
19066536	rs145959546
19066575	rs34209036
19066592	rs56303921
19067018	rs67582759
19067313	rs7259170
19067798	rs56284162
19067841	rs58615823
19067847	rs117678719
19067921	rs142320622
19067994	rs57955701
19068448	rs144745756
19068718	rs117058954
19069462	rs7252628
19069744	rs113757827
19069893	rs1001391
19071516	rs139820445
19071810	rs529806438
19071811	rs550072731
19072254	rs145669626
19073798	rs8109503
19075060	rs8113712
19075378	rs4808886
19075455	rs4808887
19075533	rs4808888
19075992	rs111324516
19076780	rs111807928
19077385	rs4239638
19078020	rs10408828
19078300	rs4808167
19078407	rs4808889
19078592	rs4808890
19079308	rs2872393
19079393	rs8111761
19080019	rs116845972
19080394	rs113604794
19080802	rs75343058
19081462	rs143440982
19081701	rs4808168
19082083	rs4808169
19082463	rs8108823
19082468	rs8109105
19082619	rs62138084
19082898	rs12976783
19083245	rs142049573
19083420	rs73004835
19083483	rs73004836
19083809	rs77108712
19084241	rs112502792
19084667	rs113663053
19084684	rs4808891
19085090	rs34086136
19085916	rs113104285
19086291	rs62138086
19087297	rs144188381
19087498	rs149891723
19087899	rs4808892
19088331	rs141331597
19088341	rs145174247
19088342	rs4808170
19089706	rs143608213
19091076	rs8106237
19091086	rs74182616
19091253	rs7255540
19091441	rs113861425
19091899	rs117118555
19091910	rs10854004
19092328	rs117559406
19092331	rs10426605
19092369	rs149131576
19092434	rs148321348
19092803	rs117994274
19093619	rs11085247
19093621	rs77220774
19094226	rs8107145
19095963	rs8112191
19096834	rs62138087
19097197	rs10164302
19098116	rs73004898
19098258	rs2107263
19098514	rs73004899
19098893	rs7249453
19099471	rs79597974
19099584	rs11085249
19100115	rs4808171
19100676	rs4808895
19100787	rs4808172
19102590	rs12016
19103053	rs185606675
19103687	rs73006907
19103819	rs77185426
19103986	rs3810444
19104086	rs77733772
19104843	rs73006908
19105131	rs4808896
19105259	rs4808897
19105773	rs3180770
19106636	rs55678828
19107549	rs111636327
19108375	rs11671696
19109185	rs4808899
19109545	rs2269869
19109646	rs4808900
19109957	rs35748113
19110100	rs8111635
19110422	rs73006914
19110529	rs11878368
19111274	rs74574826
19111491	rs62138089
19112765	rs16995852
19113151	rs12978990
19113462	rs2313736
19113747	rs4808902
19114627	rs112488306
19115851	rs7253244
19115861	rs56141206
19117402	rs1124921
19117595	rs2013813
19117933	rs1079543
19118019	rs73006925
19119930	rs113767222
19120245	rs79897842
19120367	rs77383406
19120591	rs55722325
19121086	rs116953419
19121232	rs76496920
19121586	rs113189113
19122101	rs112871667
19122203	rs73006928
19123012	rs77636193
19124050	rs1859267
19124246	rs2240094
19125175	rs118108943
19125432	rs10422335
19126391	rs149682557
19126422	rs9304959
19126463	rs10405189
19126913	rs2285851
19127987	rs7259510
19128187	rs117986951
19128397	rs12975754
19128790	rs147143138
19129056	rs112693319
19129292	rs144389044
19130056	rs116962777
19130096	rs145717049
19130750	rs143729015
19130762	rs12978822
19130979	rs566829941
19131013	rs141292672
19131158	rs9676917
19131198	rs138074954
19131686	rs75169368
19132539	rs144016345
19132651	rs4808904
19132759	rs4808905
19133163	rs4808906
19133414	rs4808176
19133772	rs10416783
19134284	rs8111634
19134542	rs117143105
19134963	rs2240095
19135032	rs8112565
19135033	rs8112566
19135319	rs6511010
19136541	rs4808907
19138152	rs10854005
19138549	rs143788787
19138742	rs117982956
19138996	rs4808177
19139051	rs4808178
19139612	rs150139007
19140861	rs8109654
19141551	rs117628763
19142507	rs73008923
19143108	rs79301666
19143407	rs58514603
19143608	rs144605657
19145193	rs2269806
19145243	rs117712409
19145390	rs11670204
19145502	rs11666006
19145943	rs553913291
19146004	rs8101529
19146080	rs138506787
19146729	rs73008928
19146732	rs118104025
19146750	rs8106146
19146934	rs143482307
19147864	rs2269807
19149097	rs73008930
19149116	rs73008934
19149626	rs146671683
19149783	rs77945314
19149992	rs4808179
19150183	rs12979565
19151054	rs73008939
19151445	rs11671014
19151692	rs8104799
19151934	rs59094007
19152339	rs6511011
19153346	rs79135289
19153825	rs4808909
19154534	rs117249822
19155545	rs1004079
19155672	rs73008942
19155963	rs2158320
19156010	rs150919799
19157428	rs7252615
19157485	rs117973532
19160158	rs73008945
19160842	rs8104754
19161319	rs73008949
19162057	rs4808180
19163420	rs11666340
19164219	rs73008958
19164227	rs6511014
19164277	rs141938085
19164283	rs145731910
19164837	rs73008960
19164983	rs142816550
19165156	rs4808910
19165512	rs4808911
19166890	rs115472139
19167195	rs10403222
19167462	rs10423815
19167715	rs4808912
19167998	rs929215
19168183	rs7258637
19168228	rs36039745
19168730	rs11549381
19168732	rs11549380
19168851	rs55814119
19169037	rs60489867
19169142	rs11666234
19169449	rs117881085
19169554	rs11667170
19169868	rs6511015
19169945	rs6511017
19171121	rs2872394
19173418	rs4808913
19173556	rs55658345
19174223	rs8111524
19174237	rs8110629
19176371	rs60696741
19176612	rs142915079
19177481	rs11670239
19177810	rs11670430
19177993	rs4808914
19178405	rs4808915
19179063	rs146632000
19179236	rs187996538
19179819	rs916898
19180210	rs143694751
19181308	rs8103431
19181716	rs10410451
19181972	rs10409164
19182536	rs8107710
19182803	rs75386639
19184326	rs117625830
19185048	rs137935653
19185638	rs16995885
19186370	rs73010908
19186705	rs6511018
19187575	rs12985799
19188335	rs78796446
19188517	rs145247253
19189316	rs10403272
19190288	rs7250131
19190722	rs4808916
19190774	rs78696337
19190844	rs147248858
19190906	rs4808181
19192132	rs77496444
19192809	rs144131688
19193205	rs113429338
19193435	rs8102294
19193543	rs56159042
19193618	rs4808182
19193784	rs138449205
19193952	rs4808917
19194661	rs76334134
19194746	rs147319504
19194938	rs113713547
19195343	rs7256648
19195519	rs56227420
19196379	rs8100136
19196939	rs112352943
19197109	rs62138099
19197426	rs11672942
19197498	rs140211234
19198064	rs75187238
19199523	rs112977475
19199867	rs117669743
19200414	rs12975676
19200989	rs7255937
19201521	rs7259609
19201690	rs77726349
19202350	rs7248399
19202401	rs118036188
19202493	rs7248651
19202568	rs7248771
19203709	rs757220
19203899	rs757221
19203923	rs757222
19204299	rs12979841
19204525	rs149558743
19205330	rs80319627
19205734	rs117117558
19206019	rs573198824
19206472	rs10410568
19206500	rs10410399
19207228	rs10405635
19207229	rs80341032
19207251	rs79910741
19208076	rs79370048
19208240	rs2012318
19209445	rs1007483
19209951	rs10221529
19210859	rs12971493
19211238	rs11666627
19212298	rs4632263
19212658	rs56144126
19212884	rs148061682
19214515	rs192719169
19215456	rs117447119
19216113	rs77795295
19216728	rs12977069
19217479	rs140966157
19217727	rs4808184
19218083	rs62138101
19218490	rs11668620
19218900	rs45585432
19219095	rs34992005
19219196	rs117895481
19219520	rs16994664
19220263	rs117380638
19221846	rs4808921
19222070	rs10417974
19223252	rs75185638
19223475	rs4808922
19224343	rs10221504
19225697	rs7257635
19226708	rs149807672
19226732	rs10221450
19227952	rs10422906
19228136	rs10423742
19228474	rs10404627
19228486	rs55640031
19228777	rs111247238
19228829	rs12976302
19229061	rs12975470
19229251	rs17214879
19229413	rs72993458
19229947	rs72993462
19230120	rs72993464
19230263	rs72993466
19230482	rs11729
19230529	rs79942269
19230816	rs45467802
19230868	rs756791
19231204	rs756792
19231332	rs3787041
19232666	rs72993474
19232824	rs4808923
19234426	rs10421019
19234646	rs35657593
19235115	rs72993480
19236615	rs10410223
19236706	rs112469033
19237273	rs6511019
19238273	rs7246238
19238377	rs148343196
19238397	rs113940434
19238454	rs6511020
19238589	rs8099994
19239411	rs4808924
19239509	rs62135465
19240333	rs10415987
19240470	rs75031662
19241595	rs6511021
19241860	rs112586252
19242272	rs72993489
19242577	rs7408301
19242886	rs75539352
19243175	rs964132
19243843	rs10414676
19243849	rs118087714
19244033	rs72993497
19244664	rs34854275
19245511	rs3826994
19245771	rs3746259
19246135	rs75173435
19246275	rs77104775
19246680	rs117570374
19246982	rs80246371
19248080	rs2040561
19248107	rs2040562
19249238	rs10417318
19249379	rs4808925
19249727	rs3761082
19250145	rs3826993
19250162	rs73922814
19250286	rs192068748
19250287	rs183389234
19251395	rs117990363
19251455	rs117216156
19251497	rs75140521
19251741	rs116930377
19251782	rs116955580
19252330	rs4808926
19252677	rs28406304
19253197	rs7253352
19253393	rs111620326
19253674	rs112104901
19253720	rs111938093
19253801	rs77730920
19254044	rs10421947
19254171	rs16995922
19254594	rs10402074
19254925	rs11669988
19255354	rs182183284
19255880	rs74622169
19256870	rs2238663
19257383	rs143597015
19257638	rs3729771
19258385	rs2238664
19258656	rs3729767
19258992	rs2238665
19259262	rs79450886
19259678	rs79218662
19260362	rs117526729
19260466	rs7248977
19260686	rs75746498
19260717	rs11666960
19260760	rs28451834
19260783	rs11670800
19260808	rs28672836
19260848	rs138367679
19261065	rs35392445
19261155	rs146108854
19261179	rs66725322
19261833	rs7253645
19261851	rs11879715
19262300	rs11672862
19262698	rs112135402
19262730	rs6511022
19262989	rs113344618
19262997	rs66661132
19263148	rs111701515
19263938	rs58190593
19264122	rs60450968
19264256	rs28584534
19264427	rs28637041
19264676	rs59829545
19264840	rs7251648
19264933	rs57157462
19265166	rs11085252
19265296	rs10854006
19265578	rs2157849
19266848	rs7360000
19267401	rs12462713
19267458	rs67801643
19267802	rs7256766
19267864	rs118102754
19267910	rs12162274
19267990	rs7257072
19268114	rs12162246
19268316	rs2157850
19268475	rs1985805
19268695	rs76423806
19268699	rs2006991
19268761	rs1124855
19268874	rs11878301
19268917	rs2006978
19268972	rs2006975
19269347	rs78350791
19269428	rs114681259
19269749	rs67868334
19270329	rs76048349
19270658	rs12975566
19270968	rs151185839
19271326	rs117789611
19271498	rs1005980
19271837	rs74841230
19272191	rs11880550
19272237	rs114919641
19272371	rs117978125
19272446	rs12610124
19273123	rs1005981
19273288	rs1005982
19273337	rs4471820
19273539	rs74338872
19274075	rs11882061
19274092	rs11671619
19274147	rs1006057
19274541	rs28406016
19274722	rs2283618
19274869	rs2283619
19274914	rs12978533
19275031	rs2283620
19275042	rs73535580
19275313	rs66907536
19275351	rs117078633
19275496	rs2283621
19275735	rs3890384
19275802	rs67845377
19275864	rs74635353
19276035	rs2283622
19276038	rs72997105
19276359	rs7249142
19276992	rs79656319
19277000	rs12981109
19277293	rs117751357
19277296	rs11669860
19277516	rs34799779
19277517	rs11085253
19277779	rs11085254
19278108	rs10854008
19278240	rs12610388
19278340	rs11085255
19279153	rs34719098
19279367	rs11672144
19279409	rs12975096
19279437	rs12974661
19279452	rs12974672
19279745	rs12975253
19279793	rs12975290
19280324	rs76929385
19280499	rs7260127
19281187	rs1858846
19281207	rs759999
19281672	rs741706
19281777	rs55994803
19282185	rs2238666
19282265	rs4808927
19282523	rs2238667
19282597	rs2238668
19282770	rs2314034
19283027	rs2283623
19283180	rs2283624
19283204	rs2283625
19283268	rs61061000
19283277	rs12978193
19283551	rs7256811
19283568	rs79406197
19283646	rs12980955
19283704	rs60636572
19283722	rs59953916
19284131	rs12980269
19284203	rs72997146
19284705	rs10854009
19284818	rs11085256
19284920	rs2314035
19285700	rs151117356
19285908	rs7250930
19285989	rs7250650
19286077	rs11671119
19286614	rs62135497
19286687	rs12975034
19287072	rs10417796
19287164	rs10418053
19287457	rs76388262
19287490	rs76662694
19287802	rs539
19287811	rs7252538
19287901	rs1050544
19287928	rs10896
19288699	rs7256802
19288738	rs3819575
19288853	rs3819576
19288885	rs3819577
19288960	rs3819578
19289179	rs67239864
19289245	rs79222332
19289599	rs11085257
19289830	rs11085258
19289954	rs77740437
19290115	rs2238669
19290300	rs112511093
19290437	rs10854010
19290441	rs10854011
19291161	rs756793
19291855	rs143179762
19292047	rs12972894
19292405	rs2239369
19292674	rs2239370
19293003	rs2238670
19293192	rs2238671
19293252	rs17215305
19293507	rs45560433
19293661	rs76682873
19293938	rs8101388
19294011	rs71332145
19294091	rs68147405
19294237	rs62135499
19294389	rs72997174
19295242	rs10417783
19295304	rs142855388
19295556	rs11668300
19295719	rs10854012
19295875	rs11668319
19296217	rs4808185
19296221	rs4808186
19296401	rs11669408
19297292	rs3787040
19297355	rs66764858
19297389	rs67238925
19297567	rs12609573
19298028	rs73537449
19298099	rs12981160
19298104	rs79508475
19298950	rs6511023
19299079	rs8100480
19299305	rs72997193
19299431	rs73537455
19299461	rs73537457
19299535	rs10408395
19299701	rs75399361
19299961	rs12459686
19300192	rs60164086
19300294	rs78678276
19301186	rs3761081
19301232	rs72997195
19301296	rs78454476
19301489	rs3761080
19302046	rs150815224
19303185	rs62135502
19303284	rs79003009
19303802	rs1050483
19304899	rs34282046
19304965	rs2283626
19305265	rs2283627
19305932	rs185567262
19305962	rs112923502
19306147	rs10401713
19306613	rs144693432
19306677	rs148503973
19306928	rs75013671
19307136	rs10409380
19307209	rs10403193
19307797	rs72997200
19308756	rs149740483
19309143	rs3761078
19309704	rs75833713
19309707	rs77956865
19310527	rs10424365
19312496	rs1802498
19313074	rs76751042
19313475	rs139364339
19313586	rs1859056
19314526	rs8100140
19315166	rs143739233
19315180	rs12610057
19315602	rs187616884
19315603	rs10409894
19315904	rs56758691
19316107	rs12982158
19316338	rs56007657
19316451	rs78585802
19316458	rs79573461
19316827	rs113571327
19318158	rs10412238
19318465	rs28618105
19318794	rs73537466
19319484	rs12461092
19320825	rs150057262
19323042	rs149689976
19323983	rs74623884
19323997	rs142520824
19324258	rs80290080
19324443	rs7250569
19324806	rs62135543
19325963	rs3761077
19326066	rs185127484
19326822	rs139100357
19327153	rs149446211
19328866	rs116953692
19329924	rs2228603
19330155	rs12459735
19330157	rs7250310
19330213	rs4808187
19330275	rs147176206
19330430	rs140276926
19330553	rs11667950
19330823	rs182492826
19330832	rs77720510
19331547	rs111280672
19331562	rs112254184
19331717	rs79446171
19331847	rs4808928
19331858	rs112014012
19332331	rs8102111
19332614	rs77341319
19333278	rs151210746
19334282	rs34346921
19334580	rs2188883
19335083	rs2238672
19335307	rs2238673
19335751	rs2238674
19336608	rs2238675
19338942	rs10426537
19339285	rs10406347
19339646	rs10406659
19340218	rs28508263
19340265	rs28409009
19340351	rs28475118
19340407	rs28446016
19341160	rs1859055
19341341	rs11668734
19341446	rs11668677
19341856	rs28510494
19342455	rs112823387
19342703	rs8100866
19342911	rs10403859
19343793	rs142099612
19343952	rs146365111
19344059	rs75072017
19344253	rs142864889
19344450	rs147630978
19344525	rs34673002
19344579	rs11672216
19345356	rs10424369
19345802	rs2228600
19346137	rs141368421
19346158	rs191239443
19346397	rs138990089
19346471	rs142240489
19347154	rs117835593
19347301	rs28838696
19347367	rs77927505
19348947	rs12981871
19348998	rs45520038
19349377	rs118064148
19349917	rs28393849
19349971	rs28541794
19349980	rs17215684
19350103	rs72999016
19350335	rs28628330
19350635	rs111067289
19351353	rs13345554
19351431	rs2229851
19351656	rs4353576
19351761	rs73922843
19351843	rs80306943
19351968	rs62135547
19352155	rs56352336
19352651	rs11671527
19352718	rs10411761
19352819	rs10413570
19353413	rs150246293
19353425	rs10418279
19353452	rs13344556
19353764	rs35583425
19353979	rs75235904
19354627	rs34099325
19354630	rs139589404
19354937	rs10402294
19355160	rs79396655
19355485	rs114674887
19355908	rs10408021
19355966	rs113219907
19356390	rs10414343
19356992	rs10416080
19357612	rs111492783
19357685	rs4563151
19358086	rs112219496
19358207	rs111444407
19358332	rs7253952
19358672	rs4808931
19358737	rs10417330
19358819	rs4808932
19358830	rs145876852
19358948	rs141714416
19359058	rs8108777
19359420	rs10423659
19359500	rs10423874
19360465	rs143310043
19361152	rs55989964
19361735	rs1064395
19361976	rs116933433
19363630	rs10401714
19363719	rs77678881
19363812	rs4808933
19364240	rs72999030
19364319	rs10407933
19365233	rs145597525
19365400	rs16996008
19365815	rs114158179
19365817	rs114182736
19365965	rs116995732
19366182	rs149232641
19366226	rs144440030
19366632	rs72999033
19366643	rs17216041
19366927	rs56044734
19367178	rs3752170
19367190	rs56278919
19367313	rs55796368
19367319	rs55762233
19368264	rs55765017
19368310	rs56144632
19368482	rs75590738
19369250	rs141246392
19369251	rs145531491
19369269	rs112339374
19369435	rs2074295
19370021	rs118043674
19370605	rs2106864
19370917	rs4808934
19371056	rs10414986
19371058	rs10414990
19371370	rs56135441
19372150	rs7257875
19372185	rs10422893
19372429	rs79477190
19372723	rs141026619
19372968	rs10403273
19373482	rs117397390
19373689	rs2074296
19373842	rs2074297
19373944	rs74695215
19374061	rs8105094
19374068	rs8105984
19375372	rs72999053
19375822	rs78538967
19375883	rs10426780
19376198	rs74182629
19376412	rs138026667
19376641	rs143372544
19376659	rs117284756
19377716	rs2074298
19378245	rs72999059
19378416	rs117877390
19378671	rs998732
19379549	rs58542926
19380513	rs187429064
19380596	rs72999063
19380646	rs2074299
19380685	rs72999068
19380996	rs2074300
19381439	rs12974359
19381715	rs2074301
19381728	rs2074302
19381755	rs2074303
19382018	rs2074305
19382020	rs2074307
19382215	rs116904583
19383104	rs148169856
19383298	rs55822665
19383537	rs10419998
19383755	rs10419245
19384914	rs78640921
19385080	rs11669578
19385411	rs735273
19385650	rs192042078
19386015	rs8103496
19386339	rs11882123
19386738	rs74182631
19386785	rs80109379
19387149	rs2017964
19387185	rs757346
19387356	rs2010506
19387614	rs60892661
19388057	rs2074551
19388446	rs17750998
19388500	rs8107974
19388888	rs17683766
19390185	rs11555053
19390248	rs62135549
19390497	rs8101938
19390540	rs143050821
19390749	rs2301784
19391045	rs17751021
19391331	rs58196025
19391402	rs6511026
19391475	rs118185961
19391838	rs11671506
19391851	rs6511027
19392009	rs150612994
19392401	rs2269873
19393532	rs117136297
19393653	rs8113794
19393657	rs8100713
19393677	rs35431065
19393683	rs8100097
19393687	rs79515525
19394368	rs138295924
19394396	rs10407952
19394539	rs112860492
19394609	rs143017014
19394640	rs56212061
19395967	rs6511028
19396135	rs62135550
19396616	rs188247550
19397479	rs7254748
19397789	rs10418051
19398005	rs4808937
19398740	rs80236111
19399208	rs144637896
19401218	rs4808938
19401245	rs112116399
19401702	rs11668749
19403410	rs10409234
19403429	rs139939878
19403999	rs142517328
19404017	rs118064953
19404318	rs139984486
19404578	rs113610638
19404786	rs7254927
19405405	rs2023882
19405480	rs2023883
19405726	rs76564050
19406106	rs148310976
19406126	rs74182632
19406707	rs74182633
19406801	rs79272891
19406869	rs12979148
19406924	rs74182634
19407171	rs11666553
19407270	rs74182635
19407718	rs10401969
19408164	rs2301785
19408443	rs147962202
19408752	rs118186245
19409877	rs117162109
19410480	rs4808939
19410622	rs4808193
19410750	rs117961479
19410948	rs4808940
19411136	rs4808941
19412070	rs150543928
19413092	rs17751061
19413381	rs2315022
19413393	rs2315023
19413865	rs142705140
19413947	rs2301786
19414330	rs147525144
19415628	rs3752201
19416045	rs1010207
19416477	rs74317508
19417145	rs117109209
19417512	rs76944848
19418866	rs73001020
19418916	rs2240117
19419071	rs739846
19419810	rs12983137
19419984	rs113145184
19420580	rs144341325
19420581	rs4808942
19420590	rs180868320
19420840	rs4808943
19421114	rs140039419
19422187	rs1859287
19422485	rs2285859
19422590	rs116996041
19422973	rs78844461
19423650	rs188195466
19423817	rs2315024
19425025	rs57962361
19425141	rs12459676
19425145	rs112253053
19426181	rs11668104
19426317	rs80146298
19426609	rs2315025
19426613	rs4808944
19426782	rs148689063
19427623	rs8108647
19427895	rs147591536
19428033	rs75707544
19428794	rs57653580
19428805	rs7259434
19428952	rs186896134
19429220	rs12976025
19429901	rs138395139
19429915	rs57436187
19429975	rs12977937
19431206	rs141492283
19431423	rs3934667
19431480	rs4539728
19431592	rs150821427
19431963	rs12460764
19432108	rs139271543
19432416	rs117924058
19432959	rs10402661
19433105	rs7246748
19433252	rs151138188
19433831	rs145867049
19433889	rs117149976
19434066	rs74182637
19434350	rs7254230
19435597	rs143848304
19435680	rs4808194
19435876	rs4239639
19436229	rs111234557
19436507	rs183219284
19436535	rs150558340
19436567	rs34351431
19436854	rs62135552
19437023	rs145521804
19437687	rs543554558
19439631	rs7247309
19440066	rs3764567
19440428	rs1009136
19440699	rs148655849
19440864	rs67720221
19441729	rs139827506
19442434	rs12985655
19442928	rs146611466
19443033	rs1557723
19443101	rs74182638
19443179	rs150156772
19443183	rs112701080
19443288	rs144541840
19443334	rs17751109
19443466	rs8103197
19443968	rs74980519
19443986	rs2011503
19443993	rs117923614
19444553	rs147714004
19444968	rs117394920
19445592	rs189266677
19445856	rs11085259
19445869	rs12463074
19446936	rs769267
19447352	rs73001045
19447470	rs1989867
19447674	rs76421379
19448200	rs756999
19448301	rs757000
19448536	rs147330779
19448808	rs757001
19449686	rs2074090
19449719	rs117955413
19449986	rs62135554
19450080	rs2074091
19451591	rs2965190
19452044	rs117130776
19452249	rs2301668
19453521	rs2965191
19453560	rs2301669
19453722	rs2301670
19454129	rs149460619
19454389	rs74441484
19454828	rs2965193
19455750	rs8102280
19455864	rs17751203
19456096	rs144913439
19456264	rs35824797
19456406	rs148881126
19456917	rs58489806
19457235	rs34858588
19457908	rs2905421
19457956	rs143290323
19458388	rs182611493
19459215	rs968525
19459554	rs10421505
19459789	rs146780714
19459800	rs12982276
19460322	rs79277503
19460541	rs73001065
19460702	rs2965194
19460703	rs2905422
19460746	rs75978913
19461862	rs186220824
19462567	rs117949526
19462606	rs11085261
19462615	rs74889720
19462702	rs11672355
19463032	rs2965195
19464273	rs117707508
19465389	rs3752150
19465529	rs9304960
19466269	rs2301671
19466293	rs62135557
19466421	rs117901585
19466601	rs117386879
19467085	rs756997
19467545	rs2285626
19467667	rs150296001
19467937	rs2285627
19467996	rs2285628
19468260	rs118029212
19468525	rs2965196
19468655	rs117970794
19468710	rs13964
19468734	rs15622
19469295	rs117586941
19469296	rs10403731
19469599	rs150611575
19469907	rs1985109
19469965	rs139705966
19470008	rs149949337
19470281	rs139086798
19470426	rs2860494
19470599	rs144787624
19471241	rs10419672
19471506	rs6511031
19471508	rs140748344
19471683	rs6511032
19471805	rs2905423
19473030	rs2965198
19473425	rs111745943
19473445	rs2905424
19473805	rs7250312
19474490	rs74182639
19475088	rs2965199
19475469	rs7258508
19475549	rs7257931
19475717	rs2905425
19476365	rs2965200
19476520	rs4808196
19476638	rs142869524
19476984	rs8101499
19477290	rs143307702
19477615	rs146659542
19477877	rs56255430
19478022	rs2905426
19478023	rs2905427
19478051	rs2965201
19478395	rs2074088
19478454	rs2965202
19479497	rs144024112
19479936	rs2315279
19480099	rs2315281
19480538	rs2315282
19480573	rs4808948
19480575	rs2315283
19480672	rs150943169
19481379	rs34538000
19481606	rs2965175
19482558	rs2905429
19482608	rs2905430
19482882	rs2905431
19482911	rs2965178
19484008	rs59148799
19484180	rs10417312
19484295	rs2905432
19486417	rs4808949
19486508	rs12984002
19487102	rs35418933
19487302	rs34277109
19487716	rs78813742
19488718	rs12973258
19489769	rs140452527
19490147	rs142433542
19490203	rs2905433
19490245	rs144467458
19490274	rs78459730
19490291	rs186445281
19491053	rs2905434
19491973	rs2965180
19493284	rs149983264
19493285	rs76009508
19494131	rs146478617
19494483	rs150268548
19494725	rs10406278
19495078	rs113618911
19495518	rs117400786
19495652	rs62136975
19495954	rs2905435
19497195	rs2965186
19497669	rs1858999
19498935	rs144131863
19498968	rs55931635
19499268	rs140907754
19499370	rs114654432
19499380	rs150137930
19499549	rs74604097
19499589	rs117131852
19499598	rs60321073
19499856	rs145582602
19503573	rs10408875
19504167	rs17288409
19505087	rs10415849
19505105	rs36045507
19505111	rs145086824
19505548	rs8111093
19505990	rs111406374
19506092	rs56241616
19506253	rs142117037
19507581	rs142966439
19508013	rs10424702
19508138	rs74181134
19509104	rs56291054
19509261	rs140109379
19509701	rs34487417
19510363	rs12462698
19510404	rs182065368
19511885	rs113920263
19512287	rs187816889
19512290	rs140529960
19512317	rs2965181
19512657	rs10408596
19512755	rs2965179
19513543	rs141404410
19513570	rs111901094
19514029	rs35156688
19515562	rs118013132
19516819	rs376005345
19516865	rs369338630
19517169	rs188552254
19517325	rs1529745
19517430	rs138210561
19517467	rs149598567
19518316	rs1000237
19518734	rs150784017
19518889	rs4808950
19519382	rs143756915
19519518	rs2965189
19520358	rs2916069
19520675	rs141555763
19521328	rs77943760
19522491	rs2060276
19522495	rs139786943
19522557	rs2965188
19522852	rs77688779
19522970	rs2965187
19523039	rs139401002
19523051	rs193058519
19524050	rs149196188
19524105	rs2916070
19525227	rs141696446
19525712	rs2916072
19525792	rs2965185
19526407	rs140371874
19526621	rs150380367
19527640	rs146012974
19528205	rs146175754
19528324	rs2916073
19528806	rs1469713
19528821	rs1469712
19530210	rs78150994
19530270	rs2916074
19530544	rs145470991
19530590	rs2916075
19531370	rs11668203
19531904	rs74589577
19531910	rs11668386
19531985	rs76887074
19532682	rs11669516
19533580	rs148795149
19533880	rs74181137
19534294	rs145406383
19535227	rs145726203
19536005	rs117558478
19536071	rs80210300
19536208	rs2060275
19536881	rs150083742
19537951	rs78917091
19538232	rs147538624
19538523	rs117844196
19539308	rs148738904
19539891	rs8182472
19540064	rs79086869
19540146	rs78214315
19540183	rs36113815
19540715	rs79645953
19541147	rs113702251
19541670	rs117261566
19541741	rs75180776
19542452	rs11669204
19542598	rs139466513
19543064	rs79207461
19543271	rs2060274
19543624	rs140834376
19543960	rs147797033
19544243	rs117868357
19544403	rs34498230
19544464	rs116539162
19544644	rs55823486
19545099	rs4808199
19545428	rs2965184
19545642	rs113564583
19545696	rs2965183
19545990	rs2916076
19546056	rs142890320
19546717	rs117004370
19546886	rs139532966
19547400	rs150259507
19548236	rs186148114
19548239	rs34647936
19548246	rs2965182
19548428	rs148286564
19548643	rs79954596
19548790	rs80079826
19549012	rs139613374
19549081	rs142919299
19549226	rs78261965
19549612	rs145086781
19549878	rs147590031
19550306	rs4808951
19550464	rs12975119
19550475	rs145907079
19550649	rs75059995
19550696	rs76801207
19550911	rs143644113
19551225	rs148092045
19551719	rs117533175
19551937	rs139508959
19551966	rs149700951
19552413	rs4808955
19552470	rs148407077
19552477	rs144464958
19554348	rs148252443
19554725	rs80200208
19554803	rs4808200
19555018	rs79850010
19555384	rs74254020
19555530	rs143983466
19556235	rs149857587
19556651	rs10410664
19556893	rs76568394
19557353	rs60003758
19557965	rs76761722
19558306	rs149298732
19558468	rs8105642
19558676	rs144569185
19559127	rs118125823
19559281	rs150905055
19559786	rs150033876
19559989	rs8110250
19560063	rs8110171
19562122	rs140410623
19562224	rs117737752
19562253	rs12971734
19562332	rs10414830
19562349	rs12972397
19562500	rs118084110
19562902	rs1560687
19562943	rs80149398
19563930	rs149243705
19564456	rs116882085
19564490	rs565854831
19564560	rs142024496
19564673	rs147292290
19564765	rs62136979
19565357	rs113980591
19565482	rs113841472
19566160	rs147904356
19566255	rs7256149
19567212	rs148895439
19567246	rs12610581
19567248	rs4808957
19568244	rs12977524
19568439	rs4808202
19568474	rs74706130
19568659	rs4808203
19569023	rs75582668
19570257	rs77263849
19570428	rs74322277
19570555	rs58074958
19571100	rs7250658
19571531	rs118159216
19571725	rs147971125
19571752	rs4808958
19572108	rs4808959
19572220	rs28720066
19572478	rs147501762
19572596	rs138279400
19572785	rs9917108
19573908	rs143507493
19574067	rs140307263
19574164	rs118029519
19574277	rs4808960
19575401	rs181617846
19575681	rs145753211
19575945	rs2163805
19575965	rs2163804
19576556	rs112428605
19576880	rs78368617
19577102	rs138788791
19577215	rs4808961
19577451	rs117315649
19577903	rs117856697
19578054	rs148494927
19578072	rs1808653
19578376	rs79044428
19578450	rs2099334
19578591	rs754256
19578743	rs73002956
19578818	rs150309437
19578890	rs754255
19579039	rs117352185
19579046	rs10405625
19579557	rs4808962
19579726	rs145702982
19580530	rs141839658
19580895	rs117109185
19581051	rs559411914
19582024	rs139602107
19582404	rs150938498
19582651	rs6511036
19582992	rs73002960
19583018	rs116890892
19583187	rs145844716
19583620	rs138312851
19583843	rs117283263
19584258	rs117548341
19584336	rs118143853
19584969	rs17684098
19584987	rs747050
19585119	rs117416430
19585315	rs147219189
19585738	rs138976249
19585788	rs56280531
19587275	rs117639804
19587775	rs146877425
19588057	rs62137769
19588150	rs140976279
19588499	rs138676145
19588546	rs1465695
19590022	rs148037950
19590135	rs117851139
19590511	rs150537243
19590721	rs4808204
19590738	rs146193648
19590862	rs144533130
19590868	rs146597377
19591066	rs10401193
19592232	rs75667002
19594872	rs149820243
19594985	rs145828578
19595014	rs10404728
19595817	rs142344339
19596340	rs75024703
19597026	rs118182642
19597055	rs10419912
19597240	rs2315610
19597346	rs143891175
19597378	rs190545587
19598166	rs145401932
19598213	rs4808963
19598467	rs117189003
19598611	rs77157813
19599042	rs376994464
19599389	rs77653002
19599453	rs149105279
19599527	rs142229778
19599742	rs79879961
19602459	rs116983443
19602465	rs140793616
19602760	rs118013768
19602821	rs751858
19602945	rs751856
19603692	rs4808964
19604206	rs11671253
19604465	rs146491481
19605348	rs2288852
19605763	rs1865034
19605963	rs2099333
19606026	rs7508358
19606043	rs7508458
19606264	rs2082421
19606634	rs1047361
19606848	rs73002973
19607094	rs138530563
19607564	rs6511038
19607798	rs12609599
19608537	rs10402451
19610030	rs3794990
19610115	rs139570205
19610596	rs3794991
19610657	rs3794992
19611550	rs3794993
19611774	rs7259773
19613381	rs892022
19613480	rs892021
19613622	rs57009615
19613704	rs114241330
19614289	rs79370636
19615036	rs117920390
19615905	rs78010159
19616026	rs3752151
19616742	rs1063966
19616953	rs1054284
19617017	rs34667451
19617134	rs2033481
19617655	rs6626
19617656	rs1054308
19618398	rs148458424
19619317	rs10282
19619542	rs6909
19619961	rs73002991
19620071	rs2016894
19620210	rs143641421
19620300	rs17655544
19621004	rs56273306
19621038	rs10402627
19621197	rs113365218
19621389	rs34183201
19621467	rs186847945
19621752	rs11670687
19621780	rs11085264
19624289	rs372849265
19624481	rs189741280
19624598	rs186154579
19625547	rs7250893
19625552	rs75846021
19626734	rs80007081
19626769	rs17684164
19626781	rs77254326
19627310	rs16996127
19627653	rs56330647
19628037	rs7252888
19628240	rs7256028
19629901	rs189482229
19629910	rs143918595
19630002	rs78883953
19630303	rs113363022
19630702	rs151061410
19630948	rs7250233
19631444	rs7253807
19631464	rs116868499
19631655	rs4808965
19632118	rs117033706
19632378	rs11669010
19632707	rs117509636
19632970	rs148001625
19632975	rs141694039
19633038	rs189466131
19633440	rs145929776
19633908	rs76095338
19634000	rs113611839
19635575	rs148733820
19636702	rs78176666
19637308	rs45631650
19637437	rs111406321
19637445	rs117921690
19637781	rs75453386
19637793	rs73002997
19637930	rs7251447
19638218	rs75525243
19638743	rs45631651
19639294	rs117392587
19639448	rs74950305
19639828	rs117136857
19640309	rs148161897
19640421	rs142015390
19640524	rs4808967
19640537	rs76221430
19640620	rs150655964
19640641	rs144869802
19642032	rs55927782
19642609	rs112806957
19642795	rs56397647
19643028	rs10422819
19643343	rs113527843
19643534	rs137912279
19643636	rs8100927
19643715	rs8101219
19643907	rs34539063
19644007	rs143192227
19644402	rs4808968
19645493	rs4808205
19645645	rs4808206
19646272	rs2304098
19647460	rs4808969
19648346	rs1054930
19648713	rs11669730
19649269	rs150096634
19649327	rs11670761
19649636	rs11670775
19649748	rs11670882
19650096	rs4808208
19651140	rs4808970
19651577	rs12981405
19651885	rs199854196
19652157	rs76790018
19652234	rs112394473
19652746	rs8102502
19652776	rs77616520
19652982	rs77427798
19653882	rs139958428
19654117	rs7252453
19654189	rs45556231
19655670	rs11669558
19656615	rs61744761
19657041	rs79765293
19657143	rs2304097
19657198	rs1036215
19657500	rs10402308
19657590	rs73924805
19657632	rs7245983
19658232	rs73004906
19658472	rs16996148
19659085	rs74777787
19660061	rs74585973
19660523	rs144661354
19660577	rs34123065
19661571	rs139497388
19662220	rs17216525
19662832	rs4145657
19663850	rs892023
19664077	rs17216588
19665384	rs142744226
19665581	rs34755166
19665643	rs8103992
19666025	rs17216658
19666506	rs12974028
19666574	rs17216693
19667254	rs143988316
19667921	rs111233315
19667969	rs12985293
19668738	rs8109130
19668916	rs8109618
19668984	rs73004920
19669208	rs78916915
19669441	rs8113006
19669507	rs8113107
19670378	rs112452431
19670610	rs150824230
19670688	rs7249692
19671084	rs7249319
19671121	rs6511040
19671266	rs73004926
19672267	rs750216
19672317	rs750215
19673087	rs76337800
19674219	rs57368710
19674805	rs111638025
19675367	rs8108705
19675696	rs73004933
19676280	rs113611178
19676666	rs2872970
19677010	rs8113221
19677738	rs1865036
19677770	rs117203123
19678371	rs12985142
19678725	rs75063087
19679461	rs8103250
19679635	rs118082414
19679992	rs9304962
19680040	rs10221485
19680650	rs6511041
19680738	rs8108659
19682541	rs62137778
19682971	rs56159542
19683357	rs12982628
19683972	rs148211708
19684181	rs111643510
19684823	rs548886434
19685342	rs144794347
19685714	rs148526446
19687074	rs7250602
19687286	rs142292565
19687807	rs150133527
19687958	rs148840057
19688583	rs145949752
19688624	rs141587117
19688629	rs59350672
19688646	rs12981270
19689150	rs117623836
19689164	rs10412176
19689191	rs117316432
19689231	rs10415813
19689633	rs34324119
19690074	rs183868687
19690546	rs113720167
19690722	rs62137783
19691088	rs79860015
19691551	rs79257887
19691752	rs144583694
19691766	rs138528986
19692579	rs7252981
19692960	rs112107493
19693267	rs140789220
19693299	rs12977917
19693426	rs143115527
19693581	rs12462757
19694147	rs145606687
19694254	rs144078850
19694666	rs140854328
19694804	rs146706622
19695002	rs150303939
19695228	rs73004951
19695503	rs146669988
19695647	rs143255555
19696058	rs147482931
19696550	rs150618940
19696682	rs111405812
19696970	rs34424437
19697281	rs118015462
19697392	rs143425288
19697449	rs76572785
19697629	rs145499426
19697713	rs7250942
19697833	rs150932566
19697932	rs141077433
19698172	rs146902124
19698528	rs117171447
19698529	rs111724333
19698629	rs112286031
19698678	rs16982921
19699082	rs113497924
19699118	rs113276622
19699963	rs7245672
19700197	rs150778066
19700257	rs139069372
19700311	rs149907755
19700396	rs144970819
19700552	rs12608729
19700802	rs78428169
19701348	rs143748444
19701387	rs148140983
19701481	rs140968036
19702384	rs17217098
19702476	rs111478274
19702751	rs144527782
19702788	rs148453480
19703141	rs150530667
19703467	rs76258847
19703656	rs35844778
19703762	rs76633357
19703800	rs147777103
19704001	rs150064109
19704272	rs146810822
19704314	rs140617745
19704594	rs112776111
19705822	rs138102987
19706214	rs76133364
19706761	rs149506099
19707355	rs147341417
19707494	rs35842591
19707635	rs151109851
19708551	rs16996174
19709564	rs79978969
19709801	rs34316527
19709864	rs146592260
19709891	rs149132827
19710252	rs80341635
19710706	rs139585919
19711139	rs73004959
19711683	rs146891275
19711703	rs139694972
19712255	rs113239535
19712362	rs140998550
19712534	rs35553578
19712797	rs118087542
19713069	rs73004962
19713353	rs62137816
19713398	rs112529284
19714134	rs76331766
19714597	rs141310201
19714804	rs12611058
19714886	rs117286556
19714991	rs76636151
19715001	rs147997727
19715193	rs79731925
19715198	rs150496710
19715497	rs141581526
19715585	rs146388406
19715613	rs35545554
19715661	rs111941379
19715794	rs739461
19716054	rs8099944
19716558	rs73004966
19716584	rs192774213
19717056	rs73004967
19717383	rs117350887
19717439	rs147845493
19717451	rs16994684
19717733	rs34725331
19717988	rs149096890
19718361	rs76497319
19719006	rs141517302
19719309	rs62137820
19719824	rs10417097
19719840	rs10416924
19720028	rs1476459
19720399	rs57504626
19720426	rs143064540
19720769	rs139871885
19720788	rs16996185
19720897	rs112445985
19721061	rs1968047
19721163	rs148542886
19721439	rs151023030
19721623	rs150150474
19721624	rs145496084
19721722	rs12610185
19721976	rs12610191
19722181	rs75251832
19722281	rs143391745
19722286	rs148383883
19722667	rs78780884
19722684	rs150881394
19722864	rs7252228
19723215	rs10500212
19723883	rs8110266
19723995	rs117253668
19724041	rs186233615
19724876	rs79683903
19725088	rs10403759
19725456	rs4808973
19726022	rs58847337
19726651	rs150096858
19727042	rs6511046
19727152	rs73004975
19727737	rs149436014
19728071	rs34096655
19728648	rs35437712
19729194	rs12976826
19731200	rs118124692
19731856	rs62137822
19733171	rs140581049
19733240	rs138574074
19733332	rs149378107
19733877	rs8101679
19733964	rs4808974
19733967	rs7247594
19734164	rs7247165
19734519	rs146005921
19734539	rs1054685
19735988	rs34316070
19737039	rs146064595
19737686	rs33982830
19738097	rs139102507
19738506	rs2002318
19738554	rs873870
19739899	rs145890344
19740729	rs880090
19742530	rs148417549
19742751	rs11879838
19743098	rs12609436
19743730	rs8113682
19744079	rs11878202
19744358	rs10407283
19744452	rs7248200
19744692	rs117038725
19744909	rs45521232
19745479	rs12003
19745765	rs113298491
19746129	rs113619686
19746151	rs2304128
19746214	rs2304129
19748572	rs56083851
19749013	rs117798850
19749855	rs62134460
19749896	rs115205560
19750519	rs113712235
19750822	rs45458192
19751456	rs2043293
19751782	rs138924484
19753292	rs7248885
19753882	rs3794995
19754144	rs79244208
19754149	rs4808975
19754494	rs142294717
19754628	rs145908681
19754942	rs3794996
19755946	rs10423449
19756662	rs10405234
19756924	rs113735355
19757073	rs74497425
19757262	rs10423311
19757327	rs113245905
19757682	rs867616
19758144	rs45593331
19758190	rs892035
19758522	rs142259293
19758531	rs140566569
19758733	rs117239020
19759491	rs149060408
19759855	rs141928610
19759925	rs112879098
19760916	rs11668721
19761354	rs112468555
19761485	rs1433079
19761841	rs140228043
19761869	rs35445661
19761951	rs117211530
19761961	rs113830355
19762300	rs118047008
19762676	rs113428937
19763635	rs2288865
19763892	rs148347995
19765269	rs892036
19765499	rs45522544
19765568	rs2288867
19766726	rs61752462
19766775	rs3752152
19766817	rs111815169
19767167	rs35035906
19767265	rs144193693
19767311	rs115138868
19767747	rs45501395
19767899	rs80083882
19768190	rs186424725
19768474	rs11667828
19768495	rs75564121
19768617	rs62134462
19769157	rs10415278
19769279	rs77441419
19769341	rs77007904
19769688	rs117407941
19769690	rs28635562
19769881	rs75386047
19770329	rs10403579
19770334	rs113159465
19770930	rs76160850
19770951	rs80106463
19772373	rs6511047
19772470	rs60030397
19772722	rs919778
19772852	rs142077949
19773331	rs79609195
19773391	rs112891911
19773885	rs112396664
19773923	rs884480
19774832	rs111569381
19775117	rs112619438
19775168	rs112806894
19775382	rs138840998
19775829	rs11671684
19776333	rs113156563
19776408	rs141862665
19776427	rs146284512
19776814	rs10421328
19776874	rs74181147
19777204	rs112845755
19777350	rs141747557
19777505	rs56236407
19777644	rs55831814
19778006	rs75780843
19778046	rs34174818
19778155	rs12974308
19779012	rs35449009
19779656	rs187233142
19779689	rs79418749
19779706	rs12976582
19780145	rs76347963
19780209	rs12982049
19780757	rs74181148
19781917	rs73006705
19782577	rs148625376
19782812	rs141208788
19783420	rs7249670
19783509	rs147316816
19784086	rs78158256
19784163	rs74181149
19784630	rs35801717
19784891	rs7253821
19785127	rs34558847
19785528	rs78975354
19786099	rs58434384
19786270	rs112247592
19786921	rs147141615
19787767	rs12983292
19788341	rs76248948
19788371	rs76834787
19788845	rs16996227
19789083	rs10407741
19789497	rs180804600
19789528	rs2304130
19790159	rs4808209
19790178	rs59327775
19791593	rs74181150
19791602	rs74181151
19791846	rs111691707
19792050	rs10401926
19792250	rs11670710
19792816	rs12980482
19792846	rs145603680
19793484	rs1529714
19793545	rs56408111
19794267	rs74432219
19794781	rs35792080
19795330	rs7247142
19795560	rs7247433
19796167	rs142747656
19796612	rs140756531
19796620	rs7251924
19797496	rs73006709
19799806	rs368365688
19800289	rs143333049
19800337	rs4808979
19800467	rs4808981
19800775	rs10402516
19801502	rs147285455
19801607	rs12981165
19801979	rs142140951
19802052	rs12984303
19802249	rs12973774
19802417	rs141831412
19802437	rs146462698
19802470	rs11668103
19802565	rs11668053
19802570	rs11668131
19802613	rs186865147
19802672	rs12974886
19802846	rs73006714
19802984	rs117493016
19803234	rs112547871
19803251	rs139874907
19803369	rs58457510
19803451	rs78876985
19803633	rs34554175
19803969	rs11669365
19804335	rs79892166
19804445	rs12976071
19804676	rs73006717
19804691	rs67646933
19804736	rs115173693
19804833	rs12977125
19804968	rs12979491
19804992	rs12977692
19805232	rs12984377
19805254	rs76530229
19805574	rs67433524
19805635	rs12972143
19805738	rs112571202
19805771	rs144434116
19805860	rs146663133
19805905	rs8107026
19806011	rs8106945
19806219	rs8110701
19806529	rs35352269
19806590	rs139089791
19806648	rs34533749
19806937	rs148085676
19806949	rs76935908
19807039	rs150793771
19807340	rs12971399
19807437	rs12971661
19807604	rs113445185
19807659	rs145528890
19808253	rs12981665
19809052	rs11669075
19809147	rs12984032
19809596	rs113189244
19810050	rs4284750
19810078	rs8102530
19810173	rs114834368
19810330	rs11671066
19810628	rs73006731
19810874	rs12983199
19811088	rs113535285
19811837	rs12978668
19811914	rs34575363
19812412	rs12984134
19812542	rs73006734
19812570	rs66969937
19812865	rs11669761
19812938	rs9749615
19813019	rs11085268
19813502	rs34352974
19813699	rs35538718
19814080	rs79270939
19814228	rs12972505
19814233	rs140542903
19814798	rs66522026
19815074	rs34984663
19815281	rs74181153
19815628	rs12980676
19815641	rs147996165
19816085	rs57119263
19817106	rs17617106
19817482	rs11669303
19817749	rs8112048
19818057	rs72620571
19819204	rs12608993
19819451	rs183315141
19819843	rs17699261
19820139	rs12986120
19820466	rs73006746
19820475	rs56129543
19820688	rs59067721
19821095	rs113161016
19821367	rs1061270
19821825	rs3207975
19822049	rs7246866
19822126	rs73006749
19822443	rs74349485
19823270	rs12973901
19824072	rs79181772
19824189	rs117335191
19824276	rs7257691
19824504	rs7259055
19824646	rs112956930
19824850	rs11085270
19824879	rs73006755
19825258	rs61731046
19825432	rs112215404
19825631	rs117827110
19825848	rs2315285
19826177	rs2013561
19826240	rs2013571
19826481	rs1978716
19826880	rs12984272
19827133	rs137883547
19827135	rs73006756
19827197	rs12984880
19827201	rs144371346
19827507	rs76417397
19827724	rs56167115
19827815	rs76945979
19827898	rs73006760
19827948	rs73006763
19828679	rs60742053
19829101	rs2163813
19830051	rs36006965
19830144	rs12982273
19830810	rs61096607
19830928	rs11665940
19831045	rs73006769
19831311	rs148011430
19831377	rs111391164
19831544	rs17699333
19831815	rs55882648
19832356	rs117507478
19836443	rs200536780
19836663	rs7256739
19838321	rs4281843
19839439	rs34761854
19839801	rs10420120
19840768	rs4621106
19841443	rs247780
19841576	rs11085271
19841590	rs247779
19841752	rs12608822
19842053	rs247778
19842136	rs247777
19842204	rs140753404
19842615	rs247776
19842795	rs113361823
19842880	rs247775
19843036	rs1979263
19843256	rs8110982
19843551	rs247774
19843947	rs117116023
19844046	rs117602372
19846039	rs78306622
19846085	rs8106778
19846086	rs247773
19846384	rs113154292
19846391	rs113405950
19846427	rs113087336
19846446	rs78088425
19846458	rs247772
19847144	rs146246235
19847151	rs139348247
19847160	rs144040836
19847882	rs247771
19847891	rs113000144
19847914	rs150493367
19848005	rs112368929
19848205	rs112994037
19848345	rs74580592
19848485	rs8110890
19848804	rs247770
19848909	rs247769
19849021	rs75037866
19849074	rs34523360
19849201	rs10426801
19849380	rs171574
19849389	rs117413129
19849697	rs247767
19849713	rs247766
19850027	rs247765
19850954	rs117229912
19852085	rs149146022
19852562	rs247763
19853233	rs1540593
19853867	rs247762
19854048	rs145808897
19854296	rs16996277
19854456	rs247760
19854641	rs247759
19855141	rs247799
19855180	rs247798
19855473	rs117631450
19855521	rs144927992
19855549	rs117414940
19855654	rs7256487
19855893	rs7256992
19855939	rs247797
19856056	rs73006787
19856139	rs247796
19856490	rs8099910
19858158	rs79377739
19858318	rs899565
19858640	rs35921908
19858786	rs247795
19858876	rs8101110
19858964	rs150351565
19859838	rs117535726
19859845	rs8104983
19859932	rs8105210
19859941	rs8105213
19860495	rs2023414
19860523	rs247794
19860828	rs35075703
19860846	rs10418343
19860880	rs12976458
19860922	rs247793
19861172	rs247792
19861402	rs7259104
19861407	rs247791
19861546	rs72620572
19861682	rs10425230
19861732	rs36030267
19862397	rs62134510
19862553	rs1351289
19862966	rs247790
19862970	rs8103257
19863014	rs247789
19863034	rs247788
19863248	rs247787
19863284	rs247786
19863340	rs8106607
19863631	rs2021824
19863958	rs7253219
19864271	rs12978952
19864309	rs247785
19864381	rs7256713
19864849	rs75270598
19864991	rs73541375
19865077	rs12611148
19866002	rs12975699
19866007	rs73006800
19866113	rs10403620
19866371	rs7251035
19866730	rs35844933
19866889	rs247784
19867055	rs78192660
19867394	rs247783
19867663	rs184645990
19868327	rs11671163
19868574	rs144558277
19868623	rs152337
19868755	rs152338
19868879	rs247782
19869109	rs140327277
19869425	rs79612782
19869521	rs57538920
19869611	rs149025278
19869740	rs12609545
19869800	rs35042916
19870184	rs80056360
19870381	rs247781
19870611	rs248966
19870829	rs11085273
19870876	rs248967
19871104	rs248968
19871250	rs248969
19871292	rs248970
19871649	rs248971
19872093	rs166018
19872373	rs247758
19872389	rs247757
19872522	rs145883726
19872827	rs184402752
19872926	rs185062
19873269	rs8110856
19873640	rs247756
19873907	rs112378230
19874864	rs7247299
19875009	rs61483134
19875988	rs247755
19876112	rs8106763
19876675	rs141103290
19876747	rs11672423
19878197	rs34500783
19878263	rs12977842
19878408	rs73526734
19878514	rs78582363
19878814	rs8110431
19879126	rs248936
19879281	rs117498954
19879757	rs10403362
19880133	rs145555063
19880258	rs117486621
19880286	rs74999379
19880366	rs248937
19882225	rs75089967
19882476	rs4808983
19882950	rs55705533
19883549	rs248939
19883691	rs248940
19884030	rs56760654
19884191	rs248941
19884602	rs248942
19884805	rs149672219
19884850	rs12459977
19884851	rs117757508
19884908	rs145702266
19885076	rs248943
19885616	rs117336549
19885740	rs78025
19886197	rs737195
19886410	rs7260393
19887108	rs1560189
19887174	rs248944
19887292	rs16996320
19887369	rs10422520
19887578	rs248945
19887827	rs117586716
19888357	rs28422180
19888416	rs248946
19888505	rs248947
19890016	rs188415922
19891075	rs187108783
19891117	rs371599436
19891154	rs248948
19891687	rs248950
19891881	rs74683227
19892796	rs12327770
19893567	rs151189410
19893833	rs248951
19893963	rs248952
19895048	rs140082398
19895560	rs248954
19895707	rs248955
19895748	rs116917792
19895883	rs62134511
19896115	rs248930
19896273	rs149740873
19896391	rs248931
19896767	rs11085277
19897424	rs23654
19897606	rs75200790
19898865	rs248932
19899357	rs141851865
19899564	rs248933
19900154	rs248934
19900157	rs148810877
19900603	rs248935
19900813	rs3762190
19900984	rs12710110
19901136	rs2878398
19901442	rs2335360
19901505	rs4990741
19901610	rs10407920
19901930	rs4808986
19902739	rs117717868
19902916	rs16996360
19903262	rs4808987
19903438	rs4808988
19904119	rs116324412
19904269	rs3087767
19904510	rs7246983
19905011	rs12975121
19905169	rs72620573
19906835	rs79509326
19907498	rs149334214
19908035	rs4808989
19908116	rs7252985
19908333	rs4808991
19908517	rs73008613
19908534	rs12460567
19908621	rs7256535
19908680	rs150073894
19909052	rs8111421
19909720	rs6511050
19910056	rs35280091
19910183	rs34277739
19910250	rs72620574
19910407	rs139166449
19911273	rs148098623
19911700	rs117660826
19911846	rs138015622
19911991	rs184405904
19911996	rs8108416
19912477	rs143313526
19912536	rs112261941
19912555	rs148411072
19913308	rs73008616
19914095	rs35018071
19914513	rs10412409
19914876	rs149142451
19914937	rs8106100
19915239	rs8109240
19915334	rs9710482
19915749	rs557762318
19916736	rs12973032
19917160	rs141009984
19917640	rs2304171
19918477	rs11878280
19918625	rs193200925
19919225	rs74254028
19919422	rs141110858
19920247	rs10418155
19920906	rs10419635
19920912	rs4808992
19920967	rs4808993
19921363	rs141767195
19921843	rs61302676
19922203	rs60041535
19922245	rs141702873
19922825	rs543069237
19922862	rs150508282
19923100	rs7248808
19923252	rs10854013
19923349	rs10412885
19923364	rs140054530
19924453	rs2335361
19924745	rs75305311
19924941	rs2335362
19924974	rs151242358
19925019	rs59678429
19925289	rs11665735
19925470	rs919785
19925478	rs7246727
19925984	rs4808995
19926174	rs74181159
19926560	rs72620575
19927365	rs190736777
19927374	rs180751630
19927447	rs111956051
19927458	rs74329664
19927693	rs10404296
19927774	rs146337906
19927782	rs139488733
19928242	rs4808996
19928260	rs114759716
19928383	rs115379774
19929271	rs117269901
19929666	rs9676800
19931016	rs149635156
19931040	rs78329990
19931466	rs62135269
19931499	rs144409557
19932035	rs113134267
19932767	rs73008619
19932918	rs11882395
19934022	rs148651982
19934417	rs77194203
19934779	rs140724071
19934927	rs12975051
19935030	rs76143178
19935262	rs4808216
19935439	rs150264382
19936913	rs7255725
19937161	rs148709189
19938710	rs145097005
19938984	rs143033207
19939300	rs56043443
19939387	rs4808998
19939910	rs12977036
19940030	rs12975508
19941083	rs117469402
19942096	rs10406942
19942173	rs74181160
19942490	rs118109674
19943596	rs115135556
19943869	rs2335364
19943950	rs148362901
19944334	rs150438513
19945780	rs11085278
19946599	rs148985102
19946637	rs12052168
19947529	rs118028348
19948625	rs118188450
19949022	rs146353281
19949209	rs12461018
19949308	rs193111225
19949729	rs149297982
19949830	rs146200328
19950831	rs117502529
19951337	rs74932245
19952277	rs117142764
19953210	rs919784
19954206	rs8104136
19954451	rs142432474
19954714	rs6511053
19954818	rs115134258
19955406	rs62135271
19955615	rs34366671
19956197	rs117485149
19956496	rs12983372
19956883	rs149246182
19956973	rs79295499
19957529	rs186734310
19958740	rs145219556
19959301	rs28884245
19959497	rs137987847
19959739	rs142585067
19961190	rs144081971
19961227	rs116942606
19962332	rs184986187
19962964	rs7247625
19963086	rs7248612
19963118	rs7248721
19963119	rs7248062
19963470	rs144769382
19963503	rs74407243
19963527	rs143517257
19965213	rs10425359
19965556	rs2116889
19966164	rs79024665
19966529	rs76000625
19966727	rs12980778
19966901	rs1975165
19967446	rs183896891
19968721	rs182690610
19969332	rs62135274
19969689	rs61692909
19969942	rs140073242
19970113	rs4389259
19970381	rs139554214
19970477	rs12327878
19970745	rs3926422
19970787	rs1469702
19970851	rs1469701
19971156	rs58205702
19971178	rs1469700
19971728	rs79904687
19971852	rs66624169
19971872	rs142610544
19972215	rs4808221
19972236	rs4809002
19972357	rs4809003
19972837	rs7252427
19973452	rs10421280
19974129	rs59284055
19974219	rs7260247
19975568	rs150624847
19975662	rs12610390
19975749	rs147610375
19976052	rs190437579
19976221	rs10415754
19976701	rs2304169
19976918	rs113191396
19976988	rs60745231
19977150	rs186772172
19977273	rs7250258
19977648	rs138934446
19978169	rs59795312
19978557	rs10417812
19978650	rs10419574
19978757	rs2116888
19978837	rs140476179
19979041	rs112835612
19981074	rs74979032
19981749	rs7253016
19981892	rs73008641
19981955	rs28664038
19982031	rs7253407
19982060	rs7254355
19982563	rs149356605
19982719	rs28888982
19982731	rs10421447
19982766	rs115506409
19983448	rs142921409
19984223	rs148465923
19984297	rs142541395
19984563	rs150536434
19984779	rs58013871
19985699	rs182933895
19986570	rs58948242
19986881	rs117690719
19987217	rs12462641
19987491	rs10419205
19987829	rs189174146
19987840	rs117799460
19988412	rs57490026
19988441	rs78905151
19988681	rs8113576
19988781	rs8113694
19989295	rs10406883
19989679	rs79391487
19989872	rs116939191
19990301	rs191497144
19990352	rs73528999
19990592	rs10415179
19990951	rs77679830
19991176	rs79052387
19992430	rs73530906
19993293	rs16994693
19993475	rs114267591
19993507	rs10412710
19993712	rs8105329
19993873	rs8105482
19994652	rs111814443
19994987	rs7256317
19995283	rs117689945
19995443	rs73530911
19995472	rs73008647
19995488	rs73008648
19996604	rs74566193
19996891	rs75319775
19996947	rs7249318
19997384	rs117096219
19997600	rs10403255
19997748	rs117651603
19998142	rs2335365
19998257	rs2335366
19998295	rs4808222
19998842	rs8104555
19998939	rs3943792
19999008	rs2060239
19999159	rs2060238
19999165	rs187731878
20000196	rs7255064
20000686	rs76170783
20000693	rs73530927
20000872	rs145569889
20000915	rs77755360
20001039	rs73925530
20001047	rs4809005
20001211	rs79185550
20001885	rs112319728
20002253	rs117741061
20002439	rs75543118
20002573	rs77010331
20003109	rs8106559
20003576	rs12460570
20003819	rs12462916
20003877	rs149738615
20004475	rs145429625
20004836	rs4809006
20005403	rs73530932
20005649	rs10409069
20005753	rs58151139
20005853	rs66970424
20006269	rs2160156
20006672	rs144122960
20006820	rs2080261
20007274	rs62135324
20007304	rs2160157
20007520	rs138337441
20007768	rs1235628
20007970	rs7252079
20008452	rs144171428
20009057	rs1008112
20009144	rs117074748
20009528	rs2192619
20009688	rs2192620
20009695	rs2192621
20009739	rs2192622
20009817	rs2110589
20010626	rs77534477
20010710	rs11881376
20011018	rs10407726
20011811	rs7253941
20011986	rs77506572
20012070	rs28590063
20012309	rs117675947
20012641	rs4809007
20012650	rs28508418
20013267	rs60948789
20013733	rs118117744
20013987	rs7246569
20014999	rs190929662
20015345	rs7254283
20016314	rs111804024
20016668	rs8113346
20016895	rs60588790
20017390	rs1303719
20017738	rs10419102
20017753	rs11085281
```
