## Supplementary material for "Characterization of shared and ancestry-specific signals driving complex traits using multi-ancestry fine-mapping": susiex_nc1.cs80.cs

```
CS_ID	SNP	BP	REF_ALLELE	ALT_ALLELE	REF_FRQ	BETA	SE	-LOG10P	CS_PIP	OVRL_PIP
1	chr19:38753407:A:T	38753407	T,T	A,A	1,1	-inf,-inf	inf,inf	7.79621,1.37256	0.0364564	0.0364564
1	chr19:38694029:C:G	38694029	G,G	C,C	1,1	-inf,-inf	inf,inf	8.1106,0.796472	0.0260269	0.0260269
1	chr19:38740108:C:G	38740108	G,G	C,C	1,1	-inf,-inf	inf,inf	8.03097,0.878567	0.0251245	0.0251245
1	chr19:38725563:T:C	38725563	C,C	T,T	1,1	-inf,-inf	inf,inf	8.03623,0.825327	0.0232317	0.0232317
1	chr19:38740629:G:A	38740629	A,A	G,G	1,1	-inf,-inf	inf,inf	7.98092,0.863179	0.0219547	0.0219547
1	chr19:38738676:A:G	38738676	G,G	A,A	1,1	-inf,-inf	inf,inf	8.00199,0.83207	0.0218104	0.0218104
1	chr19:38727755:A:C	38727755	C,C	A,A	1,1	-inf,-inf	inf,inf	7.98901,0.814359	0.020585	0.020585
1	chr19:38725551:G:A	38725551	A,A	G,G	1,1	-inf,-inf	inf,inf	7.98326,0.821489	0.0205728	0.0205728
1	chr19:38721412:T:C	38721412	C,C	T,T	1,1	-inf,-inf	inf,inf	7.99509,0.783534	0.0198186	0.0198186
1	chr19:38728920:G:T	38728920	T,T	G,G	1,1	-inf,-inf	inf,inf	7.95856,0.822233	0.0195215	0.0195215
1	chr19:38722547:A:G	38722547	G,G	A,A	1,1	-inf,-inf	inf,inf	7.96658,0.78564	0.0186926	0.0186926
1	chr19:38722612:A:G	38722612	G,G	A,A	1,1	-inf,-inf	inf,inf	8.05485,0.66477	0.0186259	0.0186259
1	chr19:38741248:T:G	38741248	G,G	T,T	1,1	-inf,-inf	inf,inf	7.91484,0.84243	0.0183635	0.0183635
1	chr19:38725084:ATTAC:A	38725084	A,A	ATTAC,ATTAC	1,1	-inf,-inf	inf,inf	8.03859,0.662999	0.0179287	0.0179287
1	chr19:38708747:T:G	38708747	G,G	T,T	1,1	-inf,-inf	inf,inf	7.90222,0.831301	0.0175362	0.0175362
1	chr19:38738926:G:A	38738926	A,A	G,G	1,1	-inf,-inf	inf,inf	7.85162,0.888921	0.0173175	0.0173175
1	chr19:38727754:A:G	38727754	G,G	A,A	1,1	-inf,-inf	inf,inf	7.88897,0.828381	0.0169553	0.0169553
1	chr19:38690674:C:T	38690674	T,T	C,C	1,1	-inf,-inf	inf,inf	8.09198,0.549509	0.0169181	0.0169181
1	chr19:38723771:C:T	38723771	T,T	C,C	1,1	-inf,-inf	inf,inf	7.88786,0.789467	0.0158537	0.0158537
1	chr19:38731829:C:G	38731829	G,G	C,C	1,1	-inf,-inf	inf,inf	7.84431,0.844063	0.015798	0.015798
1	chr19:38740724:C:T	38740724	T,T	C,C	1,1	-inf,-inf	inf,inf	7.86732,0.813861	0.0157886	0.0157886
1	chr19:38703542:G:A	38703542	A,A	G,G	1,1	-inf,-inf	inf,inf	7.96383,0.671979	0.0154575	0.0154575
1	chr19:38692944:A:G	38692944	G,G	A,A	1,1	-inf,-inf	inf,inf	7.83649,0.827479	0.0151058	0.0151058
1	chr19:38706670:C:T	38706670	T,T	C,C	1,1	-inf,-inf	inf,inf	7.827,0.832355	0.0149188	0.0149188
1	chr19:38734262:G:A	38734262	A,A	G,G	1,1	-inf,-inf	inf,inf	7.92692,0.687569	0.014624	0.014624
1	chr19:38699823:A:G	38699823	G,G	A,A	1,1	-inf,-inf	inf,inf	7.76776,0.880767	0.0142349	0.0142349
1	chr19:38706462:A:G	38706462	G,G	A,A	1,1	-inf,-inf	inf,inf	7.82338,0.807231	0.0141937	0.0141937
1	chr19:38718155:C:T	38718155	T,T	C,C	1,1	-inf,-inf	inf,inf	8.06292,0.468971	0.0141339	0.0141339
1	chr19:38756454:A:G	38756454	G,G	A,A	1,1	-inf,-inf	inf,inf	7.64929,1.01213	0.0138099	0.0138099
1	chr19:38731987:G:A	38731987	A,A	G,G	1,1	-inf,-inf	inf,inf	7.78705,0.832799	0.0136889	0.0136889
1	chr19:38733077:C:T	38733077	T,T	C,C	1,1	-inf,-inf	inf,inf	7.77827,0.843404	0.0136717	0.0136717
1	chr19:38707680:A:G	38707680	G,G	A,A	1,1	-inf,-inf	inf,inf	7.80881,0.799416	0.013574	0.013574
1	chr19:38699321:G:A	38699321	A,A	G,G	1,1	-inf,-inf	inf,inf	7.79326,0.816453	0.0135007	0.0135007
1	chr19:38734294:C:T	38734294	T,T	C,C	1,1	-inf,-inf	inf,inf	7.82166,0.762869	0.0131414	0.0131414
1	chr19:38714205:C:T	38714205	T,T	C,C	1,1	-inf,-inf	inf,inf	7.8035,0.786486	0.0131339	0.0131339
1	chr19:38711176:T:C	38711176	C,C	T,T	1,1	-inf,-inf	inf,inf	7.80987,0.77564	0.0130808	0.0130808
1	chr19:38692052:T:A	38692052	A,A	T,T	1,1	-inf,-inf	inf,inf	7.88562,0.673164	0.0130662	0.0130662
1	chr19:38692259:T:C	38692259	C,C	T,T	1,1	-inf,-inf	inf,inf	7.98072,0.524857	0.0128088	0.0128088
1	chr19:38706912:C:G	38706912	G,G	C,C	1,1	-inf,-inf	inf,inf	7.77179,0.807231	0.0126891	0.0126891
1	chr19:38757269:A:C	38757269	C,C	A,A	1,1	-inf,-inf	inf,inf	7.73381,0.851032	0.0125741	0.0125741
1	chr19:38696839:A:G	38696839	G,G	A,A	1,1	-inf,-inf	inf,inf	7.75435,0.821508	0.0125117	0.0125117
1	chr19:38705584:G:A	38705584	A,A	G,G	1,1	-inf,-inf	inf,inf	7.74517,0.83328	0.0125091	0.0125091
1	chr19:38691332:C:T	38691332	T,T	C,C	1,1	-inf,-inf	inf,inf	7.65776,0.929139	0.0121775	0.0121775
1	chr19:38711544:G:A	38711544	A,A	G,G	1,1	-inf,-inf	inf,inf	7.74266,0.813481	0.0120359	0.0120359
1	chr19:38714967:G:A	38714967	A,A	G,G	1,1	-inf,-inf	inf,inf	7.75814,0.78679	0.0119077	0.0119077
1	chr19:38698091:C:T	38698091	T,T	C,C	1,1	-inf,-inf	inf,inf	7.8425,0.66138	0.0116783	0.0116783
1	chr19:38707314:T:C	38707314	C,C	T,T	1,1	-inf,-inf	inf,inf	7.72345,0.819545	0.0116616	0.0116616
1	chr19:38739311:A:G	38739311	G,G	A,A	1,1	-inf,-inf	inf,inf	7.69707,0.834694	0.0112952	0.0112952
1	chr19:38712949:CTGGCCCCTCTCTGAGGGGGTAG:C	38712949	C,C	CTGGCCCCTCTCTGAGGGGGTAG,CTGGCCCCTCTCTGAGGGGGTAG	1,1	-inf,-inf	inf,inf	7.72959,0.781566	0.0110958	0.0110958
1	chr19:38697596:G:T	38697596	T,T	G,G	1,1	-inf,-inf	inf,inf	7.80377,0.681966	0.0110918	0.0110918
```
