## Supplementary material for "Characterization of shared and ancestry-specific signals driving complex traits using multi-ancestry fine-mapping": susiex_nc1.cs80.snp

```
BP	SNP	PIP(CS1)	LogBF(CS1,Pop1)	LogBF(CS1,Pop2)
37735595	chr19:37735595:C:A	4.48814e-09	-1.73353	-4.99793e-10
37736130	chr19:37736130:T:C	1.43628e-08	-1.68941e-10	-0.570328
37737169	chr19:37737169:ATGCTGTTGCCCAGGCTGGAGTGCAGAGGCACGATCTCAGCTCAC:A	8.52921e-09	-1.68941e-10	-1.09148
37737310	chr19:37737310:G:A	2.84313e-08	-1.70515	1.81767
37737994	chr19:37737994:C:T	5.56754e-09	-1.68941e-10	-1.51802
37738001	chr19:37738001:T:C	8.1714e-09	-1.68941e-10	-1.13433
37738002	chr19:37738002:G:A	8.155e-09	-1.68941e-10	-1.13634
37738019	chr19:37738019:T:C	5.49503e-09	-1.53113	-4.99793e-10
37738232	chr19:37738232:A:T	5.76307e-09	-1.68941e-10	-1.4835
37738289	chr19:37738289:T:G	1.5803e-08	-1.68941e-10	-0.474774
37738471	chr19:37738471:G:A	9.6523e-09	-1.68941e-10	-0.967776
37738477	chr19:37738477:G:A	1.34673e-09	-1.75617	-1.18113
37738923	chr19:37738923:T:C	1.32578e-09	-1.46359	-1.48939
37739025	chr19:37739025:G:A	6.30026e-09	-1.39438	-4.99793e-10
37739281	chr19:37739281:T:C	7.54252e-09	-1.21442	-4.99793e-10
37739381	chr19:37739381:T:C	5.56378e-09	-1.68941e-10	-1.51869
37741041	chr19:37741041:C:T	1.11386e-08	-1.68941e-10	-0.824559
37741243	chr19:37741243:TTATC:T	5.55947e-09	-1.68941e-10	-1.51947
37742457	chr19:37742457:T:C	7.36363e-09	-1.68941e-10	-1.23842
37742567	chr19:37742567:G:A	6.57478e-09	-1.68941e-10	-1.35173
37742615	chr19:37742615:G:A	5.5842e-09	-1.68941e-10	-1.51503
37742688	chr19:37742688:A:G	5.09191e-09	-1.60732	-4.99793e-10
37743050	chr19:37743050:G:A	5.77595e-09	-1.68941e-10	-1.48127
37743213	chr19:37743213:G:A	1.2943e-09	-1.72861	-1.24839
37743466	chr19:37743466:G:A	5.06698e-09	-1.61223	-4.99793e-10
37744394	chr19:37744394:G:A	1.27667e-09	-1.70211	-1.28861
37744949	chr19:37744949:A:T	1.38163e-09	-1.76374	-1.14797
37745643	chr19:37745643:G:A	4.79343e-09	-1.66773	-4.99793e-10
37746462	chr19:37746462:G:C	5.62675e-09	-1.68941e-10	-1.50744
37746519	chr19:37746519:A:C	5.60166e-09	-1.68941e-10	-1.51191
37748040	chr19:37748040:A:G	5.97747e-09	-1.68941e-10	-1.44698
37748073	chr19:37748073:G:A	5.58053e-09	-1.68941e-10	-1.51569
37748451	chr19:37748451:A:T	1.1798e-08	-1.68941e-10	-0.767047
37748821	chr19:37748821:G:A	6.09492e-09	-1.68941e-10	-1.42752
37748858	chr19:37748858:C:G	5.62829e-09	-1.68941e-10	-1.50717
37749302	chr19:37749302:C:T	9.68266e-10	-1.74859	-1.51863
37749818	chr19:37749818:G:A	1.06948e-07	1.43737	-4.99793e-10
37750375	chr19:37750375:C:T	6.00696e-09	-1.68941e-10	-1.44205
37750887	chr19:37750887:C:T	1.51093e-08	-1.68941e-10	-0.51966
37751105	chr19:37751105:A:G	6.12145e-09	-1.68941e-10	-1.42317
37751138	chr19:37751138:A:G	4.36266e-09	-1.76189	-4.99793e-10
37751600	chr19:37751600:A:G	4.40026e-09	-1.75331	-4.99793e-10
37751630	chr19:37751630:CATAT:C	6.30609e-09	-1.68941e-10	-1.39346
37751633	chr19:37751633:A:G	4.40496e-09	-1.75224	-4.99793e-10
37751735	chr19:37751735:A:G	9.94756e-09	-1.68941e-10	-0.937645
37752041	chr19:37752041:T:C	6.28606e-09	-1.68941e-10	-1.39664
37752353	chr19:37752353:C:T	7.54316e-09	-1.68941e-10	-1.21433
37752793	chr19:37752793:C:A	1.62496e-08	-1.68941e-10	-0.446905
37753124	chr19:37753124:G:A	5.58756e-09	-1.51443	-4.99793e-10
37753912	chr19:37753912:A:C	4.34091e-09	-1.76689	-4.99793e-10
37754537	chr19:37754537:AT:A	5.57169e-09	-1.68941e-10	-1.51728
37755942	chr19:37755942:T:C	1.08691e-08	-1.68941e-10	-0.849052
37755979	chr19:37755979:C:T	5.67042e-09	-1.68941e-10	-1.49971
37756519	chr19:37756519:T:C	5.69616e-09	-1.68941e-10	-1.49518
37756807	chr19:37756807:T:C	1.45263e-08	-1.68941e-10	-0.559011
37757894	chr19:37757894:G:A	9.77365e-10	-1.74736	-1.51051
37758138	chr19:37758138:A:G	4.92151e-09	-1.64136	-4.99793e-10
37758338	chr19:37758338:C:T	6.4116e-09	-1.68941e-10	-1.37686
37758366	chr19:37758366:A:AG	4.89432e-09	-1.6469	-4.99793e-10
37758378	chr19:37758378:A:G	9.80274e-10	-1.73973	-1.51516
37758444	chr19:37758444:T:C	5.26204e-09	-1.57445	-4.99793e-10
37758513	chr19:37758513:T:C	1.42853e-08	-1.68941e-10	-0.575742
37759565	chr19:37759565:A:C	7.37237e-09	-1.68941e-10	-1.23723
37759683	chr19:37759683:G:A	1.13774e-08	-1.68941e-10	-0.803348
37759715	chr19:37759715:G:A	1.13851e-08	-1.68941e-10	-0.802671
37759836	chr19:37759836:G:A	1.03869e-09	-1.75066	-1.44635
37760184	chr19:37760184:C:G	1.85176e-09	-1.72042	-0.89842
37760289	chr19:37760289:A:C	5.25353e-09	-1.57607	-4.99793e-10
37760295	chr19:37760295:TCCTAGATTAACAACTTGTAGTACCAGAAAATAAGAAATGCTCA:T	5.33627e-09	-1.56045	-4.99793e-10
37760466	chr19:37760466:T:C	3.82748e-08	0.409818	-4.99793e-10
37760815	chr19:37760815:C:T	4.62615e-09	-1.70325	-4.99793e-10
37762136	chr19:37762136:T:C	7.87737e-09	-1.68941e-10	-1.17098
37762179	chr19:37762179:A:G	1.00456e-09	-1.73931	-1.49112
37762851	chr19:37762851:A:G	1.01263e-09	-1.73676	-1.48567
37763150	chr19:37763150:C:G	3.36139e-09	-1.75777	-0.264851
37763924	chr19:37763924:A:G	1.0456e-09	-1.67368	-1.5167
37763958	chr19:37763958:G:A	4.54816e-09	-1.76669	0.0464357
37764103	chr19:37764103:C:T	4.71212e-09	-1.68483	-4.99793e-10
37764330	chr19:37764330:T:G	5.27608e-09	-1.57179	-4.99793e-10
37764384	chr19:37764384:G:A	8.23771e-09	-1.68941e-10	-1.12625
37764861	chr19:37764861:C:T	1.23464e-09	-1.737	-1.28719
37765477	chr19:37765477:G:A	2.17044e-09	-1.75295	-0.707091
37766038	chr19:37766038:C:A	7.03275e-09	-1.68941e-10	-1.2844
37766056	chr19:37766056:G:T	2.27845e-09	-1.75544	-0.656039
37766241	chr19:37766241:T:C	5.67474e-09	-1.68941e-10	-1.49895
37766265	chr19:37766265:CAGA:C	3.53502e-09	-1.67667	-0.295588
37766304	chr19:37766304:C:T	9.23592e-09	-1.68941e-10	-1.01187
37766673	chr19:37766673:C:T	3.02579e-09	-1.68328	-0.444522
37767484	chr19:37767484:C:T	1.14024e-08	-0.80115	-4.99793e-10
37767718	chr19:37767718:G:A	1.03845e-08	-1.68941e-10	-0.894663
37768442	chr19:37768442:T:C	2.40618e-09	-1.75373	-0.603201
37768446	chr19:37768446:G:C	1.1406e-08	-1.68941e-10	-0.800833
37769026	chr19:37769026:G:A	2.0325e-09	-1.75243	-0.77328
37769232	chr19:37769232:T:C	4.59881e-09	-1.70918	-4.99793e-10
37769358	chr19:37769358:T:C	5.76207e-09	-1.68941e-10	-1.48368
37769728	chr19:37769728:A:G	5.91552e-09	-1.68941e-10	-1.45739
37769801	chr19:37769801:G:T	6.3332e-09	-1.68941e-10	-1.38917
37770270	chr19:37770270:G:A	2.11897e-09	-1.76553	-0.718515
37770281	chr19:37770281:TAGG:T	8.93206e-09	-1.68941e-10	-1.04533
37771142	chr19:37771142:C:A	8.5682e-09	-1.68941e-10	-1.08691
37772176	chr19:37772176:C:T	1.08962e-09	-1.67299	-1.47616
37772790	chr19:37772790:T:C	9.97344e-10	-1.71966	-1.51797
37772791	chr19:37772791:G:A	4.6316e-09	-1.70207	-4.99793e-10
37773075	chr19:37773075:G:A	5.02065e-09	-1.62141	-4.99793e-10
37773405	chr19:37773405:T:C	4.61579e-09	-1.70549	-4.99793e-10
37773458	chr19:37773458:C:T	8.18956e-09	-1.68941e-10	-1.13211
37774043	chr19:37774043:C:T	1.19427e-09	-1.76498	-1.29245
37774078	chr19:37774078:C:G	1.05935e-08	-1.68941e-10	-0.874734
37774251	chr19:37774251:T:C	9.79808e-10	-1.75771	-1.49767
37775187	chr19:37775187:A:T	3.88326e-09	-1.76757	-0.110732
37775462	chr19:37775462:T:C	4.34423e-09	-1.76788	0.00175733
37775789	chr19:37775789:C:T	8.50476e-09	-1.09435	-4.99793e-10
37776134	chr19:37776134:T:C	3.93199e-08	0.436758	-4.99793e-10
37776353	chr19:37776353:C:T	2.20355e-09	-1.75023	-0.694676
37776433	chr19:37776433:G:A	1.53967e-08	-1.68941e-10	-0.500822
37776704	chr19:37776704:A:G	1.29833e-08	-1.68941e-10	-0.671312
37776842	chr19:37776842:C:A	4.86635e-09	-1.65263	-4.99793e-10
37777291	chr19:37777291:G:A	1.38031e-08	-1.68941e-10	-0.610079
37777380	chr19:37777380:A:C	9.86452e-10	-1.7557	-1.49292
37778493	chr19:37778493:C:G	2.35978e-09	-1.75524	-0.621159
37778619	chr19:37778619:C:A	1.13205e-09	-1.63228	-1.47866
37778790	chr19:37778790:C:A	9.60859e-10	-1.75963	-1.51527
37780089	chr19:37780089:T:C	8.82573e-09	-1.68941e-10	-1.0573
37780751	chr19:37780751:G:T	7.60451e-09	-1.68941e-10	-1.20623
37780935	chr19:37780935:CT:C	1.08675e-09	-1.6629	-1.48888
37780978	chr19:37780978:A:G	6.48195e-09	-1.68941e-10	-1.36595
37781065	chr19:37781065:G:A	5.6135e-09	-1.68941e-10	-1.5098
37781374	chr19:37781374:T:C	1.08569e-09	-1.66738	-1.48538
37781496	chr19:37781496:T:C	1.07247e-09	-1.67635	-1.48866
37781503	chr19:37781503:A:G	1.07412e-09	-1.67635	-1.48712
37781722	chr19:37781722:A:G	1.16567e-08	-1.68941e-10	-0.779094
37781754	chr19:37781754:C:T	1.12564e-09	-1.64237	-1.47426
37781755	chr19:37781755:G:A	4.64635e-09	-1.69889	-4.99793e-10
37782972	chr19:37782972:G:A	9.75818e-10	-1.7434	-1.51605
37783041	chr19:37783041:G:A	6.05405e-09	-1.68941e-10	-1.43425
37783733	chr19:37783733:G:A	9.71103e-09	-0.961711	-4.99793e-10
37783783	chr19:37783783:C:CT	9.3347e-09	-1.68941e-10	-1.00123
37784218	chr19:37784218:T:C	4.90808e-09	-1.76826	0.124166
37784790	chr19:37784790:G:A	9.66659e-10	-1.76517	-1.50371
37784833	chr19:37784833:G:A	1.05152e-09	-1.76256	-1.42217
37785051	chr19:37785051:C:T	2.31869e-09	-1.73999	-0.653986
37785342	chr19:37785342:T:C	3.14122e-09	-1.45456	-0.635801
37785829	chr19:37785829:A:G	5.92679e-09	-1.68941e-10	-1.45549
37785990	chr19:37785990:A:G	5.92216e-09	-1.68941e-10	-1.45627
37786242	chr19:37786242:G:A	9.44422e-09	-1.68941e-10	-0.98957
37786263	chr19:37786263:T:C	1.67292e-08	-1.68941e-10	-0.417816
37786471	chr19:37786471:C:CTT	9.85547e-10	-1.75333	-1.4962
37786890	chr19:37786890:C:T	1.27668e-09	-1.56597	-1.42473
37786944	chr19:37786944:TTAA:T	3.81061e-09	-1.76768	-0.129507
37787021	chr19:37787021:A:T	6.5398e-09	-1.68941e-10	-1.35707
37787169	chr19:37787169:C:T	6.28012e-09	-1.68941e-10	-1.39758
37787170	chr19:37787170:A:G	6.08551e-09	-1.68941e-10	-1.42906
37787174	chr19:37787174:A:T	6.47935e-09	-1.68941e-10	-1.36635
37787190	chr19:37787190:C:T	6.26031e-09	-1.68941e-10	-1.40074
37787192	chr19:37787192:A:T	5.98448e-09	-1.68941e-10	-1.4458
37787193	chr19:37787193:A:G	5.95599e-09	-1.68941e-10	-1.45058
37787850	chr19:37787850:A:T	5.69628e-09	-1.68941e-10	-1.49516
37788037	chr19:37788037:A:G	1.31379e-09	-1.46879	-1.49327
37788325	chr19:37788325:G:A	9.52916e-10	-1.76723	-1.51597
37789278	chr19:37789278:T:C	9.80264e-10	-1.75394	-1.50097
37789876	chr19:37789876:G:A	6.04403e-09	-1.68941e-10	-1.4359
37790526	chr19:37790526:C:T	6.06659e-09	-1.68941e-10	-1.43218
37790658	chr19:37790658:A:G	1.52664e-08	-1.68941e-10	-0.509318
37790723	chr19:37790723:G:C	9.90131e-10	-1.76649	-1.47841
37791152	chr19:37791152:A:G	5.82348e-09	-1.68941e-10	-1.47308
37791267	chr19:37791267:G:A	6.01508e-09	-1.68941e-10	-1.4407
37791379	chr19:37791379:ATAAGTAGGATTCTGGC:A	9.47673e-09	-1.68941e-10	-0.986134
37791900	chr19:37791900:G:C	2.86737e-09	-1.55055	-0.631032
37791952	chr19:37791952:T:C	4.9237e-09	-1.69832	0.0574084
37792087	chr19:37792087:T:C	1.24782e-09	-1.6652	-1.34837
37792248	chr19:37792248:T:C	6.30479e-09	-1.68941e-10	-1.39366
37792825	chr19:37792825:TTGA:T	4.64535e-09	-1.69911	-4.99793e-10
37793010	chr19:37793010:T:C	9.35396e-09	-1.68941e-10	-0.999173
37793150	chr19:37793150:G:A	1.08137e-09	-1.70473	-1.45201
37793313	chr19:37793313:A:G	1.06891e-09	-1.66029	-1.50804
37793344	chr19:37793344:G:A	9.48771e-10	-1.76784	-1.51972
37793649	chr19:37793649:A:G	1.00101e-09	-1.76762	-1.46634
37793783	chr19:37793783:TTAAAAC:T	1.10271e-09	-1.65588	-1.48132
37793971	chr19:37793971:C:T	4.17472e-08	-1.68941e-10	0.49666
37794226	chr19:37794226:G:A	2.39762e-09	-1.7316	-0.628894
37794471	chr19:37794471:A:G	2.44461e-09	-1.72818	-0.612903
37795028	chr19:37795028:T:TACATGAC	1.71345e-08	-1.68941e-10	-0.393881
37795504	chr19:37795504:A:G	1.74324e-08	-1.68941e-10	-0.376642
37795576	chr19:37795576:T:C	5.88519e-09	-1.46253	-4.99793e-10
37795632	chr19:37795632:G:A	1.041e-09	-1.68776	-1.50703
37796098	chr19:37796098:A:C	4.64618e-09	-1.69893	-4.99793e-10
37796852	chr19:37796852:C:T	1.00172e-08	-0.930674	-4.99793e-10
37796925	chr19:37796925:A:G	4.30692e-09	-0.775131	-0.999618
37797008	chr19:37797008:A:G	8.54385e-09	-1.68941e-10	-1.08976
37797025	chr19:37797025:T:A	1.20619e-09	-1.69723	-1.35028
37797079	chr19:37797079:C:T	1.04051e-08	-1.68941e-10	-0.89268
37797396	chr19:37797396:G:T	7.79091e-09	-1.68941e-10	-1.18202
37797568	chr19:37797568:G:A	1.74772e-08	-1.51392	1.13984
37798311	chr19:37798311:C:T	2.96562e-09	-0.750416	-1.39747
37798530	chr19:37798530:A:G	5.8065e-09	-1.7071	0.231102
37798642	chr19:37798642:C:T	1.35942e-08	-0.625332	-4.99793e-10
37798812	chr19:37798812:C:T	1.3948e-08	-0.59964	-4.99793e-10
37798983	chr19:37798983:G:A	6.62386e-09	-1.68941e-10	-1.34429
37799145	chr19:37799145:G:A	5.56365e-09	-1.68941e-10	-1.51872
37799800	chr19:37799800:C:T	4.47034e-09	-1.58955	-0.147955
37800337	chr19:37800337:C:T	2.80121e-09	-1.18209	-1.02283
37800381	chr19:37800381:A:T	1.22075e-09	-1.72364	-1.31187
37800456	chr19:37800456:G:A	3.18834e-09	-1.703	-0.372475
37800465	chr19:37800465:C:T	6.10813e-09	-1.68941e-10	-1.42535
37800542	chr19:37800542:A:G	6.44739e-09	-1.68941e-10	-1.3713
37800687	chr19:37800687:A:G	9.94263e-10	-1.7661	-1.47463
37800926	chr19:37800926:T:C	4.6112e-09	-1.70649	-4.99793e-10
37800954	chr19:37800954:CAAAG:C	4.47711e-09	-1.736	-4.99793e-10
37801222	chr19:37801222:G:A	4.93911e-09	-1.63779	-4.99793e-10
37801385	chr19:37801385:T:C	5.56118e-09	-1.51916	-4.99793e-10
37801682	chr19:37801682:T:G	4.72012e-09	-1.68314	-4.99793e-10
37801729	chr19:37801729:C:T	1.1523e-09	-1.71179	-1.38142
37802216	chr19:37802216:C:G	4.73679e-09	-1.67961	-4.99793e-10
37802289	chr19:37802289:G:A	7.98921e-09	-1.68941e-10	-1.15688
37802847	chr19:37802847:G:T	4.64032e-09	-1.6247	-0.0754861
37803323	chr19:37803323:C:A	1.24243e-09	-1.62822	-1.38968
37803808	chr19:37803808:C:T	3.0433e-09	-1.52826	-0.593773
37804255	chr19:37804255:G:C	9.39896e-09	-1.68941e-10	-0.994374
37804653	chr19:37804653:A:G	4.86157e-09	-1.65361	-4.99793e-10
37805299	chr19:37805299:T:C	9.48124e-10	-1.76713	-1.52111
37805844	chr19:37805844:G:A	1.08314e-08	-1.68941e-10	-0.852522
37806344	chr19:37806344:C:T	1.20155e-08	-1.68941e-10	-0.748774
37806378	chr19:37806378:A:G	1.00491e-09	-1.7537	-1.47638
37806401	chr19:37806401:G:A	2.58659e-09	-1.53491	-0.749724
37806500	chr19:37806500:C:A	1.6047e-08	-1.68941e-10	-0.459451
37806984	chr19:37806984:A:T	7.05579e-09	-1.68941e-10	-1.28112
37807701	chr19:37807701:A:G	6.24643e-09	-1.68941e-10	-1.40296
37807909	chr19:37807909:G:C	1.61754e-08	-1.68941e-10	-0.451481
37807977	chr19:37807977:A:G	1.06096e-08	-0.873213	-4.99793e-10
37808220	chr19:37808220:T:C	9.2889e-09	-1.68941e-10	-1.00615
37808649	chr19:37808649:T:C	1.07771e-09	-1.66082	-1.49932
37809380	chr19:37809380:A:T	2.34777e-09	-1.39257	-0.988935
37809468	chr19:37809468:T:C	5.61377e-09	-1.68941e-10	-1.50975
37810039	chr19:37810039:A:G	1.70939e-08	-1.68941e-10	-0.396251
37810280	chr19:37810280:GC:G	5.98974e-09	-1.68941e-10	-1.44493
37810520	chr19:37810520:T:G	9.92976e-10	-1.75539	-1.48663
37811000	chr19:37811000:C:T	6.02342e-09	-1.68941e-10	-1.43932
37811385	chr19:37811385:C:T	7.86997e-09	-1.68941e-10	-1.17192
37811748	chr19:37811748:G:A	1.56135e-08	-1.68941e-10	-0.486838
37811784	chr19:37811784:T:C	7.28237e-09	-1.68941e-10	-1.24952
37811943	chr19:37811943:G:A	2.35988e-09	-1.45219	-0.924167
37813057	chr19:37813057:C:T	6.03841e-09	-1.68941e-10	-1.43683
37813100	chr19:37813100:C:T	4.74922e-09	-1.67699	-4.99793e-10
37813148	chr19:37813148:G:A	3.07919e-09	-1.54249	-0.567814
37814028	chr19:37814028:A:G	9.68457e-10	-1.75659	-1.51044
37814034	chr19:37814034:C:T	1.05612e-09	-1.6864	-1.49397
37814169	chr19:37814169:C:T	4.33502e-09	-1.76825	-4.99793e-10
37814172	chr19:37814172:A:T	9.39162e-09	-1.68941e-10	-0.995155
37814210	chr19:37814210:G:C	6.74646e-09	-1.68941e-10	-1.32595
37814576	chr19:37814576:T:C	3.01719e-09	-1.56726	-0.563385
37814635	chr19:37814635:G:A	1.7082e-08	-1.68941e-10	-0.396945
37814777	chr19:37814777:G:A	7.47298e-09	-1.68941e-10	-1.22368
37814838	chr19:37814838:C:A	6.82514e-09	-1.68941e-10	-1.31436
37814973	chr19:37814973:C:T	1.44558e-08	-1.68941e-10	-0.563878
37815020	chr19:37815020:C:T	1.04009e-09	-1.7042	-1.49146
37815371	chr19:37815371:G:A	3.04778e-09	-1.5468	-0.573756
37815981	chr19:37815981:A:G	1.99634e-09	-1.71614	-0.827517
37816236	chr19:37816236:C:T	5.09591e-09	-1.56411	-0.0424299
37816245	chr19:37816245:C:T	2.41764e-09	-1.4166	-0.935576
37816357	chr19:37816357:C:A	4.95042e-09	-1.6355	-4.99793e-10
37816450	chr19:37816450:A:G	1.36763e-08	-1.68941e-10	-0.619306
37816919	chr19:37816919:C:T	7.71292e-09	-1.68941e-10	-1.19208
37817264	chr19:37817264:T:C	2.43465e-09	-1.43792	-0.90725
37817554	chr19:37817554:A:C	1.5638e-08	-1.68941e-10	-0.485269
37817573	chr19:37817573:C:T	6.01508e-09	-1.68941e-10	-1.4407
37817826	chr19:37817826:C:T	2.30747e-09	-1.40459	-0.994229
37818147	chr19:37818147:G:T	5.92646e-09	-1.68941e-10	-1.45555
37819641	chr19:37819641:A:G	6.22695e-09	-1.68941e-10	-1.40609
37819903	chr19:37819903:C:T	4.66039e-09	-1.69587	-4.99793e-10
37819923	chr19:37819923:C:A	7.93394e-09	-1.68941e-10	-1.16382
37820983	chr19:37820983:G:A	8.16543e-09	-1.68941e-10	-1.13506
37821203	chr19:37821203:G:C	4.80457e-09	-1.66541	-4.99793e-10
37821457	chr19:37821457:T:C	4.87164e-09	-1.65154	-4.99793e-10
37821697	chr19:37821697:G:A	3.81276e-09	-1.66926	-0.227357
37821799	chr19:37821799:A:C	5.61165e-09	-1.68941e-10	-1.51013
37822373	chr19:37822373:T:G	1.06879e-09	-1.7616	-1.40684
37822381	chr19:37822381:T:C	1.06128e-09	-1.67655	-1.49894
37822462	chr19:37822462:A:G	3.07573e-09	-1.55311	-0.558323
37822901	chr19:37822901:A:G	1.15892e-09	-1.76599	-1.32149
37822910	chr19:37822910:C:T	1.0421e-09	-1.68972	-1.50401
37822938	chr19:37822938:A:G	1.15749e-09	-1.76145	-1.32727
37823676	chr19:37823676:A:G	1.15606e-09	-1.76548	-1.32448
37824127	chr19:37824127:A:G	1.02031e-09	-1.70889	-1.50598
37824538	chr19:37824538:T:A	6.01864e-09	-1.68941e-10	-1.44011
37824938	chr19:37824938:C:T	4.76808e-09	-1.67303	-4.99793e-10
37825485	chr19:37825485:A:G	1.02276e-09	-1.70623	-1.50624
37825506	chr19:37825506:CCTGTAAT:C	1.09191e-09	-1.76589	-1.38115
37825563	chr19:37825563:T:A	9.38549e-09	-1.68941e-10	-0.995808
37825714	chr19:37825714:C:G	2.77309e-09	-1.51415	-0.700859
37826542	chr19:37826542:T:C	1.10529e-08	-1.68941e-10	-0.832279
37826687	chr19:37826687:C:A	4.54025e-09	-1.72199	-4.99793e-10
37826748	chr19:37826748:T:C	2.09935e-09	-1.72943	-0.763922
37827627	chr19:37827627:G:C	5.62574e-09	-1.68941e-10	-1.50762
37828044	chr19:37828044:A:C	4.87203e-09	-1.65146	-4.99793e-10
37828178	chr19:37828178:G:A	5.62745e-09	-1.68941e-10	-1.50732
37828236	chr19:37828236:G:A	9.43149e-09	-1.68941e-10	-0.990919
37828564	chr19:37828564:A:C	2.033e-09	-1.72168	-0.803782
37828871	chr19:37828871:C:T	2.65549e-09	-1.10959	-1.14875
37828898	chr19:37828898:C:T	1.02663e-08	-0.906109	-4.99793e-10
37828915	chr19:37828915:G:A	1.34718e-08	-1.68941e-10	-0.634375
37829007	chr19:37829007:G:C	6.42216e-09	-1.68941e-10	-1.37522
37829347	chr19:37829347:TTAAG:T	6.06691e-09	-1.68941e-10	-1.43212
37829832	chr19:37829832:T:G	6.07223e-09	-1.68941e-10	-1.43125
37829899	chr19:37829899:A:G	5.58108e-09	-1.62661	0.111016
37830050	chr19:37830050:ACTT:A	9.94386e-09	-1.68941e-10	-0.938017
37830174	chr19:37830174:T:C	1.17377e-09	-1.76431	-1.31044
37830965	chr19:37830965:C:T	6.85053e-09	-1.68941e-10	-1.31065
37830998	chr19:37830998:C:T	3.97708e-09	-1.70656	-0.147864
37831169	chr19:37831169:T:C	5.96792e-09	-1.68941e-10	-1.44857
37832329	chr19:37832329:T:C	5.56757e-09	-1.6072	0.0891812
37832544	chr19:37832544:C:T	1.0675e-09	-1.66884	-1.50082
37833390	chr19:37833390:C:T	1.06319e-09	-1.70099	-1.47271
37834275	chr19:37834275:CA:C	5.9128e-09	-1.68941e-10	-1.45785
37834383	chr19:37834383:A:T	2.46441e-08	-0.0304363	-4.99793e-10
37834496	chr19:37834496:C:A	1.04958e-08	-1.52132	0.637329
37834956	chr19:37834956:T:C	1.1363e-08	-1.68941e-10	-0.804614
37835066	chr19:37835066:C:G	5.14063e-09	-1.5978	-4.99793e-10
37835067	chr19:37835067:C:T	5.03134e-09	-1.61929	-4.99793e-10
37835080	chr19:37835080:G:A	4.92834e-09	-1.63997	-4.99793e-10
37835092	chr19:37835092:A:T	5.15831e-09	-1.59436	-4.99793e-10
37835093	chr19:37835093:A:G	5.04629e-09	-1.61632	-4.99793e-10
37835524	chr19:37835524:G:A	5.03143e-09	-1.61927	-4.99793e-10
37835707	chr19:37835707:A:G	6.87936e-09	-1.30645	-4.99793e-10
37835708	chr19:37835708:T:G	5.10304e-09	-1.60514	-4.99793e-10
37835901	chr19:37835901:TATAGTCATGCACCACC:T	6.20156e-09	-1.68941e-10	-1.41017
37836621	chr19:37836621:G:T	7.14821e-09	-1.26811	-4.99793e-10
37836661	chr19:37836661:C:T	5.06721e-09	-1.61218	-4.99793e-10
37836733	chr19:37836733:CT:C	7.36922e-09	-1.68941e-10	-1.23766
37837010	chr19:37837010:C:T	6.59258e-09	-1.59336	0.244328
37837061	chr19:37837061:A:C	1.41874e-09	-1.59139	-1.29381
37837112	chr19:37837112:G:A	1.07558e-08	-1.68941e-10	-0.859527
37838832	chr19:37838832:AT:A	1.20971e-09	-1.60888	-1.43571
37838943	chr19:37838943:A:C	2.54997e-09	-1.59873	-0.700164
37839400	chr19:37839400:G:A	1.10867e-08	-1.68941e-10	-0.829223
37840319	chr19:37840319:G:A	3.64131e-08	-1.68941e-10	0.359957
37840675	chr19:37840675:T:C	1.06953e-08	-1.68941e-10	-0.865165
37840778	chr19:37840778:A:ACATT	1.86049e-08	-1.68941e-10	-0.311548
37840783	chr19:37840783:C:T	5.17227e-09	-1.59166	-4.99793e-10
37843556	chr19:37843556:G:A	1.10762e-09	-1.76643	-1.36633
37843630	chr19:37843630:T:C	6.04513e-09	-1.68941e-10	-1.43572
37843632	chr19:37843632:G:A	6.11043e-09	-1.68941e-10	-1.42498
37843721	chr19:37843721:C:T	2.23985e-09	-1.14554	-1.28303
37843726	chr19:37843726:C:T	4.99621e-09	-1.62629	-4.99793e-10
37844658	chr19:37844658:G:A	6.22205e-09	-1.68941e-10	-1.40687
37844764	chr19:37844764:G:A	1.27137e-08	-0.692296	-4.99793e-10
37844950	chr19:37844950:C:T	1.12996e-09	-1.64682	-1.46597
37844951	chr19:37844951:G:A	3.15158e-09	-1.51235	-0.574723
37845173	chr19:37845173:C:T	7.8159e-09	-1.74138	0.562568
37845498	chr19:37845498:A:G	1.04882e-08	-1.68941e-10	-0.88472
37845806	chr19:37845806:A:G	7.31462e-09	-1.73888	0.493785
37845923	chr19:37845923:A:G	1.17945e-09	-1.60601	-1.46392
37846171	chr19:37846171:C:T	1.13124e-09	-1.72738	-1.38428
37846293	chr19:37846293:A:G	1.13677e-09	-1.76327	-1.34351
37846520	chr19:37846520:G:A	4.40004e-09	-1.75336	-4.99793e-10
37847097	chr19:37847097:C:T	3.17637e-09	-1.71616	-0.363071
37847476	chr19:37847476:A:T	5.5826e-09	-1.68941e-10	-1.51532
37847692	chr19:37847692:G:A	5.07624e-09	-1.6104	-4.99793e-10
37847718	chr19:37847718:A:AG	8.84984e-09	-1.68941e-10	-1.05457
37848154	chr19:37848154:G:A	1.13683e-09	-1.76583	-1.3409
37848552	chr19:37848552:G:A	5.14877e-09	-1.59621	-4.99793e-10
37848773	chr19:37848773:GA:G	1.09528e-08	-1.68941e-10	-0.841375
37849523	chr19:37849523:A:G	2.99703e-09	-1.18277	-0.954581
37849637	chr19:37849637:C:T	6.43432e-09	-1.68941e-10	-1.37333
37849713	chr19:37849713:G:A	5.19254e-09	-1.58775	-4.99793e-10
37850260	chr19:37850260:G:T	1.15135e-08	-1.68941e-10	-0.791449
37850417	chr19:37850417:C:T	5.59833e-09	-1.68941e-10	-1.5125
37850699	chr19:37850699:C:G	1.2109e-09	-1.58148	-1.46212
37850731	chr19:37850731:TATTAAA:T	6.51449e-09	-1.36094	-4.99793e-10
37850739	chr19:37850739:A:C	4.39782e-09	-1.75386	-4.99793e-10
37852209	chr19:37852209:C:A	5.60259e-09	-1.68941e-10	-1.51174
37852508	chr19:37852508:A:AT	1.14372e-08	-1.68941e-10	-0.798104
37853218	chr19:37853218:G:C	5.58445e-09	-1.68941e-10	-1.51499
37854374	chr19:37854374:G:T	1.21217e-08	-1.68941e-10	-0.739972
37854902	chr19:37854902:G:A	3.33025e-09	-1.70629	-0.325637
37855354	chr19:37855354:C:T	6.76956e-09	-1.68941e-10	-1.32254
37855362	chr19:37855362:C:G	6.98154e-09	-1.68941e-10	-1.2917
37855989	chr19:37855989:A:G	4.99377e-09	-1.74481	0.118027
37856045	chr19:37856045:A:G	3.76564e-08	-1.21575	1.60928
37856072	chr19:37856072:A:T	4.44505e-09	-1.61966	-0.123519
37857004	chr19:37857004:T:C	5.16204e-09	-1.74096	0.147324
37857349	chr19:37857349:CAT:C	8.91423e-09	-1.74237	0.69505
37857515	chr19:37857515:A:G	3.33168e-08	-1.48086	1.75195
37858276	chr19:37858276:C:T	5.02199e-09	-1.62115	-4.99793e-10
37858630	chr19:37858630:G:T	2.90159e-09	-1.23256	-0.937152
37858684	chr19:37858684:C:T	5.88263e-09	-1.74333	0.280364
37858965	chr19:37858965:C:T	5.34183e-09	-1.5594	-4.99793e-10
37859119	chr19:37859119:C:T	5.60289e-09	-1.74097	0.229277
37859424	chr19:37859424:G:A	6.11272e-09	-1.68941e-10	-1.4246
37859929	chr19:37859929:C:G	9.92189e-10	-1.74021	-1.50261
37860251	chr19:37860251:G:T	8.35754e-09	-1.68941e-10	-1.11181
37860381	chr19:37860381:CAGAG:C	9.8547e-08	1.35556	-4.99793e-10
37860505	chr19:37860505:T:G	1.25105e-08	-1.68941e-10	-0.708408
37860589	chr19:37860589:G:A	7.52486e-09	-1.23079	0.0140252
37861460	chr19:37861460:G:A	6.17537e-09	-1.68941e-10	-1.4144
37861811	chr19:37861811:C:T	1.12543e-08	-1.68941e-10	-0.814227
37862009	chr19:37862009:C:T	3.40274e-09	-1.72318	-0.287209
37862086	chr19:37862086:T:A	6.87671e-09	-1.68941e-10	-1.30683
37862118	chr19:37862118:C:A	2.32178e-09	-1.48863	-0.904012
37862358	chr19:37862358:A:G	6.18795e-09	-1.68941e-10	-1.41237
37862652	chr19:37862652:A:G	2.80347e-09	-1.24335	-0.96076
37862734	chr19:37862734:G:GA	6.99327e-09	-1.29003	-4.99793e-10
37862776	chr19:37862776:A:G	1.08937e-08	-1.68941e-10	-0.846793
37862832	chr19:37862832:A:G	9.93385e-10	-1.73395	-1.50767
37863117	chr19:37863117:C:G	5.1625e-09	-1.59355	-4.99793e-10
37863284	chr19:37863284:G:A	6.19454e-09	-1.68941e-10	-1.41131
37863479	chr19:37863479:G:A	5.86343e-09	-1.75764	0.291405
37863491	chr19:37863491:T:C	6.76e-09	-1.68941e-10	-1.32395
37864144	chr19:37864144:G:A	1.04994e-08	-1.68941e-10	-0.883658
37864297	chr19:37864297:A:G	7.52085e-09	-1.7416	0.524311
37864345	chr19:37864345:G:A	5.79531e-09	-1.68941e-10	-1.47792
37864569	chr19:37864569:A:G	6.31873e-09	-1.75246	0.361007
37864829	chr19:37864829:G:A	7.17183e-08	-1.68941e-10	1.03777
37864906	chr19:37864906:G:A	8.1544e-09	-1.18859	0.0521719
37865240	chr19:37865240:A:G	3.29735e-09	-1.46744	-0.574408
37865569	chr19:37865569:T:C	1.16987e-09	-1.75299	-1.32508
37865613	chr19:37865613:C:G	5.09529e-09	-1.60666	-4.99793e-10
37865806	chr19:37865806:T:C	2.55294e-08	0.00485838	-4.99793e-10
37865965	chr19:37865965:T:A	1.76198e-08	-1.68941e-10	-0.365949
37867058	chr19:37867058:TTGTCTC:T	7.80447e-09	-1.68941e-10	-1.18028
37867456	chr19:37867456:C:T	1.07264e-09	-1.75764	-1.40721
37868170	chr19:37868170:G:A	5.38939e-09	-1.67139	0.120849
37868240	chr19:37868240:A:G	3.3111e-09	-1.73492	-0.302768
37868292	chr19:37868292:A:G	8.46847e-09	-1.68941e-10	-1.09862
37868585	chr19:37868585:G:A	3.03984e-09	-1.50705	-0.616122
37868892	chr19:37868892:G:A	1.1936e-08	-1.68941e-10	-0.755411
37869070	chr19:37869070:G:A	2.10794e-08	-0.987768	0.80109
37869696	chr19:37869696:T:G	6.50538e-09	-1.68941e-10	-1.36234
37870034	chr19:37870034:C:T	1.18917e-08	-1.68941e-10	-0.759133
37870380	chr19:37870380:C:T	1.0275e-09	-1.6943	-1.51355
37871349	chr19:37871349:T:C	5.10835e-08	-1.50569	2.20418
37871700	chr19:37871700:G:T	1.06119e-08	-1.68941e-10	-0.872994
37871895	chr19:37871895:C:T	6.31981e-09	-1.68941e-10	-1.39128
37872152	chr19:37872152:C:T	8.09045e-09	-1.73426	0.589967
37872191	chr19:37872191:C:A	7.5697e-09	-1.68941e-10	-1.21082
37872199	chr19:37872199:A:G	8.22683e-09	-1.73716	0.609589
37872241	chr19:37872241:G:A	5.33939e-09	-1.64223	0.0823676
37872338	chr19:37872338:G:A	3.20271e-09	-1.46532	-0.605659
37872444	chr19:37872444:G:A	5.32894e-09	-1.65285	0.091029
37873187	chr19:37873187:T:C	6.72613e-09	-1.68941e-10	-1.32897
37874201	chr19:37874201:G:C	6.36876e-09	-1.68941e-10	-1.38357
37874423	chr19:37874423:A:G	5.89324e-09	-1.0375	-0.423671
37874484	chr19:37874484:C:T	1.05955e-08	-1.68941e-10	-0.874542
37874502	chr19:37874502:GAC:G	6.35678e-09	-1.68941e-10	-1.38545
37875018	chr19:37875018:C:T	7.6123e-09	-1.68941e-10	-1.20521
37875055	chr19:37875055:A:G	1.15525e-09	-1.61796	-1.4727
37875078	chr19:37875078:G:T	5.63312e-09	-1.68941e-10	-1.50631
37875254	chr19:37875254:T:C	5.57948e-09	-1.68941e-10	-1.51588
37875256	chr19:37875256:C:G	7.25087e-09	-1.68941e-10	-1.25385
37875566	chr19:37875566:TAA:T	7.03506e-09	-1.68941e-10	-1.28407
37876180	chr19:37876180:G:T	6.76824e-08	-1.68941e-10	0.979853
37876625	chr19:37876625:G:A	5.60881e-09	-1.68941e-10	-1.51064
37876970	chr19:37876970:T:G	1.22781e-08	-1.68941e-10	-0.727157
37877065	chr19:37877065:C:T	6.10129e-09	-1.42647	-4.99793e-10
37877207	chr19:37877207:T:A	7.06538e-09	-1.68941e-10	-1.27977
37877520	chr19:37877520:A:G	1.51698e-08	-1.68941e-10	-0.515667
37877548	chr19:37877548:TG:T	1.11729e-08	-1.68941e-10	-0.821478
37878378	chr19:37878378:T:C	5.89295e-09	-1.68941e-10	-1.46122
37878467	chr19:37878467:G:C	5.96845e-09	-1.68941e-10	-1.44849
37878866	chr19:37878866:A:G	1.0889e-09	-1.75516	-1.39465
37878970	chr19:37878970:C:A	5.22807e-09	-1.58093	-4.99793e-10
37879860	chr19:37879860:G:A	6.87602e-09	-1.74628	0.43935
37880403	chr19:37880403:T:A	7.31528e-09	-1.74886	0.503848
37881537	chr19:37881537:T:C	2.79194e-08	-1.45866	1.55301
37881724	chr19:37881724:G:C	1.57552e-08	-1.68941e-10	-0.477803
37882337	chr19:37882337:C:A	1.09623e-08	-1.68941e-10	-0.840508
37882537	chr19:37882537:T:C	2.73271e-09	-1.20124	-1.02844
37882588	chr19:37882588:G:T	1.41443e-08	-0.585662	-4.99793e-10
37882666	chr19:37882666:G:A	5.00545e-09	-1.62445	-4.99793e-10
37882821	chr19:37882821:G:A	5.21862e-09	-1.58274	-4.99793e-10
37882945	chr19:37882945:T:C	4.12104e-08	-1.68941e-10	0.483717
37883062	chr19:37883062:C:A	7.08066e-09	-1.68941e-10	-1.27761
37883084	chr19:37883084:C:G	6.18699e-09	-1.68941e-10	-1.41252
37883097	chr19:37883097:C:G	6.19769e-09	-1.68941e-10	-1.4108
37883110	chr19:37883110:T:C	9.95889e-10	-1.73867	-1.50042
37883216	chr19:37883216:G:A	1.19233e-09	-1.61187	-1.4472
37883480	chr19:37883480:C:G	6.05639e-09	-1.68941e-10	-1.43386
37883481	chr19:37883481:T:C	1.45447e-08	-1.68941e-10	-0.557744
37883595	chr19:37883595:C:T	1.04197e-08	-1.68941e-10	-0.891278
37884012	chr19:37884012:G:A	4.33856e-09	-1.76743	-4.99793e-10
37884425	chr19:37884425:C:T	5.13142e-09	-1.62644	0.0268527
37884495	chr19:37884495:C:T	7.67595e-09	-1.68941e-10	-1.19688
37884638	chr19:37884638:G:A	1.31832e-08	-0.656027	-4.99793e-10
37884650	chr19:37884650:C:G	3.18048e-09	-1.72745	-0.350494
37884752	chr19:37884752:C:T	3.30152e-09	-1.72682	-0.313766
37884753	chr19:37884753:G:A	1.05223e-09	-1.67193	-1.51213
37885026	chr19:37885026:C:T	1.21525e-09	-1.58349	-1.45654
37885190	chr19:37885190:G:A	1.16136e-09	-1.75672	-1.32867
37885463	chr19:37885463:A:G	3.2796e-09	-1.47725	-0.569999
37885828	chr19:37885828:G:A	6.00225e-09	-1.68941e-10	-1.44284
37886164	chr19:37886164:T:C	5.93516e-09	-1.68941e-10	-1.45408
37886208	chr19:37886208:T:C	9.95515e-10	-1.738	-1.50147
37886743	chr19:37886743:CCTT:C	1.01589e-08	-1.68941e-10	-0.91662
37886770	chr19:37886770:C:T	1.03195e-08	-1.68941e-10	-0.900936
37886924	chr19:37886924:T:C	2.86172e-09	-1.18122	-1.00233
37887132	chr19:37887132:C:T	5.68873e-09	-1.49649	-4.99793e-10
37887899	chr19:37887899:G:C	2.66925e-09	-1.22462	-1.02855
37887908	chr19:37887908:T:C	6.31895e-09	-1.68941e-10	-1.39142
37888029	chr19:37888029:T:C	6.15645e-09	-1.68941e-10	-1.41747
37888806	chr19:37888806:C:T	7.48479e-09	-1.73547	0.513369
37889059	chr19:37889059:C:A	5.26764e-09	-1.57339	-4.99793e-10
37889608	chr19:37889608:G:A	6.12985e-09	-1.68941e-10	-1.4218
37889861	chr19:37889861:G:A	6.78587e-09	-1.68941e-10	-1.32013
37889962	chr19:37889962:C:T	6.11694e-09	-1.68941e-10	-1.42391
37890072	chr19:37890072:G:A	5.59294e-09	-1.68941e-10	-1.51347
37890868	chr19:37890868:T:C	1.03063e-09	-1.72867	-1.47613
37890989	chr19:37890989:C:T	7.22374e-09	-1.68941e-10	-1.2576
37891688	chr19:37891688:C:T	7.7408e-09	-1.74366	0.555196
37891703	chr19:37891703:A:G	7.15898e-09	-1.68941e-10	-1.26661
37891837	chr19:37891837:A:G	6.42102e-09	-1.68941e-10	-1.3754
37893127	chr19:37893127:T:G	4.58031e-08	0.589379	-4.99793e-10
37893757	chr19:37893757:A:C	5.87371e-09	-1.68941e-10	-1.46449
37893781	chr19:37893781:C:G	2.87637e-09	-1.18518	-0.993267
37894049	chr19:37894049:C:T	6.27761e-09	-1.68941e-10	-1.39798
37894100	chr19:37894100:G:A	5.65188e-09	-1.68941e-10	-1.50298
37895489	chr19:37895489:C:T	1.10353e-08	-1.68941e-10	-0.833871
37896438	chr19:37896438:C:CA	6.32873e-09	-1.73718	0.34731
37896750	chr19:37896750:C:G	5.7511e-09	-1.48558	-4.99793e-10
37897165	chr19:37897165:T:G	1.07399e-08	-1.68941e-10	-0.861006
37897194	chr19:37897194:C:T	5.24654e-09	-1.5774	-4.99793e-10
37897334	chr19:37897334:G:A	7.09124e-09	-1.68941e-10	-1.27611
37897453	chr19:37897453:G:T	4.38901e-09	-1.75587	-4.99793e-10
37897662	chr19:37897662:T:C	1.32509e-08	-1.68941e-10	-0.650905
37897840	chr19:37897840:A:G	6.01633e-09	-1.44049	-4.99793e-10
37898434	chr19:37898434:C:T	6.3992e-09	-1.68941e-10	-1.3788
37898819	chr19:37898819:GCT:G	3.05809e-09	-1.43902	-0.678159
37899013	chr19:37899013:T:A	6.70802e-09	-1.64047	0.308805
37900660	chr19:37900660:G:A	2.04614e-09	-1.43213	-1.08688
37901300	chr19:37901300:G:A	5.89134e-09	-1.46149	-4.99793e-10
37901363	chr19:37901363:G:A	6.07098e-09	-1.68941e-10	-1.43145
37901409	chr19:37901409:T:C	1.27866e-09	-1.63496	-1.3542
37901490	chr19:37901490:C:G	1.30802e-09	-1.72733	-1.23912
37901876	chr19:37901876:G:C	5.28682e-09	-1.56976	-4.99793e-10
37902498	chr19:37902498:G:A	7.09566e-09	-1.27549	-4.99793e-10
37902681	chr19:37902681:C:T	1.05837e-09	-1.72511	-1.45313
37903409	chr19:37903409:A:G	2.38064e-08	-0.0650196	-4.99793e-10
37903768	chr19:37903768:A:T	6.05598e-09	-1.68941e-10	-1.43393
37904129	chr19:37904129:C:T	8.43548e-09	-1.10253	-4.99793e-10
37904691	chr19:37904691:T:C	9.84582e-10	-1.73512	-1.51539
37905246	chr19:37905246:A:C	1.04155e-08	-1.68941e-10	-0.891679
37905432	chr19:37905432:C:G	7.26965e-09	-1.68941e-10	-1.25126
37905755	chr19:37905755:A:G	3.71632e-09	-1.6851	-0.23714
37905845	chr19:37905845:T:C	6.38538e-09	-1.68941e-10	-1.38096
37905938	chr19:37905938:TTG:T	3.1982e-08	-1.68941e-10	0.2302
37906573	chr19:37906573:A:G	5.61317e-09	-1.56198	0.0521228
37906644	chr19:37906644:C:G	1.19935e-08	-1.68941e-10	-0.750609
37906748	chr19:37906748:G:T	5.81716e-09	-1.47416	-4.99793e-10
37906863	chr19:37906863:TC:T	3.63464e-09	-1.75457	-0.189889
37906869	chr19:37906869:G:A	1.1892e-08	-1.68941e-10	-0.75911
37906935	chr19:37906935:C:T	6.65567e-09	-1.68941e-10	-1.3395
37906968	chr19:37906968:G:A	1.1669e-08	-1.68941e-10	-0.778033
37907031	chr19:37907031:A:G	6.32365e-08	0.911909	-4.99793e-10
37907094	chr19:37907094:A:G	1.35446e-08	-1.68941e-10	-0.628985
37907439	chr19:37907439:C:T	5.60686e-09	-1.51098	-4.99793e-10
37907950	chr19:37907950:A:G	3.47511e-09	-1.75952	-0.229825
37907995	chr19:37907995:G:T	1.03366e-09	-1.68876	-1.5131
37908821	chr19:37908821:C:T	3.47456e-09	-1.76161	-0.227899
37909290	chr19:37909290:C:T	3.46029e-09	-1.75855	-0.235069
37909396	chr19:37909396:T:C	7.31923e-09	-1.68941e-10	-1.24447
37909428	chr19:37909428:T:C	1.27138e-09	-1.60641	-1.38846
37909519	chr19:37909519:T:G	7.30816e-09	-1.68941e-10	-1.24598
37910120	chr19:37910120:T:C	9.57997e-09	-1.68941e-10	-0.975298
37911095	chr19:37911095:A:G	5.80027e-09	-1.68941e-10	-1.47707
37911534	chr19:37911534:A:T	3.67674e-09	-1.75764	-0.175308
37912159	chr19:37912159:C:T	9.44655e-09	-1.68941e-10	-0.989324
37912459	chr19:37912459:T:C	1.3205e-09	-1.62265	-1.33431
37912740	chr19:37912740:T:C	1.00058e-08	-1.68941e-10	-0.931803
37912779	chr19:37912779:AATTCAC:A	6.14385e-09	-1.68941e-10	-1.41952
37913172	chr19:37913172:G:T	4.84065e-09	-1.65792	-4.99793e-10
37913173	chr19:37913173:A:T	4.84013e-09	-1.65803	-4.99793e-10
37914155	chr19:37914155:T:G	2.95852e-09	-1.61305	-0.537237
37914537	chr19:37914537:T:A	3.87254e-09	-1.75731	-0.123747
37915351	chr19:37915351:C:G	6.51959e-09	-1.68941e-10	-1.36016
37915533	chr19:37915533:C:T	3.91123e-08	-0.267128	0.698593
37915829	chr19:37915829:G:C	3.17079e-09	-1.25318	-0.82781
37916225	chr19:37916225:C:A	5.76267e-09	-1.68941e-10	-1.48357
37916687	chr19:37916687:C:T	9.81408e-10	-1.73949	-1.51425
37916744	chr19:37916744:G:C	9.05379e-09	-1.68941e-10	-1.03179
37918354	chr19:37918354:T:G	5.92644e-09	-1.75897	0.303422
37918953	chr19:37918953:C:T	1.02704e-09	-1.69063	-1.51767
37919211	chr19:37919211:T:C	1.10782e-08	-1.68941e-10	-0.829992
37919568	chr19:37919568:G:A	6.63205e-09	-1.68941e-10	-1.34306
37920249	chr19:37920249:G:A	5.23128e-09	-1.58032	-4.99793e-10
37920260	chr19:37920260:T:C	5.23356e-09	-1.57988	-4.99793e-10
37920450	chr19:37920450:G:T	3.93068e-09	-1.73769	-0.128468
37921233	chr19:37921233:C:T	2.00071e-08	-1.68941e-10	-0.238887
37921439	chr19:37921439:G:A	1.98306e-08	-1.68941e-10	-0.247749
37921470	chr19:37921470:C:A	1.87043e-08	-0.306222	-4.99793e-10
37921663	chr19:37921663:C:T	1.07806e-08	-1.68941e-10	-0.85722
37921697	chr19:37921697:C:T	1.09943e-08	-1.68941e-10	-0.837595
37921841	chr19:37921841:A:G	5.66319e-09	-1.68941e-10	-1.50099
37922133	chr19:37922133:G:A	1.29169e-09	-1.72887	-1.25015
37922136	chr19:37922136:G:A	5.58562e-09	-1.68941e-10	-1.51478
37922190	chr19:37922190:A:G	1.28953e-08	-1.68941e-10	-0.678108
37922381	chr19:37922381:C:A	4.27044e-09	-1.7626	-0.0206546
37922432	chr19:37922432:C:T	1.10696e-08	-0.830771	-4.99793e-10
37922542	chr19:37922542:C:T	1.05873e-09	-1.66694	-1.51096
37923514	chr19:37923514:G:T	1.03177e-09	-1.68481	-1.51889
37923687	chr19:37923687:A:G	1.10719e-08	-1.68941e-10	-0.830562
37923792	chr19:37923792:T:C	3.0714e-09	-1.28686	-0.825977
37924484	chr19:37924484:A:C	3.22154e-09	-1.22642	-0.838691
37924566	chr19:37924566:C:T	3.18567e-09	-1.26007	-0.816245
37924635	chr19:37924635:G:A	5.75705e-09	-1.68941e-10	-1.48455
37924691	chr19:37924691:A:G	6.03876e-09	-1.68941e-10	-1.43677
37924759	chr19:37924759:T:C	3.92676e-09	-1.76706	-0.100098
37924784	chr19:37924784:C:T	5.65084e-09	-1.68941e-10	-1.50317
37925525	chr19:37925525:C:G	1.18935e-08	-0.758978	-4.99793e-10
37925813	chr19:37925813:C:G	3.51338e-09	-1.75708	-0.221312
37925956	chr19:37925956:A:C	1.03482e-09	-1.67965	-1.52109
37926138	chr19:37926138:A:G	2.09297e-08	-1.68941e-10	-0.193802
37926144	chr19:37926144:TC:T	2.17875e-08	-1.40355	1.24991
37926175	chr19:37926175:C:G	5.68774e-09	-1.68941e-10	-1.49666
37926273	chr19:37926273:C:T	2.27153e-08	-1.68941e-10	-0.111933
37926450	chr19:37926450:G:A	1.30194e-08	-1.68941e-10	-0.66853
37926733	chr19:37926733:C:T	1.11208e-08	-1.68941e-10	-0.826154
37926756	chr19:37926756:C:T	2.52202e-09	-1.37985	-0.930067
37926850	chr19:37926850:C:T	1.16395e-08	-1.68941e-10	-0.780567
37926912	chr19:37926912:C:T	8.76404e-09	-1.68941e-10	-1.06432
37927065	chr19:37927065:T:C	5.75418e-09	-1.68941e-10	-1.48505
37927175	chr19:37927175:G:A	6.17224e-09	-1.41491	-4.99793e-10
37927447	chr19:37927447:T:C	7.67303e-09	-1.68941e-10	-1.19726
37927971	chr19:37927971:C:T	3.58467e-09	-1.75994	-0.198371
37928238	chr19:37928238:C:T	3.46684e-09	-1.70778	-0.28395
37928385	chr19:37928385:A:G	1.03544e-09	-1.71857	-1.48158
37928551	chr19:37928551:C:T	5.21845e-09	-1.58277	-4.99793e-10
37928634	chr19:37928634:A:C	5.88636e-09	-1.68941e-10	-1.46234
37928927	chr19:37928927:G:T	1.52398e-09	-1.73112	-1.08253
37929031	chr19:37929031:A:C	5.42581e-09	-1.5438	-4.99793e-10
37929140	chr19:37929140:G:C	1.03681e-09	-1.72696	-1.47186
37929180	chr19:37929180:C:T	1.27748e-08	-1.68941e-10	-0.687499
37929749	chr19:37929749:G:C	8.64879e-09	-1.68941e-10	-1.07755
37929766	chr19:37929766:C:T	1.03869e-09	-1.71664	-1.48037
37929966	chr19:37929966:C:T	3.22179e-09	-1.70778	-0.357258
37930003	chr19:37930003:T:G	4.98849e-09	-1.62784	-4.99793e-10
37930211	chr19:37930211:C:T	5.12598e-09	-1.60065	-4.99793e-10
37931090	chr19:37931090:C:G	3.7438e-09	-1.76289	-0.151983
37931309	chr19:37931309:T:C	3.46377e-09	-1.21577	-0.776848
37931583	chr19:37931583:A:C	3.1738e-09	-1.72635	-0.353696
37931877	chr19:37931877:C:T	6.48452e-09	-1.53361	0.168059
37932114	chr19:37932114:T:C	4.68922e-08	-1.25476	1.86764
37932131	chr19:37932131:C:T	1.30017e-08	-1.68941e-10	-0.669892
37932277	chr19:37932277:G:A	1.40065e-09	-1.74992	-1.14812
37932329	chr19:37932329:C:T	5.80042e-09	-1.68941e-10	-1.47704
37932330	chr19:37932330:G:A	6.76457e-09	-1.68941e-10	-1.32327
37932446	chr19:37932446:GTGGC:G	3.85969e-09	-1.75448	-0.129903
37932604	chr19:37932604:G:A	6.18867e-09	-1.68941e-10	-1.41225
37932645	chr19:37932645:G:A	1.3999e-09	-1.75095	-1.14762
37932960	chr19:37932960:C:T	7.21982e-08	-1.40961	2.45405
37933097	chr19:37933097:C:G	1.35115e-09	-1.65592	-1.2781
37933381	chr19:37933381:C:T	3.47265e-08	0.31253	-4.99793e-10
37933904	chr19:37933904:C:T	5.33747e-09	-1.56022	-4.99793e-10
37933918	chr19:37933918:T:A	3.86528e-09	-1.73124	-0.151695
37934413	chr19:37934413:C:T	3.90143e-09	-1.72769	-0.145945
37934519	chr19:37934519:T:C	1.32917e-08	-1.68941e-10	-0.647837
37934533	chr19:37934533:A:G	5.27448e-09	-1.57209	-4.99793e-10
37934641	chr19:37934641:C:T	4.90358e-09	-1.64501	-4.99793e-10
37935360	chr19:37935360:TTG:T	6.3136e-09	-1.68941e-10	-1.39227
37935428	chr19:37935428:G:A	3.52757e-09	-1.41324	-0.56112
37935795	chr19:37935795:T:C	3.36003e-09	-1.34047	-0.68255
37936345	chr19:37936345:G:A	3.66192e-09	-1.74701	-0.189977
37936888	chr19:37936888:C:A	1.0454e-09	-1.71797	-1.4726
37937374	chr19:37937374:C:G	7.60565e-09	-1.68941e-10	-1.20608
37937497	chr19:37937497:G:A	1.38061e-09	-1.74642	-1.16603
37938765	chr19:37938765:G:A	1.32906e-08	-1.68941e-10	-0.647919
37938824	chr19:37938824:T:C	1.02891e-09	-1.7361	-1.47036
37939500	chr19:37939500:T:G	4.15235e-09	-1.7483	-0.0629955
37939622	chr19:37939622:T:C	1.41491e-09	-1.61188	-1.27603
37940052	chr19:37940052:G:A	5.34489e-09	-1.55883	-4.99793e-10
37940153	chr19:37940153:C:G	1.34679e-08	-1.68941e-10	-0.634662
37940311	chr19:37940311:A:C	4.41003e-09	-1.75109	-4.99793e-10
37940598	chr19:37940598:T:C	1.98459e-08	-1.68941e-10	-0.246975
37941185	chr19:37941185:G:C	5.31166e-09	-1.56507	-4.99793e-10
37941859	chr19:37941859:C:T	5.21493e-09	-1.58345	-4.99793e-10
37941880	chr19:37941880:T:C	5.21142e-09	-1.58412	-4.99793e-10
37942710	chr19:37942710:G:A	6.82932e-09	-1.68941e-10	-1.31375
37942796	chr19:37942796:A:G	3.64317e-09	-1.70125	-0.240872
37942852	chr19:37942852:C:T	1.02711e-08	-0.905635	-4.99793e-10
37943144	chr19:37943144:G:T	5.55401e-09	-1.68941e-10	-1.52045
37944807	chr19:37944807:G:A	5.69106e-09	-1.49608	-4.99793e-10
37944920	chr19:37944920:C:T	3.66166e-09	-1.68376	-0.253294
37944985	chr19:37944985:C:A	7.51415e-09	-1.68941e-10	-1.21818
37945122	chr19:37945122:C:G	3.42984e-09	-1.75894	-0.24352
37945775	chr19:37945775:C:G	2.16568e-08	-1.68941e-10	-0.159655
37946167	chr19:37946167:AT:A	8.62016e-09	-1.68941e-10	-1.08087
37946168	chr19:37946168:T:A	1.29998e-09	-1.71501	-1.25761
37946286	chr19:37946286:C:T	7.33861e-09	-1.24182	-4.99793e-10
37946573	chr19:37946573:TTCTC:T	5.30448e-09	-1.56642	-4.99793e-10
37946584	chr19:37946584:G:A	8.40576e-09	-1.68941e-10	-1.10606
37947558	chr19:37947558:T:A	6.46366e-09	-1.68941e-10	-1.36878
37947898	chr19:37947898:T:G	6.34737e-09	-1.54153	0.154599
37948399	chr19:37948399:T:C	1.42378e-09	-1.60981	-1.27184
37948687	chr19:37948687:A:G	5.22617e-09	-1.58129	-4.99793e-10
37948722	chr19:37948722:A:G	1.0662e-09	-1.71316	-1.45772
37949155	chr19:37949155:C:T	7.95369e-09	-1.68941e-10	-1.16134
37949435	chr19:37949435:G:A	6.59843e-09	-1.68941e-10	-1.34814
37949716	chr19:37949716:C:T	1.34477e-08	-1.68941e-10	-0.636166
37949854	chr19:37949854:G:A	3.38494e-09	-1.74636	-0.269271
37950156	chr19:37950156:T:C	7.05251e-09	-1.68941e-10	-1.28159
37950258	chr19:37950258:T:G	6.29302e-09	-1.69476	0.299228
37950496	chr19:37950496:C:T	2.95784e-09	-1.58218	-0.568329
37950506	chr19:37950506:A:G	1.33944e-08	-1.68941e-10	-0.640133
37951166	chr19:37951166:G:A	7.86739e-09	-1.68941e-10	-1.17225
37951630	chr19:37951630:G:A	2.54136e-09	-1.1975	-1.10478
37952073	chr19:37952073:CT:C	4.80536e-09	-1.66524	-4.99793e-10
37952258	chr19:37952258:A:G	6.89232e-09	-1.68941e-10	-1.30456
37952356	chr19:37952356:A:G	1.93314e-09	-1.76775	-0.808079
37952373	chr19:37952373:T:TA	9.94752e-10	-1.72151	-1.51872
37952410	chr19:37952410:T:G	5.5653e-09	-1.68941e-10	-1.51842
37952900	chr19:37952900:C:T	1.28935e-08	-0.678251	-4.99793e-10
37952919	chr19:37952919:T:A	2.8596e-09	-1.18955	-0.994738
37952986	chr19:37952986:C:G	1.15699e-08	-1.68941e-10	-0.786566
37954084	chr19:37954084:A:T	5.34844e-09	-1.55817	-4.99793e-10
37954085	chr19:37954085:A:T	8.57767e-09	-1.68941e-10	-1.08581
37954304	chr19:37954304:T:C	3.13201e-09	-1.49279	-0.60051
37954346	chr19:37954346:G:A	1.70827e-09	-1.33762	-1.36187
37954492	chr19:37954492:G:A	1.06657e-08	-1.32638	0.458442
37954681	chr19:37954681:C:T	5.34712e-09	-1.55841	-4.99793e-10
37954688	chr19:37954688:A:T	2.82675e-09	-1.13536	-1.06049
37954860	chr19:37954860:G:T	5.58425e-09	-1.68941e-10	-1.51502
37955035	chr19:37955035:C:T	4.92187e-09	-1.64128	-4.99793e-10
37955130	chr19:37955130:A:G	3.13705e-09	-1.10146	-0.990227
37955220	chr19:37955220:C:T	3.65739e-09	-1.58904	-0.349179
37955424	chr19:37955424:GT:G	5.61802e-09	-1.68941e-10	-1.50899
37955448	chr19:37955448:C:T	3.58917e-09	-1.45284	-0.504214
37956035	chr19:37956035:A:G	3.43639e-09	-1.47501	-0.525537
37956186	chr19:37956186:C:T	1.00662e-08	-1.68941e-10	-0.925792
37956385	chr19:37956385:A:G	1.0785e-08	-1.68941e-10	-0.856818
37956410	chr19:37956410:A:T	4.07958e-09	-1.61414	-0.214842
37956470	chr19:37956470:G:T	3.16438e-09	-1.52747	-0.555542
37956680	chr19:37956680:C:T	3.63702e-09	-1.61905	-0.324758
37956834	chr19:37956834:A:G	9.57647e-09	-1.68941e-10	-0.975664
37957528	chr19:37957528:A:G	1.07509e-09	-1.68409	-1.47847
37957591	chr19:37957591:T:C	1.05441e-09	-1.66112	-1.52088
37957834	chr19:37957834:C:G	3.49865e-09	-1.46847	-0.514129
37957953	chr19:37957953:G:A	3.23033e-09	-1.4286	-0.633787
37958074	chr19:37958074:C:T	4.02652e-09	-1.59273	-0.249335
37958607	chr19:37958607:A:G	3.78029e-09	-1.47645	-0.428721
37958690	chr19:37958690:T:C	8.05281e-09	-1.68941e-10	-1.14895
37959696	chr19:37959696:G:A	4.5585e-09	-1.60991	-0.108072
37959859	chr19:37959859:T:C	3.23006e-09	-1.50624	-0.556236
37960341	chr19:37960341:G:A	4.25903e-09	-1.58906	-0.19687
37960528	chr19:37960528:C:T	2.55361e-08	0.00511874	-4.99793e-10
37960971	chr19:37960971:G:T	3.84941e-09	-1.44362	-0.443435
37961895	chr19:37961895:C:T	3.44877e-09	-1.46946	-0.527495
37962142	chr19:37962142:C:T	3.57321e-09	-1.43612	-0.525387
37962713	chr19:37962713:G:A	2.86569e-09	-1.15993	-1.02223
37963070	chr19:37963070:C:T	5.26891e-09	-1.57315	-4.99793e-10
37963092	chr19:37963092:C:T	5.27818e-09	-1.57139	-4.99793e-10
37963375	chr19:37963375:A:G	5.74683e-09	-1.68941e-10	-1.48633
37963385	chr19:37963385:C:CTTGTG	2.17511e-08	-1.68941e-10	-0.155307
37963388	chr19:37963388:G:GCT	2.17511e-08	-1.68941e-10	-0.155307
37963391	chr19:37963391:C:CTCA	2.17511e-08	-1.68941e-10	-0.155307
37964599	chr19:37964599:A:T	5.87759e-09	-1.68941e-10	-1.46383
37964604	chr19:37964604:C:T	8.49827e-09	-1.68941e-10	-1.09511
37964726	chr19:37964726:GA:G	8.81244e-09	-1.05881	-4.99793e-10
37965024	chr19:37965024:A:G	7.17786e-09	-1.26397	-4.99793e-10
37965309	chr19:37965309:T:C	5.45517e-09	-1.53841	-4.99793e-10
37965377	chr19:37965377:A:G	4.65732e-09	-1.70361	0.00707944
37965394	chr19:37965394:T:C	2.43511e-09	-1.32143	-1.02355
37965560	chr19:37965560:T:C	5.33621e-09	-1.56046	-4.99793e-10
37965862	chr19:37965862:G:T	1.16194e-08	-1.68941e-10	-0.782299
37966057	chr19:37966057:T:C	9.95931e-10	-1.71921	-1.51984
37966067	chr19:37966067:CACAG:C	5.63906e-09	-1.68941e-10	-1.50526
37966183	chr19:37966183:A:G	2.13832e-09	-1.24376	-1.23119
37966463	chr19:37966463:C:T	1.12537e-09	-1.61059	-1.50627
37967169	chr19:37967169:G:A	2.93791e-09	-1.52919	-0.628086
37967197	chr19:37967197:T:C	2.3229e-09	-1.29039	-1.10177
37967338	chr19:37967338:C:T	1.06175e-09	-1.66067	-1.51439
37967389	chr19:37967389:G:A	1.01594e-09	-1.69999	-1.51916
37967454	chr19:37967454:A:G	6.82511e-09	-1.68941e-10	-1.31436
37967542	chr19:37967542:G:A	6.90178e-09	-1.68941e-10	-1.30319
37967733	chr19:37967733:A:G	1.01079e-08	-1.68941e-10	-0.92166
37967759	chr19:37967759:A:C	5.82652e-09	-1.546	0.0734517
37967815	chr19:37967815:T:C	2.54389e-08	0.125029	-0.123722
37967897	chr19:37967897:G:A	5.42823e-09	-1.54336	-4.99793e-10
37967952	chr19:37967952:C:T	8.71766e-09	-1.68941e-10	-1.06962
37967962	chr19:37967962:T:TA	2.62592e-09	-1.37251	-0.897035
37968197	chr19:37968197:C:T	9.56574e-09	-1.68941e-10	-0.976785
37968254	chr19:37968254:T:G	3.45974e-09	-1.44473	-0.549053
37968292	chr19:37968292:C:T	5.46992e-09	-1.53571	-4.99793e-10
37968363	chr19:37968363:C:T	5.83301e-09	-1.68941e-10	-1.47144
37968747	chr19:37968747:C:G	5.5801e-09	-1.54219	0.0264204
37968851	chr19:37968851:T:C	5.47591e-09	-1.53203	-0.00257967
37968877	chr19:37968877:G:A	5.50191e-09	-1.51885	-0.0110252
37969383	chr19:37969383:T:C	5.7092e-09	-1.49289	-4.99793e-10
37969474	chr19:37969474:C:T	7.08452e-09	-1.27706	-4.99793e-10
37969730	chr19:37969730:C:T	4.42542e-09	-1.74761	-4.99793e-10
37970157	chr19:37970157:A:C	1.18665e-09	-1.58383	-1.48001
37970190	chr19:37970190:G:A	5.62828e-09	-1.50717	-4.99793e-10
37970565	chr19:37970565:TC:T	7.19731e-09	-1.26127	-4.99793e-10
37970589	chr19:37970589:T:C	3.2456e-09	-1.42734	-0.630335
37970646	chr19:37970646:T:C	9.19242e-09	-1.68941e-10	-1.01659
37971019	chr19:37971019:A:G	1.42936e-09	-1.69355	-1.1842
37971365	chr19:37971365:A:T	3.67589e-08	-1.70173	2.07114
37971473	chr19:37971473:T:G	2.98866e-09	-1.48062	-0.659526
37971517	chr19:37971517:A:G	2.96333e-09	-1.47723	-0.671424
37971627	chr19:37971627:G:A	5.55239e-09	-1.68941e-10	-1.52074
37971637	chr19:37971637:C:T	5.63e-09	-1.68941e-10	-1.50686
37971644	chr19:37971644:C:T	5.50536e-09	-1.52925	-4.99793e-10
37971814	chr19:37971814:G:A	7.07525e-09	-1.27837	-4.99793e-10
37972372	chr19:37972372:A:G	9.12532e-09	-1.68941e-10	-1.02392
37972427	chr19:37972427:G:T	9.13228e-09	-1.68941e-10	-1.02316
37972622	chr19:37972622:T:C	3.09644e-09	-1.59358	-0.511143
37972663	chr19:37972663:C:T	5.63644e-09	-1.50572	-4.99793e-10
37972829	chr19:37972829:T:C	9.31674e-09	-1.68941e-10	-1.00316
37973157	chr19:37973157:C:T	3.41874e-09	-1.60014	-0.405556
37973350	chr19:37973350:C:T	6.67174e-09	-1.68941e-10	-1.33709
37973357	chr19:37973357:C:G	6.79771e-09	-1.68941e-10	-1.31839
37973454	chr19:37973454:C:T	8.23492e-09	-1.68941e-10	-1.12659
37973622	chr19:37973622:C:T	4.73421e-09	-1.68016	-4.99793e-10
37974068	chr19:37974068:G:A	8.66749e-09	-1.68941e-10	-1.07539
37974483	chr19:37974483:T:C	1.16586e-09	-1.7015	-1.38001
37975397	chr19:37975397:A:G	9.05471e-09	-1.68941e-10	-1.03169
37975566	chr19:37975566:A:T	8.80472e-09	-1.68941e-10	-1.05969
37975827	chr19:37975827:G:A	9.00699e-09	-1.68941e-10	-1.03697
37975876	chr19:37975876:G:A	4.48397e-09	-1.73446	-4.99793e-10
37976494	chr19:37976494:G:T	5.55116e-09	-1.68941e-10	-1.52097
37976667	chr19:37976667:T:A	6.24646e-09	-1.68941e-10	-1.40296
37976761	chr19:37976761:CAG:C	6.97518e-09	-1.68941e-10	-1.29261
37977002	chr19:37977002:T:G	1.52458e-09	-1.56663	-1.24662
37977660	chr19:37977660:TG:T	5.44035e-09	-1.48876	-0.0523735
37977918	chr19:37977918:T:A	2.04622e-09	-1.5596	-0.959377
37978043	chr19:37978043:T:C	9.6841e-10	-1.74606	-1.52101
37978444	chr19:37978444:C:A	3.35555e-09	-1.52159	-0.502764
37978589	chr19:37978589:T:C	3.46785e-09	-1.54037	-0.451068
37979430	chr19:37979430:A:G	5.00081e-09	-1.56412	-0.0612579
37979610	chr19:37979610:C:T	1.58571e-08	-1.68941e-10	-0.471356
37979864	chr19:37979864:C:T	5.55073e-09	-1.68941e-10	-1.52104
37979961	chr19:37979961:C:T	7.08355e-09	-1.68941e-10	-1.2772
37979976	chr19:37979976:A:C	4.89156e-09	-1.64746	-4.99793e-10
37980102	chr19:37980102:C:T	9.9351e-09	-0.938899	-4.99793e-10
37980589	chr19:37980589:G:A	5.63528e-09	-1.68941e-10	-1.50593
37980674	chr19:37980674:AC:A	6.27693e-09	-1.46979	0.0717025
37980776	chr19:37980776:A:G	1.58966e-09	-1.70641	-1.06505
37981204	chr19:37981204:G:A	1.68822e-09	-1.60714	-1.10416
37981258	chr19:37981258:C:T	9.35108e-09	-1.68941e-10	-0.999481
37981494	chr19:37981494:G:A	9.54552e-10	-1.76082	-1.52067
37981704	chr19:37981704:C:A	1.10811e-09	-1.76561	-1.36671
37981953	chr19:37981953:G:C	3.78533e-09	-1.7017	-0.202145
37981956	chr19:37981956:C:T	4.67904e-09	-1.5233	-0.168577
37982025	chr19:37982025:G:A	2.10786e-09	-1.74672	-0.742583
37982058	chr19:37982058:A:G	6.04731e-09	-1.68941e-10	-1.43536
37982082	chr19:37982082:A:G	1.38901e-09	-1.60793	-1.29845
37982120	chr19:37982120:T:C	8.04983e-09	-1.68941e-10	-1.14932
37982285	chr19:37982285:G:A	1.55066e-09	-1.67824	-1.11805
37982473	chr19:37982473:G:A	8.82985e-09	-1.68941e-10	-1.05683
37982517	chr19:37982517:G:A	8.21914e-08	-0.0327497	1.20683
37982635	chr19:37982635:A:G	1.90397e-09	-1.63049	-0.96054
37982818	chr19:37982818:C:T	9.74962e-09	-0.957745	-4.99793e-10
37982846	chr19:37982846:G:A	6.11889e-09	-1.68941e-10	-1.42359
37983189	chr19:37983189:C:A	5.99845e-09	-1.68941e-10	-1.44347
37983420	chr19:37983420:G:A	1.01779e-09	-1.74064	-1.4767
37983455	chr19:37983455:T:C	4.27024e-09	-0.264474	-1.51883
37984022	chr19:37984022:C:T	5.81308e-09	-1.68941e-10	-1.47486
37984429	chr19:37984429:A:G	2.42891e-08	-1.47051	1.42556
37984483	chr19:37984483:C:T	4.51626e-09	-1.7307	0.00340852
37984735	chr19:37984735:C:T	1.34389e-09	-1.74494	-1.19447
37984752	chr19:37984752:G:GTGAT	5.55035e-09	-1.68941e-10	-1.52111
37984878	chr19:37984878:T:C	2.87475e-08	-1.68941e-10	0.123579
37984951	chr19:37984951:A:C	8.76838e-08	-0.43942	1.67818
37985366	chr19:37985366:G:A	2.85422e-08	0.11641	-4.99793e-10
37985378	chr19:37985378:T:C	5.64704e-09	-1.68941e-10	-1.50384
37985410	chr19:37985410:T:C	2.36401e-08	-1.68941e-10	-0.0720269
37985589	chr19:37985589:G:A	8.37606e-09	-1.1096	-4.99793e-10
37985593	chr19:37985593:G:A	1.07318e-08	-0.861766	-4.99793e-10
37985743	chr19:37985743:G:C	2.48819e-08	-1.68941e-10	-0.0208305
37985854	chr19:37985854:G:A	5.2459e-08	-1.68941e-10	0.72506
37985962	chr19:37985962:C:T	1.0555e-07	-1.68941e-10	1.42422
37986158	chr19:37986158:C:A	1.73931e-08	-1.68941e-10	-0.378899
37986694	chr19:37986694:G:A	8.98773e-09	-1.03911	-4.99793e-10
37987215	chr19:37987215:A:C	3.26041e-08	-1.75665	2.00611
37987226	chr19:37987226:A:G	9.508e-08	-1.68941e-10	1.31975
37987516	chr19:37987516:C:T	1.37107e-08	-1.68941e-10	-0.616793
37987640	chr19:37987640:C:T	1.83007e-08	-1.6491	1.32107
37987649	chr19:37987649:T:A	1.04963e-07	-1.68941e-10	1.41864
37987825	chr19:37987825:T:C	3.76846e-08	-1.75248	2.14676
37988535	chr19:37988535:A:G	4.50432e-09	-1.76223	0.0322893
37989081	chr19:37989081:G:GTGCC	2.22815e-08	-1.68941e-10	-0.131215
37989187	chr19:37989187:T:C	7.835e-08	-1.68941e-10	1.12621
37989281	chr19:37989281:A:G	7.93897e-08	-1.68941e-10	1.1394
37990004	chr19:37990004:C:T	1.19555e-09	-1.65402	-1.40235
37990135	chr19:37990135:C:T	9.05712e-09	-1.68941e-10	-1.03142
37991787	chr19:37991787:G:A	1.30322e-08	-1.76159	1.09404
37992017	chr19:37992017:A:G	9.01867e-09	-1.68941e-10	-1.03568
37992115	chr19:37992115:A:C	5.91673e-09	-1.68941e-10	-1.45719
37992637	chr19:37992637:T:C	6.34496e-09	-1.67804	0.290726
37993220	chr19:37993220:C:T	6.94686e-09	-1.68941e-10	-1.29668
37993242	chr19:37993242:G:T	2.51263e-07	-1.68941e-10	2.29153
37993249	chr19:37993249:G:A	3.51249e-09	-1.74966	-0.228988
37993480	chr19:37993480:C:T	5.45608e-09	-1.70852	0.170275
37993533	chr19:37993533:G:A	5.32378e-09	-1.72109	0.158304
37993715	chr19:37993715:T:A	5.7442e-09	-1.71597	0.22919
37993722	chr19:37993722:A:G	4.58653e-09	-1.69429	-0.0175633
37993919	chr19:37993919:G:A	5.55104e-09	-1.68941e-10	-1.52099
37994314	chr19:37994314:T:C	1.22724e-08	-1.68941e-10	-0.727617
37994341	chr19:37994341:G:T	6.06232e-09	-1.68941e-10	-1.43288
37994584	chr19:37994584:C:T	6.51789e-09	-1.7462	0.385778
37994632	chr19:37994632:C:T	6.76428e-09	-1.68941e-10	-1.32332
37994825	chr19:37994825:C:T	7.14525e-09	-1.74829	0.47976
37995059	chr19:37995059:G:A	6.94686e-09	-1.68941e-10	-1.29668
37995459	chr19:37995459:A:G	1.41353e-08	-1.68941e-10	-0.586294
37995483	chr19:37995483:C:T	4.79104e-09	-1.66823	-4.99793e-10
37995509	chr19:37995509:A:G	9.85257e-10	-1.7321	-1.51772
37995523	chr19:37995523:C:T	7.49797e-09	-1.68941e-10	-1.22034
37996130	chr19:37996130:A:G	7.84345e-09	-1.73985	0.564553
37996350	chr19:37996350:C:T	2.33337e-08	1.40366	-1.48873
37996378	chr19:37996378:C:T	1.47188e-08	-1.68941e-10	-0.545845
37996433	chr19:37996433:A:G	2.69419e-08	-1.68941e-10	0.0587103
37996745	chr19:37996745:T:G	6.79617e-09	-1.75374	0.435126
37996854	chr19:37996854:G:A	6.8871e-09	-1.68941e-10	-1.30532
37996966	chr19:37996966:C:T	8.75003e-09	-1.73092	0.665005
37997089	chr19:37997089:G:A	5.80532e-09	-1.4762	-4.99793e-10
37997720	chr19:37997720:A:T	5.92072e-09	-1.68941e-10	-1.45652
37997772	chr19:37997772:G:A	7.38046e-09	-1.74729	0.511158
37997788	chr19:37997788:C:T	2.07464e-09	-1.63316	-0.872028
37998171	chr19:37998171:A:T	1.1748e-08	-1.68941e-10	-0.771294
37998454	chr19:37998454:A:G	6.94757e-09	-1.68941e-10	-1.29658
37998668	chr19:37998668:G:T	3.19856e-08	-1.68941e-10	0.230314
37999130	chr19:37999130:A:G	1.68513e-08	-1.68941e-10	-0.410547
37999798	chr19:37999798:A:G	7.51032e-09	-1.68941e-10	-1.21869
38001150	chr19:38001150:G:T	1.90463e-08	-1.68941e-10	-0.288103
38001217	chr19:38001217:A:C	2.02319e-08	-1.68941e-10	-0.227712
38001263	chr19:38001263:C:T	1.60494e-08	-1.68941e-10	-0.459299
38001351	chr19:38001351:C:T	1.15776e-09	-1.69634	-1.39214
38001412	chr19:38001412:C:T	7.257e-09	-1.68941e-10	-1.25301
38001607	chr19:38001607:C:T	9.6014e-09	-1.68941e-10	-0.973064
38001923	chr19:38001923:AAC:A	4.97187e-09	-1.63118	-4.99793e-10
38002209	chr19:38002209:A:C	1.17197e-09	-1.69424	-1.38205
38002225	chr19:38002225:G:A	2.86848e-08	-1.68941e-10	0.121395
38002352	chr19:38002352:C:T	6.98083e-09	-1.68941e-10	-1.29181
38002445	chr19:38002445:C:T	5.71702e-09	-1.49152	-4.99793e-10
38003539	chr19:38003539:T:G	9.05133e-09	-1.68941e-10	-1.03206
38003682	chr19:38003682:G:A	4.98129e-09	-1.62928	-4.99793e-10
38003864	chr19:38003864:G:A	2.81248e-08	-1.76712	1.8688
38004549	chr19:38004549:G:A	4.83887e-09	-1.65829	-4.99793e-10
38004802	chr19:38004802:C:G	1.90406e-08	-1.68941e-10	-0.288399
38005357	chr19:38005357:C:T	4.32088e-09	-1.7513	-0.0202174
38005429	chr19:38005429:T:G	2.32245e-08	-1.68941e-10	-0.0897639
38006218	chr19:38006218:A:G	4.41168e-09	-1.75072	-4.99793e-10
38006648	chr19:38006648:A:G	4.45097e-09	-1.74185	-4.99793e-10
38006682	chr19:38006682:G:T	2.50696e-08	-1.68941e-10	-0.0133179
38006813	chr19:38006813:C:T	5.40368e-09	-1.76765	0.219759
38007093	chr19:38007093:G:A	4.36333e-09	-1.76174	-4.99793e-10
38007914	chr19:38007914:T:C	2.3825e-08	-1.68941e-10	-0.0642361
38008508	chr19:38008508:C:T	2.78472e-08	-1.68941e-10	0.0917594
38008509	chr19:38008509:G:A	1.10334e-08	-1.68941e-10	-0.834049
38009247	chr19:38009247:T:C	4.04741e-08	-1.76756	2.23325
38009814	chr19:38009814:C:T	2.06603e-08	-1.68941e-10	-0.206761
38009843	chr19:38009843:G:A	5.66009e-09	-1.68941e-10	-1.50153
38010063	chr19:38010063:A:G	5.72433e-09	-1.68941e-10	-1.49025
38010699	chr19:38010699:GA:AA	2.28204e-08	-1.68941e-10	-0.10732
38010795	chr19:38010795:G:A	9.59797e-09	-1.68941e-10	-0.973421
38010982	chr19:38010982:C:T	8.33382e-09	-1.68941e-10	-1.11465
38011785	chr19:38011785:T:C	2.81828e-08	-1.68941e-10	0.103739
38011790	chr19:38011790:T:C	2.92158e-08	-1.68941e-10	0.139738
38011853	chr19:38011853:AGAT:A	4.17285e-08	-1.68941e-10	0.496211
38011998	chr19:38011998:C:G	6.35428e-08	-1.68941e-10	0.916741
38012071	chr19:38012071:A:G	2.07232e-08	-1.68941e-10	-0.20372
38012519	chr19:38012519:A:G	1.05102e-09	-1.76825	-1.41696
38012568	chr19:38012568:C:T	1.19267e-09	-1.71912	-1.33966
38013012	chr19:38013012:A:G	1.19998e-09	-1.74553	-1.30714
38013042	chr19:38013042:G:A	2.20917e-08	-1.68941e-10	-0.139771
38013233	chr19:38013233:G:A	6.68622e-09	-1.68941e-10	-1.33492
38013663	chr19:38013663:C:G	6.71433e-09	-1.68941e-10	-1.33073
38014027	chr19:38014027:G:A	8.435e-09	-1.68941e-10	-1.10258
38014397	chr19:38014397:C:T	2.95949e-09	-1.12131	-1.02865
38015029	chr19:38015029:G:A	2.40609e-08	-1.68941e-10	-0.0543847
38016340	chr19:38016340:G:A	5.58326e-09	-1.68941e-10	-1.5152
38016475	chr19:38016475:C:T	1.01526e-09	-1.73201	-1.48782
38016623	chr19:38016623:A:G	6.99e-08	-1.68941e-10	1.01209
38017258	chr19:38017258:T:G	6.88579e-08	-1.68941e-10	0.997072
38017877	chr19:38017877:G:A	1.08609e-08	-1.68941e-10	-0.849801
38017923	chr19:38017923:CCATCACACTAAAAAG:C	7.48526e-08	-1.68941e-10	1.08055
38017939	chr19:38017939:CA:C	4.96799e-09	-1.63196	-4.99793e-10
38018019	chr19:38018019:G:T	5.93449e-09	-1.68941e-10	-1.45419
38018028	chr19:38018028:G:A	7.22052e-08	-1.68941e-10	1.04454
38018814	chr19:38018814:G:A	3.47121e-08	-1.68941e-10	0.312115
38019616	chr19:38019616:A:G	1.3292e-08	-1.38068	0.732871
38019635	chr19:38019635:T:C	1.63718e-08	-1.4256	0.986189
38019929	chr19:38019929:C:T	6.90154e-08	-1.68941e-10	0.999357
38020131	chr19:38020131:C:A	1.07079e-08	-1.68941e-10	-0.863992
38020239	chr19:38020239:A:T	1.91798e-08	-1.68941e-10	-0.281113
38020889	chr19:38020889:C:A	4.68954e-08	-1.07886	1.69181
38021103	chr19:38021103:T:C	3.6124e-08	-1.68941e-10	0.351985
38021655	chr19:38021655:C:T	5.90555e-09	-1.68941e-10	-1.45908
38022139	chr19:38022139:G:A	4.86915e-09	-1.65205	-4.99793e-10
38022562	chr19:38022562:A:G	6.30564e-08	-1.68941e-10	0.909056
38022786	chr19:38022786:G:A	6.01564e-09	-1.68941e-10	-1.44061
38022812	chr19:38022812:G:T	1.42283e-09	-1.45639	-1.42593
38022903	chr19:38022903:T:G	7.72617e-09	-1.68941e-10	-1.19036
38022972	chr19:38022972:C:T	2.03726e-08	-1.68941e-10	-0.22078
38023087	chr19:38023087:G:T	9.3671e-09	-1.68941e-10	-0.997769
38023127	chr19:38023127:C:G	1.94733e-08	-1.68941e-10	-0.265931
38023249	chr19:38023249:C:T	6.15338e-09	-1.68941e-10	-1.41797
38023623	chr19:38023623:G:A	9.46266e-09	-1.68941e-10	-0.987619
38023678	chr19:38023678:C:T	3.63277e-09	-1.30657	-0.638408
38024077	chr19:38024077:G:A	1.30248e-09	-1.49955	-1.47115
38024086	chr19:38024086:G:A	7.22578e-09	-1.68941e-10	-1.25732
38024366	chr19:38024366:C:T	1.00037e-08	-1.68941e-10	-0.932015
38024640	chr19:38024640:G:A	1.16633e-08	-0.664427	-0.114101
38024770	chr19:38024770:C:G	1.88353e-07	-1.68941e-10	2.00335
38025221	chr19:38025221:C:G	1.38009e-07	-1.68941e-10	1.69235
38025358	chr19:38025358:GGTCATC:G	9.628e-08	0.169493	1.16279
38025470	chr19:38025470:A:G	1.49056e-07	-1.68941e-10	1.76935
38025624	chr19:38025624:A:G	1.48098e-07	-1.68941e-10	1.7629
38025742	chr19:38025742:A:T	2.6982e-09	-1.71411	-0.528284
38026496	chr19:38026496:G:A	4.39132e-09	-1.65154	-0.103802
38026747	chr19:38026747:G:A	5.15066e-09	-1.62321	0.0273579
38027829	chr19:38027829:A:C	1.84466e-07	0.761799	1.2207
38027844	chr19:38027844:G:T	2.56614e-08	-1.68941e-10	0.0100155
38028493	chr19:38028493:C:T	1.66409e-07	-1.68941e-10	1.87948
38028768	chr19:38028768:T:C	1.55009e-07	-1.68941e-10	1.80851
38029083	chr19:38029083:A:G	5.77032e-09	-1.48225	-4.99793e-10
38029221	chr19:38029221:A:T	9.4444e-08	-1.68941e-10	1.31303
38029222	chr19:38029222:A:T	1.75519e-07	-1.68941e-10	1.93278
38029284	chr19:38029284:C:T	8.00928e-09	-1.68941e-10	-1.15437
38029292	chr19:38029292:T:C	1.66627e-07	-1.68941e-10	1.88078
38029401	chr19:38029401:C:T	4.23059e-09	-1.6731	-0.119533
38029566	chr19:38029566:T:C	1.14324e-08	0.717393	-1.51591
38029583	chr19:38029583:C:T	1.85284e-07	-1.68941e-10	1.98692
38029684	chr19:38029684:C:T	4.44997e-09	-1.62184	-0.120233
38029850	chr19:38029850:C:T	2.27708e-08	-1.68941e-10	-0.109495
38030120	chr19:38030120:C:CTGGG	5.13791e-08	0.55427	0.149988
38030306	chr19:38030306:G:A	1.41137e-08	-0.770307	0.182479
38030888	chr19:38030888:G:A	1.18443e-08	-0.769942	0.00681339
38031132	chr19:38031132:T:C	1.57188e-07	-1.68941e-10	1.82247
38031167	chr19:38031167:G:A	6.92207e-09	-1.68941e-10	-1.30026
38032016	chr19:38032016:C:T	4.50984e-09	-1.72871	-4.99793e-10
38032332	chr19:38032332:C:T	2.81856e-09	-0.68735	-1.5114
38032566	chr19:38032566:T:C	1.05228e-09	-1.67272	-1.51129
38033648	chr19:38033648:G:A	1.87086e-09	-1.08807	-1.5205
38033951	chr19:38033951:G:A	1.74031e-07	-1.68941e-10	1.92426
38033972	chr19:38033972:T:G	9.36065e-09	-1.56624	0.567777
38033987	chr19:38033987:C:T	9.67665e-08	1.33733	-4.99793e-10
38034128	chr19:38034128:C:T	4.48825e-09	-1.73351	-4.99793e-10
38034165	chr19:38034165:T:G	2.94537e-09	-1.64341	-0.511324
38034429	chr19:38034429:C:G	9.85171e-09	-1.68941e-10	-0.947328
38034651	chr19:38034651:G:C	1.08917e-09	-1.66091	-1.48865
38034763	chr19:38034763:G:A	1.23345e-08	-1.52458	0.802011
38034899	chr19:38034899:G:A	1.31012e-08	-1.66947	1.0072
38035158	chr19:38035158:A:G	1.07682e-09	-1.6705	-1.49046
38035457	chr19:38035457:C:T	1.8634e-06	-1.68941e-10	4.29518
38035985	chr19:38035985:T:C	5.61482e-08	0.227321	0.5657
38036274	chr19:38036274:T:C	3.42797e-09	-1.63052	-0.372488
38036306	chr19:38036306:C:T	7.09386e-09	-1.68941e-10	-1.27574
38036412	chr19:38036412:C:A	5.07482e-09	-1.61068	-4.99793e-10
38036481	chr19:38036481:A:G	1.33333e-08	0.844282	-1.48899
38036613	chr19:38036613:G:A	5.55097e-09	-1.68941e-10	-1.521
38036632	chr19:38036632:C:T	2.36637e-09	-1.19439	-1.17922
38036737	chr19:38036737:C:T	9.22437e-09	-1.68941e-10	-1.01312
38037196	chr19:38037196:C:T	7.21289e-09	-1.68941e-10	-1.2591
38037420	chr19:38037420:G:A	1.13477e-08	-0.773284	-0.0326715
38037671	chr19:38037671:G:A	5.37461e-09	-1.55329	-4.99793e-10
38037690	chr19:38037690:G:A	1.22823e-08	0.752063	-1.47888
38037790	chr19:38037790:T:C	6.40056e-09	-1.68941e-10	-1.37859
38038313	chr19:38038313:C:A	1.25388e-08	-0.765257	0.0591155
38038474	chr19:38038474:C:T	1.11291e-08	-0.89009	0.0646829
38038822	chr19:38038822:TAG:T	8.2216e-09	-1.68941e-10	-1.12821
38039321	chr19:38039321:G:A	4.33082e-08	0.143844	0.389525
38039671	chr19:38039671:G:A	6.2223e-09	-1.74514	0.338303
38039740	chr19:38039740:TC:T	1.03967e-08	0.589856	-1.48334
38039820	chr19:38039820:A:G	5.56003e-09	-1.68941e-10	-1.51937
38039844	chr19:38039844:G:A	5.57569e-09	-1.68941e-10	-1.51656
38039952	chr19:38039952:C:T	1.1393e-08	-0.858494	0.0565228
38040482	chr19:38040482:G:T	1.98716e-09	-1.38783	-1.16043
38040782	chr19:38040782:T:A	2.16002e-09	-1.00994	-1.45492
38040965	chr19:38040965:G:A	1.26684e-08	-1.62663	0.930768
38040984	chr19:38040984:C:T	6.31496e-08	-1.68941e-10	0.910534
38041221	chr19:38041221:C:T	1.10116e-08	-1.68941e-10	-0.836021
38041513	chr19:38041513:G:A	2.0057e-08	-1.68941e-10	-0.236395
38041584	chr19:38041584:AT:A	1.02116e-08	-0.911448	-4.99793e-10
38042228	chr19:38042228:T:C	7.40165e-09	-1.39999	0.166717
38042310	chr19:38042310:TTC:T	5.9729e-09	-1.68941e-10	-1.44774
38042685	chr19:38042685:TG:T	5.55036e-09	-1.68941e-10	-1.52111
38042875	chr19:38042875:G:A	4.94132e-09	-1.63734	-4.99793e-10
38043384	chr19:38043384:T:A	8.0048e-09	-1.37747	0.22254
38043553	chr19:38043553:C:T	2.03482e-09	-1.00376	-1.5208
38043664	chr19:38043664:A:G	2.35645e-08	-1.7344	1.65917
38043680	chr19:38043680:A:G	2.36534e-09	-0.859635	-1.51442
38043837	chr19:38043837:A:G	1.86738e-08	-1.37388	1.06602
38044231	chr19:38044231:C:T	4.35989e-08	-1.59963	2.13969
38044320	chr19:38044320:G:T	5.71373e-08	0.904553	-0.0940696
38044331	chr19:38044331:A:G	2.26997e-09	-0.909197	-1.50601
38045270	chr19:38045270:G:A	6.4496e-09	-1.68941e-10	-1.37095
38045713	chr19:38045713:G:T	6.20533e-09	-1.42412	0.0145597
38045812	chr19:38045812:A:C	1.20585e-08	-1.68941e-10	-0.745202
38046353	chr19:38046353:C:T	9.88767e-10	-1.73047	-1.5158
38046460	chr19:38046460:G:A	6.53998e-09	-1.68941e-10	-1.35704
38046585	chr19:38046585:A:G	1.59913e-08	-1.40253	0.939606
38046684	chr19:38046684:C:T	5.57214e-09	-1.68941e-10	-1.51719
38046825	chr19:38046825:C:T	9.88044e-09	-1.68941e-10	-0.944416
38046948	chr19:38046948:G:T	2.41623e-09	-0.901766	-1.451
38047616	chr19:38047616:G:A	2.53146e-07	-1.68941e-10	2.29899
38047666	chr19:38047666:G:A	7.41816e-08	-1.68941e-10	1.07154
38047718	chr19:38047718:C:T	5.6197e-09	-1.68941e-10	-1.50869
38047938	chr19:38047938:G:A	2.22121e-08	-1.68941e-10	-0.134337
38048159	chr19:38048159:A:G	2.50702e-08	-1.36406	1.35076
38048999	chr19:38048999:T:C	1.80281e-09	-1.59533	-1.0503
38049066	chr19:38049066:G:A	1.42111e-08	-1.35118	0.770234
38049348	chr19:38049348:A:G	1.94147e-08	-1.3778	1.10886
38049395	chr19:38049395:C:T	5.58544e-09	-1.68941e-10	-1.51481
38049772	chr19:38049772:T:C	1.4456e-08	-1.41709	0.853231
38050594	chr19:38050594:G:A	5.61897e-09	-1.68941e-10	-1.50882
38050740	chr19:38050740:C:T	7.77977e-09	-1.68941e-10	-1.18345
38050953	chr19:38050953:A:G	6.67665e-09	-1.38035	0.043994
38051050	chr19:38051050:T:C	1.1803e-08	-1.40824	0.64162
38051432	chr19:38051432:A:G	7.70779e-09	-1.68941e-10	-1.19274
38051627	chr19:38051627:A:C	1.44918e-08	-1.41688	0.85549
38051916	chr19:38051916:G:T	5.825e-08	-1.68941e-10	0.829771
38052254	chr19:38052254:C:T	1.15598e-08	-1.39681	0.609375
38052398	chr19:38052398:G:C	5.97788e-09	-1.68941e-10	-1.44691
38052421	chr19:38052421:C:T	5.13646e-09	-1.59861	-4.99793e-10
38052438	chr19:38052438:T:C	1.08474e-09	-1.76501	-1.38862
38052717	chr19:38052717:G:T	5.55424e-09	-1.68941e-10	-1.52041
38052822	chr19:38052822:T:C	1.13824e-08	-1.41453	0.611624
38052986	chr19:38052986:C:T	1.17594e-08	-1.3896	0.619277
38053263	chr19:38053263:A:C	1.2815e-08	-1.37908	0.694719
38053746	chr19:38053746:G:T	1.10137e-08	-1.44484	0.609003
38053813	chr19:38053813:G:A	7.70692e-09	-1.68941e-10	-1.19285
38053991	chr19:38053991:G:T	1.86275e-09	-1.47811	-1.13481
38054327	chr19:38054327:A:C	1.06049e-08	-1.51145	0.637794
38054332	chr19:38054332:A:T	1.16795e-08	-1.42934	0.652207
38054412	chr19:38054412:G:A	1.10945e-08	-1.44383	0.615315
38054419	chr19:38054419:C:A	1.14308e-08	-1.44071	0.642042
38054463	chr19:38054463:G:A	1.10045e-08	-1.41965	0.582975
38054773	chr19:38054773:G:GCCT	1.2268e-09	-1.6569	-1.37366
38054865	chr19:38054865:G:A	2.28729e-08	-1.19243	1.08741
38055187	chr19:38055187:G:T	1.49564e-08	-1.68941e-10	-0.529832
38055358	chr19:38055358:A:G	1.49479e-08	-1.68941e-10	-0.5304
38055478	chr19:38055478:A:G	1.25599e-05	-1.68941e-10	6.20329
38055514	chr19:38055514:C:A	3.36747e-09	-1.44755	-0.573258
38055518	chr19:38055518:C:G	2.62237e-09	-0.873023	-1.39787
38055616	chr19:38055616:A:G	5.6056e-09	-1.68941e-10	-1.51121
38055733	chr19:38055733:C:T	4.60301e-09	-1.70826	-4.99793e-10
38056634	chr19:38056634:A:C	7.04817e-09	-1.68941e-10	-1.28221
38056637	chr19:38056637:G:A	1.48339e-09	-1.34294	-1.4977
38056866	chr19:38056866:G:A	1.2944e-09	-1.64713	-1.3298
38057019	chr19:38057019:C:T	1.17754e-08	-1.68941e-10	-0.768959
38057320	chr19:38057320:A:G	2.00117e-08	-1.68941e-10	-0.238655
38057565	chr19:38057565:A:G	4.58364e-09	-1.22897	-0.48351
38057638	chr19:38057638:G:A	7.48857e-09	-1.24657	0.0249794
38057658	chr19:38057658:T:C	7.25259e-09	-1.25361	-4.99793e-10
38057707	chr19:38057707:C:T	2.47177e-08	1.37153	-1.39898
38057772	chr19:38057772:G:A	8.94091e-08	-1.68941e-10	1.25825
38057849	chr19:38057849:A:G	4.60737e-06	-1.68941e-10	5.20044
38059648	chr19:38059648:G:C	4.41901e-09	-1.74906	-4.99793e-10
38059663	chr19:38059663:C:T	1.36609e-08	-1.68941e-10	-0.620435
38059753	chr19:38059753:A:G	6.31904e-09	-1.68941e-10	-1.39141
38059934	chr19:38059934:T:C	5.7732e-08	-0.846989	1.66783
38059983	chr19:38059983:C:T	2.12593e-08	-1.68941e-10	-0.178177
38060179	chr19:38060179:T:G	1.14878e-08	-1.68941e-10	-0.793685
38060419	chr19:38060419:T:C	2.76973e-09	-1.04928	-1.16695
38060486	chr19:38060486:G:A	1.50836e-07	3.05541	-1.27419
38060838	chr19:38060838:T:C	2.23756e-08	0.183653	-0.310655
38060853	chr19:38060853:A:G	8.18371e-08	-0.761125	1.93088
38061439	chr19:38061439:A:G	4.28045e-09	-1.23078	-0.550137
38061798	chr19:38061798:G:A	7.26557e-09	-1.55603	0.304201
38061821	chr19:38061821:G:C	5.89021e-09	-1.46168	-4.99793e-10
38061948	chr19:38061948:A:G	3.75678e-09	-1.69316	-0.218252
38061979	chr19:38061979:G:A	6.40575e-08	2.36023	-1.43542
38062119	chr19:38062119:C:T	2.15853e-08	-1.68941e-10	-0.162958
38062154	chr19:38062154:C:A	1.88373e-08	-1.68941e-10	-0.299134
38062194	chr19:38062194:C:T	3.86559e-09	-1.12872	-0.754142
38062566	chr19:38062566:T:C	6.61641e-09	-1.23636	-0.109065
38062626	chr19:38062626:T:A	3.0333e-09	-1.08526	-1.04007
38063269	chr19:38063269:G:A	3.24832e-09	-0.94933	-1.10751
38063417	chr19:38063417:A:G	7.53833e-09	-1.10259	-0.112387
38063664	chr19:38063664:C:T	2.61941e-09	-1.48259	-0.789435
38063724	chr19:38063724:C:G	3.88671e-08	0.778019	-0.352845
38063828	chr19:38063828:T:A	1.13104e-09	-1.59079	-1.52104
38063994	chr19:38063994:T:C	2.9739e-08	0.228071	-0.0705845
38064085	chr19:38064085:A:G	5.86942e-09	-1.18597	-0.279242
38064514	chr19:38064514:T:C	1.13462e-08	0.663756	-1.46985
38064553	chr19:38064553:C:T	3.57159e-09	-1.11776	-0.844205
38064764	chr19:38064764:T:C	1.20579e-08	-1.43813	0.692875
38064818	chr19:38064818:A:G	7.31429e-08	2.3186	-1.26116
38064874	chr19:38064874:A:G	6.67141e-09	-1.68941e-10	-1.33714
38065202	chr19:38065202:C:T	3.02295e-09	-0.895392	-1.23335
38065243	chr19:38065243:C:T	3.63727e-09	-1.10455	-0.839187
38065265	chr19:38065265:C:G	7.80676e-08	2.36137	-1.23877
38065470	chr19:38065470:C:T	3.14171e-08	-1.6672	1.87957
38065655	chr19:38065655:C:A	3.62913e-09	-1.07745	-0.868527
38066184	chr19:38066184:A:T	8.02656e-09	-1.01248	-0.139737
38066403	chr19:38066403:T:A	3.11798e-08	1.00599	-0.801192
38066597	chr19:38066597:G:A	6.8126e-09	-0.975818	-0.340381
38066672	chr19:38066672:C:T	1.55563e-08	1.01925	-1.50976
38066792	chr19:38066792:C:CTCCA	3.47243e-09	-1.1052	-0.884916
38066813	chr19:38066813:A:G	6.27335e-09	-1.68941e-10	-1.39866
38066927	chr19:38066927:CTG:C	9.23744e-09	-1.68941e-10	-1.01171
38067149	chr19:38067149:G:A	6.42903e-09	-1.68941e-10	-1.37415
38067780	chr19:38067780:A:AAAG	4.33535e-09	-1.76817	-4.99793e-10
38067837	chr19:38067837:C:T	1.16826e-08	-0.776877	-4.99793e-10
38068640	chr19:38068640:A:T	3.12828e-09	-1.07259	-1.0219
38068699	chr19:38068699:A:C	9.17644e-08	1.28425	-4.99793e-10
38068850	chr19:38068850:T:C	1.9297e-08	1.05612	-1.33115
38069001	chr19:38069001:C:T	1.30903e-08	-0.6631	-4.99793e-10
38069369	chr19:38069369:T:C	4.93371e-09	-1.63673	-0.00215172
38069486	chr19:38069486:C:G	4.28944e-09	-0.733073	-1.04574
38069933	chr19:38069933:C:T	2.47097e-09	-1.089	-1.24136
38070051	chr19:38070051:C:T	3.1577e-09	-1.28449	-0.800638
38070993	chr19:38070993:A:G	2.34948e-08	-1.68941e-10	-0.0781948
38071063	chr19:38071063:G:A	9.86529e-08	-1.68941e-10	1.35663
38071083	chr19:38071083:G:A	3.34168e-07	-1.68941e-10	2.57667
38071923	chr19:38071923:A:G	7.36455e-09	-1.68941e-10	-1.23829
38072032	chr19:38072032:G:A	5.59979e-09	-1.68941e-10	-1.51224
38072477	chr19:38072477:G:A	1.04078e-08	-1.68941e-10	-0.892413
38072522	chr19:38072522:C:T	7.59465e-09	-0.0595392	-1.14799
38072955	chr19:38072955:A:G	5.36522e-09	-1.00517	-0.549863
38072992	chr19:38072992:G:A	3.45487e-09	-0.874889	-1.1203
38073087	chr19:38073087:C:G	1.53362e-08	-0.504755	-4.99793e-10
38074051	chr19:38074051:A:G	5.57602e-09	-1.68941e-10	-1.5165
38074273	chr19:38074273:T:A	5.13266e-09	-0.990871	-0.608479
38074447	chr19:38074447:C:G	1.026e-08	-1.68941e-10	-0.906715
38074760	chr19:38074760:G:A	8.75511e-09	-1.68941e-10	-1.06534
38074981	chr19:38074981:T:G	3.35528e-09	-0.900845	-1.12359
38075008	chr19:38075008:A:T	8.02305e-09	-1.68941e-10	-1.15265
38075065	chr19:38075065:G:A	1.1234e-08	-1.68941e-10	-0.816029
38075141	chr19:38075141:A:G	3.50498e-08	1.63201	-1.31021
38075147	chr19:38075147:G:GA	6.26431e-09	-1.40011	-4.99793e-10
38075194	chr19:38075194:C:T	5.94174e-09	-1.68941e-10	-1.45297
38075718	chr19:38075718:T:C	6.04592e-09	-0.887864	-0.547725
38075803	chr19:38075803:A:G	1.63402e-07	-1.68941e-10	1.86124
38075909	chr19:38075909:C:T	8.1492e-09	-1.13705	-4.99793e-10
38076063	chr19:38076063:C:T	7.21188e-09	-1.25924	-4.99793e-10
38076146	chr19:38076146:T:A	6.65153e-09	-1.68941e-10	-1.34013
38076360	chr19:38076360:A:T	8.75168e-09	-1.68941e-10	-1.06573
38076430	chr19:38076430:G:A	4.73036e-09	-1.68097	-4.99793e-10
38076431	chr19:38076431:C:T	8.49043e-09	-1.68941e-10	-1.09603
38076454	chr19:38076454:G:A	1.23962e-07	-1.68941e-10	1.585
38076768	chr19:38076768:C:T	3.04507e-08	-1.68941e-10	0.181136
38077121	chr19:38077121:A:G	3.12473e-09	-0.951404	-1.14422
38077165	chr19:38077165:A:C	5.37148e-09	-1.06163	-0.492244
38077251	chr19:38077251:T:G	2.88602e-09	-0.958405	-1.21669
38077269	chr19:38077269:A:G	4.44139e-09	-1.744	-4.99793e-10
38077339	chr19:38077339:T:A	1.02354e-08	-0.69997	-0.209148
38078676	chr19:38078676:G:A	5.57084e-09	-1.68941e-10	-1.51743
38078719	chr19:38078719:G:A	3.05148e-09	-1.70158	-0.417763
38078998	chr19:38078998:A:G	2.91274e-09	-1.01327	-1.15261
38079294	chr19:38079294:C:T	1.09744e-08	-1.68941e-10	-0.83941
38079328	chr19:38079328:G:A	5.57944e-09	-1.68941e-10	-1.51588
38079646	chr19:38079646:C:G	1.10284e-08	-1.68941e-10	-0.8345
38079654	chr19:38079654:C:T	9.14238e-09	-1.68941e-10	-1.02205
38081065	chr19:38081065:G:A	5.647e-09	-1.68941e-10	-1.50385
38081088	chr19:38081088:A:G	2.92668e-09	-0.970146	-1.19096
38081906	chr19:38081906:C:A	2.00049e-07	-1.68941e-10	2.06359
38082428	chr19:38082428:C:T	1.26261e-08	-0.699207	-4.99793e-10
38082499	chr19:38082499:G:T	7.93445e-08	1.13883	-4.99793e-10
38082726	chr19:38082726:G:A	6.92018e-09	-1.68941e-10	-1.30053
38083162	chr19:38083162:T:C	2.90304e-09	-0.973053	-1.19616
38083441	chr19:38083441:T:C	3.14591e-09	-1.45757	-0.631296
38083458	chr19:38083458:T:G	1.14612e-08	-0.796008	-4.99793e-10
38083766	chr19:38083766:G:A	3.00233e-09	-0.984127	-1.15146
38084128	chr19:38084128:GTA:G	1.73773e-09	-1.68539	-0.997001
38084878	chr19:38084878:G:C	1.13611e-08	-1.68941e-10	-0.804781
38084913	chr19:38084913:T:C	2.35153e-07	-1.68941e-10	2.22527
38085018	chr19:38085018:G:A	1.9107e-08	-1.68941e-10	-0.284916
38085466	chr19:38085466:T:C	2.58357e-09	-0.935914	-1.34989
38085707	chr19:38085707:A:T	8.70596e-09	-1.68941e-10	-1.07097
38086105	chr19:38086105:A:G	2.84011e-09	-1.02559	-1.16554
38086230	chr19:38086230:C:T	8.73815e-09	-1.68941e-10	-1.06727
38086372	chr19:38086372:GC:G	1.47931e-07	-1.68941e-10	1.76177
38086558	chr19:38086558:C:A	2.75357e-09	-0.993552	-1.22852
38086598	chr19:38086598:G:A	4.59694e-09	-1.10345	-0.606131
38086637	chr19:38086637:T:G	3.76235e-09	-1.14146	-0.768466
38086695	chr19:38086695:C:G	1.18443e-08	-0.763129	-4.99793e-10
38087369	chr19:38087369:T:TG	8.76897e-08	-1.68941e-10	1.23883
38087386	chr19:38087386:T:C	2.80673e-09	-1.31749	-0.885463
38087587	chr19:38087587:C:A	5.86492e-09	-1.68941e-10	-1.46598
38087674	chr19:38087674:C:G	2.99622e-09	-0.991853	-1.14577
38087846	chr19:38087846:G:A	2.97252e-09	-0.9416	-1.20396
38087901	chr19:38087901:C:A	5.55263e-09	-1.68941e-10	-1.5207
38088042	chr19:38088042:T:G	2.91195e-09	-0.974024	-1.19213
38088645	chr19:38088645:T:C	2.71982e-09	-1.02169	-1.21272
38088974	chr19:38088974:G:A	8.47166e-09	-1.68941e-10	-1.09825
38089011	chr19:38089011:A:G	2.68062e-09	-1.02277	-1.22616
38089531	chr19:38089531:G:A	2.28226e-09	-1.22055	-1.18926
38089887	chr19:38089887:C:T	5.85476e-09	-1.68941e-10	-1.46772
38090650	chr19:38090650:G:C	8.47166e-09	-1.68941e-10	-1.09825
38091223	chr19:38091223:T:TA	7.69745e-09	-1.68941e-10	-1.19408
38091398	chr19:38091398:A:G	1.76372e-08	-1.68941e-10	-0.364965
38091743	chr19:38091743:G:A	4.33579e-09	-1.11435	-0.653721
38092662	chr19:38092662:C:T	2.49313e-07	-1.68941e-10	2.28374
38092732	chr19:38092732:G:C	8.88404e-08	-1.68941e-10	1.25187
38092945	chr19:38092945:C:T	2.65185e-08	-1.68941e-10	0.0428693
38093107	chr19:38093107:C:A	1.1535e-07	-1.68941e-10	1.51299
38093247	chr19:38093247:C:T	1.94341e-08	-1.70666	1.43872
38093438	chr19:38093438:T:C	6.31745e-09	-1.68941e-10	-1.39166
38093557	chr19:38093557:A:G	3.68324e-09	-1.33938	-0.591795
38093573	chr19:38093573:A:G	2.2776e-08	-0.98202	0.872754
38093726	chr19:38093726:G:A	5.2177e-09	-1.58292	-4.99793e-10
38093732	chr19:38093732:A:G	9.45275e-09	-1.68804	0.699371
38093927	chr19:38093927:G:T	2.90338e-09	-1.14061	-1.02849
38094184	chr19:38094184:A:G	5.35292e-09	-1.55733	-4.99793e-10
38094203	chr19:38094203:C:T	1.63356e-08	-1.68941e-10	-0.441625
38094482	chr19:38094482:C:A	2.44861e-08	-0.867011	0.830142
38094495	chr19:38094495:C:T	4.37855e-09	-1.75826	-4.99793e-10
38094550	chr19:38094550:T:C	1.44107e-09	-1.40281	-1.46678
38094746	chr19:38094746:A:G	2.52115e-09	-0.92791	-1.38235
38094748	chr19:38094748:C:T	1.78761e-07	-1.68941e-10	1.95108
38095026	chr19:38095026:A:G	1.19393e-08	-0.945617	0.19048
38095044	chr19:38095044:C:T	1.67023e-07	-1.68941e-10	1.88316
38095543	chr19:38095543:T:C	1.31814e-08	-0.826845	0.170676
38095646	chr19:38095646:C:T	5.695e-09	-1.68941e-10	-1.49538
38095794	chr19:38095794:C:T	2.9308e-09	-0.646246	-1.51345
38096052	chr19:38096052:G:A	1.4307e-08	-1.68941e-10	-0.574226
38096081	chr19:38096081:A:G	2.60406e-09	-0.89463	-1.38327
38096149	chr19:38096149:G:T	1.29241e-08	-0.791817	0.115942
38097160	chr19:38097160:G:C	1.21129e-08	-0.958929	0.218224
38097405	chr19:38097405:T:A	5.57129e-09	-1.69723	0.179884
38097659	chr19:38097659:C:T	9.74317e-10	-1.75892	-1.50207
38097718	chr19:38097718:G:A	1.34942e-08	-1.68941e-10	-0.632713
38098337	chr19:38098337:A:G	2.35575e-09	-0.943583	-1.43453
38098481	chr19:38098481:G:A	2.45996e-08	-0.677212	0.64497
38098529	chr19:38098529:A:G	1.5588e-09	-1.31783	-1.47323
38099091	chr19:38099091:A:G	1.53741e-09	-1.61877	-1.1861
38099279	chr19:38099279:G:A	9.0972e-09	-0.591543	-0.435462
38099329	chr19:38099329:C:T	1.26029e-08	-0.701049	-4.99793e-10
38099748	chr19:38099748:G:A	1.37224e-07	-1.68941e-10	1.68664
38099786	chr19:38099786:G:A	8.44968e-09	-1.68941e-10	-1.10084
38100060	chr19:38100060:T:C	4.46537e-09	-1.73862	-4.99793e-10
38100405	chr19:38100405:A:G	3.85143e-09	-1.00128	-0.885247
38100665	chr19:38100665:A:T	6.11045e-09	-1.68941e-10	-1.42497
38100844	chr19:38100844:G:T	1.12982e-08	-0.810329	-4.99793e-10
38101611	chr19:38101611:G:A	2.12366e-09	-1.46197	-1.01986
38101733	chr19:38101733:A:G	1.60219e-07	-1.68941e-10	1.84157
38102243	chr19:38102243:T:C	4.13688e-09	-0.887233	-0.927798
38102246	chr19:38102246:T:C	4.56277e-09	-0.854864	-0.862178
38102259	chr19:38102259:T:C	4.46723e-09	-0.854882	-0.883324
38102266	chr19:38102266:T:C	4.14304e-09	-0.853068	-0.960474
38102272	chr19:38102272:G:C	4.22724e-09	-0.837358	-0.956065
38102287	chr19:38102287:T:C	4.66322e-09	-0.803328	-0.891939
38102288	chr19:38102288:G:A	4.58122e-09	-0.802411	-0.910598
38102511	chr19:38102511:T:C	7.49049e-09	-1.02082	-0.200517
38102564	chr19:38102564:T:C	1.23476e-09	-1.50755	-1.51655
38102884	chr19:38102884:T:G	1.33938e-09	-1.42335	-1.51942
38103120	chr19:38103120:CTCAA:C	7.57408e-09	-1.68941e-10	-1.21024
38103161	chr19:38103161:T:C	4.05572e-09	-0.908476	-0.926369
38103342	chr19:38103342:T:A	3.51267e-09	-1.05611	-0.922485
38103564	chr19:38103564:G:T	5.68175e-09	-1.68941e-10	-1.49771
38103650	chr19:38103650:C:T	5.36766e-09	-1.55458	-4.99793e-10
38103665	chr19:38103665:C:T	5.56695e-09	-1.68941e-10	-1.51812
38103750	chr19:38103750:C:T	4.8159e-08	-0.72884	1.36838
38103771	chr19:38103771:G:A	4.57868e-08	-1.68941e-10	0.589024
38103935	chr19:38103935:T:A	8.94955e-09	0.10415	-1.14752
38104042	chr19:38104042:C:T	7.62296e-09	-1.20381	-4.99793e-10
38104252	chr19:38104252:G:A	6.2293e-09	-1.68941e-10	-1.40571
38104275	chr19:38104275:C:T	8.04116e-09	-1.1504	-4.99793e-10
38104814	chr19:38104814:AC:A	1.68367e-09	-1.76498	-0.949015
38104825	chr19:38104825:C:T	6.44828e-09	-1.37116	-4.99793e-10
38104851	chr19:38104851:G:A	2.96078e-08	-0.987729	1.1408
38105037	chr19:38105037:A:C	4.27822e-06	-1.68941e-10	5.12632
38105253	chr19:38105253:T:C	8.17864e-09	-0.102923	-1.03052
38105675	chr19:38105675:T:C	9.67854e-09	-1.68941e-10	-0.965061
38106372	chr19:38106372:G:T	3.38483e-06	-1.68941e-10	4.89209
38106447	chr19:38106447:C:T	1.18439e-07	-1.68941e-10	1.53943
38106678	chr19:38106678:T:C	1.00485e-08	-1.68941e-10	-0.927548
38106686	chr19:38106686:C:T	5.60666e-09	-1.68941e-10	-1.51102
38106930	chr19:38106930:AG:A	1.34127e-06	-1.68941e-10	3.9664
38107244	chr19:38107244:C:T	3.09406e-06	-1.68941e-10	4.80227
38107314	chr19:38107314:G:A	3.29561e-06	-1.68941e-10	4.86537
38107889	chr19:38107889:AT:A	5.60417e-09	-1.68941e-10	-1.51146
38107991	chr19:38107991:AG:A	2.98562e-06	-1.68941e-10	4.76659
38107994	chr19:38107994:A:C	3.49387e-06	-1.68941e-10	4.92379
38108004	chr19:38108004:A:G	2.99987e-06	-1.68941e-10	4.77135
38108328	chr19:38108328:T:C	3.07521e-06	-1.68941e-10	4.79616
38109185	chr19:38109185:A:T	3.20442e-06	-1.68941e-10	4.83731
38109336	chr19:38109336:A:G	1.35691e-07	-1.68941e-10	1.67541
38109443	chr19:38109443:A:G	3.72912e-09	-1.09222	-0.826577
38109485	chr19:38109485:T:C	8.01029e-09	-1.68941e-10	-1.15425
38110862	chr19:38110862:G:T	2.37718e-06	-1.68941e-10	4.5387
38110951	chr19:38110951:AG:A	7.54175e-09	-1.18782	-0.0266997
38111030	chr19:38111030:T:G	7.74034e-09	-1.18853	-4.99793e-10
38111088	chr19:38111088:G:A	1.39464e-09	-1.38459	-1.51775
38111403	chr19:38111403:T:C	2.6447e-06	-1.68941e-10	4.64534
38111574	chr19:38111574:G:A	3.88636e-08	1.03767	-0.612588
38111919	chr19:38111919:G:A	1.15782e-08	-1.68941e-10	-0.785849
38112022	chr19:38112022:C:A	5.22319e-09	-1.75735	0.175482
38112025	chr19:38112025:G:A	5.74507e-09	-1.68941e-10	-1.48663
38112267	chr19:38112267:T:C	2.65086e-06	-1.68941e-10	4.64767
38112317	chr19:38112317:C:T	5.95468e-09	-1.45079	-4.99793e-10
38113058	chr19:38113058:G:A	2.6791e-06	-1.68941e-10	4.65826
38113948	chr19:38113948:C:T	9.817e-09	-1.23525	0.284395
38114331	chr19:38114331:G:A	2.85312e-06	-1.68941e-10	4.72119
38114338	chr19:38114338:G:A	1.00608e-08	-1.23193	0.3056
38114474	chr19:38114474:C:T	1.05945e-09	-1.69036	-1.48686
38114756	chr19:38114756:G:A	6.26905e-09	-1.68941e-10	-1.39935
38114796	chr19:38114796:A:G	1.14783e-08	-1.19141	0.396897
38114876	chr19:38114876:C:A	9.86601e-09	-1.68941e-10	-0.945878
38115875	chr19:38115875:C:G	1.07527e-09	-1.65811	-1.50429
38116022	chr19:38116022:G:A	1.16745e-08	-0.777568	-4.99793e-10
38116616	chr19:38116616:G:A	1.11254e-09	-1.63704	-1.49129
38117356	chr19:38117356:A:C	5.82563e-09	-1.28522	-0.187486
38117568	chr19:38117568:G:A	3.26765e-08	-1.68941e-10	0.251683
38117580	chr19:38117580:T:C	2.49611e-06	-1.68941e-10	4.58752
38117754	chr19:38117754:T:C	5.61911e-09	-1.68941e-10	-1.5088
38118339	chr19:38118339:C:T	5.744e-09	-1.43105	-0.0557682
38118357	chr19:38118357:A:G	1.72581e-09	-1.34036	-1.34892
38118911	chr19:38118911:C:CTGTT	1.80227e-09	-1.30944	-1.33649
38119146	chr19:38119146:T:C	5.82713e-06	-1.68941e-10	5.43531
38119902	chr19:38119902:G:A	3.14691e-09	-1.19365	-0.894906
38119992	chr19:38119992:G:A	6.8386e-09	-1.68941e-10	-1.31239
38120081	chr19:38120081:G:A	1.85693e-09	-1.37102	-1.24502
38120185	chr19:38120185:G:A	3.21548e-09	-1.20048	-0.866512
38120241	chr19:38120241:C:T	5.36141e-09	-1.55575	-4.99793e-10
38120485	chr19:38120485:A:C	1.41749e-08	-1.68941e-10	-0.583497
38120852	chr19:38120852:G:A	6.09743e-09	-1.68941e-10	-1.42711
38121987	chr19:38121987:G:A	2.41832e-09	-1.29598	-1.05592
38122189	chr19:38122189:C:CCAA	5.18438e-06	-1.68941e-10	5.31843
38122353	chr19:38122353:C:T	1.07945e-09	-1.64614	-1.51239
38122396	chr19:38122396:C:G	4.25138e-06	-1.68941e-10	5.12003
38122424	chr19:38122424:G:A	1.06405e-09	-1.65813	-1.51476
38122498	chr19:38122498:C:T	2.03697e-08	-1.68941e-10	-0.220923
38122714	chr19:38122714:C:T	9.27512e-09	-1.7565	0.748865
38122803	chr19:38122803:T:G	8.40222e-09	-1.68941e-10	-1.10648
38123684	chr19:38123684:A:G	5.80628e-09	-1.68941e-10	-1.47603
38124251	chr19:38124251:G:A	5.66208e-09	-1.68941e-10	-1.50118
38124674	chr19:38124674:A:G	1.01401e-06	2.39483	1.29186
38124808	chr19:38124808:C:T	8.68759e-09	-1.07308	-4.99793e-10
38124821	chr19:38124821:G:A	1.53766e-08	-1.21386	0.711737
38125349	chr19:38125349:T:TA	1.91815e-07	2.02156	-4.99793e-10
38125393	chr19:38125393:G:A	5.14639e-09	-1.59668	-4.99793e-10
38125746	chr19:38125746:C:T	5.19827e-06	-1.68941e-10	5.32111
38126166	chr19:38126166:G:C	5.39659e-09	-1.5492	-4.99793e-10
38126463	chr19:38126463:G:A	5.17359e-06	-1.68941e-10	5.31635
38126725	chr19:38126725:G:A	9.5594e-09	-0.977448	-4.99793e-10
38127003	chr19:38127003:A:G	6.72723e-06	-1.68941e-10	5.57895
38127006	chr19:38127006:G:A	1.23318e-06	-1.68941e-10	3.88238
38127077	chr19:38127077:A:G	4.41383e-09	-1.75023	-4.99793e-10
38127114	chr19:38127114:T:C	5.16139e-06	-1.68941e-10	5.31399
38127133	chr19:38127133:G:A	2.27141e-09	-1.67392	-0.740655
38127134	chr19:38127134:A:G	5.64774e-06	-1.68941e-10	5.40404
38127268	chr19:38127268:T:C	5.33287e-06	-1.68941e-10	5.34667
38127470	chr19:38127470:G:T	4.94049e-06	-1.68941e-10	5.27025
38127630	chr19:38127630:G:A	4.64846e-09	-1.69844	-4.99793e-10
38127737	chr19:38127737:A:G	8.27881e-09	-1.68941e-10	-1.12127
38128149	chr19:38128149:T:A	5.16004e-06	-1.68941e-10	5.31373
38128461	chr19:38128461:C:T	5.5997e-09	-1.68941e-10	-1.51226
38128508	chr19:38128508:T:G	4.95015e-06	-1.68941e-10	5.2722
38128615	chr19:38128615:GGCCGGGCGCAGTGGCTCAC:G	1.19031e-06	-1.68941e-10	3.847
38128789	chr19:38128789:C:T	1.0213e-07	-1.68941e-10	1.39128
38129058	chr19:38129058:G:A	4.9184e-06	-1.68941e-10	5.26577
38129102	chr19:38129102:A:G	1.81727e-09	-1.21049	-1.42715
38129130	chr19:38129130:G:A	5.0198e-06	-1.68941e-10	5.28617
38129159	chr19:38129159:G:A	8.127e-09	-1.68941e-10	-1.13978
38129495	chr19:38129495:C:T	2.68189e-09	-1.28694	-0.961514
38129496	chr19:38129496:G:A	4.32269e-06	-1.68941e-10	5.13666
38130046	chr19:38130046:G:A	8.77951e-07	-1.68941e-10	3.54262
38130062	chr19:38130062:G:A	5.79809e-06	-1.68941e-10	5.43031
38130192	chr19:38130192:TG:T	6.92543e-09	-1.29977	-4.99793e-10
38130833	chr19:38130833:G:A	8.18949e-08	2.50944	-1.33898
38131483	chr19:38131483:A:G	2.7996e-09	-0.730668	-1.47483
38131522	chr19:38131522:G:A	3.09348e-08	-0.910213	1.10712
38131551	chr19:38131551:T:C	4.0882e-09	-0.553692	-1.27318
38132182	chr19:38132182:G:A	1.18989e-08	-0.969765	0.211239
38132325	chr19:38132325:C:T	5.66745e-09	-0.356845	-1.14339
38132539	chr19:38132539:G:A	6.97997e-09	-0.289319	-1.00261
38132734	chr19:38132734:G:A	5.64151e-09	-1.68941e-10	-1.50482
38133252	chr19:38133252:C:T	1.60727e-08	0.164423	-0.622273
38133585	chr19:38133585:A:G	2.21248e-07	-1.68941e-10	2.16431
38134172	chr19:38134172:C:T	4.37268e-09	-1.7596	-4.99793e-10
38134632	chr19:38134632:A:G	5.82213e-09	-1.68941e-10	-1.47331
38134701	chr19:38134701:T:C	4.10265e-09	-1.60675	-0.21659
38135010	chr19:38135010:C:A	1.00967e-08	-0.955325	0.032565
38135306	chr19:38135306:C:T	1.35296e-08	-0.52876	-0.101331
38135379	chr19:38135379:C:T	5.87466e-09	-1.69483	0.230503
38135468	chr19:38135468:G:A	3.52815e-09	-1.31575	-0.658445
38135520	chr19:38135520:C:T	5.74596e-09	-1.68941e-10	-1.48648
38135677	chr19:38135677:G:A	4.35436e-09	-1.26895	-0.494849
38135855	chr19:38135855:T:C	6.92894e-09	-0.0707066	-1.22856
38136323	chr19:38136323:G:T	1.28922e-06	-1.68941e-10	3.92682
38136370	chr19:38136370:G:A	8.60167e-09	-0.995168	-0.0878478
38136498	chr19:38136498:A:G	1.17717e-09	-1.60502	-1.46684
38136560	chr19:38136560:C:T	4.27453e-09	-1.26983	-0.512473
38136598	chr19:38136598:C:T	1.12095e-08	-0.939633	0.121421
38136640	chr19:38136640:C:T	3.99258e-09	-1.28471	-0.565828
38136649	chr19:38136649:T:C	5.32277e-09	-0.0657385	-1.49724
38136826	chr19:38136826:G:A	4.7801e-09	-0.467487	-1.20302
38137264	chr19:38137264:C:T	2.88725e-09	-0.835759	-1.33891
38137435	chr19:38137435:C:T	1.17075e-06	-1.68941e-10	3.83043
38137913	chr19:38137913:T:C	5.73651e-09	-1.68941e-10	-1.48812
38138141	chr19:38138141:A:T	5.75215e-09	-1.68941e-10	-1.4854
38138387	chr19:38138387:G:A	3.1025e-09	-0.955959	-1.14681
38138486	chr19:38138486:T:C	1.68652e-09	-1.27921	-1.4331
38138810	chr19:38138810:A:C	7.97421e-09	-1.68941e-10	-1.15876
38138990	chr19:38138990:A:T	1.7566e-09	-1.25476	-1.41683
38139103	chr19:38139103:C:T	1.34067e-08	-1.02354	0.384324
38139285	chr19:38139285:G:T	1.07051e-08	-0.929233	0.0649774
38139520	chr19:38139520:G:A	1.74581e-09	-1.27455	-1.40321
38140092	chr19:38140092:TGGGTGGCCATGAACGG:T	4.59507e-09	-1.70999	-4.99793e-10
38140137	chr19:38140137:C:CA	6.18389e-09	-1.68941e-10	-1.41303
38140553	chr19:38140553:T:C	1.75987e-09	-1.27068	-1.39905
38140612	chr19:38140612:G:A	4.45972e-09	-1.73989	-4.99793e-10
38140622	chr19:38140622:A:G	4.94549e-09	-0.139858	-1.49664
38140821	chr19:38140821:G:T	2.97619e-09	-0.972898	-1.17143
38140947	chr19:38140947:A:G	2.29996e-08	-0.433988	0.334491
38141921	chr19:38141921:G:A	7.83224e-09	-1.68941e-10	-1.17672
38142062	chr19:38142062:G:A	4.65904e-09	-0.191032	-1.50513
38142320	chr19:38142320:G:T	5.16263e-09	-1.59353	-4.99793e-10
38142385	chr19:38142385:C:G	6.13504e-09	-1.68941e-10	-1.42096
38142519	chr19:38142519:C:T	9.33962e-09	-1.03904	0.0383283
38143350	chr19:38143350:C:G	2.08118e-09	-1.40557	-1.09647
38143380	chr19:38143380:C:T	1.73086e-09	-1.35184	-1.33452
38143441	chr19:38143441:T:G	7.23333e-09	-0.603108	-0.653165
38143688	chr19:38143688:G:A	6.88487e-09	-1.4215	0.115849
38143834	chr19:38143834:T:C	1.8552e-09	-1.31218	-1.3048
38144134	chr19:38144134:G:A	6.28135e-09	-1.68941e-10	-1.39739
38144254	chr19:38144254:G:T	4.21736e-09	-1.33093	-0.464832
38146026	chr19:38146026:C:A	8.86037e-09	-1.31615	0.262769
38147106	chr19:38147106:A:G	1.84826e-09	-1.29512	-1.32561
38147305	chr19:38147305:C:T	2.45126e-09	-1.26753	-1.07084
38147347	chr19:38147347:G:A	6.24417e-09	-1.40332	-4.99793e-10
38147403	chr19:38147403:T:A	5.09019e-09	-0.161503	-1.44615
38147536	chr19:38147536:A:T	1.82332e-09	-1.29809	-1.33622
38147783	chr19:38147783:G:A	7.44982e-09	-1.19094	-0.0358431
38148046	chr19:38148046:ATAAT:A	7.72386e-09	-1.35299	0.162336
38148149	chr19:38148149:G:A	5.55038e-09	-1.68941e-10	-1.52111
38148278	chr19:38148278:GA:G	1.79805e-08	-1.68941e-10	-0.345688
38148419	chr19:38148419:C:T	9.01647e-09	-1.68941e-10	-1.03592
38149168	chr19:38149168:G:T	6.62376e-09	-1.68941e-10	-1.34431
38149263	chr19:38149263:C:T	2.38919e-09	-1.27337	-1.09064
38149625	chr19:38149625:C:T	4.48397e-09	-1.73446	-4.99793e-10
38150359	chr19:38150359:C:A	1.22849e-08	-1.68941e-10	-0.726606
38150371	chr19:38150371:T:C	4.09899e-06	-1.68941e-10	5.08352
38151404	chr19:38151404:T:C	1.68094e-09	-1.37188	-1.34373
38151601	chr19:38151601:A:G	7.90416e-09	-1.05099	-0.116599
38151825	chr19:38151825:G:A	8.21134e-09	-1.05065	-0.0788028
38152166	chr19:38152166:G:A	9.05183e-08	2.49494	-1.22436
38152234	chr19:38152234:C:T	2.32776e-09	-1.32762	-1.06244
38152899	chr19:38152899:C:T	5.9211e-09	-1.45645	-4.99793e-10
38153134	chr19:38153134:G:A	7.97141e-08	-1.68941e-10	1.14347
38153230	chr19:38153230:A:T	7.12925e-09	0.106342	-1.37711
38153311	chr19:38153311:G:A	1.73487e-09	-1.27287	-1.41117
38153888	chr19:38153888:C:T	2.26117e-09	-1.21897	-1.20012
38154469	chr19:38154469:C:T	8.40687e-09	-1.68941e-10	-1.10592
38155902	chr19:38155902:G:A	7.87583e-09	-1.68941e-10	-1.17117
38156065	chr19:38156065:G:A	5.8057e-09	-0.108019	-1.36811
38156905	chr19:38156905:A:G	1.70557e-09	-1.29744	-1.40363
38157100	chr19:38157100:G:A	5.56045e-09	-1.68941e-10	-1.51929
38157493	chr19:38157493:C:G	4.58057e-09	-1.71315	-4.99793e-10
38157969	chr19:38157969:G:A	7.92438e-09	0.204719	-1.36975
38158430	chr19:38158430:T:C	7.07757e-09	-1.2062	-0.0718399
38158705	chr19:38158705:A:G	6.34823e-09	-1.68941e-10	-1.3868
38159010	chr19:38159010:A:T	5.86491e-09	-1.68941e-10	-1.46599
38159144	chr19:38159144:C:G	1.15198e-08	-1.68941e-10	-0.790907
38160547	chr19:38160547:G:A	3.92179e-09	-0.856614	-1.01181
38160594	chr19:38160594:G:A	1.06865e-08	-1.68941e-10	-0.865994
38160663	chr19:38160663:A:G	6.00859e-09	-1.68941e-10	-1.44178
38161289	chr19:38161289:T:C	1.31867e-08	-0.894957	0.239193
38162322	chr19:38162322:C:T	1.25507e-08	-0.705199	-4.99793e-10
38162353	chr19:38162353:C:T	1.69104e-09	-1.36285	-1.34677
38162457	chr19:38162457:A:C	9.55937e-09	-0.966186	-0.0112653
38162736	chr19:38162736:C:T	4.61042e-09	-1.70665	-4.99793e-10
38162756	chr19:38162756:G:T	1.8715e-09	-1.32817	-1.28006
38162956	chr19:38162956:T:A	4.35623e-09	-1.76337	-4.99793e-10
38162973	chr19:38162973:A:T	6.14659e-09	-1.50579	0.086715
38163027	chr19:38163027:C:T	6.63179e-09	-1.68941e-10	-1.3431
38163404	chr19:38163404:T:C	1.56319e-08	-1.15225	0.666591
38163614	chr19:38163614:G:T	2.68924e-08	0.0568696	-4.99793e-10
38163911	chr19:38163911:A:G	5.23753e-09	-1.59708	0.017958
38164081	chr19:38164081:T:G	4.24825e-08	-1.68941e-10	0.514118
38164177	chr19:38164177:C:T	1.34263e-08	-0.637756	-4.99793e-10
38166473	chr19:38166473:A:G	8.86535e-09	-1.68941e-10	-1.05282
38166490	chr19:38166490:A:C	1.59462e-08	-0.702437	0.236682
38166510	chr19:38166510:A:G	9.82668e-09	-0.701021	-0.248851
38167967	chr19:38167967:G:A	1.75208e-09	-1.31051	-1.36366
38167970	chr19:38167970:C:A	2.48068e-08	-0.0238547	-4.99793e-10
38168260	chr19:38168260:G:A	2.69899e-09	-1.09418	-1.14792
38169017	chr19:38169017:G:T	3.58185e-08	0.343491	-4.99793e-10
38169333	chr19:38169333:G:C	1.63594e-06	-1.68941e-10	4.165
38169475	chr19:38169475:TG:T	5.93274e-08	2.11495	-1.26685
38170352	chr19:38170352:G:A	2.65823e-08	0.0452717	-4.99793e-10
38170417	chr19:38170417:G:A	2.25389e-08	-0.119729	-4.99793e-10
38170588	chr19:38170588:G:A	2.42453e-09	-1.1504	-1.19893
38170840	chr19:38170840:G:A	1.85568e-09	-1.23056	-1.38616
38171042	chr19:38171042:C:A	3.57266e-08	-1.68941e-10	0.340922
38171212	chr19:38171212:G:A	9.50603e-09	-1.68941e-10	-0.983046
38171317	chr19:38171317:A:G	6.66419e-09	-1.68941e-10	-1.33822
38171328	chr19:38171328:C:T	8.05156e-09	-1.68941e-10	-1.14911
38171498	chr19:38171498:T:C	9.61077e-09	-0.972089	-4.99793e-10
38171886	chr19:38171886:A:G	8.27115e-09	-1.68941e-10	-1.1222
38172241	chr19:38172241:A:T	3.01034e-09	-1.28274	-0.850175
38172456	chr19:38172456:G:A	7.32764e-09	-1.68941e-10	-1.24332
38172816	chr19:38172816:A:G	7.02559e-09	-1.68941e-10	-1.28541
38172998	chr19:38172998:AG:A	8.24421e-09	-1.68941e-10	-1.12546
38173196	chr19:38173196:T:C	7.48992e-09	-1.68941e-10	-1.22141
38173220	chr19:38173220:C:A	1.79133e-08	-1.76596	1.41653
38174154	chr19:38174154:G:C	6.48214e-09	-1.68941e-10	-1.36592
38174241	chr19:38174241:G:A	6.60302e-09	-1.68941e-10	-1.34745
38174470	chr19:38174470:A:C	6.42993e-09	-1.68941e-10	-1.37401
38175393	chr19:38175393:G:A	1.5155e-08	-1.68941e-10	-0.516642
38176239	chr19:38176239:C:T	7.02496e-09	0.205595	-1.4911
38176746	chr19:38176746:T:C	9.9427e-09	-0.770337	-0.167798
38177165	chr19:38177165:C:T	2.31052e-08	-0.644102	0.549185
38177189	chr19:38177189:A:G	6.09668e-09	-1.68941e-10	-1.42723
38177276	chr19:38177276:A:G	1.88046e-07	-0.78845	2.79016
38178600	chr19:38178600:C:T	4.2806e-08	0.521706	-4.99793e-10
38178982	chr19:38178982:G:A	2.51332e-08	-0.0107836	-4.99793e-10
38178989	chr19:38178989:C:T	6.22883e-09	-1.68941e-10	-1.40578
38179303	chr19:38179303:G:A	9.86245e-09	-0.0862071	-0.860031
38179476	chr19:38179476:A:G	5.59895e-09	-1.68941e-10	-1.51239
38179815	chr19:38179815:C:G	3.99884e-08	-1.76819	2.22181
38179896	chr19:38179896:G:A	7.31534e-09	-1.245	-4.99793e-10
38179992	chr19:38179992:G:A	7.19635e-09	-1.68941e-10	-1.2614
38180561	chr19:38180561:A:G	5.92715e-09	-1.76585	0.310426
38180796	chr19:38180796:T:C	1.49262e-08	-1.6164	1.08455
38181016	chr19:38181016:T:C	6.26811e-09	-1.68941e-10	-1.3995
38181102	chr19:38181102:G:C	6.2304e-09	-1.68941e-10	-1.40553
38181532	chr19:38181532:C:T	1.69773e-08	-1.74969	1.34659
38181569	chr19:38181569:T:C	6.3758e-09	-1.38246	-4.99793e-10
38181669	chr19:38181669:C:T	1.26023e-08	-1.68941e-10	-0.701096
38181756	chr19:38181756:G:A	1.43984e-07	1.73473	-4.99793e-10
38182354	chr19:38182354:C:T	5.78644e-09	-1.68941e-10	-1.47946
38182713	chr19:38182713:G:A	4.33911e-09	-1.7673	-4.99793e-10
38184051	chr19:38184051:C:T	1.34052e-08	-0.671847	0.032514
38184458	chr19:38184458:G:A	1.2953e-08	0.0143421	-0.687991
38184715	chr19:38184715:C:A	2.77765e-08	-1.68941e-10	0.0892187
38185509	chr19:38185509:C:T	4.34063e-09	-1.76695	-4.99793e-10
38185622	chr19:38185622:C:T	5.66105e-09	-1.68941e-10	-1.50136
38185773	chr19:38185773:C:T	1.26013e-08	-1.68941e-10	-0.701175
38185782	chr19:38185782:G:T	3.55497e-08	-1.68941e-10	0.335958
38186374	chr19:38186374:G:A	1.08724e-08	0.625924	-1.47467
38186542	chr19:38186542:C:T	5.61887e-09	-1.68941e-10	-1.50884
38186724	chr19:38186724:C:A	8.60768e-08	-1.76702	2.98728
38186932	chr19:38186932:A:G	5.87078e-09	-0.345638	-1.11935
38187522	chr19:38187522:C:T	1.34648e-08	0.0266351	-0.661531
38187770	chr19:38187770:A:G	5.65816e-08	-0.876048	1.67676
38187854	chr19:38187854:G:A	1.02474e-07	1.39463	-4.99793e-10
38188182	chr19:38188182:G:T	6.49046e-09	-1.68941e-10	-1.36464
38188780	chr19:38188780:G:A	8.24606e-08	-1.76761	2.94495
38189329	chr19:38189329:A:C	4.33066e-08	-1.61716	2.15049
38189635	chr19:38189635:A:G	8.44493e-09	-1.75427	0.652864
38189999	chr19:38189999:T:C	6.33487e-09	-1.68941e-10	-1.3889
38190241	chr19:38190241:C:T	1.04342e-08	-0.0689874	-0.820894
38190462	chr19:38190462:A:C	1.2005e-08	-1.68941e-10	-0.749652
38190894	chr19:38190894:C:T	6.83077e-09	0.166003	-1.47954
38191346	chr19:38191346:G:A	7.0678e-09	-1.68941e-10	-1.27942
38191739	chr19:38191739:G:GA	9.95733e-08	-0.80813	2.17405
38191913	chr19:38191913:G:A	4.4577e-08	-1.76805	2.33029
38192241	chr19:38192241:C:T	7.24214e-08	-1.68941e-10	1.04753
38192401	chr19:38192401:G:A	6.57966e-09	-1.68941e-10	-1.35099
38192626	chr19:38192626:A:C	1.63748e-08	-1.68941e-10	-0.439228
38192665	chr19:38192665:A:G	3.96739e-08	1.08624	-0.640517
38193170	chr19:38193170:T:C	1.05672e-08	-1.74476	0.867546
38193788	chr19:38193788:TG:T	1.22273e-07	-1.68941e-10	1.57128
38193863	chr19:38193863:G:A	2.26948e-08	-1.68941e-10	-0.112837
38194066	chr19:38194066:G:A	1.11865e-08	-1.68941e-10	-0.820262
38194283	chr19:38194283:G:A	1.13172e-08	0.137692	-0.946345
38194525	chr19:38194525:G:A	6.4659e-09	-1.68941e-10	-1.36843
38194576	chr19:38194576:G:A	1.15628e-08	-1.68941e-10	-0.787176
38194987	chr19:38194987:G:A	9.03263e-09	0.425402	-1.45953
38195397	chr19:38195397:G:A	3.65436e-09	-0.434744	-1.50431
38195632	chr19:38195632:G:A	1.15259e-09	-1.57755	-1.51541
38196732	chr19:38196732:G:A	1.09001e-08	-1.68941e-10	-0.846201
38197006	chr19:38197006:T:C	1.33117e-07	-1.69159	3.34785
38197230	chr19:38197230:C:T	5.56245e-09	-1.68941e-10	-1.51893
38197766	chr19:38197766:A:G	5.84201e-09	-1.68941e-10	-1.4699
38197817	chr19:38197817:C:T	6.43397e-09	-0.751783	-0.621598
38197956	chr19:38197956:C:T	9.6328e-09	-1.68941e-10	-0.969799
38198103	chr19:38198103:G:A	4.33498e-09	-1.76826	-4.99793e-10
38198175	chr19:38198175:C:T	9.8872e-09	-1.68941e-10	-0.943732
38198337	chr19:38198337:G:C	1.27421e-09	-1.75489	-1.23775
38199011	chr19:38199011:C:T	2.27338e-09	-1.64944	-0.76427
38199035	chr19:38199035:G:A	8.0005e-09	-1.68941e-10	-1.15547
38199333	chr19:38199333:G:A	7.26238e-09	-1.68941e-10	-1.25227
38199682	chr19:38199682:C:T	1.04328e-08	-1.68941e-10	-0.890015
38199741	chr19:38199741:T:A	5.78104e-09	-1.68941e-10	-1.48039
38199746	chr19:38199746:A:C	1.40769e-08	-1.68941e-10	-0.590438
38199882	chr19:38199882:G:A	8.36526e-09	-1.68941e-10	-1.11089
38200163	chr19:38200163:C:T	5.55166e-09	-1.68941e-10	-1.52088
38200641	chr19:38200641:T:C	3.60238e-09	-1.76344	-0.189933
38201346	chr19:38201346:G:A	1.1328e-08	-0.807697	-4.99793e-10
38201382	chr19:38201382:G:T	1.15923e-08	-1.68941e-10	-0.784631
38201596	chr19:38201596:C:T	7.27142e-09	-1.68941e-10	-1.25102
38202309	chr19:38202309:C:T	6.98473e-08	1.01134	-4.99793e-10
38202412	chr19:38202412:AC:A	6.28426e-09	-1.68941e-10	-1.39692
38202535	chr19:38202535:C:T	1.14714e-08	-1.68941e-10	-0.795117
38202969	chr19:38202969:T:C	4.49919e-09	-1.73108	-4.99793e-10
38203324	chr19:38203324:A:G	4.13611e-08	-1.76821	2.25558
38203410	chr19:38203410:C:T	3.34507e-08	-1.74106	2.01616
38203470	chr19:38203470:TGCA:T	5.65596e-09	-1.68941e-10	-1.50226
38203659	chr19:38203659:C:T	1.80669e-09	-1.76688	-0.876599
38204305	chr19:38204305:AC:A	6.13054e-09	-1.68941e-10	-1.42169
38204503	chr19:38204503:A:G	4.8553e-09	-1.76781	0.112906
38204555	chr19:38204555:G:A	5.85234e-09	-1.68941e-10	-1.46813
38204622	chr19:38204622:G:A	4.45123e-09	-1.74179	-4.99793e-10
38205297	chr19:38205297:T:TA	4.64762e-09	-1.76795	0.0693312
38205728	chr19:38205728:G:A	5.66338e-09	-1.68941e-10	-1.50095
38206074	chr19:38206074:T:C	1.17427e-09	-1.58762	-1.48671
38206600	chr19:38206600:C:T	1.19662e-07	1.5497	-4.99793e-10
38206953	chr19:38206953:C:T	2.45777e-07	-1.68941e-10	2.26945
38207108	chr19:38207108:G:A	6.01245e-09	-1.68941e-10	-1.44114
38207620	chr19:38207620:C:T	6.44301e-09	0.144853	-1.51683
38208961	chr19:38208961:C:T	1.40808e-07	-1.62209	3.33451
38209346	chr19:38209346:G:A	3.04622e-08	-1.68941e-10	0.181514
38211397	chr19:38211397:G:A	5.76883e-09	-1.68941e-10	-1.4825
38212310	chr19:38212310:G:A	3.22598e-09	-1.40856	-0.655177
38212562	chr19:38212562:C:T	5.07891e-09	-1.60988	-4.99793e-10
38212586	chr19:38212586:G:A	5.5511e-09	-1.68941e-10	-1.52098
38213513	chr19:38213513:G:A	9.09296e-09	-1.0987	0.0712237
38213552	chr19:38213552:A:G	3.14439e-07	-0.661701	3.17752
38213921	chr19:38213921:G:A	2.828e-08	-1.46685	1.57404
38214597	chr19:38214597:T:C	1.86797e-09	-1.20238	-1.40774
38214727	chr19:38214727:C:G	4.36608e-09	-1.76111	-4.99793e-10
38214736	chr19:38214736:T:C	1.10139e-08	-0.234196	-0.60162
38214874	chr19:38214874:T:C	2.07957e-09	-1.57066	-0.932152
38215008	chr19:38215008:G:T	1.78043e-09	-1.39207	-1.26605
38215011	chr19:38215011:T:A	6.44217e-08	2.07052	-1.14004
38215016	chr19:38215016:A:AG	1.83863e-09	-1.34344	-1.28251
38215054	chr19:38215054:T:C	2.85064e-09	-1.14643	-1.041
38215219	chr19:38215219:G:A	6.01863e-09	-1.68941e-10	-1.44011
38215272	chr19:38215272:C:T	1.30375e-08	0.828572	-1.49572
38215277	chr19:38215277:G:A	9.37638e-09	-1.68941e-10	-0.99678
38215288	chr19:38215288:T:C	1.63441e-09	-1.73882	-1.00487
38215540	chr19:38215540:C:T	1.24664e-08	-1.68941e-10	-0.711936
38215731	chr19:38215731:G:A	7.66705e-09	-1.68941e-10	-1.19804
38216246	chr19:38216246:G:A	5.41594e-09	-1.54563	-4.99793e-10
38216349	chr19:38216349:G:A	1.00826e-09	-1.76606	-1.46069
38216657	chr19:38216657:G:T	9.73649e-10	-1.76284	-1.49884
38216699	chr19:38216699:C:T	5.6446e-09	-1.68941e-10	-1.50427
38217689	chr19:38217689:A:C	2.88237e-09	-1.03622	-1.14014
38217758	chr19:38217758:A:C	3.4228e-09	-1.29217	-0.712345
38218330	chr19:38218330:T:C	3.58191e-09	-1.22779	-0.731285
38218512	chr19:38218512:G:C	9.98327e-09	-1.68941e-10	-0.934063
38218928	chr19:38218928:C:T	3.46552e-09	-1.25254	-0.739572
38219247	chr19:38219247:T:C	7.22146e-09	-1.68941e-10	-1.25792
38219383	chr19:38219383:C:T	5.59903e-09	-1.68941e-10	-1.51238
38219394	chr19:38219394:A:G	1.11254e-08	-1.68941e-10	-0.825746
38219909	chr19:38219909:T:G	1.70978e-09	-1.35987	-1.33874
38220061	chr19:38220061:T:C	4.65372e-09	-1.69731	-4.99793e-10
38220817	chr19:38220817:A:G	2.12654e-09	-1.11588	-1.3646
38221366	chr19:38221366:T:C	1.9973e-09	-1.17391	-1.36926
38221506	chr19:38221506:C:G	2.20794e-09	-1.07108	-1.37183
38221578	chr19:38221578:T:C	1.99038e-09	-1.17959	-1.36706
38222026	chr19:38222026:A:G	7.31711e-09	-1.68941e-10	-1.24476
38222928	chr19:38222928:G:A	2.77089e-08	1.60597	-1.51919
38223057	chr19:38223057:T:G	6.27938e-09	-1.68941e-10	-1.3977
38223129	chr19:38223129:C:T	2.18182e-08	-1.68941e-10	-0.152227
38224767	chr19:38224767:G:A	5.58887e-09	-1.68941e-10	-1.5142
38225174	chr19:38225174:G:A	3.17409e-09	-0.5614	-1.51855
38225225	chr19:38225225:C:T	5.84862e-09	-1.68941e-10	-1.46877
38225244	chr19:38225244:C:G	9.2411e-09	-1.68941e-10	-1.01131
38225365	chr19:38225365:G:A	1.79839e-09	-1.17289	-1.47519
38225710	chr19:38225710:G:A	1.23109e-08	-0.724492	-4.99793e-10
38226053	chr19:38226053:G:A	6.53867e-09	-1.35724	-4.99793e-10
38226060	chr19:38226060:T:C	2.66945e-07	-1.74043	4.0925
38226139	chr19:38226139:A:G	5.63442e-09	-1.68941e-10	-1.50608
38226591	chr19:38226591:G:T	5.74189e-09	-1.68941e-10	-1.48719
38226624	chr19:38226624:A:G	1.64976e-08	0.613885	-1.04565
38226738	chr19:38226738:A:G	2.1689e-08	0.902811	-1.06098
38226753	chr19:38226753:T:C	2.07796e-09	-0.989508	-1.51408
38226988	chr19:38226988:A:C	1.18613e-08	0.386509	-1.1482
38226991	chr19:38226991:TC:T	9.65322e-09	0.31193	-1.27961
38226998	chr19:38226998:C:T	3.72959e-08	0.383912	-4.99793e-10
38227870	chr19:38227870:C:G	5.6683e-09	-1.68941e-10	-1.50008
38228212	chr19:38228212:G:A	8.80536e-09	-1.68941e-10	-1.05961
38228486	chr19:38228486:C:T	5.86059e-09	-1.68941e-10	-1.46672
38228518	chr19:38228518:C:T	1.28588e-08	-1.68941e-10	-0.680944
38228769	chr19:38228769:A:G	1.4528e-08	-1.68941e-10	-0.558898
38230398	chr19:38230398:T:C	2.25329e-07	-1.72911	3.9117
38230789	chr19:38230789:A:T	2.20424e-08	-1.68941e-10	-0.142006
38231042	chr19:38231042:G:A	1.48676e-08	0.548499	-1.08429
38231784	chr19:38231784:G:A	8.26801e-09	-1.68941e-10	-1.12258
38231826	chr19:38231826:C:T	1.3557e-08	-1.68941e-10	-0.628066
38232437	chr19:38232437:G:T	5.57401e-09	-1.68941e-10	-1.51686
38232447	chr19:38232447:T:A	9.47354e-09	-1.68941e-10	-0.98647
38232610	chr19:38232610:G:C	7.28142e-09	-1.68941e-10	-1.24965
38233185	chr19:38233185:A:G	1.384e-08	-1.68941e-10	-0.607408
38233990	chr19:38233990:G:A	3.17671e-09	-0.559893	-1.51923
38234021	chr19:38234021:G:A	5.97487e-09	-1.68941e-10	-1.44741
38234390	chr19:38234390:C:T	9.47825e-10	-1.76813	-1.52043
38234907	chr19:38234907:A:T	3.07373e-09	-0.755404	-1.35668
38235028	chr19:38235028:T:A	5.7918e-09	-1.68941e-10	-1.47853
38235219	chr19:38235219:T:C	5.28478e-09	-0.848665	-0.721476
38235371	chr19:38235371:G:C	1.34154e-08	0.880847	-1.51941
38235436	chr19:38235436:A:G	6.77681e-09	0.118018	-1.43948
38236215	chr19:38236215:T:C	4.6619e-09	-1.69555	-4.99793e-10
38236379	chr19:38236379:G:A	1.13241e-08	-1.68941e-10	-0.808041
38236452	chr19:38236452:G:T	6.16029e-09	-1.68941e-10	-1.41685
38237000	chr19:38237000:A:T	1.50598e-08	0.961945	-1.48489
38237004	chr19:38237004:A:G	1.1947e-08	-1.68941e-10	-0.75449
38237062	chr19:38237062:C:T	6.68208e-09	-1.68941e-10	-1.33554
38237176	chr19:38237176:C:T	6.68541e-09	-1.68941e-10	-1.33505
38237514	chr19:38237514:G:A	5.0837e-08	2.11402	-1.42037
38238327	chr19:38238327:C:T	4.58136e-09	-1.71298	-4.99793e-10
38238372	chr19:38238372:G:A	1.05819e-08	-1.68941e-10	-0.875824
38238376	chr19:38238376:A:T	1.03984e-08	-1.68941e-10	-0.893322
38238381	chr19:38238381:A:ACTG	1.05122e-08	-1.68941e-10	-0.882438
38238514	chr19:38238514:C:T	1.17767e-08	-1.68941e-10	-0.768853
38238538	chr19:38238538:T:C	6.52933e-09	-1.68941e-10	-1.35867
38238612	chr19:38238612:AG:A	7.11769e-09	-1.68941e-10	-1.27239
38239149	chr19:38239149:A:G	6.71959e-09	-1.68941e-10	-1.32995
38239418	chr19:38239418:T:A	6.16129e-09	-1.68941e-10	-1.41669
38240793	chr19:38240793:G:A	6.54089e-09	-1.68941e-10	-1.3569
38240800	chr19:38240800:C:T	6.54089e-09	-1.68941e-10	-1.3569
38241022	chr19:38241022:G:A	3.85055e-09	-0.375881	-1.51088
38241049	chr19:38241049:C:T	6.52761e-09	-1.68941e-10	-1.35893
38241611	chr19:38241611:C:T	4.40885e-08	1.18704	-0.635815
38241709	chr19:38241709:T:C	1.37148e-08	0.87597	-1.49247
38241877	chr19:38241877:T:C	2.85037e-08	0.833437	-0.718377
38241943	chr19:38241943:C:T	4.51281e-09	-1.7653	0.0372493
38242440	chr19:38242440:C:T	5.93448e-09	-1.68941e-10	-1.45419
38242523	chr19:38242523:C:T	4.38965e-09	-1.75572	-4.99793e-10
38242813	chr19:38242813:G:A	7.71365e-09	-0.738252	-0.45373
38242905	chr19:38242905:G:A	4.52809e-09	-1.72467	-4.99793e-10
38242933	chr19:38242933:C:A	5.58967e-09	-1.68941e-10	-1.51405
38243003	chr19:38243003:G:A	4.26107e-09	-0.649202	-1.13625
38243115	chr19:38243115:G:A	5.9946e-09	-1.68941e-10	-1.44411
38243409	chr19:38243409:C:T	6.20643e-09	-1.68941e-10	-1.40939
38243753	chr19:38243753:G:A	1.56624e-09	-1.3636	-1.42269
38244035	chr19:38244035:G:C	4.34685e-09	-1.76552	-4.99793e-10
38244400	chr19:38244400:T:TC	2.65288e-09	-1.25538	-1.00395
38244612	chr19:38244612:G:T	4.90532e-09	-1.64465	-4.99793e-10
38244669	chr19:38244669:G:A	1.68558e-09	-1.68127	-1.0316
38244739	chr19:38244739:G:A	2.07983e-07	-1.68941e-10	2.10248
38244818	chr19:38244818:AAATC:A	2.57811e-09	-1.49641	-0.791508
38244946	chr19:38244946:G:A	1.80741e-09	-1.66992	-0.973158
38244973	chr19:38244973:C:T	2.69503e-09	-0.740941	-1.50262
38245164	chr19:38245164:A:T	6.1791e-09	-0.157752	-1.25605
38245308	chr19:38245308:G:C	7.88341e-09	-1.68941e-10	-1.17021
38245328	chr19:38245328:G:A	5.89341e-09	-1.68941e-10	-1.46114
38246910	chr19:38246910:C:G	2.25892e-08	-1.68941e-10	-0.117499
38246992	chr19:38246992:G:A	1.90756e-09	-1.68375	-0.905402
38247495	chr19:38247495:C:A	5.01246e-09	-1.62305	-4.99793e-10
38248220	chr19:38248220:C:T	9.94756e-09	-1.68941e-10	-0.937645
38248388	chr19:38248388:CT:C	1.24938e-09	-1.56274	-1.44958
38248661	chr19:38248661:G:T	4.4881e-09	-1.62344	-0.1101
38248709	chr19:38248709:T:G	7.81051e-09	-1.68941e-10	-1.1795
38249543	chr19:38249543:T:C	5.79546e-09	0.0353664	-1.51326
38249625	chr19:38249625:C:T	1.76012e-08	-1.68941e-10	-0.367004
38249778	chr19:38249778:A:G	5.1615e-09	-1.59023	-0.00352065
38250306	chr19:38250306:A:G	5.46996e-09	-1.58612	0.0504213
38250496	chr19:38250496:G:A	5.6867e-09	-1.61117	0.114326
38250937	chr19:38250937:T:G	5.92424e-09	-1.6053	0.14938
38252178	chr19:38252178:G:A	1.09075e-08	-1.68941e-10	-0.845522
38252206	chr19:38252206:G:A	6.2629e-09	0.095536	-1.49586
38252656	chr19:38252656:C:T	2.52564e-08	-1.64119	1.63529
38252731	chr19:38252731:C:T	1.13147e-09	-1.69468	-1.41678
38252826	chr19:38252826:G:A	5.76432e-09	-1.68941e-10	-1.48329
38252866	chr19:38252866:A:G	3.1368e-08	-1.63755	1.84836
38252951	chr19:38252951:G:T	2.30743e-08	-1.6221	1.52585
38252988	chr19:38252988:G:A	9.14326e-09	-1.68941e-10	-1.02196
38253322	chr19:38253322:A:G	4.68014e-09	-0.423089	-1.26856
38253402	chr19:38253402:G:T	1.3175e-08	-1.68941e-10	-0.656649
38253745	chr19:38253745:T:A	1.16556e-09	-1.70766	-1.37411
38254093	chr19:38254093:A:G	4.21464e-09	-0.535553	-1.26086
38254348	chr19:38254348:AGGGTGGAGTACAAT:A	6.80655e-09	-1.68941e-10	-1.31709
38254525	chr19:38254525:G:A	1.35196e-08	-0.630831	-4.99793e-10
38254526	chr19:38254526:T:A	2.55102e-08	-1.62522	1.62932
38254675	chr19:38254675:T:C	6.15781e-09	-1.41725	-4.99793e-10
38254733	chr19:38254733:G:A	8.51194e-09	-1.68941e-10	-1.0935
38255397	chr19:38255397:T:C	1.24604e-09	-1.68485	-1.33015
38255479	chr19:38255479:T:C	1.00099e-09	-1.76594	-1.46804
38255569	chr19:38255569:T:C	1.08457e-08	-1.69915	0.847952
38256235	chr19:38256235:C:T	5.63195e-09	-1.68941e-10	-1.50652
38256454	chr19:38256454:G:T	9.62801e-10	-1.76376	-1.50912
38256477	chr19:38256477:A:G	3.84816e-09	-0.616981	-1.2704
38256677	chr19:38256677:G:A	1.34315e-09	-1.72398	-1.21598
38256681	chr19:38256681:G:A	1.2047e-09	-1.53342	-1.51532
38256826	chr19:38256826:T:A	1.1635e-08	-1.68941e-10	-0.780953
38256829	chr19:38256829:A:G	1.22391e-08	-1.68941e-10	-0.730333
38257070	chr19:38257070:G:T	4.55014e-09	-1.71981	-4.99793e-10
38257403	chr19:38257403:T:G	9.71917e-10	-1.76503	-1.49842
38257630	chr19:38257630:C:T	2.08568e-09	-1.08102	-1.41886
38258273	chr19:38258273:G:A	3.68938e-09	-0.507942	-1.42157
38258817	chr19:38258817:C:T	6.38928e-09	-1.38035	-4.99793e-10
38259125	chr19:38259125:C:CA	9.7571e-10	-1.76458	-1.49498
38259354	chr19:38259354:A:G	9.81594e-10	-1.76733	-1.48622
38259460	chr19:38259460:G:C	3.84813e-09	-0.525447	-1.36194
38260731	chr19:38260731:C:T	2.92446e-08	0.140723	-4.99793e-10
38260830	chr19:38260830:G:C	9.82794e-10	-1.76405	-1.48827
38261414	chr19:38261414:A:G	6.64776e-09	-1.34069	-4.99793e-10
38261626	chr19:38261626:A:C	4.34273e-09	-1.76647	-4.99793e-10
38261701	chr19:38261701:A:G	1.46561e-09	-1.62061	-1.23208
38261809	chr19:38261809:G:C	1.18812e-09	-1.69149	-1.37111
38262091	chr19:38262091:A:G	1.06606e-08	-1.68941e-10	-0.868415
38262342	chr19:38262342:A:G	1.08705e-08	-1.34611	0.497186
38262366	chr19:38262366:C:G	5.66888e-09	-0.103181	-1.3968
38262577	chr19:38262577:G:A	5.61364e-09	-1.68941e-10	-1.50977
38262745	chr19:38262745:C:T	1.0732e-09	-1.76086	-1.40347
38262970	chr19:38262970:C:T	4.53501e-09	-1.72315	-4.99793e-10
38262985	chr19:38262985:T:C	4.8207e-09	-0.219889	-1.44216
38263036	chr19:38263036:A:C	1.07681e-09	-1.6781	-1.48287
38263761	chr19:38263761:T:C	4.34808e-09	-1.76524	-4.99793e-10
38264308	chr19:38264308:G:A	1.05624e-09	-1.67323	-1.50702
38264366	chr19:38264366:G:A	1.21936e-09	-1.53679	-1.49986
38264369	chr19:38264369:C:G	5.92547e-09	-1.68941e-10	-1.45571
38264766	chr19:38264766:C:G	1.10872e-09	-1.66045	-1.47131
38265104	chr19:38265104:A:G	1.48151e-09	-1.37406	-1.46785
38265458	chr19:38265458:T:C	6.3293e-09	-1.68941e-10	-1.38978
38265750	chr19:38265750:G:C	1.22279e-09	-1.5535	-1.48033
38266372	chr19:38266372:C:A	1.14466e-09	-1.65849	-1.44138
38266481	chr19:38266481:C:A	1.12924e-09	-1.65331	-1.46012
38266504	chr19:38266504:C:T	5.88182e-09	-1.68941e-10	-1.46311
38266532	chr19:38266532:T:C	2.88483e-09	-1.76421	-0.411296
38267150	chr19:38267150:A:G	4.97366e-09	-0.348222	-1.2826
38267183	chr19:38267183:TCTGA:T	4.36418e-09	-1.76154	-4.99793e-10
38267360	chr19:38267360:T:C	2.43208e-07	-1.68941e-10	2.25894
38267481	chr19:38267481:C:T	6.15686e-09	-1.68941e-10	-1.41741
38267500	chr19:38267500:G:A	2.93507e-08	-0.806725	0.951067
38268090	chr19:38268090:A:G	2.26846e-09	-1.76381	-0.652064
38268302	chr19:38268302:A:G	2.3017e-09	-1.76457	-0.636756
38268378	chr19:38268378:T:G	2.24019e-09	-1.76391	-0.664498
38268463	chr19:38268463:T:C	1.36888e-09	-1.47123	-1.44976
38268540	chr19:38268540:T:C	2.08259e-09	-1.28194	-1.21942
38268976	chr19:38268976:A:G	4.3925e-09	-1.75508	-4.99793e-10
38269735	chr19:38269735:C:T	2.30054e-09	-1.7645	-0.637332
38269771	chr19:38269771:G:A	4.33587e-09	-1.76805	-4.99793e-10
38269851	chr19:38269851:T:C	1.66577e-08	-1.68941e-10	-0.4221
38270052	chr19:38270052:G:A	1.82278e-09	-1.29849	-1.33612
38270057	chr19:38270057:G:C	3.03335e-09	-0.962637	-1.16267
38270523	chr19:38270523:T:C	1.61085e-09	-1.29994	-1.45827
38270632	chr19:38270632:C:T	6.31313e-09	-1.68941e-10	-1.39234
38271097	chr19:38271097:T:C	1.91582e-09	-1.07186	-1.51297
38271417	chr19:38271417:A:G	3.7126e-09	-1.41171	-0.511528
38272365	chr19:38272365:G:A	2.4506e-09	-0.822106	-1.51653
38272500	chr19:38272500:G:A	1.5131e-09	-1.48299	-1.33783
38273057	chr19:38273057:A:G	4.39521e-09	-1.75446	-4.99793e-10
38273268	chr19:38273268:C:G	9.39313e-09	-1.68941e-10	-0.994995
38273321	chr19:38273321:T:C	6.22034e-09	-1.68941e-10	-1.40715
38273652	chr19:38273652:C:T	1.10316e-08	-1.68941e-10	-0.834207
38273985	chr19:38273985:C:G	6.98331e-09	-1.68941e-10	-1.29145
38274060	chr19:38274060:G:A	4.37317e-09	-1.75948	-4.99793e-10
38274432	chr19:38274432:C:T	2.39019e-09	-0.926702	-1.4369
38274980	chr19:38274980:G:A	4.41459e-09	-1.75006	-4.99793e-10
38275068	chr19:38275068:T:C	1.10395e-08	-1.68941e-10	-0.833491
38275316	chr19:38275316:A:G	1.44576e-09	-1.35267	-1.51367
38275417	chr19:38275417:T:C	1.99656e-09	-1.6038	-0.939742
38275484	chr19:38275484:C:T	4.34118e-09	-1.76683	-4.99793e-10
38276470	chr19:38276470:T:C	2.22996e-09	-0.978797	-1.45419
38276510	chr19:38276510:C:T	1.05827e-08	0.192216	-1.06797
38276925	chr19:38276925:C:T	5.30113e-09	-0.201029	-1.36602
38277110	chr19:38277110:G:A	5.78644e-09	-1.68941e-10	-1.47946
38277468	chr19:38277468:G:C	2.07188e-09	-1.56477	-0.941742
38277627	chr19:38277627:C:T	4.64252e-09	-1.69972	-4.99793e-10
38279022	chr19:38279022:G:A	1.24042e-08	-1.68941e-10	-0.716937
38280443	chr19:38280443:T:C	1.37741e-09	-1.39652	-1.51825
38280535	chr19:38280535:G:A	2.02419e-09	-1.61346	-0.916338
38280727	chr19:38280727:GGTC:G	2.27419e-09	-1.59694	-0.81641
38281214	chr19:38281214:G:A	6.32149e-09	-1.68941e-10	-1.39102
38281277	chr19:38281277:T:A	2.82611e-09	-1.54302	-0.653053
38281437	chr19:38281437:C:T	1.45499e-09	-1.35182	-1.50816
38281841	chr19:38281841:T:C	2.27025e-09	-0.968053	-1.44703
38281869	chr19:38281869:C:T	6.29114e-09	-1.68941e-10	-1.39583
38281906	chr19:38281906:A:G	2.74325e-08	-1.65932	1.73607
38281981	chr19:38281981:T:C	6.47296e-09	-1.68941e-10	-1.36734
38282338	chr19:38282338:T:C	2.17479e-09	-1.53338	-0.924657
38282426	chr19:38282426:C:T	1.12463e-09	-1.63999	-1.47752
38282834	chr19:38282834:G:T	2.30846e-08	-1.68941e-10	-0.0958088
38282882	chr19:38282882:T:C	2.25485e-09	-1.01501	-1.40687
38283326	chr19:38283326:A:G	2.55814e-09	-0.966932	-1.32876
38283804	chr19:38283804:T:C	6.307e-09	-1.68941e-10	-1.39331
38283982	chr19:38283982:C:T	2.0535e-09	-1.05062	-1.46481
38284024	chr19:38284024:G:T	1.57207e-09	-1.53784	-1.24474
38285147	chr19:38285147:G:C	6.97075e-09	-1.68941e-10	-1.29325
38285367	chr19:38285367:T:G	2.09775e-08	-1.68941e-10	-0.191524
38286041	chr19:38286041:C:T	5.91106e-09	-1.68941e-10	-1.45815
38286463	chr19:38286463:G:T	5.62557e-09	-1.68941e-10	-1.50765
38286507	chr19:38286507:T:C	3.32312e-09	-0.76742	-1.26665
38286669	chr19:38286669:G:C	1.75968e-09	-1.15004	-1.5198
38286797	chr19:38286797:G:A	2.20259e-09	-1.01215	-1.43318
38287086	chr19:38287086:T:C	2.21409e-09	-0.996687	-1.44344
38287112	chr19:38287112:C:T	2.8993e-09	-1.53544	-0.635069
38287336	chr19:38287336:C:T	2.67112e-08	-1.40865	1.45876
38287439	chr19:38287439:T:C	2.17736e-09	-1.01919	-1.43767
38287977	chr19:38287977:A:G	1.23379e-09	-1.58315	-1.44174
38288284	chr19:38288284:C:T	4.92093e-09	-1.64148	-4.99793e-10
38288852	chr19:38288852:A:C	6.81074e-09	-1.68941e-10	-1.31647
38289216	chr19:38289216:C:T	2.41968e-08	-1.46177	1.41302
38289272	chr19:38289272:A:G	1.75848e-09	-1.15005	-1.52047
38289578	chr19:38289578:G:A	4.3682e-09	-1.76062	-4.99793e-10
38289716	chr19:38289716:C:T	6.33791e-09	-1.68941e-10	-1.38842
38291377	chr19:38291377:C:T	1.19765e-09	-1.58032	-1.47429
38291782	chr19:38291782:C:T	9.54008e-09	-1.68941e-10	-0.979471
38292823	chr19:38292823:G:A	1.37502e-08	-1.45679	0.842867
38293329	chr19:38293329:A:G	4.34097e-09	-1.76687	-4.99793e-10
38293805	chr19:38293805:T:C	1.8383e-09	-1.58956	-1.03657
38293859	chr19:38293859:A:AC	4.358e-09	-1.76296	-4.99793e-10
38293910	chr19:38293910:C:T	2.10019e-09	-1.61938	-0.873565
38293992	chr19:38293992:C:T	1.29683e-08	-1.68941e-10	-0.672464
38294277	chr19:38294277:C:T	3.9588e-09	-1.20014	-0.658894
38294821	chr19:38294821:A:G	1.21044e-08	-1.68941e-10	-0.741402
38295034	chr19:38295034:G:A	1.42278e-09	-1.38221	-1.50014
38295341	chr19:38295341:G:A	4.82975e-09	-1.51537	-0.144808
38295600	chr19:38295600:G:A	7.7399e-09	-1.68941e-10	-1.18858
38296480	chr19:38296480:G:A	1.13965e-09	-1.58783	-1.51642
38296531	chr19:38296531:A:G	3.11491e-08	0.203813	-4.99793e-10
38297066	chr19:38297066:A:G	2.00721e-09	-1.58262	-0.955604
38297325	chr19:38297325:A:G	1.35953e-09	-1.54587	-1.38196
38297534	chr19:38297534:T:C	4.64046e-09	-1.70016	-4.99793e-10
38297614	chr19:38297614:C:T	1.21243e-08	-1.31552	0.575756
38298102	chr19:38298102:G:A	1.12388e-08	-1.68941e-10	-0.8156
38298107	chr19:38298107:A:G	1.12357e-08	-1.68941e-10	-0.815877
38298572	chr19:38298572:G:A	4.96419e-09	-0.164028	-1.4687
38298609	chr19:38298609:G:A	2.14768e-09	-1.61727	-0.853309
38299995	chr19:38299995:A:C	2.02788e-09	-1.01219	-1.5158
38300762	chr19:38300762:G:A	8.41935e-09	-1.68941e-10	-1.10444
38300973	chr19:38300973:G:A	9.15155e-09	-1.68941e-10	-1.02105
38301532	chr19:38301532:T:C	4.49348e-09	-0.401147	-1.3312
38301913	chr19:38301913:C:T	2.03208e-08	0.406716	-0.630045
38302005	chr19:38302005:G:A	3.50025e-08	1.83959	-1.51915
38302202	chr19:38302202:CA:C	1.22007e-09	-1.53245	-1.50362
38302274	chr19:38302274:A:G	6.51852e-09	-1.68941e-10	-1.36033
38302433	chr19:38302433:C:G	1.34801e-06	-0.132448	4.10386
38302587	chr19:38302587:C:T	7.85152e-09	-1.14421	-0.0300548
38302745	chr19:38302745:G:A	1.17549e-09	-1.57765	-1.49564
38302817	chr19:38302817:T:G	4.33553e-09	-1.76813	-4.99793e-10
38302956	chr19:38302956:G:C	2.82659e-09	-1.25086	-0.945041
38303243	chr19:38303243:A:T	4.37207e-09	-1.75974	-4.99793e-10
38303728	chr19:38303728:T:C	3.62509e-07	-0.0513681	2.70944
38303768	chr19:38303768:T:G	5.6865e-09	-1.68941e-10	-1.49688
38303983	chr19:38303983:C:T	8.24821e-09	-1.68941e-10	-1.12498
38303984	chr19:38303984:C:T	5.59193e-09	-1.68941e-10	-1.51365
38304110	chr19:38304110:G:A	8.0547e-09	-1.14872	-4.99793e-10
38304146	chr19:38304146:T:G	6.02031e-09	-1.14709	-0.292746
38304190	chr19:38304190:C:A	1.03826e-08	-1.68941e-10	-0.894846
38304255	chr19:38304255:T:C	3.67499e-09	-0.560313	-1.37311
38304334	chr19:38304334:C:T	9.8133e-09	-0.951235	-4.99793e-10
38304519	chr19:38304519:G:A	1.38655e-08	-1.12103	0.515465
38304871	chr19:38304871:C:T	1.23672e-08	-1.68941e-10	-0.719928
38305091	chr19:38305091:G:A	7.20953e-09	-1.25957	-4.99793e-10
38305294	chr19:38305294:C:T	6.20586e-09	-1.68941e-10	-1.40948
38305646	chr19:38305646:A:G	1.89639e-09	-1.08197	-1.51305
38305743	chr19:38305743:A:G	2.48116e-09	-1.60172	-0.724529
38305932	chr19:38305932:G:A	2.92752e-09	-0.998236	-1.16258
38305938	chr19:38305938:T:TC	2.23233e-09	-1.24124	-1.19069
38306403	chr19:38306403:G:T	4.5174e-09	-1.32664	-0.400399
38306549	chr19:38306549:A:G	7.85946e-09	0.325118	-1.49837
38306684	chr19:38306684:A:T	1.13051e-08	-1.68941e-10	-0.809722
38307306	chr19:38307306:G:C	4.28163e-07	0.365701	2.45883
38307388	chr19:38307388:C:T	1.08269e-08	-0.0524052	-0.800532
38307446	chr19:38307446:T:C	2.17186e-08	0.942961	-1.09976
38307586	chr19:38307586:G:A	6.84529e-09	-1.31141	-4.99793e-10
38308169	chr19:38308169:G:A	6.24653e-09	-1.40295	-4.99793e-10
38308311	chr19:38308311:A:G	1.00011e-07	-1.68941e-10	1.37031
38308434	chr19:38308434:G:A	6.68618e-09	-1.68941e-10	-1.33493
38309076	chr19:38309076:G:A	6.7695e-09	-1.68941e-10	-1.32255
38309525	chr19:38309525:C:T	2.18087e-08	0.247506	-0.40017
38309720	chr19:38309720:C:T	5.19853e-09	-1.5866	-4.99793e-10
38310647	chr19:38310647:C:T	1.62274e-08	0.367418	-0.815692
38310777	chr19:38310777:C:T	1.16147e-08	-0.782699	-4.99793e-10
38311160	chr19:38311160:G:A	2.8913e-09	-0.652212	-1.52106
38312219	chr19:38312219:A:G	6.49358e-09	-0.250591	-1.11357
38312349	chr19:38312349:C:G	4.0078e-09	-0.997196	-0.849534
38312660	chr19:38312660:G:A	1.53345e-08	-0.504869	-4.99793e-10
38312690	chr19:38312690:C:G	6.15377e-09	-1.68941e-10	-1.41791
38312786	chr19:38312786:C:T	1.22887e-08	-1.68941e-10	-0.726294
38312829	chr19:38312829:C:T	5.97719e-09	-1.68941e-10	-1.44702
38312998	chr19:38312998:C:A	7.65432e-09	-1.68941e-10	-1.1997
38313056	chr19:38313056:G:A	1.71224e-08	1.11578	-1.51036
38313578	chr19:38313578:A:G	1.83967e-08	1.1461	-1.4689
38314263	chr19:38314263:C:T	9.40979e-09	-1.68941e-10	-0.993223
38315065	chr19:38315065:C:T	4.37549e-09	-1.75896	-4.99793e-10
38315691	chr19:38315691:G:C	2.22504e-08	0.989893	-1.1225
38316234	chr19:38316234:C:T	9.69851e-09	-1.68941e-10	-0.963
38316262	chr19:38316262:T:C	7.58771e-09	-1.68941e-10	-1.20844
38316395	chr19:38316395:C:G	3.19632e-08	0.335127	-0.105515
38316544	chr19:38316544:G:A	2.14352e-08	1.31907	-1.489
38316850	chr19:38316850:A:G	1.36781e-09	-1.41936	-1.5024
38316901	chr19:38316901:T:C	2.17317e-08	-0.882172	0.725969
38317173	chr19:38317173:C:T	2.3032e-08	-0.0980895	-4.99793e-10
38317507	chr19:38317507:T:C	7.83874e-09	-1.68941e-10	-1.17589
38317864	chr19:38317864:A:G	3.5865e-08	1.6137	-1.26891
38317865	chr19:38317865:A:C	3.31657e-08	1.64045	-1.37391
38317872	chr19:38317872:A:G	4.29451e-08	1.80913	-1.28418
38317893	chr19:38317893:T:C	2.83681e-08	-0.76154	0.871833
38318430	chr19:38318430:C:T	1.36754e-09	-1.40965	-1.51231
38318719	chr19:38318719:C:A	7.99882e-09	-0.323318	-0.83236
38319003	chr19:38319003:C:A	5.03638e-09	-1.61829	-4.99793e-10
38320104	chr19:38320104:C:G	1.05166e-08	-0.882019	-4.99793e-10
38320513	chr19:38320513:T:C	1.0416e-08	-0.178964	-0.712663
38322410	chr19:38322410:G:C	2.24416e-08	0.253698	-0.377755
38323269	chr19:38323269:G:A	8.82296e-08	1.24497	-4.99793e-10
38323898	chr19:38323898:A:G	6.95217e-09	-1.29592	-4.99793e-10
38323911	chr19:38323911:G:A	6.21737e-09	-1.68941e-10	-1.40763
38324046	chr19:38324046:A:G	1.26811e-09	-1.75313	-1.24432
38324104	chr19:38324104:T:A	6.60004e-09	-1.68941e-10	-1.3479
38324130	chr19:38324130:A:G	8.78147e-09	-1.68941e-10	-1.06233
38324383	chr19:38324383:G:C	9.02603e-09	-1.68941e-10	-1.03486
38324577	chr19:38324577:A:G	1.58046e-09	-1.35646	-1.4208
38324584	chr19:38324584:G:A	5.80723e-09	-1.68941e-10	-1.47587
38324732	chr19:38324732:G:A	1.89825e-08	-0.645035	0.35358
38324843	chr19:38324843:T:C	1.10658e-08	0.635939	-1.46705
38325092	chr19:38325092:A:G	5.33322e-09	-1.56102	-4.99793e-10
38326169	chr19:38326169:G:A	6.91915e-09	-1.68941e-10	-1.30068
38326312	chr19:38326312:G:A	1.42257e-09	-1.39633	-1.48618
38326336	chr19:38326336:T:C	2.97794e-09	-0.929065	-1.21467
38326687	chr19:38326687:C:T	3.67616e-07	-1.68941e-10	2.67207
38326719	chr19:38326719:C:T	4.66821e-09	-1.6942	-4.99793e-10
38326723	chr19:38326723:C:T	1.39848e-09	-1.42515	-1.47444
38326774	chr19:38326774:G:A	5.76829e-09	-1.68941e-10	-1.4826
38326846	chr19:38326846:T:C	5.49897e-09	-1.26012	-0.270291
38327304	chr19:38327304:G:A	5.17506e-09	-1.59112	-4.99793e-10
38327593	chr19:38327593:C:T	1.28115e-08	-0.684627	-4.99793e-10
38327659	chr19:38327659:C:T	1.08526e-08	-1.14719	0.296616
38328078	chr19:38328078:G:A	6.81742e-09	-1.68941e-10	-1.31549
38328111	chr19:38328111:T:C	4.95816e-09	-1.25631	-0.377628
38328285	chr19:38328285:C:T	1.05621e-08	-1.17431	0.296616
38328458	chr19:38328458:A:G	5.1446e-09	-1.26009	-0.336936
38328610	chr19:38328610:AAGGAGGATCGCTTGAGGCC:A	1.63193e-08	0.178541	-0.621168
38328664	chr19:38328664:G:A	5.8551e-09	-1.68941e-10	-1.46766
38328870	chr19:38328870:GAA:G	8.33458e-09	-1.68941e-10	-1.11456
38328994	chr19:38328994:GA:G	6.21434e-09	-1.68941e-10	-1.40811
38329356	chr19:38329356:A:C	5.88218e-09	-1.68941e-10	-1.46305
38329439	chr19:38329439:A:T	5.80801e-09	-1.68941e-10	-1.47573
38329831	chr19:38329831:T:C	5.87273e-09	-1.68941e-10	-1.46465
38329888	chr19:38329888:C:T	2.31606e-08	-0.572343	0.479823
38330195	chr19:38330195:G:A	5.8746e-09	-1.68941e-10	-1.46434
38330297	chr19:38330297:C:T	6.01778e-09	-1.68941e-10	-1.44025
38330401	chr19:38330401:G:T	1.04957e-08	-1.20043	0.316425
38330450	chr19:38330450:C:T	5.88733e-09	-1.68941e-10	-1.46217
38330834	chr19:38330834:T:C	1.16456e-08	-1.20431	0.424265
38330968	chr19:38330968:G:A	5.70882e-09	-1.68941e-10	-1.49296
38331026	chr19:38331026:T:C	5.8756e-09	-1.68941e-10	-1.46416
38331057	chr19:38331057:C:T	9.2844e-09	0.513766	-1.5204
38331069	chr19:38331069:G:A	1.13763e-08	-1.13155	0.328112
38331088	chr19:38331088:A:T	5.87752e-09	-1.68941e-10	-1.46384
38331199	chr19:38331199:G:A	2.04929e-09	-1.21926	-1.29822
38331397	chr19:38331397:G:A	6.05875e-09	-1.68941e-10	-1.43347
38331620	chr19:38331620:G:A	4.42583e-09	-1.74752	-4.99793e-10
38331668	chr19:38331668:C:T	8.41185e-09	-1.68941e-10	-1.10533
38331919	chr19:38331919:G:T	6.22879e-09	-1.68941e-10	-1.40579
38331988	chr19:38331988:C:T	8.46242e-09	-1.68941e-10	-1.09934
38332063	chr19:38332063:A:T	6.31577e-09	-1.68941e-10	-1.39192
38332155	chr19:38332155:C:T	6.30797e-09	-1.68941e-10	-1.39316
38332227	chr19:38332227:T:C	8.22123e-09	-1.68941e-10	-1.12825
38332348	chr19:38332348:T:C	5.88388e-09	-1.68941e-10	-1.46276
38332562	chr19:38332562:T:G	1.09594e-08	0.680312	-1.52108
38332631	chr19:38332631:CA:C	6.05415e-09	-1.68941e-10	-1.43423
38332653	chr19:38332653:T:C	5.89377e-09	-1.68941e-10	-1.46108
38332948	chr19:38332948:C:A	5.84855e-09	-1.68941e-10	-1.46878
38333054	chr19:38333054:G:A	5.16581e-09	-1.59291	-4.99793e-10
38333145	chr19:38333145:C:T	5.86e-09	-1.68941e-10	-1.46682
38333331	chr19:38333331:C:A	6.40639e-09	-1.39968	0.0220039
38333365	chr19:38333365:A:G	5.88506e-09	-1.68941e-10	-1.46256
38333380	chr19:38333380:A:G	5.8909e-09	-1.68941e-10	-1.46156
38333704	chr19:38333704:G:A	1.1421e-08	-1.15397	0.354449
38333941	chr19:38333941:C:T	1.48871e-08	0.932608	-1.46708
38333993	chr19:38333993:A:G	2.36281e-09	-1.08013	-1.29499
38334316	chr19:38334316:T:C	5.8111e-09	-1.68941e-10	-1.4752
38334454	chr19:38334454:A:G	5.75226e-09	-1.25335	-0.232031
38334484	chr19:38334484:G:T	6.9435e-09	-1.68941e-10	-1.29717
38334520	chr19:38334520:C:T	6.97073e-09	-1.68941e-10	-1.29325
38334678	chr19:38334678:G:A	5.81314e-09	-1.68941e-10	-1.47485
38334807	chr19:38334807:T:G	2.35402e-08	-0.535571	0.459308
38334881	chr19:38334881:A:G	5.78849e-09	-1.68941e-10	-1.4791
38334949	chr19:38334949:C:T	6.69603e-09	-1.68941e-10	-1.33346
38335447	chr19:38335447:T:A	1.79752e-09	-1.13892	-1.50965
38335683	chr19:38335683:C:T	1.10067e-08	-1.76342	0.926956
38336190	chr19:38336190:G:A	5.95176e-09	-1.68941e-10	-1.45129
38336307	chr19:38336307:T:C	4.00243e-09	-0.343626	-1.50445
38336812	chr19:38336812:A:G	1.60404e-09	-1.24782	-1.51462
38336839	chr19:38336839:AGGC:A	1.58197e-09	-1.26262	-1.51368
38336990	chr19:38336990:G:A	1.34767e-09	-1.44391	-1.49269
38337160	chr19:38337160:T:C	1.55545e-09	-1.27887	-1.51434
38337165	chr19:38337165:A:G	1.56674e-09	-1.2718	-1.51418
38337320	chr19:38337320:T:C	2.47429e-08	-0.493083	0.466651
38337321	chr19:38337321:C:A	8.55222e-09	-1.68941e-10	-1.08878
38337649	chr19:38337649:G:A	2.05979e-08	-1.68941e-10	-0.209782
38337828	chr19:38337828:C:T	8.54482e-09	-1.68941e-10	-1.08965
38337869	chr19:38337869:A:C	1.65504e-09	-1.23918	-1.49196
38338015	chr19:38338015:C:T	5.97992e-09	-1.68941e-10	-1.44656
38338107	chr19:38338107:G:A	8.52081e-09	-1.68941e-10	-1.09246
38338124	chr19:38338124:A:C	6.33331e-09	-1.68941e-10	-1.38915
38338296	chr19:38338296:C:T	5.76804e-09	-1.68941e-10	-1.48264
38338306	chr19:38338306:G:A	5.98313e-09	-1.68941e-10	-1.44603
38338373	chr19:38338373:C:T	7.60992e-09	-1.76629	0.560772
38338444	chr19:38338444:G:A	1.76614e-08	-1.68941e-10	-0.363594
38338457	chr19:38338457:G:A	5.9754e-09	-1.68941e-10	-1.44732
38338976	chr19:38338976:C:T	1.39374e-08	-0.226872	-0.373529
38339311	chr19:38339311:C:T	8.53468e-09	-1.68941e-10	-1.09084
38339357	chr19:38339357:G:C	3.42466e-09	-0.714021	-1.28995
38339359	chr19:38339359:T:G	3.42935e-09	-0.715	-1.2876
38339816	chr19:38339816:C:G	8.35472e-09	-1.68941e-10	-1.11215
38340146	chr19:38340146:G:A	4.34269e-09	-1.76648	-4.99793e-10
38340326	chr19:38340326:T:C	2.27259e-08	-0.452066	0.340599
38340458	chr19:38340458:C:A	4.60572e-09	-1.70767	-4.99793e-10
38340543	chr19:38340543:C:T	8.85786e-09	-1.68941e-10	-1.05367
38340671	chr19:38340671:A:G	4.69404e-09	-0.904427	-0.784252
38340673	chr19:38340673:G:A	6.19582e-09	-1.76812	0.357027
38341624	chr19:38341624:G:A	7.39291e-09	-1.68941e-10	-1.23445
38341689	chr19:38341689:T:G	9.90852e-09	-0.941578	-4.99793e-10
38341770	chr19:38341770:C:T	4.34153e-09	-1.76675	-4.99793e-10
38342160	chr19:38342160:G:A	7.35073e-09	-0.0636029	-1.17657
38342306	chr19:38342306:G:A	2.7521e-09	-0.701693	-1.52092
38342474	chr19:38342474:T:C	2.02593e-09	-1.48931	-1.03964
38342525	chr19:38342525:A:G	1.25142e-09	-1.4981	-1.5126
38342548	chr19:38342548:C:T	8.88941e-09	-1.68941e-10	-1.05011
38342632	chr19:38342632:C:T	8.49889e-09	-1.68941e-10	-1.09504
38342710	chr19:38342710:C:T	5.33625e-09	-1.17129	-0.389156
38343559	chr19:38343559:G:C	8.53468e-09	-1.68941e-10	-1.09084
38343737	chr19:38343737:G:T	1.52556e-09	-1.37976	-1.43285
38343915	chr19:38343915:A:G	1.41727e-09	-1.75176	-1.13448
38344334	chr19:38344334:G:A	5.95205e-09	-1.68941e-10	-1.45124
38344518	chr19:38344518:T:C	1.54641e-08	0.0391602	-0.535611
38344909	chr19:38344909:T:A	5.22647e-09	-1.58124	-4.99793e-10
38345325	chr19:38345325:C:T	1.42234e-09	-1.74879	-1.13389
38345332	chr19:38345332:G:A	9.49326e-09	-1.68941e-10	-0.98439
38345883	chr19:38345883:G:A	7.3003e-09	-1.68941e-10	-1.24706
38346041	chr19:38346041:C:T	1.32815e-09	-1.46166	-1.48953
38346137	chr19:38346137:G:A	2.09928e-09	-0.974562	-1.51882
38346245	chr19:38346245:C:T	9.27433e-09	-1.68941e-10	-1.00772
38347246	chr19:38347246:T:C	1.53538e-09	-1.48464	-1.32156
38347277	chr19:38347277:C:T	1.26679e-07	-1.68941e-10	1.60668
38348351	chr19:38348351:C:T	1.36536e-08	-1.68941e-10	-0.620966
38348548	chr19:38348548:A:G	5.84944e-09	-1.68941e-10	-1.46863
38349069	chr19:38349069:C:T	1.93774e-08	-1.68941e-10	-0.270867
38349219	chr19:38349219:T:C	1.49025e-09	-1.48339	-1.35264
38349652	chr19:38349652:G:T	6.9694e-09	-0.671807	-0.621638
38350229	chr19:38350229:A:T	7.92473e-09	-1.16498	-4.99793e-10
38350256	chr19:38350256:T:C	3.78917e-09	-0.389097	-1.51373
38350531	chr19:38350531:C:T	1.49188e-09	-1.40164	-1.4333
38350738	chr19:38350738:C:T	7.16294e-09	-1.68941e-10	-1.26605
38351074	chr19:38351074:A:C	1.86393e-08	1.21072	-1.52042
38351330	chr19:38351330:C:T	4.33989e-09	-1.76712	-4.99793e-10
38352781	chr19:38352781:CAGAG:C	1.70027e-08	-1.68941e-10	-0.401603
38353504	chr19:38353504:T:C	3.8842e-09	-0.375837	-1.50222
38353837	chr19:38353837:C:A	2.13295e-08	-1.68941e-10	-0.174881
38354568	chr19:38354568:G:A	1.44002e-09	-1.38079	-1.48953
38354861	chr19:38354861:C:T	5.74931e-09	-1.68941e-10	-1.48589
38354899	chr19:38354899:A:T	9.63797e-09	-1.68941e-10	-0.969262
38355005	chr19:38355005:A:G	1.17891e-08	-1.68941e-10	-0.767801
38355229	chr19:38355229:C:T	8.49396e-09	-0.990798	-0.104819
38356074	chr19:38356074:TTTA:T	6.89694e-09	-1.68941e-10	-1.3039
38356361	chr19:38356361:C:T	9.28392e-08	-1.68941e-10	1.2959
38356791	chr19:38356791:T:C	6.40902e-09	-0.16324	-1.21403
38357991	chr19:38357991:G:A	5.14929e-09	-1.59611	-4.99793e-10
38358156	chr19:38358156:A:G	1.61355e-09	-1.51655	-1.23999
38358221	chr19:38358221:C:G	2.08349e-08	1.32239	-1.52074
38358675	chr19:38358675:G:A	6.40982e-09	-1.4552	0.0780625
38358694	chr19:38358694:C:A	8.84223e-09	-1.68941e-10	-1.05543
38358870	chr19:38358870:GAC:G	1.57428e-09	-1.26686	-1.51431
38359051	chr19:38359051:T:C	2.98241e-09	-0.896632	-1.24561
38359070	chr19:38359070:A:G	3.5947e-09	-0.440348	-1.51516
38359516	chr19:38359516:C:T	8.84578e-09	-1.68941e-10	-1.05503
38359770	chr19:38359770:C:T	1.44855e-08	-0.0129605	-0.548865
38359808	chr19:38359808:C:T	6.15691e-09	-1.4174	-4.99793e-10
38359883	chr19:38359883:AAC:A	1.58476e-08	-1.68941e-10	-0.471954
38360119	chr19:38360119:G:A	4.31294e-09	-0.285489	-1.48786
38360678	chr19:38360678:G:A	5.56509e-09	-1.68941e-10	-1.51846
38360915	chr19:38360915:A:G	8.85102e-09	-1.68941e-10	-1.05444
38360937	chr19:38360937:C:T	8.32532e-09	-1.68941e-10	-1.11567
38361182	chr19:38361182:A:C	1.2119e-09	-1.76454	-1.27825
38361813	chr19:38361813:C:T	1.0553e-08	-0.119793	-0.758771
38362165	chr19:38362165:C:T	2.09826e-08	-1.68941e-10	-0.191282
38362310	chr19:38362310:G:T	7.97225e-09	-1.68941e-10	-1.15901
38363019	chr19:38363019:C:T	1.90444e-09	-1.24219	-1.34859
38363062	chr19:38363062:G:A	8.521e-09	-1.68941e-10	-1.09244
38363078	chr19:38363078:G:A	8.46162e-09	-1.68941e-10	-1.09943
38363082	chr19:38363082:A:G	8.53479e-09	-1.09082	-4.99793e-10
38363224	chr19:38363224:GC:G	1.37064e-09	-1.40111	-1.51859
38363914	chr19:38363914:C:T	1.79726e-09	-1.29472	-1.35399
38363973	chr19:38363973:T:C	8.60503e-09	-1.08263	-4.99793e-10
38364116	chr19:38364116:G:A	8.74344e-09	-1.68941e-10	-1.06667
38364177	chr19:38364177:C:T	4.33402e-09	-1.76184	-0.00664049
38364581	chr19:38364581:C:T	4.35201e-09	-1.76434	-4.99793e-10
38364799	chr19:38364799:C:T	6.66838e-09	-1.68941e-10	-1.3376
38365341	chr19:38365341:G:A	1.24942e-09	-1.69985	-1.31244
38365568	chr19:38365568:G:A	6.45371e-09	-1.37032	-4.99793e-10
38365605	chr19:38365605:G:A	3.46033e-09	-0.812183	-1.18143
38365851	chr19:38365851:T:G	1.462e-09	-1.33839	-1.51679
38366415	chr19:38366415:T:C	7.99305e-09	-1.1564	-4.99793e-10
38366445	chr19:38366445:T:C	1.33844e-09	-1.7675	-1.17597
38366535	chr19:38366535:A:G	5.95705e-09	-1.68941e-10	-1.4504
38366891	chr19:38366891:A:G	6.11019e-09	-1.68941e-10	-1.42502
38366936	chr19:38366936:A:G	5.69507e-09	-0.801212	-0.694159
38366945	chr19:38366945:C:T	1.10095e-08	-0.836219	-4.99793e-10
38366993	chr19:38366993:C:T	2.15852e-08	-0.947078	0.784113
38367420	chr19:38367420:G:A	5.91781e-09	-1.68941e-10	-1.45701
38367422	chr19:38367422:G:A	1.52361e-09	-1.60014	-1.21375
38367645	chr19:38367645:C:T	7.67437e-09	-1.68941e-10	-1.19709
38367792	chr19:38367792:T:C	2.18388e-08	-1.68941e-10	-0.151287
38367793	chr19:38367793:C:T	9.71685e-09	0.125074	-1.08619
38367943	chr19:38367943:T:C	2.10193e-08	-1.68941e-10	-0.189531
38368403	chr19:38368403:T:C	1.99685e-09	-1.43365	-1.10975
38368626	chr19:38368626:C:T	8.06305e-09	-1.68941e-10	-1.14768
38368663	chr19:38368663:C:T	7.8043e-09	-1.68941e-10	-1.1803
38368906	chr19:38368906:G:A	1.34248e-09	-1.71356	-1.2269
38369426	chr19:38369426:A:G	1.77753e-08	-1.68941e-10	-0.357164
38369431	chr19:38369431:T:A	8.26471e-09	-1.68941e-10	-1.12298
38369569	chr19:38369569:A:C	8.2682e-09	-1.68941e-10	-1.12256
38369731	chr19:38369731:A:G	8.49651e-09	-1.68941e-10	-1.09532
38369818	chr19:38369818:C:T	1.32586e-09	-1.44286	-1.51005
38369889	chr19:38369889:A:G	1.56102e-08	-1.68941e-10	-0.487049
38369963	chr19:38369963:G:T	3.99485e-09	-1.76662	-0.083345
38370078	chr19:38370078:G:A	8.37683e-09	-1.68941e-10	-1.1095
38370272	chr19:38370272:C:T	9.60589e-09	-1.68941e-10	-0.972596
38370307	chr19:38370307:C:T	2.16801e-09	-1.27418	-1.18699
38370350	chr19:38370350:T:C	1.64834e-08	-1.68941e-10	-0.432617
38370459	chr19:38370459:G:A	5.08655e-09	-1.07149	-0.536886
38370693	chr19:38370693:G:A	3.4011e-08	1.72114	-1.42943
38370722	chr19:38370722:T:C	1.28961e-09	-1.75191	-1.22872
38371028	chr19:38371028:G:T	6.70077e-08	0.969835	-4.99793e-10
38371045	chr19:38371045:G:A	8.13316e-09	-1.68941e-10	-1.13902
38371076	chr19:38371076:G:A	1.70906e-08	0.109922	-0.506364
38371110	chr19:38371110:C:T	7.2408e-09	-0.0353602	-1.21988
38371132	chr19:38371132:C:T	1.62489e-08	-1.68941e-10	-0.446947
38372063	chr19:38372063:T:C	2.48801e-08	-0.103065	0.0821616
38372432	chr19:38372432:G:T	1.21581e-09	-1.72375	-1.31581
38372489	chr19:38372489:T:A	1.0877e-09	-1.69734	-1.45357
38372804	chr19:38372804:C:T	8.24974e-09	-1.68941e-10	-1.12479
38372824	chr19:38372824:C:A	9.0349e-08	-1.76612	3.03483
38373249	chr19:38373249:CT:C	6.8034e-09	-1.68941e-10	-1.31755
38373275	chr19:38373275:G:A	1.00344e-08	-1.68941e-10	-0.928955
38373525	chr19:38373525:G:T	6.26896e-09	-1.39936	-4.99793e-10
38373714	chr19:38373714:G:A	4.83101e-09	-1.65992	-4.99793e-10
38373790	chr19:38373790:C:T	5.84177e-09	-1.68941e-10	-1.46994
38374059	chr19:38374059:T:A	7.89249e-09	-1.40773	0.238672
38374996	chr19:38374996:G:C	5.73384e-09	-0.131199	-1.35739
38375163	chr19:38375163:G:A	8.04477e-09	-1.14995	-4.99793e-10
38375370	chr19:38375370:G:A	6.97212e-09	-1.68941e-10	-1.29305
38376299	chr19:38376299:G:T	5.11194e-09	-1.75564	0.152243
38376498	chr19:38376498:A:C	4.17455e-09	-1.19061	-0.615357
38376799	chr19:38376799:C:T	1.08614e-08	-1.68941e-10	-0.84976
38376920	chr19:38376920:A:T	9.24343e-09	-1.68941e-10	-1.01106
38377095	chr19:38377095:C:T	2.47224e-08	-0.0272627	-4.99793e-10
38377277	chr19:38377277:CT:C	9.57218e-09	-1.68941e-10	-0.976112
38377491	chr19:38377491:C:T	1.22747e-09	-1.51575	-1.51427
38377742	chr19:38377742:GCCTCAGCCTC:G	2.92378e-08	-0.131509	0.272
38377769	chr19:38377769:A:G	9.45988e-09	-1.68941e-10	-0.987914
38377980	chr19:38377980:T:A	6.21032e-09	-1.68941e-10	-1.40876
38378064	chr19:38378064:G:A	6.42496e-09	-1.68941e-10	-1.37478
38378410	chr19:38378410:A:C	1.25803e-09	-1.48992	-1.5155
38378539	chr19:38378539:G:A	1.23507e-09	-1.50987	-1.51397
38378878	chr19:38378878:G:A	6.14504e-09	-1.41933	-4.99793e-10
38378911	chr19:38378911:C:A	1.35187e-09	-1.4858	-1.44768
38379387	chr19:38379387:C:T	6.2551e-08	0.90101	-4.99793e-10
38379462	chr19:38379462:C:CT	9.34261e-09	-1.68941e-10	-1.00039
38379651	chr19:38379651:G:A	9.56569e-09	-1.68941e-10	-0.97679
38380149	chr19:38380149:G:A	2.19043e-08	-0.148288	-4.99793e-10
38380150	chr19:38380150:A:G	6.01431e-09	-1.46055	0.0197158
38380420	chr19:38380420:G:A	1.12223e-08	0.671136	-1.48821
38380520	chr19:38380520:A:G	9.58757e-09	-1.68941e-10	-0.974505
38380887	chr19:38380887:C:T	2.63889e-08	-1.68941e-10	0.0379701
38380982	chr19:38380982:C:T	5.97351e-09	-1.44764	-4.99793e-10
38381062	chr19:38381062:C:T	1.15124e-08	-1.68941e-10	-0.791548
38381063	chr19:38381063:G:A	9.1661e-09	-1.68941e-10	-1.01946
38381336	chr19:38381336:G:A	1.51325e-08	-1.68941e-10	-0.518127
38381368	chr19:38381368:C:G	3.75504e-09	-1.75604	-0.155832
38381393	chr19:38381393:C:G	1.36503e-09	-1.67923	-1.24456
38381595	chr19:38381595:G:A	4.5042e-09	-1.72996	-4.99793e-10
38381695	chr19:38381695:C:A	9.96931e-10	-1.76204	-1.47601
38381708	chr19:38381708:A:G	1.0414e-08	-1.68941e-10	-0.891824
38381896	chr19:38381896:G:A	1.69639e-08	-0.00766751	-0.396217
38381918	chr19:38381918:A:T	1.61918e-09	-1.44981	-1.30324
38381994	chr19:38381994:T:C	7.84514e-09	-1.11815	-0.0569276
38382138	chr19:38382138:C:T	2.19326e-09	-1.46123	-0.988356
38382259	chr19:38382259:G:A	1.08614e-08	-1.68941e-10	-0.84976
38382360	chr19:38382360:T:C	1.90278e-08	-1.68941e-10	-0.289074
38382839	chr19:38382839:AG:A	7.86284e-09	-1.05303	-0.119798
38383190	chr19:38383190:C:A	4.76774e-09	-1.6731	-4.99793e-10
38384188	chr19:38384188:C:T	1.31411e-09	-1.66712	-1.2947
38384242	chr19:38384242:C:T	5.73072e-09	-1.68941e-10	-1.48913
38384299	chr19:38384299:G:T	9.50517e-09	-1.68941e-10	-0.983137
38384842	chr19:38384842:C:T	1.21763e-09	-1.5222	-1.51587
38385034	chr19:38385034:C:T	8.23655e-09	-1.68941e-10	-1.12639
38385231	chr19:38385231:C:T	6.11256e-09	-1.68941e-10	-1.42463
38385562	chr19:38385562:C:T	4.62044e-09	-1.70448	-4.99793e-10
38385623	chr19:38385623:C:T	9.50517e-09	-1.68941e-10	-0.983137
38385712	chr19:38385712:G:A	6.4274e-09	-0.125195	-1.24921
38385834	chr19:38385834:C:T	1.23852e-09	-1.5066	-1.51446
38386048	chr19:38386048:C:T	9.23894e-09	-1.68941e-10	-1.01155
38386118	chr19:38386118:C:T	9.25733e-09	-1.68941e-10	-1.00956
38386304	chr19:38386304:C:T	8.23985e-09	-1.68941e-10	-1.12599
38386830	chr19:38386830:C:T	6.50371e-09	-1.68941e-10	-1.3626
38387283	chr19:38387283:A:G	1.2504e-09	-1.49595	-1.51556
38387357	chr19:38387357:G:T	3.65213e-08	1.8781	-1.51517
38389870	chr19:38389870:T:C	6.12094e-09	-1.68941e-10	-1.42326
38389871	chr19:38389871:T:TG	7.48666e-09	-1.68941e-10	-1.22185
38390728	chr19:38390728:C:T	6.29897e-09	-1.68941e-10	-1.39459
38391076	chr19:38391076:G:T	7.52582e-09	-1.68941e-10	-1.21663
38391190	chr19:38391190:G:A	5.00945e-09	-1.04981	-0.573835
38391374	chr19:38391374:A:G	5.89e-09	-1.46172	-4.99793e-10
38391885	chr19:38391885:C:T	2.41327e-08	-1.68941e-10	-0.0514035
38392326	chr19:38392326:G:A	4.65189e-09	-1.6977	-4.99793e-10
38392945	chr19:38392945:G:C	6.71376e-09	-1.55361	0.222798
38393157	chr19:38393157:T:C	1.39083e-09	-1.58792	-1.31715
38393539	chr19:38393539:T:G	1.69979e-09	-1.39475	-1.30972
38393588	chr19:38393588:G:C	1.25874e-09	-1.49754	-1.50732
38393608	chr19:38393608:T:C	8.67268e-09	-1.68941e-10	-1.0748
38393642	chr19:38393642:A:G	1.32339e-09	-1.4351	-1.51967
38394193	chr19:38394193:G:A	1.21804e-09	-1.5219	-1.51583
38394269	chr19:38394269:A:T	2.26394e-08	-0.252134	0.136855
38394596	chr19:38394596:G:A	8.67151e-09	-1.68941e-10	-1.07493
38394876	chr19:38394876:G:A	1.22577e-09	-1.51741	-1.514
38395057	chr19:38395057:T:A	7.10503e-09	-1.27417	-4.99793e-10
38395671	chr19:38395671:T:G	1.20794e-09	-1.5371	-1.50896
38396073	chr19:38396073:C:T	1.22994e-09	-1.5197	-1.5083
38396118	chr19:38396118:G:T	1.23494e-09	-1.5155	-1.50846
38396430	chr19:38396430:T:C	8.21768e-09	-1.68941e-10	-1.12868
38396502	chr19:38396502:A:C	1.54953e-09	-1.64515	-1.15187
38396542	chr19:38396542:C:T	9.36072e-09	-1.68941e-10	-0.998451
38396699	chr19:38396699:GA:G	1.08446e-08	-1.68941e-10	-0.851303
38396823	chr19:38396823:C:T	1.2334e-09	-1.52611	-1.49909
38397298	chr19:38397298:G:T	8.54575e-09	-1.68941e-10	-1.08954
38397372	chr19:38397372:A:G	5.70147e-09	-1.49425	-4.99793e-10
38397482	chr19:38397482:G:A	1.29433e-08	-1.68941e-10	-0.674391
38397504	chr19:38397504:G:T	5.77628e-09	-1.48121	-4.99793e-10
38397654	chr19:38397654:T:C	1.66026e-09	-1.47774	-1.25026
38397934	chr19:38397934:TC:T	2.59475e-08	-1.68941e-10	0.0211037
38397947	chr19:38397947:C:T	3.07829e-09	-0.665546	-1.44505
38398147	chr19:38398147:C:G	9.53083e-09	-1.68941e-10	-0.980441
38398619	chr19:38398619:G:A	6.6301e-09	-1.68941e-10	-1.34335
38399158	chr19:38399158:T:A	5.51343e-09	-1.52779	-4.99793e-10
38399371	chr19:38399371:G:A	1.30373e-09	-1.66116	-1.30858
38400358	chr19:38400358:A:G	3.24903e-08	-1.68941e-10	0.245967
38400547	chr19:38400547:G:A	4.55856e-09	-1.71797	-4.99793e-10
38400606	chr19:38400606:T:C	1.52047e-09	-1.54566	-1.27029
38400863	chr19:38400863:G:A	8.60996e-09	-1.68941e-10	-1.08205
38400951	chr19:38400951:A:C	3.24684e-09	-1.24842	-0.80887
38401246	chr19:38401246:AC:A	5.3864e-09	-1.5511	-4.99793e-10
38401399	chr19:38401399:G:A	1.47231e-09	-1.57484	-1.2733
38401779	chr19:38401779:T:C	8.26013e-09	-1.68941e-10	-1.12353
38402025	chr19:38402025:C:G	1.23207e-09	-1.55739	-1.46889
38402207	chr19:38402207:C:CT	8.36877e-09	-1.68941e-10	-1.11047
38402544	chr19:38402544:T:G	6.59467e-09	-1.68941e-10	-1.34871
38402601	chr19:38402601:G:A	5.59039e-09	-1.73884	0.224914
38402602	chr19:38402602:C:T	5.52746e-09	-1.75078	0.22554
38402790	chr19:38402790:C:T	1.16907e-09	-1.57383	-1.50494
38403032	chr19:38403032:C:A	6.89792e-09	-1.30375	-4.99793e-10
38403034	chr19:38403034:C:A	1.61702e-09	-1.51357	-1.24082
38403036	chr19:38403036:G:A	1.58762e-09	-1.51181	-1.26093
38403046	chr19:38403046:A:T	1.58419e-09	-1.51365	-1.26125
38403216	chr19:38403216:G:C	3.46869e-09	-0.4939	-1.4973
38403284	chr19:38403284:A:G	3.0788e-09	-1.40886	-0.701574
38403295	chr19:38403295:C:T	3.1245e-09	-1.42257	-0.673128
38403462	chr19:38403462:G:A	4.34873e-09	-1.76509	-4.99793e-10
38403708	chr19:38403708:TGCAGAAGTG:T	5.56596e-09	-1.68941e-10	-1.5183
38404080	chr19:38404080:C:T	1.16793e-08	-0.834794	0.0576366
38404143	chr19:38404143:C:T	1.62623e-09	-1.50068	-1.24803
38404258	chr19:38404258:G:A	1.97034e-08	-1.68941e-10	-0.25418
38404364	chr19:38404364:G:T	1.53535e-09	-1.515	-1.29122
38404411	chr19:38404411:G:A	1.31809e-09	-1.48756	-1.47123
38405037	chr19:38405037:C:T	9.13871e-09	-1.68941e-10	-1.02245
38405564	chr19:38405564:T:G	8.63609e-09	-1.07902	-4.99793e-10
38405574	chr19:38405574:GCCT:G	8.31856e-09	-1.68941e-10	-1.11648
38405604	chr19:38405604:C:A	2.67995e-09	-1.76816	-0.481016
38405655	chr19:38405655:A:G	1.38725e-09	-1.4314	-1.47625
38406254	chr19:38406254:T:C	1.14471e-08	0.0864372	-0.883676
38406474	chr19:38406474:T:C	8.58104e-09	-1.68941e-10	-1.08542
38406522	chr19:38406522:T:A	9.8444e-09	-0.94807	-4.99793e-10
38406565	chr19:38406565:C:T	8.36664e-09	-1.68941e-10	-1.11072
38406606	chr19:38406606:G:A	8.60033e-09	-1.68941e-10	-1.08317
38407254	chr19:38407254:C:A	1.17616e-09	-1.58551	-1.48721
38407303	chr19:38407303:C:T	4.27994e-08	-1.68941e-10	0.521552
38407437	chr19:38407437:C:T	1.00171e-08	-0.930679	-4.99793e-10
38407504	chr19:38407504:A:G	2.28903e-09	-1.03519	-1.37165
38407923	chr19:38407923:G:A	7.90437e-09	-1.68941e-10	-1.16756
38408160	chr19:38408160:G:A	1.23286e-09	-1.56828	-1.45735
38408514	chr19:38408514:A:G	1.45497e-09	-1.46392	-1.39607
38409196	chr19:38409196:A:C	8.7006e-09	-1.68941e-10	-1.07158
38409227	chr19:38409227:T:C	6.91906e-09	-1.68941e-10	-1.30069
38409230	chr19:38409230:C:T	6.92597e-09	-1.68941e-10	-1.2997
38409359	chr19:38409359:G:A	9.49222e-10	-1.76797	-1.51912
38409466	chr19:38409466:G:A	1.03744e-08	-1.68941e-10	-0.895632
38410443	chr19:38410443:T:C	8.41632e-09	-1.68941e-10	-1.1048
38410795	chr19:38410795:T:C	2.20386e-08	-1.68941e-10	-0.142176
38410993	chr19:38410993:C:T	6.12217e-09	0.0349974	-1.45805
38411075	chr19:38411075:C:A	9.85444e-10	-1.75469	-1.49495
38411283	chr19:38411283:G:A	6.53231e-09	-1.68941e-10	-1.35821
38411526	chr19:38411526:G:C	5.69014e-09	-1.68941e-10	-1.49624
38411687	chr19:38411687:C:T	2.04281e-09	-1.75669	-0.763953
38411717	chr19:38411717:T:C	3.15737e-09	-1.64755	-0.43769
38411806	chr19:38411806:G:A	5.54401e-09	-0.393542	-1.12871
38412284	chr19:38412284:A:AT	2.99013e-09	-1.67958	-0.460075
38412392	chr19:38412392:G:A	5.13804e-09	-0.134347	-1.46396
38412459	chr19:38412459:A:G	3.51151e-09	-1.3293	-0.649625
38412759	chr19:38412759:G:A	8.19412e-09	-1.13156	-4.99793e-10
38413090	chr19:38413090:G:A	5.75074e-09	-1.68941e-10	-1.48564
38413174	chr19:38413174:G:T	1.87767e-08	-1.68941e-10	-0.302358
38413528	chr19:38413528:C:T	9.64569e-09	-1.68941e-10	-0.968461
38413540	chr19:38413540:T:A	2.34281e-09	-0.891506	-1.49212
38413905	chr19:38413905:T:C	5.78671e-09	-1.68941e-10	-1.47941
38414301	chr19:38414301:T:C	5.84677e-09	-1.68941e-10	-1.46908
38414322	chr19:38414322:T:C	1.04201e-08	-0.891237	-4.99793e-10
38414364	chr19:38414364:G:C	4.49606e-09	-1.73177	-4.99793e-10
38414599	chr19:38414599:C:T	2.05814e-09	-1.39419	-1.11898
38414992	chr19:38414992:A:G	9.66288e-09	-1.68941e-10	-0.966682
38415043	chr19:38415043:A:G	2.40514e-09	-1.37416	-0.983207
38415152	chr19:38415152:G:A	9.59777e-10	-1.75623	-1.5198
38415175	chr19:38415175:T:TG	5.55293e-09	-1.68941e-10	-1.52065
38415299	chr19:38415299:C:A	1.78753e-08	-1.68941e-10	-0.351555
38415833	chr19:38415833:C:T	2.48543e-08	-1.68941e-10	-0.0219425
38416238	chr19:38416238:T:C	1.77953e-09	-1.76815	-0.890479
38416329	chr19:38416329:G:A	1.60502e-08	-1.68941e-10	-0.459253
38416353	chr19:38416353:T:C	7.41225e-09	-0.693524	-0.538315
38416688	chr19:38416688:A:T	1.08678e-08	-1.68941e-10	-0.849167
38416761	chr19:38416761:G:T	6.36006e-09	-1.68941e-10	-1.38494
38416762	chr19:38416762:T:C	6.35518e-09	-1.68941e-10	-1.3857
38416945	chr19:38416945:T:G	1.50003e-09	-1.51362	-1.31587
38417809	chr19:38417809:G:A	2.27574e-08	-1.68941e-10	-0.11008
38417962	chr19:38417962:G:A	1.44511e-08	-1.68941e-10	-0.564201
38417963	chr19:38417963:A:C	1.70843e-08	-1.68941e-10	-0.396815
38418159	chr19:38418159:TGTCAC:T	2.28081e-08	-1.68941e-10	-0.107856
38418837	chr19:38418837:C:A	9.27484e-09	-1.00767	-4.99793e-10
38419423	chr19:38419423:T:C	2.51562e-08	0.7815	-0.79137
38419463	chr19:38419463:C:T	1.98687e-09	-1.70583	-0.842582
38419755	chr19:38419755:C:T	4.93626e-07	2.3115	0.655304
38420066	chr19:38420066:G:A	4.33702e-09	-1.76779	-4.99793e-10
38420147	chr19:38420147:C:T	1.09459e-08	0.644701	-1.4867
38420307	chr19:38420307:A:T	6.06434e-09	-1.68941e-10	-1.43255
38420382	chr19:38420382:G:T	5.72651e-09	-1.68941e-10	-1.48987
38420637	chr19:38420637:G:A	5.75845e-09	-1.68941e-10	-1.4843
38420764	chr19:38420764:G:C	2.16875e-08	-1.68941e-10	-0.158238
38421013	chr19:38421013:G:T	5.64015e-09	-1.68941e-10	-1.50506
38421057	chr19:38421057:T:C	5.67045e-09	-1.68941e-10	-1.4997
38421075	chr19:38421075:C:G	5.49167e-09	-0.0285898	-1.50315
38421127	chr19:38421127:C:T	3.02297e-08	-1.68941e-10	0.173853
38421315	chr19:38421315:G:A	5.94603e-09	-1.68941e-10	-1.45225
38421399	chr19:38421399:G:A	6.47229e-09	-1.68941e-10	-1.36744
38421514	chr19:38421514:C:T	9.69339e-09	-0.963528	-4.99793e-10
38421589	chr19:38421589:G:A	6.15032e-09	-1.68941e-10	-1.41847
38421603	chr19:38421603:T:C	5.5844e-09	-1.68941e-10	-1.515
38421631	chr19:38421631:G:A	6.23793e-09	0.078719	-1.48304
38421957	chr19:38421957:G:A	1.39633e-06	5.29171	-1.28508
38422124	chr19:38422124:A:G	8.15104e-07	4.42624	-0.957896
38422681	chr19:38422681:C:T	1.13778e-08	-1.68941e-10	-0.803307
38423192	chr19:38423192:C:CT	4.34375e-09	-1.76624	-4.99793e-10
38423453	chr19:38423453:G:A	9.28131e-09	-1.68941e-10	-1.00697
38423812	chr19:38423812:G:A	2.17577e-08	-1.68941e-10	-0.155003
38423936	chr19:38423936:G:A	4.34354e-09	-1.76628	-4.99793e-10
38423961	chr19:38423961:G:C	9.1267e-09	-1.68941e-10	-1.02377
38424099	chr19:38424099:T:C	8.26122e-09	-1.68941e-10	-1.1234
38424102	chr19:38424102:A:G	2.60405e-08	-1.68941e-10	0.0246805
38424280	chr19:38424280:G:C	5.69919e-07	4.49932	-1.3888
38424821	chr19:38424821:AG:A	5.67665e-09	-1.68941e-10	-1.49861
38425157	chr19:38425157:C:A	5.94023e-09	-1.68941e-10	-1.45323
38425170	chr19:38425170:C:T	7.80007e-09	0.300372	-1.48121
38425190	chr19:38425190:A:C	4.54454e-09	-0.880497	-0.84055
38425599	chr19:38425599:C:T	6.24806e-09	0.101563	-1.50427
38425668	chr19:38425668:T:A	6.23232e-09	0.0968549	-1.50208
38425685	chr19:38425685:T:C	1.90739e-07	3.43125	-1.41532
38425687	chr19:38425687:G:A	6.65094e-09	0.164251	-1.50447
38426455	chr19:38426455:T:C	7.71498e-09	0.308129	-1.49994
38426611	chr19:38426611:A:G	2.82305e-09	-1.16191	-1.03525
38427229	chr19:38427229:A:T	9.94841e-10	-1.76136	-1.47878
38427695	chr19:38427695:A:C	6.29278e-09	-1.68941e-10	-1.39557
38428177	chr19:38428177:T:C	3.24992e-07	4.01336	-1.46454
38428395	chr19:38428395:G:A	5.88961e-09	-1.68941e-10	-1.46178
38428457	chr19:38428457:G:A	1.28339e-08	-1.68941e-10	-0.682882
38428584	chr19:38428584:T:G	4.56804e-09	-0.63145	-1.08444
38428633	chr19:38428633:C:T	1.72182e-08	-1.68941e-10	-0.389004
38428809	chr19:38428809:A:G	6.66484e-09	-1.68941e-10	-1.33813
38428861	chr19:38428861:G:A	5.04025e-09	-0.63667	-0.980847
38428904	chr19:38428904:G:A	5.79345e-09	0.0391974	-1.51744
38429111	chr19:38429111:G:A	7.95926e-09	-1.68941e-10	-1.16064
38429331	chr19:38429331:C:T	6.14951e-09	0.0862086	-1.50481
38429552	chr19:38429552:C:G	1.0383e-08	-0.8948	-4.99793e-10
38429754	chr19:38429754:T:C	6.54694e-09	-1.68941e-10	-1.35597
38430018	chr19:38430018:G:A	5.20619e-08	-1.68941e-10	0.717461
38430196	chr19:38430196:G:A	3.02032e-07	3.83549	-1.35993
38430456	chr19:38430456:C:T	1.04992e-08	-1.68941e-10	-0.883673
38430502	chr19:38430502:A:G	5.92336e-09	-1.68941e-10	-1.45607
38430769	chr19:38430769:G:A	5.45216e-09	-1.53896	-4.99793e-10
38430966	chr19:38430966:T:C	6.46778e-09	-1.68941e-10	-1.36814
38431111	chr19:38431111:A:G	5.55478e-09	-1.68941e-10	-1.52031
38431223	chr19:38431223:T:C	6.30484e-09	-1.68941e-10	-1.39366
38431403	chr19:38431403:T:C	1.31065e-08	-1.68941e-10	-0.661867
38431439	chr19:38431439:G:A	6.34792e-09	-1.68941e-10	-1.38685
38431547	chr19:38431547:C:T	3.01711e-07	3.91955	-1.44506
38431629	chr19:38431629:C:A	2.91296e-07	3.79588	-1.35651
38431836	chr19:38431836:G:C	1.04868e-09	-1.69479	-1.49265
38432404	chr19:38432404:C:T	6.62094e-09	-1.68941e-10	-1.34474
38432481	chr19:38432481:G:A	6.84213e-09	-1.68941e-10	-1.31187
38432967	chr19:38432967:A:G	5.6339e-08	0.796415	-4.99793e-10
38433246	chr19:38433246:C:T	8.40788e-09	-1.68941e-10	-1.1058
38433399	chr19:38433399:C:A	2.41894e-08	-1.68941e-10	-0.0490586
38433516	chr19:38433516:A:G	5.94988e-09	-1.68941e-10	-1.4516
38433741	chr19:38433741:CCCCAGCCCGCCCCCAGCCCTCCCG:C	6.91898e-09	-1.68941e-10	-1.3007
38434174	chr19:38434174:T:C	3.16387e-09	-0.990725	-1.09245
38434713	chr19:38434713:C:T	1.3677e-08	-0.435948	-0.183308
38435075	chr19:38435075:G:A	4.64183e-09	-1.69986	-4.99793e-10
38435228	chr19:38435228:T:C	6.24189e-09	-1.68941e-10	-1.40369
38435260	chr19:38435260:G:A	1.275e-08	-0.905923	0.21648
38435996	chr19:38435996:C:G	1.22334e-08	-1.68941e-10	-0.730799
38436676	chr19:38436676:A:G	4.56068e-09	-0.260822	-1.45668
38436871	chr19:38436871:T:A	6.61482e-09	-1.68941e-10	-1.34566
38436875	chr19:38436875:C:T	5.69851e-09	-1.68941e-10	-1.49477
38437321	chr19:38437321:G:A	1.26377e-06	3.8228	0.0840853
38437649	chr19:38437649:T:C	5.71298e-09	-1.68941e-10	-1.49223
38437795	chr19:38437795:A:C	1.58524e-08	-1.68941e-10	-0.471649
38438074	chr19:38438074:C:T	7.06499e-09	-1.68941e-10	-1.27982
38438865	chr19:38438865:A:G	6.39687e-09	-1.68941e-10	-1.37916
38438904	chr19:38438904:C:T	8.62861e-09	-1.68941e-10	-1.07989
38439130	chr19:38439130:A:G	5.85462e-09	-1.68941e-10	-1.46774
38439212	chr19:38439212:A:G	1.13579e-09	-1.76551	-1.34214
38439276	chr19:38439276:A:G	1.27427e-09	-1.47735	-1.51525
38439658	chr19:38439658:C:T	5.30354e-08	0.394197	0.341789
38439743	chr19:38439743:A:G	1.34306e-08	-1.68941e-10	-0.637434
38439855	chr19:38439855:A:G	1.04742e-09	-1.70519	-1.48345
38440140	chr19:38440140:G:C	4.69572e-08	-1.68941e-10	0.614265
38440385	chr19:38440385:A:G	4.54515e-09	-1.72091	-4.99793e-10
38441573	chr19:38441573:C:T	1.61667e-09	-1.29709	-1.45751
38441667	chr19:38441667:G:A	8.04327e-09	-1.68941e-10	-1.15014
38442480	chr19:38442480:G:A	4.71326e-08	1.53083	-0.912839
38442775	chr19:38442775:A:C	5.85644e-09	-1.68941e-10	-1.46743
38442814	chr19:38442814:C:T	6.98988e-07	1.40724	1.90742
38442971	chr19:38442971:A:G	5.70987e-09	-1.68941e-10	-1.49278
38442986	chr19:38442986:T:C	5.89958e-09	-1.46009	-4.99793e-10
38443008	chr19:38443008:C:T	5.56306e-09	-1.68941e-10	-1.51882
38443033	chr19:38443033:G:A	5.56443e-09	-1.68941e-10	-1.51858
38443048	chr19:38443048:T:C	9.7397e-09	-1.68941e-10	-0.958763
38443265	chr19:38443265:A:G	5.64823e-09	-1.68941e-10	-1.50363
38443410	chr19:38443410:A:G	5.62746e-09	-1.68941e-10	-1.50731
38443935	chr19:38443935:G:A	5.5789e-09	-1.68941e-10	-1.51598
38443953	chr19:38443953:G:C	5.56887e-09	-1.68941e-10	-1.51778
38444619	chr19:38444619:C:T	1.11124e-08	-1.68941e-10	-0.826909
38444640	chr19:38444640:A:G	5.44535e-08	2.10504	-1.34266
38444726	chr19:38444726:C:T	1.10323e-07	2.40145	-0.933012
38445032	chr19:38445032:G:A	3.5337e-07	4.11294	-1.4804
38445308	chr19:38445308:C:T	9.53349e-08	1.40593	-0.0835087
38445604	chr19:38445604:G:A	1.0394e-08	-1.68941e-10	-0.893743
38445673	chr19:38445673:T:C	9.82562e-09	-1.68941e-10	-0.94998
38445854	chr19:38445854:A:G	7.5054e-08	2.29254	-1.20931
38445895	chr19:38445895:C:CAGG	8.35854e-08	2.35603	-1.16513
38446013	chr19:38446013:A:C	8.04149e-08	2.3608	-1.20857
38446031	chr19:38446031:C:T	7.24242e-09	-1.68941e-10	-1.25502
38446089	chr19:38446089:G:A	5.64868e-09	-1.68941e-10	-1.50355
38446196	chr19:38446196:C:T	9.92885e-08	2.31882	-0.955764
38447278	chr19:38447278:C:T	5.55145e-09	-1.68941e-10	-1.52091
38447417	chr19:38447417:T:C	5.55254e-09	-1.68941e-10	-1.52072
38447492	chr19:38447492:G:A	5.57101e-09	-1.68941e-10	-1.5174
38447563	chr19:38447563:C:T	5.60313e-09	-1.68941e-10	-1.51165
38447569	chr19:38447569:C:T	1.30043e-07	2.94257	-1.30968
38447954	chr19:38447954:A:G	5.57889e-09	-1.68941e-10	-1.51598
38448147	chr19:38448147:C:T	1.26346e-09	-1.76159	-1.23953
38448460	chr19:38448460:C:T	5.55618e-09	-1.68941e-10	-1.52006
38448768	chr19:38448768:T:C	1.13819e-09	-1.76805	-1.33748
38448865	chr19:38448865:T:C	4.71482e-08	0.618322	-4.99793e-10
38449401	chr19:38449401:G:A	6.67643e-09	-1.68941e-10	-1.33639
38449569	chr19:38449569:C:T	8.85582e-09	-1.68941e-10	-1.0539
38449589	chr19:38449589:C:T	4.20625e-09	-1.76662	-0.0317841
38450510	chr19:38450510:G:A	9.54261e-09	-1.68941e-10	-0.979205
38450512	chr19:38450512:GCT:G	6.00618e-09	-1.44218	-4.99793e-10
38450635	chr19:38450635:A:G	7.22152e-09	-1.68941e-10	-1.25791
38450762	chr19:38450762:CA:C	2.22416e-09	-1.76652	-0.669074
38450939	chr19:38450939:C:T	6.40227e-09	-1.68941e-10	-1.37832
38450959	chr19:38450959:C:T	1.30359e-08	-0.401809	-0.265454
38451005	chr19:38451005:C:T	1.30182e-08	-0.391322	-0.277302
38451608	chr19:38451608:G:A	4.13096e-09	-0.518097	-1.29837
38451639	chr19:38451639:T:C	1.62453e-08	-1.68941e-10	-0.447172
38452074	chr19:38452074:G:A	2.29383e-09	-1.76774	-0.63701
38452514	chr19:38452514:A:G	9.12785e-09	-1.68941e-10	-1.02364
38452541	chr19:38452541:C:T	1.59419e-08	-1.68941e-10	-0.466024
38452766	chr19:38452766:G:T	1.1197e-08	-1.68941e-10	-0.819329
38452790	chr19:38452790:C:T	2.73503e-08	0.0737535	-4.99793e-10
38453087	chr19:38453087:C:T	9.24469e-09	-1.68941e-10	-1.01092
38453159	chr19:38453159:C:T	8.13337e-09	-1.68941e-10	-1.139
38453213	chr19:38453213:G:A	5.68441e-09	-1.68941e-10	-1.49725
38453706	chr19:38453706:A:G	1.06081e-07	1.42923	-4.99793e-10
38453759	chr19:38453759:C:T	9.14258e-09	-1.68941e-10	-1.02203
38454076	chr19:38454076:A:G	4.7929e-09	-0.737624	-0.930212
38454098	chr19:38454098:G:A	3.33336e-08	1.66101	-1.38942
38454233	chr19:38454233:T:A	9.45931e-09	-1.68941e-10	-0.987974
38454452	chr19:38454452:A:G	1.30297e-08	-1.68941e-10	-0.667745
38454600	chr19:38454600:A:G	1.15884e-08	-0.334719	-0.450251
38454762	chr19:38454762:A:G	4.6246e-07	1.99633	0.905259
38455203	chr19:38455203:T:C	5.72303e-09	-1.68941e-10	-1.49047
38455211	chr19:38455211:T:C	1.5007e-09	-1.76456	-1.06448
38455542	chr19:38455542:G:A	1.22092e-08	-0.351331	-0.381456
38456090	chr19:38456090:G:GAACTCC	6.18198e-09	-1.68941e-10	-1.41334
38456211	chr19:38456211:A:G	1.05754e-08	-0.241403	-0.635036
38456335	chr19:38456335:G:A	6.15064e-09	-1.68941e-10	-1.41842
38456572	chr19:38456572:G:A	4.38642e-08	-1.68941e-10	0.546126
38456726	chr19:38456726:A:T	1.76897e-08	0.998971	-1.36096
38456818	chr19:38456818:G:A	9.33215e-09	-1.68941e-10	-1.00151
38457628	chr19:38457628:C:G	6.17642e-09	-1.68941e-10	-1.41423
38457716	chr19:38457716:T:C	2.31155e-08	0.735267	-0.829737
38457877	chr19:38457877:C:G	5.86476e-09	-1.68941e-10	-1.46601
38458323	chr19:38458323:C:G	2.96783e-09	-0.849373	-1.29777
38458462	chr19:38458462:C:T	5.66789e-09	-1.68941e-10	-1.50016
38458579	chr19:38458579:C:T	2.51886e-08	-1.68941e-10	-0.00857975
38458706	chr19:38458706:C:T	6.35241e-09	-1.68941e-10	-1.38614
38458774	chr19:38458774:A:G	4.29117e-08	1.05751	-0.533335
38458865	chr19:38458865:C:T	2.61325e-07	1.9933	0.337492
38458951	chr19:38458951:C:T	7.27339e-09	-1.68941e-10	-1.25075
38459089	chr19:38459089:T:G	3.89565e-08	1.03972	-0.612248
38459116	chr19:38459116:C:T	1.31466e-08	-1.68941e-10	-0.658808
38459219	chr19:38459219:G:A	1.00479e-08	-1.68941e-10	-0.92761
38459264	chr19:38459264:C:T	3.85041e-08	1.05081	-0.635016
38459449	chr19:38459449:A:G	2.6829e-08	-1.68941e-10	0.0545122
38459753	chr19:38459753:G:A	3.30242e-09	-0.613374	-1.42694
38459891	chr19:38459891:G:A	2.25338e-09	-1.07664	-1.3459
38460043	chr19:38460043:C:T	5.90688e-09	-1.68941e-10	-1.45885
38460307	chr19:38460307:C:T	4.5579e-08	1.02789	-0.443417
38460333	chr19:38460333:A:G	6.35799e-09	-1.68941e-10	-1.38526
38460429	chr19:38460429:T:C	5.551e-09	-1.68941e-10	-1.52099
38460616	chr19:38460616:T:C	1.43635e-08	-1.68941e-10	-0.570282
38460704	chr19:38460704:G:A	6.35241e-09	-1.68941e-10	-1.38614
38461358	chr19:38461358:G:A	6.22917e-09	-1.68941e-10	-1.40573
38461369	chr19:38461369:G:A	9.12104e-09	-1.68941e-10	-1.02439
38461408	chr19:38461408:A:G	1.91198e-09	-1.2891	-1.29773
38461812	chr19:38461812:T:C	6.11718e-09	-1.68941e-10	-1.42387
38462185	chr19:38462185:A:G	6.76235e-09	-1.68941e-10	-1.3236
38462210	chr19:38462210:G:C	2.25584e-08	0.733238	-0.852105
38462340	chr19:38462340:G:C	5.68876e-09	-1.68941e-10	-1.49648
38462381	chr19:38462381:A:G	5.64536e-09	-1.68941e-10	-1.50414
38462415	chr19:38462415:G:C	2.39786e-07	1.81007	0.434706
38462469	chr19:38462469:G:T	4.14055e-08	0.807067	-0.318627
38462511	chr19:38462511:C:T	5.58652e-09	-1.68941e-10	-1.51462
38462570	chr19:38462570:A:T	2.63493e-09	-0.848416	-1.4177
38462604	chr19:38462604:AG:A	2.95068e-09	-0.681046	-1.47189
38462994	chr19:38462994:T:G	6.01609e-09	-1.68941e-10	-1.44053
38463356	chr19:38463356:A:G	8.90225e-09	-1.73133	0.682662
38463558	chr19:38463558:C:T	5.58674e-09	-1.68941e-10	-1.51458
38463979	chr19:38463979:T:G	1.76662e-09	-1.26074	-1.40516
38463999	chr19:38463999:G:A	8.24309e-09	-1.68941e-10	-1.1256
38464097	chr19:38464097:C:T	8.20436e-09	-1.68941e-10	-1.13031
38464374	chr19:38464374:A:G	6.4657e-09	-1.68941e-10	-1.36846
38464573	chr19:38464573:G:A	8.64965e-09	-1.07745	-4.99793e-10
38464598	chr19:38464598:C:G	8.2841e-09	-1.68941e-10	-1.12063
38464741	chr19:38464741:G:A	5.59605e-09	-1.68941e-10	-1.51291
38464864	chr19:38464864:G:A	4.09787e-08	-1.68941e-10	0.478081
38464943	chr19:38464943:G:A	5.10226e-09	-0.239073	-1.36622
38465021	chr19:38465021:G:A	2.96746e-08	-1.68941e-10	0.155319
38465105	chr19:38465105:G:A	6.13477e-09	-1.68941e-10	-1.421
38465136	chr19:38465136:C:T	5.55156e-09	-1.68941e-10	-1.52089
38465261	chr19:38465261:A:C	5.56029e-09	-1.68941e-10	-1.51932
38465335	chr19:38465335:G:T	7.6469e-09	-1.68941e-10	-1.20067
38465554	chr19:38465554:C:T	1.05864e-08	-1.68941e-10	-0.875406
38465657	chr19:38465657:C:T	8.57024e-09	-1.68941e-10	-1.08668
38465709	chr19:38465709:A:G	8.57332e-09	-1.68941e-10	-1.08632
38465864	chr19:38465864:G:A	1.06014e-08	-1.68941e-10	-0.873982
38465866	chr19:38465866:G:A	1.05212e-08	-1.68941e-10	-0.881576
38465980	chr19:38465980:G:C	8.34483e-08	-1.68941e-10	1.18925
38466086	chr19:38466086:C:T	4.35065e-09	-1.76465	-4.99793e-10
38466163	chr19:38466163:G:A	3.08086e-08	1.47655	-1.28373
38466199	chr19:38466199:C:T	1.11331e-08	-0.484028	-0.341024
38466499	chr19:38466499:A:G	6.09788e-09	-1.68941e-10	-1.42703
38466780	chr19:38466780:C:T	8.15979e-09	0.0174102	-1.15316
38466790	chr19:38466790:T:C	8.3417e-08	-1.68941e-10	1.18888
38466906	chr19:38466906:A:G	7.50033e-09	-1.68941e-10	-1.22003
38467026	chr19:38467026:A:G	5.84664e-09	-1.68941e-10	-1.46911
38467457	chr19:38467457:C:T	6.86412e-09	-1.68941e-10	-1.30866
38467757	chr19:38467757:G:A	6.02528e-09	-1.68941e-10	-1.43901
38467984	chr19:38467984:A:G	5.55522e-09	-1.68941e-10	-1.52024
38468556	chr19:38468556:T:G	1.2965e-09	-1.71313	-1.26217
38468689	chr19:38468689:A:G	8.98049e-09	-1.68941e-10	-1.03992
38469207	chr19:38469207:C:T	7.14668e-09	-1.68941e-10	-1.26832
38469695	chr19:38469695:C:T	9.02613e-09	-1.68941e-10	-1.03485
38469954	chr19:38469954:T:A	9.71982e-09	-1.68941e-10	-0.960806
38470090	chr19:38470090:C:T	7.36775e-08	-1.40699	2.47171
38470589	chr19:38470589:C:T	5.5946e-09	-1.68941e-10	-1.51317
38470635	chr19:38470635:C:G	9.29804e-09	-1.68941e-10	-1.00517
38470894	chr19:38470894:G:A	9.57221e-10	-1.76729	-1.51141
38470980	chr19:38470980:G:A	7.92285e-09	-1.68941e-10	-1.16522
38471271	chr19:38471271:G:A	5.92882e-09	-1.68941e-10	-1.45515
38471597	chr19:38471597:A:AC	5.78857e-09	-1.68941e-10	-1.47909
38471666	chr19:38471666:C:T	1.17402e-09	-1.72953	-1.345
38471722	chr19:38471722:G:A	4.65211e-09	-1.69765	-4.99793e-10
38471806	chr19:38471806:G:T	8.61899e-08	-1.68941e-10	1.22158
38471843	chr19:38471843:A:G	5.94806e-09	-1.68941e-10	-1.45191
38472024	chr19:38472024:A:G	5.85412e-09	-1.68941e-10	-1.46783
38472316	chr19:38472316:G:A	5.83705e-09	-1.68941e-10	-1.47075
38472388	chr19:38472388:A:T	5.86676e-09	-1.68941e-10	-1.46567
38472397	chr19:38472397:T:G	4.91409e-09	-1.23152	-0.411344
38472653	chr19:38472653:G:A	6.33308e-09	-1.68941e-10	-1.38919
38472706	chr19:38472706:C:T	6.21676e-09	-1.68941e-10	-1.40772
38472773	chr19:38472773:T:C	6.22811e-09	-1.68941e-10	-1.4059
38472977	chr19:38472977:T:C	5.84695e-09	-1.68941e-10	-1.46905
38473293	chr19:38473293:G:C	6.19726e-09	-1.41087	-4.99793e-10
38473343	chr19:38473343:G:A	5.88317e-09	-1.68941e-10	-1.46288
38473469	chr19:38473469:T:C	6.1126e-09	-1.68941e-10	-1.42462
38473487	chr19:38473487:C:A	5.67289e-09	-1.68941e-10	-1.49927
38473635	chr19:38473635:A:G	6.80977e-09	-1.68941e-10	-1.31661
38473718	chr19:38473718:C:T	6.44261e-09	-1.68941e-10	-1.37204
38473885	chr19:38473885:T:G	5.91656e-09	-1.68941e-10	-1.45722
38473901	chr19:38473901:A:G	9.57397e-10	-1.76018	-1.51833
38474037	chr19:38474037:A:G	5.89674e-09	-1.68941e-10	-1.46057
38474323	chr19:38474323:C:T	1.1236e-08	-1.68941e-10	-0.815848
38474405	chr19:38474405:G:A	9.52677e-09	-1.68941e-10	-0.980867
38474423	chr19:38474423:C:T	1.63181e-08	-1.68941e-10	-0.442698
38474424	chr19:38474424:A:G	4.97716e-09	-1.69411	0.0639939
38474425	chr19:38474425:G:C	6.17308e-09	-1.68941e-10	-1.41477
38474478	chr19:38474478:G:T	5.87115e-09	-1.68941e-10	-1.46492
38474548	chr19:38474548:C:T	4.33532e-09	-1.76818	-4.99793e-10
38475072	chr19:38475072:A:C	4.72128e-09	-1.68896	0.0060708
38475094	chr19:38475094:C:T	1.18487e-09	-1.72242	-1.34292
38475149	chr19:38475149:A:G	5.32476e-08	0.73998	-4.99793e-10
38475250	chr19:38475250:A:G	5.60356e-09	-1.68941e-10	-1.51157
38475312	chr19:38475312:T:C	3.31368e-09	-1.61232	-0.42459
38475571	chr19:38475571:T:C	5.90495e-09	-1.68941e-10	-1.45918
38475616	chr19:38475616:T:C	5.91175e-09	-1.68941e-10	-1.45803
38475649	chr19:38475649:A:G	5.92136e-09	-1.68941e-10	-1.45641
38475690	chr19:38475690:A:G	6.33299e-09	-1.68941e-10	-1.3892
38476091	chr19:38476091:T:C	6.26618e-09	-1.68941e-10	-1.39981
38477029	chr19:38477029:T:TC	5.59541e-09	-1.68941e-10	-1.51303
38477390	chr19:38477390:T:G	1.21426e-08	-1.68941e-10	-0.738254
38477464	chr19:38477464:C:A	7.33233e-09	-1.68941e-10	-1.24268
38477585	chr19:38477585:G:T	1.16483e-09	-1.60843	-1.47397
38477899	chr19:38477899:G:A	5.64451e-09	-1.68941e-10	-1.50429
38477976	chr19:38477976:T:C	5.77662e-09	-1.68941e-10	-1.48115
38478102	chr19:38478102:T:TC	6.02027e-09	-1.68941e-10	-1.43984
38478135	chr19:38478135:T:C	9.56946e-10	-1.76434	-1.51464
38478281	chr19:38478281:C:T	5.57524e-09	-1.68941e-10	-1.51664
38478856	chr19:38478856:C:T	1.46233e-09	-1.60693	-1.24802
38478923	chr19:38478923:A:G	5.80934e-09	-1.68941e-10	-1.47551
38479292	chr19:38479292:G:A	5.66834e-09	-1.68941e-10	-1.50008
38479635	chr19:38479635:G:A	1.36135e-08	-1.02735	0.403441
38479873	chr19:38479873:T:G	4.24103e-09	-1.7555	-0.0346657
38480329	chr19:38480329:A:T	7.06838e-09	-1.68941e-10	-1.27934
38480634	chr19:38480634:T:C	2.44941e-09	-1.59961	-0.739522
38480687	chr19:38480687:T:G	2.05562e-08	-1.68941e-10	-0.21181
38480876	chr19:38480876:C:T	1.11656e-07	1.48045	-4.99793e-10
38480916	chr19:38480916:C:T	1.45059e-09	-1.66745	-1.19555
38481171	chr19:38481171:G:A	6.89338e-09	-1.68941e-10	-1.30441
38481214	chr19:38481214:C:A	1.11367e-09	-1.69455	-1.43277
38481578	chr19:38481578:G:A	5.02869e-09	-1.76553	0.145714
38481596	chr19:38481596:G:A	1.58405e-09	-1.75196	-1.02303
38481685	chr19:38481685:C:T	1.18064e-09	-1.59794	-1.47098
38481796	chr19:38481796:A:C	7.14514e-09	-1.68941e-10	-1.26854
38481807	chr19:38481807:G:T	5.78413e-09	-1.68941e-10	-1.47985
38481857	chr19:38481857:T:G	4.31053e-09	-1.76681	-0.00710046
38482515	chr19:38482515:A:G	6.03933e-09	-1.68941e-10	-1.43668
38482603	chr19:38482603:G:A	3.70738e-09	-1.59244	-0.332206
38482984	chr19:38482984:C:T	7.00796e-09	-1.68941e-10	-1.28793
38482993	chr19:38482993:C:T	8.37456e-09	-1.68941e-10	-1.10977
38483200	chr19:38483200:A:AG	2.01016e-08	-1.68941e-10	-0.234175
38483301	chr19:38483301:G:A	8.6767e-09	-1.68941e-10	-1.07433
38483476	chr19:38483476:C:T	6.2378e-09	-1.68941e-10	-1.40435
38483745	chr19:38483745:G:T	8.72669e-09	-1.68941e-10	-1.06859
38483948	chr19:38483948:G:A	5.55099e-09	-1.68941e-10	-1.521
38483973	chr19:38483973:G:A	6.16374e-09	-1.68941e-10	-1.41629
38484086	chr19:38484086:G:A	9.25317e-09	-1.68941e-10	-1.01001
38484103	chr19:38484103:G:T	7.13586e-09	-1.68941e-10	-1.26984
38484223	chr19:38484223:C:T	1.9113e-09	-1.71596	-0.871232
38484303	chr19:38484303:T:C	2.7023e-09	-1.76768	-0.473186
38484350	chr19:38484350:T:C	1.56067e-09	-1.58408	-1.20578
38484656	chr19:38484656:G:A	2.26738e-08	-1.56449	1.45073
38484809	chr19:38484809:T:C	2.27687e-09	-1.32308	-1.08909
38484921	chr19:38484921:G:T	2.61997e-07	2.33336	-4.99793e-10
38484954	chr19:38484954:G:C	1.09069e-08	-1.68941e-10	-0.845581
38485172	chr19:38485172:T:G	5.55095e-09	-1.68941e-10	-1.521
38485226	chr19:38485226:C:T	1.72703e-09	-1.36831	-1.32026
38485767	chr19:38485767:C:T	7.24055e-09	-1.68941e-10	-1.25528
38486015	chr19:38486015:C:T	1.89118e-08	-0.295189	-4.99793e-10
38486148	chr19:38486148:G:T	5.55159e-09	-1.68941e-10	-1.52089
38486287	chr19:38486287:A:T	9.80027e-08	-1.68941e-10	1.35002
38486334	chr19:38486334:C:G	9.62469e-09	-1.68941e-10	-0.970641
38486382	chr19:38486382:C:T	1.9546e-09	-1.3652	-1.19958
38486465	chr19:38486465:C:T	7.13549e-09	-1.26989	-4.99793e-10
38486595	chr19:38486595:C:A	1.34613e-09	-1.46225	-1.47549
38487003	chr19:38487003:A:G	6.11075e-09	-1.68941e-10	-1.42492
38487063	chr19:38487063:A:G	5.8131e-09	-1.68941e-10	-1.47486
38487482	chr19:38487482:T:C	5.56197e-09	-1.68941e-10	-1.51902
38487485	chr19:38487485:A:C	3.30238e-09	-1.10779	-0.932539
38487596	chr19:38487596:C:T	4.1822e-09	-1.49983	-0.304302
38488078	chr19:38488078:A:G	7.56448e-09	-1.21151	-4.99793e-10
38488176	chr19:38488176:G:A	5.56276e-09	-1.68941e-10	-1.51888
38488598	chr19:38488598:T:C	2.09424e-09	-1.34566	-1.15012
38488747	chr19:38488747:T:C	4.70892e-09	-0.992077	-0.693437
38488916	chr19:38488916:A:T	1.08585e-09	-1.64294	-1.50967
38489101	chr19:38489101:G:A	9.81743e-10	-1.76435	-1.48905
38489194	chr19:38489194:C:T	5.63901e-09	-1.68941e-10	-1.50526
38489251	chr19:38489251:A:G	2.57865e-09	-0.797438	-1.49027
38489263	chr19:38489263:G:C	8.91113e-09	-1.68941e-10	-1.04767
38489714	chr19:38489714:C:T	6.4459e-09	-1.68941e-10	-1.37153
38489722	chr19:38489722:G:A	7.53426e-09	-1.68941e-10	-1.21551
38489738	chr19:38489738:C:T	7.53426e-09	-1.68941e-10	-1.21551
38489849	chr19:38489849:T:C	5.01926e-09	-0.806924	-0.814767
38489953	chr19:38489953:G:A	7.15039e-09	0.184089	-1.45189
38490026	chr19:38490026:C:T	6.31098e-09	-1.39268	-4.99793e-10
38490644	chr19:38490644:A:G	9.50124e-10	-1.76531	-1.52082
38490831	chr19:38490831:G:A	2.26871e-08	-1.68941e-10	-0.113177
38490899	chr19:38490899:C:T	4.13054e-09	-1.05658	-0.759982
38491072	chr19:38491072:T:C	7.85564e-09	-1.68941e-10	-1.17374
38491110	chr19:38491110:G:T	5.55383e-09	-1.68941e-10	-1.52048
38491118	chr19:38491118:C:T	9.51284e-10	-1.76595	-1.51897
38491138	chr19:38491138:C:T	6.2929e-09	-1.68941e-10	-1.39555
38491143	chr19:38491143:G:A	4.00658e-09	-1.0461	-0.80094
38491157	chr19:38491157:A:G	4.42231e-09	-0.702491	-1.04582
38491247	chr19:38491247:T:G	1.66432e-08	-1.68941e-10	-0.422972
38491320	chr19:38491320:AT:A	1.28433e-08	-1.68941e-10	-0.682148
38491466	chr19:38491466:G:C	1.96101e-08	-1.68941e-10	-0.258926
38491585	chr19:38491585:C:T	7.85047e-09	-1.1744	-4.99793e-10
38491639	chr19:38491639:A:T	1.32174e-08	-1.68941e-10	-0.653439
38491718	chr19:38491718:T:C	5.00598e-08	1.64227	-0.964024
38491925	chr19:38491925:C:T	6.51343e-09	-1.68941e-10	-1.36111
38492040	chr19:38492040:A:C	1.75858e-08	-1.68941e-10	-0.367883
38492209	chr19:38492209:T:C	9.567e-10	-1.76272	-1.51652
38492306	chr19:38492306:A:T	9.50744e-10	-1.76702	-1.51846
38492320	chr19:38492320:A:G	7.50856e-09	-1.21893	-4.99793e-10
38492540	chr19:38492540:G:T	4.22542e-09	-1.52401	-0.269844
38492776	chr19:38492776:G:A	1.02096e-08	-1.68941e-10	-0.911645
38492894	chr19:38492894:C:A	1.76642e-09	-1.76792	-0.898101
38492935	chr19:38492935:C:T	7.8408e-09	0.251399	-1.42703
38493055	chr19:38493055:C:T	9.77401e-09	-1.68941e-10	-0.955246
38493176	chr19:38493176:A:C	1.11159e-08	-1.68941e-10	-0.826597
38493639	chr19:38493639:C:T	7.84681e-09	-1.68941e-10	-1.17487
38493801	chr19:38493801:T:C	6.19739e-09	-1.68941e-10	-1.41084
38493925	chr19:38493925:T:C	1.59685e-08	-1.68941e-10	-0.464358
38494073	chr19:38494073:G:A	1.57271e-08	-1.68941e-10	-0.479586
38494281	chr19:38494281:T:C	1.65757e-08	-1.68941e-10	-0.427035
38494461	chr19:38494461:C:T	7.25149e-09	-1.68941e-10	-1.25377
38494575	chr19:38494575:C:T	5.56062e-09	-1.68941e-10	-1.51926
38494668	chr19:38494668:G:A	1.10654e-09	-1.66282	-1.47092
38494820	chr19:38494820:T:C	2.80851e-09	-0.78396	-1.41836
38495339	chr19:38495339:G:A	3.58903e-09	-1.06053	-0.896556
38495919	chr19:38495919:C:T	6.08777e-09	-1.68941e-10	-1.42869
38496058	chr19:38496058:C:T	2.29075e-09	-1.09587	-1.31022
38496377	chr19:38496377:A:G	2.06328e-08	0.361122	-0.569212
38496477	chr19:38496477:G:A	6.00737e-09	-1.68941e-10	-1.44199
38496673	chr19:38496673:G:C	5.77766e-09	-1.68941e-10	-1.48097
38496732	chr19:38496732:T:C	5.7391e-09	-1.68941e-10	-1.48767
38496810	chr19:38496810:A:G	8.60379e-09	-1.68941e-10	-1.08277
38497287	chr19:38497287:A:C	6.49687e-09	-1.68941e-10	-1.36365
38497365	chr19:38497365:C:T	5.68036e-09	-1.68941e-10	-1.49796
38497386	chr19:38497386:A:G	1.97448e-09	-1.06075	-1.49392
38497455	chr19:38497455:G:T	5.78514e-09	-1.68941e-10	-1.47968
38497672	chr19:38497672:A:T	1.05422e-09	-1.67732	-1.50485
38497731	chr19:38497731:T:C	1.43797e-09	-1.65564	-1.2161
38497892	chr19:38497892:T:C	5.5772e-09	-1.68941e-10	-1.51629
38497905	chr19:38497905:G:A	4.61753e-09	-1.70511	-4.99793e-10
38498207	chr19:38498207:G:A	3.39984e-09	-1.02034	-0.990903
38499431	chr19:38499431:ATCCTGGGGCTGGCGGGAGCCTGGTGTTACCCCTAGAGGTGTTGGG:A	2.31417e-09	-1.37244	-1.02348
38499608	chr19:38499608:A:AC	5.56919e-09	-1.68941e-10	-1.51772
38499696	chr19:38499696:C:T	2.39005e-09	-1.75655	-0.607112
38499705	chr19:38499705:C:T	1.17765e-09	-1.55035	-1.5211
38499953	chr19:38499953:C:T	4.15657e-09	-0.488357	-1.32193
38500036	chr19:38500036:C:A	2.29423e-09	-1.7483	-0.65628
38500876	chr19:38500876:G:A	3.15656e-09	-1.38928	-0.696212
38500903	chr19:38500903:G:A	3.061e-09	-1.38784	-0.728391
38501094	chr19:38501094:G:A	8.09521e-09	-1.68941e-10	-1.1437
38501249	chr19:38501249:C:T	2.18558e-09	-1.68404	-0.769057
38501324	chr19:38501324:C:T	1.15591e-09	-1.56948	-1.5206
38501446	chr19:38501446:C:T	5.14113e-09	-0.310249	-1.28745
38501538	chr19:38501538:G:A	2.4617e-09	-1.41037	-0.923747
38501715	chr19:38501715:A:G	8.04191e-09	-1.76826	0.617949
38502027	chr19:38502027:C:T	7.6097e-09	-1.68941e-10	-1.20555
38502629	chr19:38502629:G:A	7.26342e-09	-1.68941e-10	-1.25212
38502863	chr19:38502863:T:C	1.3057e-08	-1.68941e-10	-0.665649
38502907	chr19:38502907:C:T	1.23182e-09	-1.56805	-1.45843
38502998	chr19:38502998:A:G	3.78014e-09	-1.44516	-0.460052
38503131	chr19:38503131:C:T	1.08414e-08	-0.221915	-0.629684
38503436	chr19:38503436:T:C	2.18208e-09	-1.72919	-0.725506
38503748	chr19:38503748:G:T	7.22409e-09	-1.68941e-10	-1.25755
38504040	chr19:38504040:G:T	1.9667e-08	1.19753	-1.45356
38504270	chr19:38504270:G:A	2.0917e-09	-1.74184	-0.755158
38504512	chr19:38504512:G:A	2.88997e-09	-1.72102	-0.452701
38504593	chr19:38504593:A:G	2.75755e-09	-1.61902	-0.601607
38504715	chr19:38504715:ACCT:A	2.07524e-09	-1.74618	-0.758714
38504798	chr19:38504798:T:C	1.95072e-09	-1.75052	-0.816255
38504870	chr19:38504870:T:C	2.08241e-09	-1.71972	-0.781728
38505335	chr19:38505335:G:A	3.05786e-09	-1.73451	-0.38275
38505358	chr19:38505358:C:G	7.26653e-09	-1.68941e-10	-1.25169
38505359	chr19:38505359:C:T	6.20911e-09	-1.68941e-10	-1.40896
38505426	chr19:38505426:A:G	3.03515e-09	-1.73542	-0.389289
38505459	chr19:38505459:C:T	2.31918e-08	0.695322	-0.786498
38506000	chr19:38506000:A:G	2.90429e-09	-1.7324	-0.436389
38506045	chr19:38506045:C:G	6.68802e-09	-1.68941e-10	-1.33466
38506350	chr19:38506350:T:C	2.91722e-09	-1.6973	-0.467048
38506436	chr19:38506436:C:T	2.95087e-09	-1.7195	-0.433374
38506752	chr19:38506752:G:A	7.56206e-09	-1.68941e-10	-1.21183
38506754	chr19:38506754:C:A	5.73331e-09	-1.68941e-10	-1.48868
38506819	chr19:38506819:G:C	2.96082e-09	-1.72853	-0.420974
38506969	chr19:38506969:T:A	2.98808e-09	-1.71865	-0.421694
38507039	chr19:38507039:G:T	2.97255e-09	-1.74834	-0.397217
38507104	chr19:38507104:C:T	1.19074e-08	-0.757812	-4.99793e-10
38507123	chr19:38507123:C:A	3.31761e-09	-1.73701	-0.298718
38507258	chr19:38507258:G:T	1.24124e-08	-1.68941e-10	-0.716275
38507385	chr19:38507385:G:T	4.163e-09	-0.58556	-1.22318
38507639	chr19:38507639:G:A	4.62614e-09	-1.70325	-4.99793e-10
38507649	chr19:38507649:A:G	5.2795e-09	-1.57114	-4.99793e-10
38507722	chr19:38507722:G:A	9.1231e-09	-1.68941e-10	-1.02416
38507884	chr19:38507884:G:T	5.57843e-09	-1.68941e-10	-1.51606
38507988	chr19:38507988:G:A	1.27372e-08	-1.68941e-10	-0.690449
38508131	chr19:38508131:A:G	8.96951e-09	-0.102834	-0.938309
38508166	chr19:38508166:A:C	2.78793e-09	-1.72855	-0.48112
38508405	chr19:38508405:G:A	2.13391e-09	-1.7575	-0.719512
38508420	chr19:38508420:G:T	2.66679e-09	-0.868476	-1.38562
38508580	chr19:38508580:A:G	2.21989e-08	-0.155998	0.0210692
38509019	chr19:38509019:C:T	7.69028e-09	-1.68941e-10	-1.19502
38509458	chr19:38509458:T:A	4.5073e-09	-1.72927	-4.99793e-10
38509514	chr19:38509514:G:A	3.43431e-09	-0.710928	-1.29023
38509576	chr19:38509576:C:T	3.22878e-09	-1.73919	-0.323682
38509596	chr19:38509596:C:T	5.55143e-09	-1.68941e-10	-1.52092
38509612	chr19:38509612:C:T	2.81544e-09	-0.718093	-1.48176
38509613	chr19:38509613:G:A	6.39683e-09	-1.68941e-10	-1.37917
38509900	chr19:38509900:C:T	3.00533e-09	-1.73363	-0.400951
38509922	chr19:38509922:T:C	3.06864e-09	-1.73616	-0.37758
38509936	chr19:38509936:C:T	6.14117e-09	-1.76222	0.342264
38509946	chr19:38509946:G:A	1.27522e-08	-1.68941e-10	-0.689268
38510185	chr19:38510185:T:A	1.92594e-08	1.17207	-1.44904
38510229	chr19:38510229:G:A	5.67847e-09	-0.127532	-1.37076
38510306	chr19:38510306:A:G	1.16978e-09	-1.60512	-1.47304
38510514	chr19:38510514:T:C	1.51797e-08	-1.68941e-10	-0.515014
38511110	chr19:38511110:A:G	2.25712e-09	-0.970322	-1.45056
38511201	chr19:38511201:C:T	3.98281e-09	-1.73162	-0.12137
38511289	chr19:38511289:C:T	6.73467e-09	-1.68941e-10	-1.3277
38511918	chr19:38511918:C:T	6.00895e-09	-1.68941e-10	-1.44172
38511974	chr19:38511974:T:G	6.79882e-09	-0.911354	-0.40687
38512051	chr19:38512051:C:T	4.00962e-09	-1.74142	-0.104859
38512085	chr19:38512085:A:G	3.34863e-09	-1.6952	-0.331222
38512513	chr19:38512513:C:T	2.29053e-09	-0.908653	-1.49754
38512602	chr19:38512602:G:C	1.21525e-08	-1.68941e-10	-0.737435
38512623	chr19:38512623:A:G	8.77747e-08	1.2398	-4.99793e-10
38513453	chr19:38513453:C:G	2.92089e-08	-1.68941e-10	0.139502
38513608	chr19:38513608:C:T	7.58519e-09	-1.68941e-10	-1.20877
38513733	chr19:38513733:C:T	7.65855e-09	-1.68941e-10	-1.19915
38513839	chr19:38513839:T:C	2.32874e-09	-1.75706	-0.632588
38513971	chr19:38513971:C:A	7.53241e-09	-1.68941e-10	-1.21576
38514354	chr19:38514354:C:CAG	7.29244e-09	-1.68941e-10	-1.24813
38514501	chr19:38514501:G:A	4.7564e-09	-1.67548	-4.99793e-10
38514614	chr19:38514614:A:G	5.85902e-09	-1.68941e-10	-1.46699
38514759	chr19:38514759:C:G	4.87131e-09	-1.65161	-4.99793e-10
38514890	chr19:38514890:G:C	1.12569e-08	-1.68941e-10	-0.813991
38514899	chr19:38514899:A:G	7.41674e-09	-1.68941e-10	-1.23123
38515203	chr19:38515203:T:A	5.55974e-09	-1.68941e-10	-1.51942
38515493	chr19:38515493:G:A	5.72157e-09	-1.68941e-10	-1.49073
38515496	chr19:38515496:A:G	1.77101e-09	-1.42417	-1.23925
38515629	chr19:38515629:A:C	2.62766e-09	-1.01576	-1.25312
38515640	chr19:38515640:T:A	6.8762e-09	-0.691236	-0.61567
38515743	chr19:38515743:A:G	2.89595e-09	-0.733573	-1.43809
38516074	chr19:38516074:C:T	5.72337e-09	-1.68941e-10	-1.49042
38516450	chr19:38516450:T:C	6.60083e-09	-1.68941e-10	-1.34778
38516570	chr19:38516570:A:C	4.13673e-09	-0.320009	-1.49506
38516870	chr19:38516870:T:C	5.81114e-09	-1.68941e-10	-1.4752
38517158	chr19:38517158:G:A	6.16713e-09	-1.68941e-10	-1.41574
38517213	chr19:38517213:G:A	1.94823e-09	-1.206	-1.36206
38517363	chr19:38517363:G:A	2.44037e-09	-1.01477	-1.32805
38517444	chr19:38517444:C:T	5.81201e-09	-1.68941e-10	-1.47505
38517555	chr19:38517555:C:T	1.20377e-08	-1.68941e-10	-0.746933
38517858	chr19:38517858:G:A	1.60971e-09	-1.5582	-1.20072
38518136	chr19:38518136:C:T	5.7691e-09	-1.68941e-10	-1.48246
38518295	chr19:38518295:C:T	5.93497e-09	-1.68941e-10	-1.45411
38518961	chr19:38518961:C:T	2.54112e-09	-1.55123	-0.751139
38519011	chr19:38519011:C:T	1.3442e-09	-1.69851	-1.24067
38519052	chr19:38519052:G:A	4.34259e-09	-1.7665	-4.99793e-10
38519413	chr19:38519413:C:T	5.25506e-08	2.24726	-1.52045
38519461	chr19:38519461:G:A	4.39333e-09	-1.75489	-4.99793e-10
38519959	chr19:38519959:G:A	6.59059e-09	-1.68941e-10	-1.34933
38519991	chr19:38519991:T:A	3.78182e-09	-1.01004	-0.894724
38520501	chr19:38520501:C:G	3.80115e-09	-0.429174	-1.4705
38521266	chr19:38521266:C:A	7.18488e-09	-1.68941e-10	-1.26299
38521416	chr19:38521416:G:A	1.13152e-09	-1.70808	-1.40333
38521672	chr19:38521672:G:A	1.12041e-09	-1.74025	-1.38103
38521717	chr19:38521717:T:A	2.60156e-09	-0.872256	-1.4066
38521943	chr19:38521943:C:T	5.68092e-09	-1.68941e-10	-1.49786
38522072	chr19:38522072:G:A	6.06324e-09	-1.68941e-10	-1.43273
38522178	chr19:38522178:T:C	6.77351e-09	-1.68941e-10	-1.32195
38522685	chr19:38522685:T:C	2.13961e-09	-1.36341	-1.11094
38522814	chr19:38522814:G:C	2.01156e-09	-1.15009	-1.38597
38523825	chr19:38523825:G:A	5.9689e-09	-1.68941e-10	-1.44841
38524534	chr19:38524534:C:T	2.51419e-09	-1.0012	-1.31183
38524657	chr19:38524657:G:A	7.85777e-09	-1.68941e-10	-1.17347
38524814	chr19:38524814:T:C	1.70783e-09	-1.2214	-1.47835
38526170	chr19:38526170:C:T	3.194e-08	0.228887	-4.99793e-10
38526482	chr19:38526482:G:A	5.76095e-09	-1.68941e-10	-1.48387
38526738	chr19:38526738:T:C	2.16114e-09	-1.32231	-1.14202
38526915	chr19:38526915:G:A	5.5647e-09	-1.68941e-10	-1.51853
38527521	chr19:38527521:A:G	3.28628e-09	-1.38831	-0.65691
38527637	chr19:38527637:C:T	2.8898e-07	3.4018	-0.970413
38527640	chr19:38527640:C:T	1.23101e-09	-1.70405	-1.32309
38527942	chr19:38527942:C:CA	4.98757e-09	-0.444155	-1.18387
38528201	chr19:38528201:C:T	6.11543e-09	-1.68941e-10	-1.42416
38528457	chr19:38528457:G:A	5.79074e-09	-1.68941e-10	-1.47871
38528602	chr19:38528602:C:G	5.64525e-09	-1.68941e-10	-1.50416
38528825	chr19:38528825:G:A	4.33868e-09	-1.7674	-4.99793e-10
38529112	chr19:38529112:C:T	2.54601e-09	-0.999842	-1.3006
38529309	chr19:38529309:C:T	1.25431e-09	-1.76773	-1.24066
38529696	chr19:38529696:A:G	4.33664e-09	-1.76787	-4.99793e-10
38529751	chr19:38529751:A:G	8.8139e-09	-1.68941e-10	-1.05864
38529920	chr19:38529920:T:G	3.2127e-09	-0.803533	-1.26433
38530186	chr19:38530186:T:C	2.62103e-09	-0.979912	-1.29149
38530411	chr19:38530411:C:T	5.71016e-09	-1.68941e-10	-1.49273
38530562	chr19:38530562:G:A	2.54067e-09	-1.00083	-1.30172
38530828	chr19:38530828:GT:G	8.898e-09	-1.68941e-10	-1.04915
38530934	chr19:38530934:C:T	1.14095e-08	-0.800526	-4.99793e-10
38531114	chr19:38531114:A:G	1.18626e-09	-1.59953	-1.46463
38531122	chr19:38531122:C:T	5.55089e-09	-1.68941e-10	-1.52101
38531124	chr19:38531124:G:A	6.71936e-09	-1.68941e-10	-1.32998
38531266	chr19:38531266:G:A	1.39144e-09	-1.58757	-1.31706
38532083	chr19:38532083:A:G	3.56605e-09	-0.986866	-0.976648
38533025	chr19:38533025:T:C	2.42146e-09	-1.40049	-0.950114
38533029	chr19:38533029:GA:G	1.23748e-09	-1.59536	-1.42654
38533139	chr19:38533139:G:A	1.14329e-08	-0.798477	-4.99793e-10
38533217	chr19:38533217:G:C	1.2026e-08	-0.747898	-4.99793e-10
38533352	chr19:38533352:T:C	1.16391e-08	-0.780604	-4.99793e-10
38533533	chr19:38533533:T:A	2.229e-09	-0.919846	-1.51357
38533816	chr19:38533816:C:T	1.26596e-08	-0.696555	-4.99793e-10
38533850	chr19:38533850:A:G	6.23157e-09	-1.68941e-10	-1.40534
38533967	chr19:38533967:A:G	7.12096e-09	-1.27193	-4.99793e-10
38534081	chr19:38534081:A:G	9.97096e-09	-0.935296	-4.99793e-10
38534131	chr19:38534131:C:T	1.20604e-08	-0.745048	-4.99793e-10
38534726	chr19:38534726:C:G	1.23226e-08	-0.723541	-4.99793e-10
38535668	chr19:38535668:G:A	1.26981e-08	-0.69352	-4.99793e-10
38535868	chr19:38535868:C:T	6.05896e-09	-1.68941e-10	-1.43344
38535885	chr19:38535885:G:C	1.06901e-08	-0.865653	-4.99793e-10
38536027	chr19:38536027:G:A	1.39368e-08	-0.600437	-4.99793e-10
38537245	chr19:38537245:C:A	1.04666e-08	-0.886784	-4.99793e-10
38537295	chr19:38537295:C:T	1.02474e-08	-1.68941e-10	-0.90795
38537433	chr19:38537433:C:T	1.00759e-08	-1.68941e-10	-0.924823
38537896	chr19:38537896:G:A	6.89204e-09	-1.68941e-10	-1.30461
38538028	chr19:38538028:A:G	9.76721e-09	-0.955942	-4.99793e-10
38538178	chr19:38538178:T:C	8.12991e-09	-1.68941e-10	-1.13942
38538492	chr19:38538492:A:G	6.97391e-08	2.52998	-1.52019
38538540	chr19:38538540:A:G	1.2029e-08	-1.68941e-10	-0.747652
38538893	chr19:38538893:A:G	1.06679e-08	-0.867733	-4.99793e-10
38539037	chr19:38539037:C:CT	5.96368e-09	-1.68941e-10	-1.44928
38539053	chr19:38539053:C:T	5.88099e-09	-1.68941e-10	-1.46325
38539140	chr19:38539140:T:C	1.06837e-08	-0.866254	-4.99793e-10
38539158	chr19:38539158:A:G	5.68496e-09	-1.68941e-10	-1.49715
38539395	chr19:38539395:T:C	1.18973e-08	0.476301	-1.23496
38539492	chr19:38539492:C:T	1.04824e-08	-0.885273	-4.99793e-10
38539537	chr19:38539537:C:T	6.78012e-09	-1.68941e-10	-1.32098
38539705	chr19:38539705:A:G	1.04748e-08	-0.886001	-4.99793e-10
38540122	chr19:38540122:A:G	1.05859e-08	-0.875448	-4.99793e-10
38540154	chr19:38540154:T:C	1.02265e-08	-0.90999	-4.99793e-10
38540174	chr19:38540174:T:C	1.03419e-08	-0.898773	-4.99793e-10
38540230	chr19:38540230:T:C	6.08608e-09	-1.68941e-10	-1.42897
38540358	chr19:38540358:A:G	1.64629e-08	-0.433864	-4.99793e-10
38540909	chr19:38540909:A:G	4.7948e-09	-1.66744	-4.99793e-10
38540921	chr19:38540921:G:A	1.32334e-08	-0.652229	-4.99793e-10
38540938	chr19:38540938:A:G	1.32759e-08	-0.649026	-4.99793e-10
38540972	chr19:38540972:T:C	1.11175e-08	-0.826454	-4.99793e-10
38540979	chr19:38540979:A:G	5.68787e-09	-1.68941e-10	-1.49664
38541074	chr19:38541074:G:A	5.22384e-09	-0.165739	-1.416
38541092	chr19:38541092:C:T	5.99649e-09	-1.68941e-10	-1.4438
38541115	chr19:38541115:T:A	6.34037e-09	-1.68941e-10	-1.38804
38541183	chr19:38541183:C:T	1.02067e-08	-0.911928	-4.99793e-10
38541273	chr19:38541273:A:G	1.03387e-08	-0.899083	-4.99793e-10
38541597	chr19:38541597:T:C	5.57397e-09	-1.68941e-10	-1.51687
38541761	chr19:38541761:A:T	9.74702e-09	-0.958011	-4.99793e-10
38541791	chr19:38541791:A:C	1.0141e-08	-0.918387	-4.99793e-10
38541813	chr19:38541813:C:T	4.48589e-09	-1.73404	-4.99793e-10
38541885	chr19:38541885:C:T	6.57758e-09	-0.518558	-0.832748
38542166	chr19:38542166:C:T	1.11268e-08	-0.825616	-4.99793e-10
38542272	chr19:38542272:T:C	1.3675e-07	3.20201	-1.51883
38542388	chr19:38542388:T:C	9.75084e-09	-0.95762	-4.99793e-10
38542540	chr19:38542540:C:T	1.16168e-08	-0.782523	-4.99793e-10
38542620	chr19:38542620:G:A	6.84951e-09	-0.491208	-0.819588
38542679	chr19:38542679:T:C	9.68863e-09	-0.96402	-4.99793e-10
38542814	chr19:38542814:C:T	3.04431e-09	-1.38825	-0.733444
38542817	chr19:38542817:A:G	5.67259e-09	-0.125504	-1.37382
38543040	chr19:38543040:C:G	1.30227e-07	3.14953	-1.51522
38543112	chr19:38543112:A:G	1.01678e-08	-0.915751	-4.99793e-10
38543682	chr19:38543682:G:A	2.03209e-09	-1.59254	-0.933367
38543804	chr19:38543804:C:T	1.04778e-08	-1.68941e-10	-0.885716
38543893	chr19:38543893:C:A	5.86156e-09	-1.68941e-10	-1.46656
38543894	chr19:38543894:T:C	2.38432e-08	-0.0634743	-4.99793e-10
38543944	chr19:38543944:GC:G	5.66454e-09	-1.68941e-10	-1.50075
38543972	chr19:38543972:G:A	3.3849e-09	-1.37391	-0.641734
38544042	chr19:38544042:C:G	5.98238e-09	-1.68941e-10	-1.44616
38544131	chr19:38544131:T:C	1.03398e-08	-0.89897	-4.99793e-10
38544196	chr19:38544196:T:C	9.94046e-09	-0.93836	-4.99793e-10
38544296	chr19:38544296:T:C	6.14368e-09	-1.68941e-10	-1.41955
38544428	chr19:38544428:G:C	1.98013e-07	3.48299	-1.42963
38544630	chr19:38544630:A:G	1.01924e-08	-0.913326	-4.99793e-10
38545172	chr19:38545172:A:G	1.18888e-08	-0.759378	-4.99793e-10
38545226	chr19:38545226:G:A	1.20257e-08	-0.747924	-4.99793e-10
38545275	chr19:38545275:G:A	1.19748e-08	-0.752165	-4.99793e-10
38545486	chr19:38545486:C:T	5.84856e-09	-1.68941e-10	-1.46878
38545551	chr19:38545551:A:G	7.77031e-09	0.0612825	-1.24595
38545705	chr19:38545705:A:G	1.19469e-08	-0.754503	-4.99793e-10
38545751	chr19:38545751:CA:C	1.21752e-08	-0.735572	-4.99793e-10
38545753	chr19:38545753:G:T	1.21687e-08	-0.736103	-4.99793e-10
38545776	chr19:38545776:A:C	4.89606e-09	-0.134689	-1.51185
38545929	chr19:38545929:T:C	1.27801e-07	3.13242	-1.51692
38545942	chr19:38545942:G:A	1.19262e-08	-0.756239	-4.99793e-10
38546014	chr19:38546014:A:G	1.11442e-07	2.99308	-1.51454
38546030	chr19:38546030:C:T	5.8427e-09	-1.68941e-10	-1.46978
38546177	chr19:38546177:C:T	6.78213e-09	-1.68941e-10	-1.32068
38546274	chr19:38546274:C:A	1.17036e-08	-1.68941e-10	-0.775073
38546537	chr19:38546537:A:G	5.94725e-09	-1.68941e-10	-1.45204
38546713	chr19:38546713:A:T	1.65264e-08	-0.430016	-4.99793e-10
38546876	chr19:38546876:C:T	6.69204e-09	-1.33405	-4.99793e-10
38547184	chr19:38547184:G:A	5.61678e-09	-1.68941e-10	-1.50921
38547342	chr19:38547342:C:T	5.67016e-09	-1.68941e-10	-1.49976
38547518	chr19:38547518:T:C	8.49815e-09	-0.210635	-0.884489
38547524	chr19:38547524:T:C	1.41519e-07	3.21054	-1.49309
38547638	chr19:38547638:G:C	5.71117e-09	-1.68941e-10	-1.49255
38548075	chr19:38548075:G:A	7.93084e-09	-1.68941e-10	-1.16421
38548104	chr19:38548104:G:C	6.06615e-09	-0.513899	-0.91835
38548512	chr19:38548512:A:G	5.86271e-09	-0.854366	-0.611996
38549502	chr19:38549502:C:A	1.27381e-09	-1.56846	-1.4245
38549544	chr19:38549544:A:C	1.19175e-08	0.54204	-1.299
38550048	chr19:38550048:G:A	6.87533e-09	-1.68941e-10	-1.30703
38550837	chr19:38550837:T:G	2.3344e-09	-1.59229	-0.794931
38551392	chr19:38551392:T:C	6.80827e-09	-1.31683	-4.99793e-10
38551997	chr19:38551997:G:T	5.59857e-09	-1.68941e-10	-1.51246
38552109	chr19:38552109:G:A	1.34836e-08	-0.633496	-4.99793e-10
38552114	chr19:38552114:C:A	1.6546e-08	-0.428829	-4.99793e-10
38552444	chr19:38552444:G:A	5.55628e-09	-1.68941e-10	-1.52004
38552679	chr19:38552679:A:G	6.33417e-09	-1.68941e-10	-1.38901
38552946	chr19:38552946:C:A	9.49599e-10	-1.76612	-1.52057
38553307	chr19:38553307:C:G	6.76162e-09	-1.32371	-4.99793e-10
38553562	chr19:38553562:G:A	6.32168e-09	-1.68941e-10	-1.39099
38553785	chr19:38553785:A:G	1.36268e-08	-0.622933	-4.99793e-10
38553852	chr19:38553852:C:T	1.24341e-08	-0.714532	-4.99793e-10
38553913	chr19:38553913:T:C	6.58421e-09	-1.68941e-10	-1.3503
38553934	chr19:38553934:G:A	6.21795e-09	-1.68941e-10	-1.40753
38555081	chr19:38555081:C:T	2.42051e-07	3.70551	-1.45133
38555270	chr19:38555270:G:C	1.01973e-08	-1.68941e-10	-0.912855
38555496	chr19:38555496:T:C	2.8957e-09	-1.40724	-0.764504
38555733	chr19:38555733:A:C	6.59014e-09	-1.68941e-10	-1.3494
38555928	chr19:38555928:A:G	6.58532e-09	-1.68941e-10	-1.35013
38556031	chr19:38556031:T:G	5.52908e-09	-0.524346	-1.00061
38556079	chr19:38556079:G:A	3.30212e-08	1.44447	-1.18229
38556463	chr19:38556463:C:G	8.43967e-09	-1.68941e-10	-1.10203
38556464	chr19:38556464:T:A	1.38373e-08	0.633494	-1.2411
38556510	chr19:38556510:C:T	6.19948e-09	-1.68941e-10	-1.41051
38557272	chr19:38557272:G:A	5.90209e-09	-1.68941e-10	-1.45967
38557333	chr19:38557333:T:TG	6.36608e-09	-1.38399	-4.99793e-10
38557391	chr19:38557391:T:C	5.71976e-09	-1.68941e-10	-1.49105
38557489	chr19:38557489:A:C	1.50326e-07	3.29852	-1.52069
38557523	chr19:38557523:C:A	4.13803e-08	1.52212	-1.03429
38557928	chr19:38557928:C:T	1.48551e-08	0.740662	-1.27729
38557974	chr19:38557974:T:C	5.62653e-09	-1.68941e-10	-1.50748
38557998	chr19:38557998:C:A	1.28615e-08	0.6044	-1.28513
38558036	chr19:38558036:C:T	5.7062e-09	-1.68941e-10	-1.49342
38558769	chr19:38558769:ACT:A	7.81723e-09	-1.68941e-10	-1.17864
38558809	chr19:38558809:G:T	2.20711e-07	3.67998	-1.5181
38558885	chr19:38558885:G:A	1.35075e-08	-0.631725	-4.99793e-10
38558956	chr19:38558956:G:A	1.2999e-08	-0.670104	-4.99793e-10
38558972	chr19:38558972:C:T	8.92537e-09	-1.68941e-10	-1.04608
38559021	chr19:38559021:G:A	1.35454e-08	-0.628924	-4.99793e-10
38559803	chr19:38559803:A:G	5.78238e-09	-1.68941e-10	-1.48016
38559838	chr19:38559838:C:T	6.37548e-09	-1.68941e-10	-1.38251
38559980	chr19:38559980:C:T	7.43331e-09	-1.229	-4.99793e-10
38560371	chr19:38560371:A:T	7.15242e-09	-1.68941e-10	-1.26752
38560409	chr19:38560409:A:G	1.23785e-09	-1.63396	-1.38764
38560455	chr19:38560455:G:A	9.78648e-09	-0.953972	-4.99793e-10
38560891	chr19:38560891:C:T	4.42696e-09	-1.74726	-4.99793e-10
38561015	chr19:38561015:T:C	2.10524e-09	-1.44383	-1.04672
38561418	chr19:38561418:C:T	7.2113e-09	-1.68941e-10	-1.25932
38561646	chr19:38561646:G:A	5.61266e-09	-1.68941e-10	-1.50995
38562184	chr19:38562184:C:T	6.64936e-09	-1.68941e-10	-1.34045
38562400	chr19:38562400:C:T	5.76415e-09	-1.68941e-10	-1.48331
38562585	chr19:38562585:C:T	6.33216e-09	-1.68941e-10	-1.38933
38562642	chr19:38562642:C:T	9.74889e-10	-1.74328	-1.51713
38562886	chr19:38562886:C:T	5.73351e-09	-1.68941e-10	-1.48864
38562978	chr19:38562978:T:C	5.63621e-09	-1.68941e-10	-1.50576
38563051	chr19:38563051:T:C	2.23358e-09	-1.76486	-0.666512
38563104	chr19:38563104:T:C	8.62493e-09	-1.68941e-10	-1.08032
38563322	chr19:38563322:A:G	2.93631e-08	0.144766	-4.99793e-10
38564010	chr19:38564010:T:C	7.68294e-09	-1.68941e-10	-1.19597
38564240	chr19:38564240:C:T	7.68483e-09	-1.68941e-10	-1.19572
38564397	chr19:38564397:C:T	5.5515e-09	-1.68941e-10	-1.52091
38564489	chr19:38564489:C:T	5.86003e-09	-1.68941e-10	-1.46682
38564511	chr19:38564511:T:G	5.59095e-09	-1.68941e-10	-1.51382
38564664	chr19:38564664:C:T	4.87349e-09	-1.25117	-0.399996
38564703	chr19:38564703:C:T	2.96993e-09	-1.08085	-1.06558
38564772	chr19:38564772:T:C	1.9161e-08	-1.68941e-10	-0.282094
38564796	chr19:38564796:G:A	7.18506e-09	-1.68941e-10	-1.26297
38566645	chr19:38566645:G:A	7.21035e-09	-1.68941e-10	-1.25946
38566937	chr19:38566937:G:A	1.27828e-08	-1.68941e-10	-0.686873
38566975	chr19:38566975:C:T	1.15286e-08	-1.68941e-10	-0.790143
38566976	chr19:38566976:G:A	5.55102e-09	-1.68941e-10	-1.52099
38567052	chr19:38567052:C:T	2.53825e-08	-1.68941e-10	-0.000911468
38567064	chr19:38567064:C:T	1.2673e-08	-1.68941e-10	-0.695499
38567295	chr19:38567295:C:T	1.05381e-08	-1.68941e-10	-0.879973
38567412	chr19:38567412:GA:G	9.51238e-09	-1.68941e-10	-0.982378
38567534	chr19:38567534:C:G	1.21609e-09	-1.53459	-1.50474
38567678	chr19:38567678:G:A	2.92965e-08	0.142496	-4.99793e-10
38568435	chr19:38568435:G:A	5.69604e-09	-1.68941e-10	-1.4952
38568793	chr19:38568793:CAT:C	2.97161e-09	-0.905922	-1.23995
38568912	chr19:38568912:G:A	4.983e-09	-1.62894	-4.99793e-10
38568961	chr19:38568961:G:A	2.26376e-08	-1.68941e-10	-0.115359
38569049	chr19:38569049:T:C	1.1731e-08	-1.68941e-10	-0.772736
38569050	chr19:38569050:G:A	1.36964e-08	-1.68941e-10	-0.617839
38569057	chr19:38569057:T:C	3.31259e-09	-0.711385	-1.32586
38569101	chr19:38569101:C:T	1.01831e-07	-1.68941e-10	1.38834
38569217	chr19:38569217:A:G	1.62169e-08	-1.68941e-10	-0.448921
38569348	chr19:38569348:G:T	6.96186e-09	-1.68941e-10	-1.29453
38569396	chr19:38569396:GT:G	9.4802e-09	-1.68941e-10	-0.985767
38569598	chr19:38569598:C:T	5.26933e-09	-0.0520086	-1.52106
38569614	chr19:38569614:C:T	5.87238e-09	-1.68941e-10	-1.46471
38570344	chr19:38570344:C:T	6.3447e-08	-1.68941e-10	0.915233
38570618	chr19:38570618:C:G	2.66097e-09	-0.82799	-1.42829
38570959	chr19:38570959:C:T	1.51445e-08	-1.68941e-10	-0.517337
38571623	chr19:38571623:G:T	6.56906e-08	-1.68941e-10	0.949983
38571882	chr19:38571882:A:G	5.61019e-09	-1.68941e-10	-1.51039
38572386	chr19:38572386:C:T	2.68577e-08	-1.68941e-10	0.0555799
38572435	chr19:38572435:A:G	5.56347e-09	-1.68941e-10	-1.51875
38573136	chr19:38573136:A:G	1.84693e-08	-1.68941e-10	-0.318862
38573508	chr19:38573508:C:T	5.69423e-09	-1.68941e-10	-1.49552
38574478	chr19:38574478:C:A	5.56707e-09	-1.68941e-10	-1.5181
38574795	chr19:38574795:T:C	1.00434e-08	-1.68941e-10	-0.928054
38574908	chr19:38574908:T:C	5.85792e-09	-1.68941e-10	-1.46718
38574948	chr19:38574948:A:G	6.5948e-09	-0.742598	-0.606094
38575231	chr19:38575231:C:T	7.39937e-09	-1.68941e-10	-1.23358
38575536	chr19:38575536:C:T	1.95723e-08	-1.68941e-10	-0.260857
38575670	chr19:38575670:G:A	7.94928e-09	-1.68941e-10	-1.16189
38575718	chr19:38575718:G:A	2.55093e-09	-1.29548	-1.00303
38575854	chr19:38575854:C:T	1.60376e-08	-0.460034	-4.99793e-10
38576531	chr19:38576531:G:A	7.22067e-08	-1.68941e-10	1.04456
38576650	chr19:38576650:A:G	1.14481e-08	-1.68941e-10	-0.797146
38576756	chr19:38576756:C:T	8.85842e-09	-0.841918	-0.211687
38576787	chr19:38576787:G:A	1.46373e-09	-1.38355	-1.47043
38576877	chr19:38576877:G:A	2.15801e-08	-0.775467	0.612268
38577025	chr19:38577025:A:G	6.22793e-08	-1.68941e-10	0.896655
38577176	chr19:38577176:G:A	9.24348e-09	-0.859146	-0.151908
38577229	chr19:38577229:C:T	5.58273e-09	-1.68941e-10	-1.5153
38577276	chr19:38577276:T:C	5.63607e-09	-1.68941e-10	-1.50579
38577347	chr19:38577347:C:T	2.09253e-09	-1.23747	-1.25913
38577348	chr19:38577348:G:A	6.3076e-09	-1.68941e-10	-1.39322
38577388	chr19:38577388:C:T	7.9576e-09	-1.68941e-10	-1.16085
38577410	chr19:38577410:C:T	1.63561e-09	-1.46602	-1.27694
38578590	chr19:38578590:T:C	1.69545e-09	-1.27825	-1.42878
38578690	chr19:38578690:C:T	7.94948e-09	-1.68941e-10	-1.16187
38579352	chr19:38579352:G:A	5.58336e-09	-1.68941e-10	-1.51518
38579777	chr19:38579777:G:T	1.22633e-08	-1.68941e-10	-0.728361
38580617	chr19:38580617:C:T	1.58318e-09	-1.31445	-1.46109
38580878	chr19:38580878:A:G	5.922e-09	-1.68941e-10	-1.4563
38580923	chr19:38580923:G:A	7.00593e-09	-1.68941e-10	-1.28822
38580991	chr19:38580991:T:C	1.46949e-09	-1.44451	-1.40555
38581195	chr19:38581195:T:A	3.40657e-09	-1.21136	-0.797903
38581205	chr19:38581205:G:A	4.56123e-09	-1.71738	-4.99793e-10
38581566	chr19:38581566:G:A	5.55442e-09	-1.68941e-10	-1.52038
38581639	chr19:38581639:C:T	1.01764e-08	0.177098	-1.092
38581945	chr19:38581945:A:T	5.58351e-09	-1.68941e-10	-1.51516
38582135	chr19:38582135:T:C	1.00225e-09	-1.72223	-1.51049
38582511	chr19:38582511:C:T	1.2613e-09	-1.52207	-1.48076
38582573	chr19:38582573:C:T	5.58256e-09	-1.68941e-10	-1.51532
38582608	chr19:38582608:G:A	1.53855e-08	-1.68941e-10	-0.501551
38582875	chr19:38582875:C:A	5.93261e-09	-1.68941e-10	-1.45451
38583246	chr19:38583246:G:A	3.10178e-08	-1.68941e-10	0.199588
38583493	chr19:38583493:CAT:C	6.43994e-09	-1.68941e-10	-1.37245
38583541	chr19:38583541:AC:A	3.54608e-08	0.333456	-4.99793e-10
38583565	chr19:38583565:G:A	1.13152e-08	-1.68941e-10	-0.808824
38584073	chr19:38584073:C:G	4.73264e-09	-1.19978	-0.480709
38584158	chr19:38584158:C:T	1.44177e-08	-1.68941e-10	-0.566518
38584907	chr19:38584907:G:A	5.94145e-09	-1.68941e-10	-1.45302
38585622	chr19:38585622:T:C	1.80419e-08	-1.68941e-10	-0.342277
38586207	chr19:38586207:G:A	7.66047e-09	-1.68941e-10	-1.1989
38586223	chr19:38586223:G:C	7.65386e-09	-1.68941e-10	-1.19976
38586263	chr19:38586263:C:T	7.71611e-09	-1.68941e-10	-1.19166
38586280	chr19:38586280:AGGGGGT:A	9.64663e-09	-1.2652	0.296831
38587161	chr19:38587161:G:A	6.02653e-09	-1.68941e-10	-1.4388
38587844	chr19:38587844:C:T	1.72442e-08	-1.68941e-10	-0.387496
38587934	chr19:38587934:T:C	5.77478e-09	-1.68941e-10	-1.48147
38587978	chr19:38587978:AAGG:A	1.47807e-08	-1.68941e-10	-0.541648
38588700	chr19:38588700:C:T	1.55748e-09	-1.44724	-1.34466
38588859	chr19:38588859:C:T	5.55304e-09	-1.68941e-10	-1.52063
38589668	chr19:38589668:G:A	1.08676e-08	-1.68941e-10	-0.849192
38590088	chr19:38590088:C:G	5.1888e-09	-1.76062	0.172145
38591091	chr19:38591091:G:A	4.70406e-08	-1.68941e-10	0.616037
38591347	chr19:38591347:G:A	1.82397e-09	-1.52115	-1.1128
38591463	chr19:38591463:A:G	6.51781e-08	-1.68941e-10	0.942151
38591607	chr19:38591607:T:G	5.56721e-09	-1.68941e-10	-1.51808
38591928	chr19:38591928:G:A	1.01403e-07	-1.68941e-10	1.38413
38592053	chr19:38592053:C:T	1.1018e-08	-1.68941e-10	-0.835439
38592107	chr19:38592107:A:G	5.55073e-09	-1.68941e-10	-1.52104
38592127	chr19:38592127:AG:A	1.10902e-08	-1.68941e-10	-0.828912
38592451	chr19:38592451:T:C	4.78098e-09	-1.67033	-4.99793e-10
38592684	chr19:38592684:G:A	7.89871e-09	-1.68941e-10	-1.16827
38593633	chr19:38593633:C:T	9.33171e-09	-1.00155	-4.99793e-10
38593669	chr19:38593669:G:A	5.82839e-09	-1.68941e-10	-1.47223
38593893	chr19:38593893:A:G	5.8108e-09	-1.68941e-10	-1.47525
38594115	chr19:38594115:C:T	1.06303e-08	-0.871263	-4.99793e-10
38594180	chr19:38594180:G:T	1.20598e-08	-1.68941e-10	-0.745099
38594361	chr19:38594361:C:T	5.60991e-09	-1.68941e-10	-1.51044
38594469	chr19:38594469:G:A	9.10952e-09	-1.68941e-10	-1.02565
38594814	chr19:38594814:A:C	5.58665e-09	-1.68941e-10	-1.51459
38594829	chr19:38594829:T:A	1.45057e-08	-1.68941e-10	-0.56043
38595204	chr19:38595204:G:A	1.40843e-08	-1.39972	0.809802
38595237	chr19:38595237:C:T	7.96536e-09	-1.15987	-4.99793e-10
38595600	chr19:38595600:T:C	9.7324e-09	-1.68941e-10	-0.959513
38595940	chr19:38595940:A:G	9.58345e-09	-1.68941e-10	-0.974935
38595964	chr19:38595964:T:C	5.7967e-09	-1.68941e-10	-1.47768
38596597	chr19:38596597:G:A	1.25947e-08	-1.68941e-10	-0.701696
38596747	chr19:38596747:A:G	7.83236e-09	-1.68941e-10	-1.17671
38596784	chr19:38596784:C:G	5.43894e-09	-1.54139	-4.99793e-10
38596883	chr19:38596883:AGCGCAGACCGCAGGTGG:A	1.35687e-08	-1.68941e-10	-0.62721
38597010	chr19:38597010:C:T	4.33502e-09	-1.76825	-4.99793e-10
38597248	chr19:38597248:C:A	1.48819e-08	-1.68941e-10	-0.53483
38597472	chr19:38597472:T:C	1.79696e-08	-1.68941e-10	-0.346289
38597660	chr19:38597660:T:C	1.08458e-08	-1.68941e-10	-0.851191
38597782	chr19:38597782:C:A	1.4983e-08	-1.68941e-10	-0.528055
38597821	chr19:38597821:A:T	1.91792e-09	-1.06359	-1.52014
38597902	chr19:38597902:C:A	1.48284e-08	-1.68941e-10	-0.538431
38597973	chr19:38597973:C:T	5.92361e-09	-1.68941e-10	-1.45603
38598093	chr19:38598093:T:C	1.48135e-08	-1.68941e-10	-0.539432
38598180	chr19:38598180:G:A	1.61829e-08	-1.68941e-10	-0.451019
38598236	chr19:38598236:G:T	1.34343e-07	-1.68941e-10	1.66542
38598327	chr19:38598327:G:A	4.37167e-09	-1.75983	-4.99793e-10
38598608	chr19:38598608:A:C	1.68951e-08	-1.68941e-10	-0.407951
38598741	chr19:38598741:C:T	6.1286e-09	-1.68941e-10	-1.42201
38599057	chr19:38599057:G:A	8.71407e-09	-1.07003	-4.99793e-10
38599457	chr19:38599457:T:G	2.70601e-09	-0.819452	-1.42004
38599487	chr19:38599487:C:T	4.40011e-09	-1.75334	-4.99793e-10
38599760	chr19:38599760:T:C	1.37478e-08	-1.68941e-10	-0.614094
38600389	chr19:38600389:G:C	4.04317e-08	-1.68941e-10	0.464641
38600393	chr19:38600393:A:G	5.82405e-09	-1.68941e-10	-1.47298
38600559	chr19:38600559:T:C	6.58406e-09	-1.68941e-10	-1.35032
38601028	chr19:38601028:A:T	1.04704e-08	0.35637	-1.24279
38601502	chr19:38601502:C:T	5.46169e-09	-1.53722	-4.99793e-10
38602237	chr19:38602237:G:A	6.43677e-09	-1.68941e-10	-1.37295
38602384	chr19:38602384:A:C	6.86141e-09	-1.68941e-10	-1.30906
38602487	chr19:38602487:T:C	6.50083e-09	-1.68941e-10	-1.36304
38602675	chr19:38602675:T:C	5.63654e-09	-1.68941e-10	-1.5057
38602733	chr19:38602733:T:C	5.88199e-09	-1.68941e-10	-1.46308
38602756	chr19:38602756:A:G	1.05691e-08	-1.68941e-10	-0.877038
38603797	chr19:38603797:A:C	5.91289e-09	-1.68941e-10	-1.45784
38603927	chr19:38603927:T:A	1.31297e-08	-1.68941e-10	-0.660095
38603958	chr19:38603958:T:C	5.56866e-09	-1.68941e-10	-1.51782
38603971	chr19:38603971:G:A	3.5317e-09	-0.57269	-1.4005
38604261	chr19:38604261:A:G	5.73938e-09	-1.68941e-10	-1.48762
38604407	chr19:38604407:C:T	5.58596e-09	-1.68941e-10	-1.51472
38604722	chr19:38604722:G:A	5.62406e-09	-1.68941e-10	-1.50792
38606396	chr19:38606396:A:C	6.75718e-09	-1.68941e-10	-1.32437
38606538	chr19:38606538:CG:C	5.80646e-09	-0.146719	-1.32928
38606863	chr19:38606863:G:A	5.96559e-09	-1.68941e-10	-1.44897
38607131	chr19:38607131:G:C	8.33633e-09	0.353479	-1.46783
38607574	chr19:38607574:A:G	5.68954e-09	-1.68941e-10	-1.49634
38607730	chr19:38607730:G:A	1.11459e-09	-1.76565	-1.36083
38608740	chr19:38608740:T:C	1.08989e-08	0.532373	-1.37869
38609463	chr19:38609463:G:A	1.6708e-08	-1.68941e-10	-0.419082
38609588	chr19:38609588:C:G	2.03701e-08	-1.68941e-10	-0.220904
38609657	chr19:38609657:A:C	4.35388e-09	-1.76391	-4.99793e-10
38609735	chr19:38609735:G:A	1.49502e-08	-0.530247	-4.99793e-10
38609776	chr19:38609776:C:A	1.92329e-08	-1.68941e-10	-0.278349
38609822	chr19:38609822:G:C	1.34769e-08	-1.68941e-10	-0.633998
38609954	chr19:38609954:G:A	5.46386e-08	-1.68941e-10	0.765767
38610048	chr19:38610048:G:A	8.44897e-09	-1.68941e-10	-1.10093
38610094	chr19:38610094:A:AGGGCTGGTGT	1.46135e-08	-1.68941e-10	-0.553031
38610262	chr19:38610262:G:C	1.91979e-08	-1.68941e-10	-0.280173
38610500	chr19:38610500:C:G	3.55344e-08	-1.68941e-10	0.335528
38611029	chr19:38611029:A:G	1.97932e-08	1.05689	-1.30653
38611077	chr19:38611077:G:T	1.92493e-08	-1.68941e-10	-0.277497
38611230	chr19:38611230:T:C	1.87378e-08	1.0357	-1.34013
38611899	chr19:38611899:G:A	5.59331e-09	-1.68941e-10	-1.5134
38612190	chr19:38612190:T:C	5.24393e-09	-1.5779	-4.99793e-10
38613078	chr19:38613078:C:T	7.04886e-09	-1.68941e-10	-1.28211
38613797	chr19:38613797:A:G	1.63451e-09	-1.75969	-0.983942
38613810	chr19:38613810:C:T	1.30817e-08	-1.68941e-10	-0.663758
38613860	chr19:38613860:G:A	6.57078e-09	-1.68941e-10	-1.35234
38614094	chr19:38614094:G:A	1.3011e-08	-1.68941e-10	-0.669179
38615107	chr19:38615107:G:A	1.11268e-08	-1.68941e-10	-0.825616
38615352	chr19:38615352:C:T	1.70947e-08	0.432184	-0.828386
38615538	chr19:38615538:A:G	5.78582e-09	-1.68941e-10	-1.47956
38615688	chr19:38615688:C:T	1.1091e-08	-1.68941e-10	-0.828842
38615754	chr19:38615754:A:T	6.49711e-09	-1.68941e-10	-1.36362
38616263	chr19:38616263:C:A	8.41602e-09	-1.68941e-10	-1.10484
38616284	chr19:38616284:A:G	5.70873e-09	-1.68941e-10	-1.49298
38616375	chr19:38616375:T:A	5.5847e-09	-1.68941e-10	-1.51494
38616516	chr19:38616516:T:C	1.03821e-09	-1.76809	-1.42938
38616591	chr19:38616591:C:T	5.48562e-08	0.769743	-4.99793e-10
38616601	chr19:38616601:G:C	6.51077e-09	-1.68941e-10	-1.36152
38616776	chr19:38616776:A:G	6.45407e-09	-1.68941e-10	-1.37026
38617014	chr19:38617014:G:A	6.37625e-09	-1.68941e-10	-1.38239
38617514	chr19:38617514:T:TTC	7.80651e-09	-1.68941e-10	-1.18001
38618083	chr19:38618083:C:T	2.68806e-07	3.71454	-1.35552
38618477	chr19:38618477:A:G	8.98275e-09	-1.68941e-10	-1.03967
38618631	chr19:38618631:C:G	3.10781e-08	-1.68941e-10	0.201529
38618901	chr19:38618901:G:A	8.70348e-09	-1.07125	-4.99793e-10
38618967	chr19:38618967:G:A	1.02605e-09	-1.7499	-1.45935
38619142	chr19:38619142:C:T	1.91635e-08	-1.68941e-10	-0.281967
38619304	chr19:38619304:C:A	1.55712e-08	-1.68941e-10	-0.489551
38619335	chr19:38619335:C:T	2.11012e-07	3.46564	-1.3487
38619475	chr19:38619475:C:T	5.61828e-09	-1.68941e-10	-1.50895
38619699	chr19:38619699:C:T	1.5232e-08	-1.68941e-10	-0.511573
38620009	chr19:38620009:A:G	2.13901e-08	1.33647	-1.50852
38620326	chr19:38620326:T:G	6.248e-09	-1.68941e-10	-1.40271
38620889	chr19:38620889:C:T	5.58514e-09	-1.68941e-10	-1.51486
38621947	chr19:38621947:C:T	7.21026e-09	-1.68941e-10	-1.25947
38622222	chr19:38622222:C:T	4.87722e-08	-1.68941e-10	0.652187
38622480	chr19:38622480:A:G	5.59512e-09	-1.68941e-10	-1.51308
38622687	chr19:38622687:C:T	2.42404e-08	-1.68941e-10	-0.0469535
38622693	chr19:38622693:A:G	6.95663e-09	-1.68941e-10	-1.29528
38623304	chr19:38623304:C:T	5.61061e-09	-1.68941e-10	-1.51031
38623702	chr19:38623702:ATC:A	5.62073e-09	-1.68941e-10	-1.50851
38623934	chr19:38623934:A:G	6.52798e-09	-1.68941e-10	-1.35887
38624668	chr19:38624668:A:G	1.49034e-09	-1.67099	-1.16498
38624836	chr19:38624836:T:C	9.67101e-10	-1.76273	-1.50569
38624912	chr19:38624912:A:G	6.56549e-09	-1.68941e-10	-1.35315
38625008	chr19:38625008:C:T	1.92434e-08	-1.68941e-10	-0.277804
38625188	chr19:38625188:G:A	5.55127e-09	-1.68941e-10	-1.52095
38625364	chr19:38625364:C:G	3.16492e-08	-1.68941e-10	0.219739
38625530	chr19:38625530:G:T	4.41803e-08	0.553305	-4.99793e-10
38625561	chr19:38625561:G:A	7.75501e-09	-1.68941e-10	-1.18663
38625881	chr19:38625881:G:A	1.75932e-08	-1.68941e-10	-0.367458
38626190	chr19:38626190:C:T	1.64347e-08	-1.68941e-10	-0.435577
38626321	chr19:38626321:A:G	8.79636e-09	-1.06064	-4.99793e-10
38626435	chr19:38626435:C:T	7.16889e-09	-1.68941e-10	-1.26522
38627119	chr19:38627119:T:G	4.345e-09	-1.76595	-4.99793e-10
38627556	chr19:38627556:C:T	2.97399e-08	-1.68941e-10	0.157515
38629019	chr19:38629019:T:A	1.38633e-09	-1.76216	-1.14615
38629356	chr19:38629356:G:A	8.36882e-09	-1.68941e-10	-1.11046
38629822	chr19:38629822:G:A	4.36152e-09	-1.76215	-4.99793e-10
38629833	chr19:38629833:T:G	1.35234e-09	-1.67487	-1.25827
38629985	chr19:38629985:C:T	4.66533e-08	-1.68941e-10	0.607771
38630124	chr19:38630124:G:C	2.27072e-08	-1.68941e-10	-0.11229
38630332	chr19:38630332:T:A	7.5198e-09	-1.68941e-10	-1.21743
38630376	chr19:38630376:G:A	6.12396e-08	0.879822	-4.99793e-10
38630788	chr19:38630788:T:A	7.57465e-09	-1.68941e-10	-1.21017
38631631	chr19:38631631:CA:C	5.09857e-08	-1.68941e-10	0.696572
38631688	chr19:38631688:G:A	3.54404e-08	-1.68941e-10	0.332879
38631751	chr19:38631751:G:A	7.1326e-09	-1.68941e-10	-1.2703
38631801	chr19:38631801:T:C	1.86834e-08	-1.68941e-10	-0.307338
38631821	chr19:38631821:C:T	5.57729e-09	-1.68941e-10	-1.51627
38631920	chr19:38631920:T:C	5.99167e-09	-1.68941e-10	-1.4446
38631958	chr19:38631958:A:T	4.21331e-08	-1.68941e-10	0.505862
38632031	chr19:38632031:C:T	9.63497e-10	-1.76445	-1.50771
38632185	chr19:38632185:G:A	1.05402e-08	-1.68941e-10	-0.879775
38632487	chr19:38632487:G:A	7.92934e-09	-1.68941e-10	-1.1644
38633453	chr19:38633453:T:C	8.20047e-09	-1.68941e-10	-1.13078
38633500	chr19:38633500:C:A	5.57725e-09	-1.68941e-10	-1.51628
38633770	chr19:38633770:C:T	5.59923e-09	-1.68941e-10	-1.51234
38635276	chr19:38635276:C:T	5.57635e-09	-1.68941e-10	-1.51644
38636074	chr19:38636074:C:T	2.813e-08	-1.68941e-10	0.101863
38636094	chr19:38636094:G:A	5.80448e-09	-1.68941e-10	-1.47634
38636645	chr19:38636645:G:T	7.21168e-09	-1.68941e-10	-1.25927
38637379	chr19:38637379:C:T	2.56932e-09	-1.64325	-0.648084
38637521	chr19:38637521:A:G	1.88638e-07	3.38206	-1.37721
38638327	chr19:38638327:A:G	2.71381e-08	1.53732	-1.47135
38638680	chr19:38638680:C:T	5.55908e-09	-1.68941e-10	-1.51954
38639788	chr19:38639788:T:G	1.25561e-08	-1.68941e-10	-0.704769
38640206	chr19:38640206:A:G	6.58453e-09	-1.68941e-10	-1.35025
38640421	chr19:38640421:C:CCACT	5.6041e-09	-1.68941e-10	-1.51147
38640909	chr19:38640909:G:A	8.0011e-09	-1.68941e-10	-1.15539
38641103	chr19:38641103:G:A	4.78681e-09	-1.66911	-4.99793e-10
38641411	chr19:38641411:G:A	2.53511e-08	-1.68941e-10	-0.00215227
38641709	chr19:38641709:G:A	3.55825e-08	0.336881	-4.99793e-10
38641960	chr19:38641960:C:T	2.58552e-08	1.48302	-1.46548
38642219	chr19:38642219:G:A	5.69137e-09	-1.68941e-10	-1.49602
38643348	chr19:38643348:C:G	1.25794e-08	-1.68941e-10	-0.702913
38643918	chr19:38643918:T:C	1.71478e-08	-1.02194	0.628835
38643950	chr19:38643950:G:A	5.59418e-09	-1.68941e-10	-1.51325
38644129	chr19:38644129:G:C	5.6548e-09	-1.68941e-10	-1.50247
38644556	chr19:38644556:C:T	9.30996e-09	-1.68941e-10	-1.00389
38645369	chr19:38645369:A:T	4.00958e-06	6.30544	-1.24397
38645444	chr19:38645444:A:G	5.70027e-09	-1.49446	-4.99793e-10
38645465	chr19:38645465:C:T	9.7429e-09	0.530784	-1.48922
38645725	chr19:38645725:C:T	4.16266e-06	6.36933	-1.2704
38645841	chr19:38645841:G:A	1.87452e-08	-0.304033	-4.99793e-10
38645846	chr19:38645846:G:A	4.11515e-08	0.100829	0.381459
38646486	chr19:38646486:G:A	5.66841e-09	-1.68941e-10	-1.50006
38646840	chr19:38646840:G:A	1.19858e-08	-1.68941e-10	-0.751248
38647032	chr19:38647032:G:A	1.16403e-08	-1.68941e-10	-0.780497
38647524	chr19:38647524:A:C	2.16855e-08	1.25793	-1.41626
38648251	chr19:38648251:G:T	5.81059e-09	-1.68941e-10	-1.47529
38648308	chr19:38648308:A:G	1.79459e-08	-0.450749	0.103136
38648690	chr19:38648690:G:A	6.52314e-09	-1.68941e-10	-1.35962
38648777	chr19:38648777:G:A	7.12361e-08	1.03103	-4.99793e-10
38650284	chr19:38650284:C:T	1.3663e-08	-1.68941e-10	-0.620283
38651167	chr19:38651167:A:G	1.21725e-08	-1.68941e-10	-0.735796
38651273	chr19:38651273:G:A	1.73021e-08	-1.68941e-10	-0.384145
38651334	chr19:38651334:C:T	2.9476e-06	5.90838	-1.15461
38651689	chr19:38651689:C:T	6.14794e-09	-1.75555	0.336694
38651890	chr19:38651890:C:T	7.30604e-09	-1.68941e-10	-1.24627
38652048	chr19:38652048:G:A	1.38505e-08	0.648003	-1.25466
38652050	chr19:38652050:A:G	2.44535e-08	-1.68941e-10	-0.0381983
38652185	chr19:38652185:G:A	1.19424e-08	-1.68941e-10	-0.754875
38652288	chr19:38652288:G:A	1.33876e-09	-1.67767	-1.26556
38652499	chr19:38652499:A:G	1.19861e-08	-1.68941e-10	-0.751222
38652591	chr19:38652591:T:C	1.00891e-08	-1.68941e-10	-0.92352
38652649	chr19:38652649:G:A	1.63465e-07	-1.72776	3.58939
38653244	chr19:38653244:G:A	8.86973e-07	-1.74598	5.29882
38653549	chr19:38653549:A:T	1.31255e-09	-1.69649	-1.26651
38653604	chr19:38653604:C:T	2.32624e-07	-1.74349	3.95794
38654074	chr19:38654074:C:A	1.84589e-08	-1.36287	1.04344
38654479	chr19:38654479:T:G	1.24627e-08	-1.68941e-10	-0.712233
38655164	chr19:38655164:G:A	1.17007e-08	-1.68941e-10	-0.775323
38655212	chr19:38655212:A:G	5.79177e-09	-1.68941e-10	-1.47854
38655477	chr19:38655477:C:T	1.12959e-08	-1.68941e-10	-0.810532
38655807	chr19:38655807:C:T	3.61234e-07	2.65455	-4.99793e-10
38655969	chr19:38655969:A:C	5.98582e-09	-1.68941e-10	-1.44558
38656247	chr19:38656247:G:A	1.1026e-08	-1.68941e-10	-0.834717
38656458	chr19:38656458:T:G	1.17536e-08	-1.68941e-10	-0.770815
38656478	chr19:38656478:T:C	1.17894e-08	-1.68941e-10	-0.767771
38656524	chr19:38656524:A:G	6.82786e-09	-1.31396	-4.99793e-10
38656870	chr19:38656870:G:A	6.47311e-09	-1.74249	0.375173
38656986	chr19:38656986:T:C	6.11287e-09	-1.68941e-10	-1.42458
38657408	chr19:38657408:G:T	1.35219e-09	-1.66762	-1.26562
38657463	chr19:38657463:A:G	4.37022e-08	-1.52768	2.0701
38657642	chr19:38657642:C:A	1.35774e-09	-1.66359	-1.26556
38657821	chr19:38657821:A:G	5.28702e-09	-1.56972	-4.99793e-10
38658294	chr19:38658294:C:T	1.15086e-08	-1.68941e-10	-0.791877
38658409	chr19:38658409:A:G	1.26535e-08	-1.68941e-10	-0.697037
38658626	chr19:38658626:T:G	5.59361e-09	-1.68941e-10	-1.51335
38658923	chr19:38658923:A:G	1.21666e-08	-1.68941e-10	-0.736275
38658950	chr19:38658950:T:TC	9.82685e-09	-1.68941e-10	-0.949855
38658997	chr19:38658997:G:A	6.24069e-09	-1.40388	-4.99793e-10
38659559	chr19:38659559:A:G	7.17624e-08	1.85819	-0.819803
38659595	chr19:38659595:A:G	1.03388e-07	-1.73855	3.14207
38659690	chr19:38659690:A:G	6.87871e-09	-1.30654	-4.99793e-10
38659864	chr19:38659864:T:C	1.18829e-08	-1.68941e-10	-0.759871
38659982	chr19:38659982:G:T	4.82447e-09	-1.76186	0.100589
38660282	chr19:38660282:A:G	5.64133e-09	-1.68941e-10	-1.50485
38660323	chr19:38660323:T:G	2.61233e-08	-1.68941e-10	0.0278533
38660542	chr19:38660542:C:T	4.74249e-06	6.37763	-1.14829
38660923	chr19:38660923:C:T	1.18596e-08	-1.68941e-10	-0.761834
38660954	chr19:38660954:A:G	1.18287e-08	-1.68941e-10	-0.764441
38661063	chr19:38661063:C:G	5.84658e-09	-1.68941e-10	-1.46912
38661078	chr19:38661078:G:A	1.29444e-08	-1.68941e-10	-0.674309
38661489	chr19:38661489:C:T	1.18478e-08	-1.68941e-10	-0.762829
38661754	chr19:38661754:G:A	5.50363e-09	-1.52957	-4.99793e-10
38661813	chr19:38661813:C:T	1.09122e-08	-1.68941e-10	-0.845093
38661890	chr19:38661890:T:G	4.28499e-07	4.32432	-1.499
38662103	chr19:38662103:C:G	3.53798e-08	1.80848	-1.47731
38662268	chr19:38662268:T:C	7.825e-09	-1.52272	0.345075
38662398	chr19:38662398:C:T	1.26679e-08	-1.68941e-10	-0.6959
38662625	chr19:38662625:A:G	1.30985e-09	-1.68768	-1.27738
38662667	chr19:38662667:T:A	4.13909e-08	1.95481	-1.46672
38662671	chr19:38662671:G:A	4.8599e-09	-1.65395	-4.99793e-10
38662890	chr19:38662890:T:C	5.98097e-09	-1.68941e-10	-1.44639
38663237	chr19:38663237:T:G	1.26935e-08	-1.68941e-10	-0.693885
38663439	chr19:38663439:A:G	8.15624e-08	-1.68941e-10	1.1664
38664169	chr19:38664169:GT:G	2.59531e-08	-1.68941e-10	0.0213167
38665028	chr19:38665028:G:A	1.17712e-08	-1.68941e-10	-0.76932
38665086	chr19:38665086:A:T	5.63315e-09	-1.68941e-10	-1.5063
38665128	chr19:38665128:A:C	1.35824e-08	-1.68941e-10	-0.626199
38665240	chr19:38665240:G:A	4.87664e-07	-1.59633	4.55098
38665498	chr19:38665498:C:T	4.83026e-08	0.9335	-0.290988
38665742	chr19:38665742:A:G	1.23948e-08	0.759174	-1.47687
38665949	chr19:38665949:G:C	1.34568e-08	-1.68941e-10	-0.635489
38666166	chr19:38666166:C:T	5.88791e-09	-1.68941e-10	-1.46207
38666620	chr19:38666620:G:T	1.15022e-08	-1.68941e-10	-0.792436
38666635	chr19:38666635:A:G	1.15818e-08	-1.68941e-10	-0.785536
38666959	chr19:38666959:C:T	5.72397e-06	6.52108	-1.10363
38667091	chr19:38667091:A:T	1.26499e-08	-1.68941e-10	-0.697325
38667273	chr19:38667273:C:T	5.82146e-09	-1.68941e-10	-1.47342
38667313	chr19:38667313:G:T	5.57864e-09	-1.68941e-10	-1.51603
38668289	chr19:38668289:A:G	5.77937e-09	-1.68941e-10	-1.48068
38668304	chr19:38668304:C:A	1.30071e-08	-1.68941e-10	-0.669476
38668501	chr19:38668501:C:T	1.22463e-08	-1.68941e-10	-0.729749
38668672	chr19:38668672:G:C	1.28419e-08	-1.68941e-10	-0.682263
38668960	chr19:38668960:C:T	5.79358e-09	-1.68941e-10	-1.47822
38669046	chr19:38669046:G:A	8.55485e-09	-1.08848	-4.99793e-10
38669154	chr19:38669154:T:C	1.73522e-08	-0.381253	-4.99793e-10
38669211	chr19:38669211:T:C	5.59683e-09	-1.68941e-10	-1.51277
38669277	chr19:38669277:C:T	1.68659e-08	-1.68941e-10	-0.40968
38669313	chr19:38669313:CT:C	1.01513e-08	-1.68941e-10	-0.917374
38669414	chr19:38669414:G:A	1.2491e-08	-1.68941e-10	-0.709964
38669451	chr19:38669451:A:G	1.26194e-08	-1.68941e-10	-0.699738
38669626	chr19:38669626:C:T	1.08029e-08	-1.68941e-10	-0.85516
38669779	chr19:38669779:G:A	2.44196e-08	-1.68941e-10	-0.0395854
38670039	chr19:38670039:G:A	5.62587e-09	-1.68941e-10	-1.5076
38670214	chr19:38670214:G:A	1.26487e-08	-1.68941e-10	-0.697419
38670667	chr19:38670667:G:A	2.34578e-08	-1.68941e-10	-0.0797704
38671007	chr19:38671007:A:G	6.35399e-09	-1.68941e-10	-1.38589
38671590	chr19:38671590:A:C	7.97139e-09	-1.54027	0.381154
38671694	chr19:38671694:A:AT	1.26441e-08	-1.68941e-10	-0.697786
38671777	chr19:38671777:AGTCT:A	1.33818e-08	-1.68941e-10	-0.641075
38671795	chr19:38671795:C:T	7.92825e-06	6.84519	-1.10198
38671871	chr19:38671871:A:G	1.22274e-08	-1.68941e-10	-0.731291
38672050	chr19:38672050:CTTCA:C	1.22288e-08	-1.68941e-10	-0.731176
38672533	chr19:38672533:A:G	1.25789e-08	-1.68941e-10	-0.702954
38672868	chr19:38672868:C:T	1.27935e-08	-1.68941e-10	-0.686034
38673329	chr19:38673329:T:C	7.04529e-06	6.72154	-1.0964
38673370	chr19:38673370:T:C	1.33473e-08	-1.68941e-10	-0.643662
38673824	chr19:38673824:C:T	1.14607e-07	-1.68404	3.19057
38674075	chr19:38674075:C:T	6.9815e-06	6.73731	-1.12126
38674109	chr19:38674109:G:A	2.29941e-08	-1.68941e-10	-0.0997342
38674348	chr19:38674348:T:A	1.28857e-08	-1.68941e-10	-0.678855
38674422	chr19:38674422:G:T	7.86215e-06	6.83682	-1.10198
38675197	chr19:38675197:G:A	1.26441e-08	-1.68941e-10	-0.697786
38675213	chr19:38675213:C:T	1.30153e-08	-1.68941e-10	-0.668849
38675960	chr19:38675960:C:T	5.76899e-09	-1.68941e-10	-1.48248
38676412	chr19:38676412:G:A	1.25964e-08	-1.68941e-10	-0.701559
38676475	chr19:38676475:C:G	1.26441e-08	-1.68941e-10	-0.697786
38676649	chr19:38676649:C:T	1.26441e-08	-1.68941e-10	-0.697786
38676720	chr19:38676720:A:G	4.07225e-08	-0.84815	1.31996
38676990	chr19:38676990:C:T	5.55035e-09	-1.68941e-10	-1.52111
38677109	chr19:38677109:C:A	1.30071e-08	-1.68941e-10	-0.669477
38677120	chr19:38677120:T:C	2.28308e-08	-1.6493	1.54244
38677168	chr19:38677168:C:T	1.22066e-08	-1.68941e-10	-0.732995
38677195	chr19:38677195:CCAT:C	6.29473e-09	-1.68941e-10	-1.39526
38677370	chr19:38677370:AACAG:A	1.41602e-06	-1.70569	5.72632
38677678	chr19:38677678:G:A	5.55951e-09	-1.68941e-10	-1.51946
38678328	chr19:38678328:G:A	1.26412e-08	-1.68941e-10	-0.698014
38678708	chr19:38678708:C:T	1.30071e-08	-1.68941e-10	-0.669477
38678715	chr19:38678715:C:T	1.01501e-08	-1.68941e-10	-0.917486
38679294	chr19:38679294:T:C	1.23315e-08	-1.68941e-10	-0.722817
38679324	chr19:38679324:G:A	1.65592e-08	-1.68941e-10	-0.428034
38679389	chr19:38679389:C:T	2.8523e-08	0.737406	-0.621669
38679528	chr19:38679528:C:G	1.88797e-08	-1.68941e-10	-0.296886
38679623	chr19:38679623:G:A	8.92843e-09	-1.68941e-10	-1.04573
38679833	chr19:38679833:A:G	5.09653e-07	-1.6767	4.67545
38680464	chr19:38680464:A:G	1.30407e-06	5.43723	-1.49895
38680513	chr19:38680513:GA:G	5.70781e-09	-1.68941e-10	-1.49314
38680853	chr19:38680853:C:T	1.23934e-08	-1.68941e-10	-0.717809
38681359	chr19:38681359:C:T	1.01403e-09	-1.76557	-1.45547
38681580	chr19:38681580:A:G	1.32938e-06	5.45679	-1.49929
38681594	chr19:38681594:C:T	2.82174e-08	1.53024	-1.42527
38681651	chr19:38681651:C:T	2.59912e-08	-1.68941e-10	0.0227854
38681765	chr19:38681765:G:A	4.34131e-09	-1.7668	-4.99793e-10
38681869	chr19:38681869:T:C	1.32819e-09	-1.70233	-1.24882
38682846	chr19:38682846:A:C	3.6251e-07	-1.75112	4.4092
38682915	chr19:38682915:C:T	5.00913e-08	0.678874	-4.99793e-10
38683005	chr19:38683005:T:C	6.40425e-07	4.71619	-1.48903
38683457	chr19:38683457:C:T	2.57037e-08	0.0116639	-4.99793e-10
38683692	chr19:38683692:G:A	2.11232e-08	1.14044	-1.32504
38683761	chr19:38683761:A:G	1.6459e-08	-0.434098	-4.99793e-10
38684075	chr19:38684075:G:A	5.8074e-09	-1.68941e-10	-1.47584
38684276	chr19:38684276:G:A	5.46393e-09	-1.5368	-4.99793e-10
38685155	chr19:38685155:G:A	5.55936e-09	-1.68941e-10	-1.51949
38685317	chr19:38685317:C:T	5.56437e-09	-1.68941e-10	-1.51859
38685655	chr19:38685655:G:A	5.57771e-09	-1.68941e-10	-1.5162
38686224	chr19:38686224:C:T	1.15498e-09	-1.71785	-1.37303
38686802	chr19:38686802:G:C	5.62747e-09	-1.68941e-10	-1.50731
38686970	chr19:38686970:T:G	0.000755623	11.311	-1.01068
38687977	chr19:38687977:TCTACAAATGGTCAATAAGCACATGAAAAGGTGTTCGATGTCATTACTAATTAGGGCAAATCAAAACCATAACCA:T	0.00200025	12.4476	-1.17381
38688319	chr19:38688319:C:T	8.01325e-09	-1.68941e-10	-1.15388
38688442	chr19:38688442:G:A	6.7136e-09	-1.68941e-10	-1.33084
38688452	chr19:38688452:T:G	0.00785372	13.3368	-0.695253
38688502	chr19:38688502:G:C	0.00752897	13.3379	-0.738598
38688631	chr19:38688631:G:A	8.11734e-06	-1.09961	6.86639
38688639	chr19:38688639:A:G	0.00953514	13.5497	-0.714209
38689199	chr19:38689199:T:G	0.00982683	13.5375	-0.671885
38689294	chr19:38689294:A:G	8.36955e-07	-0.418134	3.91293
38689573	chr19:38689573:C:G	7.08296e-09	-1.68941e-10	-1.27728
38689818	chr19:38689818:C:T	1.13204e-05	-0.993684	7.09307
38689884	chr19:38689884:A:G	6.02435e-09	-1.68941e-10	-1.43916
38690448	chr19:38690448:T:C	2.74015e-08	-1.68941e-10	0.0756266
38690674	chr19:38690674:C:T	0.0169181	14.3793	-0.970351
38690729	chr19:38690729:T:G	0.000230457	10.2213	-1.1085
38691137	chr19:38691137:C:T	5.96907e-09	-1.68941e-10	-1.44838
38691272	chr19:38691272:A:G	1.04927e-08	-1.61145	0.727156
38691332	chr19:38691332:C:T	0.0121775	13.4359	-0.355777
38691640	chr19:38691640:C:T	1.47779e-08	-1.68941e-10	-0.541839
38691660	chr19:38691660:T:C	8.11101e-08	1.16084	-4.99793e-10
38691700	chr19:38691700:C:T	5.93295e-09	-1.68941e-10	-1.45445
38691925	chr19:38691925:C:T	1.66476e-06	-0.953693	5.13615
38692052	chr19:38692052:T:A	0.0130662	13.9307	-0.780181
38692074	chr19:38692074:A:G	5.56316e-09	-1.68941e-10	-1.51881
38692259	chr19:38692259:T:C	0.0128088	14.1374	-1.00673
38692874	chr19:38692874:C:T	1.29551e-09	-1.68675	-1.28932
38692944	chr19:38692944:A:G	0.0151058	13.824	-0.528413
38693078	chr19:38693078:T:C	5.82537e-09	-1.68941e-10	-1.47275
38693530	chr19:38693530:T:G	0.00886522	13.2596	-0.496923
38694029	chr19:38694029:C:G	0.0260269	14.4197	-0.580081
38694066	chr19:38694066:T:G	9.38755e-09	-1.68941e-10	-0.995588
38694171	chr19:38694171:G:A	2.17533e-06	-1.01522	5.46518
38694182	chr19:38694182:T:G	8.05708e-09	-1.62343	0.475006
38694635	chr19:38694635:G:A	1.6822e-08	-1.68941e-10	-0.412284
38695302	chr19:38695302:C:T	5.5508e-09	-1.68941e-10	-1.52103
38695589	chr19:38695589:T:C	6.26793e-09	-1.64511	0.245585
38695709	chr19:38695709:A:G	9.39545e-09	-1.68941e-10	-0.994747
38695828	chr19:38695828:C:T	5.56533e-09	-1.68941e-10	-1.51842
38695835	chr19:38695835:TGCCCCCCC:T	2.43496e-08	-1.68941e-10	-0.0424556
38695973	chr19:38695973:G:A	1.76736e-06	-1.41529	5.65756
38696173	chr19:38696173:G:A	5.85695e-09	-1.68941e-10	-1.46734
38696310	chr19:38696310:A:G	5.2173e-07	-0.586927	3.6091
38696364	chr19:38696364:C:A	0.0109772	13.6963	-0.719971
38696472	chr19:38696472:C:G	7.22943e-09	-1.68941e-10	-1.25681
38696745	chr19:38696745:A:G	1.13561e-08	-1.53255	0.727331
38696765	chr19:38696765:G:A	1.03336e-08	-1.68941e-10	-0.899574
38696839	chr19:38696839:A:G	0.0125117	13.6456	-0.538402
38696977	chr19:38696977:C:G	5.7737e-09	-1.68941e-10	-1.48166
38697083	chr19:38697083:G:T	5.68795e-09	-1.68941e-10	-1.49662
38697106	chr19:38697106:AAGCCAG:A	0.0107391	13.7201	-0.765721
38697158	chr19:38697158:C:T	1.68764e-08	-1.68941e-10	-0.409054
38697424	chr19:38697424:C:G	1.10616e-08	-1.60578	0.774282
38697472	chr19:38697472:G:A	1.54313e-05	-0.978508	7.38769
38697509	chr19:38697509:A:G	3.56757e-08	1.24238	-0.902881
38697596	chr19:38697596:G:T	0.0110918	13.753	-0.766211
38697676	chr19:38697676:C:T	0.0110483	13.7449	-0.762109
38697818	chr19:38697818:T:A	1.51512e-08	-0.516891	-4.99793e-10
38697842	chr19:38697842:G:A	1.0493e-08	-1.68941e-10	-0.884265
38698091	chr19:38698091:C:T	0.0116783	13.8371	-0.798802
38698584	chr19:38698584:A:G	5.78052e-09	-1.48048	-4.99793e-10
38698727	chr19:38698727:A:G	9.89941e-08	1.36009	-4.99793e-10
38699051	chr19:38699051:G:A	6.07149e-08	0.871216	-4.99793e-10
38699106	chr19:38699106:T:C	2.13706e-07	-0.728087	2.85772
38699255	chr19:38699255:C:T	7.01076e-08	2.49849	-1.48343
38699321	chr19:38699321:G:A	0.0135007	13.7301	-0.546842
38699627	chr19:38699627:C:T	0.0105388	13.7011	-0.765473
38699679	chr19:38699679:C:G	5.96825e-09	-1.68941e-10	-1.44852
38699791	chr19:38699791:A:G	0.0102957	13.4569	-0.544683
38699823	chr19:38699823:A:G	0.0142349	13.6747	-0.438509
38700411	chr19:38700411:C:T	4.78527e-09	-1.66943	-4.99793e-10
38700904	chr19:38700904:G:A	3.02394e-08	1.54468	-1.37051
38701093	chr19:38701093:C:T	7.33285e-09	-1.24261	-4.99793e-10
38701476	chr19:38701476:G:A	8.98951e-09	-1.03892	-4.99793e-10
38701580	chr19:38701580:G:A	5.91129e-09	-1.68941e-10	-1.45811
38702072	chr19:38702072:C:T	7.45494e-09	-1.68941e-10	-1.2261
38702701	chr19:38702701:G:A	2.05478e-08	-1.68941e-10	-0.212218
38703050	chr19:38703050:C:T	3.30163e-09	-1.75388	-0.286672
38703530	chr19:38703530:C:A	1.28977e-09	-1.6681	-1.31241
38703542	chr19:38703542:G:A	0.0154575	14.1007	-0.782058
38703775	chr19:38703775:A:G	1.10301e-08	-1.68941e-10	-0.834342
38703854	chr19:38703854:C:T	1.71325e-08	-1.68941e-10	-0.393994
38703959	chr19:38703959:C:T	1.59384e-08	-0.466242	-4.99793e-10
38704184	chr19:38704184:G:A	5.59889e-09	-1.68941e-10	-1.5124
38704375	chr19:38704375:C:T	9.49381e-10	-1.76745	-1.51947
38704443	chr19:38704443:C:G	7.371e-07	-0.879301	4.24705
38704547	chr19:38704547:G:A	6.51847e-09	-1.68941e-10	-1.36033
38704662	chr19:38704662:AGGAG:A	1.14945e-06	-1.22494	5.03701
38704674	chr19:38704674:T:G	5.11574e-07	-0.897602	3.90012
38705095	chr19:38705095:C:T	1.0753e-09	-1.67774	-1.48464
38705155	chr19:38705155:G:A	9.08681e-09	-1.02815	-4.99793e-10
38705445	chr19:38705445:A:G	0.0106438	13.59	-0.644509
38705584	chr19:38705584:G:A	0.0125091	13.6257	-0.518692
38705688	chr19:38705688:C:T	4.80275e-08	-0.86136	1.49816
38706096	chr19:38706096:G:A	2.67666e-08	1.40431	-1.35213
38706105	chr19:38706105:C:T	5.03346e-07	-0.941889	3.92819
38706462	chr19:38706462:A:G	0.0141937	13.7955	-0.56221
38706670	chr19:38706670:C:T	0.0149188	13.8034	-0.520244
38706912	chr19:38706912:C:G	0.0126891	13.6835	-0.56221
38706945	chr19:38706945:A:G	1.13568e-08	-1.59142	0.786271
38707133	chr19:38707133:G:A	0.0082723	13.5098	-0.816384
38707314	chr19:38707314:T:C	0.0116616	13.5785	-0.541682
38707344	chr19:38707344:C:T	1.00221e-09	-1.74164	-1.49113
38707581	chr19:38707581:G:C	1.02369e-08	-1.68941e-10	-0.908978
38707680	chr19:38707680:A:G	0.013574	13.7639	-0.575197
38708651	chr19:38708651:G:C	5.68441e-09	-1.68941e-10	-1.49724
38708747	chr19:38708747:T:G	0.0175362	13.9668	-0.522011
38708776	chr19:38708776:C:T	5.68999e-09	-1.68941e-10	-1.49626
38708981	chr19:38708981:T:C	8.42148e-09	-1.60151	0.497327
38709196	chr19:38709196:G:A	5.63893e-09	-1.68941e-10	-1.50528
38709340	chr19:38709340:G:T	9.55303e-10	-1.76643	-1.51427
38709358	chr19:38709358:G:A	9.54478e-10	-1.76567	-1.5159
38710203	chr19:38710203:C:T	0.00297125	12.6722	-1.00264
38710634	chr19:38710634:C:G	2.52674e-08	1.30689	-1.31235
38710848	chr19:38710848:C:T	6.26222e-07	-0.920221	4.12495
38711141	chr19:38711141:C:T	7.7186e-07	-0.90093	4.31476
38711176	chr19:38711176:T:C	0.0130808	13.7662	-0.614511
38711416	chr19:38711416:C:T	2.71912e-08	1.30259	-1.23467
38711544	chr19:38711544:G:A	0.0120359	13.6202	-0.5518
38711701	chr19:38711701:G:A	2.20215e-08	1.35806	-1.50101
38711862	chr19:38711862:G:A	5.7065e-09	-1.68941e-10	-1.49337
38712257	chr19:38712257:G:A	1.36035e-06	-1.267	5.24753
38712949	chr19:38712949:CTGGCCCCTCTCTGAGGGGGTAG:C	0.0110958	13.5918	-0.60474
38713803	chr19:38713803:TCCCCGTGTGCA:T	5.89697e-09	-1.68941e-10	-1.46053
38714205	chr19:38714205:C:T	0.0131339	13.7523	-0.596615
38714206	chr19:38714206:G:A	2.48649e-05	-0.878681	7.76492
38714271	chr19:38714271:G:A	2.36293e-08	-1.68941e-10	-0.0724842
38714375	chr19:38714375:C:T	7.96763e-09	-1.15959	-4.99793e-10
38714967	chr19:38714967:G:A	0.0119077	13.6538	-0.596112
38714973	chr19:38714973:C:T	2.63387e-06	-1.0898	5.73103
38715294	chr19:38715294:C:T	5.56159e-09	-1.68941e-10	-1.51909
38715648	chr19:38715648:C:T	2.53199e-05	-0.973959	7.87833
38715989	chr19:38715989:C:T	2.82962e-08	-1.68941e-10	0.107756
38716046	chr19:38716046:C:T	1.30164e-09	-1.65375	-1.3176
38716594	chr19:38716594:G:A	6.17897e-08	1.16	-0.27124
38716630	chr19:38716630:A:C	5.62551e-09	-1.68941e-10	-1.50766
38716942	chr19:38716942:G:C	6.24294e-09	-1.40352	-4.99793e-10
38717102	chr19:38717102:G:A	2.13279e-08	-0.174955	-4.99793e-10
38717573	chr19:38717573:G:C	1.30509e-09	-1.65717	-1.31153
38718001	chr19:38718001:C:A	1.17509e-08	-1.68941e-10	-0.771046
38718155	chr19:38718155:C:T	0.0141339	14.3161	-1.08697
38718646	chr19:38718646:G:A	2.7553e-08	1.18938	-1.10824
38718757	chr19:38718757:G:A	3.84066e-08	-1.68941e-10	0.413255
38719165	chr19:38719165:C:T	3.14134e-08	-1.68941e-10	0.212261
38719248	chr19:38719248:C:G	8.26929e-09	-1.66392	0.541495
38719288	chr19:38719288:C:T	5.55759e-09	-1.68941e-10	-1.51981
38719513	chr19:38719513:A:G	5.70957e-09	-1.68941e-10	-1.49283
38719583	chr19:38719583:G:A	5.01558e-09	-1.62242	-4.99793e-10
38719666	chr19:38719666:G:A	6.12002e-09	-1.68941e-10	-1.42341
38719827	chr19:38719827:G:A	5.55174e-09	-1.68941e-10	-1.52086
38719953	chr19:38719953:G:A	5.90941e-09	-1.27241	-0.186014
38720252	chr19:38720252:G:A	5.11426e-08	-1.68941e-10	0.699645
38720261	chr19:38720261:C:T	5.78957e-09	-1.68941e-10	-1.47892
38720320	chr19:38720320:C:T	9.59952e-09	-1.68941e-10	-0.97326
38720321	chr19:38720321:A:G	1.32868e-08	-1.63265	0.984455
38721180	chr19:38721180:G:A	5.60391e-09	-1.68941e-10	-1.51151
38721412	chr19:38721412:T:C	0.0198186	14.1687	-0.601491
38721760	chr19:38721760:C:T	5.97131e-09	-1.68941e-10	-1.44801
38722477	chr19:38722477:AG:A	2.40786e-06	-1.08537	5.63689
38722547	chr19:38722547:A:G	0.0186926	14.1067	-0.598013
38722568	chr19:38722568:G:A	3.15751e-08	-1.68941e-10	0.217395
38722612	chr19:38722612:A:G	0.0186259	14.2985	-0.793454
38722616	chr19:38722616:C:T	9.80743e-10	-1.73705	-1.51737
38722918	chr19:38722918:G:A	5.90233e-09	-1.68941e-10	-1.45963
38723771	chr19:38723771:C:T	0.0158537	13.9356	-0.591686
38723996	chr19:38723996:G:A	6.98403e-09	-1.68941e-10	-1.29135
38724693	chr19:38724693:C:T	2.03726e-05	-0.918653	7.60563
38725084	chr19:38725084:ATTAC:A	0.0179287	14.2632	-0.796249
38725551	chr19:38725551:G:A	0.0205728	14.1429	-0.538433
38725563	chr19:38725563:T:C	0.0232317	14.2581	-0.532015
38726149	chr19:38726149:A:G	5.58788e-09	-1.68941e-10	-1.51437
38726209	chr19:38726209:G:A	3.1392e-08	0.21158	-4.99793e-10
38726867	chr19:38726867:G:A	0.00972256	13.8835	-1.02847
38727539	chr19:38727539:G:T	5.93689e-09	-1.68941e-10	-1.45379
38727694	chr19:38727694:C:A	6.57953e-09	-1.68941e-10	-1.35101
38727754	chr19:38727754:A:G	0.0169553	13.938	-0.526903
38727755	chr19:38727755:A:C	0.020585	14.1554	-0.550336
38728634	chr19:38728634:C:T	8.2129e-09	-1.76459	0.635326
38728920	chr19:38728920:G:T	0.0195215	14.0892	-0.537189
38729140	chr19:38729140:T:C	4.17e-09	-1.27926	-0.527801
38729780	chr19:38729780:T:C	5.96964e-09	-1.68941e-10	-1.44829
38730549	chr19:38730549:T:A	7.23873e-09	-1.25553	-4.99793e-10
38730655	chr19:38730655:A:G	4.24178e-09	-1.63485	-0.155145
38730688	chr19:38730688:G:A	5.6173e-09	-1.68941e-10	-1.50912
38730884	chr19:38730884:G:A	5.62042e-09	-1.68941e-10	-1.50857
38731307	chr19:38731307:A:T	1.5514e-08	0.977097	-1.47032
38731829	chr19:38731829:C:G	0.015798	13.841	-0.50058
38731987	chr19:38731987:G:A	0.0136889	13.7166	-0.519499
38732055	chr19:38732055:C:T	5.58886e-09	-1.68941e-10	-1.5142
38732090	chr19:38732090:C:T	1.35469e-09	-1.49015	-1.44125
38732336	chr19:38732336:CTTT:C	1.05315e-08	-1.68941e-10	-0.880605
38732739	chr19:38732739:A:C	3.98526e-08	0.450214	-4.99793e-10
38732792	chr19:38732792:AGT:A	2.56245e-08	0.999907	-0.991331
38733077	chr19:38733077:C:T	0.0136717	13.6976	-0.501687
38733184	chr19:38733184:G:A	1.81864e-08	-1.68941e-10	-0.334302
38733388	chr19:38733388:G:A	0.00898029	13.5032	-0.727667
38733631	chr19:38733631:G:A	1.12564e-08	-1.68941e-10	-0.814033
38733773	chr19:38733773:A:G	5.03956e-09	-1.75152	0.133869
38733838	chr19:38733838:G:A	6.0983e-09	-1.68941e-10	-1.42696
38733870	chr19:38733870:T:C	5.66598e-09	-1.50049	-4.99793e-10
38734262	chr19:38734262:G:A	0.014624	14.0205	-0.757292
38734294	chr19:38734294:C:T	0.0131414	13.7918	-0.6355
38734410	chr19:38734410:A:G	6.05159e-09	-1.68941e-10	-1.43465
38734439	chr19:38734439:C:T	6.56151e-09	-1.35375	-4.99793e-10
38734631	chr19:38734631:G:A	6.78246e-09	-1.68941e-10	-1.32063
38735218	chr19:38735218:T:C	1.13649e-07	1.75765	-0.259513
38735244	chr19:38735244:A:G	7.14413e-09	-1.68941e-10	-1.26868
38735583	chr19:38735583:G:A	2.67002e-08	-1.68941e-10	0.0496981
38736098	chr19:38736098:C:T	6.45006e-09	-1.68941e-10	-1.37088
38736259	chr19:38736259:G:A	5.77432e-09	-1.68941e-10	-1.48155
38737207	chr19:38737207:G:A	5.55096e-09	-1.68941e-10	-1.521
38737604	chr19:38737604:T:C	2.33201e-08	1.23752	-1.32318
38738449	chr19:38738449:A:G	0.000194386	10.4265	-1.48388
38738676	chr19:38738676:A:G	0.0218104	14.1836	-0.520722
38738926	chr19:38738926:G:A	0.0173175	13.8569	-0.424634
38739311	chr19:38739311:A:G	0.0112952	13.5212	-0.516321
38739319	chr19:38739319:G:A	0.010623	13.4528	-0.509202
38739373	chr19:38739373:T:C	0.00816587	13.2495	-0.568961
38740108	chr19:38740108:C:G	0.0251245	14.2466	-0.442247
38740394	chr19:38740394:G:C	2.19343e-08	-1.68941e-10	-0.14692
38740629	chr19:38740629:G:A	0.0219547	14.1378	-0.468332
38740692	chr19:38740692:C:T	5.56124e-09	-1.68941e-10	-1.51915
38740724	chr19:38740724:C:T	0.0157886	13.891	-0.551166
38741248	chr19:38741248:T:G	0.0183635	13.9942	-0.503326
38741341	chr19:38741341:G:A	5.66179e-07	-1.18274	4.28668
38742506	chr19:38742506:A:G	4.08071e-09	-1.69063	-0.138073
38742617	chr19:38742617:C:T	3.37307e-09	-1.76617	-0.252984
38743143	chr19:38743143:C:T	5.89105e-09	-1.68941e-10	-1.46154
38743871	chr19:38743871:C:T	6.07077e-08	1.77905	-0.907953
38744234	chr19:38744234:T:C	1.16331e-09	-1.72938	-1.35433
38744239	chr19:38744239:T:C	3.09003e-09	-1.70358	-0.403207
38744438	chr19:38744438:C:T	1.01753e-08	-1.68941e-10	-0.915011
38744737	chr19:38744737:A:G	6.32112e-09	-1.67783	0.286751
38744820	chr19:38744820:G:A	0.00470791	12.7211	-0.591328
38744872	chr19:38744872:T:C	6.40704e-09	-1.69214	0.314569
38744899	chr19:38744899:T:A	4.17708e-09	-1.24053	-0.564825
38745277	chr19:38745277:CTCTT:C	2.23433e-08	-1.68941e-10	-0.128448
38746316	chr19:38746316:G:C	1.16449e-09	-1.56214	-1.52055
38746342	chr19:38746342:T:C	2.52732e-05	7.2946	-0.392069
38746369	chr19:38746369:C:T	5.67287e-09	-1.68941e-10	-1.49928
38746433	chr19:38746433:C:G	2.15337e-05	7.16793	-0.425528
38747159	chr19:38747159:C:T	1.43539e-08	-0.57095	-4.99793e-10
38747325	chr19:38747325:C:T	6.53424e-09	-1.68941e-10	-1.35792
38748303	chr19:38748303:A:G	7.61759e-09	-1.65546	0.450952
38748963	chr19:38748963:C:A	1.21662e-09	-1.54911	-1.48978
38749579	chr19:38749579:C:T	6.25349e-06	-1.24089	6.74682
38749921	chr19:38749921:T:C	7.82171e-06	6.09708	-0.367398
38750025	chr19:38750025:T:C	1.03388e-09	-1.74002	-1.46164
38750518	chr19:38750518:G:A	0.00458024	12.6345	-0.53223
38750646	chr19:38750646:TGGA:T	1.03127e-09	-1.7562	-1.44798
38750666	chr19:38750666:C:T	0.00533607	12.8805	-0.625438
38750833	chr19:38750833:T:C	1.59077e-09	-1.55849	-1.21227
38750945	chr19:38750945:G:A	0.00550728	12.7813	-0.494698
38751284	chr19:38751284:T:C	1.24366e-07	0.336032	1.25222
38751378	chr19:38751378:C:T	1.96369e-08	-1.68941e-10	-0.257565
38751821	chr19:38751821:C:T	4.06347e-05	7.26122	0.116185
38751919	chr19:38751919:A:C	2.40918e-06	-1.26493	5.817
38752017	chr19:38752017:C:T	1.74148e-09	-1.64137	-1.03887
38752540	chr19:38752540:A:G	6.35449e-09	-1.68941e-10	-1.38581
38752856	chr19:38752856:C:T	2.2148e-08	-1.53781	1.40058
38753169	chr19:38753169:A:C	2.64644e-08	-1.68941e-10	0.0408264
38753208	chr19:38753208:C:T	2.98657e-08	-1.68941e-10	0.161737
38753316	chr19:38753316:C:T	5.5054e-09	-1.5572	0.0279551
38753329	chr19:38753329:G:T	2.24396e-06	-1.32119	5.80221
38753330	chr19:38753330:C:T	2.48013e-06	-1.28513	5.86623
38753378	chr19:38753378:A:G	0.0108501	13.5804	-0.615709
38753388	chr19:38753388:C:T	1.07544e-05	4.43872	1.60938
38753407	chr19:38753407:A:T	0.0364564	13.7365	0.440133
38753494	chr19:38753494:G:T	1.39592e-08	-1.68941e-10	-0.598832
38753528	chr19:38753528:C:T	8.61069e-09	-1.40506	0.32309
38753529	chr19:38753529:A:G	7.66014e-09	-1.46749	0.268547
38753636	chr19:38753636:C:T	7.33873e-06	7.09716	-1.43121
38753666	chr19:38753666:T:C	5.55277e-06	6.79243	-1.40536
38753697	chr19:38753697:T:C	5.39755e-06	6.78538	-1.42666
38753772	chr19:38753772:A:G	7.03743e-06	7.02798	-1.40395
38753902	chr19:38753902:A:G	7.62301e-08	1.90151	-0.802727
38754070	chr19:38754070:T:A	1.24086e-09	-1.59204	-1.42713
38754208	chr19:38754208:C:T	8.52662e-09	-1.68941e-10	-1.09178
38754380	chr19:38754380:A:T	1.26399e-09	-1.59128	-1.40942
38754400	chr19:38754400:T:C	1.29908e-09	-1.57961	-1.39371
38754467	chr19:38754467:T:C	1.24549e-09	-1.60087	-1.41458
38754693	chr19:38754693:A:G	3.08491e-08	1.673	-1.47886
38754874	chr19:38754874:A:G	1.24955e-09	-1.75468	-1.25751
38754957	chr19:38754957:C:T	2.33515e-08	-1.68941e-10	-0.084312
38755164	chr19:38755164:TA:T	1.11332e-09	-1.64404	-1.48359
38755177	chr19:38755177:G:A	1.09279e-09	-1.63752	-1.50871
38755516	chr19:38755516:C:T	1.10889e-09	-1.62173	-1.50988
38755577	chr19:38755577:T:C	1.10616e-09	-1.63966	-1.49442
38756127	chr19:38756127:C:T	1.1274e-09	-1.5942	-1.52086
38756336	chr19:38756336:G:A	1.24219e-06	-1.30337	5.19302
38756454	chr19:38756454:A:G	0.0138099	13.4175	-0.211595
38756586	chr19:38756586:T:C	1.13684e-09	-1.59832	-1.50841
38756662	chr19:38756662:T:C	2.61004e-05	-1.04392	7.97866
38756817	chr19:38756817:T:C	1.10814e-09	-1.63159	-1.5007
38756845	chr19:38756845:A:G	1.14359e-09	-1.58929	-1.51151
38756874	chr19:38756874:A:C	5.72446e-09	-1.68941e-10	-1.49023
38757037	chr19:38757037:T:C	1.10838e-09	-1.61716	-1.51491
38757170	chr19:38757170:C:G	1.15661e-09	-1.57496	-1.51452
38757269	chr19:38757269:A:C	0.0125741	13.601	-0.488843
38757356	chr19:38757356:G:A	1.12993e-09	-1.60369	-1.50912
38757461	chr19:38757461:ACT:A	1.11773e-09	-1.61861	-1.50506
38757485	chr19:38757485:C:A	1.05215e-08	-1.68941e-10	-0.881556
38757508	chr19:38757508:C:T	9.95837e-09	-1.68941e-10	-0.93656
38757522	chr19:38757522:C:T	6.01297e-09	-1.68941e-10	-1.44105
38757551	chr19:38757551:G:C	2.10581e-08	-0.440388	0.252699
38757578	chr19:38757578:G:C	1.21819e-09	-1.52517	-1.51244
38757727	chr19:38757727:C:T	6.33991e-09	-1.68941e-10	-1.38811
38757951	chr19:38757951:A:G	1.37194e-09	-1.56146	-1.35729
38758260	chr19:38758260:CACAATT:C	1.11801e-08	-1.68941e-10	-0.82084
38758363	chr19:38758363:A:G	1.16324e-09	-1.57135	-1.51241
38758433	chr19:38758433:C:T	2.34153e-08	-1.68941e-10	-0.0815824
38758666	chr19:38758666:T:C	7.15948e-07	-0.877223	4.21586
38758861	chr19:38758861:G:A	1.10826e-09	-1.61823	-1.51395
38758870	chr19:38758870:A:G	1.12926e-09	-1.60069	-1.51272
38759036	chr19:38759036:A:G	1.1217e-09	-1.6064	-1.51373
38759205	chr19:38759205:T:C	1.14692e-09	-1.58887	-1.50902
38759209	chr19:38759209:T:C	1.14668e-09	-1.58802	-1.51008
38759375	chr19:38759375:A:G	2.31534e-08	-1.54916	1.45633
38759536	chr19:38759536:G:T	1.26428e-08	-1.68941e-10	-0.697887
38759697	chr19:38759697:G:A	3.56294e-06	-1.0959	6.03927
38759803	chr19:38759803:C:T	1.22791e-09	-1.63805	-1.3916
38759962	chr19:38759962:T:C	8.59591e-09	-1.68941e-10	-1.08369
38760160	chr19:38760160:T:G	2.22143e-09	-1.60063	-0.836191
38760976	chr19:38760976:T:A	3.66135e-09	-1.34895	-0.588188
38760984	chr19:38760984:G:A	3.85536e-09	-1.39338	-0.492129
38761153	chr19:38761153:A:G	3.26181e-09	-1.45181	-0.600884
38761283	chr19:38761283:C:T	7.211e-09	-1.29873	0.0393615
38761598	chr19:38761598:G:A	5.05255e-05	8.03053	-0.435271
38761811	chr19:38761811:A:C	7.18003e-09	-1.68941e-10	-1.26367
38762208	chr19:38762208:T:C	2.45588e-08	0.170695	-0.204596
38762454	chr19:38762454:G:A	5.27558e-09	-0.740971	-0.830913
38762965	chr19:38762965:G:A	5.63037e-09	-1.5068	-4.99793e-10
38763137	chr19:38763137:AAAAG:A	5.38517e-09	-0.228631	-1.32269
38763141	chr19:38763141:G:A	2.70348e-08	-1.68941e-10	0.062152
38763151	chr19:38763151:A:C	8.07942e-09	-1.68941e-10	-1.14565
38763189	chr19:38763189:T:C	7.87009e-09	-1.68941e-10	-1.1719
38763207	chr19:38763207:G:A	4.25817e-09	-1.50468	-0.281451
38763591	chr19:38763591:T:G	5.5506e-09	-1.68941e-10	-1.52107
38763981	chr19:38763981:A:G	9.69305e-10	-1.74575	-1.5204
38764033	chr19:38764033:T:A	5.3725e-09	-0.324975	-1.2287
38764339	chr19:38764339:C:T	5.21356e-09	-0.394681	-1.18903
38764352	chr19:38764352:G:C	3.63058e-09	-0.749471	-1.19611
38764580	chr19:38764580:C:T	9.72195e-08	2.43949	-1.09749
38765210	chr19:38765210:C:T	2.73e-09	-1.4604	-0.77027
38765266	chr19:38765266:CAGA:C	3.37398e-09	-1.5793	-0.439576
38765758	chr19:38765758:G:A	6.43354e-09	-1.68941e-10	-1.37345
38765793	chr19:38765793:A:G	5.31606e-09	-0.42142	-1.14282
38766010	chr19:38766010:C:T	5.12203e-09	-0.491909	-1.10951
38766168	chr19:38766168:A:T	3.8482e-09	-1.48203	-0.405332
38766231	chr19:38766231:C:T	5.04312e-09	-1.70341	0.0864649
38766307	chr19:38766307:A:C	9.29282e-09	-1.68941e-10	-1.00573
38766309	chr19:38766309:TACAA:T	5.89341e-09	-1.68996	0.228819
38766325	chr19:38766325:G:A	7.75463e-09	-1.68941e-10	-1.18668
38766383	chr19:38766383:C:T	1.10051e-08	-1.68941e-10	-0.836611
38766656	chr19:38766656:G:A	2.15104e-09	-1.72357	-0.745451
38766755	chr19:38766755:A:T	6.35795e-09	-1.68941e-10	-1.38527
38766961	chr19:38766961:C:G	3.51494e-09	-1.5177	-0.460251
38767293	chr19:38767293:G:A	1.02116e-08	-1.68941e-10	-0.911448
38767470	chr19:38767470:C:T	2.15951e-09	-1.71422	-0.750878
38767499	chr19:38767499:T:A	1.35217e-08	-1.68941e-10	-0.630675
38767612	chr19:38767612:C:T	6.54969e-09	-1.68941e-10	-1.35556
38767722	chr19:38767722:G:A	6.33631e-09	-1.68941e-10	-1.38868
38767901	chr19:38767901:T:C	2.30981e-09	-1.088	-1.3098
38768460	chr19:38768460:G:A	2.27187e-09	-1.40193	-1.01244
38768545	chr19:38768545:A:C	4.53847e-09	-1.30179	-0.420593
38768606	chr19:38768606:A:C	6.67663e-09	-1.68941e-10	-1.33636
38769057	chr19:38769057:C:T	1.58984e-08	-0.468758	-4.99793e-10
38769134	chr19:38769134:TGACA:T	1.58648e-08	-0.470871	-4.99793e-10
38769325	chr19:38769325:C:T	2.30996e-09	-1.43878	-0.958961
38769360	chr19:38769360:T:C	1.43019e-08	-0.541381	-0.0331968
38769554	chr19:38769554:T:C	2.29962e-09	-1.6736	-0.728631
38769639	chr19:38769639:G:C	1.73157e-08	1.11993	-1.50329
38769642	chr19:38769642:G:A	1.01711e-08	-0.959072	0.0436455
38770131	chr19:38770131:G:A	6.43265e-09	-1.68941e-10	-1.37359
38773490	chr19:38773490:C:T	1.8889e-07	-1.68941e-10	2.00619
38773693	chr19:38773693:G:A	6.43799e-09	-1.68941e-10	-1.37276
38773892	chr19:38773892:A:G	1.12372e-07	-1.68941e-10	1.48684
38773947	chr19:38773947:A:T	1.82929e-07	-1.68941e-10	1.97413
38774189	chr19:38774189:G:A	4.0913e-09	-0.539691	-1.28642
38774333	chr19:38774333:T:C	4.99853e-09	-0.515651	-1.11018
38774381	chr19:38774381:G:T	7.15441e-09	-1.68941e-10	-1.26724
38774563	chr19:38774563:A:G	8.38332e-07	3.32963	0.166815
38774589	chr19:38774589:A:T	3.76764e-09	-0.573875	-1.33465
38774601	chr19:38774601:C:T	8.33371e-07	3.50238	-0.0118758
38774775	chr19:38774775:C:T	5.83411e-09	-1.68941e-10	-1.47125
38775131	chr19:38775131:C:T	8.1942e-09	-1.68941e-10	-1.13155
38775158	chr19:38775158:G:A	8.04028e-09	-1.68941e-10	-1.15051
38775166	chr19:38775166:C:T	1.28302e-08	-1.68941e-10	-0.683173
38775283	chr19:38775283:C:T	4.4642e-09	-1.73888	-4.99793e-10
38775352	chr19:38775352:G:A	8.55803e-09	-1.68941e-10	-1.0881
38775360	chr19:38775360:G:GC	5.55035e-09	-1.68941e-10	-1.52111
38775372	chr19:38775372:A:G	1.71671e-08	-1.68941e-10	-0.391979
38775401	chr19:38775401:T:C	8.55109e-09	-1.68941e-10	-1.08891
38775417	chr19:38775417:A:G	8.3413e-09	-1.68941e-10	-1.11375
38775512	chr19:38775512:A:G	8.27696e-09	-1.68941e-10	-1.1215
38775554	chr19:38775554:G:A	8.1702e-09	-1.68941e-10	-1.13448
38775598	chr19:38775598:T:G	8.13335e-09	-1.68941e-10	-1.139
38775649	chr19:38775649:T:C	7.23876e-09	-0.385106	-0.870418
38775756	chr19:38775756:C:T	8.17995e-09	-1.68941e-10	-1.13329
38775794	chr19:38775794:T:TTC	5.6783e-09	-1.68941e-10	-1.49832
38775795	chr19:38775795:T:TC	8.04673e-09	-1.68941e-10	-1.14971
38775822	chr19:38775822:G:T	7.62443e-09	-1.68941e-10	-1.20362
38775857	chr19:38775857:C:T	9.6471e-10	-1.75898	-1.51192
38776220	chr19:38776220:C:T	7.03759e-09	-1.68941e-10	-1.28371
38776306	chr19:38776306:C:T	5.78568e-09	-1.68941e-10	-1.47959
38776371	chr19:38776371:G:A	5.79664e-09	-1.68941e-10	-1.47769
38776427	chr19:38776427:G:A	6.18924e-09	-1.41216	-4.99793e-10
38776492	chr19:38776492:C:T	7.87071e-09	-1.42242	0.250591
38776557	chr19:38776557:C:T	6.99241e-09	-1.68941e-10	-1.29015
38776705	chr19:38776705:T:C	2.04227e-08	-1.09449	0.876166
38776772	chr19:38776772:G:A	7.10161e-08	1.8035	-0.775565
38776854	chr19:38776854:G:C	2.31304e-07	2.20876	-4.99793e-10
38777275	chr19:38777275:C:T	9.80339e-10	-1.74653	-1.5083
38777904	chr19:38777904:G:A	5.76299e-09	-1.68941e-10	-1.48352
38778188	chr19:38778188:T:C	5.69449e-09	-1.45115	-0.0443242
38778203	chr19:38778203:A:G	4.20713e-08	-0.309046	0.813439
38778260	chr19:38778260:C:T	4.01368e-09	-0.5899	-1.25536
38778423	chr19:38778423:C:A	5.78212e-09	-1.68941e-10	-1.4802
38779071	chr19:38779071:T:C	8.99524e-08	1.99127	-0.726962
38779180	chr19:38779180:C:T	5.60438e-09	-1.68941e-10	-1.51143
38779302	chr19:38779302:A:G	9.20915e-08	2.14464	-0.856833
38779306	chr19:38779306:TG:T	6.80297e-09	-1.68941e-10	-1.31761
38779743	chr19:38779743:C:T	2.17287e-08	-0.507665	0.351325
38779769	chr19:38779769:C:T	6.01611e-09	-1.68941e-10	-1.44053
38779905	chr19:38779905:TC:T	8.09815e-08	1.87581	-0.716563
38780384	chr19:38780384:A:G	8.50749e-08	1.81586	-0.607302
38780970	chr19:38780970:A:T	2.16516e-08	-0.435818	0.275924
38781065	chr19:38781065:T:G	5.58637e-09	-1.68941e-10	-1.51464
38781297	chr19:38781297:C:T	5.66103e-09	-1.68941e-10	-1.50137
38781425	chr19:38781425:C:T	7.06019e-09	-1.68941e-10	-1.2805
38781622	chr19:38781622:C:T	4.4152e-09	-1.74992	-4.99793e-10
38781695	chr19:38781695:G:A	3.67843e-08	0.370098	-4.99793e-10
38781699	chr19:38781699:G:A	5.97802e-09	-1.68941e-10	-1.44688
38781969	chr19:38781969:G:A	6.84132e-09	-1.68941e-10	-1.31199
38781995	chr19:38781995:G:T	5.56076e-09	-1.68941e-10	-1.51924
38782172	chr19:38782172:A:C	2.26993e-07	2.18994	-4.99793e-10
38782376	chr19:38782376:G:A	1.37153e-08	-1.68941e-10	-0.616459
38783177	chr19:38783177:T:C	1.16369e-08	-0.780796	-4.99793e-10
38783636	chr19:38783636:G:A	1.98432e-06	5.47966	-1.1216
38783686	chr19:38783686:T:C	1.56823e-08	-0.478355	-0.00408193
38784324	chr19:38784324:G:A	5.93797e-09	-1.45361	-4.99793e-10
38784705	chr19:38784705:A:C	2.01024e-09	-1.53734	-0.999376
38784839	chr19:38784839:T:C	7.80153e-08	-1.68941e-10	1.12193
38784872	chr19:38784872:G:A	9.89996e-09	-1.68941e-10	-0.942443
38785118	chr19:38785118:T:G	8.45966e-08	-1.68941e-10	1.20292
38785741	chr19:38785741:A:G	3.42796e-06	5.81964	-0.914888
38785904	chr19:38785904:C:T	2.99108e-06	5.75502	-0.986604
38786106	chr19:38786106:G:A	6.96663e-09	-1.68941e-10	-1.29384
38786514	chr19:38786514:A:G	2.1781e-09	-1.43441	-1.02212
38787015	chr19:38787015:C:A	5.01706e-08	1.79346	-1.11301
38787369	chr19:38787369:T:C	2.29432e-09	-1.0228	-1.38174
38787589	chr19:38787589:T:C	8.3959e-09	0.199935	-1.30716
38787694	chr19:38787694:G:A	1.18346e-08	-0.763945	-4.99793e-10
38788286	chr19:38788286:T:G	7.6441e-09	-1.68941e-10	-1.20104
38788550	chr19:38788550:T:C	2.43412e-09	-0.99583	-1.34956
38788941	chr19:38788941:C:T	2.55119e-09	-0.948679	-1.34974
38789184	chr19:38789184:C:A	4.33661e-08	1.81105	-1.27635
38790431	chr19:38790431:TTTTG:T	8.88855e-09	-1.68941e-10	-1.05021
38792504	chr19:38792504:C:T	4.75444e-07	3.86558	-0.936304
38792508	chr19:38792508:G:A	6.98072e-09	-1.68941e-10	-1.29182
38792761	chr19:38792761:C:G	4.82386e-09	-0.227598	-1.4338
38792795	chr19:38792795:C:T	6.29199e-09	-1.68941e-10	-1.3957
38793033	chr19:38793033:T:A	8.52968e-07	3.99352	-0.479766
38793079	chr19:38793079:C:T	3.11192e-07	0.49811	2.00733
38793127	chr19:38793127:T:G	7.01175e-07	3.70086	-0.383079
38793153	chr19:38793153:A:C	1.73569e-06	4.9219	-0.697717
38793447	chr19:38793447:C:A	3.68235e-07	0.456809	2.21694
38793525	chr19:38793525:T:C	7.41925e-07	3.75662	-0.382344
38793893	chr19:38793893:T:G	9.57097e-10	-1.76168	-1.51715
38793898	chr19:38793898:G:T	4.19112e-09	-0.417706	-1.3843
38793900	chr19:38793900:G:A	1.89158e-06	4.97034	-0.660145
38793967	chr19:38793967:C:G	1.44889e-06	3.84853	0.195055
38794148	chr19:38794148:C:A	7.00454e-07	3.63305	-0.316289
38794323	chr19:38794323:A:G	5.34195e-09	-0.223969	-1.33541
38794475	chr19:38794475:A:C	7.45575e-07	3.69556	-0.31638
38794683	chr19:38794683:A:C	1.50222e-06	3.52816	0.551567
38795018	chr19:38795018:G:A	6.52024e-09	-1.68941e-10	-1.36006
38795167	chr19:38795167:C:G	6.57894e-09	-1.68941e-10	-1.3511
38795237	chr19:38795237:A:G	1.13604e-07	-1.68941e-10	1.49775
38795602	chr19:38795602:AAAG:A	6.58953e-09	-1.68941e-10	-1.34949
38795624	chr19:38795624:C:T	7.80328e-07	3.70675	-0.282005
38795768	chr19:38795768:AG:A	8.72266e-07	3.8739	-0.337777
38795802	chr19:38795802:T:C	8.65044e-07	3.77289	-0.245083
38795886	chr19:38795886:T:G	6.93676e-09	-1.68941e-10	-1.29814
38795891	chr19:38795891:G:A	8.87782e-07	3.90926	-0.355503
38796185	chr19:38796185:C:T	6.48079e-09	-1.68941e-10	-1.36613
38796400	chr19:38796400:C:T	2.98515e-07	0.386041	2.07781
38796432	chr19:38796432:C:T	6.56969e-09	-1.68941e-10	-1.35251
38796605	chr19:38796605:T:C	1.69858e-08	-1.68941e-10	-0.402594
38796630	chr19:38796630:A:C	6.57544e-09	-1.68941e-10	-1.35163
38796761	chr19:38796761:G:A	8.43549e-07	3.63429	-0.131649
38796802	chr19:38796802:C:T	9.22571e-08	2.27856	-0.988952
38796943	chr19:38796943:C:T	5.96118e-06	3.72577	1.73228
38796952	chr19:38796952:C:T	1.15313e-08	-1.68941e-10	-0.789905
38797153	chr19:38797153:G:T	5.49963e-09	-0.173272	-1.35702
38797161	chr19:38797161:T:A	8.03847e-07	3.80089	-0.346456
38797668	chr19:38797668:C:T	1.02065e-09	-1.76245	-1.45208
38797687	chr19:38797687:C:A	2.86674e-07	-1.68941e-10	2.42337
38798473	chr19:38798473:G:A	6.93533e-09	-1.68941e-10	-1.29834
38798624	chr19:38798624:A:T	8.73773e-09	-1.68941e-10	-1.06732
38798890	chr19:38798890:T:C	9.59992e-08	2.68457	-1.3552
38799149	chr19:38799149:T:A	1.88182e-08	-1.68941e-10	-0.300151
38799473	chr19:38799473:G:A	1.36413e-08	0.878244	-1.50012
38799710	chr19:38799710:G:T	7.16989e-09	-1.68941e-10	-1.26508
38800171	chr19:38800171:T:C	7.62016e-09	-1.20418	-4.99793e-10
38800317	chr19:38800317:C:T	7.05216e-09	-1.28164	-4.99793e-10
38801051	chr19:38801051:A:G	8.70802e-09	-0.841573	-0.229155
38801131	chr19:38801131:A:G	5.32996e-09	-0.0420687	-1.51956
38801454	chr19:38801454:G:T	6.3753e-09	-1.68941e-10	-1.38254
38801477	chr19:38801477:A:T	5.02348e-09	-1.62085	-4.99793e-10
38801726	chr19:38801726:A:G	6.18256e-09	-1.68941e-10	-1.41324
38802173	chr19:38802173:G:A	6.02626e-09	-1.68941e-10	-1.43885
38802655	chr19:38802655:C:A	4.12284e-07	3.40543	-0.618696
38802866	chr19:38802866:C:T	7.5119e-09	-1.68941e-10	-1.21848
38802883	chr19:38802883:G:C	1.26777e-08	-1.68941e-10	-0.695126
38803161	chr19:38803161:C:T	1.12711e-08	-1.68941e-10	-0.812727
38803297	chr19:38803297:G:A	1.0085e-08	-0.573885	-0.350034
38803826	chr19:38803826:C:A	1.10779e-08	-0.093717	-0.736304
38803945	chr19:38803945:G:A	5.55618e-09	-1.68941e-10	-1.52006
38804129	chr19:38804129:T:C	2.55115e-08	0.880282	-0.876127
38804170	chr19:38804170:G:A	1.0688e-09	-1.7432	-1.42524
38804256	chr19:38804256:G:A	1.05373e-09	-1.74186	-1.44078
38804323	chr19:38804323:A:C	9.21788e-09	-1.68941e-10	-1.01383
38804331	chr19:38804331:G:A	1.66992e-08	-1.68941e-10	-0.419611
38804677	chr19:38804677:A:G	8.42208e-09	-1.68941e-10	-1.10412
38804746	chr19:38804746:C:G	6.61391e-09	-1.68941e-10	-1.3458
38804944	chr19:38804944:T:A	3.76088e-08	-1.68941e-10	0.392264
38805033	chr19:38805033:G:A	2.8046e-08	-1.68941e-10	0.098874
38805051	chr19:38805051:C:T	7.12065e-09	-1.68941e-10	-1.27197
38805122	chr19:38805122:C:T	2.4358e-08	-1.68941e-10	-0.0421114
38805223	chr19:38805223:T:C	3.39709e-09	-1.08694	-0.925117
38805468	chr19:38805468:A:C	1.80317e-09	-1.76633	-0.879099
38805657	chr19:38805657:A:T	2.3038e-07	0.49926	1.7055
38805679	chr19:38805679:T:G	2.18793e-07	0.468918	1.68424
38806228	chr19:38806228:C:T	7.94796e-09	-1.68941e-10	-1.16206
38806346	chr19:38806346:C:T	5.97733e-09	-1.68941e-10	-1.447
38806370	chr19:38806370:AAAAAAAAG:A	3.26945e-08	-1.68941e-10	0.252235
38806920	chr19:38806920:T:C	2.30589e-08	-0.889145	0.792225
38807267	chr19:38807267:C:T	2.83967e-08	-1.68941e-10	0.111299
38807365	chr19:38807365:T:C	1.89172e-08	-1.68941e-10	-0.294904
38807643	chr19:38807643:A:G	5.76309e-09	-1.68941e-10	-1.4835
38807759	chr19:38807759:G:A	6.98616e-09	-1.68941e-10	-1.29104
38807774	chr19:38807774:T:C	2.70229e-08	-0.968235	1.02995
38807887	chr19:38807887:G:A	8.96623e-09	-1.68941e-10	-1.04151
38807911	chr19:38807911:T:C	1.86024e-07	1.9909	-4.99793e-10
38808151	chr19:38808151:A:G	5.69309e-09	-1.68941e-10	-1.49572
38808349	chr19:38808349:T:C	5.59318e-09	-1.17733	-0.336092
38808359	chr19:38808359:C:T	5.87892e-09	-1.68941e-10	-1.4636
38808568	chr19:38808568:A:G	1.54438e-09	-1.76309	-1.03726
38808722	chr19:38808722:A:G	1.40677e-07	1.95094	-0.239447
38809231	chr19:38809231:T:A	4.96073e-09	-1.63342	-4.99793e-10
38809922	chr19:38809922:A:G	3.78766e-08	-1.68941e-10	0.399362
38810582	chr19:38810582:T:C	4.88934e-08	-1.68941e-10	0.65467
38810634	chr19:38810634:T:C	1.20789e-08	-0.696989	-0.0465201
38810757	chr19:38810757:G:A	5.96477e-09	-0.919243	-0.529859
38811490	chr19:38811490:ATAAAAAT:A	1.54973e-08	-0.693703	0.199393
38811739	chr19:38811739:C:T	1.53538e-08	-0.710936	0.207324
38811992	chr19:38811992:G:A	5.8646e-09	-1.68941e-10	-1.46604
38812140	chr19:38812140:C:T	2.17809e-08	-1.68941e-10	-0.153939
38812203	chr19:38812203:A:G	6.93907e-09	-1.68941e-10	-1.2978
38812251	chr19:38812251:C:G	6.74077e-09	-1.68941e-10	-1.3268
38812294	chr19:38812294:C:G	8.30404e-08	-1.68941e-10	1.18435
38812308	chr19:38812308:G:A	5.73186e-08	-1.68941e-10	0.813652
38812339	chr19:38812339:T:TG	3.77194e-08	-1.68941e-10	0.395203
38812518	chr19:38812518:G:A	5.83629e-09	-1.68941e-10	-1.47088
38812741	chr19:38812741:A:T	9.83258e-09	-1.68941e-10	-0.949271
38812794	chr19:38812794:C:T	2.63953e-09	-1.03877	-1.22561
38813176	chr19:38813176:G:T	5.61532e-09	-0.996354	-0.51312
38813435	chr19:38813435:C:T	4.54072e-09	-1.72189	-4.99793e-10
38813652	chr19:38813652:CCA:C	7.66919e-09	-1.68941e-10	-1.19776
38813762	chr19:38813762:G:A	1.05709e-07	2.33497	-0.909254
38814337	chr19:38814337:C:A	7.84957e-09	-1.68941e-10	-1.17451
38814659	chr19:38814659:C:G	2.67575e-08	-1.68941e-10	0.0518413
38814805	chr19:38814805:A:G	5.76381e-09	-0.981717	-0.501658
38814905	chr19:38814905:A:G	2.57911e-09	-0.966944	-1.32059
38815105	chr19:38815105:G:A	7.1047e-09	-1.68941e-10	-1.27422
38815361	chr19:38815361:TG:T	8.82895e-09	-1.68941e-10	-1.05694
38815423	chr19:38815423:TCTTTA:T	5.64483e-09	-1.68941e-10	-1.50423
38816300	chr19:38816300:C:T	5.88303e-09	-1.68941e-10	-1.4629
38816463	chr19:38816463:C:T	9.70046e-08	1.04697	0.292821
38816786	chr19:38816786:C:T	5.63544e-09	-1.68941e-10	-1.5059
38817285	chr19:38817285:C:T	1.58207e-09	-1.76825	-1.00799
38817413	chr19:38817413:C:T	1.04812e-08	-0.885388	-4.99793e-10
38817550	chr19:38817550:C:T	3.15423e-09	-0.905453	-1.18078
38817962	chr19:38817962:T:C	2.00627e-06	2.70556	1.6635
38818065	chr19:38818065:C:T	5.85181e-09	-1.68941e-10	-1.46822
38818127	chr19:38818127:G:A	3.32304e-09	-0.939034	-1.09506
38818128	chr19:38818128:G:A	1.30361e-08	-0.667249	-4.99793e-10
38818275	chr19:38818275:G:A	1.39069e-08	-1.68941e-10	-0.602585
38818705	chr19:38818705:C:T	3.23811e-09	-0.892853	-1.16713
38819580	chr19:38819580:G:A	1.61703e-09	-1.71783	-1.03655
38820352	chr19:38820352:G:A	6.6701e-09	-1.68941e-10	-1.33734
38820644	chr19:38820644:C:A	5.86143e-09	-1.46658	-4.99793e-10
38820716	chr19:38820716:G:A	2.38829e-08	-1.68941e-10	-0.0618121
38820720	chr19:38820720:T:C	5.56039e-09	-1.68941e-10	-1.5193
38820861	chr19:38820861:G:A	1.12023e-08	-0.818855	-4.99793e-10
38821269	chr19:38821269:C:T	1.34813e-08	-1.68941e-10	-0.633669
38821445	chr19:38821445:T:C	3.90884e-09	-1.26317	-0.608558
38821504	chr19:38821504:C:T	2.17615e-09	-0.996187	-1.46123
38821591	chr19:38821591:T:C	9.11447e-09	0.086886	-1.112
38821640	chr19:38821640:G:A	5.55906e-09	-1.68941e-10	-1.51954
38821706	chr19:38821706:A:T	6.32287e-09	0.10106	-1.49186
38821712	chr19:38821712:C:T	7.67265e-09	-0.755478	-0.441833
38821791	chr19:38821791:G:A	8.1567e-08	0.869157	0.297295
38822172	chr19:38822172:A:G	9.43749e-09	-1.68941e-10	-0.990283
38822724	chr19:38822724:T:C	7.27295e-09	-1.68941e-10	-1.25081
38823337	chr19:38823337:C:T	4.39205e-09	-1.75518	-4.99793e-10
38823371	chr19:38823371:G:A	1.17155e-08	-0.327202	-0.446863
38823563	chr19:38823563:C:T	8.83207e-09	-1.68941e-10	-1.05658
38824365	chr19:38824365:A:C	7.14985e-09	0.230603	-1.49849
38824588	chr19:38824588:A:G	5.7968e-09	-1.68941e-10	-1.47767
38824937	chr19:38824937:G:A	3.54259e-09	-0.459144	-1.51097
38825554	chr19:38825554:C:T	7.51074e-09	-0.72136	-0.49728
38825677	chr19:38825677:A:G	2.34286e-09	-1.5803	-0.803305
38825845	chr19:38825845:G:A	6.88765e-09	-1.68941e-10	-1.30524
38826034	chr19:38826034:G:A	8.43467e-09	-1.68941e-10	-1.10262
38826158	chr19:38826158:G:A	1.10334e-08	-0.358792	-0.475252
38826324	chr19:38826324:C:T	1.19497e-08	-1.68941e-10	-0.754266
38826705	chr19:38826705:A:G	5.29999e-08	-1.68941e-10	0.735318
38826882	chr19:38826882:C:G	6.01228e-09	-1.44117	-4.99793e-10
38827017	chr19:38827017:G:C	1.82216e-08	-1.68941e-10	-0.332364
38827319	chr19:38827319:AT:A	1.1027e-08	-0.348022	-0.486607
38827366	chr19:38827366:C:T	7.97166e-09	-0.676928	-0.482152
38827374	chr19:38827374:G:A	6.93764e-09	-1.68941e-10	-1.29801
38827429	chr19:38827429:G:C	1.29149e-09	-1.76825	-1.21093
38827465	chr19:38827465:G:A	2.19574e-09	-0.935325	-1.51313
38827596	chr19:38827596:G:C	1.63468e-09	-1.28516	-1.45837
38827624	chr19:38827624:T:C	7.05152e-09	-1.68941e-10	-1.28173
38828103	chr19:38828103:C:A	1.14257e-08	-1.68941e-10	-0.799108
38828554	chr19:38828554:G:A	5.69168e-06	3.48993	1.92185
38829351	chr19:38829351:T:C	3.1217e-08	0.205989	-4.99793e-10
38829392	chr19:38829392:C:T	1.74783e-08	-0.0212405	-0.35277
38829985	chr19:38829985:G:A	6.97928e-09	-1.68941e-10	-1.29203
38830763	chr19:38830763:AG:A	1.23627e-08	-1.68941e-10	-0.720287
38830972	chr19:38830972:G:T	1.0946e-08	-0.32215	-0.51985
38831051	chr19:38831051:G:C	5.7954e-09	-1.68941e-10	-1.47791
38831259	chr19:38831259:G:A	2.15161e-09	-0.954804	-1.51395
38831279	chr19:38831279:A:T	7.22481e-09	-1.68941e-10	-1.25745
38831712	chr19:38831712:G:T	6.67401e-09	-1.68941e-10	-1.33675
38831774	chr19:38831774:G:T	4.54744e-09	-1.72041	-4.99793e-10
38831953	chr19:38831953:A:C	6.94186e-09	-1.68941e-10	-1.2974
38832126	chr19:38832126:A:C	2.00722e-08	0.111987	-0.347623
38832329	chr19:38832329:G:A	7.04487e-09	-1.68941e-10	-1.28267
38832411	chr19:38832411:GC:G	7.8689e-09	-0.676612	-0.495444
38832452	chr19:38832452:TCAGAAGGGCTAAA:T	7.33076e-09	-0.714072	-0.528821
38833301	chr19:38833301:T:C	4.47953e-09	-1.73546	-4.99793e-10
38833514	chr19:38833514:C:T	4.35719e-08	-0.562447	1.10189
38833542	chr19:38833542:A:C	6.55022e-09	-1.68941e-10	-1.35547
38833690	chr19:38833690:T:C	2.17366e-09	-1.67433	-0.784231
38833783	chr19:38833783:C:T	2.30144e-08	-1.68941e-10	-0.098854
38834802	chr19:38834802:T:C	6.6502e-09	-1.68941e-10	-1.34033
38835111	chr19:38835111:T:C	5.91319e-09	-1.68941e-10	-1.45779
38835114	chr19:38835114:C:T	3.23455e-08	1.74207	-1.50056
38835640	chr19:38835640:A:T	2.36744e-08	-0.163958	0.0933809
38835809	chr19:38835809:T:G	1.97841e-08	-1.68941e-10	-0.250094
38835839	chr19:38835839:T:C	4.49625e-08	1.43555	-0.864689
38835931	chr19:38835931:T:C	2.0644e-07	2.71269	-0.617653
38836114	chr19:38836114:G:C	4.50423e-08	1.40444	-0.831809
38836170	chr19:38836170:G:A	1.98368e-08	-1.68941e-10	-0.247435
38836285	chr19:38836285:T:C	1.51729e-08	-1.68941e-10	-0.51546
38837069	chr19:38837069:T:TGG	1.1953e-08	-1.68941e-10	-0.753988
38837216	chr19:38837216:A:T	4.16383e-08	1.3033	-0.809255
38837505	chr19:38837505:A:C	4.68377e-08	-0.430921	1.04264
38838328	chr19:38838328:T:C	2.28915e-08	-1.68941e-10	-0.104209
38838565	chr19:38838565:C:T	4.36513e-09	-1.76132	-4.99793e-10
38838742	chr19:38838742:G:A	2.37528e-08	-1.68941e-10	-0.0672723
38838877	chr19:38838877:C:T	1.72087e-09	-1.18133	-1.51082
38839296	chr19:38839296:T:C	8.11232e-09	-1.68941e-10	-1.14159
38839323	chr19:38839323:C:T	8.02871e-08	-1.68941e-10	1.15064
38839418	chr19:38839418:A:G	5.41165e-09	-0.856491	-0.689928
38840005	chr19:38840005:G:A	4.20128e-09	-1.25075	-0.548833
38840074	chr19:38840074:A:C	1.58913e-07	2.7505	-0.917114
38843696	chr19:38843696:G:A	1.01005e-09	-1.76638	-1.45859
38844496	chr19:38844496:G:A	5.81282e-09	-1.68941e-10	-1.47491
38844634	chr19:38844634:T:C	1.04069e-08	0.10051	-0.993016
38844772	chr19:38844772:C:T	3.91748e-08	-1.68941e-10	0.433061
38844894	chr19:38844894:C:T	1.50684e-08	-1.68941e-10	-0.522375
38845104	chr19:38845104:A:G	4.07041e-08	1.38648	-0.915123
38845460	chr19:38845460:T:G	1.23703e-08	-1.23911	0.519429
38845477	chr19:38845477:T:C	1.08135e-08	-1.68941e-10	-0.85418
38845528	chr19:38845528:G:A	1.55174e-08	-1.68941e-10	-0.493013
38845640	chr19:38845640:C:G	3.95866e-08	-1.68941e-10	0.443519
38846101	chr19:38846101:G:A	3.3442e-08	-1.68941e-10	0.274841
38846325	chr19:38846325:G:A	3.07795e-08	0.0215739	0.170301
38846352	chr19:38846352:C:T	6.51523e-09	-1.68941e-10	-1.36083
38846391	chr19:38846391:T:A	1.15218e-09	-1.72003	-1.37328
38847126	chr19:38847126:G:A	5.55218e-09	-1.68941e-10	-1.52078
38847502	chr19:38847502:A:G	3.70694e-08	1.32718	-0.949359
38848023	chr19:38848023:G:A	2.59364e-08	1.40619	-1.38551
38848094	chr19:38848094:TTTTA:T	3.11837e-08	0.105495	0.0994271
38848142	chr19:38848142:G:A	1.33961e-08	-1.17331	0.533302
38848345	chr19:38848345:A:G	8.03886e-09	-1.68941e-10	-1.15069
38848623	chr19:38848623:G:A	2.69629e-08	-1.68941e-10	0.0594891
38848643	chr19:38848643:C:T	6.03444e-09	-1.68941e-10	-1.43749
38848924	chr19:38848924:T:C	9.18729e-09	-1.68941e-10	-1.01715
38849921	chr19:38849921:G:A	8.62363e-09	-1.68941e-10	-1.08047
38850331	chr19:38850331:T:A	7.54845e-09	-1.68941e-10	-1.21363
38850542	chr19:38850542:G:T	6.75934e-09	-0.592748	-0.7313
38850722	chr19:38850722:C:T	5.77464e-09	-1.68941e-10	-1.4815
38850828	chr19:38850828:C:G	5.57304e-09	-1.51703	-4.99793e-10
38850915	chr19:38850915:A:G	3.27216e-08	1.1041	-0.851042
38851161	chr19:38851161:A:G	3.94983e-08	-1.68941e-10	0.441284
38851640	chr19:38851640:T:A	3.3224e-08	-1.68941e-10	0.2683
38851737	chr19:38851737:G:A	1.13786e-08	-1.68941e-10	-0.803239
38851884	chr19:38851884:G:A	3.95866e-08	-1.68941e-10	0.443519
38852793	chr19:38852793:G:A	3.44479e-08	-1.68941e-10	0.304475
38852973	chr19:38852973:A:G	8.60745e-09	-1.68941e-10	-1.08235
38853356	chr19:38853356:C:T	3.98209e-08	-0.680089	1.12951
38853385	chr19:38853385:A:C	7.21833e-09	-1.68941e-10	-1.25835
38853494	chr19:38853494:G:A	4.07245e-08	-0.63005	1.10191
38853516	chr19:38853516:T:G	5.93652e-09	-1.68941e-10	-1.45385
38853548	chr19:38853548:C:T	8.76767e-09	-1.68941e-10	-1.0639
38853796	chr19:38853796:C:T	3.61438e-08	-0.628409	0.980943
38853800	chr19:38853800:T:A	1.34724e-08	-1.12501	0.490685
38853807	chr19:38853807:C:T	4.12824e-09	-1.21313	-0.603993
38853878	chr19:38853878:T:A	5.10659e-09	-0.909336	-0.695105
38853975	chr19:38853975:C:T	1.40173e-08	-1.15357	0.558896
38853997	chr19:38853997:C:G	1.14801e-09	-1.72487	-1.37207
38854257	chr19:38854257:C:A	3.25885e-08	-1.68941e-10	0.248987
38854385	chr19:38854385:G:A	4.89053e-08	1.1563	-0.501385
38854557	chr19:38854557:C:T	8.29785e-09	0.374269	-1.49325
38855023	chr19:38855023:C:A	4.74194e-08	1.06064	-0.436585
38855024	chr19:38855024:T:A	4.27308e-08	1.00844	-0.488488
38855243	chr19:38855243:T:C	5.67045e-09	-1.68941e-10	-1.4997
38855269	chr19:38855269:G:T	4.05791e-08	1.22522	-0.756937
38855465	chr19:38855465:C:T	9.70695e-09	-0.962131	-4.99793e-10
38855498	chr19:38855498:G:A	1.52354e-08	-1.68941e-10	-0.511353
38856376	chr19:38856376:G:A	4.29601e-08	-0.643916	1.16921
38856495	chr19:38856495:T:A	4.27829e-08	-1.68941e-10	0.521165
38856501	chr19:38856501:C:T	7.28688e-09	-1.68941e-10	-1.2489
38857094	chr19:38857094:T:C	5.08127e-09	-1.60941	-4.99793e-10
38857102	chr19:38857102:T:C	1.19496e-09	-1.56675	-1.49011
38857270	chr19:38857270:G:A	9.84176e-10	-1.7447	-1.50623
38857370	chr19:38857370:A:G	3.81093e-08	-0.777485	1.18297
38857417	chr19:38857417:T:C	1.51541e-08	-1.07315	0.556451
38857677	chr19:38857677:C:T	5.55134e-09	-1.68941e-10	-1.52093
38857739	chr19:38857739:A:G	1.23547e-09	-1.53321	-1.49031
38858914	chr19:38858914:C:A	6.70171e-09	-0.671294	-0.661317
38858982	chr19:38858982:G:A	7.43173e-09	-1.11222	-0.116999
38859017	chr19:38859017:A:G	4.27541e-08	-0.773132	1.29362
38859317	chr19:38859317:G:A	6.17192e-07	0.576786	2.61342
38859812	chr19:38859812:A:G	2.17696e-08	-0.83702	0.682564
38859881	chr19:38859881:T:C	6.48281e-08	0.936766	-4.99793e-10
38860157	chr19:38860157:G:A	6.1734e-09	-1.68941e-10	-1.41472
38860267	chr19:38860267:A:C	8.46308e-09	-1.68941e-10	-1.09926
38860599	chr19:38860599:G:A	2.78936e-08	-1.68941e-10	0.0934231
38860914	chr19:38860914:G:A	5.77101e-09	-1.68941e-10	-1.48213
38861054	chr19:38861054:C:T	2.6647e-08	-1.68941e-10	0.0477018
38862196	chr19:38862196:T:C	4.43201e-09	-0.248362	-1.49776
38862318	chr19:38862318:G:T	7.15748e-09	-1.68941e-10	-1.26682
38862346	chr19:38862346:G:A	7.41203e-09	-1.68941e-10	-1.23187
38863173	chr19:38863173:G:A	7.17699e-09	-1.68941e-10	-1.26409
38863611	chr19:38863611:C:T	7.03578e-09	-1.68941e-10	-1.28396
38863765	chr19:38863765:C:T	7.06043e-09	-1.68941e-10	-1.28047
38863863	chr19:38863863:T:G	6.56594e-09	-1.68941e-10	-1.35308
38864132	chr19:38864132:G:T	5.03667e-09	-1.61823	-4.99793e-10
38864727	chr19:38864727:C:T	8.29035e-08	-1.68941e-10	1.1827
38865036	chr19:38865036:G:A	1.15919e-08	0.505766	-1.29043
38865385	chr19:38865385:A:G	3.30919e-09	-0.967631	-1.07064
38866031	chr19:38866031:T:C	5.6288e-09	-1.68941e-10	-1.50708
38866933	chr19:38866933:G:A	6.80638e-09	-1.68941e-10	-1.31711
38867064	chr19:38867064:A:G	5.6482e-09	-1.68941e-10	-1.50364
38867598	chr19:38867598:AATT:A	5.58655e-09	-1.68941e-10	-1.51461
38868000	chr19:38868000:G:A	5.71135e-09	-1.68941e-10	-1.49252
38868220	chr19:38868220:C:T	7.67469e-09	-1.68941e-10	-1.19705
38868221	chr19:38868221:A:G	5.63405e-09	-1.68941e-10	-1.50614
38868652	chr19:38868652:T:C	4.54906e-09	-1.72005	-4.99793e-10
38868733	chr19:38868733:GA:G	5.62178e-09	-1.68941e-10	-1.50833
38868737	chr19:38868737:G:A	7.44446e-09	-1.2275	-4.99793e-10
38868967	chr19:38868967:T:G	7.72711e-09	-1.68941e-10	-1.19024
38868970	chr19:38868970:T:G	7.93278e-09	-1.68941e-10	-1.16397
38869797	chr19:38869797:T:C	5.88086e-09	-1.68941e-10	-1.46327
38870080	chr19:38870080:G:A	1.2814e-08	-0.768206	0.0837716
38871612	chr19:38871612:G:A	7.81963e-09	-1.68941e-10	-1.17834
38871719	chr19:38871719:T:G	7.46087e-09	-1.68941e-10	-1.2253
38871742	chr19:38871742:C:T	6.24934e-09	-1.68941e-10	-1.4025
38871970	chr19:38871970:A:G	6.63924e-09	-1.68941e-10	-1.34198
38872088	chr19:38872088:C:T	2.01373e-07	2.07018	-4.99793e-10
38872464	chr19:38872464:C:T	1.05258e-07	-1.68941e-10	1.42144
38872966	chr19:38872966:TGA:T	5.80356e-08	1.04147	-0.215383
38873512	chr19:38873512:A:C	6.04312e-09	-1.68941e-10	-1.43605
38873686	chr19:38873686:C:T	8.55233e-09	-1.68941e-10	-1.08877
38873714	chr19:38873714:C:T	5.93561e-09	-1.68941e-10	-1.454
38873775	chr19:38873775:C:T	5.55499e-08	0.783714	-0.00140428
38873944	chr19:38873944:C:T	4.84091e-09	-1.15204	-0.505832
38874305	chr19:38874305:C:T	6.16249e-09	-1.41649	-4.99793e-10
38874315	chr19:38874315:C:T	1.48144e-09	-1.46043	-1.38153
38874328	chr19:38874328:A:G	2.58312e-09	-0.793263	-1.49271
38874516	chr19:38874516:C:T	8.07327e-09	-1.54114	0.394725
38874640	chr19:38874640:GGGAA:G	6.88171e-09	-1.68941e-10	-1.30611
38874761	chr19:38874761:G:A	1.06419e-08	0.183242	-1.05342
38874950	chr19:38874950:C:T	5.98943e-09	-1.13511	-0.309865
38875008	chr19:38875008:G:A	6.62866e-09	-1.68941e-10	-1.34357
38875289	chr19:38875289:G:A	1.08633e-08	-1.68941e-10	-0.849583
38875295	chr19:38875295:C:T	6.41106e-09	-1.37695	-4.99793e-10
38875398	chr19:38875398:G:A	1.0542e-08	0.464606	-1.34421
38875416	chr19:38875416:C:T	4.26708e-08	0.518541	-4.99793e-10
38875767	chr19:38875767:G:A	5.82384e-09	-1.68941e-10	-1.47301
38876139	chr19:38876139:C:T	1.07178e-08	-1.57658	0.713505
38876174	chr19:38876174:C:T	6.69656e-09	-1.68941e-10	-1.33338
38876259	chr19:38876259:A:G	1.25362e-08	0.686292	-1.39264
38876264	chr19:38876264:T:C	1.79617e-08	-1.68941e-10	-0.346729
38876471	chr19:38876471:T:C	8.94523e-08	2.66944	-1.41071
38876672	chr19:38876672:C:T	9.07754e-09	-1.50406	0.474891
38876808	chr19:38876808:A:G	6.73356e-09	-1.68941e-10	-1.32787
38877095	chr19:38877095:A:G	6.72624e-09	-1.68941e-10	-1.32896
38877160	chr19:38877160:C:T	2.25541e-08	-1.68941e-10	-0.119057
38877374	chr19:38877374:A:G	6.48716e-09	-1.68941e-10	-1.36515
38877636	chr19:38877636:C:T	1.15974e-08	-1.68941e-10	-0.784193
38877659	chr19:38877659:T:C	3.63188e-07	3.99537	-1.33542
38877798	chr19:38877798:C:CCCTCCCTT	1.14646e-08	-1.68941e-10	-0.795713
38878358	chr19:38878358:T:C	2.93111e-08	0.107292	0.0357013
38879295	chr19:38879295:G:T	8.62491e-09	-1.68941e-10	-1.08032
38879828	chr19:38879828:T:G	5.80306e-09	-1.68941e-10	-1.47659
38879835	chr19:38879835:T:G	2.12638e-08	-1.68941e-10	-0.177966
38879872	chr19:38879872:C:A	6.41565e-09	-1.68941e-10	-1.37623
38879908	chr19:38879908:C:T	9.92964e-09	-1.68941e-10	-0.939449
38879937	chr19:38879937:C:T	6.8234e-09	-1.68941e-10	-1.31461
38880045	chr19:38880045:G:A	6.27937e-09	-1.68941e-10	-1.3977
38880373	chr19:38880373:C:T	2.64012e-09	-0.94499	-1.31916
38880482	chr19:38880482:T:G	5.86138e-09	-1.46987	0.00328093
38880806	chr19:38880806:C:T	1.34107e-08	-1.68941e-10	-0.63892
38881243	chr19:38881243:A:G	1.8548e-09	-1.10467	-1.51253
38881348	chr19:38881348:G:A	1.01002e-08	-1.68941e-10	-0.922419
38881604	chr19:38881604:C:G	1.32615e-08	0.869693	-1.5198
38882505	chr19:38882505:C:T	3.8181e-08	-1.68941e-10	0.407364
38882562	chr19:38882562:G:A	6.41212e-09	-1.68941e-10	-1.37678
38882712	chr19:38882712:T:TC	4.22664e-09	-0.29381	-1.49976
38882903	chr19:38882903:G:A	6.71382e-09	-1.68941e-10	-1.3308
38883357	chr19:38883357:A:G	1.50696e-09	-1.65176	-1.17313
38883715	chr19:38883715:C:T	8.02436e-09	-1.68941e-10	-1.15249
38883802	chr19:38883802:C:T	6.38406e-08	-1.68941e-10	0.921417
38883810	chr19:38883810:C:T	7.36584e-09	-1.68941e-10	-1.23812
38883841	chr19:38883841:G:A	3.13283e-08	-1.68941e-10	0.209549
38883963	chr19:38883963:G:A	6.41005e-09	-1.68941e-10	-1.37711
38884516	chr19:38884516:T:C	5.64653e-09	-1.68941e-10	-1.50393
38884517	chr19:38884517:C:T	7.85052e-09	-1.68941e-10	-1.17439
38884760	chr19:38884760:T:C	5.69111e-09	-1.68941e-10	-1.49607
38884992	chr19:38884992:C:T	1.1701e-08	-1.68941e-10	-0.775301
38885880	chr19:38885880:C:T	4.56497e-09	-1.21796	-0.498597
38886057	chr19:38886057:T:G	5.55427e-09	-1.68941e-10	-1.52041
38886415	chr19:38886415:G:A	7.40905e-09	-1.68941e-10	-1.23227
38886853	chr19:38886853:G:A	5.26176e-09	-0.566818	-1.00769
38887043	chr19:38887043:C:T	3.76258e-08	0.392718	-4.99793e-10
38887154	chr19:38887154:G:A	2.65305e-08	-1.68941e-10	0.0433237
38887270	chr19:38887270:T:A	1.41897e-09	-1.63631	-1.24873
38887490	chr19:38887490:C:T	5.96506e-09	-1.68941e-10	-1.44905
38887573	chr19:38887573:C:T	1.2738e-09	-1.72161	-1.27137
38887997	chr19:38887997:G:T	1.28692e-09	-1.73569	-1.24703
38888005	chr19:38888005:C:T	5.70758e-09	-1.68941e-10	-1.49318
38888071	chr19:38888071:G:A	5.72357e-09	-1.68941e-10	-1.49038
38888164	chr19:38888164:C:T	1.28088e-09	-1.731	-1.25643
38888833	chr19:38888833:G:A	6.25912e-09	-1.68941e-10	-1.40093
38888855	chr19:38888855:GACCTGAGAGGGCAA:G	6.02334e-09	-1.68941e-10	-1.43933
38888950	chr19:38888950:G:A	5.67365e-09	-1.68941e-10	-1.49914
38889007	chr19:38889007:C:T	1.03075e-07	-1.68941e-10	1.40048
38889130	chr19:38889130:C:T	2.10476e-08	-0.188185	-4.99793e-10
38889215	chr19:38889215:G:A	1.05228e-09	-1.76802	-1.416
38889251	chr19:38889251:T:C	9.82079e-09	-1.68941e-10	-0.950472
38889266	chr19:38889266:G:A	9.55341e-10	-1.75955	-1.52111
38889313	chr19:38889313:A:G	1.33873e-08	-1.68941e-10	-0.640666
38889390	chr19:38889390:C:T	3.1594e-09	-1.29381	-0.790786
38889391	chr19:38889391:A:G	9.10225e-09	-1.15425	0.127798
38890225	chr19:38890225:T:C	1.28716e-08	-1.68941e-10	-0.679946
38890328	chr19:38890328:GA:G	2.2123e-08	-1.68941e-10	-0.138355
38890516	chr19:38890516:C:A	5.96283e-09	-1.68941e-10	-1.44943
38891167	chr19:38891167:T:C	6.0126e-09	-1.68941e-10	-1.44112
38891361	chr19:38891361:T:C	5.78816e-09	-1.68941e-10	-1.47916
38891615	chr19:38891615:T:G	5.55217e-09	-1.68941e-10	-1.52078
38892273	chr19:38892273:G:A	1.0398e-09	-1.71296	-1.48298
38892598	chr19:38892598:G:C	4.53459e-09	-1.65643	-0.066803
38892834	chr19:38892834:T:C	1.32873e-08	-1.68941e-10	-0.648165
38892869	chr19:38892869:C:T	1.40391e-09	-1.75838	-1.13734
38893508	chr19:38893508:T:A	6.74123e-08	-1.68941e-10	0.975854
38894091	chr19:38894091:GGCTTT:G	6.52806e-08	-1.68941e-10	0.943722
38894129	chr19:38894129:C:T	6.92784e-09	-1.68941e-10	-1.29943
38894176	chr19:38894176:A:G	1.00964e-08	-1.68941e-10	-0.922794
38894389	chr19:38894389:C:T	5.27274e-09	-1.57242	-4.99793e-10
38894486	chr19:38894486:G:A	6.96628e-09	-1.68941e-10	-1.29389
38894658	chr19:38894658:C:T	6.28101e-09	-1.75942	0.361978
38894659	chr19:38894659:C:G	6.35318e-09	-1.76179	0.375774
38894663	chr19:38894663:A:G	1.36872e-08	-1.68941e-10	-0.618512
38894892	chr19:38894892:T:C	1.56856e-09	-1.76699	-1.01782
38894911	chr19:38894911:G:A	1.11622e-08	-1.68941e-10	-0.822437
38894993	chr19:38894993:C:A	2.12309e-08	-1.68941e-10	-0.179517
38895002	chr19:38895002:C:T	1.16805e-08	-0.777049	-4.99793e-10
38895613	chr19:38895613:T:C	9.50223e-09	-1.68941e-10	-0.983447
38896396	chr19:38896396:A:T	8.99657e-09	-1.3419	0.303769
38896775	chr19:38896775:A:G	3.01689e-08	-1.68941e-10	0.171839
38897076	chr19:38897076:G:A	9.70903e-10	-1.76409	-1.50041
38897189	chr19:38897189:T:G	9.02168e-09	-1.34639	0.311051
38897202	chr19:38897202:T:C	7.61258e-09	-1.32227	0.117103
38897279	chr19:38897279:T:C	2.41548e-09	-1.59864	-0.754436
38897591	chr19:38897591:A:T	2.53864e-09	-1.54257	-0.760778
38898691	chr19:38898691:C:T	6.38514e-09	-1.68941e-10	-1.381
38899246	chr19:38899246:A:T	1.89058e-09	-1.43096	-1.16713
38899891	chr19:38899891:G:A	6.13048e-09	-1.68941e-10	-1.4217
38900291	chr19:38900291:C:G	1.60686e-09	-1.65258	-1.10811
38901006	chr19:38901006:GT:G	1.20807e-09	-1.57914	-1.46682
38901027	chr19:38901027:T:G	5.98261e-09	-1.68941e-10	-1.44612
38901177	chr19:38901177:T:C	1.18653e-09	-1.60232	-1.46162
38901226	chr19:38901226:TTTTCATTAAA:T	1.92075e-09	-1.40505	-1.17721
38901312	chr19:38901312:T:C	6.50841e-09	-1.36188	-4.99793e-10
38901334	chr19:38901334:C:T	1.12122e-09	-1.59962	-1.52093
38901503	chr19:38901503:T:C	1.06673e-08	-1.68941e-10	-0.867793
38901845	chr19:38901845:T:C	1.8723e-09	-1.43419	-1.17361
38902314	chr19:38902314:C:A	2.71127e-09	-1.48674	-0.750819
38902365	chr19:38902365:C:T	4.42969e-09	-1.35254	-0.394102
38902858	chr19:38902858:A:G	1.45225e-09	-1.45552	-1.40634
38903275	chr19:38903275:ATTTAT:A	6.54252e-09	-1.68941e-10	-1.35665
38903631	chr19:38903631:C:G	1.21216e-09	-1.52734	-1.51523
38903841	chr19:38903841:C:T	3.3157e-09	-0.724417	-1.31189
38903957	chr19:38903957:C:T	8.62385e-09	-1.08044	-4.99793e-10
38904000	chr19:38904000:G:A	5.57668e-09	-1.68941e-10	-1.51638
38904349	chr19:38904349:G:A	6.4603e-09	-1.68941e-10	-1.3693
38904457	chr19:38904457:A:T	7.11247e-09	-1.68941e-10	-1.27312
38904691	chr19:38904691:T:C	9.95825e-10	-1.76081	-1.47835
38905660	chr19:38905660:C:G	2.23946e-09	-1.31899	-1.10975
38905670	chr19:38905670:C:A	8.66293e-09	-1.68941e-10	-1.07592
38905695	chr19:38905695:A:T	2.15515e-09	-1.02224	-1.44487
38905899	chr19:38905899:G:T	4.33978e-09	-1.76715	-4.99793e-10
38905917	chr19:38905917:A:C	1.13246e-09	-1.75697	-1.35361
38906009	chr19:38906009:C:T	1.28074e-09	-1.66038	-1.32716
38906104	chr19:38906104:G:A	7.6508e-09	-1.68941e-10	-1.20016
38906910	chr19:38906910:TTGAG:T	6.93097e-09	-1.68941e-10	-1.29897
38906965	chr19:38906965:CT:C	6.93247e-09	-1.68941e-10	-1.29876
38906993	chr19:38906993:G:A	1.19996e-07	-1.74558	3.29806
38907054	chr19:38907054:A:T	9.50441e-09	-1.68941e-10	-0.983217
38907057	chr19:38907057:T:C	2.50754e-09	-1.28214	-1.03353
38907605	chr19:38907605:C:T	5.74583e-09	-1.68941e-10	-1.4865
38907776	chr19:38907776:A:G	8.12459e-09	0.367186	-1.50726
38907991	chr19:38907991:A:G	4.7101e-08	-0.428321	1.04564
38908009	chr19:38908009:T:C	7.66314e-09	-0.366021	-0.83253
38909125	chr19:38909125:C:G	1.11084e-08	-1.68941e-10	-0.827267
38909431	chr19:38909431:G:A	1.56026e-08	-1.68941e-10	-0.487537
38909535	chr19:38909535:C:G	7.05546e-09	-1.67483	0.39366
38909854	chr19:38909854:A:G	5.59395e-09	-1.68941e-10	-1.51329
38909855	chr19:38909855:C:T	3.3932e-09	-1.60995	-0.403246
38909864	chr19:38909864:A:G	3.44061e-09	-1.6008	-0.398529
38910459	chr19:38910459:G:C	1.18185e-08	-1.68941e-10	-0.765305
38911046	chr19:38911046:G:A	5.56466e-09	-1.68941e-10	-1.51854
38911353	chr19:38911353:A:G	5.18558e-09	-1.58909	-4.99793e-10
38911753	chr19:38911753:G:A	6.96751e-09	-1.68941e-10	-1.29372
38911983	chr19:38911983:G:A	6.69502e-09	-1.68941e-10	-1.33361
38912079	chr19:38912079:C:T	6.66358e-09	-1.68941e-10	-1.33832
38912459	chr19:38912459:G:A	6.91104e-09	-1.68941e-10	-1.30185
38912583	chr19:38912583:G:A	5.58204e-09	-1.68941e-10	-1.51542
38913303	chr19:38913303:T:C	1.38653e-09	-1.41737	-1.49081
38914160	chr19:38914160:A:C	3.11519e-09	-1.30188	-0.796803
38914201	chr19:38914201:G:A	1.32082e-08	-1.68941e-10	-0.654137
38914430	chr19:38914430:T:C	1.80959e-09	-1.67073	-0.97114
38914586	chr19:38914586:A:G	2.89972e-09	-1.35283	-0.817532
38914784	chr19:38914784:ATGAAG:A	1.28422e-09	-1.53973	-1.44509
38914832	chr19:38914832:T:A	1.37032e-08	-1.13367	0.516326
38914919	chr19:38914919:C:T	1.07688e-09	-1.68762	-1.47329
38915507	chr19:38915507:A:C	7.70122e-09	-1.68941e-10	-1.19359
38915527	chr19:38915527:C:G	1.9479e-09	-1.43818	-1.13004
38915788	chr19:38915788:C:T	5.57477e-09	-1.68941e-10	-1.51672
38915802	chr19:38915802:G:A	2.81541e-09	-1.76762	-0.432245
38916185	chr19:38916185:T:G	6.26189e-09	-1.68941e-10	-1.40049
38916516	chr19:38916516:G:A	6.04448e-09	-1.68941e-10	-1.43583
38916585	chr19:38916585:A:AG	1.05064e-09	-1.72011	-1.46547
38916952	chr19:38916952:C:T	1.39938e-09	-1.50871	-1.39023
38917103	chr19:38917103:C:T	5.60453e-09	-1.68941e-10	-1.5114
38917135	chr19:38917135:A:C	8.29354e-09	-0.226695	-0.8928
38917446	chr19:38917446:T:C	3.52871e-09	-1.61251	-0.361529
38917517	chr19:38917517:C:T	6.66337e-09	-1.68941e-10	-1.33835
38917533	chr19:38917533:T:C	7.06647e-09	-1.68941e-10	-1.27961
38917594	chr19:38917594:C:T	1.25252e-09	-1.49105	-1.51876
38917720	chr19:38917720:A:G	1.5362e-08	-1.68941e-10	-0.503074
38918596	chr19:38918596:C:A	3.45708e-09	-1.56633	-0.428215
38918997	chr19:38918997:C:T	1.50284e-09	-1.46232	-1.36529
38919479	chr19:38919479:A:G	1.28294e-09	-1.46473	-1.52109
38920003	chr19:38920003:C:T	5.63555e-09	-1.68941e-10	-1.50588
38920299	chr19:38920299:G:A	5.55738e-09	-1.68941e-10	-1.51985
38921240	chr19:38921240:C:T	5.5998e-09	-1.68941e-10	-1.51224
38921530	chr19:38921530:G:A	6.46957e-09	-1.68941e-10	-1.36786
38921764	chr19:38921764:A:G	5.31165e-09	-1.56507	-4.99793e-10
38922281	chr19:38922281:G:A	8.27215e-09	-1.68941e-10	-1.12208
38922433	chr19:38922433:C:T	1.26453e-08	-1.68941e-10	-0.697687
38922480	chr19:38922480:G:A	1.2813e-08	-1.68941e-10	-0.684509
38922498	chr19:38922498:C:T	7.06493e-09	-1.68941e-10	-1.27983
38922522	chr19:38922522:C:T	1.05084e-09	-1.70232	-1.48307
38923310	chr19:38923310:C:T	8.05304e-09	-1.68941e-10	-1.14892
38923755	chr19:38923755:C:T	5.03078e-09	-1.6194	-4.99793e-10
38923763	chr19:38923763:G:A	8.28778e-08	-1.68941e-10	1.18239
38924014	chr19:38924014:C:T	9.21939e-09	-0.253742	-0.759922
38924194	chr19:38924194:A:G	4.8135e-08	-1.58861	2.22765
38924790	chr19:38924790:G:A	6.9303e-08	-1.68941e-10	1.00351
38925455	chr19:38925455:C:T	1.96825e-08	-1.68941e-10	-0.255243
38925599	chr19:38925599:C:T	5.58133e-09	-1.68941e-10	-1.51555
38925769	chr19:38925769:G:A	3.98048e-08	-0.34462	0.793633
38925872	chr19:38925872:A:C	1.76394e-08	-1.68941e-10	-0.364838
38925944	chr19:38925944:G:C	5.93189e-09	-1.68941e-10	-1.45463
38926075	chr19:38926075:C:T	8.69047e-09	-1.68941e-10	-1.07275
38926247	chr19:38926247:C:T	1.27401e-09	-1.49047	-1.50233
38926258	chr19:38926258:G:A	5.81959e-09	-1.68941e-10	-1.47374
38926295	chr19:38926295:C:T	2.79954e-08	-1.68941e-10	0.0970659
38926326	chr19:38926326:G:T	1.13538e-09	-1.74394	-1.36407
38926589	chr19:38926589:C:G	5.57034e-09	-1.68941e-10	-1.51752
38926800	chr19:38926800:G:A	2.49537e-08	-1.53197	1.51402
38926988	chr19:38926988:G:A	9.07581e-09	-1.68941e-10	-1.02936
38927012	chr19:38927012:T:C	1.02128e-07	-1.6887	3.07996
38927466	chr19:38927466:T:G	5.61403e-09	-1.68941e-10	-1.5097
38927845	chr19:38927845:C:T	1.12369e-09	-1.7393	-1.37906
38927964	chr19:38927964:T:C	6.06505e-08	-1.68941e-10	0.870155
38928289	chr19:38928289:G:A	5.75462e-09	-1.68941e-10	-1.48497
38928707	chr19:38928707:G:A	6.02556e-09	-1.68941e-10	-1.43896
38928714	chr19:38928714:T:G	6.29445e-09	-1.3953	-4.99793e-10
38929554	chr19:38929554:C:T	4.9161e-09	-0.493307	-1.14915
38929584	chr19:38929584:G:A	1.36325e-08	-1.68941e-10	-0.622514
38929626	chr19:38929626:C:T	5.83971e-09	-1.68941e-10	-1.47029
38929682	chr19:38929682:C:T	4.52999e-09	-1.72425	-4.99793e-10
38929832	chr19:38929832:G:A	1.35324e-08	-1.68941e-10	-0.62989
38929918	chr19:38929918:C:T	8.76442e-09	-1.68941e-10	-1.06427
38930162	chr19:38930162:T:C	1.51355e-09	-1.33414	-1.48637
38930634	chr19:38930634:T:C	5.59285e-09	-1.68941e-10	-1.51348
38930748	chr19:38930748:A:G	5.90813e-08	-1.61991	2.46385
38931111	chr19:38931111:G:T	5.68601e-09	-1.68941e-10	-1.49696
38931180	chr19:38931180:T:G	5.66296e-09	-1.68941e-10	-1.50103
38931266	chr19:38931266:C:T	6.35116e-09	-1.38634	-4.99793e-10
38931288	chr19:38931288:T:C	5.7054e-09	-1.68941e-10	-1.49356
38931317	chr19:38931317:A:G	1.31912e-08	-1.68941e-10	-0.655423
38931486	chr19:38931486:GC:G	5.57593e-09	-1.68941e-10	-1.51651
38931581	chr19:38931581:G:A	9.44942e-09	-1.68941e-10	-0.98902
38932233	chr19:38932233:T:C	5.69924e-09	-1.68941e-10	-1.49464
38932361	chr19:38932361:T:C	5.6661e-09	-1.68941e-10	-1.50047
38932535	chr19:38932535:G:T	1.19876e-08	-1.68941e-10	-0.751098
38933181	chr19:38933181:T:TC	1.25778e-09	-1.7319	-1.27372
38933313	chr19:38933313:G:A	8.8102e-08	-1.60154	2.84506
38933758	chr19:38933758:CTG:C	1.35723e-08	-1.68941e-10	-0.626942
38933781	chr19:38933781:G:A	7.6644e-09	0.051338	-1.24972
38933830	chr19:38933830:A:G	5.64706e-09	-1.68941e-10	-1.50384
38934013	chr19:38934013:T:C	6.29853e-08	-1.60094	2.50887
38934405	chr19:38934405:T:C	2.33708e-09	-1.76483	-0.621243
38934526	chr19:38934526:G:A	1.57741e-09	-1.30486	-1.47433
38934598	chr19:38934598:C:T	5.91385e-09	-1.68941e-10	-1.45768
38934639	chr19:38934639:C:T	6.15897e-09	-1.68941e-10	-1.41706
38934690	chr19:38934690:C:T	5.35066e-09	-1.55775	-4.99793e-10
38935061	chr19:38935061:G:T	5.86029e-09	-1.68941e-10	-1.46677
38935082	chr19:38935082:T:C	5.66951e-09	-1.68941e-10	-1.49987
38935100	chr19:38935100:A:G	5.61968e-09	-1.68941e-10	-1.5087
38935173	chr19:38935173:C:T	5.88257e-09	-1.68941e-10	-1.46298
38935204	chr19:38935204:C:T	1.22064e-09	-1.74788	-1.28772
38935505	chr19:38935505:G:A	5.61145e-09	-1.68941e-10	-1.51016
38935573	chr19:38935573:G:A	9.21595e-08	-1.68941e-10	1.28855
38935915	chr19:38935915:G:A	9.61849e-08	-1.68941e-10	1.3313
38936186	chr19:38936186:G:C	5.78186e-09	-1.68941e-10	-1.48025
38937070	chr19:38937070:G:A	1.86114e-09	-1.19422	-1.41956
38937220	chr19:38937220:C:T	1.00893e-08	-0.0120039	-0.911494
38937246	chr19:38937246:T:C	7.58554e-09	0.0170733	-1.2258
38937276	chr19:38937276:T:C	5.66746e-09	-1.68941e-10	-1.50023
38937414	chr19:38937414:T:C	5.63032e-09	-1.68941e-10	-1.50681
38937464	chr19:38937464:G:A	1.6095e-09	-1.23854	-1.52051
38937628	chr19:38937628:C:A	5.58235e-09	-1.68941e-10	-1.51536
38938056	chr19:38938056:C:T	1.98539e-09	-1.71801	-0.831141
38938365	chr19:38938365:G:GT	5.6288e-09	-1.68941e-10	-1.50708
38938386	chr19:38938386:G:A	1.72506e-09	-1.19382	-1.49589
38938896	chr19:38938896:G:A	1.41901e-08	-1.68941e-10	-0.582426
38939294	chr19:38939294:C:T	5.60271e-08	-1.64414	2.43501
38939395	chr19:38939395:T:C	1.74561e-09	-1.26382	-1.41405
38939687	chr19:38939687:A:G	1.18048e-09	-1.73951	-1.32954
38939861	chr19:38939861:A:G	1.22742e-09	-1.70957	-1.32049
38939900	chr19:38939900:G:A	1.39712e-09	-1.70504	-1.19552
38939905	chr19:38939905:C:T	1.10811e-08	-1.68941e-10	-0.829731
38940005	chr19:38940005:G:A	9.7532e-10	-1.74659	-1.51338
38940262	chr19:38940262:A:G	1.00981e-08	-0.0727635	-0.849864
38940501	chr19:38940501:G:A	5.23604e-09	-1.32748	-0.251932
38941496	chr19:38941496:G:A	9.29914e-09	-0.140227	-0.864824
38941505	chr19:38941505:T:C	2.82641e-08	-1.68941e-10	0.106619
38941773	chr19:38941773:T:G	2.77837e-08	-1.68729	1.77677
38941874	chr19:38941874:T:C	2.61175e-09	-1.29726	-0.977696
38941961	chr19:38941961:C:T	5.62349e-09	-1.68941e-10	-1.50802
38942143	chr19:38942143:T:C	2.71396e-08	-1.6897	1.75573
38942496	chr19:38942496:C:CA	8.20182e-09	-1.11255	-0.0180636
38942659	chr19:38942659:A:G	2.52476e-08	-1.69035	1.68411
38942857	chr19:38942857:GT:G	2.14749e-08	-1.68856	1.52047
38942859	chr19:38942859:T:G	2.15129e-08	-1.68679	1.52047
38943327	chr19:38943327:A:G	1.06119e-08	-1.68941e-10	-0.873
38943419	chr19:38943419:G:A	4.396e-09	-1.75428	-4.99793e-10
38943620	chr19:38943620:C:T	5.06792e-09	-1.61204	-4.99793e-10
38944648	chr19:38944648:CCTGT:C	5.20515e-08	-1.69178	2.40904
38944673	chr19:38944673:C:T	1.68403e-08	-1.68543	1.27423
38946148	chr19:38946148:C:T	1.13449e-08	-1.68941e-10	-0.806205
38946395	chr19:38946395:G:A	1.35324e-08	-1.68941e-10	-0.62989
38946618	chr19:38946618:TCA:T	2.44385e-08	-1.50953	1.47072
38946630	chr19:38946630:G:A	2.02022e-08	-1.6959	1.46671
38946771	chr19:38946771:G:T	1.47068e-09	-1.69537	-1.15387
38946868	chr19:38946868:G:A	2.46743e-09	-1.16449	-1.1673
38946919	chr19:38946919:C:T	2.37587e-08	-1.53764	1.47062
38946920	chr19:38946920:A:G	2.01305e-08	-1.69327	1.46053
38947352	chr19:38947352:G:A	1.17671e-08	-1.68941e-10	-0.769669
38947580	chr19:38947580:C:G	7.3101e-09	-1.68941e-10	-1.24572
38948039	chr19:38948039:T:C	2.7454e-08	-1.73567	1.81322
38948386	chr19:38948386:T:C	1.62822e-08	-1.68941e-10	-0.444902
38948395	chr19:38948395:C:G	7.44634e-09	-0.597878	-0.629372
38948788	chr19:38948788:A:G	6.87658e-09	-1.68941e-10	-1.30685
38949267	chr19:38949267:A:G	1.22111e-09	-1.76672	-1.26849
38949557	chr19:38949557:G:A	5.5662e-09	-1.68941e-10	-1.51826
38949564	chr19:38949564:G:A	5.77078e-09	-1.68941e-10	-1.48217
38949613	chr19:38949613:G:T	5.65323e-09	-1.68941e-10	-1.50275
38949729	chr19:38949729:C:T	1.42097e-08	-1.68941e-10	-0.581051
38950026	chr19:38950026:G:T	6.06991e-09	-1.68941e-10	-1.43163
38950176	chr19:38950176:G:A	5.61865e-09	-1.68941e-10	-1.50888
38950278	chr19:38950278:T:C	1.8691e-09	-1.16828	-1.44124
38950326	chr19:38950326:T:C	1.87348e-09	-1.16243	-1.44474
38950406	chr19:38950406:G:A	1.47675e-09	-1.59153	-1.2536
38950508	chr19:38950508:G:C	4.367e-08	-1.68941e-10	0.541689
38950878	chr19:38950878:G:A	5.5659e-09	-1.68941e-10	-1.51832
38951000	chr19:38951000:C:T	6.48099e-09	-1.68941e-10	-1.3661
38951829	chr19:38951829:TA:T	1.93687e-09	-1.73483	-0.839063
38951876	chr19:38951876:A:G	3.281e-08	-1.6829	1.93866
38952069	chr19:38952069:G:C	4.82054e-08	-1.68941e-10	0.640498
38952352	chr19:38952352:G:T	2.92627e-08	-1.71627	1.85761
38952361	chr19:38952361:T:C	5.94324e-09	-1.68941e-10	-1.45272
38952424	chr19:38952424:G:A	5.55226e-09	-1.68941e-10	-1.52077
38952732	chr19:38952732:C:T	5.87321e-09	-1.68941e-10	-1.46457
38952815	chr19:38952815:A:C	5.55839e-09	-1.68941e-10	-1.51966
38952836	chr19:38952836:C:T	6.9429e-09	-1.68941e-10	-1.29725
38952937	chr19:38952937:A:T	1.63005e-08	-0.169767	-0.27401
38953164	chr19:38953164:G:A	2.13215e-08	-1.68941e-10	-0.175256
38953279	chr19:38953279:C:T	6.10138e-09	-1.68941e-10	-1.42646
38953406	chr19:38953406:T:C	1.79225e-08	-1.68941e-10	-0.348914
38953428	chr19:38953428:T:C	1.08244e-09	-1.76723	-1.38853
38953499	chr19:38953499:C:T	1.92159e-09	-1.59456	-0.987263
38953777	chr19:38953777:G:A	2.3248e-09	-1.59954	-0.791803
38954577	chr19:38954577:T:TA	2.2151e-08	-0.137091	-4.99793e-10
38954625	chr19:38954625:G:A	1.31725e-08	-0.0161083	-0.640735
38954724	chr19:38954724:C:T	4.38205e-09	-1.75746	-4.99793e-10
38954878	chr19:38954878:C:G	1.06951e-09	-1.72275	-1.44503
38954982	chr19:38954982:A:G	4.30494e-09	-0.694168	-1.08104
38954989	chr19:38954989:G:A	6.12041e-09	-1.68941e-10	-1.42334
38955138	chr19:38955138:A:G	8.44829e-09	-0.0765294	-1.02448
38955483	chr19:38955483:TC:T	5.64658e-09	-1.68941e-10	-1.50392
38955491	chr19:38955491:T:C	8.00576e-09	-1.68941e-10	-1.15481
38955990	chr19:38955990:G:T	1.90823e-09	-1.66038	-0.928421
38956102	chr19:38956102:C:T	5.88435e-09	-1.46268	-4.99793e-10
38956159	chr19:38956159:A:G	1.0825e-09	-1.76824	-1.38746
38956479	chr19:38956479:C:T	5.68724e-09	-0.750811	-0.745937
38956803	chr19:38956803:C:G	1.42517e-08	-1.68941e-10	-0.578097
38957132	chr19:38957132:C:T	6.2916e-09	-1.68941e-10	-1.39576
38957636	chr19:38957636:G:A	9.84826e-10	-1.76453	-1.48573
38958087	chr19:38958087:T:C	2.23238e-09	-1.76515	-0.666754
38958101	chr19:38958101:G:C	5.58764e-09	-1.68941e-10	-1.51442
38958447	chr19:38958447:C:T	5.89537e-09	-1.68941e-10	-1.46081
38958492	chr19:38958492:A:G	1.9675e-08	-1.68941e-10	-0.255622
38958785	chr19:38958785:A:T	1.43945e-08	-1.68941e-10	-0.568129
38958794	chr19:38958794:G:A	1.15684e-08	-1.68941e-10	-0.786698
38958828	chr19:38958828:G:A	5.66231e-09	-1.68941e-10	-1.50114
38958873	chr19:38958873:G:A	1.62198e-09	-1.47739	-1.27393
38959160	chr19:38959160:T:C	4.4355e-09	-1.74533	-4.99793e-10
38959192	chr19:38959192:G:A	2.09951e-09	-1.7102	-0.783071
38959255	chr19:38959255:C:T	6.082e-09	-1.68941e-10	-1.42964
38959708	chr19:38959708:C:T	7.3842e-09	-1.76236	0.526732
38960551	chr19:38960551:C:T	5.84226e-09	-1.68941e-10	-1.46986
38960578	chr19:38960578:G:A	1.08829e-09	-1.72095	-1.42942
38960736	chr19:38960736:G:A	5.41759e-09	-1.54532	-4.99793e-10
38960946	chr19:38960946:A:C	7.07064e-09	-1.68941e-10	-1.27902
38961187	chr19:38961187:T:C	5.82027e-09	-1.68941e-10	-1.47363
38961912	chr19:38961912:G:C	6.74573e-09	-1.76774	0.441672
38962171	chr19:38962171:G:C	4.43414e-09	-1.76509	0.0194509
38962446	chr19:38962446:T:C	6.85825e-09	-1.68941e-10	-1.30952
38962875	chr19:38962875:G:A	6.67558e-09	-1.68941e-10	-1.33652
38963076	chr19:38963076:C:T	5.55142e-09	-1.68941e-10	-1.52092
38963078	chr19:38963078:T:C	8.52134e-09	-1.68941e-10	-1.0924
38963148	chr19:38963148:T:C	5.65835e-09	-1.68941e-10	-1.50184
38963244	chr19:38963244:C:A	6.67363e-09	-1.68941e-10	-1.33681
38963296	chr19:38963296:A:AC	8.48561e-09	-0.11428	-0.982321
38963501	chr19:38963501:C:T	5.96117e-09	-1.68941e-10	-1.44971
38963771	chr19:38963771:G:A	8.65026e-09	-0.276305	-0.801079
38963785	chr19:38963785:T:A	1.20481e-09	-1.74229	-1.30636
38963823	chr19:38963823:A:G	9.51582e-09	-1.68941e-10	-0.982017
38963852	chr19:38963852:C:T	2.61693e-08	0.0296132	-4.99793e-10
38964375	chr19:38964375:A:G	3.61468e-09	-0.884929	-1.06504
38964680	chr19:38964680:G:A	1.42313e-09	-1.41151	-1.4706
38964727	chr19:38964727:A:G	7.55066e-09	-1.21334	-4.99793e-10
38964894	chr19:38964894:T:C	4.69442e-08	-1.76571	2.3797
38965155	chr19:38965155:A:G	8.61038e-09	-1.68941e-10	-1.082
38965385	chr19:38965385:T:C	9.06102e-09	-1.1224	0.0914044
38965440	chr19:38965440:G:A	6.30848e-09	-1.68941e-10	-1.39308
38965654	chr19:38965654:G:A	6.47084e-09	-1.68941e-10	-1.36767
38965678	chr19:38965678:T:C	6.47016e-09	-1.68941e-10	-1.36777
38965968	chr19:38965968:T:A	5.72514e-09	-1.68941e-10	-1.49011
38965970	chr19:38965970:A:T	5.8938e-09	-1.68941e-10	-1.46107
38966201	chr19:38966201:C:G	1.21926e-08	0.454436	-1.18858
38966248	chr19:38966248:G:T	1.69304e-09	-1.763	-0.945447
38967128	chr19:38967128:A:G	4.03572e-08	0.462796	-4.99793e-10
38967402	chr19:38967402:C:T	5.55035e-09	-1.68941e-10	-1.52111
38967470	chr19:38967470:A:C	6.58204e-09	-1.68941e-10	-1.35063
38967723	chr19:38967723:C:T	1.90837e-08	-1.68941e-10	-0.286137
38968220	chr19:38968220:A:G	3.63032e-08	-1.01112	1.36806
38968300	chr19:38968300:C:T	5.7561e-09	-1.48471	-4.99793e-10
38968336	chr19:38968336:C:T	5.83164e-09	-1.68941e-10	-1.47167
38968534	chr19:38968534:A:G	2.47464e-08	-0.964571	0.938279
38968722	chr19:38968722:G:A	3.89655e-08	-1.15497	1.58268
38969009	chr19:38969009:A:G	6.87885e-09	-1.68941e-10	-1.30652
38969128	chr19:38969128:G:A	6.61486e-09	-1.68941e-10	-1.34565
38969354	chr19:38969354:G:A	2.19765e-09	-1.54604	-0.901544
38969721	chr19:38969721:C:T	5.60625e-09	-1.68941e-10	-1.51109
38969786	chr19:38969786:C:G	7.83274e-09	-1.68941e-10	-1.17666
38970037	chr19:38970037:G:A	1.36541e-08	-1.68941e-10	-0.620933
38970270	chr19:38970270:C:T	8.50347e-09	-1.68941e-10	-1.0945
38970293	chr19:38970293:C:T	8.80066e-09	-1.68941e-10	-1.06015
38970488	chr19:38970488:G:A	7.74418e-09	-1.68941e-10	-1.18803
38970588	chr19:38970588:T:C	7.00928e-09	-1.68941e-10	-1.28774
38970729	chr19:38970729:T:C	5.61153e-09	-1.68941e-10	-1.51015
38971093	chr19:38971093:A:G	1.40584e-08	-1.76786	1.17611
38971131	chr19:38971131:C:A	1.3481e-08	-1.68941e-10	-0.633689
38971591	chr19:38971591:T:C	2.6677e-08	-1.76824	1.81707
38971849	chr19:38971849:A:C	7.57986e-08	1.09311	-4.99793e-10
38971884	chr19:38971884:T:C	1.3707e-08	-1.68941e-10	-0.617069
38972245	chr19:38972245:AAC:A	1.33684e-08	-1.68941e-10	-0.64208
38972415	chr19:38972415:C:T	6.86291e-09	-1.68941e-10	-1.30884
38972760	chr19:38972760:A:G	1.51364e-09	-1.32753	-1.49292
38973025	chr19:38973025:G:A	5.74478e-09	-1.48668	-4.99793e-10
38973344	chr19:38973344:C:T	2.28853e-09	-1.33479	-1.07228
38973371	chr19:38973371:C:T	1.08839e-08	0.0925046	-0.940197
38973428	chr19:38973428:T:C	6.99692e-09	-1.68941e-10	-1.2895
38973606	chr19:38973606:T:G	1.51141e-08	-1.68941e-10	-0.519345
38973702	chr19:38973702:C:T	2.15262e-09	-1.38779	-1.08049
38974270	chr19:38974270:C:T	5.58605e-09	-1.68941e-10	-1.5147
38974366	chr19:38974366:C:CCGCG	6.88391e-09	-1.68941e-10	-1.30579
38974371	chr19:38974371:C:T	5.43846e-09	-1.54148	-4.99793e-10
38974521	chr19:38974521:C:T	6.20993e-09	-0.0451824	-1.36364
38974658	chr19:38974658:A:T	1.27239e-09	-1.74767	-1.24641
38974713	chr19:38974713:T:A	6.87669e-09	-1.68941e-10	-1.30684
38974716	chr19:38974716:A:G	5.56371e-09	-1.68941e-10	-1.51871
38975372	chr19:38975372:T:A	2.44523e-09	-1.42252	-0.918317
38975966	chr19:38975966:T:TG	6.77618e-09	-1.68941e-10	-1.32156
38976240	chr19:38976240:G:A	6.18533e-09	-1.41279	-4.99793e-10
38976303	chr19:38976303:T:C	6.60786e-09	-1.68941e-10	-1.34671
38976390	chr19:38976390:G:C	7.30056e-09	-1.68941e-10	-1.24702
38976620	chr19:38976620:C:T	6.68811e-09	-1.33464	-4.99793e-10
38977001	chr19:38977001:T:C	9.41479e-09	-1.68941e-10	-0.992691
38977324	chr19:38977324:G:A	1.01263e-08	-0.0133961	-0.906437
38977707	chr19:38977707:T:A	2.78685e-09	-1.4568	-0.753258
38977835	chr19:38977835:G:A	7.26776e-09	-1.68941e-10	-1.25152
38978000	chr19:38978000:T:G	7.23136e-09	-1.68941e-10	-1.25655
38978605	chr19:38978605:A:G	4.73186e-09	-1.27476	-0.405899
38978608	chr19:38978608:T:A	1.32442e-09	-1.43474	-1.51926
38979082	chr19:38979082:A:T	5.758e-08	-1.68941e-10	0.818202
38979246	chr19:38979246:C:T	4.82006e-09	-0.293643	-1.36854
38979640	chr19:38979640:G:C	4.46967e-09	-0.502916	-1.23474
38979943	chr19:38979943:G:C	5.55309e-09	-1.68941e-10	-1.52062
38979995	chr19:38979995:G:A	1.70793e-08	-1.68941e-10	-0.397107
38980216	chr19:38980216:G:A	1.70885e-08	-1.68941e-10	-0.396569
38980831	chr19:38980831:A:C	4.52709e-08	-1.65318	2.23087
38980890	chr19:38980890:C:T	5.91924e-09	-1.68941e-10	-1.45676
38980948	chr19:38980948:G:A	4.43109e-09	-1.74633	-4.99793e-10
38981015	chr19:38981015:ATGGGCTTCCC:A	9.90516e-10	-1.76651	-1.478
38981040	chr19:38981040:C:T	1.20091e-08	-1.68941e-10	-0.749312
38981041	chr19:38981041:G:A	7.42769e-09	-1.68941e-10	-1.22976
38981207	chr19:38981207:G:A	5.47163e-09	-1.5354	-4.99793e-10
38981380	chr19:38981380:C:T	1.41226e-09	-1.76276	-1.12702
38981607	chr19:38981607:C:T	7.54084e-09	-1.68941e-10	-1.21464
38981643	chr19:38981643:G:C	5.78541e-09	-1.68941e-10	-1.47963
38981950	chr19:38981950:G:T	6.26321e-09	-1.68941e-10	-1.40028
38982051	chr19:38982051:C:T	5.5682e-09	-1.68941e-10	-1.5179
38982393	chr19:38982393:T:C	1.07354e-09	-1.71021	-1.4538
38982608	chr19:38982608:A:G	1.02869e-09	-1.70256	-1.50413
38983007	chr19:38983007:T:C	1.02158e-09	-1.70477	-1.50885
38983443	chr19:38983443:A:G	5.55353e-09	-1.68941e-10	-1.52054
38983674	chr19:38983674:A:T	9.49527e-10	-1.76667	-1.52009
38984141	chr19:38984141:A:ATGG	9.59512e-10	-1.75611	-1.52019
38984386	chr19:38984386:C:T	1.01483e-09	-1.7001	-1.52015
38984402	chr19:38984402:C:T	1.17966e-08	-1.68941e-10	-0.76716
38985159	chr19:38985159:A:T	9.91948e-10	-1.73232	-1.51073
38985187	chr19:38985187:G:A	9.68058e-10	-1.74669	-1.52075
38985198	chr19:38985198:T:G	9.97631e-10	-1.72132	-1.51603
38985272	chr19:38985272:T:C	1.00471e-09	-1.72078	-1.5095
38985442	chr19:38985442:A:T	9.98261e-10	-1.72384	-1.51287
38985461	chr19:38985461:A:G	9.99003e-10	-1.72325	-1.51272
38985909	chr19:38985909:C:G	9.31864e-09	-1.00296	-4.99793e-10
38986109	chr19:38986109:T:G	1.00023e-09	-1.72321	-1.51153
38986121	chr19:38986121:T:C	5.57479e-09	-1.68941e-10	-1.51672
38986261	chr19:38986261:G:A	5.56285e-09	-1.68941e-10	-1.51886
38986543	chr19:38986543:C:T	3.58639e-08	0.344757	-4.99793e-10
38986626	chr19:38986626:T:C	6.08762e-09	-1.68941e-10	-1.42871
38986684	chr19:38986684:C:T	2.93939e-09	-1.44228	-0.714495
38986746	chr19:38986746:A:G	4.07695e-08	-1.73921	2.21218
38986755	chr19:38986755:C:T	6.03212e-09	-1.43787	-4.99793e-10
38986817	chr19:38986817:G:A	1.02702e-09	-1.71417	-1.49414
38986919	chr19:38986919:T:C	4.04417e-08	-1.72477	2.18966
38986925	chr19:38986925:A:G	1.155e-09	-1.69947	-1.3914
38986947	chr19:38986947:C:T	8.0649e-08	-1.75919	2.91432
38986978	chr19:38986978:C:T	3.55763e-09	-1.41626	-0.549619
38987052	chr19:38987052:C:T	5.88659e-09	-1.68941e-10	-1.4623
38987171	chr19:38987171:A:G	6.72701e-09	-1.68941e-10	-1.32884
38987215	chr19:38987215:A:T	6.10287e-09	-1.68941e-10	-1.42621
38987289	chr19:38987289:C:T	3.22535e-09	-1.46653	-0.597398
38987502	chr19:38987502:C:T	4.13598e-08	-1.72896	2.2163
38987527	chr19:38987527:C:T	4.3315e-08	-1.71343	2.24696
38987567	chr19:38987567:T:C	4.49904e-08	-1.74249	2.31396
38987847	chr19:38987847:T:C	3.81084e-08	-1.73529	2.14076
38987961	chr19:38987961:A:G	1.00297e-09	-1.71545	-1.51656
38987976	chr19:38987976:C:T	6.26131e-08	-1.75487	2.65688
38988100	chr19:38988100:G:A	2.31362e-06	-1.68941e-10	4.5116
38988115	chr19:38988115:C:T	3.21694e-09	-1.49124	-0.575302
38988197	chr19:38988197:T:C	4.05677e-08	-1.72785	2.19585
38988565	chr19:38988565:G:A	1.26861e-09	-1.66337	-1.33368
38988590	chr19:38988590:C:T	1.52136e-09	-1.46023	-1.35513
38988595	chr19:38988595:A:C	1.00316e-09	-1.72663	-1.50518
38988717	chr19:38988717:G:A	5.55437e-09	-1.68941e-10	-1.52039
38988728	chr19:38988728:A:C	9.59448e-10	-1.76003	-1.51634
38988759	chr19:38988759:T:C	4.26434e-08	-1.70106	2.21896
38988804	chr19:38988804:G:A	7.10621e-09	-1.68941e-10	-1.274
38988995	chr19:38988995:C:T	4.66719e-09	-1.69442	-4.99793e-10
38989064	chr19:38989064:A:G	6.73613e-09	-1.68941e-10	-1.32749
38989102	chr19:38989102:G:A	5.57525e-09	-1.68941e-10	-1.51664
38989206	chr19:38989206:G:A	5.80109e-09	-1.68941e-10	-1.47693
38989379	chr19:38989379:C:T	5.74156e-09	-1.68941e-10	-1.48724
38989424	chr19:38989424:A:G	1.55173e-09	-1.54353	-1.25207
38989466	chr19:38989466:G:A	5.55212e-09	-1.68941e-10	-1.52079
38989989	chr19:38989989:GAC:AAC	3.62511e-09	-1.44835	-0.498741
38990085	chr19:38990085:T:G	3.96986e-08	-1.7383	2.18464
38990159	chr19:38990159:G:A	5.55038e-09	-1.68941e-10	-1.52111
38990572	chr19:38990572:C:T	2.44358e-08	-1.737	1.69808
38990655	chr19:38990655:C:T	9.55594e-07	-1.68941e-10	3.62736
38990681	chr19:38990681:T:C	4.06606e-08	-1.73499	2.20528
38990713	chr19:38990713:T:C	3.42002e-08	-1.72935	2.0266
38990844	chr19:38990844:T:C	9.64093e-10	-1.76338	-1.50816
38991017	chr19:38991017:G:A	5.55081e-09	-1.68941e-10	-1.52103
38991044	chr19:38991044:A:G	3.41407e-08	-1.73836	2.03388
38991050	chr19:38991050:G:C	5.79227e-07	-1.68941e-10	3.12672
38991061	chr19:38991061:T:G	6.21939e-07	-1.68941e-10	3.19787
38991214	chr19:38991214:G:A	3.41423e-09	-1.44713	-0.55989
38991347	chr19:38991347:C:T	4.56778e-08	-1.76715	2.35379
38991353	chr19:38991353:C:A	6.02539e-09	-1.68941e-10	-1.43899
38991470	chr19:38991470:C:T	5.60948e-09	-1.68941e-10	-1.51052
38991531	chr19:38991531:T:C	4.88868e-09	-1.64805	-4.99793e-10
38991541	chr19:38991541:T:A	4.77771e-08	-1.76476	2.39633
38991626	chr19:38991626:AC:A	4.45906e-08	-1.7671	2.32965
38991772	chr19:38991772:C:T	5.81736e-08	-1.76534	2.5938
38991782	chr19:38991782:C:G	4.58387e-08	-1.76685	2.35701
38991807	chr19:38991807:A:G	4.2347e-08	-1.76263	2.27356
38991981	chr19:38991981:C:T	5.84721e-08	-1.76765	2.60123
38992029	chr19:38992029:T:C	5.44072e-08	-1.76795	2.52948
38992074	chr19:38992074:G:A	1.13066e-09	-1.66502	-1.44715
38992076	chr19:38992076:A:G	3.70796e-08	-1.76739	2.14548
38992226	chr19:38992226:C:T	6.74308e-08	-1.7617	2.73783
38992300	chr19:38992300:C:T	4.85663e-08	-1.76236	2.41032
38992410	chr19:38992410:C:T	1.7625e-08	-1.68941e-10	-0.365657
38992442	chr19:38992442:G:A	1.34781e-08	-1.68941e-10	-0.633908
38992795	chr19:38992795:G:A	9.36246e-08	-1.76742	3.07174
38992910	chr19:38992910:G:A	9.57951e-08	-1.76704	3.09428
38993021	chr19:38993021:A:G	1.78129e-08	-1.61749	1.26244
38993156	chr19:38993156:C:T	2.23303e-09	-1.64213	-0.789479
38993184	chr19:38993184:T:C	1.48754e-08	-1.68941e-10	-0.535264
38993273	chr19:38993273:G:A	6.73451e-09	-1.32773	-4.99793e-10
38993392	chr19:38993392:T:C	6.00537e-09	-1.68941e-10	-1.44232
38993450	chr19:38993450:G:A	1.63512e-08	-1.68941e-10	-0.440675
38993526	chr19:38993526:T:G	1.4144e-08	-1.68941e-10	-0.585686
38993756	chr19:38993756:C:T	1.59402e-08	-1.68941e-10	-0.466126
38993812	chr19:38993812:T:C	8.77073e-08	-1.76001	2.99904
38994026	chr19:38994026:A:C	1.16569e-08	-1.68941e-10	-0.779076
38994161	chr19:38994161:A:G	6.6715e-09	-1.68941e-10	-1.33713
38994263	chr19:38994263:C:T	1.10313e-09	-1.67746	-1.45936
38994406	chr19:38994406:T:C	6.51529e-08	-1.7667	2.70846
38994564	chr19:38994564:C:T	1.95282e-09	-1.66294	-0.902755
38994716	chr19:38994716:T:A	1.16421e-09	-1.69615	-1.38678
38995086	chr19:38995086:T:C	1.17216e-07	-1.21016	2.7392
38995122	chr19:38995122:A:G	7.25692e-08	-1.76657	2.81614
38995141	chr19:38995141:T:C	5.67624e-08	-1.76819	2.57209
38995485	chr19:38995485:T:C	1.15636e-09	-1.76822	-1.32148
38996731	chr19:38996731:G:A	5.66144e-09	-1.68941e-10	-1.50129
38996785	chr19:38996785:C:T	7.17207e-09	-1.13818	-0.126601
38996827	chr19:38996827:G:A	6.22304e-08	-1.68941e-10	0.89587
38996828	chr19:38996828:C:A	3.52024e-08	-1.68941e-10	0.326141
38997337	chr19:38997337:G:A	1.71278e-09	-1.75991	-0.936942
38997584	chr19:38997584:A:G	4.57683e-08	-1.68941e-10	0.58862
38997714	chr19:38997714:T:C	4.35429e-09	-1.76381	-4.99793e-10
38997920	chr19:38997920:G:T	1.11965e-08	-1.68941e-10	-0.819368
38998057	chr19:38998057:G:A	5.41095e-08	-1.74742	2.50346
38998101	chr19:38998101:C:T	1.43168e-09	-1.66938	-1.20675
38998269	chr19:38998269:C:T	4.67789e-06	-1.68941e-10	5.21563
38998573	chr19:38998573:G:A	9.03269e-09	-1.68941e-10	-1.03412
38998591	chr19:38998591:C:T	2.6679e-06	-1.68941e-10	4.65407
38998701	chr19:38998701:C:T	6.66477e-09	-1.68941e-10	-1.33814
38999027	chr19:38999027:C:T	6.58637e-09	-1.68941e-10	-1.34997
38999119	chr19:38999119:A:G	1.08347e-09	-1.75103	-1.40377
38999121	chr19:38999121:A:G	8.14517e-09	-1.68941e-10	-1.13755
38999177	chr19:38999177:A:G	1.31898e-08	-1.68766	1.03213
38999191	chr19:38999191:C:T	2.1232e-06	-1.68941e-10	4.42571
38999507	chr19:38999507:C:T	5.82755e-09	-1.68941e-10	-1.47238
39000061	chr19:39000061:C:T	8.95822e-09	-1.68941e-10	-1.0424
39000195	chr19:39000195:A:G	5.45748e-09	-1.51152	-0.0264623
39000425	chr19:39000425:ATATATTATACATATTATATATTTATATATATTATATAT:A	7.02081e-09	-1.68941e-10	-1.28609
39000437	chr19:39000437:TA:T	5.82558e-09	-1.47271	-4.99793e-10
39000455	chr19:39000455:A:T	6.45619e-09	-1.36993	-4.99793e-10
39000832	chr19:39000832:G:A	6.09978e-09	-1.68941e-10	-1.42672
39000918	chr19:39000918:G:A	1.79588e-09	-1.51592	-1.13356
39001487	chr19:39001487:G:A	5.55738e-09	-1.68941e-10	-1.51985
39001498	chr19:39001498:A:C	1.08593e-09	-1.68252	-1.47001
39001549	chr19:39001549:C:T	2.29677e-08	-0.100885	-4.99793e-10
39001601	chr19:39001601:T:C	1.08421e-09	-1.67381	-1.48031
39001870	chr19:39001870:G:A	8.39255e-09	-1.68941e-10	-1.10763
39002144	chr19:39002144:A:T	7.64639e-09	-1.68941e-10	-1.20074
39002201	chr19:39002201:T:C	5.61138e-09	-1.68941e-10	-1.51018
39002370	chr19:39002370:A:G	3.24184e-08	-1.7544	1.99815
39002641	chr19:39002641:C:T	5.79687e-09	-1.68941e-10	-1.47766
39002841	chr19:39002841:A:G	1.15983e-09	-1.76182	-1.32488
39002876	chr19:39002876:C:T	8.23167e-09	-1.68941e-10	-1.12698
39002975	chr19:39002975:C:A	4.20865e-06	-1.68941e-10	5.10992
39003092	chr19:39003092:C:T	9.08636e-09	-1.49511	0.466913
39003222	chr19:39003222:C:T	6.37593e-09	-1.68941e-10	-1.38244
39003366	chr19:39003366:C:T	2.93402e-06	-1.68941e-10	4.74916
39003542	chr19:39003542:G:A	5.56433e-09	-1.68941e-10	-1.5186
39003639	chr19:39003639:C:T	1.27154e-09	-1.75838	-1.23636
39003655	chr19:39003655:A:T	2.69338e-06	-1.68941e-10	4.66358
39003738	chr19:39003738:T:C	5.59097e-09	-0.243079	-1.27074
39003911	chr19:39003911:T:A	5.76778e-09	-1.48001	-0.00267223
39004009	chr19:39004009:G:A	1.32798e-08	-1.68941e-10	-0.648725
39004430	chr19:39004430:G:A	1.90939e-09	-1.52927	-1.05892
39004451	chr19:39004451:C:T	2.39241e-06	-1.68941e-10	4.54508
39004951	chr19:39004951:A:G	5.58762e-09	-1.68941e-10	-1.51442
39004966	chr19:39004966:A:T	7.35099e-09	-1.68941e-10	-1.24014
39005165	chr19:39005165:G:A	7.30405e-09	-1.68941e-10	-1.24654
39005412	chr19:39005412:G:A	5.63162e-09	-1.68941e-10	-1.50658
39005642	chr19:39005642:T:C	1.43342e-09	-1.73239	-1.14252
39005827	chr19:39005827:G:T	9.10042e-09	-1.68941e-10	-1.02665
39005844	chr19:39005844:G:A	9.15758e-09	-1.76267	0.742281
39006119	chr19:39006119:T:A	9.19749e-09	-1.68941e-10	-1.01604
39006302	chr19:39006302:A:G	1.421e-09	-1.71304	-1.17057
39006349	chr19:39006349:G:C	6.26669e-09	-1.45123	0.0515072
39006850	chr19:39006850:G:A	8.68682e-09	-1.68941e-10	-1.07317
39007127	chr19:39007127:A:G	1.15425e-09	-1.74688	-1.34464
39007214	chr19:39007214:C:T	4.31952e-09	-0.510908	-1.26092
39007558	chr19:39007558:G:A	2.11413e-09	-1.50997	-0.976361
39007702	chr19:39007702:G:A	1.95823e-06	-1.68941e-10	4.34482
39007774	chr19:39007774:T:C	1.9492e-09	-1.59444	-0.973109
39007871	chr19:39007871:C:T	1.94083e-06	-1.68941e-10	4.3359
39007958	chr19:39007958:T:C	1.2473e-09	-1.62645	-1.38754
39008223	chr19:39008223:C:T	4.56006e-08	0.584949	-4.99793e-10
39008438	chr19:39008438:C:A	8.55647e-09	-1.68941e-10	-1.08829
39008449	chr19:39008449:T:C	7.40527e-09	-1.23278	-4.99793e-10
39008640	chr19:39008640:G:A	5.60856e-09	-1.68941e-10	-1.51068
39008884	chr19:39008884:A:G	1.59943e-09	-1.73383	-1.0315
39009369	chr19:39009369:C:T	9.19557e-09	-1.68941e-10	-1.01625
39009627	chr19:39009627:T:G	1.15425e-09	-1.70423	-1.3873
39009725	chr19:39009725:T:G	5.57227e-09	-1.68941e-10	-1.51717
39009794	chr19:39009794:T:G	4.27916e-09	-0.436829	-1.34439
39009958	chr19:39009958:T:C	2.0127e-08	-1.73002	1.49711
39010218	chr19:39010218:A:G	1.33017e-09	-1.76712	-1.18254
39010221	chr19:39010221:T:A	8.67664e-09	-1.76729	0.692947
39010242	chr19:39010242:GT:G	1.85731e-06	-1.68941e-10	4.29191
39010304	chr19:39010304:T:C	1.1195e-08	-1.76783	0.948325
39010393	chr19:39010393:C:T	1.05137e-08	-1.76628	0.883993
39010473	chr19:39010473:C:T	5.64912e-09	-1.68941e-10	-1.50347
39010541	chr19:39010541:G:A	5.70876e-09	-1.50255	0.00958299
39010754	chr19:39010754:C:A	1.97687e-06	-1.68941e-10	4.3543
39010910	chr19:39010910:A:G	1.15047e-08	-1.76605	0.973829
39011259	chr19:39011259:C:T	7.49963e-09	-1.68941e-10	-1.22012
39011414	chr19:39011414:A:G	4.46799e-09	-0.467289	-1.27075
39011438	chr19:39011438:C:A	1.03346e-09	-1.76816	-1.4339
39011456	chr19:39011456:C:T	1.15543e-09	-1.69857	-1.39193
39011491	chr19:39011491:A:G	1.14361e-09	-1.76722	-1.33356
39011889	chr19:39011889:C:T	5.88868e-09	-1.68941e-10	-1.46194
39011903	chr19:39011903:T:A	1.49964e-09	-1.3671	-1.46265
39012345	chr19:39012345:C:T	5.64341e-09	-1.68941e-10	-1.50448
39012787	chr19:39012787:G:A	1.56187e-09	-1.57719	-1.2119
39012837	chr19:39012837:G:A	5.25963e-09	-1.65792	0.083012
39013023	chr19:39013023:T:G	2.04032e-09	-1.54693	-0.974936
39013377	chr19:39013377:C:T	9.01881e-09	-1.68941e-10	-1.03566
39013400	chr19:39013400:C:T	9.27313e-09	-1.68941e-10	-1.00785
39013489	chr19:39013489:G:A	9.51941e-09	-1.68941e-10	-0.98164
39013512	chr19:39013512:C:G	7.69432e-09	-1.68941e-10	-1.19449
39013543	chr19:39013543:T:C	1.03458e-09	-1.73464	-1.46634
39013625	chr19:39013625:G:A	4.99582e-09	-1.67814	0.0517655
39014075	chr19:39014075:A:G	9.81063e-09	-1.68941e-10	-0.951506
39014379	chr19:39014379:C:T	5.79913e-08	0.825321	-4.99793e-10
39014493	chr19:39014493:T:C	4.6838e-09	-1.68783	-0.00303615
39014733	chr19:39014733:A:AC	4.61371e-09	-1.74247	0.0365245
39014853	chr19:39014853:C:A	8.90721e-09	-1.68941e-10	-1.04811
39014874	chr19:39014874:C:T	1.08994e-09	-1.74355	-1.4053
39015211	chr19:39015211:T:C	4.09513e-09	-1.69735	-0.127825
39015933	chr19:39015933:G:A	4.39802e-09	-1.31846	-0.435353
39015934	chr19:39015934:T:C	4.0236e-09	-1.35441	-0.488387
39016141	chr19:39016141:C:T	4.10952e-09	-1.30076	-0.520902
39016148	chr19:39016148:A:G	1.19718e-08	-1.68941e-10	-0.752419
39016244	chr19:39016244:G:A	1.60759e-09	-1.3773	-1.38294
39016267	chr19:39016267:A:C	7.66501e-09	-1.68941e-10	-1.19831
39016317	chr19:39016317:A:G	2.12534e-09	-1.60199	-0.879051
39016374	chr19:39016374:G:GTC	5.64703e-09	-1.68941e-10	-1.50384
39016438	chr19:39016438:T:C	1.15645e-08	-1.68941e-10	-0.78703
39016794	chr19:39016794:C:T	4.58996e-09	-1.69456	-0.0165435
39016947	chr19:39016947:TG:T	2.42001e-09	-1.64267	-0.708534
39017407	chr19:39017407:G:A	9.81314e-09	-1.68941e-10	-0.951251
39017464	chr19:39017464:A:T	1.06453e-08	-1.68941e-10	-0.869858
39017893	chr19:39017893:T:C	8.72716e-09	-1.69391	0.625378
39017970	chr19:39017970:C:T	1.17092e-09	-1.6695	-1.40768
39017977	chr19:39017977:C:CTTTA	9.45271e-09	-1.69949	0.710818
39018084	chr19:39018084:A:G	2.17247e-09	-1.68773	-0.771381
39018109	chr19:39018109:TAA:T	5.75919e-09	-1.68941e-10	-1.48418
39018112	chr19:39018112:CTGGGCTT:C	5.75763e-09	-1.68941e-10	-1.48445
39018130	chr19:39018130:G:A	9.33604e-09	-1.70237	0.701281
39018387	chr19:39018387:T:C	1.00007e-09	-1.75239	-1.48251
39018480	chr19:39018480:C:T	1.2282e-09	-1.76314	-1.26629
39018725	chr19:39018725:G:A	5.03354e-09	-1.70698	0.0881343
39018729	chr19:39018729:A:G	9.44736e-09	-1.71843	0.729194
39018732	chr19:39018732:A:G	9.30814e-09	-1.70976	0.705679
39019086	chr19:39019086:AAAG:A	4.33536e-09	-1.76817	-4.99793e-10
39019148	chr19:39019148:A:G	9.38467e-09	-1.72668	0.730779
39019156	chr19:39019156:A:G	6.87948e-09	-1.04343	-0.263004
39019656	chr19:39019656:A:G	4.61559e-09	-1.27951	-0.426018
39019871	chr19:39019871:T:C	8.1912e-09	-1.71536	0.583443
39020287	chr19:39020287:G:A	8.76973e-09	-1.72815	0.66448
39020371	chr19:39020371:C:A	9.91415e-09	-1.68941e-10	-0.94101
39020849	chr19:39020849:A:C	7.79569e-09	-1.71991	0.538511
39020894	chr19:39020894:A:G	8.47485e-09	-1.7297	0.631834
39020924	chr19:39020924:A:G	2.15576e-09	-1.69884	-0.767985
39021133	chr19:39021133:A:C	6.25697e-09	-1.68941e-10	-1.40128
39021290	chr19:39021290:G:A	1.12013e-08	-1.68941e-10	-0.818942
39021566	chr19:39021566:T:C	4.37964e-09	-1.75801	-4.99793e-10
39021603	chr19:39021603:C:T	6.82772e-09	-1.31398	-4.99793e-10
39021683	chr19:39021683:G:A	3.46145e-08	-0.843913	1.15321
39021806	chr19:39021806:G:A	4.79291e-09	-1.68257	0.0147383
39021956	chr19:39021956:C:T	8.08413e-09	-1.72023	0.575162
39021957	chr19:39021957:G:A	1.10712e-09	-1.74171	-1.39151
39022105	chr19:39022105:T:C	4.12493e-09	-1.7093	-0.108625
39022130	chr19:39022130:C:T	4.80808e-09	-1.66468	-4.99793e-10
39022343	chr19:39022343:G:A	5.27092e-09	-1.57277	-4.99793e-10
39022533	chr19:39022533:G:A	5.68964e-09	-1.68941e-10	-1.49633
39022591	chr19:39022591:C:T	3.69722e-09	-1.73345	-0.193947
39022612	chr19:39022612:A:G	3.84879e-09	-1.73008	-0.157139
39022775	chr19:39022775:A:C	8.52745e-09	-1.7187	0.627021
39022822	chr19:39022822:A:G	5.65396e-09	-1.68941e-10	-1.50262
39022876	chr19:39022876:C:T	8.91705e-09	-1.72527	0.678261
39023014	chr19:39023014:T:A	1.98821e-09	-1.65397	-0.893773
39023024	chr19:39023024:C:T	6.75518e-09	-1.32466	-4.99793e-10
39023127	chr19:39023127:C:T	4.13991e-09	-1.72729	-0.08701
39023191	chr19:39023191:C:T	1.3596e-08	-1.68941e-10	-0.625199
39023224	chr19:39023224:C:T	1.1274e-09	-1.69599	-1.41907
39023494	chr19:39023494:A:C	9.03021e-09	-1.68941e-10	-1.0344
39023529	chr19:39023529:T:G	4.17459e-09	-1.72236	-0.083596
39023911	chr19:39023911:G:A	9.24486e-09	-1.68941e-10	-1.01091
39024001	chr19:39024001:A:G	4.25948e-09	-1.7248	-0.061028
39024204	chr19:39024204:C:T	1.98535e-09	-1.68434	-0.864841
39024524	chr19:39024524:C:G	5.9564e-09	-1.68941e-10	-1.45051
39024667	chr19:39024667:T:C	1.93779e-09	-1.68002	-0.893404
39024683	chr19:39024683:C:T	1.14751e-09	-1.69006	-1.40732
39024684	chr19:39024684:G:A	4.12581e-09	-1.73342	-0.0842884
39025016	chr19:39025016:C:T	1.32193e-09	-1.76425	-1.19163
39025299	chr19:39025299:T:C	1.10014e-09	-1.76118	-1.37835
39025348	chr19:39025348:A:G	8.77501e-09	-1.68941e-10	-1.06307
39025867	chr19:39025867:T:A	9.64674e-09	-1.72774	0.759386
39025999	chr19:39025999:T:C	8.62872e-09	-1.68941e-10	-1.07988
39026060	chr19:39026060:A:G	1.09035e-09	-1.74057	-1.40791
39026422	chr19:39026422:A:G	3.78503e-09	-1.2337	-0.670215
39026536	chr19:39026536:G:A	1.06628e-09	-1.72767	-1.44313
39026573	chr19:39026573:CA:C	4.23732e-09	-1.71669	-0.0743477
39026578	chr19:39026578:G:A	6.53438e-09	-1.68941e-10	-1.3579
39026630	chr19:39026630:C:T	6.47398e-09	-1.55471	0.187533
39027069	chr19:39027069:C:T	1.96104e-08	-0.258914	-4.99793e-10
39027075	chr19:39027075:C:T	1.08773e-09	-1.67651	-1.47436
39027635	chr19:39027635:T:C	4.60568e-09	-0.367324	-1.34036
39027766	chr19:39027766:C:T	4.71991e-09	-1.68318	-4.99793e-10
39028070	chr19:39028070:G:A	6.1382e-09	-1.68941e-10	-1.42044
39028175	chr19:39028175:G:A	1.11838e-09	-1.64882	-1.47427
39028559	chr19:39028559:A:G	7.1701e-09	-1.74332	0.478262
39028990	chr19:39028990:C:T	6.05493e-09	-1.68941e-10	-1.4341
39029081	chr19:39029081:A:G	8.41123e-09	-1.68941e-10	-1.10541
39029175	chr19:39029175:C:T	4.45764e-09	-1.71232	-0.0280342
39029349	chr19:39029349:T:C	1.81774e-09	-1.69059	-0.94679
39029607	chr19:39029607:C:T	6.03231e-09	-1.68941e-10	-1.43784
39030079	chr19:39030079:A:G	5.13688e-09	-0.314936	-1.28359
39030288	chr19:39030288:A:T	3.41219e-09	-1.16758	-0.840042
39030965	chr19:39030965:A:G	1.90069e-08	-0.290169	-4.99793e-10
39031033	chr19:39031033:CAG:C	5.58083e-09	-1.68941e-10	-1.51564
39032235	chr19:39032235:C:G	1.34113e-08	-1.68941e-10	-0.638878
39032299	chr19:39032299:CG:C	7.54158e-09	0.28075	-1.49529
39032390	chr19:39032390:C:T	6.74403e-09	-1.68941e-10	-1.32632
39032516	chr19:39032516:G:T	5.9013e-09	-1.68941e-10	-1.4598
39032531	chr19:39032531:G:C	8.98224e-09	-1.68941e-10	-1.03972
39032694	chr19:39032694:C:T	6.72599e-09	-1.68941e-10	-1.32899
39032701	chr19:39032701:G:A	5.67145e-09	-0.126385	-1.37314
39032897	chr19:39032897:G:T	1.17187e-09	-1.76558	-1.31079
39032899	chr19:39032899:G:A	1.15761e-09	-1.7644	-1.32421
39033034	chr19:39033034:A:G	7.55445e-09	-1.68941e-10	-1.21284
39033092	chr19:39033092:A:G	6.86558e-09	-1.68941e-10	-1.30845
39033201	chr19:39033201:G:A	1.15599e-09	-1.76731	-1.3227
39033457	chr19:39033457:A:G	1.17173e-09	-1.76793	-1.30857
39033532	chr19:39033532:C:T	1.1494e-09	-1.76788	-1.32786
39033693	chr19:39033693:C:G	3.88415e-09	-1.70771	-0.170355
39033874	chr19:39033874:C:T	9.54792e-10	-1.76825	-1.51298
39033903	chr19:39033903:A:G	1.10825e-08	-1.68941e-10	-0.829609
39033976	chr19:39033976:C:T	3.95605e-09	-1.6924	-0.167326
39034011	chr19:39034011:T:C	9.31864e-09	-1.68941e-10	-1.00296
39034228	chr19:39034228:ATATCTC:A	1.10121e-08	-1.68941e-10	-0.835977
39034405	chr19:39034405:T:C	1.16037e-09	-1.76641	-1.31983
39034556	chr19:39034556:C:T	4.13212e-09	-1.67707	-0.139108
39034586	chr19:39034586:G:A	1.16075e-09	-1.76436	-1.32155
39034695	chr19:39034695:G:A	3.74329e-09	-1.71154	-0.203464
39034976	chr19:39034976:T:G	3.75846e-09	-1.72035	-0.190609
39035134	chr19:39035134:T:C	7.41762e-09	-1.68941e-10	-1.23111
39035141	chr19:39035141:C:T	1.51147e-09	-1.76306	-1.05883
39035166	chr19:39035166:T:C	1.33589e-09	-1.7661	-1.17927
39035272	chr19:39035272:G:A	1.32333e-09	-1.76633	-1.18849
39035312	chr19:39035312:G:A	7.787e-09	-1.68941e-10	-1.18252
39035340	chr19:39035340:C:T	5.91498e-08	-1.68941e-10	0.8451
39035421	chr19:39035421:C:T	1.34052e-09	-1.76576	-1.17616
39035513	chr19:39035513:T:C	1.28687e-09	-1.76667	-1.21609
39035544	chr19:39035544:G:A	4.11208e-09	-1.73553	-0.0855181
39035906	chr19:39035906:T:C	1.34281e-09	-1.76811	-1.1721
39036002	chr19:39036002:C:A	1.31686e-09	-1.76824	-1.19148
39036163	chr19:39036163:A:G	1.41476e-09	-1.76458	-1.12343
39036176	chr19:39036176:A:G	5.70472e-09	-1.68941e-10	-1.49368
39036355	chr19:39036355:C:T	1.36026e-09	-1.76715	-1.16015
39036777	chr19:39036777:C:G	1.04181e-09	-1.74766	-1.44635
39036868	chr19:39036868:T:C	1.23673e-09	-1.76015	-1.26235
39036911	chr19:39036911:G:A	5.65338e-09	-1.68941e-10	-1.50272
39036955	chr19:39036955:G:A	1.35988e-09	-1.76822	-1.15936
39037563	chr19:39037563:C:T	1.40194e-09	-1.7678	-1.12932
39037736	chr19:39037736:C:T	1.40133e-09	-1.768	-1.12955
39037755	chr19:39037755:C:T	1.24203e-09	-1.7581	-1.26013
39038140	chr19:39038140:G:A	7.81055e-09	-1.68941e-10	-1.1795
39038167	chr19:39038167:G:A	3.90306e-09	-1.75678	-0.116435
39038292	chr19:39038292:G:A	1.31926e-09	-1.76294	-1.19496
39038827	chr19:39038827:ATTATTATTATTATTATTATT:A	3.06282e-09	-1.76288	-0.352753
39038967	chr19:39038967:T:C	1.4176e-09	-1.76798	-1.11803
39038976	chr19:39038976:C:T	1.41104e-09	-1.7681	-1.12254
39038983	chr19:39038983:C:T	1.40605e-09	-1.76808	-1.12611
39039015	chr19:39039015:G:A	1.0793e-08	-0.856079	-4.99793e-10
39039133	chr19:39039133:A:G	9.49847e-10	-1.76615	-1.52028
39039134	chr19:39039134:C:T	2.4059e-09	-1.76823	-0.58882
39039154	chr19:39039154:C:T	1.40446e-09	-1.7676	-1.12772
39039456	chr19:39039456:C:T	1.5086e-09	-1.76766	-1.05613
39039503	chr19:39039503:G:GGGGA	5.67731e-09	-1.68941e-10	-1.49849
39039556	chr19:39039556:C:T	1.39366e-08	-1.68941e-10	-0.600453
39039943	chr19:39039943:C:T	8.84748e-09	-1.68941e-10	-1.05484
39040389	chr19:39040389:G:A	8.95719e-09	0.413295	-1.45581
39040394	chr19:39040394:T:C	9.81661e-10	-1.75993	-1.49355
39040792	chr19:39040792:C:A	1.52611e-09	-1.76796	-1.04429
39041001	chr19:39041001:T:C	2.33234e-09	-1.74346	-0.644642
39041109	chr19:39041109:C:T	1.40948e-09	-1.76364	-1.12812
39041417	chr19:39041417:C:T	1.06712e-08	-1.68941e-10	-0.867426
39041752	chr19:39041752:G:C	3.63356e-09	-1.75503	-0.18973
39042029	chr19:39042029:T:C	2.0387e-08	-0.220075	-4.99793e-10
39042167	chr19:39042167:T:C	1.01868e-09	-1.69681	-1.51966
39042233	chr19:39042233:A:T	1.16655e-08	-1.68941e-10	-0.778339
39042774	chr19:39042774:A:T	1.20887e-08	-1.68941e-10	-0.742701
39042901	chr19:39042901:C:G	5.97675e-09	-1.68941e-10	-1.4471
39043022	chr19:39043022:G:C	1.23022e-09	-1.76824	-1.25954
39043105	chr19:39043105:G:T	5.88794e-09	-1.68941e-10	-1.46207
39043114	chr19:39043114:C:T	1.62559e-09	-1.76797	-0.981135
39043179	chr19:39043179:T:C	9.64186e-10	-1.75218	-1.51927
39043436	chr19:39043436:G:C	1.67887e-09	-1.76273	-0.954124
39044074	chr19:39044074:G:A	9.47449e-10	-1.76822	-1.52073
39044203	chr19:39044203:C:A	9.49162e-10	-1.76824	-1.51891
39044309	chr19:39044309:A:AT	8.28239e-09	-1.68941e-10	-1.12084
39044311	chr19:39044311:A:G	5.70987e-09	-1.68941e-10	-1.49278
39044493	chr19:39044493:G:T	9.47238e-10	-1.76815	-1.52103
39044622	chr19:39044622:G:A	8.26127e-09	-1.68941e-10	-1.12339
39044750	chr19:39044750:C:T	8.18307e-09	-1.68941e-10	-1.13291
39044936	chr19:39044936:A:G	7.5759e-09	-1.21	-4.99793e-10
39045045	chr19:39045045:G:A	1.40531e-09	-1.76618	-1.12853
39045098	chr19:39045098:G:A	9.53148e-10	-1.76202	-1.52094
39045143	chr19:39045143:C:T	1.56948e-09	-1.76759	-1.01664
39045148	chr19:39045148:G:A	9.63327e-10	-1.75177	-1.52057
39045214	chr19:39045214:G:C	9.60925e-10	-1.75434	-1.5205
39045215	chr19:39045215:A:G	5.93466e-09	-1.68941e-10	-1.45416
39045287	chr19:39045287:A:G	1.56339e-09	-1.76515	-1.02297
39045384	chr19:39045384:C:T	7.80649e-09	-1.68941e-10	-1.18002
39045389	chr19:39045389:T:A	1.09553e-08	0.229323	-1.07047
39045545	chr19:39045545:G:C	8.36923e-09	-1.68941e-10	-1.11041
39045848	chr19:39045848:T:C	6.20307e-09	-1.68941e-10	-1.40993
39046063	chr19:39046063:C:T	9.56313e-10	-1.76671	-1.51294
39046134	chr19:39046134:C:T	4.54617e-09	-1.72069	-4.99793e-10
39046262	chr19:39046262:C:A	7.24562e-09	-1.68941e-10	-1.25458
39046327	chr19:39046327:C:T	1.63234e-08	-1.68941e-10	-0.442375
39046449	chr19:39046449:C:T	1.44574e-09	-1.76739	-1.09896
39046656	chr19:39046656:A:G	1.10457e-09	-1.76675	-1.36876
39046755	chr19:39046755:G:T	1.08668e-09	-1.76627	-1.38558
39046779	chr19:39046779:C:G	8.32645e-09	-1.68941e-10	-1.11554
39046814	chr19:39046814:T:G	1.09639e-09	-1.76743	-1.37551
39046904	chr19:39046904:C:T	6.9326e-09	-1.68941e-10	-1.29874
39047033	chr19:39047033:G:A	7.96618e-09	-1.68941e-10	-1.15977
39047041	chr19:39047041:G:A	3.5143e-08	1.61797	-1.29352
39047050	chr19:39047050:G:A	9.49165e-10	-1.76722	-1.51992
39047064	chr19:39047064:T:C	1.8529e-09	-1.75392	-0.8643
39047093	chr19:39047093:T:G	9.55063e-10	-1.76503	-1.51592
39047118	chr19:39047118:T:C	4.33586e-09	-1.76805	-4.99793e-10
39047213	chr19:39047213:T:G	7.49258e-09	-1.68941e-10	-1.22106
39047370	chr19:39047370:C:T	3.59774e-07	-1.68941e-10	2.6505
39047412	chr19:39047412:A:C	9.73711e-10	-1.76563	-1.49598
39047459	chr19:39047459:A:T	9.63262e-10	-1.76817	-1.50424
39047501	chr19:39047501:C:T	1.10992e-08	-1.68941e-10	-0.828097
39047593	chr19:39047593:C:A	1.21161e-09	-1.59004	-1.45298
39047622	chr19:39047622:T:C	6.30674e-09	-1.68941e-10	-1.39335
39047632	chr19:39047632:C:T	9.7006e-10	-1.76787	-1.4975
39047684	chr19:39047684:C:T	9.83228e-10	-1.76824	-1.48365
39047763	chr19:39047763:G:A	9.71085e-10	-1.76805	-1.49627
39047896	chr19:39047896:G:T	9.68936e-10	-1.76825	-1.49828
39047905	chr19:39047905:C:T	1.48234e-09	-1.76531	-1.07604
39047983	chr19:39047983:G:A	9.5018e-10	-1.76713	-1.51894
39048040	chr19:39048040:G:A	7.89867e-09	-1.16828	-4.99793e-10
39048066	chr19:39048066:T:A	1.52758e-09	-1.7677	-1.04359
39048250	chr19:39048250:C:G	9.71712e-10	-1.76708	-1.49659
39048394	chr19:39048394:T:C	9.56518e-10	-1.76522	-1.51421
39048476	chr19:39048476:T:C	9.69262e-10	-1.7671	-1.49909
39048481	chr19:39048481:G:T	7.45675e-09	-1.68941e-10	-1.22585
39048518	chr19:39048518:C:T	9.72369e-10	-1.76747	-1.49553
39048560	chr19:39048560:C:T	9.65968e-10	-1.768	-1.50159
39048696	chr19:39048696:T:C	9.72603e-10	-1.76612	-1.49663
39048786	chr19:39048786:C:T	8.17275e-09	0.372283	-1.50645
39048806	chr19:39048806:T:G	4.85294e-09	-1.65539	-4.99793e-10
39049271	chr19:39049271:C:T	1.395e-09	-1.75356	-1.14851
39049462	chr19:39049462:G:A	1.25588e-09	-1.60872	-1.39842
39049484	chr19:39049484:C:T	2.54076e-09	-1.76796	-0.534551
39049590	chr19:39049590:C:T	9.69538e-09	-1.68941e-10	-0.963323
39049603	chr19:39049603:G:A	1.0065e-08	-1.68941e-10	-0.925909
39049642	chr19:39049642:A:T	5.05906e-09	-1.61379	-4.99793e-10
39049655	chr19:39049655:G:A	6.01434e-09	-1.68941e-10	-1.44083
39049785	chr19:39049785:C:T	7.84933e-09	-1.68941e-10	-1.17454
39049920	chr19:39049920:T:G	6.17894e-09	-1.68941e-10	-1.41383
39049953	chr19:39049953:G:A	1.13864e-09	-1.72134	-1.38379
39049990	chr19:39049990:T:G	2.83632e-09	-1.75092	-0.441544
39050088	chr19:39050088:C:T	1.07244e-08	-1.68941e-10	-0.862449
39050116	chr19:39050116:G:A	3.69438e-09	-1.72485	-0.203313
39050181	chr19:39050181:C:G	5.59576e-09	-1.68941e-10	-1.51296
39050203	chr19:39050203:A:T	4.40208e-08	-1.55462	2.10431
39050293	chr19:39050293:TTGTC:T	2.36789e-09	-1.74682	-0.626152
39050359	chr19:39050359:C:T	5.95215e-09	-1.68941e-10	-1.45122
39050389	chr19:39050389:C:T	1.38791e-08	-1.68941e-10	-0.604592
39050452	chr19:39050452:G:A	3.22096e-09	-1.73484	-0.330456
39050577	chr19:39050577:C:T	3.52411e-09	-1.62692	-0.348422
39050849	chr19:39050849:G:A	1.16737e-08	-1.68941e-10	-0.777631
39051146	chr19:39051146:G:A	5.15173e-09	-1.59564	-4.99793e-10
39051332	chr19:39051332:C:T	9.54113e-10	-1.7626	-1.51935
39051343	chr19:39051343:A:G	1.68945e-09	-1.68372	-1.02685
39051449	chr19:39051449:A:G	1.62002e-09	-1.69223	-1.06031
39051550	chr19:39051550:C:T	7.64194e-09	-1.68941e-10	-1.20132
39051944	chr19:39051944:G:A	2.68289e-09	-1.767	-0.481076
39051949	chr19:39051949:G:A	1.17482e-08	-1.68941e-10	-0.771273
39052094	chr19:39052094:G:A	1.17699e-09	-1.72282	-1.34919
39052099	chr19:39052099:A:C	8.10578e-09	-1.68941e-10	-1.1424
39052106	chr19:39052106:T:C	7.42199e-09	-1.68941e-10	-1.23053
39052227	chr19:39052227:G:A	7.44012e-09	-1.68941e-10	-1.22809
39052298	chr19:39052298:T:C	6.62084e-09	-1.68941e-10	-1.34475
39052386	chr19:39052386:AG:A	1.01125e-09	-1.73708	-1.48671
39052445	chr19:39052445:T:C	7.60594e-09	-1.68941e-10	-1.20604
39052460	chr19:39052460:A:C	7.40183e-09	-1.68941e-10	-1.23325
39052562	chr19:39052562:C:T	8.90811e-09	-1.68941e-10	-1.04801
39052613	chr19:39052613:C:T	1.07884e-09	-1.64797	-1.51112
39052647	chr19:39052647:G:A	7.47391e-09	-1.68941e-10	-1.22356
39052760	chr19:39052760:C:T	8.45847e-09	-1.68941e-10	-1.0998
39052972	chr19:39052972:G:T	1.57422e-09	-1.76458	-1.01663
39052976	chr19:39052976:G:A	1.07202e-08	-1.68941e-10	-0.862844
39052979	chr19:39052979:A:G	1.59505e-09	-1.76603	-1.00204
39052998	chr19:39052998:C:T	3.76839e-08	0.394261	-4.99793e-10
39053333	chr19:39053333:G:A	8.15767e-09	-1.68941e-10	-1.13601
39053428	chr19:39053428:G:A	1.94055e-08	-1.7119	1.44249
39053562	chr19:39053562:G:A	5.83975e-09	-1.68941e-10	-1.47029
39053594	chr19:39053594:G:T	1.73222e-09	-1.66452	-1.02105
39053953	chr19:39053953:C:T	5.01714e-09	-1.50684	-0.115273
39053965	chr19:39053965:ACT:A	5.82782e-09	-1.68941e-10	-1.47233
39053981	chr19:39053981:C:T	8.61468e-09	0.247081	-1.32859
39054061	chr19:39054061:A:G	1.38749e-09	-1.76572	-1.14175
39054182	chr19:39054182:TA:T	5.85399e-09	-1.68941e-10	-1.46785
39054236	chr19:39054236:T:G	5.86536e-09	-1.68941e-10	-1.46591
39054766	chr19:39054766:C:T	4.58245e-09	-1.71274	-4.99793e-10
39054884	chr19:39054884:A:G	5.55129e-09	-1.68941e-10	-1.52094
39054970	chr19:39054970:A:C	1.94764e-09	-1.6697	-0.898657
39055027	chr19:39055027:A:G	3.00559e-08	-1.76308	1.93117
39055145	chr19:39055145:A:G	1.13423e-09	-1.76779	-1.34122
39055176	chr19:39055176:G:A	7.29049e-09	-1.68941e-10	-1.2484
39055443	chr19:39055443:G:T	7.9954e-09	-1.68941e-10	-1.15611
39055464	chr19:39055464:C:T	1.32773e-08	-1.70433	1.05542
39055526	chr19:39055526:C:T	8.7027e-09	-1.68941e-10	-1.07134
39055528	chr19:39055528:T:C	3.53293e-09	-1.76275	-0.210096
39055538	chr19:39055538:T:A	8.89807e-09	-1.68941e-10	-1.04914
39055579	chr19:39055579:G:A	9.622e-09	-1.68941e-10	-0.970921
39055632	chr19:39055632:T:G	3.4281e-09	-1.75774	-0.245222
39056001	chr19:39056001:G:C	9.81724e-09	-1.68941e-10	-0.950833
39056261	chr19:39056261:G:A	6.05748e-09	-1.68941e-10	-1.43368
39056320	chr19:39056320:C:T	8.77222e-09	-1.58336	0.519973
39056325	chr19:39056325:G:A	3.77557e-09	-1.75504	-0.151377
39056482	chr19:39056482:T:C	2.24615e-09	-1.73156	-0.694194
39056624	chr19:39056624:A:T	2.61887e-09	-1.67308	-0.59915
39056933	chr19:39056933:A:G	2.37472e-09	-1.67781	-0.692284
39057025	chr19:39057025:G:T	1.60622e-09	-1.75989	-1.00121
39057075	chr19:39057075:C:T	1.34233e-08	-1.68941e-10	-0.637982
39057099	chr19:39057099:T:C	1.40869e-08	-1.68941e-10	-0.589725
39057108	chr19:39057108:T:C	4.39899e-09	-0.582831	-1.17077
39057134	chr19:39057134:G:A	8.25216e-07	-1.68941e-10	3.48067
39057360	chr19:39057360:T:A	5.64437e-09	-1.68941e-10	-1.50431
39057862	chr19:39057862:G:A	1.01289e-08	-1.68941e-10	-0.919584
39058097	chr19:39058097:T:C	5.58873e-09	-1.68941e-10	-1.51422
39058160	chr19:39058160:T:C	1.48635e-09	-1.5255	-1.31315
39058239	chr19:39058239:G:A	3.79384e-08	0.400991	-4.99793e-10
39058319	chr19:39058319:A:G	6.73722e-09	-1.68941e-10	-1.32732
39058604	chr19:39058604:G:A	1.17415e-08	-1.68941e-10	-0.771845
39058616	chr19:39058616:G:A	9.82735e-09	-1.68941e-10	-0.949803
39058658	chr19:39058658:T:C	2.28524e-08	-1.68941e-10	-0.105915
39058708	chr19:39058708:T:G	1.42415e-09	-1.64051	-1.24089
39059013	chr19:39059013:C:T	5.97332e-09	-0.884857	-0.562813
39059084	chr19:39059084:T:C	6.58569e-09	-1.68941e-10	-1.35007
39059183	chr19:39059183:T:C	1.45075e-08	-0.560306	-4.99793e-10
39059316	chr19:39059316:C:T	3.23011e-09	-0.5468	-1.51566
39059405	chr19:39059405:A:C	6.71805e-09	-0.270235	-1.05994
39059480	chr19:39059480:T:C	5.65906e-09	-1.68941e-10	-1.50172
39059706	chr19:39059706:C:G	1.75837e-08	-1.68941e-10	-0.368003
39060039	chr19:39060039:C:A	2.83633e-09	-0.818529	-1.37393
39060110	chr19:39060110:C:T	2.20605e-09	-1.56622	-0.877545
39060207	chr19:39060207:A:G	4.33766e-09	-1.76764	-4.99793e-10
39060416	chr19:39060416:C:T	7.37255e-09	-1.68941e-10	-1.23721
39060912	chr19:39060912:G:A	1.28391e-09	-1.54734	-1.43772
39061289	chr19:39061289:T:G	7.57636e-09	-1.68941e-10	-1.20994
39061301	chr19:39061301:T:G	1.07041e-08	-1.36968	0.50533
39061824	chr19:39061824:C:T	4.51682e-09	-1.69531	-0.0318515
39061882	chr19:39061882:G:T	4.86822e-08	-1.68941e-10	0.650341
39061991	chr19:39061991:C:T	6.95515e-08	-1.68941e-10	1.00709
39062025	chr19:39062025:T:C	4.25331e-09	-1.71476	-0.0725158
39062428	chr19:39062428:T:G	6.38121e-09	-1.68941e-10	-1.38162
39062629	chr19:39062629:A:G	2.07767e-08	-1.68941e-10	-0.201142
39062735	chr19:39062735:T:C	7.49254e-08	-1.68941e-10	1.08152
39062893	chr19:39062893:T:C	1.48736e-08	-1.71139	1.17601
39062981	chr19:39062981:T:C	8.56046e-09	-1.75662	0.668798
39063232	chr19:39063232:G:A	1.30114e-09	-1.48134	-1.49039
39063560	chr19:39063560:A:G	3.56429e-09	-0.532528	-1.43148
39063671	chr19:39063671:T:C	6.19008e-09	-1.68941e-10	-1.41203
39063828	chr19:39063828:G:T	7.16559e-08	-1.68941e-10	1.0369
39063870	chr19:39063870:A:G	1.21435e-09	-1.55913	-1.48163
39064099	chr19:39064099:C:T	1.35402e-08	-1.4935	0.864187
39064143	chr19:39064143:A:AAAAG	1.14023e-08	-0.801155	-4.99793e-10
39064401	chr19:39064401:C:T	1.56605e-08	0.96221	-1.44604
39064546	chr19:39064546:G:A	8.20867e-09	-1.76346	0.633683
39064563	chr19:39064563:A:G	5.55113e-09	-1.68941e-10	-1.52097
39064637	chr19:39064637:A:T	8.86948e-09	-1.39234	0.339982
39064807	chr19:39064807:A:G	7.42698e-09	-1.75949	0.529634
39064831	chr19:39064831:A:T	5.97372e-09	-1.68941e-10	-1.4476
39065016	chr19:39065016:G:C	5.85757e-09	-1.68941e-10	-1.46724
39065346	chr19:39065346:C:T	7.47035e-08	-1.68941e-10	1.07855
39065826	chr19:39065826:G:A	5.99648e-09	-1.68941e-10	-1.4438
39065840	chr19:39065840:T:G	2.95496e-09	-1.76483	-0.386655
39066006	chr19:39066006:CAT:C	5.99635e-09	-1.68941e-10	-1.44382
39066093	chr19:39066093:T:C	7.3693e-09	-1.23765	-4.99793e-10
39066328	chr19:39066328:A:C	5.8373e-09	-1.68941e-10	-1.4707
39066440	chr19:39066440:T:C	6.00067e-09	-1.68941e-10	-1.4431
39066525	chr19:39066525:G:A	6.3774e-09	-1.68941e-10	-1.38221
39066585	chr19:39066585:A:G	6.39752e-09	-1.68941e-10	-1.37906
39066723	chr19:39066723:C:T	5.64322e-09	-1.68941e-10	-1.50452
39066802	chr19:39066802:G:A	6.14359e-09	-1.68941e-10	-1.41956
39066842	chr19:39066842:G:A	8.23772e-09	-1.68941e-10	-1.12625
39066952	chr19:39066952:G:A	4.42211e-09	-1.74836	-4.99793e-10
39067240	chr19:39067240:G:C	5.29563e-08	-1.47334	2.20783
39067486	chr19:39067486:G:A	5.74788e-09	-1.68941e-10	-1.48614
39067585	chr19:39067585:C:T	5.5509e-09	-1.68941e-10	-1.52101
39067802	chr19:39067802:C:T	6.98788e-09	-1.68941e-10	-1.2908
39067976	chr19:39067976:A:T	5.604e-09	-1.68941e-10	-1.51149
39068348	chr19:39068348:C:T	1.25535e-09	-1.5121	-1.49546
39068484	chr19:39068484:G:T	5.79311e-09	-1.68941e-10	-1.4783
39068603	chr19:39068603:G:A	1.66669e-08	-1.68941e-10	-0.421547
39068609	chr19:39068609:A:G	6.05219e-09	-1.68941e-10	-1.43455
39068632	chr19:39068632:T:C	2.21695e-08	-1.68941e-10	-0.136254
39068655	chr19:39068655:A:T	5.42835e-08	-1.53735	2.2966
39068741	chr19:39068741:A:G	1.08179e-08	-1.29853	0.444765
39068830	chr19:39068830:A:G	2.15079e-09	-1.06594	-1.4032
39068880	chr19:39068880:C:T	2.28418e-08	-1.43392	1.32754
39068904	chr19:39068904:G:A	7.08402e-09	-1.68941e-10	-1.27713
39069167	chr19:39069167:A:C	1.79979e-08	-0.817613	0.472894
39069442	chr19:39069442:C:T	5.70514e-09	-1.68941e-10	-1.4936
39069669	chr19:39069669:C:T	5.57536e-09	-1.68941e-10	-1.51662
39069726	chr19:39069726:G:A	3.0699e-09	-0.680542	-1.43279
39070757	chr19:39070757:C:T	8.95247e-09	-1.68941e-10	-1.04304
39071106	chr19:39071106:C:T	6.0475e-09	-1.68941e-10	-1.43533
39071239	chr19:39071239:G:A	5.81623e-09	-1.68941e-10	-1.47432
39071277	chr19:39071277:G:A	5.81336e-09	-1.68941e-10	-1.47481
39071404	chr19:39071404:T:C	5.88495e-09	-1.68941e-10	-1.46258
39071459	chr19:39071459:A:G	6.64145e-09	-1.68941e-10	-1.34164
39071719	chr19:39071719:A:T	5.81623e-09	-1.68941e-10	-1.47432
39071925	chr19:39071925:C:T	1.41499e-07	-1.68941e-10	1.71732
39072142	chr19:39072142:A:G	8.27723e-09	-1.39783	0.276366
39072153	chr19:39072153:T:C	2.8653e-07	2.42287	-4.99793e-10
39072200	chr19:39072200:A:C	6.44848e-09	-1.39464	0.0235075
39072210	chr19:39072210:T:A	5.67924e-09	-1.68941e-10	-1.49816
39072220	chr19:39072220:A:G	6.90493e-09	-1.34233	0.0395875
39072517	chr19:39072517:C:T	5.55138e-09	-1.68941e-10	-1.52093
39072557	chr19:39072557:T:G	4.55823e-09	-0.537474	-1.18056
39072709	chr19:39072709:A:G	6.51328e-09	-1.68941e-10	-1.36113
39072734	chr19:39072734:C:T	1.50533e-08	-1.68941e-10	-0.523378
39073213	chr19:39073213:T:C	6.33e-09	-1.68941e-10	-1.38967
39073261	chr19:39073261:GT:G	5.81501e-09	-1.68941e-10	-1.47453
39073534	chr19:39073534:G:A	5.61903e-09	-1.68941e-10	-1.50881
39073761	chr19:39073761:C:T	5.63952e-09	-1.68941e-10	-1.50517
39073825	chr19:39073825:T:C	8.53387e-09	-1.68941e-10	-1.09093
39073846	chr19:39073846:C:T	5.61777e-08	-1.54951	2.34306
39073957	chr19:39073957:A:G	1.46841e-08	-1.51514	0.966931
39074695	chr19:39074695:T:G	8.78871e-09	-1.68941e-10	-1.0615
39074699	chr19:39074699:T:G	8.56616e-09	-1.68941e-10	-1.08715
39074732	chr19:39074732:T:C	3.57759e-09	-0.672538	-1.28775
39074743	chr19:39074743:C:T	4.44085e-09	-1.38356	-0.360565
39074784	chr19:39074784:C:T	8.53762e-09	-1.68941e-10	-1.09049
39074911	chr19:39074911:T:C	1.27967e-09	-1.61361	-1.37476
39075033	chr19:39075033:C:T	5.78588e-09	-1.68941e-10	-1.47955
39075121	chr19:39075121:C:T	3.69614e-09	-0.797082	-1.1306
39075232	chr19:39075232:T:C	7.15983e-09	-1.68941e-10	-1.26649
39075457	chr19:39075457:T:C	1.1271e-09	-1.71412	-1.40121
39075547	chr19:39075547:G:A	1.43488e-08	-1.68941e-10	-0.571303
39075622	chr19:39075622:A:G	8.54621e-09	-1.68941e-10	-1.08949
39075710	chr19:39075710:G:A	8.9304e-09	-1.68941e-10	-1.04551
39075879	chr19:39075879:C:T	8.97083e-09	-1.68941e-10	-1.04099
39076050	chr19:39076050:G:A	1.2241e-09	-1.69428	-1.33849
39076082	chr19:39076082:A:G	8.98557e-09	-1.68941e-10	-1.03935
39076455	chr19:39076455:A:G	2.64401e-08	-1.47326	1.51317
39076835	chr19:39076835:G:A	9.37432e-09	-1.68941e-10	-0.996999
39076906	chr19:39076906:C:T	9.2456e-09	-1.68941e-10	-1.01082
39076932	chr19:39076932:A:G	2.61989e-08	-1.42969	1.46043
39076980	chr19:39076980:A:C	1.80791e-08	-0.340218	-4.99793e-10
39077038	chr19:39077038:G:A	5.70185e-09	-1.68941e-10	-1.49418
39077127	chr19:39077127:A:G	5.72409e-09	-1.68941e-10	-1.49029
39077391	chr19:39077391:C:G	5.55768e-09	-1.68941e-10	-1.51979
39077448	chr19:39077448:T:C	5.72774e-09	-1.68941e-10	-1.48965
39077553	chr19:39077553:C:T	5.72774e-09	-1.68941e-10	-1.48965
39078014	chr19:39078014:C:T	1.98474e-08	-1.53763	1.29074
39078119	chr19:39078119:C:A	5.5527e-09	-1.68941e-10	-1.52069
39078193	chr19:39078193:A:C	7.96727e-09	-1.68941e-10	-1.15963
39078258	chr19:39078258:A:G	5.73269e-09	-1.68941e-10	-1.48879
39078410	chr19:39078410:C:T	1.19708e-08	-1.68941e-10	-0.752505
39078578	chr19:39078578:C:T	1.6813e-07	-1.68941e-10	1.88976
39078742	chr19:39078742:G:C	2.66344e-08	-1.50047	1.5477
39078757	chr19:39078757:G:A	1.53719e-07	-1.68941e-10	1.80015
39079150	chr19:39079150:A:G	3.09611e-08	-1.44463	1.64239
39079172	chr19:39079172:G:A	4.56719e-09	-1.71607	-4.99793e-10
39079288	chr19:39079288:G:A	3.64384e-08	-1.4831	1.84375
39079410	chr19:39079410:AT:A	6.4859e-09	-1.68941e-10	-1.36534
39079986	chr19:39079986:C:T	2.94025e-08	-1.5149	1.66101
39080052	chr19:39080052:G:A	3.68757e-08	-1.43568	1.80826
39080074	chr19:39080074:G:A	5.55035e-09	-1.68941e-10	-1.52111
39080311	chr19:39080311:G:C	8.61547e-08	-1.54179	2.76296
39080644	chr19:39080644:G:T	1.18104e-07	-1.68941e-10	1.5366
39081314	chr19:39081314:G:A	2.91668e-09	-1.28516	-0.879364
39081349	chr19:39081349:T:C	2.06174e-07	-1.52499	3.61874
39081410	chr19:39081410:A:T	2.80008e-08	-1.34577	1.44303
39081677	chr19:39081677:T:C	4.92112e-09	-1.64144	-4.99793e-10
39081688	chr19:39081688:A:G	1.3089e-08	-0.663203	-4.99793e-10
39081724	chr19:39081724:G:A	4.33589e-09	-1.76805	-4.99793e-10
39081852	chr19:39081852:C:T	5.55685e-09	-1.68941e-10	-1.51994
39082008	chr19:39082008:T:C	6.22097e-09	-1.68941e-10	-1.40705
39082066	chr19:39082066:T:C	3.72558e-09	-1.14807	-0.771683
39082489	chr19:39082489:C:T	8.63281e-09	-1.68941e-10	-1.0794
39082842	chr19:39082842:C:A	5.55045e-09	-1.68941e-10	-1.52109
39083153	chr19:39083153:T:C	3.04702e-07	-1.68941e-10	2.48436
39083211	chr19:39083211:C:A	4.50486e-09	-0.345281	-1.38454
39083570	chr19:39083570:A:T	5.99311e-09	-1.68941e-10	-1.44436
39084021	chr19:39084021:C:A	6.19509e-09	-1.68941e-10	-1.41122
39084082	chr19:39084082:G:C	6.63019e-08	-1.61078	2.57003
39084397	chr19:39084397:G:A	3.93194e-08	-1.59021	2.02696
39084536	chr19:39084536:AG:A	2.98288e-08	-1.68941e-10	0.160503
39084795	chr19:39084795:G:A	1.61388e-07	-1.72919	3.57803
39085017	chr19:39085017:G:A	7.17225e-09	-1.68941e-10	-1.26475
39085110	chr19:39085110:T:C	9.93532e-10	-1.72043	-1.52103
39085130	chr19:39085130:C:CCCT	1.18505e-09	-1.59572	-1.46947
39085230	chr19:39085230:C:T	3.54188e-08	-1.68941e-10	0.332269
39085613	chr19:39085613:C:T	9.68775e-09	-1.68941e-10	-0.96411
39085622	chr19:39085622:G:A	4.33591e-09	-1.76804	-4.99793e-10
39085949	chr19:39085949:T:G	2.08229e-09	-1.39061	-1.11089
39085953	chr19:39085953:C:T	1.17712e-09	-1.67854	-1.39336
39085966	chr19:39085966:T:C	6.8049e-09	-1.68941e-10	-1.31733
39086048	chr19:39086048:G:A	4.36759e-09	-1.76076	-4.99793e-10
39086104	chr19:39086104:A:G	6.62447e-09	-1.73696	0.392753
39086724	chr19:39086724:A:C	1.25216e-09	-1.59412	-1.41598
39086833	chr19:39086833:C:T	1.41267e-08	-1.68941e-10	-0.586906
39086972	chr19:39086972:G:A	1.11172e-09	-1.62694	-1.50212
39086981	chr19:39086981:A:G	5.05545e-09	-1.61451	-4.99793e-10
39087084	chr19:39087084:C:G	2.50079e-08	-1.68941e-10	-0.0157812
39087100	chr19:39087100:G:A	1.25215e-09	-1.71349	-1.29662
39087638	chr19:39087638:T:G	4.68026e-09	-1.55262	-0.139002
39088419	chr19:39088419:C:T	4.04835e-09	-0.43254	-1.40412
39088625	chr19:39088625:T:C	5.81873e-09	-1.68941e-10	-1.47389
39088781	chr19:39088781:C:T	1.44199e-08	-1.68941e-10	-0.566366
39089118	chr19:39089118:G:A	3.33786e-08	-1.68941e-10	0.272943
39089225	chr19:39089225:G:A	9.99434e-09	-1.68941e-10	-0.932954
39089312	chr19:39089312:C:T	6.21228e-09	-1.68941e-10	-1.40845
39089358	chr19:39089358:A:G	9.80786e-09	-1.73075	0.778963
39090079	chr19:39090079:G:A	5.58831e-09	-1.68941e-10	-1.5143
39090097	chr19:39090097:A:G	1.64974e-08	-0.133899	-0.29787
39090827	chr19:39090827:A:G	1.95803e-08	-1.68941e-10	-0.26045
39090925	chr19:39090925:T:C	5.67906e-09	-1.68941e-10	-1.49819
39091073	chr19:39091073:A:C	8.85167e-09	-1.68941e-10	-1.05437
39091086	chr19:39091086:C:T	2.36651e-09	-1.46509	-0.908467
39091478	chr19:39091478:T:C	8.64929e-09	-0.776894	-0.300603
39092058	chr19:39092058:G:A	3.76918e-09	-0.399486	-1.50863
39092487	chr19:39092487:G:A	5.8035e-09	-1.68941e-10	-1.47651
39092520	chr19:39092520:G:A	5.52683e-09	-1.75526	0.2299
39093340	chr19:39093340:C:T	1.79995e-08	-0.344629	-4.99793e-10
39093517	chr19:39093517:G:A	9.83385e-09	-1.68941e-10	-0.949143
39093759	chr19:39093759:C:A	1.37852e-08	-1.68941e-10	-0.611374
39094093	chr19:39094093:T:G	3.05771e-09	-1.61122	-0.506088
39094279	chr19:39094279:T:C	1.62023e-08	-1.68941e-10	-0.44982
39094656	chr19:39094656:C:G	1.6473e-08	-1.68941e-10	-0.433252
39094669	chr19:39094669:A:T	5.86796e-09	-1.68941e-10	-1.46547
39095094	chr19:39095094:T:C	1.10994e-08	-1.68941e-10	-0.828083
39095209	chr19:39095209:C:T	1.4185e-08	-1.68941e-10	-0.582785
39095362	chr19:39095362:A:G	1.62804e-08	-1.68941e-10	-0.445009
39096314	chr19:39096314:A:G	8.86661e-09	-1.56862	0.515936
39096360	chr19:39096360:C:T	1.27451e-08	-1.68941e-10	-0.689823
39096696	chr19:39096696:A:G	5.86009e-09	-1.68941e-10	-1.46681
39096863	chr19:39096863:G:A	9.91638e-09	0.525856	-1.46664
39096990	chr19:39096990:T:C	1.03067e-09	-1.69588	-1.50888
39097014	chr19:39097014:A:C	1.58305e-08	-1.68941e-10	-0.473033
39097021	chr19:39097021:C:T	8.85536e-09	-1.68941e-10	-1.05395
39097124	chr19:39097124:G:A	7.73976e-09	-1.68941e-10	-1.1886
39097255	chr19:39097255:C:T	6.0031e-09	-0.939395	-0.503302
39097308	chr19:39097308:T:C	5.69102e-09	-0.933115	-0.562968
39097352	chr19:39097352:G:A	5.88471e-09	-0.858231	-0.604385
39097479	chr19:39097479:G:A	5.04637e-09	-0.927181	-0.689122
39097688	chr19:39097688:T:C	1.1425e-08	-1.68941e-10	-0.799173
39097931	chr19:39097931:A:C	8.72873e-09	-1.0387	-0.0296491
39098106	chr19:39098106:C:T	8.06995e-09	-1.02534	-0.121485
39098363	chr19:39098363:T:C	5.30766e-09	-0.955966	-0.609856
39098549	chr19:39098549:C:T	1.9674e-09	-1.09953	-1.45873
39098694	chr19:39098694:G:A	4.13979e-09	-1.76767	-0.0466558
39098878	chr19:39098878:T:C	5.00276e-09	-0.99402	-0.630962
39098909	chr19:39098909:G:A	6.38774e-09	-1.68941e-10	-1.38059
39099652	chr19:39099652:G:A	1.67991e-09	-1.22006	-1.49618
39099906	chr19:39099906:C:T	1.68059e-09	-1.21362	-1.50221
39100121	chr19:39100121:G:A	8.87956e-09	-1.76766	0.71644
39100173	chr19:39100173:A:T	7.16144e-09	-1.68941e-10	-1.26626
39100315	chr19:39100315:G:A	1.65579e-09	-1.22051	-1.51018
39101108	chr19:39101108:G:A	2.0493e-09	-0.999039	-1.51844
39101498	chr19:39101498:C:T	4.01755e-08	-0.672534	1.13082
39101629	chr19:39101629:A:G	8.88029e-09	-1.68941e-10	-1.05114
39101687	chr19:39101687:T:C	5.81886e-09	-1.68941e-10	-1.47387
39101692	chr19:39101692:C:T	2.19326e-09	-1.06964	-1.37994
39102296	chr19:39102296:G:C	7.11266e-09	-1.68941e-10	-1.2731
39102450	chr19:39102450:C:T	1.83855e-09	-1.10897	-1.51702
39102657	chr19:39102657:A:G	5.74959e-09	-1.18805	-0.297796
39102903	chr19:39102903:T:A	4.05042e-09	-1.19347	-0.642682
39103058	chr19:39103058:A:G	4.90951e-09	-1.05766	-0.586139
39103129	chr19:39103129:T:C	1.83159e-09	-1.33689	-1.2929
39103192	chr19:39103192:C:T	4.3514e-09	-1.14183	-0.622647
39103253	chr19:39103253:ATTGT:A	4.4067e-09	-1.75185	-4.99793e-10
39103269	chr19:39103269:C:T	4.20431e-09	-1.17908	-0.619785
39103322	chr19:39103322:G:C	3.52461e-09	-1.31427	-0.660932
39103689	chr19:39103689:G:A	4.22471e-09	-1.17252	-0.621506
39103767	chr19:39103767:G:A	4.58374e-09	-1.16957	-0.542883
39103882	chr19:39103882:C:T	6.89896e-09	-1.68941e-10	-1.3036
39104816	chr19:39104816:C:T	3.86745e-08	-0.649122	1.06933
39105261	chr19:39105261:C:T	1.07042e-08	-1.68941e-10	-0.864337
39105306	chr19:39105306:T:C	1.38287e-09	-1.76818	-1.14263
39105336	chr19:39105336:G:C	3.70914e-09	-1.13964	-0.784533
39105589	chr19:39105589:C:T	7.8717e-09	-1.68941e-10	-1.1717
39105714	chr19:39105714:G:A	6.90133e-09	-1.68941e-10	-1.30326
39105726	chr19:39105726:G:A	3.14636e-09	-1.20677	-0.881956
39105880	chr19:39105880:A:G	7.84583e-09	-1.68941e-10	-1.17499
39105893	chr19:39105893:C:T	7.8717e-09	-1.68941e-10	-1.1717
39105932	chr19:39105932:A:C	7.02795e-09	-0.790459	-0.494619
39106187	chr19:39106187:G:A	1.99951e-09	-1.02944	-1.51263
39106599	chr19:39106599:C:T	1.56192e-08	-1.68941e-10	-0.486471
39106899	chr19:39106899:C:T	1.67164e-08	-1.68941e-10	-0.418583
39107262	chr19:39107262:C:T	1.82787e-08	-0.617086	0.287851
39107311	chr19:39107311:G:A	4.47724e-09	-1.73597	-4.99793e-10
39107358	chr19:39107358:G:A	1.76097e-08	-0.617467	0.250943
39107402	chr19:39107402:G:A	1.80253e-08	-0.706859	0.363663
39107508	chr19:39107508:C:T	1.91952e-08	-0.625763	0.345448
39107532	chr19:39107532:C:T	1.07906e-08	-1.68941e-10	-0.856294
39107622	chr19:39107622:A:G	3.68793e-09	-1.0737	-0.856205
39107628	chr19:39107628:G:T	5.56271e-09	-1.68941e-10	-1.51889
39107695	chr19:39107695:G:T	4.60246e-09	-1.02307	-0.68531
39108274	chr19:39108274:G:A	8.64988e-09	-1.07743	-4.99793e-10
39108301	chr19:39108301:G:A	5.58885e-09	-1.68941e-10	-1.5142
39108495	chr19:39108495:A:G	1.02411e-08	-1.68941e-10	-0.908568
39108562	chr19:39108562:C:T	1.62074e-08	-1.68941e-10	-0.449503
39108854	chr19:39108854:C:T	2.69234e-08	-0.462959	0.520984
39108859	chr19:39108859:C:T	2.13022e-09	-0.981545	-1.4972
39108866	chr19:39108866:G:A	2.60031e-08	-0.503967	0.527209
39108914	chr19:39108914:A:G	2.27957e-08	-0.513547	0.405144
39109332	chr19:39109332:A:G	1.38646e-09	-1.76375	-1.14447
39109396	chr19:39109396:T:G	5.411e-09	-1.05372	-0.492822
39109586	chr19:39109586:T:A	2.38012e-09	-0.987418	-1.3804
39109597	chr19:39109597:T:C	2.79465e-09	-1.04012	-1.16714
39110241	chr19:39110241:A:C	1.21233e-08	-1.68941e-10	-0.739847
39110500	chr19:39110500:T:C	1.51322e-09	-1.31504	-1.5057
39110552	chr19:39110552:C:T	1.44401e-09	-1.76207	-1.10548
39110633	chr19:39110633:T:C	7.29776e-09	-1.68941e-10	-1.24741
39110899	chr19:39110899:C:T	3.96676e-09	-1.06313	-0.793893
39111175	chr19:39111175:T:A	1.19632e-08	-1.68941e-10	-0.753136
39111608	chr19:39111608:T:C	8.61901e-09	-1.68941e-10	-1.081
39111679	chr19:39111679:CCA:C	2.08526e-08	-0.197496	-4.99793e-10
39111927	chr19:39111927:G:A	1.96625e-09	-1.76244	-0.796404
39112002	chr19:39112002:C:T	4.56158e-09	-1.03474	-0.682562
39112556	chr19:39112556:G:A	6.07097e-09	-1.68941e-10	-1.43146
39112797	chr19:39112797:G:T	1.38527e-07	-1.68941e-10	1.69609
39113425	chr19:39113425:C:T	5.63297e-09	-1.68941e-10	-1.50634
39113471	chr19:39113471:G:C	1.64546e-09	-1.21584	-1.52111
39113650	chr19:39113650:C:T	1.61793e-09	-1.23271	-1.52111
39113881	chr19:39113881:C:T	1.96432e-09	-1.10358	-1.45624
39113893	chr19:39113893:T:C	1.58714e-09	-1.25205	-1.52099
39115452	chr19:39115452:C:T	1.06299e-09	-1.69658	-1.47731
39115537	chr19:39115537:G:A	3.22075e-09	-1.09906	-0.966301
39115628	chr19:39115628:G:A	5.97317e-09	-1.68941e-10	-1.4477
39115689	chr19:39115689:T:A	4.39059e-09	-1.75551	-4.99793e-10
39115834	chr19:39115834:T:C	1.34717e-09	-1.76129	-1.17567
39116106	chr19:39116106:A:G	7.63233e-09	-1.68941e-10	-1.20258
39116186	chr19:39116186:A:G	4.34763e-09	-1.76534	-4.99793e-10
39116390	chr19:39116390:C:T	1.30727e-09	-1.7682	-1.19883
39116423	chr19:39116423:A:G	3.87268e-09	-1.04425	-0.836771
39116452	chr19:39116452:C:T	1.87515e-08	-0.303699	-4.99793e-10
39117080	chr19:39117080:T:C	4.22358e-08	-1.68941e-10	0.508294
39117090	chr19:39117090:G:A	6.76862e-09	-1.68941e-10	-1.32268
39117341	chr19:39117341:G:A	1.57438e-09	-1.2736	-1.50751
39117455	chr19:39117455:C:T	6.6305e-09	-1.68941e-10	-1.34329
39117500	chr19:39117500:C:T	2.3709e-09	-1.3662	-1.0055
39117505	chr19:39117505:G:A	5.64679e-09	-1.68941e-10	-1.50389
39117531	chr19:39117531:T:C	1.22291e-07	-1.41725	2.98868
39117939	chr19:39117939:A:T	1.7293e-09	-1.17628	-1.51098
39118106	chr19:39118106:C:T	5.12935e-09	-1.59999	-4.99793e-10
39118413	chr19:39118413:T:C	4.34743e-09	-1.76539	-4.99793e-10
39118516	chr19:39118516:T:C	8.72762e-09	-1.06848	-4.99793e-10
39118535	chr19:39118535:C:T	1.37112e-09	-1.40024	-1.51911
39118609	chr19:39118609:C:T	2.1727e-09	-1.21412	-1.24488
39118828	chr19:39118828:G:A	1.42684e-09	-1.3608	-1.51871
39119112	chr19:39119112:G:A	9.47794e-10	-1.76814	-1.52045
39119329	chr19:39119329:C:T	5.05301e-09	-1.61499	-4.99793e-10
39119433	chr19:39119433:G:A	1.77964e-09	-1.1452	-1.51337
39119481	chr19:39119481:G:A	2.74856e-09	-1.42485	-0.799047
39119710	chr19:39119710:G:A	2.16999e-08	-1.68941e-10	-0.157666
39120321	chr19:39120321:A:G	1.68324e-09	-1.1979	-1.51636
39120636	chr19:39120636:A:G	1.61932e-09	-1.23545	-1.51751
39120699	chr19:39120699:G:A	1.69183e-09	-1.19575	-1.51341
39120725	chr19:39120725:TA:T	1.54861e-08	-1.68941e-10	-0.495028
39121444	chr19:39121444:A:G	1.73807e-09	-1.35633	-1.32587
39121535	chr19:39121535:C:G	6.50372e-09	-1.68941e-10	-1.3626
39121801	chr19:39121801:G:A	1.94683e-08	-1.68941e-10	-0.266185
39121926	chr19:39121926:C:T	9.6159e-10	-1.76782	-1.50632
39123326	chr19:39123326:G:A	8.6978e-09	-1.68941e-10	-1.0719
39123552	chr19:39123552:G:A	6.52421e-09	-1.68941e-10	-1.35945
39123927	chr19:39123927:C:T	9.56766e-10	-1.76422	-1.51494
39124083	chr19:39124083:A:C	7.17526e-08	-1.64996	2.68821
39124176	chr19:39124176:G:A	6.30645e-09	-1.68941e-10	-1.3934
39124347	chr19:39124347:T:A	1.5626e-09	-1.30512	-1.4835
39125037	chr19:39125037:G:T	9.41417e-09	-1.68941e-10	-0.992757
39125157	chr19:39125157:T:A	1.34626e-09	-1.56356	-1.37409
39125281	chr19:39125281:G:A	1.29752e-07	-1.34251	2.97316
39125419	chr19:39125419:A:G	1.31665e-09	-1.51587	-1.44401
39125853	chr19:39125853:G:A	1.25887e-09	-1.48768	-1.51708
39125881	chr19:39125881:T:C	1.34305e-09	-1.49732	-1.44271
39126045	chr19:39126045:C:T	1.2251e-09	-1.51669	-1.51526
39126252	chr19:39126252:C:T	1.24636e-09	-1.49462	-1.52013
39127462	chr19:39127462:C:T	1.40288e-08	-1.68941e-10	-0.593859
39127792	chr19:39127792:G:C	2.25317e-09	-1.00852	-1.41412
39127951	chr19:39127951:C:G	5.85522e-09	-1.68941e-10	-1.46764
39128280	chr19:39128280:T:C	5.42372e-05	4.73177	2.93437
39128431	chr19:39128431:C:G	1.46848e-05	7.31055	-0.950953
39129090	chr19:39129090:T:A	1.12659e-08	-1.68941e-10	-0.81319
39129234	chr19:39129234:G:C	1.55133e-09	-1.2902	-1.50566
39129240	chr19:39129240:T:C	1.21772e-08	-1.68941e-10	-0.735404
39129399	chr19:39129399:G:A	1.06946e-08	0.29025	-1.15548
39129587	chr19:39129587:C:T	6.22305e-09	-1.68941e-10	-1.40671
39129600	chr19:39129600:C:T	5.57346e-09	-1.68941e-10	-1.51696
39129662	chr19:39129662:G:A	1.2363e-08	-1.68941e-10	-0.720268
39129853	chr19:39129853:T:C	5.56394e-09	-1.68941e-10	-1.51867
39129960	chr19:39129960:C:T	3.751e-08	-1.68941e-10	0.389635
39130568	chr19:39130568:A:C	3.10695e-07	2.05861	0.445234
39130576	chr19:39130576:A:G	3.64604e-08	-1.68941e-10	0.361254
39130625	chr19:39130625:C:A	4.44916e-09	-1.74226	-4.99793e-10
39130633	chr19:39130633:A:G	4.96557e-08	0.416064	0.254077
39130636	chr19:39130636:G:A	5.07029e-07	2.4207	0.572891
39130739	chr19:39130739:C:T	8.27625e-09	-1.68941e-10	-1.12158
39130933	chr19:39130933:A:G	5.55253e-09	-1.68941e-10	-1.52072
39131033	chr19:39131033:C:T	1.19295e-09	-1.53826	-1.52029
39131114	chr19:39131114:T:C	5.60804e-09	-1.68941e-10	-1.51077
39131145	chr19:39131145:A:G	1.56797e-08	-1.68941e-10	-0.482606
39131545	chr19:39131545:C:T	6.12925e-09	-1.68941e-10	-1.4219
39131603	chr19:39131603:G:A	9.54628e-10	-1.76086	-1.52055
39131716	chr19:39131716:G:A	7.49601e-05	9.46664	-1.47691
39131791	chr19:39131791:C:G	1.26398e-08	-1.68941e-10	-0.698122
39132206	chr19:39132206:C:T	1.16971e-09	-1.76731	-1.31091
39132492	chr19:39132492:C:T	6.98828e-09	-1.68941e-10	-1.29074
39132583	chr19:39132583:A:G	2.12638e-07	-1.68941e-10	2.12462
39132612	chr19:39132612:G:A	6.42874e-08	0.761741	0.16665
39133242	chr19:39133242:C:A	2.20849e-09	-1.10736	-1.33531
39133287	chr19:39133287:A:G	1.23846e-08	-1.68941e-10	-0.71852
39133311	chr19:39133311:C:T	6.03914e-09	-1.68941e-10	-1.43671
39133566	chr19:39133566:G:A	2.3711e-07	-1.68941e-10	2.23355
39133676	chr19:39133676:G:A	1.16776e-08	-1.2317	0.454397
39133843	chr19:39133843:C:T	1.96605e-08	-1.68941e-10	-0.256363
39133850	chr19:39133850:C:T	2.05477e-07	-1.68941e-10	2.09036
39134023	chr19:39134023:A:G	5.70195e-09	-1.68941e-10	-1.49416
39134150	chr19:39134150:C:G	1.17414e-09	-1.75729	-1.31714
39134178	chr19:39134178:T:G	1.30363e-08	-1.68941e-10	-0.667234
39134319	chr19:39134319:C:T	2.20018e-07	-1.68941e-10	2.15874
39134568	chr19:39134568:A:T	2.29275e-09	-1.22187	-1.18335
39134590	chr19:39134590:T:C	5.87952e-09	-1.68941e-10	-1.4635
39134686	chr19:39134686:G:T	7.43068e-09	-1.12632	-0.103035
39134943	chr19:39134943:A:G	1.75501e-09	-1.15141	-1.52109
39135160	chr19:39135160:C:T	3.16999e-09	-0.980915	-1.10033
39135228	chr19:39135228:A:G	5.55226e-09	-1.68941e-10	-1.52077
39135576	chr19:39135576:C:A	6.67801e-09	-1.68941e-10	-1.33615
39135586	chr19:39135586:C:T	5.6789e-09	-1.68941e-10	-1.49822
39136320	chr19:39136320:C:G	2.29525e-09	-0.884972	-1.51916
39136384	chr19:39136384:C:T	8.72235e-09	-1.10744	0.0383532
39136390	chr19:39136390:A:G	1.8681e-09	-1.0997	-1.51035
39136471	chr19:39136471:C:T	7.80804e-09	-1.19055	0.0107362
39136608	chr19:39136608:T:A	3.30872e-09	-1.0307	-1.00771
39136897	chr19:39136897:T:A	5.72094e-09	-1.68941e-10	-1.49084
39136974	chr19:39136974:G:A	8.22022e-09	-1.12838	-4.99793e-10
39137117	chr19:39137117:C:T	4.49788e-09	-1.73137	-4.99793e-10
39137160	chr19:39137160:TA:T	6.25291e-09	-1.1712	-0.230725
39137253	chr19:39137253:G:T	5.53157e-08	0.671336	0.106747
39137261	chr19:39137261:T:C	5.76179e-09	-1.68941e-10	-1.48373
39137302	chr19:39137302:G:A	1.60947e-09	-1.24024	-1.51883
39137528	chr19:39137528:C:T	6.67629e-09	-1.68941e-10	-1.33641
39137674	chr19:39137674:T:C	5.70512e-09	-1.68941e-10	-1.49361
39137867	chr19:39137867:C:T	3.07455e-07	-0.976324	3.46968
39137947	chr19:39137947:G:T	1.98559e-09	-1.41207	-1.13698
39138339	chr19:39138339:C:T	6.76832e-09	-1.68941e-10	-1.32272
39138672	chr19:39138672:A:G	2.53148e-08	-0.00358534	-4.99793e-10
39138719	chr19:39138719:G:A	1.00945e-08	-1.68941e-10	-0.922987
39139066	chr19:39139066:T:G	9.9926e-09	-1.68941e-10	-0.933128
39139156	chr19:39139156:T:C	1.17627e-05	7.51995	-1.38223
39139243	chr19:39139243:AGCTGGTGATCAGCC:A	5.52804e-09	-1.52514	-4.99793e-10
39139757	chr19:39139757:G:T	5.452e-09	-1.23838	-0.300613
39139895	chr19:39139895:G:A	4.40559e-09	-1.20095	-0.551147
39140723	chr19:39140723:G:A	4.68769e-09	-1.16406	-0.525971
39141045	chr19:39141045:C:T	8.03676e-09	-1.27314	0.122194
39141240	chr19:39141240:C:T	7.05916e-08	-1.68941e-10	1.02194
39141366	chr19:39141366:A:C	1.47567e-08	-1.68941e-10	-0.543275
39141523	chr19:39141523:T:C	1.02636e-09	-1.69985	-1.5091
39141595	chr19:39141595:C:T	2.19534e-08	-1.68941e-10	-0.146051
39141790	chr19:39141790:C:T	6.66044e-08	-1.68941e-10	0.963798
39141947	chr19:39141947:G:A	1.41368e-09	-1.38932	-1.49946
39142126	chr19:39142126:G:A	1.84081e-08	-0.322183	-4.99793e-10
39142173	chr19:39142173:C:G	9.88494e-09	-0.94396	-4.99793e-10
39142205	chr19:39142205:G:A	2.01524e-08	-1.68941e-10	-0.231647
39142964	chr19:39142964:A:G	5.67847e-09	-1.68941e-10	-1.49829
39143062	chr19:39143062:C:T	1.28692e-09	-1.74514	-1.23759
39143068	chr19:39143068:C:T	4.5269e-09	-1.72494	-4.99793e-10
39143834	chr19:39143834:T:C	1.48699e-07	1.05046	0.716491
39143844	chr19:39143844:T:G	9.76098e-09	-1.68941e-10	-0.95658
39143880	chr19:39143880:G:A	1.24287e-08	0.608533	-1.3235
39144179	chr19:39144179:T:C	7.14706e-09	-1.68941e-10	-1.26827
39145139	chr19:39145139:A:G	5.61989e-09	-1.68941e-10	-1.50866
39145169	chr19:39145169:G:A	7.7601e-09	-1.68941e-10	-1.18598
39145306	chr19:39145306:G:C	3.98195e-08	-1.68941e-10	0.449384
39145375	chr19:39145375:G:A	4.33523e-09	-1.7682	-4.99793e-10
39145436	chr19:39145436:G:A	4.91242e-09	-1.64321	-4.99793e-10
39145641	chr19:39145641:G:C	5.80891e-09	-1.68941e-10	-1.47558
39145957	chr19:39145957:G:C	1.68535e-07	1.25959	0.632586
39146055	chr19:39146055:G:A	8.50583e-09	-1.68941e-10	-1.09422
39146362	chr19:39146362:T:C	3.65372e-08	-1.68941e-10	0.363358
39146742	chr19:39146742:G:A	7.93915e-09	-1.68941e-10	-1.16317
39147050	chr19:39147050:ACAC:A	1.18893e-09	-1.62631	-1.4356
39147099	chr19:39147099:T:G	1.17958e-09	-1.63077	-1.43904
39147105	chr19:39147105:T:A	1.14472e-09	-1.66167	-1.43814
39147113	chr19:39147113:A:C	1.1637e-09	-1.66513	-1.41824
39147116	chr19:39147116:TTG:T	1.13712e-09	-1.69568	-1.41079
39147399	chr19:39147399:G:A	3.42997e-08	-1.68941e-10	0.300165
39147468	chr19:39147468:G:C	1.05261e-09	-1.66403	-1.51967
39147476	chr19:39147476:C:T	1.70903e-08	-1.68941e-10	-0.396462
39147648	chr19:39147648:T:G	5.60675e-09	-1.68941e-10	-1.511
39147958	chr19:39147958:T:C	1.77996e-07	1.42266	0.524125
39147991	chr19:39147991:G:A	6.7613e-09	-1.68941e-10	-1.32376
39148707	chr19:39148707:A:G	1.08188e-09	-1.63712	-1.51916
39149447	chr19:39149447:A:G	5.86598e-09	-1.68941e-10	-1.4658
39149529	chr19:39149529:T:C	8.66132e-09	-1.68941e-10	-1.07611
39150143	chr19:39150143:G:A	4.47283e-09	-1.73695	-4.99793e-10
39150296	chr19:39150296:G:A	3.59194e-08	-1.68941e-10	0.346304
39150506	chr19:39150506:A:G	1.03669e-09	-1.67783	-1.52111
39150688	chr19:39150688:A:G	1.07298e-09	-1.6445	-1.52003
39150705	chr19:39150705:C:T	4.34472e-09	-1.76601	-4.99793e-10
39150749	chr19:39150749:A:T	7.66661e-09	-1.68941e-10	-1.1981
39150754	chr19:39150754:A:G	3.70811e-08	-1.68941e-10	0.378133
39151229	chr19:39151229:C:T	4.55605e-09	-0.626077	-1.09244
39151367	chr19:39151367:G:A	4.54042e-09	-0.634447	-1.08751
39151496	chr19:39151496:C:T	1.08643e-08	-1.68941e-10	-0.849491
39151694	chr19:39151694:G:A	6.85767e-09	-1.68941e-10	-1.30961
39152089	chr19:39152089:T:C	8.46545e-09	-1.21678	0.117798
39152490	chr19:39152490:A:G	4.34645e-09	-0.618253	-1.14736
39152780	chr19:39152780:TC:T	1.04362e-09	-1.67651	-1.51577
39152840	chr19:39152840:T:C	6.12695e-09	-1.68941e-10	-1.42228
39152951	chr19:39152951:G:A	2.85725e-08	-1.68941e-10	0.11747
39153381	chr19:39153381:C:T	7.38909e-09	-1.2486	0.0136343
39153730	chr19:39153730:C:T	3.41644e-08	-1.68941e-10	0.296211
39153943	chr19:39153943:T:C	3.59094e-08	-1.68941e-10	0.346025
39154710	chr19:39154710:T:C	1.06331e-09	-1.6525	-1.52109
39154945	chr19:39154945:G:A	1.08607e-09	-1.6421	-1.51031
39155174	chr19:39155174:G:A	6.26591e-09	-1.68941e-10	-1.39985
39155219	chr19:39155219:C:G	3.94084e-08	-1.68941e-10	0.439005
39155357	chr19:39155357:T:C	3.74786e-08	-1.68941e-10	0.388796
39155418	chr19:39155418:G:C	5.56299e-09	-1.68941e-10	-1.51884
39155843	chr19:39155843:G:A	3.76395e-08	-1.68941e-10	0.393081
39156615	chr19:39156615:C:T	1.08072e-08	-1.23357	0.378814
39156644	chr19:39156644:A:G	1.09934e-09	-1.64312	-1.49714
39156716	chr19:39156716:G:C	5.63892e-09	-0.512965	-0.992315
39157431	chr19:39157431:G:A	6.12487e-09	-1.68941e-10	-1.42262
39157662	chr19:39157662:G:A	4.87798e-09	-0.48761	-1.16263
39157682	chr19:39157682:C:T	2.57012e-07	1.72924	0.584904
39158247	chr19:39158247:G:T	2.35337e-08	-0.0765397	-4.99793e-10
39158285	chr19:39158285:T:C	1.16468e-08	-1.17707	0.397135
39158740	chr19:39158740:C:G	4.09235e-08	-1.68941e-10	0.476732
39159297	chr19:39159297:C:T	1.13985e-08	-1.68941e-10	-0.801489
39159337	chr19:39159337:C:G	1.40531e-08	-1.68941e-10	-0.592131
39159384	chr19:39159384:G:A	5.58494e-09	-1.68941e-10	-1.5149
39159643	chr19:39159643:C:T	4.42978e-08	-1.68941e-10	0.555963
39159898	chr19:39159898:C:A	4.75277e-09	-0.528557	-1.14769
39159899	chr19:39159899:C:T	4.16199e-08	-1.68941e-10	0.493605
39160020	chr19:39160020:C:T	0.000262057	10.3894	-1.14806
39160214	chr19:39160214:TG:T	4.76464e-09	-1.67375	-4.99793e-10
39160649	chr19:39160649:G:A	5.55225e-09	-1.68941e-10	-1.52077
39160846	chr19:39160846:A:G	4.79794e-09	-0.464633	-1.20215
39161030	chr19:39161030:C:T	9.38453e-06	6.93298	-1.02113
39161950	chr19:39161950:A:G	5.86917e-09	-1.68941e-10	-1.46526
39162400	chr19:39162400:C:T	5.08944e-09	-1.6078	-4.99793e-10
39162445	chr19:39162445:T:G	5.07309e-09	-1.61102	-4.99793e-10
39162466	chr19:39162466:C:T	8.02426e-09	-1.68941e-10	-1.1525
39163277	chr19:39163277:C:T	1.02526e-09	-1.69312	-1.5169
39163342	chr19:39163342:G:C	3.69555e-08	-1.68941e-10	0.374742
39163879	chr19:39163879:C:T	3.77507e-08	-1.68941e-10	0.39603
39163892	chr19:39163892:G:A	5.60243e-09	-1.68941e-10	-1.51177
39164145	chr19:39164145:C:T	5.72925e-09	-1.68941e-10	-1.48939
39164304	chr19:39164304:A:G	9.98454e-06	7.01546	-1.04164
39164413	chr19:39164413:C:T	1.08732e-08	-1.68941e-10	-0.848671
39164657	chr19:39164657:T:G	3.98424e-08	-1.68941e-10	0.449959
39165525	chr19:39165525:A:C	1.21138e-08	-1.68941e-10	-0.740626
39165761	chr19:39165761:A:G	1.12555e-09	-1.65356	-1.46315
39165819	chr19:39165819:G:A	1.51222e-08	-1.68941e-10	-0.518807
39166055	chr19:39166055:C:T	5.60917e-09	-1.68941e-10	-1.51057
39166319	chr19:39166319:C:T	1.0981e-08	-1.68941e-10	-0.838806
39166933	chr19:39166933:G:A	4.94868e-09	-1.63585	-4.99793e-10
39167218	chr19:39167218:T:C	2.20736e-08	-1.12991	0.989323
39167224	chr19:39167224:G:A	1.15785e-05	7.11434	-0.992406
39167761	chr19:39167761:G:T	1.19794e-05	7.11764	-0.961672
39167831	chr19:39167831:C:T	5.55522e-09	-1.68941e-10	-1.52023
39168240	chr19:39168240:C:T	1.15645e-08	-1.68941e-10	-0.787029
39168832	chr19:39168832:T:C	4.39707e-09	-1.75404	-4.99793e-10
39168849	chr19:39168849:G:A	9.38448e-09	-1.68941e-10	-0.995916
39168965	chr19:39168965:G:A	1.16437e-08	-1.21689	0.436684
39169203	chr19:39169203:G:A	4.49114e-09	-1.73287	-4.99793e-10
39169487	chr19:39169487:G:C	5.868e-09	-1.68941e-10	-1.46546
39169613	chr19:39169613:C:T	5.868e-09	-1.68941e-10	-1.46546
39169975	chr19:39169975:CT:C	2.17811e-09	-1.63657	-0.819949
39171030	chr19:39171030:G:A	1.45283e-08	-1.68941e-10	-0.558876
39171369	chr19:39171369:C:T	1.01103e-08	-0.921418	-4.99793e-10
39172044	chr19:39172044:G:A	1.05079e-05	7.11664	-1.09173
39172267	chr19:39172267:G:A	7.22219e-08	2.3461	-1.30133
39172369	chr19:39172369:C:T	2.31375e-09	-0.952398	-1.4437
39172469	chr19:39172469:G:C	5.7825e-09	-1.68941e-10	-1.48014
39172832	chr19:39172832:T:C	4.36905e-09	-1.76043	-4.99793e-10
39173036	chr19:39173036:C:T	8.09527e-09	-1.68941e-10	-1.14369
39173128	chr19:39173128:G:A	4.41951e-09	-1.74894	-4.99793e-10
39173145	chr19:39173145:G:A	9.48616e-09	-1.68941e-10	-0.985139
39174602	chr19:39174602:C:T	0.00283563	11.0062	0.616609
39174617	chr19:39174617:C:G	0.000265228	5.34671	3.90667
39174748	chr19:39174748:C:T	6.91941e-09	-1.68941e-10	-1.30064
39175294	chr19:39175294:C:T	3.4617e-09	-0.48633	-1.50688
39175366	chr19:39175366:G:A	1.12982e-08	-1.68941e-10	-0.810331
39175472	chr19:39175472:A:G	2.20287e-05	3.19918	3.56595
39175715	chr19:39175715:C:T	2.34385e-08	-1.68941e-10	-0.0805912
39175825	chr19:39175825:G:A	0.000273309	10.2704	-0.986968
39176327	chr19:39176327:C:T	1.90506e-08	-0.348592	0.0607175
39176538	chr19:39176538:G:A	2.10449e-08	-1.68941e-10	-0.188317
39176652	chr19:39176652:G:A	2.14702e-08	-1.68941e-10	-0.168308
39176815	chr19:39176815:A:G	0.00015743	4.43349	4.29828
39176829	chr19:39176829:T:G	0.000109315	6.47907	1.88795
39177114	chr19:39177114:G:A	6.43839e-09	-1.68941e-10	-1.3727
39177273	chr19:39177273:T:C	4.45482e-09	-1.74099	-4.99793e-10
39177498	chr19:39177498:G:T	6.17017e-09	-1.68941e-10	-1.41525
39178017	chr19:39178017:T:C	1.50942e-08	0.928797	-1.44946
39178465	chr19:39178465:G:T	5.67772e-09	-1.49842	-4.99793e-10
39178675	chr19:39178675:G:A	2.27337e-08	-1.68941e-10	-0.111122
39178860	chr19:39178860:C:T	1.18681e-08	-1.68941e-10	-0.761122
39179002	chr19:39179002:T:C	2.39722e-08	1.1939	-1.25198
39179025	chr19:39179025:C:T	8.83966e-09	-1.68941e-10	-1.05572
39179048	chr19:39179048:CCT:C	1.93113e-08	-1.68941e-10	-0.274285
39179148	chr19:39179148:C:A	9.01367e-09	-1.68941e-10	-1.03623
39179552	chr19:39179552:TAGC:T	1.46649e-08	-1.68941e-10	-0.549513
39179573	chr19:39179573:A:T	5.02892e-08	-1.68941e-10	0.682817
39179670	chr19:39179670:C:T	2.24582e-08	-1.68941e-10	-0.123319
39179968	chr19:39179968:C:T	5.5896e-09	-1.68941e-10	-1.51407
39180202	chr19:39180202:C:T	9.04394e-09	-1.03288	-4.99793e-10
39180348	chr19:39180348:G:A	7.8137e-09	-1.68941e-10	-1.17909
39180804	chr19:39180804:T:C	1.69845e-08	-1.19196	0.789285
39180995	chr19:39180995:G:A	8.46491e-09	-1.68941e-10	-1.09904
39181287	chr19:39181287:G:A	3.36009e-05	6.36167	0.825666
39181765	chr19:39181765:G:A	3.50835e-08	-1.68941e-10	0.322757
39181792	chr19:39181792:G:A	4.42585e-05	6.33674	1.12609
39182262	chr19:39182262:C:T	5.30695e-09	-1.56596	-4.99793e-10
39182542	chr19:39182542:T:G	3.10269e-05	6.26409	0.84354
39182813	chr19:39182813:T:C	1.70969e-08	0.364652	-0.760727
39183167	chr19:39183167:A:G	6.95548e-09	-1.68941e-10	-1.29544
39183394	chr19:39183394:A:G	6.1466e-09	-1.68963	0.27056
39183492	chr19:39183492:AT:A	8.61616e-09	0.209484	-1.29082
39183636	chr19:39183636:T:G	7.96551e-09	0.312028	-1.47188
39184097	chr19:39184097:C:T	2.20193e-08	0.31967	-0.462726
39184690	chr19:39184690:G:T	5.84084e-09	-1.68941e-10	-1.4701
39184837	chr19:39184837:G:A	1.84985e-08	0.193463	-0.510749
39184965	chr19:39184965:G:A	6.36742e-09	-1.68941e-10	-1.38378
39185199	chr19:39185199:C:T	4.78911e-09	-1.66863	-4.99793e-10
39185473	chr19:39185473:G:A	5.97298e-08	-1.68941e-10	0.854858
39185611	chr19:39185611:C:T	3.56279e-08	0.338156	-4.99793e-10
39185838	chr19:39185838:A:G	6.6122e-09	-1.34606	-4.99793e-10
39185981	chr19:39185981:C:T	4.82764e-09	-1.66062	-4.99793e-10
39186171	chr19:39186171:C:T	1.22404e-08	-0.73023	-4.99793e-10
39186197	chr19:39186197:T:C	5.29524e-09	-1.11244	-0.455719
39186388	chr19:39186388:A:T	8.38794e-08	-1.68941e-10	1.19441
39186438	chr19:39186438:C:T	8.71854e-09	-1.06952	-4.99793e-10
39186793	chr19:39186793:C:T	1.73448e-07	-1.68941e-10	1.92091
39186859	chr19:39186859:C:T	6.56819e-09	-1.68941e-10	-1.35273
39186919	chr19:39186919:T:C	6.06924e-09	-1.43174	-4.99793e-10
39186927	chr19:39186927:C:T	6.39542e-09	-1.68941e-10	-1.37939
39187096	chr19:39187096:A:G	8.62277e-08	-1.68941e-10	1.22202
39187099	chr19:39187099:G:A	6.33164e-08	-1.68941e-10	0.913171
39187104	chr19:39187104:A:G	5.27134e-08	-1.68941e-10	0.729896
39187110	chr19:39187110:G:A	5.80214e-08	-1.68941e-10	0.825839
39187111	chr19:39187111:A:C	1.64067e-07	-1.68941e-10	1.8653
39187349	chr19:39187349:G:T	7.01465e-09	-1.68941e-10	-1.28697
39187438	chr19:39187438:T:C	4.63397e-09	-1.72629	0.024731
39187492	chr19:39187492:A:G	4.21247e-09	-1.75555	-0.0413756
39187772	chr19:39187772:C:T	8.11243e-09	-1.68941e-10	-1.14158
39188727	chr19:39188727:C:T	9.52682e-07	4.76117	-1.13686
39188829	chr19:39188829:A:G	5.57561e-09	-1.68941e-10	-1.51657
39188971	chr19:39188971:A:C	1.29947e-08	-1.68941e-10	-0.67043
39189173	chr19:39189173:A:C	1.66427e-08	-0.423001	-4.99793e-10
39189330	chr19:39189330:T:C	1.08553e-08	-1.68941e-10	-0.850324
39189897	chr19:39189897:G:A	9.39416e-07	-1.68941e-10	3.61029
39190177	chr19:39190177:C:G	1.03529e-08	-1.68941e-10	-0.897704
39190393	chr19:39190393:G:A	2.12654e-09	-1.44775	-1.03273
39190727	chr19:39190727:G:A	4.83911e-09	-1.65824	-4.99793e-10
39190962	chr19:39190962:A:G	9.88063e-09	-1.68941e-10	-0.944396
39191037	chr19:39191037:C:T	2.11008e-09	-1.44033	-1.04792
39191423	chr19:39191423:T:A	5.81513e-09	-1.68941e-10	-1.47451
39191488	chr19:39191488:G:A	1.0088e-08	-1.65772	0.7341
39191527	chr19:39191527:G:C	4.39288e-09	-1.75499	-4.99793e-10
39192060	chr19:39192060:A:G	2.05383e-09	-1.40383	-1.11143
39192640	chr19:39192640:T:C	6.03195e-09	-1.68941e-10	-1.4379
39192786	chr19:39192786:G:A	4.26837e-09	-1.75751	-0.0262339
39192983	chr19:39192983:A:G	1.85707e-09	-1.49236	-1.12361
39193507	chr19:39193507:A:G	1.65758e-09	-1.44281	-1.2868
39193572	chr19:39193572:T:C	1.91496e-09	-1.48047	-1.10481
39193655	chr19:39193655:A:G	1.74815e-09	-1.48255	-1.19386
39193742	chr19:39193742:C:T	1.50704e-09	-1.62372	-1.20111
39193880	chr19:39193880:T:G	2.06831e-09	-1.50245	-1.00579
39193917	chr19:39193917:T:C	8.82287e-09	-1.05763	-4.99793e-10
39194009	chr19:39194009:G:A	1.95159e-09	-1.51047	-1.05586
39194052	chr19:39194052:T:G	1.84397e-09	-1.53895	-1.0841
39194124	chr19:39194124:G:C	2.19782e-09	-1.50081	-0.946702
39194127	chr19:39194127:C:T	1.91022e-09	-1.52028	-1.06747
39194129	chr19:39194129:G:C	2.12728e-09	-1.49529	-0.984838
39194224	chr19:39194224:C:T	1.89107e-09	-1.50605	-1.09178
39194645	chr19:39194645:G:A	1.42188e-07	-1.68941e-10	1.72218
39195001	chr19:39195001:C:T	9.39435e-09	-1.68941e-10	-0.994865
39195233	chr19:39195233:A:G	2.06187e-09	-1.51805	-0.993314
39195746	chr19:39195746:G:A	7.3691e-09	-1.68941e-10	-1.23768
39195928	chr19:39195928:A:G	1.0809e-08	-0.854591	-4.99793e-10
39196035	chr19:39196035:G:A	1.97655e-09	-1.44221	-1.11141
39196335	chr19:39196335:C:T	1.16848e-08	-1.68941e-10	-0.776681
39196378	chr19:39196378:G:A	1.22055e-07	-1.68941e-10	1.5695
39197437	chr19:39197437:T:C	5.99584e-09	-1.68941e-10	-1.44391
39197616	chr19:39197616:G:A	1.11292e-07	-1.68941e-10	1.47718
39198175	chr19:39198175:C:T	2.35425e-09	-1.34614	-1.03261
39198354	chr19:39198354:T:A	8.26814e-09	-1.68941e-10	-1.12256
39198358	chr19:39198358:T:G	5.56625e-09	-1.68941e-10	-1.51825
39198479	chr19:39198479:A:G	1.9341e-09	-1.4565	-1.11883
39199659	chr19:39199659:C:T	7.68481e-09	-1.68941e-10	-1.19573
39199987	chr19:39199987:T:A	1.38581e-08	-1.49804	0.891931
39200092	chr19:39200092:G:A	1.49291e-07	-1.68941e-10	1.77092
39200567	chr19:39200567:C:T	7.03763e-09	-1.68941e-10	-1.2837
39200577	chr19:39200577:A:G	1.11319e-08	-0.825158	-4.99793e-10
39200599	chr19:39200599:A:G	2.27114e-09	-1.52681	-0.887882
39200894	chr19:39200894:C:T	5.41214e-09	-1.54633	-4.99793e-10
39201341	chr19:39201341:C:T	8.86905e-09	-1.68941e-10	-1.05241
39201490	chr19:39201490:T:C	8.30522e-09	-1.68941e-10	-1.11809
39201897	chr19:39201897:T:A	1.51394e-08	-1.68941e-10	-0.517674
39202312	chr19:39202312:TGTATTTTTA:T	1.09455e-08	-1.68941e-10	-0.842041
39203030	chr19:39203030:C:G	2.46677e-07	-1.68941e-10	2.27311
39203654	chr19:39203654:G:A	1.82342e-08	-1.68941e-10	-0.331673
39204536	chr19:39204536:G:A	1.18817e-08	-1.68941e-10	-0.759974
39204654	chr19:39204654:G:A	6.15345e-09	-1.68941e-10	-1.41796
39204744	chr19:39204744:C:T	7.42994e-09	-1.46555	0.236092
39204831	chr19:39204831:T:A	5.55066e-09	-1.68941e-10	-1.52106
39205325	chr19:39205325:C:T	5.55171e-09	-1.68941e-10	-1.52087
39205363	chr19:39205363:T:G	5.91752e-09	-1.68941e-10	-1.45706
39205367	chr19:39205367:G:A	1.41228e-08	-1.68941e-10	-0.587179
39206333	chr19:39206333:T:C	5.55539e-09	-1.68941e-10	-1.52021
39206419	chr19:39206419:G:A	1.36758e-09	-1.5342	-1.38773
39206821	chr19:39206821:G:A	5.55387e-09	-1.68941e-10	-1.52048
39207049	chr19:39207049:C:T	9.03119e-09	-1.68941e-10	-1.03429
39207050	chr19:39207050:A:G	9.40889e-09	-1.68941e-10	-0.993318
39208476	chr19:39208476:G:A	5.66569e-09	-1.68941e-10	-1.50055
39208684	chr19:39208684:C:A	5.55084e-09	-1.68941e-10	-1.52102
39208800	chr19:39208800:C:T	8.2075e-08	-1.68941e-10	1.17266
39208923	chr19:39208923:C:T	5.65667e-09	-1.68941e-10	-1.50214
39209552	chr19:39209552:A:G	6.42546e-09	-1.68941e-10	-1.37471
39209649	chr19:39209649:G:C	7.84671e-09	-1.68941e-10	-1.17488
39209665	chr19:39209665:T:G	5.1135e-09	-0.907572	-0.695518
39209679	chr19:39209679:C:A	6.79975e-09	-1.68941e-10	-1.31809
39209940	chr19:39209940:G:A	9.86617e-09	-1.68941e-10	-0.945861
39210506	chr19:39210506:T:C	1.02094e-08	-1.68941e-10	-0.911659
39211053	chr19:39211053:G:A	1.1829e-08	-1.68941e-10	-0.764417
39211370	chr19:39211370:T:G	7.61715e-09	-1.68941e-10	-1.20457
39211440	chr19:39211440:G:A	1.83615e-08	-1.76423	1.43951
39212060	chr19:39212060:G:C	9.84289e-09	-1.68941e-10	-0.948224
39212093	chr19:39212093:G:A	9.83455e-09	-1.68941e-10	-0.949071
39212161	chr19:39212161:G:A	9.96927e-09	-1.68941e-10	-0.935465
39212380	chr19:39212380:G:A	5.24854e-09	-1.59643	0.0194049
39213035	chr19:39213035:C:T	1.82834e-08	-1.68941e-10	-0.328982
39213178	chr19:39213178:T:C	1.33401e-09	-1.64074	-1.30604
39213180	chr19:39213180:A:G	1.90424e-07	-0.856932	2.87121
39213530	chr19:39213530:A:G	1.66884e-07	-1.01013	2.89245
39213550	chr19:39213550:G:A	1.86755e-07	-0.934211	2.92904
39213569	chr19:39213569:T:C	1.73515e-07	-0.973841	2.89513
39213643	chr19:39213643:G:A	9.97402e-09	-1.68941e-10	-0.934989
39213899	chr19:39213899:T:C	5.5596e-09	-1.68941e-10	-1.51945
39214238	chr19:39214238:A:G	1.08407e-09	-1.67874	-1.47552
39214758	chr19:39214758:C:T	5.87675e-08	-1.68941e-10	0.838615
39215113	chr19:39215113:A:G	3.35843e-07	-1.68941e-10	2.58167
39215219	chr19:39215219:G:A	6.6563e-08	-1.73051	2.69369
39215280	chr19:39215280:T:C	4.51069e-08	0.574062	-4.99793e-10
39215399	chr19:39215399:A:G	5.55057e-09	-1.68941e-10	-1.52107
39215443	chr19:39215443:G:A	1.87931e-08	-1.52366	1.22218
39216625	chr19:39216625:C:T	7.73124e-09	-1.1897	-4.99793e-10
39216717	chr19:39216717:G:A	3.00937e-07	-1.68941e-10	2.47193
39216770	chr19:39216770:T:C	8.52518e-09	-1.68941e-10	-1.09195
39216818	chr19:39216818:A:G	8.2964e-09	-1.68941e-10	-1.11915
39217523	chr19:39217523:G:C	2.64429e-08	-1.47629	1.51631
39217615	chr19:39217615:G:A	5.74448e-09	-1.68941e-10	-1.48673
39217627	chr19:39217627:T:C	1.33383e-09	-1.60176	-1.34516
39217867	chr19:39217867:G:A	6.14848e-09	-1.68941e-10	-1.41877
39218016	chr19:39218016:A:G	8.1681e-09	-1.68941e-10	-1.13474
39218076	chr19:39218076:C:G	1.92631e-08	-1.68872	1.41194
39218850	chr19:39218850:C:G	5.64642e-09	-1.68941e-10	-1.50395
39219007	chr19:39219007:A:T	7.43648e-09	-1.68941e-10	-1.22858
39219334	chr19:39219334:C:T	7.51225e-09	-1.68941e-10	-1.21844
39219686	chr19:39219686:C:T	7.6611e-09	-1.68941e-10	-1.19882
39219798	chr19:39219798:G:A	1.50077e-07	-1.68941e-10	1.77618
39220016	chr19:39220016:G:A	1.96178e-07	-1.68941e-10	2.04405
39220108	chr19:39220108:A:G	6.43547e-09	-1.68941e-10	-1.37315
39220195	chr19:39220195:C:T	1.86328e-07	-1.68941e-10	1.99253
39220263	chr19:39220263:C:T	5.17363e-09	-1.42925	-0.162153
39220341	chr19:39220341:G:A	1.70999e-07	-1.68941e-10	1.90668
39220548	chr19:39220548:C:T	2.00827e-07	-1.68941e-10	2.06747
39220682	chr19:39220682:C:T	3.35929e-07	-1.68941e-10	2.58193
39220948	chr19:39220948:C:T	1.0439e-08	-1.28063	0.391206
39221361	chr19:39221361:C:T	9.61794e-09	-1.6955	0.72416
39221489	chr19:39221489:GAGA:G	5.6492e-09	-1.68941e-10	-1.50346
39221497	chr19:39221497:G:A	5.53961e-09	-1.37101	-0.152039
39221671	chr19:39221671:T:C	2.23552e-07	-1.68941e-10	2.17467
39221717	chr19:39221717:A:C	7.35973e-09	-1.68941e-10	-1.23895
39221841	chr19:39221841:CT:C	5.55142e-09	-1.68941e-10	-1.52092
39221847	chr19:39221847:TTCC:T	5.55321e-09	-1.68941e-10	-1.5206
39221856	chr19:39221856:C:T	5.55254e-09	-1.68941e-10	-1.52072
39221857	chr19:39221857:C:A	1.80857e-06	-1.68941e-10	4.26532
39222152	chr19:39222152:G:C	3.10777e-07	-1.68941e-10	2.5041
39222429	chr19:39222429:A:C	6.23728e-09	-1.68941e-10	-1.40443
39222884	chr19:39222884:A:G	3.1512e-07	-1.68941e-10	2.51798
39222943	chr19:39222943:G:A	6.44914e-09	-1.68941e-10	-1.37103
39223166	chr19:39223166:C:T	5.56998e-09	-1.68941e-10	-1.51758
39223608	chr19:39223608:G:A	5.68361e-09	-1.68941e-10	-1.49739
39223991	chr19:39223991:A:G	9.8099e-09	-1.75665	0.805073
39224073	chr19:39224073:G:A	6.42061e-09	-1.68941e-10	-1.37546
39224316	chr19:39224316:C:CT	5.68004e-09	-1.68941e-10	-1.49802
39224946	chr19:39224946:C:A	4.56398e-09	-1.71678	-4.99793e-10
39225460	chr19:39225460:C:G	5.57464e-09	-1.68941e-10	-1.51675
39225565	chr19:39225565:T:C	1.81669e-09	-1.62066	-1.01729
39225646	chr19:39225646:C:T	6.42372e-09	-1.68941e-10	-1.37497
39225729	chr19:39225729:C:T	9.01389e-09	-1.68941e-10	-1.03621
39226081	chr19:39226081:A:G	6.02374e-09	-1.43926	-4.99793e-10
39226617	chr19:39226617:C:T	5.97276e-09	-1.68941e-10	-1.44776
39226668	chr19:39226668:A:T	6.02488e-09	-1.43908	-4.99793e-10
39227069	chr19:39227069:C:T	2.54708e-07	-1.68941e-10	2.30515
39227230	chr19:39227230:A:G	5.55147e-09	-1.68941e-10	-1.52091
39227300	chr19:39227300:G:A	6.90309e-09	-1.68941e-10	-1.303
39227612	chr19:39227612:G:A	5.56147e-09	-1.68941e-10	-1.51911
39227935	chr19:39227935:G:A	7.28225e-09	-1.68941e-10	-1.24953
39227980	chr19:39227980:C:T	8.74929e-09	-1.74765	0.681648
39228329	chr19:39228329:G:A	5.27643e-08	-1.68941e-10	0.730861
39228372	chr19:39228372:T:G	4.26177e-07	-1.68941e-10	2.81988
39228623	chr19:39228623:A:T	4.02349e-09	-1.56656	-0.276262
39228625	chr19:39228625:CA:C	6.66272e-09	-1.68941e-10	-1.33845
39228784	chr19:39228784:C:G	7.48561e-09	-1.68941e-10	-1.22199
39229031	chr19:39229031:G:A	2.41423e-09	-1.57623	-0.777357
39229111	chr19:39229111:C:G	2.95455e-08	-1.5979	1.74885
39229119	chr19:39229119:G:A	1.21407e-09	-1.55246	-1.48854
39229131	chr19:39229131:G:A	1.06957e-07	-1.74911	3.18657
39229187	chr19:39229187:C:A	4.8135e-07	-1.68941e-10	2.94162
39229396	chr19:39229396:A:G	7.70493e-08	-1.68941e-10	1.10947
39229734	chr19:39229734:G:T	7.74607e-09	-1.68941e-10	-1.18779
39229756	chr19:39229756:G:A	1.00394e-08	-1.68941e-10	-0.928452
39229859	chr19:39229859:G:C	2.18116e-08	-1.68941e-10	-0.15253
39230325	chr19:39230325:G:C	1.7857e-08	-1.68941e-10	-0.352579
39230360	chr19:39230360:A:T	9.06914e-09	-1.51099	0.480894
39231275	chr19:39231275:T:A	1.80246e-09	-1.59139	-1.05442
39231484	chr19:39231484:A:G	2.11928e-08	-1.70476	1.52345
39231548	chr19:39231548:C:T	7.55741e-09	-1.68941e-10	-1.21244
39232083	chr19:39232083:G:A	7.57754e-09	-1.68941e-10	-1.20978
39232512	chr19:39232512:T:A	6.21829e-09	-1.68941e-10	-1.40748
39232523	chr19:39232523:G:C	4.28133e-09	-1.39405	-0.386662
39232584	chr19:39232584:A:C	8.1544e-09	-1.68941e-10	-1.13642
39232603	chr19:39232603:C:T	4.12912e-08	-1.68941e-10	0.485675
39232738	chr19:39232738:C:T	6.48327e-09	-1.36575	-4.99793e-10
39233045	chr19:39233045:T:C	6.47163e-09	-1.68941e-10	-1.36754
39233110	chr19:39233110:G:T	7.66903e-09	-1.68941e-10	-1.19778
39233138	chr19:39233138:A:G	1.57817e-08	-1.68941e-10	-0.476122
39234149	chr19:39234149:G:A	8.63393e-09	-1.68941e-10	-1.07927
39234910	chr19:39234910:C:T	5.55051e-09	-1.68941e-10	-1.52108
39235223	chr19:39235223:G:T	9.78052e-09	-1.68941e-10	-0.95458
39235282	chr19:39235282:A:G	3.25977e-07	-1.68941e-10	2.55185
39235415	chr19:39235415:A:ATTACT	4.49715e-09	-1.33235	-0.399177
39235727	chr19:39235727:T:C	1.28422e-08	-1.68941e-10	-0.682234
39235980	chr19:39235980:C:T	6.9719e-09	-1.68941e-10	-1.29308
39236170	chr19:39236170:G:A	7.25328e-09	-1.4546	0.201078
39236304	chr19:39236304:C:T	7.53341e-09	-1.68941e-10	-1.21563
39236337	chr19:39236337:A:T	9.36992e-09	-1.68941e-10	-0.997469
39236339	chr19:39236339:GGCC:G	9.36595e-09	-1.68941e-10	-0.997892
39236506	chr19:39236506:A:G	1.50479e-09	-1.54092	-1.2854
39236675	chr19:39236675:G:A	5.60734e-09	-1.68941e-10	-1.5109
39236707	chr19:39236707:A:G	1.08167e-08	-1.52896	0.675074
39236827	chr19:39236827:G:A	1.18106e-08	-1.68941e-10	-0.765976
39236840	chr19:39236840:G:A	8.68402e-08	-1.47055	2.69965
39236850	chr19:39236850:A:G	1.51032e-09	-1.53855	-1.28411
39237175	chr19:39237175:G:A	2.98102e-09	-1.6235	-0.519202
39237182	chr19:39237182:G:A	3.12593e-09	-1.62749	-0.467753
39237186	chr19:39237186:A:G	2.84104e-09	-1.63092	-0.559888
39237857	chr19:39237857:G:C	5.78037e-09	-1.68941e-10	-1.48051
39238022	chr19:39238022:GGTGACTTCCT:G	5.5959e-09	-1.68941e-10	-1.51294
39238537	chr19:39238537:G:C	5.56264e-09	-1.68941e-10	-1.5189
39238539	chr19:39238539:T:G	1.60914e-08	-1.68941e-10	-0.456691
39238544	chr19:39238544:C:T	1.72543e-08	-1.68941e-10	-0.386911
39238846	chr19:39238846:A:G	9.49649e-07	-1.68941e-10	3.62112
39239137	chr19:39239137:C:T	1.15446e-09	-1.57092	-1.52042
39239146	chr19:39239146:A:C	5.63855e-09	-1.68941e-10	-1.50535
39239294	chr19:39239294:T:C	7.01234e-08	-1.68941e-10	1.01528
39239661	chr19:39239661:T:A	1.16961e-09	-1.62964	-1.44867
39239739	chr19:39239739:A:G	7.80015e-09	-1.47061	0.289782
39239844	chr19:39239844:TG:T	6.39864e-09	-1.68941e-10	-1.37889
39239861	chr19:39239861:A:G	1.61426e-08	-1.54274	1.08923
39240115	chr19:39240115:A:T	3.13115e-08	-1.09379	1.3028
39240195	chr19:39240195:T:C	3.0297e-09	-1.75576	-0.370752
39240446	chr19:39240446:T:C	2.01426e-08	-1.68941e-10	-0.232138
39240564	chr19:39240564:A:G	7.90287e-08	-1.18863	2.32346
39240692	chr19:39240692:C:T	1.94396e-08	-1.68941e-10	-0.267661
39240937	chr19:39240937:C:A	2.31551e-09	-1.04835	-1.34699
39240939	chr19:39240939:G:A	1.85119e-08	-1.68941e-10	-0.31656
39241083	chr19:39241083:A:G	9.75251e-10	-1.7682	-1.49184
39241099	chr19:39241099:T:C	6.5492e-09	-1.68941e-10	-1.35563
39241107	chr19:39241107:A:C	1.75085e-08	-0.965697	0.593412
39241143	chr19:39241143:A:G	1.82172e-09	-1.46392	-1.17127
39241315	chr19:39241315:A:AG	6.67868e-09	-1.68941e-10	-1.33605
39241340	chr19:39241340:G:C	1.16573e-08	-1.68941e-10	-0.779038
39241507	chr19:39241507:A:G	5.55656e-09	-1.68941e-10	-1.51999
39241572	chr19:39241572:A:G	2.19085e-08	-1.68941e-10	-0.148098
39241588	chr19:39241588:A:G	1.29398e-08	-0.674663	-4.99793e-10
39241757	chr19:39241757:T:TA	1.43759e-08	-0.56942	-4.99793e-10
39241861	chr19:39241861:T:C	1.32293e-09	-1.76526	-1.18986
39241961	chr19:39241961:G:A	3.18169e-08	-1.68941e-10	0.225024
39242036	chr19:39242036:C:T	6.45899e-09	-1.3695	-4.99793e-10
39242112	chr19:39242112:G:A	3.93601e-09	-1.45237	-0.412438
39242651	chr19:39242651:T:C	6.77751e-09	-1.68941e-10	-1.32136
39243151	chr19:39243151:A:G	1.18868e-08	-1.68941e-10	-0.759542
```
