## Supplementary material for "Characterization of shared and ancestry-specific signals driving complex traits using multi-ancestry fine-mapping": susiex_nc1.cs80.summary

```
# chr19:37735435-39243328
CS_ID	CS_LENGTH	CS_PURITY	MAX_PIP_SNP	BP	REF_ALLELE	ALT_ALLELE	REF_FRQ	BETA	SE	-LOG10P	MAX_PIP	POST-HOC_PROB_POP1	POST-HOC_PROB_POP2
1	50	0.941487	chr19:38753407:A:T	38753407	T,T	A,A	1,1	-inf,-inf	inf,inf	7.79621,1.37256	0.0364564	0.999643	0.355739
```
