## Supplementary material for "Characterization of shared and ancestry-specific signals driving complex traits using multi-ancestry fine-mapping": susiex_nc2.cs80.cs

```
CS_ID	SNP	BP	REF_ALLELE	ALT_ALLELE	REF_FRQ	BETA	SE	-LOG10P	CS_PIP	OVRL_PIP
1	chr19:38753407:A:T	38753407	T,T	A,A	1,1	-inf,-inf	inf,inf	7.79621,1.37256	0.0365216	0.0365229
1	chr19:38694029:C:G	38694029	G,G	C,C	1,1	-inf,-inf	inf,inf	8.1106,0.796472	0.0267648	0.0267658
1	chr19:38740108:C:G	38740108	G,G	C,C	1,1	-inf,-inf	inf,inf	8.03097,0.878567	0.0248219	0.0248229
1	chr19:38725563:T:C	38725563	C,C	T,T	1,1	-inf,-inf	inf,inf	8.03623,0.825327	0.0229334	0.0229343
1	chr19:38740629:G:A	38740629	A,A	G,G	1,1	-inf,-inf	inf,inf	7.98092,0.863179	0.021716	0.0217169
1	chr19:38738676:A:G	38738676	G,G	A,A	1,1	-inf,-inf	inf,inf	8.00199,0.83207	0.021595	0.0215959
1	chr19:38727755:A:C	38727755	C,C	A,A	1,1	-inf,-inf	inf,inf	7.98901,0.814359	0.0204276	0.0204285
1	chr19:38725551:G:A	38725551	A,A	G,G	1,1	-inf,-inf	inf,inf	7.98326,0.821489	0.0203955	0.0203964
1	chr19:38721412:T:C	38721412	C,C	T,T	1,1	-inf,-inf	inf,inf	7.99509,0.783534	0.0196551	0.019656
1	chr19:38728920:G:T	38728920	T,T	G,G	1,1	-inf,-inf	inf,inf	7.95856,0.822233	0.0194211	0.019422
1	chr19:38722547:A:G	38722547	G,G	A,A	1,1	-inf,-inf	inf,inf	7.96658,0.78564	0.0185808	0.0185817
1	chr19:38722612:A:G	38722612	G,G	A,A	1,1	-inf,-inf	inf,inf	8.05485,0.66477	0.018496	0.0184969
1	chr19:38741248:T:G	38741248	G,G	T,T	1,1	-inf,-inf	inf,inf	7.91484,0.84243	0.0182901	0.018291
1	chr19:38725084:ATTAC:A	38725084	A,A	ATTAC,ATTAC	1,1	-inf,-inf	inf,inf	8.03859,0.662999	0.0178001	0.017801
1	chr19:38708747:T:G	38708747	G,G	T,T	1,1	-inf,-inf	inf,inf	7.90222,0.831301	0.0175139	0.0175148
1	chr19:38738926:G:A	38738926	A,A	G,G	1,1	-inf,-inf	inf,inf	7.85162,0.888921	0.0172996	0.0173005
1	chr19:38727754:A:G	38727754	G,G	A,A	1,1	-inf,-inf	inf,inf	7.88897,0.828381	0.0169412	0.0169421
1	chr19:38690674:C:T	38690674	T,T	C,C	1,1	-inf,-inf	inf,inf	8.09198,0.549509	0.0167734	0.0167744
1	chr19:38723771:C:T	38723771	T,T	C,C	1,1	-inf,-inf	inf,inf	7.88786,0.789467	0.0158537	0.0158546
1	chr19:38740724:C:T	38740724	T,T	C,C	1,1	-inf,-inf	inf,inf	7.86732,0.813861	0.0158113	0.0158122
1	chr19:38731829:C:G	38731829	G,G	C,C	1,1	-inf,-inf	inf,inf	7.84431,0.844063	0.0156919	0.0156928
1	chr19:38703542:G:A	38703542	A,A	G,G	1,1	-inf,-inf	inf,inf	7.96383,0.671979	0.0152048	0.0152057
1	chr19:38692944:A:G	38692944	G,G	A,A	1,1	-inf,-inf	inf,inf	7.83649,0.827479	0.0151734	0.0151743
1	chr19:38706670:C:T	38706670	T,T	C,C	1,1	-inf,-inf	inf,inf	7.827,0.832355	0.0149747	0.0149756
1	chr19:38734262:G:A	38734262	A,A	G,G	1,1	-inf,-inf	inf,inf	7.92692,0.687569	0.0144995	0.0145004
1	chr19:38756454:A:G	38756454	G,G	A,A	1,1	-inf,-inf	inf,inf	7.64929,1.01213	0.0144182	0.0144193
1	chr19:38699823:A:G	38699823	G,G	A,A	1,1	-inf,-inf	inf,inf	7.76776,0.880767	0.0144037	0.0144046
1	chr19:38706462:A:G	38706462	G,G	A,A	1,1	-inf,-inf	inf,inf	7.82338,0.807231	0.0142483	0.0142492
1	chr19:38718155:C:T	38718155	T,T	C,C	1,1	-inf,-inf	inf,inf	8.06292,0.468971	0.0138197	0.0138206
1	chr19:38733077:C:T	38733077	T,T	C,C	1,1	-inf,-inf	inf,inf	7.77827,0.843404	0.0136689	0.0136698
1	chr19:38731987:G:A	38731987	A,A	G,G	1,1	-inf,-inf	inf,inf	7.78705,0.832799	0.0136609	0.0136618
1	chr19:38707680:A:G	38707680	G,G	A,A	1,1	-inf,-inf	inf,inf	7.80881,0.799416	0.0136458	0.0136467
1	chr19:38699321:G:A	38699321	A,A	G,G	1,1	-inf,-inf	inf,inf	7.79326,0.816453	0.0135893	0.0135902
1	chr19:38714205:C:T	38714205	T,T	C,C	1,1	-inf,-inf	inf,inf	7.8035,0.786486	0.0132263	0.0132272
1	chr19:38711176:T:C	38711176	C,C	T,T	1,1	-inf,-inf	inf,inf	7.80987,0.77564	0.0131498	0.0131507
1	chr19:38692052:T:A	38692052	A,A	T,T	1,1	-inf,-inf	inf,inf	7.88562,0.673164	0.0131306	0.0131315
1	chr19:38734294:C:T	38734294	T,T	C,C	1,1	-inf,-inf	inf,inf	7.82166,0.762869	0.0130807	0.0130816
1	chr19:38757269:A:C	38757269	C,C	A,A	1,1	-inf,-inf	inf,inf	7.73381,0.851032	0.0128166	0.0128176
1	chr19:38706912:C:G	38706912	G,G	C,C	1,1	-inf,-inf	inf,inf	7.77179,0.807231	0.0127798	0.0127807
1	chr19:38696839:A:G	38696839	G,G	A,A	1,1	-inf,-inf	inf,inf	7.75435,0.821508	0.0126364	0.0126373
1	chr19:38705584:G:A	38705584	A,A	G,G	1,1	-inf,-inf	inf,inf	7.74517,0.83328	0.0126308	0.0126317
1	chr19:38691332:C:T	38691332	T,T	C,C	1,1	-inf,-inf	inf,inf	7.65776,0.929139	0.0123141	0.0123151
1	chr19:38692259:T:C	38692259	C,C	T,T	1,1	-inf,-inf	inf,inf	7.98072,0.524857	0.0122069	0.0122078
1	chr19:38711544:G:A	38711544	A,A	G,G	1,1	-inf,-inf	inf,inf	7.74266,0.813481	0.0121697	0.0121706
1	chr19:38698091:C:T	38698091	T,T	C,C	1,1	-inf,-inf	inf,inf	7.8425,0.66138	0.0120781	0.0120791
1	chr19:38714967:G:A	38714967	A,A	G,G	1,1	-inf,-inf	inf,inf	7.75814,0.78679	0.0120283	0.0120292
1	chr19:38707314:T:C	38707314	C,C	T,T	1,1	-inf,-inf	inf,inf	7.72345,0.819545	0.0117895	0.0117904
1	chr19:38739311:A:G	38739311	G,G	A,A	1,1	-inf,-inf	inf,inf	7.69707,0.834694	0.0114021	0.011403
1	chr19:38712949:CTGGCCCCTCTCTGAGGGGGTAG:C	38712949	C,C	CTGGCCCCTCTCTGAGGGGGTAG,CTGGCCCCTCTCTGAGGGGGTAG	1,1	-inf,-inf	inf,inf	7.72959,0.781566	0.0112359	0.0112368
1	chr19:38697596:G:T	38697596	T,T	G,G	1,1	-inf,-inf	inf,inf	7.80377,0.681966	0.0111946	0.0111955
2	chr19:39174602:C:T	39174602	T,T	C,C	1,1	-inf,-inf	inf,inf	6.53571,1.4672	0.341408	0.341408
2	chr19:39174617:C:G	39174617	G,G	C,C	1,1	-inf,-inf	inf,inf	3.88842,3.13382	0.0679726	0.0679728
2	chr19:39176815:A:G	39176815	G,G	A,A	1,1	-inf,-inf	inf,inf	3.45351,3.32567	0.0661149	0.0661153
2	chr19:39175825:G:A	39175825	A,A	G,G	1,1	-inf,-inf	inf,inf	6.19463,0.538296	0.0357609	0.0357609
2	chr19:39160020:C:T	39160020	T,T	C,C	1,1	-inf,-inf	inf,inf	6.24986,0.424711	0.0340321	0.0340321
2	chr19:39176829:T:G	39176829	G,G	T,T	1,1	-inf,-inf	inf,inf	4.42369,2.12744	0.0250146	0.0250146
2	chr19:39128280:T:C	39128280	C,C	T,T	1,1	-inf,-inf	inf,inf	3.59593,2.65341	0.024322	0.0243225
2	chr19:38055478:A:G	38055478	NA,G	NA,A	NA,1	NA,-inf	NA,inf	NA,4.24927	0.0129907	0.0130001
2	chr19:39181792:G:A	39181792	A,A	G,G	1,1	-inf,-inf	inf,inf	4.35661,1.73563	0.0118228	0.0118229
2	chr19:39175472:A:G	39175472	G,G	A,A	1,1	-inf,-inf	inf,inf	2.85947,2.96619	0.0110821	0.0110823
2	chr19:39131716:G:A	39131716	A,A	G,G	1,1	-inf,-inf	inf,inf	5.82128,0.118845	0.0101877	0.0101878
2	chr19:39181287:G:A	39181287	A,A	G,G	1,1	-inf,-inf	inf,inf	4.36837,1.57812	0.00895581	0.00895586
2	chr19:39182542:T:G	39182542	G,G	T,T	1,1	-inf,-inf	inf,inf	4.32236,1.58755	0.00835981	0.00835986
2	chr19:38127003:A:G	38127003	NA,G	NA,A	NA,1	NA,-inf	NA,inf	NA,3.94807	0.00695515	0.00695771
2	chr19:38119146:T:C	38119146	NA,C	NA,T	NA,1	NA,-inf	NA,inf	NA,3.87859	0.00602753	0.0060298
2	chr19:38130062:G:A	38130062	NA,A	NA,G	NA,1	NA,-inf	NA,inf	NA,3.87617	0.00598863	0.00599089
2	chr19:38127134:A:G	38127134	NA,G	NA,A	NA,1	NA,-inf	NA,inf	NA,3.86346	0.00583368	0.00583589
2	chr19:38127268:T:C	38127268	NA,C	NA,T	NA,1	NA,-inf	NA,inf	NA,3.83568	0.00550572	0.00550783
2	chr19:38128149:T:A	38128149	NA,A	NA,T	NA,1	NA,-inf	NA,inf	NA,3.81972	0.00537798	0.00538003
2	chr19:38125746:C:T	38125746	NA,T	NA,C	NA,1	NA,-inf	NA,inf	NA,3.8233	0.00536632	0.00536838
2	chr19:38122189:C:CCAA	38122189	NA,CCAA	NA,C	NA,1	NA,-inf	NA,inf	NA,3.822	0.00535204	0.0053541
2	chr19:38126463:G:A	38126463	NA,A	NA,G	NA,1	NA,-inf	NA,inf	NA,3.82099	0.00533958	0.00534164
2	chr19:38127114:T:C	38127114	NA,C	NA,T	NA,1	NA,-inf	NA,inf	NA,3.81985	0.00532719	0.00532924
2	chr19:38129130:G:A	38129130	NA,A	NA,G	NA,1	NA,-inf	NA,inf	NA,3.80637	0.00517835	0.00518035
2	chr19:38715648:C:T	38715648	T,T	C,C	1,1	inf,inf	inf,inf	0.69699,5.05197	0.00510265	0.005122
2	chr19:38128508:T:G	38128508	NA,G	NA,T	NA,1	NA,-inf	NA,inf	NA,3.7996	0.00509692	0.0050989
2	chr19:38756662:T:C	38756662	C,C	T,T	1,1	inf,inf	inf,inf	0.65372,5.09984	0.00509101	0.00511866
2	chr19:38127470:G:T	38127470	NA,T	NA,G	NA,1	NA,-inf	NA,inf	NA,3.79865	0.00508742	0.0050894
2	chr19:38129058:G:A	38129058	NA,A	NA,G	NA,1	NA,-inf	NA,inf	NA,3.79648	0.00507226	0.00507423
2	chr19:38998269:C:T	38998269	NA,T	NA,C	NA,1	NA,-inf	NA,inf	NA,3.77218	0.00503582	0.00504153
2	chr19:38057849:A:G	38057849	NA,G	NA,A	NA,1	NA,-inf	NA,inf	NA,3.76482	0.00478149	0.00478445
2	chr19:38714206:G:A	38714206	A,A	G,G	1,1	inf,inf	inf,inf	0.754734,4.99783	0.00461824	0.00463717
2	chr19:39002975:C:A	39002975	NA,A	NA,C	NA,1	NA,-inf	NA,inf	NA,3.72091	0.00450337	0.00450853
2	chr19:38129496:G:A	38129496	NA,A	NA,G	NA,1	NA,-inf	NA,inf	NA,3.73388	0.00445232	0.00445409
2	chr19:38105037:A:C	38105037	NA,C	NA,A	NA,1	NA,-inf	NA,inf	NA,3.72887	0.00439335	0.00439517
2	chr19:38150371:T:C	38150371	NA,C	NA,T	NA,1	NA,-inf	NA,inf	NA,3.7081	0.00438582	0.00438793
2	chr19:38122396:C:G	38122396	NA,G	NA,C	NA,1	NA,-inf	NA,inf	NA,3.72582	0.00438221	0.00438395
2	chr19:38724693:C:T	38724693	T,T	C,C	1,1	inf,inf	inf,inf	0.73066,4.92174	0.00393824	0.00395398
2	chr19:38107994:A:C	38107994	NA,C	NA,A	NA,1	NA,-inf	NA,inf	NA,3.63053	0.00364996	0.00365148
2	chr19:38106372:G:T	38106372	NA,T	NA,G	NA,1	NA,-inf	NA,inf	NA,3.61512	0.00351487	0.00351634
2	chr19:38107314:G:A	38107314	NA,A	NA,G	NA,1	NA,-inf	NA,inf	NA,3.60213	0.00342114	0.00342259
2	chr19:38697472:G:A	38697472	A,A	G,G	1,1	inf,inf	inf,inf	0.6942,4.81755	0.00338695	0.003399
```
