## Supplementary material for "Characterization of shared and ancestry-specific signals driving complex traits using multi-ancestry fine-mapping": susiex_nc2.cs80.snp

```
BP	SNP	PIP(CS1)	LogBF(CS1,Pop1)	LogBF(CS1,Pop2)	PIP(CS2)	LogBF(CS2,Pop1)	LogBF(CS2,Pop2)
37735595	chr19:37735595:C:A	1.29182e-08	-1.72243	-4.99793e-10	4.12635e-06	-1.70468	-4.99793e-10
37736130	chr19:37736130:T:C	4.09869e-08	-1.68941e-10	-0.567814	1.28726e-05	-1.68941e-10	-0.566978
37737169	chr19:37737169:ATGCTGTTGCCCAGGCTGGAGTGCAGAGGCACGATCTCAGCTCAC:A	2.50276e-08	-1.68941e-10	-1.06108	7.32434e-06	-1.68941e-10	-1.13088
37737310	chr19:37737310:G:A	5.43374e-08	-1.72717	1.44132	2.5081e-05	-1.75184	1.85187
37737994	chr19:37737994:C:T	1.58944e-08	-1.68941e-10	-1.5151	4.981e-06	-1.68941e-10	-1.51645
37738001	chr19:37738001:T:C	2.28142e-08	-1.68941e-10	-1.15368	7.4523e-06	-1.68941e-10	-1.11356
37738002	chr19:37738002:G:A	2.27688e-08	-1.68941e-10	-1.15567	7.43627e-06	-1.68941e-10	-1.11571
37738019	chr19:37738019:T:C	1.58958e-08	-1.51501	-4.99793e-10	5.17182e-06	-1.47885	-4.99793e-10
37738232	chr19:37738232:A:T	1.64324e-08	-1.68941e-10	-1.48181	5.15504e-06	-1.68941e-10	-1.4821
37738289	chr19:37738289:T:G	4.50708e-08	-1.68941e-10	-0.472832	1.41435e-05	-1.68941e-10	-0.472823
37738471	chr19:37738471:G:A	2.75414e-08	-1.68941e-10	-0.965377	8.57786e-06	-1.68941e-10	-0.972894
37738477	chr19:37738477:G:A	3.57996e-09	-1.73149	-1.27422	1.27217e-06	-1.76716	-1.11419
37738923	chr19:37738923:T:C	3.6856e-09	-1.46035	-1.51629	1.11633e-06	-1.52988	-1.48215
37739025	chr19:37739025:G:A	1.80176e-08	-1.38971	-4.99793e-10	5.15913e-06	-1.48131	-4.99793e-10
37739281	chr19:37739281:T:C	2.21608e-08	-1.18274	-4.99793e-10	4.32728e-06	-1.65714	-4.99793e-10
37739381	chr19:37739381:T:C	1.58745e-08	-1.68941e-10	-1.51635	4.96035e-06	-1.68941e-10	-1.5206
37741041	chr19:37741041:C:T	3.17369e-08	-1.68941e-10	-0.823587	9.76095e-06	-1.68941e-10	-0.843689
37741243	chr19:37741243:TTATC:T	1.58028e-08	-1.68941e-10	-1.52088	4.97808e-06	-1.68941e-10	-1.51703
37742457	chr19:37742457:T:C	2.09499e-08	-1.68941e-10	-1.23893	6.81515e-06	-1.68941e-10	-1.20293
37742567	chr19:37742567:G:A	1.91568e-08	-1.68941e-10	-1.32841	5.73434e-06	-1.68941e-10	-1.37561
37742615	chr19:37742615:G:A	1.58045e-08	-1.68941e-10	-1.52077	5.00037e-06	-1.68941e-10	-1.51257
37742688	chr19:37742688:A:G	1.43998e-08	-1.61385	-4.99793e-10	4.92454e-06	-1.52785	-4.99793e-10
37743050	chr19:37743050:G:A	1.6332e-08	-1.68941e-10	-1.48794	5.1593e-06	-1.68941e-10	-1.48128
37743213	chr19:37743213:G:A	3.55623e-09	-1.74198	-1.27039	1.10535e-06	-1.76107	-1.26084
37743466	chr19:37743466:G:A	1.43298e-08	-1.61872	-4.99793e-10	4.89631e-06	-1.5336	-4.99793e-10
37744394	chr19:37744394:G:A	3.4807e-09	-1.70499	-1.32884	1.11396e-06	-1.71459	-1.29957
37744949	chr19:37744949:A:T	4.05666e-09	-1.76608	-1.11463	1.18319e-06	-1.76764	-1.18622
37745643	chr19:37745643:G:A	1.36146e-08	-1.66993	-4.99793e-10	4.34599e-06	-1.65283	-4.99793e-10
37746462	chr19:37746462:G:C	1.58568e-08	-1.68941e-10	-1.51747	5.04401e-06	-1.68941e-10	-1.50388
37746519	chr19:37746519:A:C	1.60134e-08	-1.68941e-10	-1.50764	4.9827e-06	-1.68941e-10	-1.51611
37748040	chr19:37748040:A:G	1.67062e-08	-1.68941e-10	-1.46529	5.42773e-06	-1.68941e-10	-1.43056
37748073	chr19:37748073:G:A	1.58211e-08	-1.68941e-10	-1.51972	5.00738e-06	-1.68941e-10	-1.51117
37748451	chr19:37748451:A:T	3.26896e-08	-1.68941e-10	-0.79401	1.07588e-05	-1.68941e-10	-0.746355
37748821	chr19:37748821:G:A	1.73988e-08	-1.68941e-10	-1.42466	5.39645e-06	-1.68941e-10	-1.43634
37748858	chr19:37748858:C:G	1.59401e-08	-1.68941e-10	-1.51223	5.02915e-06	-1.68941e-10	-1.50683
37749302	chr19:37749302:C:T	2.73876e-09	-1.7523	-1.52126	8.5896e-07	-1.75561	-1.5185
37749818	chr19:37749818:G:A	3.60259e-07	1.60576	-4.99793e-10	4.98847e-05	0.787636	-4.99793e-10
37750375	chr19:37750375:C:T	1.7141e-08	-1.68941e-10	-1.43959	5.32282e-06	-1.68941e-10	-1.45008
37750887	chr19:37750887:C:T	4.31175e-08	-1.68941e-10	-0.517136	1.35807e-05	-1.68941e-10	-0.513428
37751105	chr19:37751105:A:G	1.71861e-08	-1.68941e-10	-1.43696	5.54312e-06	-1.68941e-10	-1.40952
37751138	chr19:37751138:A:G	1.24421e-08	-1.75998	-4.99793e-10	3.91977e-06	-1.75604	-4.99793e-10
37751600	chr19:37751600:A:G	1.24945e-08	-1.75578	-4.99793e-10	3.90775e-06	-1.75912	-4.99793e-10
37751630	chr19:37751630:CATAT:C	1.80375e-08	-1.68941e-10	-1.38862	5.57674e-06	-1.68941e-10	-1.40347
37751633	chr19:37751633:A:G	1.25075e-08	-1.75474	-4.99793e-10	3.91123e-06	-1.75823	-4.99793e-10
37751735	chr19:37751735:A:G	2.78587e-08	-1.68941e-10	-0.95392	8.96885e-06	-1.68941e-10	-0.928322
37752041	chr19:37752041:T:C	1.81216e-08	-1.68941e-10	-1.38396	5.67882e-06	-1.68941e-10	-1.38533
37752353	chr19:37752353:C:T	2.1754e-08	-1.68941e-10	-1.20127	6.58672e-06	-1.68941e-10	-1.23702
37752793	chr19:37752793:C:A	4.639e-08	-1.68941e-10	-0.443982	1.46045e-05	-1.68941e-10	-0.440749
37753124	chr19:37753124:G:A	1.58517e-08	-1.51779	-4.99793e-10	5.0996e-06	-1.49292	-4.99793e-10
37753912	chr19:37753912:A:C	1.23963e-08	-1.76367	-4.99793e-10	3.90567e-06	-1.75965	-4.99793e-10
37754537	chr19:37754537:AT:A	1.60366e-08	-1.68941e-10	-1.50619	4.96821e-06	-1.68941e-10	-1.51902
37755942	chr19:37755942:T:C	3.08425e-08	-1.68941e-10	-0.852174	9.91506e-06	-1.68941e-10	-0.828024
37755979	chr19:37755979:C:T	1.61012e-08	-1.68941e-10	-1.50217	5.07307e-06	-1.68941e-10	-1.49813
37756519	chr19:37756519:T:C	1.60601e-08	-1.68941e-10	-1.50473	5.12617e-06	-1.68941e-10	-1.48772
37756807	chr19:37756807:T:C	4.1436e-08	-1.68941e-10	-0.556915	1.30122e-05	-1.68941e-10	-0.556191
37757894	chr19:37757894:G:A	2.75062e-09	-1.7512	-1.51804	8.67116e-07	-1.7546	-1.51006
37758138	chr19:37758138:A:G	1.42539e-08	-1.62403	-4.99793e-10	4.51048e-06	-1.61567	-4.99793e-10
37758338	chr19:37758338:C:T	1.80683e-08	-1.68941e-10	-1.38691	5.74267e-06	-1.68941e-10	-1.37416
37758366	chr19:37758366:A:AG	1.38544e-08	-1.65246	-4.99793e-10	4.69899e-06	-1.57473	-4.99793e-10
37758378	chr19:37758378:A:G	2.76342e-09	-1.74427	-1.52033	8.68325e-07	-1.74841	-1.51486
37758444	chr19:37758444:T:C	1.46521e-08	-1.59648	-4.99793e-10	4.42411e-06	-1.63501	-4.99793e-10
37758513	chr19:37758513:T:C	3.49163e-08	-1.68941e-10	-0.728113	1.28408e-05	-1.68941e-10	-0.56945
37759565	chr19:37759565:A:C	2.12519e-08	-1.68941e-10	-1.22462	6.44295e-06	-1.68941e-10	-1.25909
37759683	chr19:37759683:G:A	2.71672e-08	-1.68941e-10	-0.979056	1.02445e-05	-1.68941e-10	-0.795337
37759715	chr19:37759715:G:A	3.15528e-08	-1.68941e-10	-0.829404	1.03775e-05	-1.68941e-10	-0.782436
37759836	chr19:37759836:G:A	3.02405e-09	-1.75361	-1.42086	9.21748e-07	-1.75751	-1.44605
37760184	chr19:37760184:C:G	5.18335e-09	-1.68984	-0.945778	1.67206e-06	-1.7489	-0.859126
37760289	chr19:37760289:A:C	1.5176e-08	-1.56135	-4.99793e-10	4.6178e-06	-1.59216	-4.99793e-10
37760295	chr19:37760295:TCCTAGATTAACAACTTGTAGTACCAGAAAATAAGAAATGCTCA:T	1.54236e-08	-1.54517	-4.99793e-10	4.68719e-06	-1.57725	-4.99793e-10
37760466	chr19:37760466:T:C	1.14109e-07	0.45609	-4.99793e-10	3.59409e-05	0.459798	-4.99793e-10
37760815	chr19:37760815:C:T	1.33364e-08	-1.69057	-4.99793e-10	4.21125e-06	-1.68432	-4.99793e-10
37762136	chr19:37762136:T:C	2.27674e-08	-1.68941e-10	-1.15574	6.8628e-06	-1.68941e-10	-1.19596
37762179	chr19:37762179:A:G	2.81275e-09	-1.74237	-1.50453	8.89727e-07	-1.74764	-1.49128
37762851	chr19:37762851:A:G	2.83115e-09	-1.73995	-1.50043	8.96526e-07	-1.74553	-1.48578
37763150	chr19:37763150:C:G	7.89288e-09	-1.76822	-0.446886	3.03779e-06	-1.7625	-0.248451
37763924	chr19:37763924:A:G	2.9523e-09	-1.69431	-1.50417	8.81705e-07	-1.72678	-1.5212
37763958	chr19:37763958:G:A	1.06584e-08	-1.76742	-0.147295	4.24784e-06	-1.75747	0.0818027
37764103	chr19:37764103:C:T	1.33513e-08	-1.68945	-4.99793e-10	4.46982e-06	-1.62473	-4.99793e-10
37764330	chr19:37764330:T:G	1.48984e-08	-1.57981	-4.99793e-10	5.15846e-06	-1.48144	-4.99793e-10
37764384	chr19:37764384:G:A	2.38152e-08	-1.68941e-10	-1.11074	7.16723e-06	-1.68941e-10	-1.15256
37764861	chr19:37764861:C:T	3.35027e-09	-1.74089	-1.33114	1.09938e-06	-1.74481	-1.28253
37765477	chr19:37765477:G:A	5.61029e-09	-1.72841	-0.82805	2.03159e-06	-1.76616	-0.647099
37766038	chr19:37766038:C:A	2.08819e-08	-1.68941e-10	-1.24218	6.23187e-06	-1.68941e-10	-1.2924
37766056	chr19:37766056:G:T	5.85251e-09	-1.73257	-0.78162	2.14052e-06	-1.76699	-0.594043
37766241	chr19:37766241:T:C	1.62593e-08	-1.68941e-10	-1.4924	5.08957e-06	-1.68941e-10	-1.49489
37766265	chr19:37766265:CAGA:C	9.79558e-09	-1.63701	-0.362127	3.16687e-06	-1.7164	-0.252941
37766304	chr19:37766304:C:T	2.63958e-08	-1.68941e-10	-1.00786	8.10242e-06	-1.68941e-10	-1.02992
37766673	chr19:37766673:C:T	8.4143e-09	-1.6449	-0.506229	2.70405e-06	-1.72127	-0.406058
37767484	chr19:37767484:C:T	3.14861e-08	-0.83152	-4.99793e-10	8.89279e-06	-0.936838	-4.99793e-10
37767718	chr19:37767718:G:A	2.50242e-08	-1.68941e-10	-1.06122	9.31084e-06	-1.68941e-10	-0.8909
37768442	chr19:37768442:T:C	5.85746e-09	-1.7624	-0.750948	2.19028e-06	-1.7682	-0.569844
37768446	chr19:37768446:G:C	3.16269e-08	-1.68941e-10	-0.827058	1.03955e-05	-1.68941e-10	-0.780701
37769026	chr19:37769026:G:A	5.58948e-09	-1.73294	-0.827241	1.86711e-06	-1.76596	-0.731731
37769232	chr19:37769232:T:C	1.30393e-08	-1.7131	-4.99793e-10	4.32881e-06	-1.65679	-4.99793e-10
37769358	chr19:37769358:T:C	1.65335e-08	-1.68941e-10	-1.47568	5.17358e-06	-1.68941e-10	-1.47851
37769728	chr19:37769728:A:G	1.68707e-08	-1.68941e-10	-1.45549	5.30499e-06	-1.68941e-10	-1.45343
37769801	chr19:37769801:G:T	1.80882e-08	-1.68941e-10	-1.3858	5.59615e-06	-1.68941e-10	-1.4
37770270	chr19:37770270:G:A	5.41864e-09	-1.75186	-0.839358	2.00367e-06	-1.76763	-0.659465
37770281	chr19:37770281:TAGG:T	2.55295e-08	-1.68941e-10	-1.04123	7.84096e-06	-1.68941e-10	-1.06272
37771142	chr19:37771142:C:A	2.44846e-08	-1.68941e-10	-1.08302	7.52749e-06	-1.68941e-10	-1.10352
37772176	chr19:37772176:C:T	3.12583e-09	-1.69531	-1.44605	9.12738e-07	-1.71601	-1.49738
37772790	chr19:37772790:T:C	2.82994e-09	-1.73408	-1.50673	8.57553e-07	-1.75448	-1.52127
37772791	chr19:37772791:G:A	1.31293e-08	-1.70622	-4.99793e-10	4.36528e-06	-1.6484	-4.99793e-10
37773075	chr19:37773075:G:A	1.41686e-08	-1.63004	-4.99793e-10	4.3502e-06	-1.65186	-4.99793e-10
37773405	chr19:37773405:T:C	1.30858e-08	-1.70954	-4.99793e-10	4.34522e-06	-1.653	-4.99793e-10
37773458	chr19:37773458:C:T	2.36664e-08	-1.68941e-10	-1.11701	7.13206e-06	-1.68941e-10	-1.15748
37774043	chr19:37774043:C:T	3.25324e-09	-1.76618	-1.33524	1.06926e-06	-1.76719	-1.28793
37774078	chr19:37774078:C:G	3.00625e-08	-1.68941e-10	-0.877786	9.66007e-06	-1.68941e-10	-0.854078
37774251	chr19:37774251:T:C	2.74883e-09	-1.76408	-1.50581	8.64404e-07	-1.76819	-1.4996
37775187	chr19:37775187:A:T	9.2033e-09	-1.76645	-0.295055	3.61024e-06	-1.76022	-0.0780811
37775462	chr19:37775462:T:C	1.02311e-08	-1.76583	-0.189799	4.04331e-06	-1.76141	0.0363981
37775789	chr19:37775789:C:T	2.62539e-08	-1.01325	-4.99793e-10	6.4562e-06	-1.25704	-4.99793e-10
37776134	chr19:37776134:T:C	1.09332e-07	0.413325	-4.99793e-10	3.82278e-05	0.521485	-4.99793e-10
37776353	chr19:37776353:C:T	5.70098e-09	-1.72451	-0.815919	2.05838e-06	-1.76534	-0.634816
37776433	chr19:37776433:G:A	4.39519e-08	-1.68941e-10	-0.49797	1.38556e-05	-1.68941e-10	-0.493388
37776704	chr19:37776704:A:G	3.33815e-08	-1.68941e-10	-0.773063	1.18115e-05	-1.68941e-10	-0.653008
37776842	chr19:37776842:C:A	1.37483e-08	-1.66015	-4.99793e-10	4.43062e-06	-1.63354	-4.99793e-10
37777291	chr19:37777291:G:A	3.93693e-08	-1.68941e-10	-0.608079	1.23802e-05	-1.68941e-10	-0.605982
37777380	chr19:37777380:A:C	2.76638e-09	-1.75771	-1.50582	8.76353e-07	-1.76099	-1.49308
37778493	chr19:37778493:C:G	6.09925e-09	-1.73308	-0.739819	2.23131e-06	-1.76706	-0.55243
37778619	chr19:37778619:C:A	3.22956e-09	-1.65937	-1.44935	9.39384e-07	-1.6854	-1.49921
37778790	chr19:37778790:C:A	2.7147e-09	-1.76204	-1.52035	8.54839e-07	-1.76404	-1.51488
37780089	chr19:37780089:T:C	2.52243e-08	-1.68941e-10	-1.05326	7.75363e-06	-1.68941e-10	-1.07392
37780751	chr19:37780751:G:T	2.19336e-08	-1.68941e-10	-1.19305	6.63796e-06	-1.68941e-10	-1.22927
37780935	chr19:37780935:CT:C	3.10018e-09	-1.6864	-1.46321	9.09162e-07	-1.71094	-1.50637
37780978	chr19:37780978:A:G	1.82045e-08	-1.68941e-10	-1.3794	5.7536e-06	-1.68941e-10	-1.37225
37781065	chr19:37781065:G:A	1.58888e-08	-1.68941e-10	-1.51545	5.05135e-06	-1.68941e-10	-1.50242
37781374	chr19:37781374:T:C	3.1027e-09	-1.69035	-1.45844	9.08437e-07	-1.71412	-1.50399
37781496	chr19:37781496:T:C	3.06506e-09	-1.69817	-1.46282	9.00429e-07	-1.72071	-1.50626
37781503	chr19:37781503:A:G	3.07118e-09	-1.69819	-1.46082	9.0142e-07	-1.72066	-1.5052
37781722	chr19:37781722:A:G	3.34169e-08	-1.68941e-10	-0.772004	1.00575e-05	-1.68941e-10	-0.813763
37781754	chr19:37781754:C:T	3.21858e-09	-1.66808	-1.44404	9.33153e-07	-1.69524	-1.49602
37781755	chr19:37781755:G:A	1.31688e-08	-1.70322	-4.99793e-10	4.39075e-06	-1.64258	-4.99793e-10
37782972	chr19:37782972:G:A	2.75744e-09	-1.74627	-1.5205	8.65086e-07	-1.75101	-1.516
37783041	chr19:37783041:G:A	1.70439e-08	-1.68941e-10	-1.44527	5.42728e-06	-1.68941e-10	-1.43064
37783733	chr19:37783733:G:A	2.90763e-08	-0.911143	-4.99793e-10	7.9669e-06	-1.04678	-4.99793e-10
37783783	chr19:37783783:C:CT	2.59791e-08	-1.68941e-10	-1.02377	8.51288e-06	-1.68941e-10	-0.980499
37784218	chr19:37784218:T:C	1.15396e-08	-1.7638	-0.071483	4.56576e-06	-1.76409	0.160601
37784790	chr19:37784790:G:A	2.72143e-09	-1.76619	-1.51372	8.6204e-07	-1.76744	-1.50309
37784833	chr19:37784833:G:A	2.90648e-09	-1.76696	-1.44717	9.35984e-07	-1.76665	-1.42159
37785051	chr19:37785051:C:T	6.36747e-09	-1.71555	-0.714317	2.12819e-06	-1.76052	-0.606285
37785342	chr19:37785342:T:C	7.63557e-09	-1.47904	-0.769213	2.70876e-06	-1.485	-0.640591
37785829	chr19:37785829:A:G	1.70565e-08	-1.68941e-10	-1.44454	5.33121e-06	-1.68941e-10	-1.4485
37785990	chr19:37785990:A:G	1.7042e-08	-1.68941e-10	-1.44538	5.32685e-06	-1.68941e-10	-1.44932
37786242	chr19:37786242:G:A	2.30684e-08	-1.68941e-10	-1.1426	8.47951e-06	-1.68941e-10	-0.984427
37786263	chr19:37786263:T:C	4.77683e-08	-1.68941e-10	-0.414703	1.50551e-05	-1.68941e-10	-0.410364
37786471	chr19:37786471:C:CTT	2.74881e-09	-1.76173	-1.50817	8.67454e-07	-1.76823	-1.49604
37786890	chr19:37786890:C:T	3.45797e-09	-1.61048	-1.4299	1.05058e-06	-1.63524	-1.4375
37786944	chr19:37786944:TTAA:T	9.0705e-09	-1.7663	-0.309734	3.54276e-06	-1.76064	-0.0965271
37787021	chr19:37787021:A:T	1.84336e-08	-1.68941e-10	-1.36689	5.92166e-06	-1.68941e-10	-1.34346
37787169	chr19:37787169:C:T	1.75426e-08	-1.68941e-10	-1.41643	5.7022e-06	-1.68941e-10	-1.38123
37787170	chr19:37787170:A:G	1.70417e-08	-1.68941e-10	-1.4454	5.5127e-06	-1.68941e-10	-1.41502
37787174	chr19:37787174:A:T	1.80428e-08	-1.68941e-10	-1.38832	5.89505e-06	-1.68941e-10	-1.34797
37787190	chr19:37787190:C:T	1.74816e-08	-1.68941e-10	-1.41991	5.68257e-06	-1.68941e-10	-1.38467
37787192	chr19:37787192:A:T	1.67839e-08	-1.68941e-10	-1.46065	5.41438e-06	-1.68941e-10	-1.43302
37787193	chr19:37787193:A:G	1.67115e-08	-1.68941e-10	-1.46497	5.3866e-06	-1.68941e-10	-1.43816
37787850	chr19:37787850:A:T	1.60658e-08	-1.68941e-10	-1.50437	5.12752e-06	-1.68941e-10	-1.48746
37788037	chr19:37788037:A:G	3.52717e-09	-1.52395	-1.49662	1.07088e-06	-1.55218	-1.50142
37788325	chr19:37788325:G:A	2.69882e-09	-1.76777	-1.52049	8.50391e-07	-1.76824	-1.5159
37789278	chr19:37789278:T:C	2.83768e-09	-1.75116	-1.48692	8.80564e-07	-1.74709	-1.50218
37789876	chr19:37789876:G:A	1.70066e-08	-1.68941e-10	-1.44746	5.32553e-06	-1.68941e-10	-1.44957
37790526	chr19:37790526:C:T	1.70661e-08	-1.68941e-10	-1.44397	5.34375e-06	-1.68941e-10	-1.44615
37790658	chr19:37790658:A:G	3.49118e-08	-1.68941e-10	-0.728241	1.37522e-05	-1.68941e-10	-0.500883
37790723	chr19:37790723:G:C	2.7821e-09	-1.76826	-1.4896	8.84899e-07	-1.76317	-1.48119
37791152	chr19:37791152:A:G	1.63725e-08	-1.68941e-10	-1.48546	5.25838e-06	-1.68941e-10	-1.46226
37791267	chr19:37791267:G:A	1.69285e-08	-1.68941e-10	-1.45207	5.30176e-06	-1.68941e-10	-1.45404
37791379	chr19:37791379:ATAAGTAGGATTCTGGC:A	2.74605e-08	-1.68941e-10	-0.968317	8.18414e-06	-1.68941e-10	-1.01988
37791900	chr19:37791900:G:C	7.60896e-09	-1.48736	-0.764381	2.4556e-06	-1.62011	-0.603595
37791952	chr19:37791952:T:C	1.38485e-08	-1.69978	0.0468875	4.70424e-06	-1.64071	0.0671013
37792087	chr19:37792087:T:C	3.3152e-09	-1.6976	-1.38495	1.04721e-06	-1.71434	-1.36161
37792248	chr19:37792248:T:C	1.75656e-08	-1.68941e-10	-1.41512	5.73792e-06	-1.68941e-10	-1.37498
37792825	chr19:37792825:TTGA:T	1.31674e-08	-1.70332	-4.99793e-10	4.38217e-06	-1.64454	-4.99793e-10
37793010	chr19:37793010:T:C	2.60314e-08	-1.68941e-10	-1.02176	8.53076e-06	-1.68941e-10	-0.9784
37793150	chr19:37793150:G:A	3.12619e-09	-1.69999	-1.44126	9.6813e-07	-1.70991	-1.44456
37793313	chr19:37793313:A:G	3.02488e-09	-1.6838	-1.49039	9.00756e-07	-1.70853	-1.51807
37793344	chr19:37793344:G:A	2.69575e-09	-1.76815	-1.52124	8.4713e-07	-1.76823	-1.51974
37793649	chr19:37793649:A:G	2.81171e-09	-1.76809	-1.47918	8.97707e-07	-1.76057	-1.46942
37793783	chr19:37793783:TTAAAAC:T	3.0246e-09	-1.68859	-1.4857	9.2872e-07	-1.70461	-1.49142
37793971	chr19:37793971:C:T	1.19093e-07	-1.68941e-10	0.498841	3.94357e-05	-1.68941e-10	0.552592
37794226	chr19:37794226:G:A	6.62274e-09	-1.70438	-0.686182	2.19033e-06	-1.7561	-0.581926
37794471	chr19:37794471:A:G	6.75537e-09	-1.69988	-0.670844	2.23107e-06	-1.75405	-0.565543
37795028	chr19:37795028:T:TACATGAC	4.89074e-08	-1.68941e-10	-0.391136	1.54182e-05	-1.68941e-10	-0.386531
37795504	chr19:37795504:A:G	4.97634e-08	-1.68941e-10	-0.373785	1.56871e-05	-1.68941e-10	-0.369237
37795576	chr19:37795576:T:C	1.68477e-08	-1.45685	-4.99793e-10	5.34149e-06	-1.44657	-4.99793e-10
37795632	chr19:37795632:G:A	2.95644e-09	-1.70823	-1.48885	8.83095e-07	-1.72883	-1.51757
37796098	chr19:37796098:A:C	1.3169e-08	-1.7032	-4.99793e-10	4.38305e-06	-1.64433	-4.99793e-10
37796852	chr19:37796852:C:T	2.75787e-08	-0.964022	-4.99793e-10	8.28922e-06	-1.00712	-4.99793e-10
37796925	chr19:37796925:A:G	9.82741e-09	-0.990241	-1.00565	2.30779e-06	-1.1717	-1.11409
37797008	chr19:37797008:A:G	2.39922e-08	-1.68941e-10	-1.10334	7.5587e-06	-1.68941e-10	-1.09938
37797025	chr19:37797025:T:A	3.46338e-09	-1.69671	-1.34211	1.08356e-06	-1.70104	-1.34078
37797079	chr19:37797079:C:T	3.02583e-08	-1.68941e-10	-0.871296	8.91636e-06	-1.68941e-10	-0.934191
37797396	chr19:37797396:G:T	2.22086e-08	-1.68941e-10	-1.18059	6.85544e-06	-1.68941e-10	-1.19704
37797568	chr19:37797568:G:A	3.51838e-08	-1.44189	0.72141	1.54698e-05	-1.59116	1.20797
37798311	chr19:37798311:C:T	7.38625e-09	-0.832724	-1.44872	2.01275e-06	-1.01637	-1.4062
37798530	chr19:37798530:A:G	1.63256e-08	-1.70813	0.2198	5.53173e-06	-1.65261	0.241031
37798642	chr19:37798642:C:T	4.15327e-08	-0.554584	-4.99793e-10	1.3967e-05	-0.485384	-4.99793e-10
37798812	chr19:37798812:C:T	4.26512e-08	-0.528009	-4.99793e-10	1.43579e-05	-0.45778	-4.99793e-10
37798983	chr19:37798983:G:A	1.85649e-08	-1.68941e-10	-1.35979	5.94724e-06	-1.68941e-10	-1.33915
37799145	chr19:37799145:G:A	1.57999e-08	-1.68941e-10	-1.52106	4.9852e-06	-1.68941e-10	-1.51561
37799800	chr19:37799800:C:T	1.2357e-08	-1.52715	-0.239695	3.88834e-06	-1.65212	-0.111978
37800337	chr19:37800337:C:T	6.66474e-09	-1.25647	-1.12776	2.12212e-06	-1.36675	-1.00292
37800381	chr19:37800381:A:T	3.49574e-09	-1.72373	-1.30579	1.10257e-06	-1.72687	-1.29757
37800456	chr19:37800456:G:A	8.67068e-09	-1.6625	-0.458618	2.88007e-06	-1.73806	-0.326208
37800465	chr19:37800465:C:T	1.71687e-08	-1.68941e-10	-1.43798	5.37661e-06	-1.68941e-10	-1.44002
37800542	chr19:37800542:A:G	1.8077e-08	-1.68941e-10	-1.38643	5.7358e-06	-1.68941e-10	-1.37535
37800687	chr19:37800687:A:G	2.88865e-09	-1.76729	-1.45298	9.26615e-07	-1.7216	-1.47669
37800926	chr19:37800926:T:C	1.30733e-08	-1.7105	-4.99793e-10	4.33965e-06	-1.65428	-4.99793e-10
37800954	chr19:37800954:CAAAG:C	1.27073e-08	-1.73889	-4.99793e-10	4.16153e-06	-1.6962	-4.99793e-10
37801222	chr19:37801222:G:A	1.38491e-08	-1.65285	-4.99793e-10	4.70114e-06	-1.57427	-4.99793e-10
37801385	chr19:37801385:T:C	1.59263e-08	-1.5131	-4.99793e-10	5.04305e-06	-1.50407	-4.99793e-10
37801682	chr19:37801682:T:G	1.3369e-08	-1.68813	-4.99793e-10	4.4532e-06	-1.62846	-4.99793e-10
37801729	chr19:37801729:C:T	3.30396e-09	-1.71201	-1.37393	1.0345e-06	-1.71643	-1.37174
37802216	chr19:37802216:C:G	1.34084e-08	-1.68518	-4.99793e-10	4.47821e-06	-1.62285	-4.99793e-10
37802289	chr19:37802289:G:A	2.27704e-08	-1.68941e-10	-1.15561	7.02605e-06	-1.68941e-10	-1.17245
37802847	chr19:37802847:G:T	1.27356e-08	-1.56668	-0.169986	4.08608e-06	-1.67723	-0.0372649
37803323	chr19:37803323:C:A	3.38519e-09	-1.66438	-1.39728	1.02755e-06	-1.68359	-1.41131
37803808	chr19:37803808:C:T	8.07562e-09	-1.46206	-0.730154	2.59773e-06	-1.60116	-0.566278
37804255	chr19:37804255:G:C	2.6151e-08	-1.68941e-10	-1.01718	8.57267e-06	-1.68941e-10	-0.973499
37804653	chr19:37804653:A:G	1.37518e-08	-1.65989	-4.99793e-10	4.61985e-06	-1.59172	-4.99793e-10
37805299	chr19:37805299:T:C	2.70265e-09	-1.76756	-1.51928	8.49763e-07	-1.76395	-1.52092
37805844	chr19:37805844:G:A	3.15461e-08	-1.68941e-10	-0.829617	9.30373e-06	-1.68941e-10	-0.891664
37806344	chr19:37806344:C:T	3.38885e-08	-1.68941e-10	-0.757991	9.54723e-06	-1.68941e-10	-0.865827
37806378	chr19:37806378:A:G	2.82199e-09	-1.75046	-1.49316	8.89201e-07	-1.76041	-1.47911
37806401	chr19:37806401:G:A	6.35657e-09	-1.55662	-0.874954	2.24468e-06	-1.56252	-0.750999
37806500	chr19:37806500:C:A	4.43658e-08	-1.68941e-10	-0.488596	1.46705e-05	-1.68941e-10	-0.436243
37806984	chr19:37806984:A:T	1.99938e-08	-1.68941e-10	-1.28565	6.28607e-06	-1.68941e-10	-1.28374
37807701	chr19:37807701:A:G	1.77571e-08	-1.68941e-10	-1.40428	5.71124e-06	-1.68941e-10	-1.37964
37807909	chr19:37807909:G:C	4.61313e-08	-1.68941e-10	-0.449575	1.4507e-05	-1.68941e-10	-0.447447
37807977	chr19:37807977:A:G	3.14208e-08	-0.833595	-4.99793e-10	5.11547e-06	-1.48981	-4.99793e-10
37808220	chr19:37808220:T:C	2.54754e-08	-1.68941e-10	-1.04335	8.50383e-06	-1.68941e-10	-0.981562
37808649	chr19:37808649:T:C	3.06465e-09	-1.68392	-1.47722	9.04589e-07	-1.70868	-1.51367
37809380	chr19:37809380:A:T	5.65805e-09	-1.45025	-1.09773	1.86332e-06	-1.5332	-0.966526
37809468	chr19:37809468:T:C	1.58364e-08	-1.68941e-10	-1.51876	5.02903e-06	-1.68941e-10	-1.50685
37810039	chr19:37810039:A:G	4.87455e-08	-1.68941e-10	-0.394452	1.53303e-05	-1.68941e-10	-0.392248
37810280	chr19:37810280:GC:G	1.68552e-08	-1.68941e-10	-1.45641	5.28036e-06	-1.68941e-10	-1.45809
37810520	chr19:37810520:T:G	2.79435e-09	-1.75234	-1.50112	8.7949e-07	-1.76163	-1.48887
37811000	chr19:37811000:C:T	1.68147e-08	-1.68941e-10	-1.45881	5.47197e-06	-1.68941e-10	-1.42244
37811385	chr19:37811385:C:T	2.24298e-08	-1.68941e-10	-1.17068	6.9228e-06	-1.68941e-10	-1.18726
37811748	chr19:37811748:G:A	3.78857e-08	-1.68941e-10	-0.646491	1.40372e-05	-1.68941e-10	-0.480367
37811784	chr19:37811784:T:C	2.04623e-08	-1.68941e-10	-1.26248	6.61343e-06	-1.68941e-10	-1.23298
37811943	chr19:37811943:G:A	5.68188e-09	-1.50491	-1.03887	1.89777e-06	-1.57978	-0.901613
37813057	chr19:37813057:C:T	1.69929e-08	-1.68941e-10	-1.44827	5.32061e-06	-1.68941e-10	-1.45049
37813100	chr19:37813100:C:T	1.34432e-08	-1.68259	-4.99793e-10	4.48585e-06	-1.62115	-4.99793e-10
37813148	chr19:37813148:G:A	8.13824e-09	-1.47826	-0.706234	2.63585e-06	-1.61308	-0.539791
37814028	chr19:37814028:A:G	2.7394e-09	-1.75681	-1.51652	8.65985e-07	-1.76397	-1.502
37814034	chr19:37814034:C:T	2.99005e-09	-1.68994	-1.49584	9.44402e-07	-1.69329	-1.48599
37814169	chr19:37814169:C:T	1.23427e-08	-1.768	-4.99793e-10	3.87882e-06	-1.76655	-4.99793e-10
37814172	chr19:37814172:A:T	2.61218e-08	-1.68941e-10	-1.01829	8.56503e-06	-1.68941e-10	-0.974392
37814210	chr19:37814210:G:C	1.88639e-08	-1.68941e-10	-1.34382	6.01275e-06	-1.68941e-10	-1.3282
37814576	chr19:37814576:T:C	7.94529e-09	-1.50638	-0.702103	2.59466e-06	-1.63324	-0.535382
37814635	chr19:37814635:G:A	4.87161e-08	-1.68941e-10	-0.395057	1.53204e-05	-1.68941e-10	-0.392892
37814777	chr19:37814777:G:A	2.08905e-08	-1.68941e-10	-1.24177	6.59828e-06	-1.68941e-10	-1.23527
37814838	chr19:37814838:C:A	1.89597e-08	-1.68941e-10	-1.33875	6.11585e-06	-1.68941e-10	-1.31119
37814973	chr19:37814973:C:T	3.57131e-08	-1.68941e-10	-0.705549	1.29811e-05	-1.68941e-10	-0.558585
37815020	chr19:37815020:C:T	2.9461e-09	-1.70716	-1.49342	9.31429e-07	-1.70984	-1.48327
37815371	chr19:37815371:G:A	8.04174e-09	-1.48292	-0.713496	2.61091e-06	-1.61591	-0.546467
37815981	chr19:37815981:A:G	5.42458e-09	-1.674	-0.916126	1.82573e-06	-1.74577	-0.774331
37816236	chr19:37816236:C:T	1.26609e-08	-1.50214	-0.240402	4.37352e-06	-1.63124	-0.0152703
37816245	chr19:37816245:C:T	5.80984e-09	-1.47239	-1.04912	1.92837e-06	-1.55216	-0.91324
37816357	chr19:37816357:C:A	1.39975e-08	-1.64219	-4.99793e-10	4.72691e-06	-1.56881	-4.99793e-10
37816450	chr19:37816450:A:G	3.89942e-08	-1.68941e-10	-0.617653	1.22838e-05	-1.68941e-10	-0.6138
37816919	chr19:37816919:C:T	2.19835e-08	-1.68941e-10	-1.19077	6.78581e-06	-1.68941e-10	-1.20724
37817264	chr19:37817264:T:C	5.84206e-09	-1.49207	-1.02391	1.95579e-06	-1.56856	-0.882729
37817554	chr19:37817554:A:C	3.79426e-08	-1.68941e-10	-0.64499	1.40604e-05	-1.68941e-10	-0.478713
37817573	chr19:37817573:C:T	1.69285e-08	-1.68941e-10	-1.45207	5.30176e-06	-1.68941e-10	-1.45404
37817826	chr19:37817826:C:T	5.57005e-09	-1.46133	-1.10233	1.83577e-06	-1.54264	-0.971981
37818147	chr19:37818147:G:T	1.69104e-08	-1.68941e-10	-1.45314	5.25825e-06	-1.68941e-10	-1.46228
37819641	chr19:37819641:A:G	1.77728e-08	-1.68941e-10	-1.4034	5.50831e-06	-1.68941e-10	-1.41582
37819903	chr19:37819903:C:T	1.32005e-08	-1.70081	-4.99793e-10	4.37785e-06	-1.64552	-4.99793e-10
37819923	chr19:37819923:C:A	2.25622e-08	-1.68941e-10	-1.16479	7.26998e-06	-1.68941e-10	-1.13832
37820983	chr19:37820983:G:A	2.15366e-08	-1.68941e-10	-1.21131	7.43343e-06	-1.68941e-10	-1.11609
37821203	chr19:37821203:G:C	1.35955e-08	-1.67133	-4.99793e-10	4.55306e-06	-1.60628	-4.99793e-10
37821457	chr19:37821457:T:C	1.37799e-08	-1.65785	-4.99793e-10	4.63269e-06	-1.58894	-4.99793e-10
37821697	chr19:37821697:G:A	9.71125e-09	-1.62566	-0.382125	3.35757e-06	-1.71605	-0.194807
37821799	chr19:37821799:A:C	1.58337e-08	-1.68941e-10	-1.51892	5.02651e-06	-1.68941e-10	-1.50735
37822373	chr19:37822373:T:G	3.14141e-09	-1.76008	-1.37631	9.42912e-07	-1.76587	-1.41499
37822381	chr19:37822381:T:C	3.02126e-09	-1.6988	-1.47659	8.94099e-07	-1.7206	-1.51342
37822462	chr19:37822462:A:G	8.11321e-09	-1.49011	-0.697459	2.6385e-06	-1.62146	-0.530406
37822901	chr19:37822901:A:G	3.43749e-09	-1.76508	-1.28124	1.02158e-06	-1.76804	-1.33268
37822910	chr19:37822910:C:T	2.96494e-09	-1.71021	-1.48399	8.83147e-07	-1.73	-1.51634
37822938	chr19:37822938:A:G	3.43381e-09	-1.75993	-1.28746	1.01814e-06	-1.76577	-1.33833
37823676	chr19:37823676:A:G	3.42769e-09	-1.76448	-1.2847	1.01872e-06	-1.76787	-1.33567
37824127	chr19:37824127:A:G	2.92911e-09	-1.70814	-1.49822	8.88303e-07	-1.72771	-1.51281
37824538	chr19:37824538:T:A	1.71765e-08	-1.68941e-10	-1.43753	5.33525e-06	-1.68941e-10	-1.44774
37824938	chr19:37824938:C:T	1.34432e-08	-1.6826	-4.99793e-10	4.39495e-06	-1.64162	-4.99793e-10
37825485	chr19:37825485:A:G	2.9366e-09	-1.70534	-1.49847	8.89644e-07	-1.72601	-1.513
37825506	chr19:37825506:CCTGTAAT:C	3.2182e-09	-1.76496	-1.34728	9.64753e-07	-1.76802	-1.38994
37825563	chr19:37825563:T:A	2.61051e-08	-1.68941e-10	-1.01893	8.55926e-06	-1.68941e-10	-0.975066
37825714	chr19:37825714:C:G	7.43087e-09	-1.44573	-0.829692	2.35719e-06	-1.589	-0.675609
37826542	chr19:37826542:T:C	3.21713e-08	-1.68941e-10	-0.809992	9.45855e-06	-1.68941e-10	-0.87516
37826687	chr19:37826687:C:A	1.2874e-08	-1.72586	-4.99793e-10	4.20993e-06	-1.68463	-4.99793e-10
37826748	chr19:37826748:T:C	5.53911e-09	-1.70099	-0.868242	1.93054e-06	-1.74975	-0.714527
37827627	chr19:37827627:G:C	1.59821e-08	-1.68941e-10	-1.5096	5.03121e-06	-1.68941e-10	-1.50642
37828044	chr19:37828044:A:C	1.37809e-08	-1.65778	-4.99793e-10	4.63308e-06	-1.58886	-4.99793e-10
37828178	chr19:37828178:G:A	1.59865e-08	-1.68941e-10	-1.50932	5.03282e-06	-1.68941e-10	-1.5061
37828236	chr19:37828236:G:A	2.6236e-08	-1.68941e-10	-1.01393	8.59558e-06	-1.68941e-10	-0.97083
37828564	chr19:37828564:A:C	5.50162e-09	-1.6824	-0.893626	1.86337e-06	-1.74982	-0.749875
37828871	chr19:37828871:C:T	7.63153e-09	-1.13668	-1.1121	2.32317e-06	-1.11934	-1.15981
37828898	chr19:37828898:C:T	3.01335e-08	-0.87543	-4.99793e-10	9.4391e-06	-0.877218	-4.99793e-10
37828915	chr19:37828915:G:A	3.84245e-08	-1.68941e-10	-0.632371	1.20842e-05	-1.68941e-10	-0.630176
37829007	chr19:37829007:G:C	1.78678e-08	-1.68941e-10	-1.39807	5.85232e-06	-1.68941e-10	-1.35524
37829347	chr19:37829347:TTAAG:T	1.7067e-08	-1.68941e-10	-1.44392	5.34402e-06	-1.68941e-10	-1.4461
37829832	chr19:37829832:T:G	1.70809e-08	-1.68941e-10	-1.44311	5.34833e-06	-1.68941e-10	-1.44529
37829899	chr19:37829899:A:G	1.5227e-08	-1.57048	0.0124799	4.9235e-06	-1.68004	0.151982
37830050	chr19:37830050:ACTT:A	2.72289e-08	-1.68941e-10	-0.976788	9.10215e-06	-1.68941e-10	-0.913568
37830174	chr19:37830174:T:C	3.48644e-09	-1.76313	-1.26906	1.03355e-06	-1.76735	-1.32173
37830965	chr19:37830965:C:T	1.92694e-08	-1.68941e-10	-1.32255	6.21431e-06	-1.68941e-10	-1.29522
37830998	chr19:37830998:C:T	1.07419e-08	-1.66577	-0.241143	3.62657e-06	-1.74054	-0.09325
37831169	chr19:37831169:T:C	1.68038e-08	-1.68941e-10	-1.45946	5.26802e-06	-1.68941e-10	-1.46042
37832329	chr19:37832329:T:C	1.52425e-08	-1.54716	-0.00982413	4.89942e-06	-1.665	0.132034
37832544	chr19:37832544:C:T	3.03292e-09	-1.69214	-1.4794	8.98135e-07	-1.71493	-1.51458
37833390	chr19:37833390:C:T	3.01313e-09	-1.70326	-1.47482	9.5438e-07	-1.70639	-1.46238
37834275	chr19:37834275:CA:C	1.68691e-08	-1.68941e-10	-1.45558	5.24692e-06	-1.68941e-10	-1.46444
37834383	chr19:37834383:A:T	6.60541e-08	-0.0905915	-4.99793e-10	2.64942e-05	0.154848	-4.99793e-10
37834496	chr19:37834496:C:A	2.35186e-08	-1.45171	0.328439	9.15972e-06	-1.59701	0.689742
37834956	chr19:37834956:T:C	3.30841e-08	-1.68941e-10	-0.782012	9.71414e-06	-1.68941e-10	-0.848496
37835066	chr19:37835066:C:G	1.45217e-08	-1.60542	-4.99793e-10	4.94573e-06	-1.52355	-4.99793e-10
37835067	chr19:37835067:C:T	1.42144e-08	-1.62681	-4.99793e-10	4.80828e-06	-1.55174	-4.99793e-10
37835080	chr19:37835080:G:A	1.39412e-08	-1.64622	-4.99793e-10	4.69405e-06	-1.57578	-4.99793e-10
37835092	chr19:37835092:A:T	1.45718e-08	-1.60198	-4.99793e-10	4.96119e-06	-1.52043	-4.99793e-10
37835093	chr19:37835093:A:G	1.4262e-08	-1.62346	-4.99793e-10	4.83182e-06	-1.54686	-4.99793e-10
37835524	chr19:37835524:G:A	1.42206e-08	-1.62637	-4.99793e-10	4.8188e-06	-1.54955	-4.99793e-10
37835707	chr19:37835707:A:G	2.01897e-08	-1.27589	-4.99793e-10	6.83087e-06	-1.20063	-4.99793e-10
37835708	chr19:37835708:T:G	1.44182e-08	-1.61257	-4.99793e-10	4.90169e-06	-1.5325	-4.99793e-10
37835901	chr19:37835901:TATAGTCATGCACCACC:T	1.803e-08	-1.68941e-10	-1.38903	5.47696e-06	-1.68941e-10	-1.42153
37836621	chr19:37836621:G:T	2.10044e-08	-1.23633	-4.99793e-10	7.12688e-06	-1.1582	-4.99793e-10
37836661	chr19:37836661:C:T	1.43185e-08	-1.61952	-4.99793e-10	4.85778e-06	-1.5415	-4.99793e-10
37836733	chr19:37836733:CT:C	2.09796e-08	-1.68941e-10	-1.23751	6.49684e-06	-1.68941e-10	-1.25076
37837010	chr19:37837010:C:T	1.80165e-08	-1.53106	0.141281	5.79493e-06	-1.65343	0.288331
37837061	chr19:37837061:A:C	3.81725e-09	-1.63432	-1.30721	1.16994e-06	-1.65426	-1.31087
37837112	chr19:37837112:G:A	3.13176e-08	-1.68941e-10	-0.836885	9.24114e-06	-1.68941e-10	-0.898413
37838832	chr19:37838832:AT:A	3.29866e-09	-1.64838	-1.43916	1.00354e-06	-1.66905	-1.44949
37838943	chr19:37838943:A:C	6.25796e-09	-1.61766	-0.829549	2.22564e-06	-1.62055	-0.701482
37839400	chr19:37839400:G:A	3.03724e-08	-1.68941e-10	-0.867533	1.01809e-05	-1.68941e-10	-0.801562
37840319	chr19:37840319:G:A	9.70244e-08	-1.68941e-10	0.293897	3.37136e-05	-1.68941e-10	0.395822
37840675	chr19:37840675:T:C	2.932e-08	-1.68941e-10	-0.902797	9.80629e-06	-1.68941e-10	-0.839055
37840778	chr19:37840778:A:ACATT	5.3048e-08	-1.68941e-10	-0.309869	1.67124e-05	-1.68941e-10	-0.305926
37840783	chr19:37840783:C:T	1.48387e-08	-1.58383	-4.99793e-10	4.57909e-06	-1.60058	-4.99793e-10
37843556	chr19:37843556:G:A	3.26961e-09	-1.76563	-1.33077	9.78528e-07	-1.76821	-1.37557
37843630	chr19:37843630:T:C	1.72513e-08	-1.68941e-10	-1.43318	5.35598e-06	-1.68941e-10	-1.44387
37843632	chr19:37843632:G:A	1.74413e-08	-1.68941e-10	-1.42222	5.41001e-06	-1.68941e-10	-1.43383
37843721	chr19:37843721:C:T	6.51532e-09	-1.10834	-1.29857	1.63767e-06	-1.3686	-1.26021
37843726	chr19:37843726:C:T	1.41234e-08	-1.63324	-4.99793e-10	4.77744e-06	-1.55817	-4.99793e-10
37844658	chr19:37844658:G:A	1.74755e-08	-1.68941e-10	-1.42026	5.46889e-06	-1.68941e-10	-1.423
37844764	chr19:37844764:G:A	3.8755e-08	-0.623805	-4.99793e-10	1.29868e-05	-0.558142	-4.99793e-10
37844950	chr19:37844950:C:T	3.09917e-09	-1.68108	-1.46885	9.4937e-07	-1.6969	-1.47714
37844951	chr19:37844951:G:A	8.41991e-09	-1.44308	-0.707385	2.71681e-06	-1.59001	-0.532608
37845173	chr19:37845173:C:T	1.72964e-08	-1.76385	0.333279	7.28419e-06	-1.74467	0.6083
37845498	chr19:37845498:A:G	3.05242e-08	-1.68941e-10	-0.862546	9.01786e-06	-1.68941e-10	-0.922872
37845806	chr19:37845806:A:G	1.62374e-08	-1.76279	0.269046	6.81743e-06	-1.7425	0.539903
37845923	chr19:37845923:A:G	3.21578e-09	-1.64633	-1.46666	9.79929e-07	-1.66709	-1.47526
37846171	chr19:37846171:C:T	3.09413e-09	-1.73035	-1.42121	1.11048e-06	-1.64785	-1.36944
37846293	chr19:37846293:A:G	3.36547e-09	-1.76191	-1.30559	1.00168e-06	-1.76702	-1.35338
37846520	chr19:37846520:G:A	1.26305e-08	-1.74495	-4.99793e-10	3.99688e-06	-1.73657	-4.99793e-10
37847097	chr19:37847097:C:T	8.63538e-09	-1.67844	-0.446755	2.88455e-06	-1.74711	-0.315598
37847476	chr19:37847476:A:T	1.58311e-08	-1.68941e-10	-1.51909	5.00637e-06	-1.68941e-10	-1.51137
37847692	chr19:37847692:G:A	1.43419e-08	-1.61788	-4.99793e-10	4.87813e-06	-1.53732	-4.99793e-10
37847718	chr19:37847718:A:AG	2.4903e-08	-1.68941e-10	-1.06608	7.74057e-06	-1.68941e-10	-1.0756
37848154	chr19:37848154:G:A	3.36525e-09	-1.76486	-1.3027	1.00321e-06	-1.76805	-1.35082
37848552	chr19:37848552:G:A	1.4615e-08	-1.59902	-4.99793e-10	4.67615e-06	-1.5796	-4.99793e-10
37848773	chr19:37848773:GA:G	2.99938e-08	-1.68941e-10	-0.880074	1.00443e-05	-1.68941e-10	-0.815073
37849523	chr19:37849523:A:G	7.10693e-09	-1.25414	-1.06585	2.28519e-06	-1.36456	-0.93107
37849637	chr19:37849637:C:T	1.85447e-08	-1.68941e-10	-1.36088	5.77346e-06	-1.68941e-10	-1.36881
37849713	chr19:37849713:G:A	1.46643e-08	-1.59565	-4.99793e-10	5.00189e-06	-1.51226	-4.99793e-10
37850260	chr19:37850260:G:T	3.14855e-08	-1.68941e-10	-0.831538	1.05694e-05	-1.68941e-10	-0.764119
37850417	chr19:37850417:C:T	1.58177e-08	-1.68941e-10	-1.51994	5.01384e-06	-1.68941e-10	-1.50988
37850699	chr19:37850699:C:G	3.29107e-09	-1.62501	-1.46484	1.00204e-06	-1.6464	-1.47364
37850731	chr19:37850731:TATTAAA:T	1.80749e-08	-1.38654	-4.99793e-10	5.31714e-06	-1.45114	-4.99793e-10
37850739	chr19:37850739:A:C	1.24622e-08	-1.75836	-4.99793e-10	3.88483e-06	-1.765	-4.99793e-10
37852209	chr19:37852209:C:A	1.58458e-08	-1.68941e-10	-1.51816	4.99904e-06	-1.68941e-10	-1.51283
37852508	chr19:37852508:A:AT	3.12981e-08	-1.68941e-10	-0.837507	1.04678e-05	-1.68941e-10	-0.773772
37853218	chr19:37853218:G:C	1.58199e-08	-1.68941e-10	-1.5198	4.98361e-06	-1.68941e-10	-1.51593
37854374	chr19:37854374:G:T	3.37919e-08	-1.68941e-10	-0.760843	1.10481e-05	-1.68941e-10	-0.719822
37854902	chr19:37854902:G:A	9.07483e-09	-1.66551	-0.410055	3.01829e-06	-1.74057	-0.276824
37855354	chr19:37855354:C:T	1.90794e-08	-1.68941e-10	-1.33246	6.11849e-06	-1.68941e-10	-1.31076
37855362	chr19:37855362:C:G	1.93675e-08	-1.68941e-10	-1.31747	6.26228e-06	-1.68941e-10	-1.28753
37855989	chr19:37855989:A:G	1.13057e-08	-1.76517	-0.0905873	4.65309e-06	-1.74784	0.163289
37856045	chr19:37856045:A:G	6.6806e-08	-1.29405	1.21477	2.96566e-05	-1.39671	1.66432
37856072	chr19:37856072:A:T	1.22639e-08	-1.56185	-0.212562	3.90386e-06	-1.67515	-0.0849615
37857004	chr19:37857004:T:C	1.1633e-08	-1.76367	-0.0635573	4.81107e-06	-1.74424	0.193078
37857349	chr19:37857349:CAT:C	1.96236e-08	-1.76422	0.459886	8.32275e-06	-1.74563	0.742549
37857515	chr19:37857515:A:G	6.63848e-08	-1.40485	1.31925	3.02486e-05	-1.563	1.85037
37858276	chr19:37858276:C:T	1.4496e-08	-1.6072	-4.99793e-10	4.68327e-06	-1.57808	-4.99793e-10
37858630	chr19:37858630:G:T	6.87605e-09	-1.3029	-1.05013	2.23611e-06	-1.40394	-0.913404
37858684	chr19:37858684:C:T	1.30557e-08	-1.76464	0.0527973	5.48288e-06	-1.7463	0.325848
37858965	chr19:37858965:C:T	1.50745e-08	-1.56806	-4.99793e-10	5.16336e-06	-1.48049	-4.99793e-10
37859119	chr19:37859119:C:T	1.25558e-08	-1.7637	0.0128125	5.22204e-06	-1.74417	0.274984
37859424	chr19:37859424:G:A	1.70792e-08	-1.68941e-10	-1.4432	5.55078e-06	-1.68941e-10	-1.40814
37859929	chr19:37859929:C:G	2.80852e-09	-1.73565	-1.51276	8.75684e-07	-1.75052	-1.50431
37860251	chr19:37860251:G:T	2.38321e-08	-1.68941e-10	-1.11003	7.35616e-06	-1.68941e-10	-1.12654
37860381	chr19:37860381:CAGAG:C	3.31402e-07	1.52227	-4.99793e-10	4.63951e-05	0.715115	-4.99793e-10
37860505	chr19:37860505:T:G	3.47154e-08	-1.68941e-10	-0.733883	1.1417e-05	-1.68941e-10	-0.686978
37860589	chr19:37860589:G:A	1.61198e-08	-1.30154	-0.199476	5.95155e-06	-1.40153	0.0631057
37861460	chr19:37861460:G:A	1.72402e-08	-1.68941e-10	-1.43382	5.61182e-06	-1.68941e-10	-1.3972
37861811	chr19:37861811:C:T	3.0826e-08	-1.68941e-10	-0.852707	1.03307e-05	-1.68941e-10	-0.786963
37862009	chr19:37862009:C:T	9.21335e-09	-1.68759	-0.372827	3.10512e-06	-1.75142	-0.237603
37862086	chr19:37862086:T:A	1.9272e-08	-1.68941e-10	-1.32241	6.20125e-06	-1.68941e-10	-1.29733
37862118	chr19:37862118:C:A	6.34969e-09	-1.41753	-1.01513	1.98704e-06	-1.56817	-0.86726
37862358	chr19:37862358:A:G	1.74497e-08	-1.68941e-10	-1.42174	5.53575e-06	-1.68941e-10	-1.41085
37862652	chr19:37862652:A:G	6.6662e-09	-1.31291	-1.07111	2.16516e-06	-1.41241	-0.937176
37862734	chr19:37862734:G:GA	1.95374e-08	-1.30873	-4.99793e-10	6.06309e-06	-1.31986	-4.99793e-10
37862776	chr19:37862776:A:G	3.17294e-08	-1.68941e-10	-0.823822	9.35515e-06	-1.68941e-10	-0.886152
37862832	chr19:37862832:A:G	2.81819e-09	-1.72893	-1.51604	8.75902e-07	-1.74546	-1.50912
37863117	chr19:37863117:C:G	1.4582e-08	-1.60128	-4.99793e-10	4.96208e-06	-1.52025	-4.99793e-10
37863284	chr19:37863284:G:A	1.72875e-08	-1.68941e-10	-1.43108	5.63032e-06	-1.68941e-10	-1.39391
37863479	chr19:37863479:G:A	1.33999e-08	-1.76819	0.0823754	5.43537e-06	-1.76255	0.333402
37863491	chr19:37863491:T:C	1.89083e-08	-1.68941e-10	-1.34147	6.01627e-06	-1.68941e-10	-1.32761
37864144	chr19:37864144:G:A	3.05587e-08	-1.68941e-10	-0.861415	9.02723e-06	-1.68941e-10	-0.921833
37864297	chr19:37864297:A:G	1.66997e-08	-1.76388	0.298209	7.00613e-06	-1.74495	0.56966
37864345	chr19:37864345:G:A	1.62769e-08	-1.68941e-10	-1.49132	5.23388e-06	-1.68941e-10	-1.46693
37864569	chr19:37864569:A:G	1.43342e-08	-1.7673	0.148879	5.86142e-06	-1.75872	0.405029
37864829	chr19:37864829:G:A	2.05129e-07	-1.68941e-10	1.04257	6.81758e-05	-1.68941e-10	1.10001
37864906	chr19:37864906:G:A	1.74139e-08	-1.26013	-0.163668	6.392e-06	-1.36866	0.101624
37865240	chr19:37865240:A:G	8.86185e-09	-1.39398	-0.705326	2.82877e-06	-1.5495	-0.532736
37865569	chr19:37865569:T:C	3.47364e-09	-1.75076	-1.2851	1.02679e-06	-1.76045	-1.33519
37865613	chr19:37865613:C:G	1.4396e-08	-1.61412	-4.99793e-10	4.88447e-06	-1.53602	-4.99793e-10
37865806	chr19:37865806:T:C	6.87042e-08	-0.0512557	-4.99793e-10	2.06291e-05	-0.0953781	-4.99793e-10
37865965	chr19:37865965:T:A	4.9838e-08	-1.68941e-10	-0.372288	1.52747e-05	-1.68941e-10	-0.395879
37867058	chr19:37867058:TTGTCTC:T	2.21946e-08	-1.68941e-10	-1.18122	6.86644e-06	-1.68941e-10	-1.19543
37867456	chr19:37867456:C:T	3.15605e-09	-1.75595	-1.37579	9.46254e-07	-1.76339	-1.41393
37868170	chr19:37868170:G:A	1.45938e-08	-1.62345	0.0229853	4.8123e-06	-1.71443	0.163528
37868240	chr19:37868240:A:G	8.93033e-09	-1.70353	-0.38808	3.0339e-06	-1.75829	-0.253936
37868292	chr19:37868292:A:G	2.05859e-08	-1.68941e-10	-1.25646	7.75295e-06	-1.68941e-10	-1.074
37868585	chr19:37868585:G:A	8.1671e-09	-1.43684	-0.744114	2.6202e-06	-1.58355	-0.575285
37868892	chr19:37868892:G:A	3.26039e-08	-1.68941e-10	-0.796635	1.09661e-05	-1.68941e-10	-0.727271
37869070	chr19:37869070:G:A	4.71366e-08	-1.03579	0.607775	1.72119e-05	-1.05402	0.777542
37869696	chr19:37869696:T:G	1.85434e-08	-1.68941e-10	-1.36095	5.75289e-06	-1.68941e-10	-1.37238
37870034	chr19:37870034:C:T	3.35593e-08	-1.68941e-10	-0.767751	1.04114e-05	-1.68941e-10	-0.779182
37870380	chr19:37870380:C:T	2.84612e-09	-1.71446	-1.52065	8.94499e-07	-1.73347	-1.5001
37871349	chr19:37871349:T:C	9.98547e-08	-1.43101	1.75366	4.6382e-05	-1.5842	2.29903
37871700	chr19:37871700:G:T	2.90506e-08	-1.68941e-10	-0.912026	9.73172e-06	-1.68941e-10	-0.846688
37871895	chr19:37871895:C:T	1.78081e-08	-1.68941e-10	-1.40141	5.65527e-06	-1.68941e-10	-1.38949
37872152	chr19:37872152:C:T	1.78287e-08	-1.76065	0.360394	7.54162e-06	-1.73841	0.636766
37872191	chr19:37872191:C:A	2.15564e-08	-1.68941e-10	-1.21039	6.67123e-06	-1.68941e-10	-1.22427
37872199	chr19:37872199:A:G	1.81373e-08	-1.762	0.378905	7.67374e-06	-1.7412	0.656923
37872241	chr19:37872241:G:A	1.4554e-08	-1.58834	-0.0148601	4.72755e-06	-1.6929	0.12423
37872338	chr19:37872338:G:A	8.64434e-09	-1.38975	-0.734412	2.74354e-06	-1.54809	-0.564738
37872444	chr19:37872444:G:A	1.44881e-08	-1.60091	-0.00683142	4.73222e-06	-1.701	0.133317
37873187	chr19:37873187:T:C	1.89347e-08	-1.68941e-10	-1.34007	6.0961e-06	-1.68941e-10	-1.31443
37874201	chr19:37874201:G:C	1.79574e-08	-1.68941e-10	-1.39306	5.75903e-06	-1.68941e-10	-1.37131
37874423	chr19:37874423:A:G	1.30016e-08	-1.16273	-0.55326	5.94858e-06	-0.944521	-0.394405
37874484	chr19:37874484:C:T	3.08195e-08	-1.68941e-10	-0.852918	9.10342e-06	-1.68941e-10	-0.913429
37874502	chr19:37874502:GAC:G	1.79244e-08	-1.68941e-10	-1.3949	5.74787e-06	-1.68941e-10	-1.37325
37875018	chr19:37875018:C:T	2.15374e-08	-1.68941e-10	-1.21128	6.77431e-06	-1.68941e-10	-1.20894
37875055	chr19:37875055:A:G	3.15635e-09	-1.65639	-1.47525	9.62478e-07	-1.67746	-1.48286
37875078	chr19:37875078:G:T	1.59157e-08	-1.68941e-10	-1.51376	5.06506e-06	-1.68941e-10	-1.49971
37875254	chr19:37875254:T:C	1.58902e-08	-1.68941e-10	-1.51537	4.98032e-06	-1.68941e-10	-1.51658
37875256	chr19:37875256:C:G	2.02876e-08	-1.68941e-10	-1.27105	6.40525e-06	-1.68941e-10	-1.26496
37875566	chr19:37875566:TAA:T	1.96992e-08	-1.68941e-10	-1.30049	6.21887e-06	-1.68941e-10	-1.29449
37876180	chr19:37876180:G:T	1.39158e-07	-1.68941e-10	0.654544	6.06084e-05	-1.68941e-10	0.982355
37876625	chr19:37876625:G:A	1.583e-08	-1.68941e-10	-1.51916	5.02528e-06	-1.68941e-10	-1.5076
37876970	chr19:37876970:T:G	2.88712e-08	-1.68941e-10	-0.918223	1.10158e-05	-1.68941e-10	-0.722745
37877065	chr19:37877065:C:T	1.67656e-08	-1.46174	-4.99793e-10	4.98177e-06	-1.51629	-4.99793e-10
37877207	chr19:37877207:T:A	2.01568e-08	-1.68941e-10	-1.27753	6.22882e-06	-1.68941e-10	-1.29289
37877520	chr19:37877520:A:G	4.32437e-08	-1.68941e-10	-0.514214	1.36005e-05	-1.68941e-10	-0.51197
37877548	chr19:37877548:TG:T	3.06013e-08	-1.68941e-10	-0.860022	1.025e-05	-1.68941e-10	-0.794801
37878378	chr19:37878378:T:C	1.65493e-08	-1.68941e-10	-1.47472	5.32763e-06	-1.68941e-10	-1.44917
37878467	chr19:37878467:G:C	1.72858e-08	-1.68941e-10	-1.43118	5.28113e-06	-1.68941e-10	-1.45794
37878866	chr19:37878866:A:G	3.2084e-09	-1.75296	-1.36234	9.58284e-07	-1.76195	-1.40274
37878970	chr19:37878970:C:A	1.47626e-08	-1.58897	-4.99793e-10	5.03592e-06	-1.50548	-4.99793e-10
37879860	chr19:37879860:G:A	1.54092e-08	-1.76565	0.219553	6.39987e-06	-1.7498	0.484
37880403	chr19:37880403:T:A	1.6364e-08	-1.7665	0.280515	6.8163e-06	-1.7521	0.54934
37881537	chr19:37881537:T:C	5.67139e-08	-1.37835	1.1353	2.52354e-05	-1.54254	1.6487
37881724	chr19:37881724:G:C	3.86676e-08	-1.68941e-10	-0.626063	1.4149e-05	-1.68941e-10	-0.472438
37882337	chr19:37882337:C:A	3.00384e-08	-1.68941e-10	-0.878589	1.0051e-05	-1.68941e-10	-0.81441
37882537	chr19:37882537:T:C	6.54511e-09	-1.27103	-1.13131	2.09025e-06	-1.37847	-1.00633
37882588	chr19:37882588:G:T	4.32636e-08	-0.513753	-4.99793e-10	1.45649e-05	-0.443464	-4.99793e-10
37882666	chr19:37882666:G:A	1.44461e-08	-1.61064	-4.99793e-10	4.66562e-06	-1.58186	-4.99793e-10
37882821	chr19:37882821:G:A	1.47366e-08	-1.59073	-4.99793e-10	5.02511e-06	-1.50763	-4.99793e-10
37882945	chr19:37882945:T:C	1.02613e-07	-1.68941e-10	0.349904	3.64212e-05	-1.68941e-10	0.473071
37883062	chr19:37883062:C:A	2.02833e-08	-1.68941e-10	-1.27127	6.36397e-06	-1.68941e-10	-1.27143
37883084	chr19:37883084:C:G	1.79841e-08	-1.68941e-10	-1.39158	5.46354e-06	-1.68941e-10	-1.42398
37883097	chr19:37883097:C:G	1.76918e-08	-1.68941e-10	-1.40797	5.48203e-06	-1.68941e-10	-1.4206
37883110	chr19:37883110:T:C	2.81772e-09	-1.73399	-1.51115	8.78593e-07	-1.74928	-1.50224
37883216	chr19:37883216:G:A	3.25268e-09	-1.6512	-1.45038	9.89778e-07	-1.67259	-1.45976
37883480	chr19:37883480:C:G	1.70372e-08	-1.68941e-10	-1.44567	5.33457e-06	-1.68941e-10	-1.44787
37883481	chr19:37883481:T:C	4.14171e-08	-1.68941e-10	-0.557372	1.30414e-05	-1.68941e-10	-0.55395
37883595	chr19:37883595:C:T	2.91251e-08	-1.68941e-10	-0.909466	9.52892e-06	-1.68941e-10	-0.867747
37884012	chr19:37884012:G:A	1.23593e-08	-1.76666	-4.99793e-10	3.87286e-06	-1.76809	-4.99793e-10
37884425	chr19:37884425:C:T	1.40785e-08	-1.56956	-0.0668578	4.51014e-06	-1.68125	0.0654981
37884495	chr19:37884495:C:T	2.19978e-08	-1.68941e-10	-1.19012	6.9046e-06	-1.68941e-10	-1.18989
37884638	chr19:37884638:G:A	3.62957e-08	-0.689366	-4.99793e-10	1.0172e-05	-0.802441	-4.99793e-10
37884650	chr19:37884650:C:G	8.60996e-09	-1.69338	-0.434771	2.89839e-06	-1.75398	-0.303939
37884752	chr19:37884752:C:T	8.9298e-09	-1.69249	-0.399182	3.01015e-06	-1.75361	-0.266484
37884753	chr19:37884753:G:A	2.97265e-09	-1.69496	-1.49665	8.90497e-07	-1.71799	-1.52006
37885026	chr19:37885026:C:T	3.30403e-09	-1.62652	-1.4594	1.00388e-06	-1.65001	-1.46819
37885190	chr19:37885190:G:A	3.44449e-09	-1.75463	-1.28966	1.02047e-06	-1.76296	-1.33885
37885463	chr19:37885463:A:G	8.81321e-09	-1.40341	-0.7014	2.81878e-06	-1.55765	-0.52813
37885828	chr19:37885828:G:A	1.69025e-08	-1.68941e-10	-1.4536	5.37595e-06	-1.68941e-10	-1.44014
37886164	chr19:37886164:T:C	1.64503e-08	-1.68941e-10	-1.48072	5.35786e-06	-1.68941e-10	-1.44351
37886208	chr19:37886208:T:C	2.81777e-09	-1.73324	-1.51188	8.78145e-07	-1.74877	-1.50325
37886743	chr19:37886743:CCTT:C	2.6567e-08	-1.68941e-10	-1.00139	8.95144e-06	-1.68941e-10	-0.930264
37886770	chr19:37886770:C:T	2.696e-08	-1.68941e-10	-0.986712	9.09073e-06	-1.68941e-10	-0.914824
37886924	chr19:37886924:T:C	6.82439e-09	-1.25239	-1.10817	2.18355e-06	-1.36156	-0.97957
37887132	chr19:37887132:C:T	1.64273e-08	-1.48212	-4.99793e-10	5.01083e-06	-1.51048	-4.99793e-10
37887899	chr19:37887899:G:C	6.40038e-09	-1.29306	-1.13165	2.05088e-06	-1.39737	-1.00644
37887908	chr19:37887908:T:C	1.78056e-08	-1.68941e-10	-1.40155	5.65461e-06	-1.68941e-10	-1.38961
37888029	chr19:37888029:T:C	1.78885e-08	-1.68941e-10	-1.39691	5.43813e-06	-1.68941e-10	-1.42864
37888806	chr19:37888806:C:T	1.65744e-08	-1.76122	0.288013	6.96022e-06	-1.7395	0.557637
37889059	chr19:37889059:C:A	1.48718e-08	-1.5816	-4.99793e-10	5.08426e-06	-1.49593	-4.99793e-10
37889608	chr19:37889608:G:A	1.78055e-08	-1.68941e-10	-1.40156	5.41601e-06	-1.68941e-10	-1.43272
37889861	chr19:37889861:G:A	1.89774e-08	-1.68941e-10	-1.33782	6.0389e-06	-1.68941e-10	-1.32386
37889962	chr19:37889962:C:T	1.77624e-08	-1.68941e-10	-1.40398	5.40503e-06	-1.68941e-10	-1.43475
37890072	chr19:37890072:G:A	1.58118e-08	-1.68941e-10	-1.52031	5.0088e-06	-1.68941e-10	-1.51088
37890868	chr19:37890868:T:C	2.89735e-09	-1.72353	-1.49374	9.08435e-07	-1.73992	-1.47819
37890989	chr19:37890989:C:T	2.00008e-08	-1.68941e-10	-1.2853	6.48211e-06	-1.68941e-10	-1.25303
37891688	chr19:37891688:C:T	1.71897e-08	-1.7647	0.327945	7.20991e-06	-1.74698	0.600356
37891703	chr19:37891703:A:G	2.04248e-08	-1.68941e-10	-1.26431	6.30904e-06	-1.68941e-10	-1.2801
37891837	chr19:37891837:A:G	1.80823e-08	-1.68941e-10	-1.38613	5.7466e-06	-1.68941e-10	-1.37347
37893127	chr19:37893127:T:G	1.32165e-07	0.602987	-4.99793e-10	3.96886e-05	0.558985	-4.99793e-10
37893757	chr19:37893757:A:C	1.66446e-08	-1.68941e-10	-1.46898	5.28912e-06	-1.68941e-10	-1.45643
37893781	chr19:37893781:C:G	6.85238e-09	-1.25637	-1.1001	2.19615e-06	-1.36486	-0.970507
37894049	chr19:37894049:C:T	1.78958e-08	-1.68941e-10	-1.3965	5.59033e-06	-1.68941e-10	-1.40104
37894100	chr19:37894100:G:A	1.60788e-08	-1.68941e-10	-1.50356	5.10495e-06	-1.68941e-10	-1.49187
37895489	chr19:37895489:C:T	3.21887e-08	-1.68941e-10	-0.80945	9.47192e-06	-1.68941e-10	-0.873747
37896438	chr19:37896438:C:CA	1.5477e-08	-1.76175	0.220041	5.84257e-06	-1.74092	0.384016
37896750	chr19:37896750:C:G	1.69348e-08	-1.45169	-4.99793e-10	5.16301e-06	-1.48056	-4.99793e-10
37897165	chr19:37897165:T:G	2.99937e-08	-1.68941e-10	-0.880079	9.8298e-06	-1.68941e-10	-0.83666
37897194	chr19:37897194:C:T	1.57059e-08	-1.52703	-4.99793e-10	4.36105e-06	-1.64937	-4.99793e-10
37897334	chr19:37897334:G:A	2.08262e-08	-1.68941e-10	-1.24485	6.2225e-06	-1.68941e-10	-1.29391
37897453	chr19:37897453:G:T	1.25908e-08	-1.7481	-4.99793e-10	3.98169e-06	-1.74037	-4.99793e-10
37897662	chr19:37897662:T:C	3.87269e-08	-1.68941e-10	-0.624531	1.13182e-05	-1.68941e-10	-0.695663
37897840	chr19:37897840:A:G	1.74198e-08	-1.42346	-4.99793e-10	5.25054e-06	-1.46375	-4.99793e-10
37898434	chr19:37898434:C:T	1.77403e-08	-1.68941e-10	-1.40523	5.83449e-06	-1.68941e-10	-1.35829
37898819	chr19:37898819:GCT:G	8.45548e-09	-1.36127	-0.784983	2.56362e-06	-1.52653	-0.65413
37899013	chr19:37899013:T:A	1.82194e-08	-1.5865	0.207918	5.91407e-06	-1.69133	0.346589
37900660	chr19:37900660:G:A	6.02283e-09	-1.35561	-1.1299	1.70892e-06	-1.52105	-1.06517
37901300	chr19:37901300:G:A	1.75781e-08	-1.41441	-4.99793e-10	5.59356e-06	-1.40046	-4.99793e-10
37901363	chr19:37901363:G:A	1.69787e-08	-1.68941e-10	-1.44911	5.4958e-06	-1.68941e-10	-1.4181
37901409	chr19:37901409:T:C	3.35783e-09	-1.64189	-1.42788	1.16586e-06	-1.66276	-1.30586
37901490	chr19:37901490:C:G	3.91409e-09	-1.72363	-1.19286	1.14045e-06	-1.73943	-1.25123
37901876	chr19:37901876:G:C	1.50693e-08	-1.56841	-4.99793e-10	4.88834e-06	-1.53523	-4.99793e-10
37902498	chr19:37902498:G:A	2.00894e-08	-1.28087	-4.99793e-10	6.10267e-06	-1.31335	-4.99793e-10
37902681	chr19:37902681:C:T	3.07913e-09	-1.74012	-1.4163	8.93645e-07	-1.75386	-1.48066
37903409	chr19:37903409:A:G	6.41712e-08	-0.119511	-4.99793e-10	1.92071e-05	-0.1668	-4.99793e-10
37903768	chr19:37903768:A:T	1.70427e-08	-1.68941e-10	-1.44534	5.42225e-06	-1.68941e-10	-1.43157
37904129	chr19:37904129:C:T	1.97761e-08	-1.29659	-4.99793e-10	6.49136e-06	-1.25161	-4.99793e-10
37904691	chr19:37904691:T:C	2.83547e-09	-1.73298	-1.50588	8.67658e-07	-1.746	-1.51804
37905246	chr19:37905246:A:C	2.85559e-08	-1.68941e-10	-0.929203	9.55695e-06	-1.68941e-10	-0.86481
37905432	chr19:37905432:C:G	2.07383e-08	-1.68941e-10	-1.24908	6.3954e-06	-1.68941e-10	-1.2665
37905755	chr19:37905755:A:G	1.01356e-08	-1.63905	-0.325959	3.33676e-06	-1.72698	-0.190095
37905845	chr19:37905845:T:C	1.80062e-08	-1.68941e-10	-1.39035	5.77519e-06	-1.68941e-10	-1.36851
37905938	chr19:37905938:TTG:T	9.14499e-08	-1.68941e-10	0.234725	2.99028e-05	-1.68941e-10	0.275875
37906573	chr19:37906573:A:G	1.55481e-08	-1.49591	-0.0412164	4.84593e-06	-1.63044	0.0865043
37906644	chr19:37906644:C:G	3.26664e-08	-1.68941e-10	-0.794719	1.1009e-05	-1.68941e-10	-0.723368
37906748	chr19:37906748:G:T	1.63329e-08	-1.48789	-4.99793e-10	5.16492e-06	-1.48019	-4.99793e-10
37906863	chr19:37906863:TC:T	8.89707e-09	-1.7325	-0.362841	3.56318e-06	-1.76524	-0.0861869
37906869	chr19:37906869:G:A	3.24007e-08	-1.68941e-10	-0.802886	1.09174e-05	-1.68941e-10	-0.731722
37906935	chr19:37906935:C:T	1.94556e-08	-1.68941e-10	-1.31293	5.85806e-06	-1.68941e-10	-1.35426
37906968	chr19:37906968:G:A	3.18877e-08	-1.68941e-10	-0.818845	1.07321e-05	-1.68941e-10	-0.74884
37907031	chr19:37907031:A:G	2.09858e-07	1.06537	-4.99793e-10	3.12059e-05	0.318527	-4.99793e-10
37907094	chr19:37907094:A:G	3.69061e-08	-1.68941e-10	-0.672688	1.24801e-05	-1.68941e-10	-0.597943
37907439	chr19:37907439:C:T	1.57475e-08	-1.52439	-4.99793e-10	4.90022e-06	-1.5328	-4.99793e-10
37907950	chr19:37907950:A:G	8.50986e-09	-1.74079	-0.399051	3.40938e-06	-1.76726	-0.128285
37907995	chr19:37907995:G:T	2.94656e-09	-1.68144	-1.51899	9.05554e-07	-1.70708	-1.5142
37908821	chr19:37908821:C:T	8.48459e-09	-1.74464	-0.398171	3.41567e-06	-1.76787	-0.125829
37909290	chr19:37909290:C:T	8.47487e-09	-1.73911	-0.404853	3.39356e-06	-1.76692	-0.133279
37909396	chr19:37909396:T:C	2.08809e-08	-1.68941e-10	-1.24223	6.43824e-06	-1.68941e-10	-1.25982
37909428	chr19:37909428:T:C	3.36896e-09	-1.61399	-1.45247	1.15023e-06	-1.63729	-1.34483
37909519	chr19:37909519:T:G	2.08614e-08	-1.68941e-10	-1.24316	6.42245e-06	-1.68941e-10	-1.26228
37910120	chr19:37910120:T:C	2.69944e-08	-1.68941e-10	-0.985437	7.72103e-06	-1.68941e-10	-1.07813
37911095	chr19:37911095:A:G	1.6543e-08	-1.68941e-10	-1.4751	5.15013e-06	-1.68941e-10	-1.48306
37911534	chr19:37911534:A:T	8.9756e-09	-1.73747	-0.349089	3.61483e-06	-1.76647	-0.070564
37912159	chr19:37912159:C:T	2.48467e-08	-1.68941e-10	-1.06834	8.33869e-06	-1.68941e-10	-1.00117
37912459	chr19:37912459:T:C	3.45148e-09	-1.62998	-1.41228	1.20601e-06	-1.65174	-1.28302
37912740	chr19:37912740:T:C	2.79599e-08	-1.68941e-10	-0.950295	9.16387e-06	-1.68941e-10	-0.90681
37912779	chr19:37912779:AATTCAC:A	1.73445e-08	-1.68941e-10	-1.42779	5.54583e-06	-1.68941e-10	-1.40903
37913172	chr19:37913172:G:T	1.36896e-08	-1.66443	-4.99793e-10	4.57497e-06	-1.60148	-4.99793e-10
37913173	chr19:37913173:A:T	1.3688e-08	-1.66454	-4.99793e-10	4.57438e-06	-1.60161	-4.99793e-10
37914155	chr19:37914155:T:G	7.0444e-09	-1.62127	-0.707564	2.79773e-06	-1.64767	-0.445602
37914537	chr19:37914537:T:A	9.40568e-09	-1.73696	-0.302794	3.81942e-06	-1.76631	-0.0156664
37915351	chr19:37915351:C:G	1.83283e-08	-1.68941e-10	-1.37262	5.77316e-06	-1.68941e-10	-1.36886
37915533	chr19:37915533:C:T	9.95632e-08	-0.172827	0.492554	4.87742e-05	0.0429174	0.722205
37915829	chr19:37915829:G:C	7.48516e-09	-1.32006	-0.948084	2.46147e-06	-1.42102	-0.800305
37916225	chr19:37916225:C:A	1.64351e-08	-1.68941e-10	-1.48165	5.11919e-06	-1.68941e-10	-1.48908
37916687	chr19:37916687:C:T	2.8322e-09	-1.73499	-1.50502	8.67787e-07	-1.75011	-1.51378
37916744	chr19:37916744:G:C	2.38921e-08	-1.68941e-10	-1.10752	7.99586e-06	-1.68941e-10	-1.04315
37918354	chr19:37918354:T:G	1.39492e-08	-1.73989	0.0942459	5.94619e-06	-1.76708	0.42775
37918953	chr19:37918953:C:T	2.96532e-09	-1.68333	-1.51075	9.01355e-07	-1.70872	-1.51722
37919211	chr19:37919211:T:C	3.03127e-08	-1.68941e-10	-0.869498	1.01845e-05	-1.68941e-10	-0.80121
37919568	chr19:37919568:G:A	1.86723e-08	-1.68941e-10	-1.35402	6.00691e-06	-1.68941e-10	-1.32917
37920249	chr19:37920249:G:A	1.47668e-08	-1.58868	-4.99793e-10	5.04033e-06	-1.50461	-4.99793e-10
37920260	chr19:37920260:T:C	1.47732e-08	-1.58825	-4.99793e-10	5.04292e-06	-1.50409	-4.99793e-10
37920450	chr19:37920450:G:T	9.62798e-09	-1.7066	-0.309795	3.84675e-06	-1.75505	-0.0197987
37921233	chr19:37921233:C:T	5.63266e-08	-1.68941e-10	-0.249898	1.72611e-05	-1.68941e-10	-0.273623
37921439	chr19:37921439:G:A	5.64214e-08	-1.68941e-10	-0.248217	1.78628e-05	-1.68941e-10	-0.239357
37921470	chr19:37921470:C:A	5.40778e-08	-0.290643	-4.99793e-10	1.66726e-05	-0.30831	-4.99793e-10
37921663	chr19:37921663:C:T	2.94964e-08	-1.68941e-10	-0.896798	9.90608e-06	-1.68941e-10	-0.82893
37921697	chr19:37921697:C:T	3.0088e-08	-1.68941e-10	-0.87694	1.01058e-05	-1.68941e-10	-0.808973
37921841	chr19:37921841:A:G	1.60653e-08	-1.68941e-10	-1.50441	5.08667e-06	-1.68941e-10	-1.49546
37922133	chr19:37922133:G:A	3.86104e-09	-1.72566	-1.20447	1.12445e-06	-1.74131	-1.26347
37922136	chr19:37922136:G:A	1.58693e-08	-1.68941e-10	-1.51668	5.00543e-06	-1.68941e-10	-1.51156
37922190	chr19:37922190:A:G	3.74596e-08	-1.68941e-10	-0.657801	1.09857e-05	-1.68941e-10	-0.725485
37922381	chr19:37922381:C:A	1.02546e-08	-1.74643	-0.206909	4.24097e-06	-1.76808	0.0907913
37922432	chr19:37922432:C:T	3.40042e-08	-0.754583	-4.99793e-10	9.395e-06	-0.881901	-4.99793e-10
37922542	chr19:37922542:C:T	3.07161e-09	-1.65852	-1.50035	9.26301e-07	-1.68851	-1.51013
37923514	chr19:37923514:G:T	2.97669e-09	-1.67725	-1.513	9.05018e-07	-1.70332	-1.51856
37923687	chr19:37923687:A:G	3.02954e-08	-1.68941e-10	-0.87007	1.01785e-05	-1.68941e-10	-0.801803
37923792	chr19:37923792:T:C	7.2576e-09	-1.3508	-0.948216	2.39582e-06	-1.4489	-0.799448
37924484	chr19:37924484:A:C	7.59212e-09	-1.2945	-0.959454	2.48534e-06	-1.39942	-0.81225
37924566	chr19:37924566:C:T	7.50564e-09	-1.32604	-0.939375	2.47587e-06	-1.42596	-0.789531
37924635	chr19:37924635:G:A	1.64172e-08	-1.68941e-10	-1.48274	5.11389e-06	-1.68941e-10	-1.49012
37924691	chr19:37924691:A:G	1.69993e-08	-1.68941e-10	-1.44789	5.40686e-06	-1.68941e-10	-1.43441
37924759	chr19:37924759:T:C	9.41284e-09	-1.75684	-0.282153	3.91225e-06	-1.76761	0.00964418
37924784	chr19:37924784:C:T	1.61052e-08	-1.68941e-10	-1.50192	5.02749e-06	-1.68941e-10	-1.50716
37925525	chr19:37925525:C:G	3.68637e-08	-0.673838	-4.99793e-10	7.15274e-06	-1.15458	-4.99793e-10
37925813	chr19:37925813:C:G	8.58573e-09	-1.73656	-0.394402	3.44831e-06	-1.76613	-0.118062
37925956	chr19:37925956:A:C	2.94592e-09	-1.68167	-1.51898	9.36483e-07	-1.66651	-1.52119
37926138	chr19:37926138:A:G	5.9423e-08	-1.68941e-10	-0.196385	1.88606e-05	-1.68941e-10	-0.185002
37926144	chr19:37926144:TC:T	4.5389e-08	-1.31717	0.851378	1.90392e-05	-1.50011	1.32454
37926175	chr19:37926175:C:G	1.62164e-08	-1.68941e-10	-1.49504	5.05798e-06	-1.68941e-10	-1.50111
37926273	chr19:37926273:C:T	6.46568e-08	-1.68941e-10	-0.111973	2.04709e-05	-1.68941e-10	-0.103073
37926450	chr19:37926450:G:A	3.56385e-08	-1.68941e-10	-0.707639	1.20024e-05	-1.68941e-10	-0.636972
37926733	chr19:37926733:C:T	3.19532e-08	-1.68941e-10	-0.816795	9.94933e-06	-1.68941e-10	-0.824574
37926756	chr19:37926756:C:T	7.47805e-09	-1.2994	-0.969693	2.10352e-06	-1.47638	-0.902092
37926850	chr19:37926850:C:T	3.38928e-08	-1.68941e-10	-0.757863	9.98589e-06	-1.68941e-10	-0.820906
37926912	chr19:37926912:C:T	2.31857e-08	-1.68941e-10	-1.13753	7.7496e-06	-1.68941e-10	-1.07444
37927065	chr19:37927065:T:C	1.64116e-08	-1.68941e-10	-1.48308	5.11179e-06	-1.68941e-10	-1.49053
37927175	chr19:37927175:G:A	1.73714e-08	-1.42624	-4.99793e-10	6.11342e-06	-1.31159	-4.99793e-10
37927447	chr19:37927447:T:C	2.19129e-08	-1.68941e-10	-1.19399	6.73842e-06	-1.68941e-10	-1.21425
37927971	chr19:37927971:C:T	8.72256e-09	-1.74157	-0.373584	3.52618e-06	-1.76731	-0.0945541
37928238	chr19:37928238:C:T	9.39545e-09	-1.66793	-0.372907	3.13103e-06	-1.74187	-0.238841
37928385	chr19:37928385:A:G	2.98597e-09	-1.73489	-1.45226	8.78884e-07	-1.74923	-1.50195
37928551	chr19:37928551:C:T	1.46912e-08	-1.59382	-4.99793e-10	5.06294e-06	-1.50013	-4.99793e-10
37928634	chr19:37928634:A:C	1.65303e-08	-1.68941e-10	-1.47587	5.32066e-06	-1.68941e-10	-1.45048
37928927	chr19:37928927:G:T	4.60902e-09	-1.72803	-1.02503	1.32244e-06	-1.74325	-1.09935
37929031	chr19:37929031:A:C	1.53044e-08	-1.55292	-4.99793e-10	5.26646e-06	-1.46072	-4.99793e-10
37929140	chr19:37929140:G:C	3.00367e-09	-1.74156	-1.43967	8.80267e-07	-1.7546	-1.49501
37929180	chr19:37929180:C:T	3.49704e-08	-1.68941e-10	-0.726563	1.17732e-05	-1.68941e-10	-0.656256
37929749	chr19:37929749:G:C	2.43175e-08	-1.68941e-10	-1.08987	7.59801e-06	-1.68941e-10	-1.09419
37929766	chr19:37929766:C:T	2.99586e-09	-1.73312	-1.45072	8.80451e-07	-1.74833	-1.50107
37929966	chr19:37929966:C:T	8.75091e-09	-1.66793	-0.443982	2.90704e-06	-1.7415	-0.313441
37930003	chr19:37930003:T:G	1.40951e-08	-1.63524	-4.99793e-10	4.75091e-06	-1.56374	-4.99793e-10
37930211	chr19:37930211:C:T	1.44601e-08	-1.60967	-4.99793e-10	4.88617e-06	-1.53567	-4.99793e-10
37931090	chr19:37931090:C:G	9.05537e-09	-1.74714	-0.330569	3.69745e-06	-1.7681	-0.0463368
37931309	chr19:37931309:T:C	8.10118e-09	-1.28528	-0.903772	2.6601e-06	-1.39425	-0.749466
37931583	chr19:37931583:A:C	7.97622e-09	-1.68863	-0.515971	3.04618e-06	-1.74699	-0.261203
37931877	chr19:37931877:C:T	1.79015e-08	-1.46484	0.0686581	5.56907e-06	-1.60611	0.201262
37932114	chr19:37932114:T:C	8.20395e-08	-1.32864	1.45477	3.7404e-05	-1.43211	1.93181
37932131	chr19:37932131:C:T	3.56357e-08	-1.68941e-10	-0.707719	1.19758e-05	-1.68941e-10	-0.639194
37932277	chr19:37932277:G:A	4.21351e-09	-1.74771	-1.09506	1.2212e-06	-1.75805	-1.1642
37932329	chr19:37932329:C:T	1.63849e-08	-1.68941e-10	-1.4847	5.1895e-06	-1.68941e-10	-1.47544
37932330	chr19:37932330:G:A	1.89943e-08	-1.68941e-10	-1.33693	5.98395e-06	-1.68941e-10	-1.333
37932446	chr19:37932446:GTGGC:G	9.38182e-09	-1.73282	-0.309467	3.7851e-06	-1.76507	-0.0259372
37932604	chr19:37932604:G:A	1.79731e-08	-1.68941e-10	-1.39219	5.46165e-06	-1.68941e-10	-1.42433
37932645	chr19:37932645:G:A	4.21322e-09	-1.7488	-1.09404	1.2212e-06	-1.7588	-1.16344
37932960	chr19:37932960:C:T	1.43313e-07	-1.32417	2.00814	6.3054e-05	-1.50321	2.52512
37933097	chr19:37933097:C:G	3.4943e-09	-1.6616	-1.36833	1.24487e-06	-1.68223	-1.22082
37933381	chr19:37933381:C:T	9.39928e-08	0.262153	-4.99793e-10	4.06593e-05	0.583149	-4.99793e-10
37933904	chr19:37933904:C:T	1.52418e-08	-1.55702	-4.99793e-10	4.91209e-06	-1.53038	-4.99793e-10
37933918	chr19:37933918:T:A	9.51706e-09	-1.69898	-0.328996	3.752e-06	-1.75128	-0.0485141
37934413	chr19:37934413:C:T	9.61609e-09	-1.69412	-0.323507	3.7846e-06	-1.7488	-0.0423428
37934519	chr19:37934519:T:C	3.63737e-08	-1.68941e-10	-0.687219	1.2261e-05	-1.68941e-10	-0.615657
37934533	chr19:37934533:A:G	1.48861e-08	-1.58064	-4.99793e-10	5.09716e-06	-1.4934	-4.99793e-10
37934641	chr19:37934641:C:T	1.38628e-08	-1.65185	-4.99793e-10	4.66461e-06	-1.58207	-4.99793e-10
37935360	chr19:37935360:TTG:T	1.77791e-08	-1.68941e-10	-1.40304	5.59606e-06	-1.68941e-10	-1.40002
37935428	chr19:37935428:G:A	9.70486e-09	-1.33293	-0.675508	2.95368e-06	-1.50594	-0.533088
37935795	chr19:37935795:T:C	7.86454e-09	-1.40097	-0.817728	2.64977e-06	-1.49447	-0.653133
37936345	chr19:37936345:G:A	8.96632e-09	-1.7208	-0.366786	3.57676e-06	-1.76095	-0.086672
37936888	chr19:37936888:C:A	3.0227e-09	-1.73419	-1.44073	8.84596e-07	-1.74913	-1.49558
37937374	chr19:37937374:C:G	2.11728e-08	-1.68941e-10	-1.22835	6.9361e-06	-1.68941e-10	-1.18534
37937497	chr19:37937497:G:A	4.14744e-09	-1.744	-1.11458	1.20369e-06	-1.75535	-1.18134
37938765	chr19:37938765:G:A	3.63521e-08	-1.68941e-10	-0.687813	1.22549e-05	-1.68941e-10	-0.616155
37938824	chr19:37938824:T:C	2.98748e-09	-1.74887	-1.43777	8.77053e-07	-1.75935	-1.49392
37939500	chr19:37939500:T:G	1.00872e-08	-1.72277	-0.247029	4.07754e-06	-1.76185	0.0452684
37939622	chr19:37939622:T:C	3.64826e-09	-1.61944	-1.36738	1.29716e-06	-1.64423	-1.21767
37940052	chr19:37940052:G:A	1.54636e-08	-1.54258	-4.99793e-10	5.01541e-06	-1.50956	-4.99793e-10
37940153	chr19:37940153:C:G	3.68219e-08	-1.68941e-10	-0.674973	1.24216e-05	-1.68941e-10	-0.602641
37940311	chr19:37940311:A:C	1.26369e-08	-1.74445	-4.99793e-10	3.91723e-06	-1.7567	-4.99793e-10
37940598	chr19:37940598:T:C	5.64558e-08	-1.68941e-10	-0.247608	1.78533e-05	-1.68941e-10	-0.239888
37941185	chr19:37941185:G:C	1.49892e-08	-1.57374	-4.99793e-10	5.14095e-06	-1.48484	-4.99793e-10
37941859	chr19:37941859:C:T	1.4722e-08	-1.59172	-4.99793e-10	5.02945e-06	-1.50677	-4.99793e-10
37941880	chr19:37941880:T:C	1.47123e-08	-1.59238	-4.99793e-10	5.02544e-06	-1.50757	-4.99793e-10
37942710	chr19:37942710:G:A	1.92135e-08	-1.68941e-10	-1.32545	6.19408e-06	-1.68941e-10	-1.29848
37942796	chr19:37942796:A:G	9.87306e-09	-1.65939	-0.331868	3.28082e-06	-1.73802	-0.195966
37942852	chr19:37942852:C:T	2.89935e-08	-0.913993	-4.99793e-10	1.02945e-05	-0.790469	-4.99793e-10
37943144	chr19:37943144:G:T	1.58111e-08	-1.68941e-10	-1.52036	4.95975e-06	-1.68941e-10	-1.52072
37944807	chr19:37944807:G:A	1.64513e-08	-1.48066	-4.99793e-10	4.98793e-06	-1.51506	-4.99793e-10
37944920	chr19:37944920:C:T	9.98157e-09	-1.63734	-0.342984	3.27884e-06	-1.72508	-0.209507
37944985	chr19:37944985:C:A	2.14405e-08	-1.68941e-10	-1.21579	6.60876e-06	-1.68941e-10	-1.23368
37945122	chr19:37945122:C:G	8.37435e-09	-1.73979	-0.416102	3.35989e-06	-1.76696	-0.143214
37945775	chr19:37945775:C:G	6.15767e-08	-1.68941e-10	-0.160783	1.9511e-05	-1.68941e-10	-0.1511
37946167	chr19:37946167:AT:A	2.48316e-08	-1.68941e-10	-1.06895	7.74632e-06	-1.68941e-10	-1.07486
37946168	chr19:37946168:T:A	3.5529e-09	-1.72034	-1.29296	1.18505e-06	-1.72432	-1.22798
37946286	chr19:37946286:C:T	2.1673e-08	-1.205	-4.99793e-10	7.87327e-06	-1.05861	-4.99793e-10
37946573	chr19:37946573:TTCTC:T	1.49691e-08	-1.57508	-4.99793e-10	5.13194e-06	-1.4866	-4.99793e-10
37946584	chr19:37946584:G:A	2.42334e-08	-1.68941e-10	-1.09333	7.30045e-06	-1.68941e-10	-1.13414
37947558	chr19:37947558:T:A	1.82178e-08	-1.68941e-10	-1.37866	5.8485e-06	-1.68941e-10	-1.35589
37947898	chr19:37947898:T:G	1.75193e-08	-1.47274	0.0549796	5.45806e-06	-1.61258	0.187598
37948399	chr19:37948399:T:C	3.66837e-09	-1.61721	-1.36411	1.30693e-06	-1.64163	-1.21277
37948687	chr19:37948687:A:G	1.47528e-08	-1.58963	-4.99793e-10	5.04182e-06	-1.50431	-4.99793e-10
37948722	chr19:37948722:A:G	3.09325e-09	-1.73038	-1.42147	8.97376e-07	-1.74591	-1.48445
37949155	chr19:37949155:C:T	2.12396e-08	-1.68941e-10	-1.2252	7.04353e-06	-1.68941e-10	-1.16997
37949435	chr19:37949435:G:A	1.84581e-08	-1.68941e-10	-1.36556	5.87165e-06	-1.68941e-10	-1.35194
37949716	chr19:37949716:C:T	3.67724e-08	-1.68941e-10	-0.676318	1.24017e-05	-1.68941e-10	-0.604245
37949854	chr19:37949854:G:A	8.32065e-09	-1.71969	-0.44264	3.29934e-06	-1.76061	-0.167746
37950156	chr19:37950156:T:C	1.98108e-08	-1.68941e-10	-1.29484	6.40721e-06	-1.68941e-10	-1.26466
37950258	chr19:37950258:T:G	1.82744e-08	-1.68766	0.312093	5.40731e-06	-1.70844	0.274115
37950496	chr19:37950496:C:T	7.58619e-09	-1.52232	-0.732421	2.68775e-06	-1.59228	-0.541094
37950506	chr19:37950506:A:G	3.11661e-08	-1.68941e-10	-0.841735	1.19872e-05	-1.68941e-10	-0.638236
37951166	chr19:37951166:G:A	2.20307e-08	-1.68941e-10	-1.18863	7.028e-06	-1.68941e-10	-1.17218
37951630	chr19:37951630:G:A	7.08408e-09	-1.15762	-1.1656	1.9759e-06	-1.39523	-1.04582
37952073	chr19:37952073:CT:C	1.40656e-08	-1.63734	-4.99793e-10	4.589e-06	-1.59842	-4.99793e-10
37952258	chr19:37952258:A:G	2.04641e-08	-1.68941e-10	-1.26239	6.1163e-06	-1.68941e-10	-1.31112
37952356	chr19:37952356:A:G	4.75868e-09	-1.75826	-0.962833	1.90054e-06	-1.767	-0.712935
37952373	chr19:37952373:T:TA	2.81693e-09	-1.73721	-1.50821	8.60511e-07	-1.7512	-1.52111
37952410	chr19:37952410:T:G	1.58055e-08	-1.68941e-10	-1.52071	4.99635e-06	-1.68941e-10	-1.51337
37952900	chr19:37952900:C:T	3.45715e-08	-0.738036	-4.99793e-10	9.71183e-06	-0.848734	-4.99793e-10
37952919	chr19:37952919:T:A	6.81704e-09	-1.25903	-1.10262	2.18233e-06	-1.37158	-0.970104
37952986	chr19:37952986:C:G	2.73319e-08	-1.68941e-10	-0.973013	1.03867e-05	-1.68941e-10	-0.781548
37954084	chr19:37954084:A:T	1.5122e-08	-1.56491	-4.99793e-10	5.19986e-06	-1.47345	-4.99793e-10
37954085	chr19:37954085:A:T	2.38543e-08	-1.68941e-10	-1.1091	7.85208e-06	-1.68941e-10	-1.0613
37954304	chr19:37954304:T:C	9.02845e-09	-1.41605	-0.664633	2.78791e-06	-1.54532	-0.551465
37954346	chr19:37954346:G:A	5.24553e-09	-1.25258	-1.37111	1.39563e-06	-1.43895	-1.34978
37954492	chr19:37954492:G:A	2.37881e-08	-1.2315	0.119621	9.06329e-06	-1.43161	0.513768
37954681	chr19:37954681:C:T	1.51183e-08	-1.56516	-4.99793e-10	5.19447e-06	-1.47448	-4.99793e-10
37954688	chr19:37954688:A:T	6.76112e-09	-1.20916	-1.16071	2.13426e-06	-1.32636	-1.03759
37954860	chr19:37954860:G:T	1.60038e-08	-1.68941e-10	-1.50824	4.9734e-06	-1.68941e-10	-1.51797
37955035	chr19:37955035:C:T	1.46625e-08	-1.59577	-4.99793e-10	4.17157e-06	-1.69379	-4.99793e-10
37955130	chr19:37955130:A:G	7.43291e-09	-1.17693	-1.09822	2.3593e-06	-1.29821	-0.965506
37955220	chr19:37955220:C:T	1.04955e-08	-1.52518	-0.404938	3.19649e-06	-1.64835	-0.311678
37955424	chr19:37955424:GT:G	1.58885e-08	-1.68941e-10	-1.51547	5.06236e-06	-1.68941e-10	-1.50025
37955448	chr19:37955448:C:T	1.03935e-08	-1.37113	-0.568757	3.18915e-06	-1.50926	-0.453063
37956035	chr19:37956035:A:G	9.93087e-09	-1.39607	-0.589352	3.05789e-06	-1.52938	-0.474974
37956186	chr19:37956186:C:T	2.91172e-08	-1.68941e-10	-0.909737	8.69274e-06	-1.68941e-10	-0.95959
37956385	chr19:37956385:A:G	3.13554e-08	-1.68941e-10	-0.835678	9.62511e-06	-1.68941e-10	-0.857703
37956410	chr19:37956410:A:T	1.16188e-08	-1.55453	-0.27391	3.58687e-06	-1.66861	-0.17619
37956470	chr19:37956470:G:T	9.08232e-09	-1.45612	-0.618617	2.82309e-06	-1.57694	-0.507307
37956680	chr19:37956680:C:T	1.03784e-08	-1.5605	-0.380843	3.19667e-06	-1.6728	-0.287164
37956834	chr19:37956834:A:G	2.72873e-08	-1.68941e-10	-0.974646	8.59021e-06	-1.68941e-10	-0.971455
37957528	chr19:37957528:A:G	3.14346e-09	-1.67549	-1.46025	9.49495e-07	-1.69675	-1.47716
37957591	chr19:37957591:T:C	2.90543e-09	-1.69398	-1.5205	8.96624e-07	-1.70998	-1.52122
37957834	chr19:37957834:C:G	1.01155e-08	-1.38874	-0.57826	3.11311e-06	-1.5234	-0.463057
37957953	chr19:37957953:G:A	9.4171e-09	-1.34458	-0.693955	2.86051e-06	-1.48646	-0.584615
37958074	chr19:37958074:C:T	1.153e-08	-1.52958	-0.306539	3.52584e-06	-1.65163	-0.210334
37958607	chr19:37958607:A:G	1.09031e-08	-1.39778	-0.494237	3.37353e-06	-1.53072	-0.375395
37958690	chr19:37958690:T:C	2.32679e-08	-1.68941e-10	-1.13399	7.18225e-06	-1.68941e-10	-1.15047
37959696	chr19:37959696:G:A	1.29885e-08	-1.54969	-0.167308	4.00878e-06	-1.66551	-0.0680797
37959859	chr19:37959859:T:C	9.30075e-09	-1.4316	-0.61937	2.88123e-06	-1.55769	-0.506171
37960341	chr19:37960341:G:A	1.21914e-08	-1.52536	-0.254975	3.72957e-06	-1.64875	-0.157032
37960528	chr19:37960528:C:T	7.89238e-08	0.0874167	-4.99793e-10	2.16651e-05	-0.0463779	-4.99793e-10
37960971	chr19:37960971:G:T	1.11515e-08	-1.36068	-0.50881	3.42387e-06	-1.50085	-0.390461
37961895	chr19:37961895:C:T	9.9763e-09	-1.38981	-0.59104	3.06825e-06	-1.52413	-0.476846
37962142	chr19:37962142:C:T	1.03836e-08	-1.35222	-0.58862	3.16801e-06	-1.4943	-0.474671
37962713	chr19:37962713:G:A	6.83254e-09	-1.2326	-1.12677	2.17497e-06	-1.34652	-0.998541
37963070	chr19:37963070:C:T	1.4901e-08	-1.57964	-4.99793e-10	5.10486e-06	-1.49189	-4.99793e-10
37963092	chr19:37963092:C:T	1.49268e-08	-1.57791	-4.99793e-10	5.11565e-06	-1.48977	-4.99793e-10
37963375	chr19:37963375:A:G	1.61319e-08	-1.68941e-10	-1.50027	5.17538e-06	-1.68941e-10	-1.47817
37963385	chr19:37963385:C:CTTGTG	4.73759e-08	-1.68941e-10	-0.422953	1.95765e-05	-1.68941e-10	-0.147747
37963388	chr19:37963388:G:GCT	4.73759e-08	-1.68941e-10	-0.422953	1.95765e-05	-1.68941e-10	-0.147747
37963391	chr19:37963391:C:CTCA	4.73759e-08	-1.68941e-10	-0.422953	1.95765e-05	-1.68941e-10	-0.147747
37964599	chr19:37964599:A:T	1.66191e-08	-1.68941e-10	-1.47051	5.2983e-06	-1.68941e-10	-1.45469
37964604	chr19:37964604:C:T	2.36332e-08	-1.68941e-10	-1.11841	7.77613e-06	-1.68941e-10	-1.07102
37964726	chr19:37964726:GA:G	2.05198e-08	-1.25968	-4.99793e-10	6.74393e-06	-1.21344	-4.99793e-10
37965024	chr19:37965024:A:G	2.11943e-08	-1.22733	-4.99793e-10	6.2592e-06	-1.28803	-4.99793e-10
37965309	chr19:37965309:T:C	1.54049e-08	-1.54638	-4.99793e-10	5.34885e-06	-1.4452	-4.99793e-10
37965377	chr19:37965377:A:G	1.27386e-08	-1.66624	-0.0701869	4.41265e-06	-1.72707	0.0894622
37965394	chr19:37965394:T:C	5.93523e-09	-1.38169	-1.11848	1.90785e-06	-1.47924	-0.996857
37965560	chr19:37965560:T:C	1.50876e-08	-1.5672	-4.99793e-10	5.18857e-06	-1.47562	-4.99793e-10
37965862	chr19:37965862:G:T	3.41731e-08	-1.68941e-10	-0.749626	1.02024e-05	-1.68941e-10	-0.799455
37966057	chr19:37966057:T:C	2.80585e-09	-1.73607	-1.51329	8.62125e-07	-1.74969	-1.52074
37966067	chr19:37966067:CACAG:C	1.60787e-08	-1.68941e-10	-1.50357	5.01772e-06	-1.68941e-10	-1.5091
37966183	chr19:37966183:A:G	5.26035e-09	-1.31194	-1.30893	1.62852e-06	-1.41934	-1.21506
37966463	chr19:37966463:C:T	3.26258e-09	-1.60335	-1.49519	9.93645e-07	-1.62642	-1.50203
37967169	chr19:37967169:G:A	8.43048e-09	-1.46043	-0.688782	2.68183e-06	-1.57506	-0.560514
37967197	chr19:37967197:T:C	7.16138e-09	-1.21453	-1.09783	1.83742e-06	-1.39445	-1.11927
37967338	chr19:37967338:C:T	3.06175e-09	-1.65555	-1.50653	9.37915e-07	-1.67408	-1.51209
37967389	chr19:37967389:G:A	2.8306e-09	-1.71945	-1.52112	8.80758e-07	-1.73859	-1.51046
37967454	chr19:37967454:A:G	1.99836e-08	-1.68941e-10	-1.28615	5.92938e-06	-1.68941e-10	-1.34216
37967542	chr19:37967542:G:A	1.99086e-08	-1.68941e-10	-1.28992	6.1387e-06	-1.68941e-10	-1.30746
37967733	chr19:37967733:A:G	2.90165e-08	-1.68941e-10	-0.913202	9.35898e-06	-1.68941e-10	-0.885742
37967759	chr19:37967759:A:C	1.66012e-08	-1.48422	0.0126275	5.17253e-06	-1.61092	0.132201
37967815	chr19:37967815:T:C	5.8046e-08	0.0546947	-0.274524	1.70964e-05	-0.155533	-0.127678
37967897	chr19:37967897:G:A	1.56429e-08	-1.53105	-4.99793e-10	4.78921e-06	-1.55571	-4.99793e-10
37967952	chr19:37967952:C:T	2.29601e-08	-1.68941e-10	-1.14731	7.90437e-06	-1.68941e-10	-1.05466
37967962	chr19:37967962:T:TA	7.57527e-09	-1.28673	-0.969448	2.17447e-06	-1.46814	-0.877158
37968197	chr19:37968197:C:T	2.6735e-08	-1.68941e-10	-0.995092	8.74965e-06	-1.68941e-10	-0.953065
37968254	chr19:37968254:T:G	9.92112e-09	-1.37137	-0.615031	3.14316e-06	-1.49772	-0.479131
37968292	chr19:37968292:C:T	1.54795e-08	-1.54155	-4.99793e-10	5.37537e-06	-1.44025	-4.99793e-10
37968363	chr19:37968363:C:T	1.65969e-08	-1.68941e-10	-1.47185	5.21915e-06	-1.68941e-10	-1.46974
37968747	chr19:37968747:C:G	1.59404e-08	-1.47997	-0.0322348	4.94658e-06	-1.60765	0.0842662
37968851	chr19:37968851:T:C	1.56788e-08	-1.46849	-0.0602632	4.84386e-06	-1.59911	0.0547407
37968877	chr19:37968877:G:A	1.57781e-08	-1.45355	-0.0688922	4.8585e-06	-1.58784	0.046489
37969383	chr19:37969383:T:C	1.61376e-08	-1.49991	-4.99793e-10	5.65197e-06	-1.39007	-4.99793e-10
37969474	chr19:37969474:C:T	2.00015e-08	-1.28526	-4.99793e-10	7.24206e-06	-1.14217	-4.99793e-10
37969730	chr19:37969730:C:T	1.26656e-08	-1.74217	-4.99793e-10	4.01696e-06	-1.73155	-4.99793e-10
37970157	chr19:37970157:A:C	3.46251e-09	-1.57637	-1.4627	1.04776e-06	-1.60261	-1.47281
37970190	chr19:37970190:G:A	1.59125e-08	-1.51396	-4.99793e-10	5.55894e-06	-1.40667	-4.99793e-10
37970565	chr19:37970565:TC:T	2.03187e-08	-1.26952	-4.99793e-10	7.37554e-06	-1.12391	-4.99793e-10
37970589	chr19:37970589:T:C	9.34252e-09	-1.35245	-0.694038	2.93374e-06	-1.48166	-0.564142
37970646	chr19:37970646:T:C	2.63519e-08	-1.68941e-10	-1.00953	8.48179e-06	-1.68941e-10	-0.984157
37971019	chr19:37971019:A:G	3.66883e-09	-1.71272	-1.26847	1.21442e-06	-1.75531	-1.1725
37971365	chr19:37971365:A:T	6.70184e-08	-1.72185	1.64576	3.21249e-05	-1.7598	2.10736
37971473	chr19:37971473:T:G	8.56418e-09	-1.41121	-0.722269	2.71016e-06	-1.53044	-0.594632
37971517	chr19:37971517:A:G	8.49766e-09	-1.40785	-0.733425	2.68558e-06	-1.52739	-0.606793
37971627	chr19:37971627:G:A	1.58071e-08	-1.68941e-10	-1.52061	4.95773e-06	-1.68941e-10	-1.52113
37971637	chr19:37971637:C:T	1.60522e-08	-1.68941e-10	-1.50522	5.01107e-06	-1.68941e-10	-1.51043
37971644	chr19:37971644:C:T	1.55698e-08	-1.53573	-4.99793e-10	5.42511e-06	-1.43104	-4.99793e-10
37971814	chr19:37971814:G:A	2.02704e-08	-1.2719	-4.99793e-10	7.19442e-06	-1.14877	-4.99793e-10
37972372	chr19:37972372:A:G	2.53554e-08	-1.68941e-10	-1.04807	8.37832e-06	-1.68941e-10	-0.996431
37972427	chr19:37972427:G:T	2.53739e-08	-1.68941e-10	-1.04735	8.38483e-06	-1.68941e-10	-0.995655
37972622	chr19:37972622:T:C	8.69707e-09	-1.53551	-0.582565	2.80412e-06	-1.65033	-0.440664
37972663	chr19:37972663:C:T	1.5936e-08	-1.51249	-4.99793e-10	5.57985e-06	-1.40292	-4.99793e-10
37972829	chr19:37972829:T:C	2.60962e-08	-1.68941e-10	-1.01928	8.52586e-06	-1.68941e-10	-0.978975
37973157	chr19:37973157:C:T	9.56694e-09	-1.54315	-0.479607	3.11098e-06	-1.65579	-0.331356
37973350	chr19:37973350:C:T	1.95121e-08	-1.68941e-10	-1.31003	5.80492e-06	-1.68941e-10	-1.36337
37973357	chr19:37973357:C:G	1.99064e-08	-1.68941e-10	-1.29002	5.90615e-06	-1.68941e-10	-1.34608
37973454	chr19:37973454:C:T	2.31397e-08	-1.68941e-10	-1.13951	7.51198e-06	-1.68941e-10	-1.10558
37973622	chr19:37973622:C:T	1.31295e-08	-1.7062	-4.99793e-10	4.04702e-06	-1.7241	-4.99793e-10
37974068	chr19:37974068:G:A	2.50279e-08	-1.68941e-10	-1.06107	7.74139e-06	-1.68941e-10	-1.0755
37974483	chr19:37974483:T:C	3.4176e-09	-1.66765	-1.38447	9.90853e-07	-1.74206	-1.3892
37975397	chr19:37975397:A:G	2.51714e-08	-1.68941e-10	-1.05536	8.31087e-06	-1.68941e-10	-1.00451
37975566	chr19:37975566:A:T	2.52469e-08	-1.68941e-10	-1.05236	8.10755e-06	-1.68941e-10	-1.02928
37975827	chr19:37975827:G:A	2.58359e-08	-1.68941e-10	-1.0293	8.29927e-06	-1.68941e-10	-1.00591
37975876	chr19:37975876:G:A	1.27592e-08	-1.73481	-4.99793e-10	4.03169e-06	-1.72789	-4.99793e-10
37976494	chr19:37976494:G:T	1.58065e-08	-1.68941e-10	-1.52064	4.95751e-06	-1.68941e-10	-1.52118
37976667	chr19:37976667:T:A	1.81507e-08	-1.68941e-10	-1.38236	5.46558e-06	-1.68941e-10	-1.42361
37976761	chr19:37976761:CAG:C	1.95891e-08	-1.68941e-10	-1.30609	6.22295e-06	-1.68941e-10	-1.29384
37977002	chr19:37977002:T:G	4.59987e-09	-1.50708	-1.24796	1.2548e-06	-1.64298	-1.25212
37977660	chr19:37977660:TG:T	1.55415e-08	-1.42041	-0.11714	4.77474e-06	-1.56212	0.00338174
37977918	chr19:37977918:T:A	6.1288e-09	-1.49784	-0.97023	1.6922e-06	-1.63829	-0.957754
37978043	chr19:37978043:T:C	2.77173e-09	-1.74312	-1.51847	8.58236e-07	-1.75417	-1.52079
37978444	chr19:37978444:C:A	9.50634e-09	-1.45299	-0.576114	2.99775e-06	-1.59064	-0.433578
37978589	chr19:37978589:T:C	9.78256e-09	-1.47424	-0.526224	3.11244e-06	-1.60672	-0.379953
37979430	chr19:37979430:A:G	1.37707e-08	-1.49982	-0.158707	4.61533e-06	-1.62681	0.0341121
37979610	chr19:37979610:C:T	4.68142e-08	-1.68941e-10	-0.434879	1.39713e-05	-1.68941e-10	-0.485074
37979864	chr19:37979864:C:T	1.5829e-08	-1.68941e-10	-1.51922	4.96052e-06	-1.68941e-10	-1.52057
37979961	chr19:37979961:C:T	2.07977e-08	-1.68941e-10	-1.24622	6.13786e-06	-1.68941e-10	-1.3076
37979976	chr19:37979976:A:C	1.37981e-08	-1.65653	-4.99793e-10	4.67892e-06	-1.57901	-4.99793e-10
37980102	chr19:37980102:C:T	2.77813e-08	-0.956704	-4.99793e-10	9.4465e-06	-0.876435	-4.99793e-10
37980589	chr19:37980589:G:A	1.60686e-08	-1.68941e-10	-1.5042	5.01433e-06	-1.68941e-10	-1.50978
37980674	chr19:37980674:AC:A	1.80208e-08	-1.39928	0.00973661	5.46667e-06	-1.54781	0.124403
37980776	chr19:37980776:A:G	4.02916e-09	-1.72378	-1.16373	1.36528e-06	-1.76053	-1.05019
37981204	chr19:37981204:G:A	4.95234e-09	-1.55026	-1.13095	1.41254e-06	-1.67383	-1.10286
37981258	chr19:37981258:C:T	2.59708e-08	-1.68941e-10	-1.02409	8.59051e-06	-1.68941e-10	-0.97142
37981494	chr19:37981494:G:A	2.722e-09	-1.75897	-1.52072	8.48585e-07	-1.76508	-1.52119
37981704	chr19:37981704:C:A	2.95417e-09	-1.76597	-1.43188	1.04481e-06	-1.75521	-1.32303
37981953	chr19:37981953:G:C	9.81463e-09	-1.72742	-0.26977	3.71e-06	-1.66372	-0.14733
37981956	chr19:37981956:C:T	1.26734e-08	-1.4686	-0.272966	4.10899e-06	-1.57612	-0.132783
37982025	chr19:37982025:G:A	5.6432e-09	-1.72077	-0.829847	1.89533e-06	-1.76561	-0.717073
37982058	chr19:37982058:A:G	1.75134e-08	-1.68941e-10	-1.4181	5.30771e-06	-1.68941e-10	-1.45292
37982082	chr19:37982082:A:G	4.17137e-09	-1.55291	-1.29991	1.15438e-06	-1.67435	-1.30417
37982120	chr19:37982120:T:C	1.97517e-08	-1.68941e-10	-1.29783	7.3772e-06	-1.68941e-10	-1.12368
37982285	chr19:37982285:G:A	3.93958e-09	-1.69925	-1.21074	1.30788e-06	-1.7491	-1.10457
37982473	chr19:37982473:G:A	2.47116e-08	-1.68941e-10	-1.07379	8.07366e-06	-1.68941e-10	-1.03347
37982517	chr19:37982517:G:A	2.05511e-07	0.0705116	0.973921	0.0001059	0.309672	1.23075
37982635	chr19:37982635:A:G	5.65664e-09	-1.57808	-0.970156	1.59876e-06	-1.69178	-0.961073
37982818	chr19:37982818:C:T	2.68991e-08	-0.988974	-4.99793e-10	7.51243e-06	-1.10552	-4.99793e-10
37982846	chr19:37982846:G:A	1.72499e-08	-1.68941e-10	-1.43326	5.38906e-06	-1.68941e-10	-1.43771
37983189	chr19:37983189:C:A	1.73576e-08	-1.68941e-10	-1.42704	5.26963e-06	-1.68941e-10	-1.46012
37983420	chr19:37983420:G:A	2.81816e-09	-1.75121	-1.49377	8.86149e-07	-1.76825	-1.4747
37983455	chr19:37983455:T:C	1.26619e-08	-0.230107	-1.51236	3.87387e-06	-0.248295	-1.51953
37984022	chr19:37984022:C:T	1.65466e-08	-1.68941e-10	-1.47489	5.2055e-06	-1.68941e-10	-1.47236
37984429	chr19:37984429:A:G	5.31387e-08	-1.51498	1.20682	2.20743e-05	-1.48692	1.45926
37984483	chr19:37984483:C:T	1.04866e-08	-1.74139	-0.189582	4.12713e-06	-1.75155	0.0470578
37984735	chr19:37984735:C:T	3.75629e-09	-1.71854	-1.23909	1.41988e-06	-1.60288	-1.16862
37984752	chr19:37984752:G:GTGAT	1.58015e-08	-1.68941e-10	-1.52096	4.95825e-06	-1.68941e-10	-1.52103
37984878	chr19:37984878:T:C	5.10053e-08	-1.68941e-10	-0.349136	2.68136e-05	-1.68941e-10	0.16683
37984951	chr19:37984951:A:C	1.98935e-07	-0.395725	1.40764	0.000182555	0.375087	1.70989
37985366	chr19:37985366:G:A	9.30457e-08	0.252025	-4.99793e-10	3.59832e-05	0.460974	-4.99793e-10
37985378	chr19:37985378:T:C	1.6119e-08	-1.68941e-10	-1.50107	5.03112e-06	-1.68941e-10	-1.50644
37985410	chr19:37985410:T:C	4.69649e-08	-1.68941e-10	-0.431666	2.2204e-05	-1.68941e-10	-0.0218061
37985589	chr19:37985589:G:A	2.49232e-08	-1.06527	-4.99793e-10	8.31539e-06	-1.00397	-4.99793e-10
37985593	chr19:37985593:G:A	3.2695e-08	-0.793845	-4.99793e-10	5.75335e-06	-1.3723	-4.99793e-10
37985743	chr19:37985743:G:C	6.8773e-08	-1.68941e-10	-0.0502541	2.13826e-05	-1.68941e-10	-0.0595007
37985854	chr19:37985854:G:A	9.69192e-08	-1.68941e-10	0.292812	5.02332e-05	-1.68941e-10	0.794598
37985962	chr19:37985962:C:T	1.86986e-07	-1.68941e-10	0.949967	0.000100545	-1.68941e-10	1.48853
37986158	chr19:37986158:C:A	4.83991e-08	-1.68941e-10	-0.401585	1.46684e-05	-1.68941e-10	-0.43638
37986694	chr19:37986694:G:A	2.48029e-08	-1.07011	-4.99793e-10	6.43221e-06	-1.26076	-4.99793e-10
37987215	chr19:37987215:A:C	6.77504e-08	-1.76233	1.6971	3.10637e-05	-1.76374	2.0777
37987226	chr19:37987226:A:G	1.70964e-07	-1.68941e-10	0.860385	9.05853e-05	-1.68941e-10	1.38421
37987516	chr19:37987516:C:T	3.62665e-08	-1.68941e-10	-0.690171	1.24482e-05	-1.68941e-10	-0.600504
37987640	chr19:37987640:C:T	4.07133e-08	-1.66445	1.08994	2.00702e-05	-1.48808	1.36524
37987649	chr19:37987649:T:A	1.8739e-07	-1.68941e-10	0.952124	0.000100073	-1.68941e-10	1.48382
37987825	chr19:37987825:T:C	7.77673e-08	-1.75933	1.83198	3.5772e-05	-1.76594	2.22103
37988535	chr19:37988535:A:G	1.20484e-08	-1.75787	-0.0342614	4.31325e-06	-1.75666	0.0962769
37989081	chr19:37989081:G:GTGCC	4.63578e-08	-1.68941e-10	-0.444676	2.06673e-05	-1.68941e-10	-0.093528
37989187	chr19:37989187:T:C	1.42923e-07	-1.68941e-10	0.681242	7.46295e-05	-1.68941e-10	1.19046
37989281	chr19:37989281:A:G	1.44764e-07	-1.68941e-10	0.694041	7.56309e-05	-1.68941e-10	1.20379
37990004	chr19:37990004:C:T	3.40691e-09	-1.6481	-1.40716	1.54367e-06	-1.28394	-1.40398
37990135	chr19:37990135:C:T	2.50564e-08	-1.68941e-10	-1.05994	8.11043e-06	-1.68941e-10	-1.02893
37991787	chr19:37991787:G:A	2.86073e-08	-1.76572	0.838321	1.23237e-05	-1.75984	1.14928
37992017	chr19:37992017:A:G	2.5812e-08	-1.68941e-10	-1.03022	8.14642e-06	-1.68941e-10	-1.0245
37992115	chr19:37992115:A:C	1.67727e-08	-1.68941e-10	-1.46131	5.2349e-06	-1.68941e-10	-1.46673
37992637	chr19:37992637:T:C	1.42085e-08	-1.68151	0.0542894	6.05717e-06	-1.56236	0.24152
37993220	chr19:37993220:C:T	1.74045e-08	-1.68941e-10	-1.42434	6.32458e-06	-1.68941e-10	-1.27764
37993242	chr19:37993242:G:T	5.7463e-07	-1.68941e-10	2.07266	0.000245662	-1.68941e-10	2.38188
37993249	chr19:37993249:G:A	8.52387e-09	-1.75595	-0.382249	3.05311e-06	-1.76558	-0.240333
37993480	chr19:37993480:C:T	1.28096e-08	-1.714	-0.0168714	5.30558e-06	-1.60805	0.154732
37993533	chr19:37993533:G:A	1.25202e-08	-1.72598	-0.0277405	5.13092e-06	-1.62958	0.142784
37993715	chr19:37993715:T:A	1.3459e-08	-1.72115	0.0397396	5.55257e-06	-1.62086	0.213044
37993722	chr19:37993722:A:G	1.09186e-08	-1.7002	-0.190394	4.47451e-06	-1.58601	-0.0376738
37993919	chr19:37993919:G:A	1.58009e-08	-1.68941e-10	-1.521	4.97523e-06	-1.68941e-10	-1.51761
37994314	chr19:37994314:T:C	2.74879e-08	-1.68941e-10	-0.967319	1.12307e-05	-1.68941e-10	-0.703428
37994341	chr19:37994341:G:T	1.7307e-08	-1.68941e-10	-1.42995	5.44617e-06	-1.68941e-10	-1.42717
37994584	chr19:37994584:C:T	1.50789e-08	-1.75005	0.182286	6.14148e-06	-1.67601	0.368999
37994632	chr19:37994632:C:T	1.71283e-08	-1.68941e-10	-1.44033	6.1534e-06	-1.68941e-10	-1.30507
37994825	chr19:37994825:C:T	1.64641e-08	-1.75185	0.271972	6.71192e-06	-1.68076	0.462569
37995059	chr19:37995059:G:A	1.74045e-08	-1.68941e-10	-1.42434	6.32458e-06	-1.68941e-10	-1.27764
37995459	chr19:37995459:A:G	3.65054e-08	-1.68941e-10	-0.683604	1.28734e-05	-1.68941e-10	-0.566913
37995483	chr19:37995483:C:T	1.33585e-08	-1.68891	-4.99793e-10	4.08957e-06	-1.71364	-4.99793e-10
37995509	chr19:37995509:A:G	2.79688e-09	-1.73247	-1.52009	9.6083e-07	-1.65248	-1.50956
37995523	chr19:37995523:C:T	2.12717e-08	-1.68941e-10	-1.22369	6.82455e-06	-1.68941e-10	-1.20155
37996130	chr19:37996130:A:G	1.79965e-08	-1.74387	0.352985	7.43026e-06	-1.66395	0.547435
37996350	chr19:37996350:C:T	6.2345e-08	1.35815	-1.50653	1.43681e-05	1.03506	-1.49213
37996378	chr19:37996378:C:T	3.79554e-08	-1.68941e-10	-0.644654	1.34211e-05	-1.68941e-10	-0.525252
37996433	chr19:37996433:A:G	7.34545e-08	-1.68941e-10	0.015601	1.95121e-05	-1.68941e-10	-0.151044
37996745	chr19:37996745:T:G	1.56401e-08	-1.7564	0.225171	6.29931e-06	-1.69271	0.411074
37996854	chr19:37996854:G:A	1.73005e-08	-1.68941e-10	-1.43033	6.266e-06	-1.68941e-10	-1.28694
37996966	chr19:37996966:C:T	1.99475e-08	-1.73573	0.447772	8.34451e-06	-1.64793	0.647455
37997089	chr19:37997089:G:A	1.58771e-08	-1.51619	-4.99793e-10	4.78958e-06	-1.55564	-4.99793e-10
37997720	chr19:37997720:A:T	1.69716e-08	-1.68941e-10	-1.44952	5.24629e-06	-1.68941e-10	-1.46456
37997772	chr19:37997772:G:A	1.69888e-08	-1.75075	0.302236	6.94259e-06	-1.67936	0.494956
37997788	chr19:37997788:C:T	5.64264e-09	-1.63786	-0.912853	2.55328e-06	-1.31187	-0.87283
37998171	chr19:37998171:A:T	2.64988e-08	-1.68941e-10	-1.00397	1.07598e-05	-1.68941e-10	-0.746264
37998454	chr19:37998454:A:G	1.74055e-08	-1.68941e-10	-1.42428	6.32527e-06	-1.68941e-10	-1.27753
37998668	chr19:37998668:G:T	6.39365e-08	-1.68941e-10	-0.123175	2.98086e-05	-1.68941e-10	0.27272
37999130	chr19:37999130:A:G	3.44501e-08	-1.68941e-10	-0.741554	1.5697e-05	-1.68941e-10	-0.368607
37999798	chr19:37999798:A:G	2.13111e-08	-1.68941e-10	-1.22184	6.83345e-06	-1.68941e-10	-1.20025
38001150	chr19:38001150:G:T	5.4137e-08	-1.68941e-10	-0.289548	1.71852e-05	-1.68941e-10	-0.278029
38001217	chr19:38001217:A:C	5.75038e-08	-1.68941e-10	-0.229214	1.82604e-05	-1.68941e-10	-0.217341
38001263	chr19:38001263:C:T	4.11485e-08	-1.68941e-10	-0.563879	1.46381e-05	-1.68941e-10	-0.438451
38001351	chr19:38001351:C:T	3.09885e-09	-1.69681	-1.45323	1.19613e-06	-1.59399	-1.349
38001412	chr19:38001412:C:T	2.07873e-08	-1.68941e-10	-1.24672	6.60568e-06	-1.68941e-10	-1.23415
38001607	chr19:38001607:C:T	2.72277e-08	-1.68941e-10	-0.976831	8.85939e-06	-1.68941e-10	-0.940601
38001923	chr19:38001923:AAC:A	1.44732e-08	-1.60877	-4.99793e-10	4.57671e-06	-1.6011	-4.99793e-10
38002209	chr19:38002209:A:C	3.12807e-09	-1.69538	-1.44527	1.21183e-06	-1.59254	-1.33741
38002225	chr19:38002225:G:A	5.80241e-08	-1.68941e-10	-0.220208	2.66901e-05	-1.68941e-10	0.162215
38002352	chr19:38002352:C:T	1.74605e-08	-1.68941e-10	-1.42112	6.35653e-06	-1.68941e-10	-1.2726
38002445	chr19:38002445:C:T	1.56508e-08	-1.53055	-4.99793e-10	4.72766e-06	-1.56865	-4.99793e-10
38003539	chr19:38003539:T:G	2.56102e-08	-1.68941e-10	-1.03807	8.29408e-06	-1.68941e-10	-1.00654
38003682	chr19:38003682:G:A	1.43191e-08	-1.61947	-4.99793e-10	4.50092e-06	-1.6178	-4.99793e-10
38003864	chr19:38003864:G:A	5.8446e-08	-1.76826	1.5553	2.75126e-05	-1.74872	1.94129
38004549	chr19:38004549:G:A	1.36742e-08	-1.66556	-4.99793e-10	4.17292e-06	-1.69346	-4.99793e-10
38004802	chr19:38004802:C:G	4.82519e-08	-1.68941e-10	-0.40463	1.74504e-05	-1.68941e-10	-0.262714
38005357	chr19:38005357:C:T	1.23525e-08	-1.74356	-0.0236522	4.23416e-06	-1.6748	-0.00409578
38005429	chr19:38005429:T:G	4.80514e-08	-1.68941e-10	-0.408794	2.15227e-05	-1.68941e-10	-0.0529693
38006218	chr19:38006218:A:G	1.2474e-08	-1.75742	-4.99793e-10	3.88871e-06	-1.764	-4.99793e-10
38006648	chr19:38006648:A:G	1.26233e-08	-1.74552	-4.99793e-10	3.87214e-06	-1.76827	-4.99793e-10
38006682	chr19:38006682:G:T	5.14705e-08	-1.68941e-10	-0.340057	2.32994e-05	-1.68941e-10	0.0263494
38006813	chr19:38006813:C:T	1.52787e-08	-1.76557	0.210964	5.14001e-06	-1.72826	0.243237
38007093	chr19:38007093:G:A	1.24018e-08	-1.76322	-4.99793e-10	3.8729e-06	-1.76807	-4.99793e-10
38007914	chr19:38007914:T:C	5.55864e-08	-1.68941e-10	-0.263126	2.26062e-05	-1.68941e-10	-0.00385238
38008508	chr19:38008508:C:T	7.6826e-08	-1.68941e-10	0.0604772	2.38805e-05	-1.68941e-10	0.0509816
38008509	chr19:38008509:G:A	3.14168e-08	-1.68941e-10	-0.833723	1.00027e-05	-1.68941e-10	-0.81922
38009247	chr19:38009247:T:C	8.36232e-08	-1.76507	1.91033	4.04309e-05	-1.7289	2.30641
38009814	chr19:38009814:C:T	5.70362e-08	-1.68941e-10	-0.237379	1.77539e-05	-1.68941e-10	-0.245476
38009843	chr19:38009843:G:A	1.61045e-08	-1.68941e-10	-1.50197	5.07923e-06	-1.68941e-10	-1.49692
38010063	chr19:38010063:A:G	1.6357e-08	-1.68941e-10	-1.48641	5.09713e-06	-1.68941e-10	-1.4934
38010699	chr19:38010699:GA:AA	6.30313e-08	-1.68941e-10	-0.137434	1.9602e-05	-1.68941e-10	-0.146449
38010795	chr19:38010795:G:A	2.59224e-08	-1.68941e-10	-1.02596	8.67524e-06	-1.68941e-10	-0.961606
38010982	chr19:38010982:C:T	2.36627e-08	-1.68941e-10	-1.11716	7.60215e-06	-1.68941e-10	-1.09365
38011785	chr19:38011785:T:C	7.82614e-08	-1.68941e-10	0.078989	2.41504e-05	-1.68941e-10	0.0622211
38011790	chr19:38011790:T:C	5.41533e-08	-1.68941e-10	-0.289247	2.77454e-05	-1.68941e-10	0.200991
38011853	chr19:38011853:AGAT:A	8.09171e-08	-1.68941e-10	0.112359	3.89558e-05	-1.68941e-10	0.540349
38011998	chr19:38011998:C:G	1.73834e-07	-1.68941e-10	0.877035	4.24668e-05	-1.68941e-10	0.626643
38012071	chr19:38012071:A:G	5.91107e-08	-1.68941e-10	-0.201653	1.88884e-05	-1.68941e-10	-0.183532
38012519	chr19:38012519:A:G	3.15506e-09	-1.76817	-1.36389	9.43092e-07	-1.74754	-1.43313
38012568	chr19:38012568:C:T	3.15572e-09	-1.71918	-1.41267	1.23105e-06	-1.62542	-1.28879
38013012	chr19:38013012:A:G	3.14847e-09	-1.74619	-1.38796	1.20964e-06	-1.67923	-1.25252
38013042	chr19:38013042:G:A	6.14071e-08	-1.68941e-10	-0.16354	1.90012e-05	-1.68941e-10	-0.177577
38013233	chr19:38013233:G:A	1.69827e-08	-1.68941e-10	-1.44887	6.07712e-06	-1.68941e-10	-1.31755
38013663	chr19:38013663:C:G	1.70197e-08	-1.68941e-10	-1.4467	6.10128e-06	-1.68941e-10	-1.31358
38014027	chr19:38014027:G:A	2.42802e-08	-1.68941e-10	-1.09141	7.68754e-06	-1.68941e-10	-1.08248
38014397	chr19:38014397:C:T	7.21571e-09	-1.18528	-1.11952	2.35699e-06	-1.24111	-1.02358
38015029	chr19:38015029:G:A	4.80135e-08	-1.68941e-10	-0.409584	2.25718e-05	-1.68941e-10	-0.00537889
38016340	chr19:38016340:G:A	1.5877e-08	-1.68941e-10	-1.5162	5.00098e-06	-1.68941e-10	-1.51244
38016475	chr19:38016475:C:T	2.8158e-09	-1.73309	-1.51273	1.00534e-06	-1.65334	-1.46341
38016623	chr19:38016623:A:G	1.09391e-07	-1.68941e-10	0.413861	6.76172e-05	-1.68941e-10	1.09178
38017258	chr19:38017258:T:G	1.08104e-07	-1.68941e-10	0.402032	6.66597e-05	-1.68941e-10	1.07752
38017877	chr19:38017877:G:A	3.04884e-08	-1.68941e-10	-0.863718	9.29918e-06	-1.68941e-10	-0.892153
38017923	chr19:38017923:CCATCACACTAAAAAG:C	1.16426e-07	-1.68941e-10	0.47619	7.25177e-05	-1.68941e-10	1.16175
38017939	chr19:38017939:CA:C	1.37474e-08	-1.66021	-4.99793e-10	4.24755e-06	-1.67574	-4.99793e-10
38018019	chr19:38018019:G:T	1.59394e-08	-1.68941e-10	-1.51227	5.35651e-06	-1.68941e-10	-1.44377
38018028	chr19:38018028:G:A	1.12811e-07	-1.68941e-10	0.444645	6.99132e-05	-1.68941e-10	1.12518
38018814	chr19:38018814:G:A	5.92305e-08	-1.68941e-10	-0.199629	3.30635e-05	-1.68941e-10	0.376352
38019616	chr19:38019616:A:G	3.04686e-08	-1.37894	0.514571	1.40954e-05	-1.32143	0.845202
38019635	chr19:38019635:T:C	3.75364e-08	-1.42392	0.768168	1.74447e-05	-1.37007	1.10703
38019929	chr19:38019929:C:T	1.08446e-07	-1.68941e-10	0.405187	6.6764e-05	-1.68941e-10	1.07909
38020131	chr19:38020131:C:A	2.91105e-08	-1.68941e-10	-0.909968	9.6833e-06	-1.68941e-10	-0.851676
38020239	chr19:38020239:A:T	4.04313e-08	-1.68941e-10	-0.581461	1.74695e-05	-1.68941e-10	-0.261624
38020889	chr19:38020889:C:A	1.12985e-07	-1.03697	1.48316	0.000109872	-0.193804	1.77104
38021103	chr19:38021103:T:C	6.12663e-08	-1.68941e-10	-0.165835	3.44395e-05	-1.68941e-10	0.417126
38021655	chr19:38021655:C:T	1.59114e-08	-1.68941e-10	-1.51403	5.32843e-06	-1.68941e-10	-1.44902
38022139	chr19:38022139:G:A	1.41038e-08	-1.63462	-4.99793e-10	4.60281e-06	-1.59541	-4.99793e-10
38022562	chr19:38022562:A:G	9.87763e-08	-1.68941e-10	0.311792	6.11844e-05	-1.68941e-10	0.991814
38022786	chr19:38022786:G:A	1.71405e-08	-1.68941e-10	-1.43962	5.43832e-06	-1.68941e-10	-1.42861
38022812	chr19:38022812:G:T	4.12413e-09	-1.44536	-1.41885	1.17342e-06	-1.54852	-1.41363
38022903	chr19:38022903:T:G	2.13648e-08	-1.68941e-10	-1.21932	6.98997e-06	-1.68941e-10	-1.1776
38022972	chr19:38022972:C:T	3.81945e-08	-1.68941e-10	-0.638373	1.89789e-05	-1.68941e-10	-0.178751
38023087	chr19:38023087:G:T	2.54572e-08	-1.68941e-10	-1.04407	8.44367e-06	-1.68941e-10	-0.988662
38023127	chr19:38023127:C:G	5.37294e-08	-1.68941e-10	-0.297106	1.42767e-05	-1.68941e-10	-0.46345
38023249	chr19:38023249:C:T	1.74381e-08	-1.68941e-10	-1.42241	5.47727e-06	-1.68941e-10	-1.42147
38023623	chr19:38023623:G:A	2.25667e-08	-1.68941e-10	-1.16459	8.64405e-06	-1.68941e-10	-0.965207
38023678	chr19:38023678:C:T	9.12104e-09	-1.26538	-0.805103	3.86095e-06	-1.24441	-0.526758
38024077	chr19:38024077:G:A	3.74646e-09	-1.48948	-1.47077	9.84335e-07	-1.66	-1.47787
38024086	chr19:38024086:G:A	2.05302e-08	-1.68941e-10	-1.25917	6.48657e-06	-1.68941e-10	-1.25234
38024366	chr19:38024366:C:T	2.33334e-08	-1.68941e-10	-1.13118	9.256e-06	-1.68941e-10	-0.896806
38024640	chr19:38024640:G:A	2.80355e-08	-0.693122	-0.254472	8.89622e-06	-0.89114	-0.0453124
38024770	chr19:38024770:C:G	4.23255e-07	-1.68941e-10	1.76691	0.000181626	-1.68941e-10	2.07987
38025221	chr19:38025221:C:G	3.78778e-07	-1.68941e-10	1.65588	0.000124481	-1.68941e-10	1.70208
38025358	chr19:38025358:GGTCATC:G	2.6726e-07	0.286678	1.02048	0.000165904	0.84137	1.14796
38025470	chr19:38025470:A:G	4.08926e-07	-1.68941e-10	1.73247	0.000134487	-1.68941e-10	1.77939
38025624	chr19:38025624:A:G	4.03354e-07	-1.68941e-10	1.71875	0.000134425	-1.68941e-10	1.77892
38025742	chr19:38025742:A:T	7.00419e-09	-1.67507	-0.659483	3.6044e-06	-1.34617	-0.493749
38026496	chr19:38026496:G:A	1.1109e-08	-1.63897	-0.234339	3.95599e-06	-1.69885	-0.0479993
38026747	chr19:38026747:G:A	1.29148e-08	-1.60885	-0.113843	4.61368e-06	-1.67729	0.084237
38027829	chr19:38027829:A:C	5.26812e-07	0.906393	1.07939	0.000358019	1.55103	1.20748
38027844	chr19:38027844:G:T	6.69087e-08	-1.68941e-10	-0.0777363	2.28404e-05	-1.68941e-10	0.00645169
38028493	chr19:38028493:C:T	4.52891e-07	-1.68941e-10	1.83459	0.000151333	-1.68941e-10	1.8974
38028768	chr19:38028768:T:C	4.2253e-07	-1.68941e-10	1.76519	0.000140846	-1.68941e-10	1.82559
38029083	chr19:38029083:A:G	1.69517e-08	-1.4507	-4.99793e-10	5.75577e-06	-1.37188	-4.99793e-10
38029221	chr19:38029221:A:T	2.38112e-07	-1.68941e-10	1.19168	8.68997e-05	-1.68941e-10	1.34268
38029222	chr19:38029222:A:T	4.77945e-07	-1.68941e-10	1.88843	0.000159676	-1.68941e-10	1.95107
38029284	chr19:38029284:C:T	2.29771e-08	-1.68941e-10	-1.14657	7.18015e-06	-1.68941e-10	-1.15076
38029292	chr19:38029292:T:C	4.53441e-07	-1.68941e-10	1.8358	0.000151531	-1.68941e-10	1.89871
38029401	chr19:38029401:C:T	1.07061e-08	-1.66065	-0.249603	3.83306e-06	-1.71393	-0.0644852
38029566	chr19:38029566:T:C	3.72859e-08	0.85733	-1.51978	2.16858e-05	1.47169	-1.51711
38029583	chr19:38029583:C:T	5.03987e-07	-1.68941e-10	1.94148	0.000168529	-1.68941e-10	2.00503
38029684	chr19:38029684:C:T	1.13023e-08	-1.60584	-0.250214	3.98417e-06	-1.67453	-0.0652236
38029850	chr19:38029850:C:T	6.444e-08	-1.68941e-10	-0.115331	2.02529e-05	-1.68941e-10	-0.11378
38030120	chr19:38030120:C:CTGGG	1.47865e-07	0.682842	0.032389	9.46172e-05	1.29243	0.135329
38030306	chr19:38030306:G:A	3.57722e-08	-0.720674	0.0167805	8.1005e-06	-1.38247	0.352316
38030888	chr19:38030888:G:A	3.02606e-08	-0.720457	-0.150761	6.7384e-06	-1.38284	0.168582
38031132	chr19:38031132:T:C	4.28146e-07	-1.68941e-10	1.7784	0.000142827	-1.68941e-10	1.83956
38031167	chr19:38031167:G:A	2.00027e-08	-1.68941e-10	-1.2852	6.17116e-06	-1.68941e-10	-1.30219
38032016	chr19:38032016:C:T	1.28574e-08	-1.72715	-4.99793e-10	4.24661e-06	-1.67596	-4.99793e-10
38032332	chr19:38032332:C:T	9.97137e-09	-0.46154	-1.51981	4.19481e-06	-0.183999	-1.50423
38032566	chr19:38032566:T:C	3.18361e-09	-1.6221	-1.50095	1.45713e-06	-1.23077	-1.51484
38033648	chr19:38033648:G:A	5.27817e-09	-1.09664	-1.52084	1.26027e-06	-1.36948	-1.52127
38033951	chr19:38033951:G:A	4.73501e-07	-1.68941e-10	1.87909	0.000158845	-1.68941e-10	1.94585
38033972	chr19:38033972:T:G	1.88016e-08	-1.52125	0.174129	1.36385e-05	-1.22243	0.713249
38033987	chr19:38033987:C:T	2.21257e-07	1.11826	-4.99793e-10	5.48667e-05	0.882828	-4.99793e-10
38034128	chr19:38034128:C:T	1.29118e-08	-1.72292	-4.99793e-10	4.06284e-06	-1.7202	-4.99793e-10
38034165	chr19:38034165:T:G	7.3353e-09	-1.61196	-0.676409	4.01837e-06	-1.30185	-0.429355
38034429	chr19:38034429:C:G	2.61345e-08	-1.68941e-10	-1.01781	8.78739e-06	-1.68941e-10	-0.948761
38034651	chr19:38034651:G:C	3.04568e-09	-1.67427	-1.49307	1.01052e-06	-1.63879	-1.47283
38034763	chr19:38034763:G:A	2.44501e-08	-1.46993	0.385503	1.87309e-05	-1.15393	0.962022
38034899	chr19:38034899:G:A	2.46144e-08	-1.63546	0.557727	1.87137e-05	-1.35815	1.16532
38035158	chr19:38035158:A:G	3.01373e-09	-1.68311	-1.49477	9.97601e-07	-1.64946	-1.47502
38035457	chr19:38035457:C:T	1.82534e-06	-1.68941e-10	3.22846	0.00186025	-1.68941e-10	4.40639
38035985	chr19:38035985:T:C	1.55217e-07	0.332701	0.431058	8.66809e-05	0.77765	0.562504
38036274	chr19:38036274:T:C	8.95962e-09	-1.56959	-0.518751	5.18574e-06	-1.14303	-0.333134
38036306	chr19:38036306:C:T	1.75839e-08	-1.68941e-10	-1.41408	6.47715e-06	-1.68941e-10	-1.2538
38036412	chr19:38036412:C:A	1.45073e-08	-1.60642	-4.99793e-10	4.62994e-06	-1.58953	-4.99793e-10
38036481	chr19:38036481:A:G	4.35295e-08	0.991878	-1.4995	2.6066e-05	1.62978	-1.49122
38036613	chr19:38036613:G:A	1.58463e-08	-1.68941e-10	-1.51813	4.96073e-06	-1.68941e-10	-1.52053
38036632	chr19:38036632:C:T	6.59144e-09	-1.15953	-1.23577	4.97888e-06	-0.355245	-1.16163
38036737	chr19:38036737:C:T	2.59461e-08	-1.68941e-10	-1.02505	8.14862e-06	-1.68941e-10	-1.02423
38037196	chr19:38037196:C:T	1.77799e-08	-1.68941e-10	-1.40299	6.59096e-06	-1.68941e-10	-1.23638
38037420	chr19:38037420:G:A	2.90608e-08	-0.726635	-0.185042	6.45308e-06	-1.38668	0.129163
38037671	chr19:38037671:G:A	1.57487e-08	-1.52431	-4.99793e-10	5.33442e-06	-1.4479	-4.99793e-10
38037690	chr19:38037690:G:A	3.99738e-08	0.898203	-1.49105	2.37491e-05	1.52676	-1.4813
38037790	chr19:38037790:T:C	1.82126e-08	-1.68941e-10	-1.37895	5.82997e-06	-1.68941e-10	-1.35907
38038313	chr19:38038313:C:A	3.19782e-08	-0.71828	-0.097732	7.13147e-06	-1.38363	0.226071
38038474	chr19:38038474:C:T	2.83232e-08	-0.844908	-0.0924767	6.65349e-06	-1.45893	0.231992
38038822	chr19:38038822:TAG:T	1.9425e-08	-1.68941e-10	-1.31451	7.46333e-06	-1.68941e-10	-1.11208
38039321	chr19:38039321:G:A	1.22754e-07	0.262009	0.267106	7.5228e-05	0.821699	0.376746
38039671	chr19:38039671:G:A	1.35373e-08	-1.75746	0.0818428	5.34395e-06	-1.76767	0.32156
38039740	chr19:38039740:TC:T	3.36343e-08	0.729286	-1.4948	1.96309e-05	1.34088	-1.48586
38039820	chr19:38039820:A:G	1.58135e-08	-1.68941e-10	-1.5202	4.95845e-06	-1.68941e-10	-1.52099
38039844	chr19:38039844:G:A	1.58509e-08	-1.68941e-10	-1.51784	4.96592e-06	-1.68941e-10	-1.51948
38039952	chr19:38039952:C:T	2.90384e-08	-0.812166	-0.10028	6.71054e-06	-1.44178	0.223377
38040482	chr19:38040482:G:T	5.42016e-09	-1.36683	-1.22411	3.51541e-06	-0.725698	-1.13922
38040782	chr19:38040782:T:A	6.23432e-09	-0.973235	-1.47776	4.93238e-06	-0.0772126	-1.44905
38040965	chr19:38040965:G:A	2.39554e-08	-1.58871	0.483834	1.87291e-05	-1.27888	1.08687
38040984	chr19:38040984:C:T	1.54374e-07	-1.68941e-10	0.758314	5.6947e-05	-1.68941e-10	0.920043
38041221	chr19:38041221:C:T	3.14234e-08	-1.68941e-10	-0.833514	9.9017e-06	-1.68941e-10	-0.829372
38041513	chr19:38041513:G:A	5.68142e-08	-1.68941e-10	-0.24128	1.7831e-05	-1.68941e-10	-0.241142
38041584	chr19:38041584:AT:A	2.92293e-08	-0.905894	-4.99793e-10	1.06115e-05	-0.760136	-4.99793e-10
38042228	chr19:38042228:T:C	1.53177e-08	-1.38045	-0.171609	6.37864e-06	-1.59715	0.328029
38042310	chr19:38042310:TTC:T	1.70882e-08	-1.68941e-10	-1.44268	5.35462e-06	-1.68941e-10	-1.44412
38042685	chr19:38042685:TG:T	1.58247e-08	-1.68941e-10	-1.51949	4.95804e-06	-1.68941e-10	-1.52107
38042875	chr19:38042875:G:A	1.40277e-08	-1.64003	-4.99793e-10	4.17453e-06	-1.69308	-4.99793e-10
38043384	chr19:38043384:T:A	1.64418e-08	-1.35906	-0.122184	6.87132e-06	-1.5817	0.386981
38043553	chr19:38043553:C:T	5.61672e-09	-1.03407	-1.52125	1.51115e-06	-1.18848	-1.52073
38043664	chr19:38043664:A:G	4.9554e-08	-1.74601	1.36801	1.9746e-05	-1.76769	1.62856
38043680	chr19:38043680:A:G	6.46078e-09	-0.906749	-1.50857	1.72743e-06	-1.05886	-1.51659
38043837	chr19:38043837:A:G	3.52986e-08	-1.35576	0.638534	1.66018e-05	-1.58021	1.26764
38044231	chr19:38044231:C:T	8.34889e-08	-1.6369	1.78055	3.57571e-05	-1.67573	2.1304
38044320	chr19:38044320:G:T	1.70619e-07	1.04919	-0.190825	0.000114671	1.7244	-0.10441
38044331	chr19:38044331:A:G	6.22599e-09	-0.954927	-1.49741	1.66494e-06	-1.10297	-1.50932
38045270	chr19:38045270:G:A	1.84758e-08	-1.68941e-10	-1.3646	5.78263e-06	-1.68941e-10	-1.36722
38045713	chr19:38045713:G:T	1.30997e-08	-1.40791	-0.300566	5.32077e-06	-1.61451	0.164048
38045812	chr19:38045812:A:C	3.4743e-08	-1.68941e-10	-0.733087	1.03157e-05	-1.68941e-10	-0.788411
38046353	chr19:38046353:C:T	2.81379e-09	-1.72537	-1.52116	9.34208e-07	-1.684	-1.50613
38046460	chr19:38046460:G:A	1.86219e-08	-1.68941e-10	-1.35673	5.96545e-06	-1.68941e-10	-1.33609
38046585	chr19:38046585:A:G	3.06156e-08	-1.38489	0.525331	1.42706e-05	-1.5989	1.13502
38046684	chr19:38046684:C:T	1.59738e-08	-1.68941e-10	-1.51011	4.98751e-06	-1.68941e-10	-1.51514
38046825	chr19:38046825:C:T	2.74967e-08	-1.68941e-10	-0.966998	8.91063e-06	-1.68941e-10	-0.934834
38046948	chr19:38046948:G:T	6.63475e-09	-0.931916	-1.45683	1.78161e-06	-1.09776	-1.44681
38047616	chr19:38047616:G:A	5.1478e-07	-1.68941e-10	1.96267	0.000249052	-1.68941e-10	2.39558
38047666	chr19:38047666:G:A	1.07985e-07	-1.68941e-10	0.400923	6.91843e-05	-1.68941e-10	1.1147
38047718	chr19:38047718:C:T	1.60606e-08	-1.68941e-10	-1.5047	5.03298e-06	-1.68941e-10	-1.50607
38047938	chr19:38047938:G:A	6.05373e-08	-1.68941e-10	-0.177807	1.91996e-05	-1.68941e-10	-0.167188
38048159	chr19:38048159:A:G	4.80264e-08	-1.34606	0.93675	2.27023e-05	-1.57309	1.57348
38048999	chr19:38048999:T:C	4.65543e-09	-1.61644	-1.12659	1.4268e-06	-1.68777	-1.07887
38049066	chr19:38049066:G:A	2.84999e-08	-1.33512	0.403955	1.25258e-05	-1.56403	0.969739
38049348	chr19:38049348:A:G	3.77326e-08	-1.3607	0.710158	1.75506e-05	-1.58133	1.32434
38049395	chr19:38049395:C:T	1.60367e-08	-1.68941e-10	-1.50618	5.00226e-06	-1.68941e-10	-1.51219
38049772	chr19:38049772:T:C	2.86355e-08	-1.40087	0.47445	1.30857e-05	-1.60829	1.05773
38050594	chr19:38050594:G:A	1.61768e-08	-1.68941e-10	-1.49748	5.03749e-06	-1.68941e-10	-1.50517
38050740	chr19:38050740:C:T	2.23724e-08	-1.68941e-10	-1.17324	6.65733e-06	-1.68941e-10	-1.22636
38050953	chr19:38050953:A:G	1.65119e-08	-1.36886	-0.108126	5.62171e-06	-1.58257	0.187129
38051050	chr19:38051050:T:C	2.39121e-08	-1.39405	0.287372	1.053e-05	-1.6044	0.836552
38051432	chr19:38051432:A:G	2.18444e-08	-1.68941e-10	-1.19712	6.95066e-06	-1.68941e-10	-1.18324
38051627	chr19:38051627:A:C	2.86953e-08	-1.40223	0.477902	1.31325e-05	-1.61047	1.06348
38051916	chr19:38051916:G:T	1.58198e-07	-1.68941e-10	0.78278	4.97498e-05	-1.68941e-10	0.784927
38052254	chr19:38052254:C:T	2.34593e-08	-1.38441	0.258605	1.02688e-05	-1.59716	0.804192
38052398	chr19:38052398:G:C	1.7103e-08	-1.68941e-10	-1.44181	5.35915e-06	-1.68941e-10	-1.44327
38052421	chr19:38052421:C:T	1.4864e-08	-1.58212	-4.99793e-10	4.9998e-06	-1.51268	-4.99793e-10
38052438	chr19:38052438:T:C	3.07018e-09	-1.76018	-1.39915	1.0083e-06	-1.76234	-1.35147
38052717	chr19:38052717:G:T	1.58743e-08	-1.68941e-10	-1.51636	4.96595e-06	-1.68941e-10	-1.51947
38052822	chr19:38052822:T:C	2.3113e-08	-1.40064	0.259975	1.01777e-05	-1.60875	0.806867
38052986	chr19:38052986:C:T	2.38332e-08	-1.37706	0.267077	1.04305e-05	-1.59203	0.814682
38053263	chr19:38053263:A:C	2.58863e-08	-1.36369	0.33634	1.14257e-05	-1.58514	0.898929
38053746	chr19:38053746:G:T	2.23793e-08	-1.43137	0.258442	9.9477e-06	-1.62892	0.804184
38053813	chr19:38053813:G:A	2.19967e-08	-1.68941e-10	-1.19017	7.10619e-06	-1.68941e-10	-1.16111
38053991	chr19:38053991:G:T	4.82543e-09	-1.50649	-1.20068	1.437e-06	-1.59834	-1.16118
38054327	chr19:38054327:A:C	2.14557e-08	-1.49987	0.284792	9.84372e-06	-1.67159	0.836342
38054332	chr19:38054332:A:T	2.36778e-08	-1.41571	0.299182	1.05174e-05	-1.61866	0.849609
38054412	chr19:38054412:G:A	2.25671e-08	-1.43026	0.265685	1.00194e-05	-1.62806	0.810498
38054419	chr19:38054419:C:A	2.32013e-08	-1.4273	0.290445	1.03239e-05	-1.62618	0.838563
38054463	chr19:38054463:G:A	2.24624e-08	-1.40606	0.236836	9.83451e-06	-1.61237	0.776188
38054773	chr19:38054773:G:GCCT	3.43531e-09	-1.64297	-1.40399	1.05576e-06	-1.72886	-1.33896
38054865	chr19:38054865:G:A	4.24237e-08	-1.2101	0.676741	1.87452e-05	-1.35053	1.15939
38055187	chr19:38055187:G:T	4.22946e-08	-1.68941e-10	-0.536405	1.32978e-05	-1.68941e-10	-0.534478
38055358	chr19:38055358:A:G	4.22548e-08	-1.68941e-10	-0.537348	1.32943e-05	-1.68941e-10	-0.534746
38055478	chr19:38055478:A:G	9.53911e-06	-1.68941e-10	4.88209	0.0129907	-1.68941e-10	6.34991
38055514	chr19:38055514:C:A	7.82734e-09	-1.43458	-0.788866	2.86134e-06	-1.62935	-0.441442
38055518	chr19:38055518:C:G	7.14677e-09	-0.9354	-1.37901	1.6563e-06	-1.19955	-1.41794
38055616	chr19:38055616:A:G	1.61252e-08	-1.68941e-10	-1.50068	5.02302e-06	-1.68941e-10	-1.50805
38055733	chr19:38055733:C:T	1.30615e-08	-1.7114	-4.99793e-10	3.9692e-06	-1.74352	-4.99793e-10
38056634	chr19:38056634:A:C	1.89061e-08	-1.68941e-10	-1.34158	6.37604e-06	-1.68941e-10	-1.26953
38056637	chr19:38056637:G:A	4.42077e-09	-1.30785	-1.4869	9.48626e-07	-1.66699	-1.50782
38056866	chr19:38056866:G:A	3.467e-09	-1.65893	-1.37884	1.07608e-06	-1.7048	-1.34395
38057019	chr19:38057019:C:T	3.41202e-08	-1.68941e-10	-0.751176	1.05268e-05	-1.68941e-10	-0.768153
38057320	chr19:38057320:A:G	5.7878e-08	-1.68941e-10	-0.222729	1.63818e-05	-1.68941e-10	-0.32591
38057565	chr19:38057565:A:G	1.02815e-08	-1.25362	-0.697096	3.72064e-06	-1.40344	-0.404739
38057638	chr19:38057638:G:A	1.60696e-08	-1.26877	-0.235363	6.25826e-06	-1.41788	0.129699
38057658	chr19:38057658:T:C	2.05556e-08	-1.25793	-4.99793e-10	6.19079e-06	-1.29902	-4.99793e-10
38057707	chr19:38057707:C:T	6.51627e-08	1.35226	-1.45643	5.55097e-06	0.0120695	-1.42018
38057772	chr19:38057772:G:A	2.33691e-07	-1.68941e-10	1.17293	7.97127e-05	-1.68941e-10	1.25635
38057849	chr19:38057849:A:G	2.97576e-06	-1.68941e-10	3.71719	0.00478149	-1.68941e-10	5.35043
38059648	chr19:38059648:G:C	1.25499e-08	-1.75136	-4.99793e-10	3.91037e-06	-1.75845	-4.99793e-10
38059663	chr19:38059663:C:T	3.98755e-08	-1.68941e-10	-0.595304	1.1908e-05	-1.68941e-10	-0.64487
38059753	chr19:38059753:A:G	1.8238e-08	-1.68941e-10	-1.37756	5.74495e-06	-1.68941e-10	-1.37376
38059934	chr19:38059934:T:C	9.36646e-08	-0.914829	1.17348	4.02122e-05	-1.22206	1.79415
38059983	chr19:38059983:C:T	6.14691e-08	-1.68941e-10	-0.162532	1.73417e-05	-1.68941e-10	-0.268962
38060179	chr19:38060179:T:G	3.24306e-08	-1.68941e-10	-0.801964	9.83812e-06	-1.68941e-10	-0.835814
38060419	chr19:38060419:T:C	7.07819e-09	-1.09199	-1.23206	1.97027e-06	-1.25069	-1.19322
38060486	chr19:38060486:G:A	3.13532e-07	2.77139	-1.30456	2.46661e-05	1.35224	-1.26889
38060838	chr19:38060838:T:C	5.1672e-08	0.203299	-0.539449	2.80849e-05	0.474195	-0.261042
38060853	chr19:38060853:A:G	1.30948e-07	-0.830985	1.42472	5.75669e-05	-1.15815	2.08902
38061439	chr19:38061439:A:G	9.67462e-09	-1.25555	-0.75601	3.46451e-06	-1.40519	-0.474317
38061798	chr19:38061798:G:A	1.63697e-08	-1.50273	0.0170956	1.06013e-05	-1.21548	0.454378
38061821	chr19:38061821:G:C	1.71277e-08	-1.44037	-4.99793e-10	3.89395e-06	-1.76265	-4.99793e-10
38061948	chr19:38061948:A:G	9.09074e-09	-1.67074	-0.403071	3.60013e-06	-1.74573	-0.0953732
38061979	chr19:38061979:G:A	1.45514e-07	2.10072	-1.40151	1.16525e-05	0.76818	-1.43474
38062119	chr19:38062119:C:T	6.2652e-08	-1.68941e-10	-0.14347	1.76511e-05	-1.68941e-10	-0.251281
38062154	chr19:38062154:C:A	5.45979e-08	-1.68941e-10	-0.281071	1.54605e-05	-1.68941e-10	-0.38379
38062194	chr19:38062194:C:T	8.91254e-09	-1.15588	-0.937729	3.04416e-06	-1.32214	-0.686714
38062566	chr19:38062566:T:C	1.52966e-08	-1.2845	-0.26893	4.78043e-06	-1.5233	-0.03425
38062626	chr19:38062626:T:A	7.25733e-09	-1.11317	-1.18588	2.33846e-06	-1.28499	-0.9876
38063269	chr19:38063269:G:A	8.10952e-09	-1.00215	-1.18587	2.2513e-06	-1.17199	-1.13858
38063417	chr19:38063417:A:G	1.7242e-08	-1.1574	-0.27632	5.34223e-06	-1.4135	-0.032936
38063664	chr19:38063664:C:T	7.73577e-09	-1.43876	-0.796452	3.68288e-06	-1.08511	-0.733277
38063724	chr19:38063724:C:G	8.97325e-08	0.797495	-0.581727	4.97137e-05	1.08782	-0.303619
38063828	chr19:38063828:T:A	3.32379e-09	-1.56338	-1.51658	9.24574e-07	-1.68137	-1.51913
38063994	chr19:38063994:T:C	6.65068e-08	0.247543	-0.331304	3.76489e-05	0.522543	-0.0163171
38064085	chr19:38064085:A:G	1.39364e-08	-1.2353	-0.411264	4.22955e-06	-1.47106	-0.208918
38064514	chr19:38064514:T:C	3.02429e-08	0.565303	-1.43711	4.18944e-06	-0.218537	-1.47097
38064553	chr19:38064553:C:T	8.30814e-09	-1.14519	-1.01864	2.79483e-06	-1.3118	-0.782507
38064764	chr19:38064764:T:C	2.7022e-08	-1.37315	0.388738	1.92453e-05	-1.03017	0.865358
38064818	chr19:38064818:A:G	1.70192e-07	2.06546	-1.2096	1.34666e-05	0.740565	-1.26243
38064874	chr19:38064874:A:G	1.8838e-08	-1.68941e-10	-1.34519	5.90592e-06	-1.68941e-10	-1.34612
38065202	chr19:38065202:C:T	7.7965e-09	-0.940476	-1.28691	2.10707e-06	-1.11846	-1.25832
38065243	chr19:38065243:C:T	8.45394e-09	-1.13222	-1.01422	2.84113e-06	-1.30083	-0.777046
38065265	chr19:38065265:C:G	1.81783e-07	2.10662	-1.18488	1.42342e-05	0.773919	-1.24035
38065470	chr19:38065470:C:T	6.41835e-08	-1.63837	1.51905	4.13137e-05	-1.40177	2.00088
38065655	chr19:38065655:C:A	8.4608e-09	-1.1057	-1.03992	2.81896e-06	-1.27805	-0.807664
38066184	chr19:38066184:A:T	1.54681e-08	-1.03988	-0.502409	6.44363e-06	-1.22418	-0.0348035
38066403	chr19:38066403:T:A	9.95478e-08	0.994262	-0.67469	6.97591e-06	-0.281424	-0.898192
38066597	chr19:38066597:G:A	1.49839e-08	-1.0055	-0.568592	5.28688e-06	-1.19099	-0.265861
38066672	chr19:38066672:C:T	4.3456e-08	1.01122	-1.52054	3.90294e-06	-0.272785	-1.48756
38066792	chr19:38066792:C:CTCCA	8.11999e-09	-1.13281	-1.05393	2.70743e-06	-1.3014	-0.824674
38066813	chr19:38066813:A:G	1.76625e-08	-1.68941e-10	-1.40962	5.57349e-06	-1.68941e-10	-1.40406
38066927	chr19:38066927:CTG:C	2.58532e-08	-1.68941e-10	-1.02863	7.91191e-06	-1.68941e-10	-1.05371
38067149	chr19:38067149:G:A	1.81089e-08	-1.68941e-10	-1.38466	5.76285e-06	-1.68941e-10	-1.37065
38067780	chr19:38067780:A:AAAG	1.23398e-08	-1.76823	-4.99793e-10	3.88996e-06	-1.76368	-4.99793e-10
38067837	chr19:38067837:C:T	3.373e-08	-0.762678	-4.99793e-10	1.23262e-05	-0.610351	-4.99793e-10
38068640	chr19:38068640:A:T	7.4594e-09	-1.10249	-1.1691	2.40837e-06	-1.27342	-0.969709
38068699	chr19:38068699:A:C	2.90851e-07	1.39175	-4.99793e-10	9.85296e-05	1.46828	-4.99793e-10
38068850	chr19:38068850:T:C	5.08216e-08	1.04668	-1.39942	5.07343e-06	-0.237569	-1.26049
38069001	chr19:38069001:C:T	3.7708e-08	-0.651192	-4.99793e-10	1.26983e-05	-0.580614	-4.99793e-10
38069369	chr19:38069369:T:C	1.17604e-08	-1.60784	-0.20849	4.62206e-06	-1.71162	0.120383
38069486	chr19:38069486:C:G	1.0241e-08	-0.769265	-1.1854	3.14913e-06	-0.981517	-0.993434
38069933	chr19:38069933:C:T	6.42645e-09	-1.1267	-1.29394	1.77059e-06	-1.28537	-1.26539
38070051	chr19:38070051:C:T	7.31178e-09	-1.30671	-0.984872	2.5425e-06	-1.44999	-0.738939
38070993	chr19:38070993:A:G	6.91911e-08	-1.68941e-10	-0.0441933	2.03974e-05	-1.68941e-10	-0.106671
38071063	chr19:38071063:G:A	2.88476e-07	-1.68941e-10	1.38355	8.28444e-05	-1.68941e-10	1.29489
38071083	chr19:38071083:G:A	9.62047e-07	-1.68941e-10	2.588	0.000273548	-1.68941e-10	2.4894
38071923	chr19:38071923:A:G	2.05323e-08	-1.68941e-10	-1.25907	6.45815e-06	-1.68941e-10	-1.25674
38072032	chr19:38072032:G:A	1.59185e-08	-1.68941e-10	-1.51358	5.01216e-06	-1.68941e-10	-1.51021
38072477	chr19:38072477:G:A	3.00175e-08	-1.68941e-10	-0.879285	9.15716e-06	-1.68941e-10	-0.907543
38072522	chr19:38072522:C:T	2.08086e-08	-0.147733	-1.09797	3.2134e-06	-0.785771	-1.16898
38072955	chr19:38072955:A:G	1.2774e-08	-1.06505	-0.6686	3.757e-06	-1.21356	-0.584903
38072992	chr19:38072992:G:A	8.63617e-09	-0.936602	-1.1885	2.40935e-06	-1.09629	-1.14643
38073087	chr19:38073087:C:G	4.4388e-08	-0.488096	-4.99793e-10	1.63756e-05	-0.326287	-4.99793e-10
38074051	chr19:38074051:A:G	1.58819e-08	-1.68941e-10	-1.51588	4.97384e-06	-1.68941e-10	-1.51789
38074273	chr19:38074273:T:A	1.22718e-08	-1.05098	-0.722778	3.58923e-06	-1.20159	-0.642553
38074447	chr19:38074447:C:G	2.87939e-08	-1.68941e-10	-0.920903	9.30892e-06	-1.68941e-10	-0.891106
38074760	chr19:38074760:G:A	2.52514e-08	-1.68941e-10	-1.05218	7.72109e-06	-1.68941e-10	-1.07812
38074981	chr19:38074981:T:G	8.41167e-09	-0.960849	-1.1906	2.35216e-06	-1.11629	-1.15046
38075008	chr19:38075008:A:T	2.23353e-08	-1.68941e-10	-1.1749	7.33395e-06	-1.68941e-10	-1.12956
38075065	chr19:38075065:G:A	3.13883e-08	-1.68941e-10	-0.83463	1.01775e-05	-1.68941e-10	-0.801896
38075141	chr19:38075141:A:G	1.16292e-07	1.84351	-1.36847	9.35924e-05	2.68785	-1.27098
38075147	chr19:38075147:G:GA	1.76588e-08	-1.40983	-4.99793e-10	4.99044e-06	-1.51455	-4.99793e-10
38075194	chr19:38075194:C:T	1.69301e-08	-1.68941e-10	-1.45197	5.27892e-06	-1.68941e-10	-1.45836
38075718	chr19:38075718:T:C	1.62567e-08	-0.776018	-0.716541	6.88802e-06	-0.792258	-0.400037
38075803	chr19:38075803:A:G	1.70589e-07	-1.68941e-10	0.858192	0.000160536	-1.68941e-10	1.95644
38075909	chr19:38075909:C:T	2.40256e-08	-1.10195	-4.99793e-10	8.22956e-06	-1.01435	-4.99793e-10
38076063	chr19:38076063:C:T	2.13493e-08	-1.22005	-4.99793e-10	6.99183e-06	-1.17734	-4.99793e-10
38076146	chr19:38076146:T:A	1.89298e-08	-1.68941e-10	-1.34033	5.95508e-06	-1.68941e-10	-1.33783
38076360	chr19:38076360:A:T	2.52417e-08	-1.68941e-10	-1.05257	7.71792e-06	-1.68941e-10	-1.07853
38076430	chr19:38076430:G:A	1.3347e-08	-1.68978	-4.99793e-10	4.09253e-06	-1.71291	-4.99793e-10
38076431	chr19:38076431:C:T	2.44866e-08	-1.68941e-10	-1.08294	7.49157e-06	-1.68941e-10	-1.1083
38076454	chr19:38076454:G:A	1.27481e-07	-1.68941e-10	0.566899	0.000120477	-1.68941e-10	1.66938
38076768	chr19:38076768:C:T	8.59919e-08	-1.68941e-10	0.173187	2.69808e-05	-1.68941e-10	0.173047
38077121	chr19:38077121:A:G	7.86105e-09	-1.00993	-1.20922	2.20803e-06	-1.16016	-1.16982
38077165	chr19:38077165:A:C	1.27856e-08	-1.11905	-0.613699	3.79071e-06	-1.26158	-0.527943
38077251	chr19:38077251:T:G	7.31358e-09	-1.01673	-1.2746	2.04643e-06	-1.16633	-1.23965
38077269	chr19:38077269:A:G	1.25277e-08	-1.75312	-4.99793e-10	3.8922e-06	-1.7631	-4.99793e-10
38077339	chr19:38077339:T:A	2.68904e-08	-0.575011	-0.414284	1.21391e-05	-0.595402	-0.030246
38078676	chr19:38078676:G:A	1.58668e-08	-1.68941e-10	-1.51684	4.98037e-06	-1.68941e-10	-1.51657
38078719	chr19:38078719:G:A	7.72723e-09	-1.71506	-0.521256	2.6031e-06	-1.74735	-0.418029
38078998	chr19:38078998:A:G	7.351e-09	-1.0695	-1.21673	2.07646e-06	-1.2137	-1.17772
38079294	chr19:38079294:C:T	3.06638e-08	-1.68941e-10	-0.857982	9.94316e-06	-1.68941e-10	-0.825193
38079328	chr19:38079328:G:A	1.58934e-08	-1.68941e-10	-1.51516	4.98898e-06	-1.68941e-10	-1.51485
38079646	chr19:38079646:C:G	3.08185e-08	-1.68941e-10	-0.852952	9.9942e-06	-1.68941e-10	-0.820074
38079654	chr19:38079654:C:T	2.63716e-08	-1.68941e-10	-1.00878	8.05826e-06	-1.68941e-10	-1.03538
38081065	chr19:38081065:G:A	1.60846e-08	-1.68941e-10	-1.5032	5.03086e-06	-1.68941e-10	-1.50649
38081088	chr19:38081088:A:G	7.39498e-09	-1.02809	-1.25218	2.07769e-06	-1.17649	-1.21433
38081906	chr19:38081906:C:A	2.02215e-07	-1.68941e-10	1.02827	0.000197002	-1.68941e-10	2.16114
38082428	chr19:38082428:C:T	3.57215e-08	-0.705314	-4.99793e-10	1.00496e-05	-0.814548	-4.99793e-10
38082499	chr19:38082499:G:T	1.97691e-07	1.00564	-4.99793e-10	2.93268e-05	0.256422	-4.99793e-10
38082726	chr19:38082726:G:A	1.94266e-08	-1.68941e-10	-1.31442	6.03239e-06	-1.68941e-10	-1.32494
38083162	chr19:38083162:T:C	7.34118e-09	-1.03083	-1.25674	2.06295e-06	-1.17886	-1.21908
38083441	chr19:38083441:T:C	6.92011e-09	-1.44837	-0.898264	3.22538e-06	-1.36144	-0.589584
38083458	chr19:38083458:T:G	3.1819e-08	-0.821004	-4.99793e-10	9.23294e-06	-0.899302	-4.99793e-10
38083766	chr19:38083766:G:A	7.56332e-09	-1.04152	-1.21624	2.13801e-06	-1.18627	-1.17593
38084128	chr19:38084128:GTA:G	4.4621e-09	-1.66403	-1.12142	1.5984e-06	-1.73936	-0.913717
38084878	chr19:38084878:G:C	3.17168e-08	-1.68941e-10	-0.824218	1.02965e-05	-1.68941e-10	-0.790279
38084913	chr19:38084913:T:C	2.31222e-07	-1.68941e-10	1.16231	0.00023206	-1.68941e-10	2.32492
38085018	chr19:38085018:G:A	3.52514e-08	-1.68941e-10	-0.718561	1.76505e-05	-1.68941e-10	-0.251313
38085466	chr19:38085466:T:C	6.65591e-09	-0.994649	-1.39091	1.83556e-06	-1.14752	-1.36721
38085707	chr19:38085707:A:T	2.51089e-08	-1.68941e-10	-1.05784	7.67719e-06	-1.68941e-10	-1.08383
38086105	chr19:38086105:A:G	7.17474e-09	-1.08127	-1.22923	2.03066e-06	-1.22421	-1.18951
38086230	chr19:38086230:C:T	2.52021e-08	-1.68941e-10	-1.05414	7.70618e-06	-1.68941e-10	-1.08006
38086372	chr19:38086372:GC:G	1.46931e-07	-1.68941e-10	0.708899	0.000144205	-1.68941e-10	1.84916
38086558	chr19:38086558:C:A	6.98842e-09	-1.05062	-1.28619	1.96489e-06	-1.19667	-1.24998
38086598	chr19:38086598:G:A	1.10257e-08	-1.15914	-0.721698	3.27631e-06	-1.29698	-0.638378
38086637	chr19:38086637:T:G	1.00019e-08	-1.0804	-0.89789	3.69015e-06	-1.13978	-0.676628
38086695	chr19:38086695:C:G	3.28672e-08	-0.788592	-4.99793e-10	9.52273e-06	-0.868397	-4.99793e-10
38087369	chr19:38087369:T:TG	1.01544e-07	-1.68941e-10	0.339428	8.34092e-05	-1.68941e-10	1.30168
38087386	chr19:38087386:T:C	6.61109e-09	-1.29412	-1.0982	3.17619e-06	-1.11869	-0.847706
38087587	chr19:38087587:C:A	1.67987e-08	-1.68941e-10	-1.45977	5.31599e-06	-1.68941e-10	-1.45136
38087674	chr19:38087674:C:G	7.54529e-09	-1.04891	-1.21123	2.12423e-06	-1.1984	-1.17027
38087846	chr19:38087846:G:A	7.5118e-09	-1.00084	-1.26375	2.09444e-06	-1.15611	-1.22668
38087901	chr19:38087901:C:A	1.57982e-08	-1.68941e-10	-1.52117	4.95798e-06	-1.68941e-10	-1.52108
38088042	chr19:38088042:T:G	7.36109e-09	-1.03177	-1.25309	2.06228e-06	-1.1832	-1.21506
38088645	chr19:38088645:T:C	6.90071e-09	-1.0776	-1.27184	1.94036e-06	-1.22415	-1.23506
38088974	chr19:38088974:G:A	2.44176e-08	-1.68941e-10	-1.08576	7.4744e-06	-1.68941e-10	-1.1106
38089011	chr19:38089011:A:G	6.81015e-09	-1.07866	-1.28399	1.91409e-06	-1.22477	-1.24806
38089531	chr19:38089531:G:A	5.56607e-09	-1.25648	-1.3079	1.78606e-06	-1.39165	-1.15042
38089887	chr19:38089887:C:T	1.67651e-08	-1.68941e-10	-1.46177	5.30609e-06	-1.68941e-10	-1.45322
38090650	chr19:38090650:G:C	2.44176e-08	-1.68941e-10	-1.08576	7.4744e-06	-1.68941e-10	-1.1106
38091223	chr19:38091223:T:TA	2.15964e-08	-1.68941e-10	-1.20854	6.64543e-06	-1.68941e-10	-1.22815
38091398	chr19:38091398:A:G	5.2206e-08	-1.68941e-10	-0.325868	1.56505e-05	-1.68941e-10	-0.371576
38091743	chr19:38091743:G:A	1.04319e-08	-1.16971	-0.766489	3.09856e-06	-1.30597	-0.685171
38092662	chr19:38092662:C:T	2.459e-07	-1.68941e-10	1.22386	0.000247951	-1.68941e-10	2.39115
38092732	chr19:38092732:G:C	1.0244e-07	-1.68941e-10	0.348208	8.47304e-05	-1.68941e-10	1.3174
38092945	chr19:38092945:C:T	7.37353e-08	-1.68941e-10	0.0194159	2.38201e-05	-1.68941e-10	0.0484512
38093107	chr19:38093107:C:A	1.21717e-07	-1.68941e-10	0.520631	0.000111465	-1.68941e-10	1.59164
38093247	chr19:38093247:C:T	4.88353e-08	-1.66557	1.27296	2.08646e-05	-1.65766	1.57363
38093438	chr19:38093438:T:C	1.80276e-08	-1.68941e-10	-1.38916	5.75616e-06	-1.68941e-10	-1.37181
38093557	chr19:38093557:A:G	8.23744e-09	-1.31652	-0.855855	4.10929e-06	-1.14335	-0.56548
38093573	chr19:38093573:A:G	5.46637e-08	-0.873597	0.593731	2.83172e-05	-0.890174	1.11157
38093726	chr19:38093726:G:A	1.51978e-08	-1.55991	-4.99793e-10	4.92285e-06	-1.52819	-4.99793e-10
38093732	chr19:38093732:A:G	2.01367e-08	-1.63616	0.357645	1.05202e-05	-1.59362	0.824835
38093927	chr19:38093927:G:T	7.14828e-09	-1.20022	-1.11397	2.09037e-06	-1.33262	-1.05212
38094184	chr19:38094184:A:G	1.50461e-08	-1.56994	-4.99793e-10	4.56341e-06	-1.60401	-4.99793e-10
38094203	chr19:38094203:C:T	3.10637e-08	-1.68941e-10	-0.845026	1.50618e-05	-1.68941e-10	-0.40992
38094482	chr19:38094482:C:A	5.93062e-08	-0.752828	0.554475	3.04991e-05	-0.770256	1.06588
38094495	chr19:38094495:C:T	1.24033e-08	-1.7631	-4.99793e-10	6.78823e-06	-1.20689	-4.99793e-10
38094550	chr19:38094550:T:C	4.32409e-09	-1.36329	-1.45357	1.53966e-06	-1.22339	-1.46713
38094746	chr19:38094746:A:G	6.47827e-09	-0.989719	-1.42289	1.78808e-06	-1.1461	-1.39484
38094748	chr19:38094748:C:T	1.71079e-07	-1.68941e-10	0.86106	0.000174527	-1.68941e-10	2.04
38095026	chr19:38095026:A:G	3.00632e-08	-0.835814	-0.0419483	1.44205e-05	-0.849709	0.39628
38095044	chr19:38095044:C:T	1.617e-07	-1.68941e-10	0.80468	0.000163179	-1.68941e-10	1.97277
38095543	chr19:38095543:T:C	3.3428e-08	-0.710787	-0.0608857	1.59505e-05	-0.727383	0.374795
38095646	chr19:38095646:C:T	1.62332e-08	-1.68941e-10	-1.494	5.10027e-06	-1.68941e-10	-1.49278
38095794	chr19:38095794:C:T	9.02622e-09	-0.563633	-1.5173	3.35439e-06	-0.396041	-1.51577
38096052	chr19:38096052:G:A	2.79692e-08	-1.68941e-10	-0.949963	1.31762e-05	-1.68941e-10	-0.54367
38096081	chr19:38096081:A:G	6.68431e-09	-0.95765	-1.42365	1.83845e-06	-1.11746	-1.3957
38096149	chr19:38096149:G:T	3.30109e-08	-0.67261	-0.111617	1.57014e-05	-0.685611	0.317282
38097160	chr19:38097160:G:C	3.03791e-08	-0.850276	-0.0170344	1.46449e-05	-0.86449	0.426503
38097405	chr19:38097405:T:A	1.2361e-08	-1.64847	-0.118053	6.1237e-06	-1.60657	0.296654
38097659	chr19:38097659:C:T	2.82954e-09	-1.75372	-1.48723	8.92819e-07	-1.72184	-1.51361
38097718	chr19:38097718:G:A	3.92073e-08	-1.68941e-10	-0.612203	1.22667e-05	-1.68941e-10	-0.615188
38098337	chr19:38098337:A:G	6.11959e-09	-1.00413	-1.46544	1.67755e-06	-1.16028	-1.44446
38098481	chr19:38098481:G:A	6.1348e-08	-0.549784	0.385281	3.06837e-05	-0.573426	0.87508
38098529	chr19:38098529:A:G	4.69064e-09	-1.27452	-1.46098	1.69294e-06	-1.12213	-1.47348
38099091	chr19:38099091:A:G	4.87021e-09	-1.55509	-1.14284	1.61296e-06	-1.49335	-1.15066
38099279	chr19:38099279:G:A	3.06015e-08	-0.464578	-0.395437	1.04353e-05	-0.473826	-0.303062
38099329	chr19:38099329:C:T	4.05192e-08	-0.579289	-4.99793e-10	1.27017e-05	-0.580339	-4.99793e-10
38099748	chr19:38099748:G:A	1.85486e-07	-1.68941e-10	0.941915	0.000130471	-1.68941e-10	1.74907
38099786	chr19:38099786:G:A	2.35252e-08	-1.68941e-10	-1.12299	7.44285e-06	-1.68941e-10	-1.11483
38100060	chr19:38100060:T:C	1.2549e-08	-1.75142	-4.99793e-10	3.89278e-06	-1.76296	-4.99793e-10
38100405	chr19:38100405:A:G	9.38284e-09	-1.06232	-0.979865	2.71247e-06	-1.2132	-0.91102
38100665	chr19:38100665:A:T	1.75684e-08	-1.68941e-10	-1.41496	5.57464e-06	-1.68941e-10	-1.40385
38100844	chr19:38100844:G:T	3.50663e-08	-0.723824	-4.99793e-10	1.26979e-05	-0.580642	-4.99793e-10
38101611	chr19:38101611:G:A	5.107e-09	-1.44224	-1.20822	2.31922e-06	-1.2917	-0.98915
38101733	chr19:38101733:A:G	1.56162e-07	-1.68941e-10	0.769827	0.000156406	-1.68941e-10	1.93038
38102243	chr19:38102243:T:C	1.00792e-08	-0.951352	-1.01924	2.87487e-06	-1.11316	-0.952911
38102246	chr19:38102246:T:C	1.10401e-08	-0.920871	-0.958659	3.15298e-06	-1.085	-0.888732
38102259	chr19:38102259:T:C	1.0843e-08	-0.920026	-0.97752	3.09232e-06	-1.08473	-0.908428
38102266	chr19:38102266:T:C	1.01088e-08	-0.918534	-1.04912	2.86806e-06	-1.08404	-0.9844
38102272	chr19:38102272:G:C	1.03004e-08	-0.903461	-1.04543	2.91695e-06	-1.07134	-0.980202
38102287	chr19:38102287:T:C	1.12855e-08	-0.870144	-0.987399	3.21115e-06	-1.03841	-0.917038
38102288	chr19:38102288:G:A	1.11148e-08	-0.868992	-1.0038	3.14944e-06	-1.03907	-0.935786
38102511	chr19:38102511:T:C	1.94635e-08	-0.916336	-0.396187	8.64713e-06	-0.936095	-0.0287563
38102564	chr19:38102564:T:C	3.61661e-09	-1.47547	-1.52006	1.28441e-06	-1.35556	-1.51622
38102884	chr19:38102884:T:G	3.97587e-09	-1.38487	-1.51595	1.41992e-06	-1.25184	-1.51963
38103120	chr19:38103120:CTCAA:C	2.16547e-08	-1.68941e-10	-1.20584	6.94719e-06	-1.68941e-10	-1.18374
38103161	chr19:38103161:T:C	9.87133e-09	-0.972801	-1.01863	2.81544e-06	-1.1347	-0.952259
38103342	chr19:38103342:T:A	8.546e-09	-1.11891	-1.01669	2.48377e-06	-1.26312	-0.949177
38103564	chr19:38103564:G:T	1.61909e-08	-1.68941e-10	-1.49662	5.08777e-06	-1.68941e-10	-1.49524
38103650	chr19:38103650:C:T	1.50726e-08	-1.56819	-4.99793e-10	4.49492e-06	-1.61913	-4.99793e-10
38103665	chr19:38103665:C:T	1.58254e-08	-1.68941e-10	-1.51945	4.95915e-06	-1.68941e-10	-1.52084
38103750	chr19:38103750:C:T	1.08725e-07	-0.603103	1.01086	6.11537e-05	-0.622744	1.61406
38103771	chr19:38103771:G:A	1.34952e-07	-1.68941e-10	0.62385	4.07909e-05	-1.68941e-10	0.586379
38103935	chr19:38103935:T:A	1.65766e-08	-0.346594	-1.12648	7.48783e-06	-0.00364951	-1.10515
38104042	chr19:38104042:C:T	2.16237e-08	-1.20728	-4.99793e-10	7.57634e-06	-1.09705	-4.99793e-10
38104252	chr19:38104252:G:A	1.76145e-08	-1.68941e-10	-1.41234	5.45611e-06	-1.68941e-10	-1.42534
38104275	chr19:38104275:C:T	2.40118e-08	-1.10252	-4.99793e-10	8.16126e-06	-1.02268	-4.99793e-10
38104814	chr19:38104814:AC:A	4.25079e-09	-1.76694	-1.06702	1.49667e-06	-1.75119	-0.967643
38104825	chr19:38104825:C:T	1.827e-08	-1.3758	-4.99793e-10	5.91033e-06	-1.34538	-4.99793e-10
38104851	chr19:38104851:G:A	6.60547e-08	-0.870995	0.780412	3.79861e-05	-0.866011	1.38115
38105037	chr19:38105037:A:C	1.83386e-06	-1.68941e-10	3.23312	0.00439335	-1.68941e-10	5.26577
38105253	chr19:38105253:T:C	1.49821e-08	-0.566295	-1.00791	6.8315e-06	-0.219621	-0.980913
38105675	chr19:38105675:T:C	2.23164e-08	-1.68941e-10	-1.17574	8.74997e-06	-1.68941e-10	-0.953028
38106372	chr19:38106372:G:T	1.48125e-06	-1.68941e-10	3.01957	0.00351487	-1.68941e-10	5.04268
38106447	chr19:38106447:C:T	1.29974e-07	-1.68941e-10	0.586271	0.000113521	-1.68941e-10	1.60991
38106678	chr19:38106678:T:C	2.90466e-08	-1.68941e-10	-0.912164	8.8728e-06	-1.68941e-10	-0.939088
38106686	chr19:38106686:C:T	1.5919e-08	-1.68941e-10	-1.51355	4.97907e-06	-1.68941e-10	-1.51684
38106930	chr19:38106930:AG:A	7.11432e-07	-1.68941e-10	2.28621	0.00138734	-1.68941e-10	4.11307
38107244	chr19:38107244:C:T	1.37347e-06	-1.68941e-10	2.94403	0.00320949	-1.68941e-10	4.95179
38107314	chr19:38107314:G:A	1.45036e-06	-1.68941e-10	2.9985	0.00342114	-1.68941e-10	5.01565
38107889	chr19:38107889:AT:A	1.59683e-08	-1.68941e-10	-1.51046	5.01537e-06	-1.68941e-10	-1.50957
38107991	chr19:38107991:AG:A	1.33549e-06	-1.68941e-10	2.91599	0.00310296	-1.68941e-10	4.91803
38107994	chr19:38107994:A:C	1.51813e-06	-1.68941e-10	3.04417	0.00364996	-1.68941e-10	5.08039
38108004	chr19:38108004:A:G	1.33811e-06	-1.68941e-10	2.91795	0.00311014	-1.68941e-10	4.92035
38108328	chr19:38108328:T:C	1.36701e-06	-1.68941e-10	2.93932	0.00318684	-1.68941e-10	4.9447
38109185	chr19:38109185:A:T	1.41773e-06	-1.68941e-10	2.97575	0.00332538	-1.68941e-10	4.98726
38109336	chr19:38109336:A:G	3.57657e-07	-1.68941e-10	1.59851	8.52345e-05	-1.68941e-10	1.32333
38109443	chr19:38109443:A:G	9.06805e-09	-1.14918	-0.927127	2.676e-06	-1.28681	-0.850941
38109485	chr19:38109485:T:C	2.2334e-08	-1.68941e-10	-1.17496	6.97691e-06	-1.68941e-10	-1.17947
38110862	chr19:38110862:G:T	1.10159e-06	-1.68941e-10	2.72345	0.00245873	-1.68941e-10	4.68532
38110951	chr19:38110951:AG:A	1.83318e-08	-1.10978	-0.262652	8.23e-06	-1.10051	0.0862162
38111030	chr19:38111030:T:G	2.40528e-08	-1.10081	-4.99793e-10	8.10747e-06	-1.02929	-4.99793e-10
38111088	chr19:38111088:G:A	4.06585e-09	-1.36023	-1.51821	1.51006e-06	-1.19518	-1.51475
38111403	chr19:38111403:T:C	1.20431e-06	-1.68941e-10	2.8126	0.00273902	-1.68941e-10	4.79328
38111574	chr19:38111574:G:A	1.06932e-07	0.921238	-0.530114	1.28752e-05	0.0742755	-0.641052
38111919	chr19:38111919:G:A	3.21532e-08	-1.68941e-10	-0.810554	9.82083e-06	-1.68941e-10	-0.837574
38112022	chr19:38112022:C:A	9.67245e-09	-1.74745	-0.264336	5.40098e-06	-1.76817	0.332675
38112025	chr19:38112025:G:A	1.63916e-08	-1.68941e-10	-1.4843	5.15138e-06	-1.68941e-10	-1.48281
38112267	chr19:38112267:T:C	1.1883e-06	-1.68941e-10	2.79922	0.00275412	-1.68941e-10	4.79877
38112317	chr19:38112317:C:T	1.64385e-08	-1.48144	-4.99793e-10	4.94135e-06	-1.52444	-4.99793e-10
38113058	chr19:38113058:G:A	1.19757e-06	-1.68941e-10	2.80698	0.00278263	-1.68941e-10	4.80907
38113948	chr19:38113948:C:T	2.32088e-08	-1.16035	0.023821	1.07839e-05	-1.15072	0.406698
38114331	chr19:38114331:G:A	1.26203e-06	-1.68941e-10	2.85941	0.00296645	-1.68941e-10	4.87304
38114338	chr19:38114338:G:A	2.37424e-08	-1.15678	0.0429722	1.10725e-05	-1.14612	0.428508
38114474	chr19:38114474:C:T	3.01196e-09	-1.67224	-1.50623	8.90009e-07	-1.73836	-1.50024
38114756	chr19:38114756:G:A	1.77087e-08	-1.68941e-10	-1.40701	5.64304e-06	-1.68941e-10	-1.39166
38114796	chr19:38114796:A:G	2.69798e-08	-1.11351	0.127532	1.27101e-05	-1.10266	0.52298
38114876	chr19:38114876:C:A	2.82235e-08	-1.68941e-10	-0.940912	8.44139e-06	-1.68941e-10	-0.988932
38115875	chr19:38115875:C:G	3.08723e-09	-1.63688	-1.51692	8.97063e-07	-1.71736	-1.51334
38116022	chr19:38116022:G:A	3.24535e-08	-0.801257	-4.99793e-10	5.70277e-06	-1.38113	-4.99793e-10
38116616	chr19:38116616:G:A	3.18455e-09	-1.6134	-1.50936	9.189e-07	-1.70275	-1.50391
38117356	chr19:38117356:A:C	1.42531e-08	-1.21399	-0.410095	6.31336e-06	-1.20212	-0.0772897
38117568	chr19:38117568:G:A	9.61765e-08	-1.68941e-10	0.285119	2.909e-05	-1.68941e-10	0.248317
38117580	chr19:38117580:T:C	1.12209e-06	-1.68941e-10	2.74188	0.00259613	-1.68941e-10	4.7397
38117754	chr19:38117754:T:C	1.59556e-08	-1.68941e-10	-1.51125	4.9954e-06	-1.68941e-10	-1.51356
38118339	chr19:38118339:C:T	1.37077e-08	-1.37259	-0.290514	6.18278e-06	-1.36076	0.0604541
38118357	chr19:38118357:A:G	4.60788e-09	-1.31553	-1.43777	1.91997e-06	-1.13841	-1.33136
38118911	chr19:38118911:C:CTGTT	4.80452e-09	-1.28201	-1.4295	2.02051e-06	-1.10124	-1.31749
38119146	chr19:38119146:T:C	2.28389e-06	-1.68941e-10	3.45257	0.00602753	-1.68941e-10	5.58201
38119902	chr19:38119902:G:A	7.74066e-09	-1.24502	-0.989556	2.30836e-06	-1.36775	-0.917795
38119992	chr19:38119992:G:A	1.95374e-08	-1.68941e-10	-1.30874	6.04079e-06	-1.68941e-10	-1.32354
38120081	chr19:38120081:G:A	4.80412e-09	-1.34613	-1.36546	2.05866e-06	-1.1765	-1.22353
38120185	chr19:38120185:G:A	7.89083e-09	-1.25134	-0.964024	2.35959e-06	-1.37411	-0.889481
38120241	chr19:38120241:C:T	1.51389e-08	-1.5638	-4.99793e-10	4.39789e-06	-1.64095	-4.99793e-10
38120485	chr19:38120485:A:C	4.07145e-08	-1.68941e-10	-0.57448	1.22569e-05	-1.68941e-10	-0.615989
38120852	chr19:38120852:G:A	1.69733e-08	-1.68941e-10	-1.44943	5.39234e-06	-1.68941e-10	-1.4371
38121987	chr19:38121987:G:A	6.03263e-09	-1.34584	-1.13804	1.80678e-06	-1.45454	-1.07599
38122189	chr19:38122189:C:CCAA	2.0686e-06	-1.68941e-10	3.35356	0.00535204	-1.68941e-10	5.46315
38122353	chr19:38122353:C:T	3.11776e-09	-1.62356	-1.52039	8.99735e-07	-1.7092	-1.51854
38122396	chr19:38122396:C:G	1.74969e-06	-1.68941e-10	3.18613	0.00438221	-1.68941e-10	5.26323
38122424	chr19:38122424:G:A	3.07529e-09	-1.63665	-1.52102	8.91225e-07	-1.71746	-1.51978
38122498	chr19:38122498:C:T	6.04734e-08	-1.68941e-10	-0.178862	1.80745e-05	-1.68941e-10	-0.227579
38122714	chr19:38122714:C:T	1.58629e-08	-1.74585	0.228773	9.77167e-06	-1.76827	0.925674
38122803	chr19:38122803:T:G	2.35143e-08	-1.68941e-10	-1.12346	7.22238e-06	-1.68941e-10	-1.14489
38123684	chr19:38123684:A:G	1.65584e-08	-1.68941e-10	-1.47418	5.20648e-06	-1.68941e-10	-1.47217
38124251	chr19:38124251:G:A	1.61383e-08	-1.68941e-10	-1.49987	5.07253e-06	-1.68941e-10	-1.49824
38124674	chr19:38124674:A:G	6.04549e-07	1.61001	0.513404	0.000984749	2.32153	1.44878
38124808	chr19:38124808:C:T	2.46414e-08	-1.07664	-4.99793e-10	7.47517e-06	-1.11049	-4.99793e-10
38124821	chr19:38124821:G:A	3.51536e-08	-1.13664	0.415305	1.7107e-05	-1.12583	0.843242
38125349	chr19:38125349:T:TA	5.81954e-07	2.08533	-4.99793e-10	1.91904e-05	-0.167671	-4.99793e-10
38125393	chr19:38125393:G:A	1.42794e-08	-1.62225	-4.99793e-10	4.34565e-06	-1.6529	-4.99793e-10
38125746	chr19:38125746:C:T	2.07346e-06	-1.68941e-10	3.35591	0.00536632	-1.68941e-10	5.46582
38126166	chr19:38126166:G:C	1.57944e-08	-1.52141	-4.99793e-10	5.31545e-06	-1.45146	-4.99793e-10
38126463	chr19:38126463:G:A	2.06542e-06	-1.68941e-10	3.35202	0.00533958	-1.68941e-10	5.46082
38126725	chr19:38126725:G:A	2.82377e-08	-0.940408	-4.99793e-10	1.00269e-05	-0.816805	-4.99793e-10
38127003	chr19:38127003:A:G	2.58197e-06	-1.68941e-10	3.57524	0.00695515	-1.68941e-10	5.72516
38127006	chr19:38127006:G:A	6.63138e-07	-1.68941e-10	2.21592	0.00127283	-1.68941e-10	4.02692
38127077	chr19:38127077:A:G	1.26644e-08	-1.74227	-4.99793e-10	3.88955e-06	-1.76378	-4.99793e-10
38127114	chr19:38127114:T:C	2.0629e-06	-1.68941e-10	3.3508	0.00532719	-1.68941e-10	5.4585
38127133	chr19:38127133:G:A	5.69085e-09	-1.69414	-0.848061	1.92367e-06	-1.73182	-0.736019
38127134	chr19:38127134:A:G	2.22582e-06	-1.68941e-10	3.42681	0.00583368	-1.68941e-10	5.54932
38127268	chr19:38127268:T:C	2.12016e-06	-1.68941e-10	3.37818	0.00550572	-1.68941e-10	5.49146
38127470	chr19:38127470:G:T	1.99117e-06	-1.68941e-10	3.31541	0.00508742	-1.68941e-10	5.41245
38127630	chr19:38127630:G:A	1.33841e-08	-1.687	-4.99793e-10	4.35698e-06	-1.6503	-4.99793e-10
38127737	chr19:38127737:A:G	2.37914e-08	-1.68941e-10	-1.11174	7.61254e-06	-1.68941e-10	-1.09228
38128149	chr19:38128149:T:A	2.06155e-06	-1.68941e-10	3.35015	0.00537798	-1.68941e-10	5.46799
38128461	chr19:38128461:C:T	1.59435e-08	-1.68941e-10	-1.51201	4.99235e-06	-1.68941e-10	-1.51417
38128508	chr19:38128508:T:G	1.9924e-06	-1.68941e-10	3.31603	0.00509692	-1.68941e-10	5.41431
38128615	chr19:38128615:GGCCGGGCGCAGTGGCTCAC:G	6.44209e-07	-1.68941e-10	2.18696	0.00122822	-1.68941e-10	3.99124
38128789	chr19:38128789:C:T	1.15097e-07	-1.68941e-10	0.464707	9.77523e-05	-1.68941e-10	1.46036
38129058	chr19:38129058:G:A	1.98146e-06	-1.68941e-10	3.31052	0.00507226	-1.68941e-10	5.40946
38129102	chr19:38129102:A:G	5.02309e-09	-1.17806	-1.48896	2.07636e-06	-0.987267	-1.4042
38129130	chr19:38129130:G:A	2.01605e-06	-1.68941e-10	3.32783	0.00517835	-1.68941e-10	5.43016
38129159	chr19:38129159:G:A	2.27852e-08	-1.68941e-10	-1.15495	6.99539e-06	-1.68941e-10	-1.17683
38129495	chr19:38129495:C:T	6.67736e-09	-1.33286	-1.04949	2.00383e-06	-1.44339	-0.98363
38129496	chr19:38129496:G:A	1.7776e-06	-1.68941e-10	3.20195	0.00445232	-1.68941e-10	5.2791
38130046	chr19:38130046:G:A	5.03407e-07	-1.68941e-10	1.94033	0.000903083	-1.68941e-10	3.68374
38130062	chr19:38130062:G:A	2.28036e-06	-1.68941e-10	3.45102	0.00598863	-1.68941e-10	5.57554
38130192	chr19:38130192:TG:T	1.98461e-08	-1.29306	-4.99793e-10	6.42294e-06	-1.2622	-4.99793e-10
38130833	chr19:38130833:G:A	2.74581e-07	2.7282	-1.39402	0.000233283	3.63304	-1.30287
38131483	chr19:38131483:A:G	8.25399e-09	-0.65317	-1.5172	2.75576e-06	-0.623005	-1.48538
38131522	chr19:38131522:G:A	6.90616e-08	-0.826988	0.780921	3.48615e-05	-0.820574	1.24988
38131551	chr19:38131551:T:C	1.06592e-08	-0.544113	-1.37053	4.09821e-06	-0.451425	-1.2601
38132182	chr19:38132182:G:A	2.83227e-08	-0.888455	-0.0489476	1.31057e-05	-0.883127	0.334096
38132325	chr19:38132325:C:T	1.12537e-08	-0.736531	-1.12384	5.22409e-06	-0.368771	-1.10003
38132539	chr19:38132539:G:A	1.72494e-08	-0.284283	-1.14901	7.16977e-06	-0.168177	-0.984028
38132734	chr19:38132734:G:A	1.59347e-08	-1.68941e-10	-1.51256	5.05497e-06	-1.68941e-10	-1.50171
38133252	chr19:38133252:C:T	3.50355e-08	0.1506	-0.875303	1.67673e-05	0.312308	-0.614953
38133585	chr19:38133585:A:G	1.70698e-07	-1.68941e-10	0.858829	0.000225395	-1.68941e-10	2.29578
38134172	chr19:38134172:C:T	1.24602e-08	-1.75852	-4.99793e-10	4.05957e-06	-1.721	-4.99793e-10
38134632	chr19:38134632:A:G	1.6468e-08	-1.68941e-10	-1.47965	5.18631e-06	-1.68941e-10	-1.47606
38134701	chr19:38134701:T:C	8.35812e-09	-1.57987	-0.577958	3.81355e-06	-1.70224	-0.0812831
38135010	chr19:38135010:C:A	2.44369e-08	-0.878186	-0.206785	1.14319e-05	-0.827909	0.142242
38135306	chr19:38135306:C:T	3.42536e-08	-0.402391	-0.344883	1.65096e-05	-0.386798	0.0686618
38135379	chr19:38135379:C:T	1.10864e-08	-1.67504	-0.200309	5.80871e-06	-1.74889	0.386174
38135468	chr19:38135468:G:A	7.1217e-09	-1.34305	-0.974867	2.83901e-06	-1.48526	-0.593361
38135520	chr19:38135520:C:T	1.63933e-08	-1.68941e-10	-1.4842	5.12422e-06	-1.68941e-10	-1.4881
38135677	chr19:38135677:G:A	8.50513e-09	-1.29756	-0.842836	3.49021e-06	-1.44814	-0.423974
38135855	chr19:38135855:T:C	1.29991e-08	-0.485067	-1.23112	6.21196e-06	-0.100837	-1.19477
38136323	chr19:38136323:G:T	7.65388e-07	-1.68941e-10	2.35932	0.00134119	-1.68941e-10	4.07924
38136370	chr19:38136370:G:A	2.09802e-08	-0.919433	-0.318055	9.72374e-06	-0.867396	0.0198879
38136498	chr19:38136498:A:G	3.67643e-09	-1.55587	-1.42325	1.24848e-06	-1.43816	-1.46199
38136560	chr19:38136560:C:T	8.37714e-09	-1.2984	-0.857163	3.42622e-06	-1.44882	-0.441804
38136598	chr19:38136598:C:T	2.69556e-08	-0.860651	-0.126223	1.27955e-05	-0.809611	0.236629
38136640	chr19:38136640:C:T	7.90785e-09	-1.31314	-0.900067	3.2032e-06	-1.46063	-0.4973
38136649	chr19:38136649:T:C	1.00258e-08	-0.482944	-1.49296	4.75565e-06	-0.076371	-1.48637
38136826	chr19:38136826:G:A	9.52287e-09	-0.82141	-1.20596	4.32814e-06	-0.488813	-1.16813
38137264	chr19:38137264:C:T	8.04297e-09	-0.794233	-1.40204	2.44996e-06	-0.94737	-1.27864
38137435	chr19:38137435:C:T	7.03983e-07	-1.68941e-10	2.27569	0.00121527	-1.68941e-10	3.98064
38137913	chr19:38137913:T:C	1.63651e-08	-1.68941e-10	-1.48591	5.11576e-06	-1.68941e-10	-1.48975
38138141	chr19:38138141:A:T	1.64205e-08	-1.68941e-10	-1.48253	5.14962e-06	-1.68941e-10	-1.48316
38138387	chr19:38138387:G:A	7.66638e-09	-1.02359	-1.22063	2.16244e-06	-1.18545	-1.16539
38138486	chr19:38138486:T:C	4.65306e-09	-1.25509	-1.48845	1.98858e-06	-1.01571	-1.41895
38138810	chr19:38138810:A:C	2.27334e-08	-1.68941e-10	-1.15723	7.42133e-06	-1.68941e-10	-1.11772
38138990	chr19:38138990:A:T	4.81734e-09	-1.23058	-1.47826	2.08263e-06	-0.987001	-1.40145
38139103	chr19:38139103:C:T	3.12547e-08	-0.949535	0.11064	1.53212e-05	-0.899883	0.50704
38139285	chr19:38139285:G:T	2.58573e-08	-0.849881	-0.17859	1.22203e-05	-0.797595	0.178616
38139520	chr19:38139520:G:A	4.76315e-09	-1.25059	-1.46957	2.06383e-06	-1.01075	-1.38676
38140092	chr19:38140092:TGGGTGGCCATGAACGG:T	1.32125e-08	-1.69991	-4.99793e-10	4.28612e-06	-1.6667	-4.99793e-10
38140137	chr19:38140137:C:CA	1.71754e-08	-1.68941e-10	-1.43759	5.46557e-06	-1.68941e-10	-1.42361
38140553	chr19:38140553:T:C	4.79682e-09	-1.24631	-1.46681	2.08515e-06	-1.00491	-1.38232
38140612	chr19:38140612:G:A	1.2722e-08	-1.73773	-4.99793e-10	3.87581e-06	-1.76732	-4.99793e-10
38140622	chr19:38140622:A:G	9.42164e-09	-0.545792	-1.49226	4.42044e-06	-0.150218	-1.48562
38140821	chr19:38140821:G:T	7.37838e-09	-1.04017	-1.24234	2.08294e-06	-1.19912	-1.18918
38140947	chr19:38140947:A:G	5.59091e-08	-0.300085	0.042747	2.93998e-05	-0.283237	0.542146
38141921	chr19:38141921:G:A	2.25773e-08	-1.68941e-10	-1.16412	6.94868e-06	-1.68941e-10	-1.18353
38142062	chr19:38142062:G:A	8.86748e-09	-0.590428	-1.50825	4.07979e-06	-0.203875	-1.51216
38142320	chr19:38142320:G:T	1.49342e-08	-1.57741	-4.99793e-10	4.65609e-06	-1.5839	-4.99793e-10
38142385	chr19:38142385:C:G	1.60638e-08	-1.68941e-10	-1.50449	5.50909e-06	-1.68941e-10	-1.41568
38142519	chr19:38142519:C:T	2.2362e-08	-0.963645	-0.210058	1.05913e-05	-0.91638	0.154337
38143350	chr19:38143350:C:G	5.15728e-09	-1.39169	-1.24897	2.40804e-06	-1.18113	-1.06214
38143380	chr19:38143380:C:T	4.61918e-09	-1.32933	-1.42152	2.01074e-06	-1.10923	-1.31434
38143441	chr19:38143441:T:G	1.93292e-08	-0.479281	-0.840166	8.54631e-06	-0.464373	-0.512205
38143688	chr19:38143688:G:A	1.23123e-08	-1.44413	-0.326329	5.83928e-06	-1.567	0.209531
38143834	chr19:38143834:T:C	4.91869e-09	-1.2886	-1.39942	2.179e-06	-1.0596	-1.28361
38144134	chr19:38144134:G:A	1.79713e-08	-1.68941e-10	-1.39229	5.63337e-06	-1.68941e-10	-1.39337
38144254	chr19:38144254:G:T	8.2254e-09	-1.35684	-0.816999	3.43197e-06	-1.4968	-0.392141
38146026	chr19:38146026:C:A	1.5449e-08	-1.34301	-0.200516	7.38491e-06	-1.48357	0.360933
38147106	chr19:38147106:A:G	4.93051e-09	-1.27115	-1.41447	2.17642e-06	-1.0392	-1.3052
38147305	chr19:38147305:C:T	6.10595e-09	-1.24429	-1.22751	2.94671e-06	-1.00422	-1.03717
38147347	chr19:38147347:G:A	1.8423e-08	-1.36746	-4.99793e-10	6.22576e-06	-1.29338	-4.99793e-10
38147403	chr19:38147403:T:A	9.5278e-09	-0.578517	-1.44833	4.45187e-06	-0.199332	-1.42942
38147536	chr19:38147536:A:T	4.87701e-09	-1.27426	-1.42228	2.14346e-06	-1.04328	-1.31637
38147783	chr19:38147783:G:A	1.3482e-08	-1.21833	-0.461379	6.08476e-06	-1.36881	0.052522
38148046	chr19:38148046:ATAAT:A	1.36664e-08	-1.37839	-0.287739	6.47618e-06	-1.5123	0.258355
38148149	chr19:38148149:G:A	1.57996e-08	-1.68941e-10	-1.52108	4.96312e-06	-1.68941e-10	-1.52004
38148278	chr19:38148278:GA:G	4.7194e-08	-1.68941e-10	-0.4268	1.58672e-05	-1.68941e-10	-0.357824
38148419	chr19:38148419:C:T	2.50281e-08	-1.68941e-10	-1.06107	8.03441e-06	-1.68941e-10	-1.03834
38149168	chr19:38149168:G:T	1.89851e-08	-1.68941e-10	-1.33741	5.8106e-06	-1.68941e-10	-1.3624
38149263	chr19:38149263:C:T	5.97498e-09	-1.25001	-1.24347	2.86745e-06	-1.01094	-1.05772
38149625	chr19:38149625:C:T	1.27747e-08	-1.7336	-4.99793e-10	4.00483e-06	-1.73458	-4.99793e-10
38150359	chr19:38150359:C:A	3.41319e-08	-1.68941e-10	-0.750832	1.03927e-05	-1.68941e-10	-0.780973
38150371	chr19:38150371:T:C	2.12484e-06	-1.68941e-10	3.38039	0.00438582	-1.68941e-10	5.26405
38151404	chr19:38151404:T:C	4.49773e-09	-1.34965	-1.42785	1.94056e-06	-1.13513	-1.32397
38151601	chr19:38151601:A:G	1.91787e-08	-0.975407	-0.351859	8.92716e-06	-0.927827	-0.00515279
38151825	chr19:38151825:G:A	1.98637e-08	-0.97475	-0.317421	9.28577e-06	-0.927936	0.0343396
38152166	chr19:38152166:G:A	2.99294e-07	2.71641	-1.29605	0.000257602	3.6069	-1.17756
38152234	chr19:38152234:C:T	5.78443e-09	-1.30523	-1.22067	2.75873e-06	-1.07885	-1.02846
38152899	chr19:38152899:C:T	1.65709e-08	-1.47342	-4.99793e-10	5.01204e-06	-1.51024	-4.99793e-10
38153134	chr19:38153134:G:A	1.18164e-07	-1.68941e-10	0.491012	7.60331e-05	-1.68941e-10	1.20909
38153230	chr19:38153230:A:T	1.27574e-08	-0.354136	-1.38082	6.26601e-06	0.0667616	-1.3537
38153311	chr19:38153311:G:A	4.72107e-09	-1.25367	-1.47536	2.04817e-06	-1.00983	-1.3953
38153888	chr19:38153888:C:T	5.74972e-09	-1.19989	-1.33203	2.74082e-06	-0.943465	-1.17035
38154469	chr19:38154469:C:T	2.41933e-08	-1.68941e-10	-1.09499	7.18319e-06	-1.68941e-10	-1.15033
38155902	chr19:38155902:G:A	2.19637e-08	-1.68941e-10	-1.19167	6.89753e-06	-1.68941e-10	-1.19092
38156065	chr19:38156065:G:A	1.0692e-08	-0.539851	-1.37172	5.11842e-06	-0.145262	-1.34397
38156905	chr19:38156905:A:G	4.62697e-09	-1.27874	-1.47043	2.00115e-06	-1.04139	-1.38697
38157100	chr19:38157100:G:A	1.58322e-08	-1.68941e-10	-1.51902	4.96336e-06	-1.68941e-10	-1.52
38157493	chr19:38157493:C:G	1.30019e-08	-1.71597	-4.99793e-10	4.18487e-06	-1.6906	-4.99793e-10
38157969	chr19:38157969:G:A	1.39887e-08	-0.269357	-1.37346	6.98173e-06	0.166932	-1.34571
38158430	chr19:38158430:T:C	1.3158e-08	-1.23276	-0.471272	5.67071e-06	-1.40069	0.0139251
38158705	chr19:38158705:A:G	1.78986e-08	-1.68941e-10	-1.39634	5.6417e-06	-1.68941e-10	-1.39189
38159010	chr19:38159010:A:T	1.68491e-08	-1.68941e-10	-1.45677	5.33112e-06	-1.68941e-10	-1.44852
38159144	chr19:38159144:C:G	2.49942e-08	-1.68941e-10	-1.06242	1.06693e-05	-1.68941e-10	-0.754712
38160547	chr19:38160547:G:A	1.00375e-08	-0.853417	-1.12132	4.13741e-06	-0.713015	-0.988995
38160594	chr19:38160594:G:A	2.97664e-08	-1.68941e-10	-0.887686	9.08284e-06	-1.68941e-10	-0.915692
38160663	chr19:38160663:A:G	1.71296e-08	-1.68941e-10	-1.44026	5.46718e-06	-1.68941e-10	-1.42331
38161289	chr19:38161289:T:C	3.14963e-08	-0.784496	-0.0466988	1.65986e-05	-0.762888	0.450126
38162322	chr19:38162322:C:T	3.44354e-08	-0.74198	-4.99793e-10	1.00573e-05	-0.813779	-4.99793e-10
38162353	chr19:38162353:C:T	4.50273e-09	-1.34513	-1.43125	1.96521e-06	-1.11968	-1.3268
38162457	chr19:38162457:A:C	2.32365e-08	-0.859888	-0.275454	1.18012e-05	-0.837414	0.183533
38162736	chr19:38162736:C:T	1.3261e-08	-1.69624	-4.99793e-10	4.30157e-06	-1.6631	-4.99793e-10
38162756	chr19:38162756:G:T	4.8162e-09	-1.37401	-1.33507	1.40027e-06	-1.4894	-1.29601
38162956	chr19:38162956:T:A	1.24537e-08	-1.75905	-4.99793e-10	4.04117e-06	-1.72555	-4.99793e-10
38162973	chr19:38162973:A:T	1.12326e-08	-1.52148	-0.340766	5.32181e-06	-1.62926	0.178991
38163027	chr19:38163027:C:T	1.90084e-08	-1.68941e-10	-1.33619	5.81722e-06	-1.68941e-10	-1.36126
38163404	chr19:38163404:T:C	3.62378e-08	-1.07995	0.388983	1.81704e-05	-1.03395	0.811663
38163614	chr19:38163614:G:T	6.78321e-08	-0.0640298	-4.99793e-10	2.87315e-05	0.235915	-4.99793e-10
38163911	chr19:38163911:A:G	9.72276e-09	-1.61049	-0.396108	4.64967e-06	-1.6926	0.10732
38164081	chr19:38164081:T:G	5.80257e-08	-1.68941e-10	-0.220179	4.02276e-05	-1.68941e-10	0.572475
38164177	chr19:38164177:C:T	3.82247e-08	-0.637584	-4.99793e-10	1.12003e-05	-0.706142	-4.99793e-10
38166473	chr19:38166473:A:G	2.45027e-08	-1.68941e-10	-1.08228	7.77724e-06	-1.68941e-10	-1.07088
38166490	chr19:38166490:A:C	3.89306e-08	-0.606239	-0.0130462	1.88076e-05	-0.569057	0.38124
38166510	chr19:38166510:A:G	2.48522e-08	-0.608372	-0.459749	1.12794e-05	-0.564658	-0.134445
38167967	chr19:38167967:G:A	4.69522e-09	-1.29077	-1.44375	2.06495e-06	-1.053	-1.34397
38167970	chr19:38167970:C:A	6.798e-08	-0.0618527	-4.99793e-10	1.87333e-05	-0.191777	-4.99793e-10
38168260	chr19:38168260:G:A	6.74682e-09	-1.15208	-1.21991	1.90318e-06	-1.31055	-1.168
38169017	chr19:38169017:G:T	9.54321e-08	0.27735	-4.99793e-10	2.67812e-05	0.165622	-4.99793e-10
38169333	chr19:38169333:G:C	1.08194e-06	-1.68941e-10	2.70544	0.00174228	-1.68941e-10	4.34087
38169475	chr19:38169475:TG:T	1.96292e-07	2.3316	-1.33306	0.000166014	3.21157	-1.22158
38170352	chr19:38170352:G:A	6.70865e-08	-0.0750823	-4.99793e-10	2.83963e-05	0.224181	-4.99793e-10
38170417	chr19:38170417:G:A	6.17808e-08	-0.157474	-4.99793e-10	8.16202e-06	-1.02259	-4.99793e-10
38170588	chr19:38170588:G:A	6.25546e-09	-1.12775	-1.31986	2.96026e-06	-0.869198	-1.1676
38170840	chr19:38170840:G:A	5.03476e-09	-1.20714	-1.45756	2.21676e-06	-0.965935	-1.3601
38171042	chr19:38171042:C:A	1.06871e-07	-1.68941e-10	0.390554	3.21874e-05	-1.68941e-10	0.349496
38171212	chr19:38171212:G:A	2.62322e-08	-1.68941e-10	-1.01408	8.15439e-06	-1.68941e-10	-1.02352
38171317	chr19:38171317:A:G	1.90477e-08	-1.68941e-10	-1.33412	5.82897e-06	-1.68941e-10	-1.35924
38171328	chr19:38171328:C:T	2.31211e-08	-1.68941e-10	-1.14032	7.00075e-06	-1.68941e-10	-1.17606
38171498	chr19:38171498:T:C	2.61807e-08	-1.01604	-4.99793e-10	7.93842e-06	-1.05036	-4.99793e-10
38171886	chr19:38171886:A:G	2.36744e-08	-1.68941e-10	-1.11667	7.18485e-06	-1.68941e-10	-1.1501
38172241	chr19:38172241:A:T	7.5326e-09	-1.25729	-1.00454	2.87475e-06	-1.2375	-0.82861
38172456	chr19:38172456:G:A	2.10702e-08	-1.68941e-10	-1.23321	6.37752e-06	-1.68941e-10	-1.2693
38172816	chr19:38172816:A:G	1.98556e-08	-1.68941e-10	-1.29258	6.43171e-06	-1.68941e-10	-1.26084
38172998	chr19:38172998:AG:A	2.29796e-08	-1.68941e-10	-1.14646	7.10907e-06	-1.68941e-10	-1.16071
38173196	chr19:38173196:T:C	2.07067e-08	-1.68941e-10	-1.25061	6.93642e-06	-1.68941e-10	-1.18529
38173220	chr19:38173220:C:A	2.75039e-08	-1.76543	0.79869	1.63966e-05	-1.76732	1.44231
38174154	chr19:38174154:G:C	1.83993e-08	-1.68941e-10	-1.36875	5.67991e-06	-1.68941e-10	-1.38514
38174241	chr19:38174241:G:A	1.82355e-08	-1.68941e-10	-1.37769	5.97627e-06	-1.68941e-10	-1.33428
38174470	chr19:38174470:A:C	1.80847e-08	-1.68941e-10	-1.386	5.64003e-06	-1.68941e-10	-1.39219
38175393	chr19:38175393:G:A	3.34034e-08	-1.68941e-10	-0.772408	1.35046e-05	-1.68941e-10	-0.519046
38176239	chr19:38176239:C:T	1.2962e-08	-0.226662	-1.49238	6.34265e-06	0.205308	-1.48009
38176746	chr19:38176746:T:C	2.52853e-08	-0.628578	-0.422267	1.2028e-05	-0.529874	-0.104971
38177165	chr19:38177165:C:T	5.31461e-08	-0.488556	0.180535	2.98929e-05	-0.362183	0.637726
38177189	chr19:38177189:A:G	1.71274e-08	-1.68941e-10	-1.44039	5.5574e-06	-1.68941e-10	-1.40695
38177276	chr19:38177276:A:G	3.61492e-07	-0.649818	2.25899	0.000246135	-0.544741	2.92854
38178600	chr19:38178600:C:T	1.26453e-07	0.558802	-4.99793e-10	5.0438e-05	0.798667	-4.99793e-10
38178982	chr19:38178982:G:A	7.9414e-08	0.093609	-4.99793e-10	2.91538e-05	0.250507	-4.99793e-10
38178989	chr19:38178989:C:T	1.78482e-08	-1.68941e-10	-1.39916	5.54356e-06	-1.68941e-10	-1.40944
38179303	chr19:38179303:G:A	2.36178e-08	-0.0546388	-1.06443	1.51309e-05	0.410791	-0.816132
38179476	chr19:38179476:A:G	1.59154e-08	-1.68941e-10	-1.51378	5.00419e-06	-1.68941e-10	-1.5118
38179815	chr19:38179815:C:G	5.38193e-08	-1.76826	1.47283	3.6001e-05	-1.75927	2.22074
38179896	chr19:38179896:G:A	1.96594e-08	-1.30251	-4.99793e-10	5.61585e-06	-1.39649	-4.99793e-10
38179992	chr19:38179992:G:A	1.76566e-08	-1.68941e-10	-1.40995	6.57061e-06	-1.68941e-10	-1.23947
38180561	chr19:38180561:A:G	1.04569e-08	-1.76286	-0.170937	5.58966e-06	-1.76671	0.365545
38180796	chr19:38180796:T:C	2.20558e-08	-1.67389	0.486401	1.6862e-05	-1.5371	1.24008
38181016	chr19:38181016:T:C	1.62469e-08	-1.68941e-10	-1.49316	5.69001e-06	-1.68941e-10	-1.38337
38181102	chr19:38181102:G:C	1.74605e-08	-1.68941e-10	-1.42112	5.68752e-06	-1.68941e-10	-1.3838
38181532	chr19:38181532:C:T	3.61668e-08	-1.76245	1.06953	1.44178e-05	-1.76712	1.31351
38181569	chr19:38181569:T:C	1.78092e-08	-1.40135	-4.99793e-10	5.41281e-06	-1.43331	-4.99793e-10
38181669	chr19:38181669:C:T	3.47773e-08	-1.68941e-10	-0.732102	1.06957e-05	-1.68941e-10	-0.752241
38181756	chr19:38181756:G:A	3.48597e-07	1.57285	-4.99793e-10	4.86896e-05	0.763388	-4.99793e-10
38182354	chr19:38182354:C:T	1.64181e-08	-1.68941e-10	-1.48268	5.23986e-06	-1.68941e-10	-1.46578
38182713	chr19:38182713:G:A	1.23525e-08	-1.76721	-4.99793e-10	3.92447e-06	-1.75485	-4.99793e-10
38184051	chr19:38184051:C:T	3.33078e-08	-0.505542	-0.269734	1.75544e-05	-0.359048	0.102273
38184458	chr19:38184458:G:A	3.10485e-08	0.0657569	-0.911273	2.16184e-05	0.589826	-0.638361
38184715	chr19:38184715:C:A	7.52021e-08	-1.68941e-10	0.0391136	2.29865e-05	-1.68941e-10	0.0128295
38185509	chr19:38185509:C:T	1.23404e-08	-1.76819	-4.99793e-10	3.87589e-06	-1.7673	-4.99793e-10
38185622	chr19:38185622:C:T	1.61204e-08	-1.68941e-10	-1.50098	5.05903e-06	-1.68941e-10	-1.5009
38185773	chr19:38185773:C:T	3.47696e-08	-1.68941e-10	-0.732322	1.06958e-05	-1.68941e-10	-0.752224
38185782	chr19:38185782:G:T	1.06185e-07	-1.68941e-10	0.384121	3.20099e-05	-1.68941e-10	0.343966
38186374	chr19:38186374:G:A	1.90962e-08	0.144664	-1.47624	9.82444e-06	0.623915	-1.46112
38186542	chr19:38186542:C:T	1.58837e-08	-1.68941e-10	-1.51577	5.03459e-06	-1.68941e-10	-1.50575
38186724	chr19:38186724:C:A	1.08664e-07	-1.76649	2.17368	7.72363e-05	-1.76499	2.98978
38186932	chr19:38186932:A:G	1.62109e-08	-0.263736	-1.23164	7.33391e-06	-0.00242428	-1.12715
38187522	chr19:38187522:C:T	3.23457e-08	0.0784062	-0.882992	2.27978e-05	0.603941	-0.599356
38187770	chr19:38187770:A:G	1.19223e-07	-0.725194	1.22513	7.54396e-05	-0.592783	1.79404
38187854	chr19:38187854:G:A	2.97745e-07	1.41517	-4.99793e-10	6.03102e-05	0.977422	-4.99793e-10
38188182	chr19:38188182:G:T	1.86139e-08	-1.68941e-10	-1.35716	5.77506e-06	-1.68941e-10	-1.36853
38188780	chr19:38188780:G:A	1.03256e-07	-1.76789	2.12404	7.44947e-05	-1.75531	2.94396
38189329	chr19:38189329:A:C	5.86482e-08	-1.66437	1.45486	4.61547e-05	-1.53972	2.24964
38189635	chr19:38189635:A:G	1.44607e-08	-1.74823	0.138596	7.86686e-06	-1.76751	0.70809
38189999	chr19:38189999:T:C	1.78421e-08	-1.68941e-10	-1.39951	5.78722e-06	-1.68941e-10	-1.36643
38190241	chr19:38190241:C:T	2.56274e-08	-0.0181567	-1.01925	1.72792e-05	0.491353	-0.763931
38190462	chr19:38190462:A:C	3.31852e-08	-1.68941e-10	-0.778961	1.01993e-05	-1.68941e-10	-0.799761
38190894	chr19:38190894:C:T	1.25769e-08	-0.267165	-1.48204	6.21705e-06	0.172	-1.46678
38191346	chr19:38191346:G:A	1.97951e-08	-1.68941e-10	-1.29563	6.13968e-06	-1.68941e-10	-1.30731
38191739	chr19:38191739:G:GA	2.03269e-07	-0.645086	1.67855	0.00013415	-0.514877	2.29176
38191913	chr19:38191913:G:A	5.94415e-08	-1.76819	1.57212	4.02546e-05	-1.7577	2.33085
38192241	chr19:38192241:C:T	1.02689e-07	-1.68941e-10	0.350642	6.75817e-05	-1.68941e-10	1.09126
38192401	chr19:38192401:G:A	1.88802e-08	-1.68941e-10	-1.34295	5.85058e-06	-1.68941e-10	-1.35554
38192626	chr19:38192626:A:C	4.14657e-08	-1.68941e-10	-0.556198	1.53889e-05	-1.68941e-10	-0.388429
38192665	chr19:38192665:A:G	9.53265e-08	1.14448	-0.868238	7.5589e-05	1.77808	-0.574849
38193170	chr19:38193170:T:C	1.71805e-08	-1.73743	0.300138	9.96804e-06	-1.76442	0.941728
38193788	chr19:38193788:TG:T	1.58904e-07	-1.68941e-10	0.787233	0.000116118	-1.68941e-10	1.63252
38193863	chr19:38193863:G:A	6.31528e-08	-1.68941e-10	-0.135508	1.80865e-05	-1.68941e-10	-0.226911
38194066	chr19:38194066:G:A	3.09772e-08	-1.68941e-10	-0.847814	9.5339e-06	-1.68941e-10	-0.867225
38194283	chr19:38194283:G:A	2.84755e-08	0.191162	-1.12318	1.94092e-05	0.736178	-0.89251
38194525	chr19:38194525:G:A	1.8544e-08	-1.68941e-10	-1.36092	5.74328e-06	-1.68941e-10	-1.37405
38194576	chr19:38194576:G:A	3.19997e-08	-1.68941e-10	-0.81534	9.84554e-06	-1.68941e-10	-0.835061
38194987	chr19:38194987:G:A	1.60582e-08	-0.0432718	-1.46158	8.0532e-06	0.438446	-1.47446
38195397	chr19:38195397:G:A	1.09718e-08	-0.390032	-1.4957	5.22116e-06	0.0398853	-1.50925
38195632	chr19:38195632:G:A	3.34985e-09	-1.5514	-1.52075	1.00724e-06	-1.59924	-1.51562
38196732	chr19:38196732:G:A	2.52285e-08	-1.68941e-10	-1.05309	9.56275e-06	-1.68941e-10	-0.864203
38197006	chr19:38197006:T:C	1.45635e-07	-1.7041	2.40414	0.000132358	-1.74668	3.51011
38197230	chr19:38197230:C:T	1.57978e-08	-1.68941e-10	-1.52119	4.97158e-06	-1.68941e-10	-1.51834
38197766	chr19:38197766:A:G	1.69668e-08	-1.68941e-10	-1.44981	5.20436e-06	-1.68941e-10	-1.47258
38197817	chr19:38197817:C:T	1.25529e-08	-0.824411	-0.926704	4.98132e-06	-0.926464	-0.58992
38197956	chr19:38197956:C:T	2.59877e-08	-1.68941e-10	-1.02344	8.51165e-06	-1.68941e-10	-0.980643
38198103	chr19:38198103:G:A	1.23522e-08	-1.76723	-4.99793e-10	3.88149e-06	-1.76586	-4.99793e-10
38198175	chr19:38198175:C:T	2.26131e-08	-1.68941e-10	-1.16254	9.19291e-06	-1.68941e-10	-0.903646
38198337	chr19:38198337:G:C	3.51776e-09	-1.75547	-1.26777	1.1459e-06	-1.74512	-1.24077
38199011	chr19:38199011:C:T	4.89476e-09	-1.66403	-1.02887	2.85248e-06	-1.36777	-0.706122
38199035	chr19:38199035:G:A	2.23038e-08	-1.68941e-10	-1.17631	6.91961e-06	-1.68941e-10	-1.18772
38199333	chr19:38199333:G:A	2.12709e-08	-1.68941e-10	-1.22373	6.41001e-06	-1.68941e-10	-1.26422
38199682	chr19:38199682:C:T	2.89502e-08	-1.68941e-10	-0.915489	9.21167e-06	-1.68941e-10	-0.901608
38199741	chr19:38199741:T:A	1.66599e-08	-1.68941e-10	-1.46806	5.14127e-06	-1.68941e-10	-1.48478
38199746	chr19:38199746:A:C	3.9746e-08	-1.68941e-10	-0.598557	1.22468e-05	-1.68941e-10	-0.616811
38199882	chr19:38199882:G:A	2.33013e-08	-1.68941e-10	-1.13256	7.21812e-06	-1.68941e-10	-1.14548
38200163	chr19:38200163:C:T	1.58653e-08	-1.68941e-10	-1.51693	4.95829e-06	-1.68941e-10	-1.52102
38200641	chr19:38200641:T:C	9.00657e-09	-1.76741	-0.315703	3.37193e-06	-1.76485	-0.141744
38201346	chr19:38201346:G:A	3.52546e-08	-0.718469	-4.99793e-10	1.2748e-05	-0.576703	-4.99793e-10
38201382	chr19:38201382:G:T	3.15002e-08	-1.68941e-10	-0.831072	1.0394e-05	-1.68941e-10	-0.780849
38201596	chr19:38201596:C:T	2.08463e-08	-1.68941e-10	-1.24389	6.70048e-06	-1.68941e-10	-1.2199
38202309	chr19:38202309:C:T	2.23984e-07	1.13051	-4.99793e-10	8.28204e-05	1.2946	-4.99793e-10
38202412	chr19:38202412:AC:A	1.7676e-08	-1.68941e-10	-1.40886	5.51277e-06	-1.68941e-10	-1.41501
38202535	chr19:38202535:C:T	3.50358e-08	-1.68941e-10	-0.724695	1.01503e-05	-1.68941e-10	-0.804578
38202969	chr19:38202969:T:C	1.29856e-08	-1.71723	-4.99793e-10	4.13982e-06	-1.70143	-4.99793e-10
38203324	chr19:38203324:A:G	8.87797e-08	-1.76694	1.97203	4.19391e-05	-1.72049	2.33463
38203410	chr19:38203410:C:T	6.99092e-08	-1.75911	1.72524	3.00259e-05	-1.74187	2.02185
38203470	chr19:38203470:TGCA:T	1.62389e-08	-1.68941e-10	-1.49366	5.03437e-06	-1.68941e-10	-1.50579
38203659	chr19:38203659:C:T	4.7729e-09	-1.76226	-0.955847	1.72832e-06	-1.73869	-0.836236
38204305	chr19:38204305:AC:A	1.85252e-08	-1.68941e-10	-1.36193	5.49072e-06	-1.68941e-10	-1.41902
38204503	chr19:38204503:A:G	1.19117e-08	-1.76397	-0.0395694	4.76492e-06	-1.70794	0.147139
38204555	chr19:38204555:G:A	1.74349e-08	-1.68941e-10	-1.42259	5.23884e-06	-1.68941e-10	-1.46598
38204622	chr19:38204622:G:A	1.25082e-08	-1.75468	-4.99793e-10	3.88792e-06	-1.76421	-4.99793e-10
38205297	chr19:38205297:T:TA	1.13516e-08	-1.76434	-0.0873674	4.5487e-06	-1.71041	0.103172
38205728	chr19:38205728:G:A	1.61822e-08	-1.68941e-10	-1.49715	5.06426e-06	-1.68941e-10	-1.49987
38206074	chr19:38206074:T:C	3.22822e-09	-1.58914	-1.51999	1.44097e-06	-1.28844	-1.46833
38206600	chr19:38206600:C:T	3.83547e-07	1.6684	-4.99793e-10	2.52318e-05	0.106026	-4.99793e-10
38206953	chr19:38206953:C:T	6.02464e-07	-1.68941e-10	2.11996	0.000233068	-1.68941e-10	2.32925
38207108	chr19:38207108:G:A	1.69624e-08	-1.68941e-10	-1.45007	5.29189e-06	-1.68941e-10	-1.4559
38207620	chr19:38207620:C:T	2.51706e-08	0.451524	-1.50691	1.03943e-05	0.73759	-1.51841
38208961	chr19:38208961:C:T	2.85559e-07	-1.5784	2.95178	0.000133373	-1.53099	3.30206
38209346	chr19:38209346:G:A	8.33351e-08	-1.68941e-10	0.141804	2.41133e-05	-1.68941e-10	0.0606837
38211397	chr19:38211397:G:A	1.59808e-08	-1.68941e-10	-1.50968	5.18232e-06	-1.68941e-10	-1.47683
38212310	chr19:38212310:G:A	1.01455e-08	-1.43204	-0.531991	1.87179e-06	-1.70872	-0.786463
38212562	chr19:38212562:C:T	1.45602e-08	-1.60278	-4.99793e-10	4.48676e-06	-1.62095	-4.99793e-10
38212586	chr19:38212586:G:A	1.58011e-08	-1.68941e-10	-1.52099	4.95867e-06	-1.68941e-10	-1.52094
38213513	chr19:38213513:G:A	2.15187e-08	-1.01655	-0.195596	8.49301e-06	-1.05488	0.0720484
38213552	chr19:38213552:A:G	3.84749e-07	-0.790556	2.46208	0.000261613	-0.928336	3.37312
38213921	chr19:38213921:G:A	6.30904e-08	-1.48298	1.34648	2.00828e-05	-1.63889	1.51667
38214597	chr19:38214597:T:C	3.89976e-09	-1.46547	-1.45468	1.52782e-06	-1.29999	-1.39825
38214727	chr19:38214727:C:G	1.24211e-08	-1.76167	-4.99793e-10	3.87235e-06	-1.76822	-4.99793e-10
38214736	chr19:38214736:T:C	1.54249e-08	-0.69385	-0.851233	8.5796e-06	-0.408946	-0.563745
38214874	chr19:38214874:T:C	4.75563e-09	-1.61767	-1.10407	1.50109e-06	-1.75143	-0.964459
38215008	chr19:38215008:G:T	4.95561e-09	-1.37534	-1.3052	2.12041e-06	-1.15715	-1.21332
38215011	chr19:38215011:T:A	2.0645e-07	2.26418	-1.21518	4.75949e-05	1.88841	-1.14777
38215016	chr19:38215016:A:AG	5.13146e-09	-1.32555	-1.32013	2.21963e-06	-1.09328	-1.23146
38215054	chr19:38215054:T:C	7.84004e-09	-1.12685	-1.09497	3.67011e-06	-0.851887	-0.969971
38215219	chr19:38215219:G:A	1.70674e-08	-1.68941e-10	-1.44389	5.54446e-06	-1.68941e-10	-1.40928
38215272	chr19:38215272:C:T	4.49374e-08	1.02238	-1.49818	1.03356e-05	0.708318	-1.4948
38215277	chr19:38215277:G:A	2.57984e-08	-1.68941e-10	-1.03075	8.32948e-06	-1.68941e-10	-1.00228
38215288	chr19:38215288:T:C	3.86108e-09	-1.75631	-1.17381	1.408e-06	-1.74765	-1.03226
38215540	chr19:38215540:C:T	2.73113e-08	-1.68941e-10	-0.973764	1.1849e-05	-1.68941e-10	-0.649838
38215731	chr19:38215731:G:A	2.16846e-08	-1.68941e-10	-1.20446	6.77571e-06	-1.68941e-10	-1.20873
38216246	chr19:38216246:G:A	1.55967e-08	-1.53401	-4.99793e-10	4.89254e-06	-1.53437	-4.99793e-10
38216349	chr19:38216349:G:A	2.9178e-09	-1.76774	-1.4425	1.07524e-06	-1.62225	-1.42728
38216657	chr19:38216657:G:T	2.78849e-09	-1.76825	-1.48732	1.00167e-06	-1.64276	-1.47766
38216699	chr19:38216699:C:T	1.6183e-08	-1.68941e-10	-1.4971	5.02496e-06	-1.68941e-10	-1.50766
38217689	chr19:38217689:A:C	8.7647e-09	-1.0116	-1.09873	3.69903e-06	-0.724549	-1.08946
38217758	chr19:38217758:A:C	7.21089e-09	-1.37604	-0.929436	2.09461e-06	-1.63427	-0.748445
38218330	chr19:38218330:T:C	7.50968e-09	-1.31952	-0.945353	2.13115e-06	-1.59906	-0.766358
38218512	chr19:38218512:G:C	2.28696e-08	-1.68941e-10	-1.15126	9.39441e-06	-1.68941e-10	-0.881964
38218928	chr19:38218928:C:T	7.29047e-09	-1.34411	-0.95039	2.06489e-06	-1.61827	-0.778731
38219247	chr19:38219247:T:C	2.00262e-08	-1.68941e-10	-1.28402	6.52106e-06	-1.68941e-10	-1.24704
38219383	chr19:38219383:C:T	1.5923e-08	-1.68941e-10	-1.5133	4.99191e-06	-1.68941e-10	-1.51426
38219394	chr19:38219394:A:G	2.49484e-08	-1.68941e-10	-1.06426	1.05306e-05	-1.68941e-10	-0.767795
38219909	chr19:38219909:T:G	5.10691e-09	-1.34211	-1.30837	1.98908e-06	-1.12754	-1.30687
38220061	chr19:38220061:T:C	1.31371e-08	-1.70563	-4.99793e-10	4.03113e-06	-1.72803	-4.99793e-10
38220817	chr19:38220817:A:G	6.35776e-09	-1.09501	-1.33638	2.61664e-06	-0.825052	-1.33514
38221366	chr19:38221366:T:C	5.96387e-09	-1.15396	-1.34138	2.43575e-06	-0.891528	-1.3403
38221506	chr19:38221506:C:G	6.59811e-09	-1.04996	-1.34433	2.73605e-06	-0.772355	-1.34321
38221578	chr19:38221578:T:C	5.94036e-09	-1.15996	-1.33933	2.41866e-06	-0.900968	-1.3379
38222026	chr19:38222026:A:G	2.04975e-08	-1.68941e-10	-1.26076	6.47186e-06	-1.68941e-10	-1.25462
38222928	chr19:38222928:G:A	9.60588e-08	1.80372	-1.51982	2.15127e-05	1.46565	-1.51908
38223057	chr19:38223057:T:G	1.75139e-08	-1.68941e-10	-1.41807	5.65094e-06	-1.68941e-10	-1.39026
38223129	chr19:38223129:C:T	6.28881e-08	-1.68941e-10	-0.139709	2.1748e-05	-1.68941e-10	-0.0425581
38224767	chr19:38224767:G:A	1.59136e-08	-1.68941e-10	-1.51389	4.99027e-06	-1.68941e-10	-1.51459
38225174	chr19:38225174:G:A	8.75805e-09	-0.591087	-1.52001	1.28118e-06	-1.3559	-1.51839
38225225	chr19:38225225:C:T	1.67413e-08	-1.68941e-10	-1.46319	5.19065e-06	-1.68941e-10	-1.47522
38225244	chr19:38225244:C:G	2.17001e-08	-1.68941e-10	-1.20375	8.7315e-06	-1.68941e-10	-0.955141
38225365	chr19:38225365:G:A	5.08868e-09	-1.16917	-1.48487	2.16186e-06	-0.872326	-1.47878
38225710	chr19:38225710:G:A	3.31131e-08	-0.781138	-4.99793e-10	8.4085e-06	-0.992836	-4.99793e-10
38226053	chr19:38226053:G:A	1.89277e-08	-1.34044	-4.99793e-10	5.94607e-06	-1.33935	-4.99793e-10
38226060	chr19:38226060:T:C	4.46728e-07	-1.71056	3.53145	0.0002569	-1.6215	4.04811
38226139	chr19:38226139:A:G	1.60658e-08	-1.68941e-10	-1.50437	5.04363e-06	-1.68941e-10	-1.50395
38226591	chr19:38226591:G:T	1.62859e-08	-1.68941e-10	-1.49077	5.11709e-06	-1.68941e-10	-1.48949
38226624	chr19:38226624:A:G	3.91115e-08	0.581445	-1.19609	6.04939e-06	-0.252477	-1.06964
38226738	chr19:38226738:A:G	5.14274e-08	0.868058	-1.20895	7.51162e-06	-0.0209989	-1.08463
38226753	chr19:38226753:T:C	5.9637e-09	-0.985318	-1.51006	2.61499e-06	-0.648488	-1.51233
38226988	chr19:38226988:A:C	2.87628e-08	0.356662	-1.27864	5.09981e-06	-0.325597	-1.16728
38226991	chr19:38226991:TC:T	2.38363e-08	0.272984	-1.38284	4.1078e-06	-0.412464	-1.29673
38226998	chr19:38226998:C:T	9.83168e-08	0.307129	-4.99793e-10	1.54159e-05	-0.386681	-4.99793e-10
38227870	chr19:38227870:C:G	1.61012e-08	-1.68941e-10	-1.50217	5.08582e-06	-1.68941e-10	-1.49562
38228212	chr19:38228212:G:A	2.11677e-08	-1.68941e-10	-1.22859	7.99983e-06	-1.68941e-10	-1.04266
38228486	chr19:38228486:C:T	1.6654e-08	-1.68941e-10	-1.46842	5.28016e-06	-1.68941e-10	-1.45812
38228518	chr19:38228518:C:T	3.5284e-08	-1.68941e-10	-0.717636	1.21054e-05	-1.68941e-10	-0.628423
38228769	chr19:38228769:A:G	4.24933e-08	-1.68941e-10	-0.53172	1.35191e-05	-1.68941e-10	-0.517974
38230398	chr19:38230398:T:C	3.83017e-07	-1.69499	3.362	0.000220362	-1.59854	3.87173
38230789	chr19:38230789:A:T	4.40311e-08	-1.68941e-10	-0.49617	2.15787e-05	-1.68941e-10	-0.0503725
38231042	chr19:38231042:G:A	3.53765e-08	0.512736	-1.22775	5.57796e-06	-0.295853	-1.1074
38231784	chr19:38231784:G:A	2.32157e-08	-1.68941e-10	-1.13624	7.31013e-06	-1.68941e-10	-1.13282
38231826	chr19:38231826:C:T	2.94646e-08	-1.68941e-10	-0.897877	1.3042e-05	-1.68941e-10	-0.553902
38232437	chr19:38232437:G:T	1.58431e-08	-1.68941e-10	-1.51833	4.99563e-06	-1.68941e-10	-1.51352
38232447	chr19:38232447:T:A	2.64056e-08	-1.68941e-10	-1.00749	8.09952e-06	-1.68941e-10	-1.03027
38232610	chr19:38232610:G:C	1.81782e-08	-1.68941e-10	-1.38084	6.78048e-06	-1.68941e-10	-1.20803
38233185	chr19:38233185:A:G	2.99837e-08	-1.68941e-10	-0.880413	1.33285e-05	-1.68941e-10	-0.532177
38233990	chr19:38233990:G:A	9.54057e-09	-0.511439	-1.51407	4.78024e-06	-0.0443013	-1.51329
38234021	chr19:38234021:G:A	1.69609e-08	-1.68941e-10	-1.45015	5.38901e-06	-1.68941e-10	-1.43772
38234390	chr19:38234390:C:T	2.69624e-09	-1.76794	-1.52127	8.56355e-07	-1.75636	-1.52079
38234907	chr19:38234907:A:T	8.10723e-09	-0.743412	-1.4449	2.3702e-06	-0.977391	-1.28171
38235028	chr19:38235028:T:A	1.67962e-08	-1.68941e-10	-1.45992	5.22816e-06	-1.68941e-10	-1.46802
38235219	chr19:38235219:T:C	1.61932e-08	-0.661616	-0.834861	5.76226e-06	-0.673975	-0.696774
38235371	chr19:38235371:G:C	3.65877e-08	0.837877	-1.51923	1.4199e-05	1.05157	-1.52047
38235436	chr19:38235436:A:G	2.22017e-08	0.29311	-1.47401	3.75472e-06	-0.383546	-1.41552
38236215	chr19:38236215:T:C	1.3287e-08	-1.69428	-4.99793e-10	4.25984e-06	-1.67285	-4.99793e-10
38236379	chr19:38236379:G:A	3.2443e-08	-1.68941e-10	-0.801582	1.03077e-05	-1.68941e-10	-0.78919
38236452	chr19:38236452:G:T	1.73483e-08	-1.68941e-10	-1.42757	5.50118e-06	-1.68941e-10	-1.41712
38237000	chr19:38237000:A:T	4.89047e-08	1.1142	-1.50539	7.8182e-06	0.399573	-1.4652
38237004	chr19:38237004:A:G	3.42166e-08	-1.68941e-10	-0.748354	1.08773e-05	-1.68941e-10	-0.735398
38237062	chr19:38237062:C:T	1.85101e-08	-1.68941e-10	-1.36275	5.98638e-06	-1.68941e-10	-1.33259
38237176	chr19:38237176:C:T	1.85024e-08	-1.68941e-10	-1.36316	5.99392e-06	-1.68941e-10	-1.33133
38237514	chr19:38237514:G:A	8.3747e-08	1.62438	-1.47765	5.74215e-05	2.31589	-1.38755
38238327	chr19:38238327:C:T	1.2911e-08	-1.72299	-4.99793e-10	3.95023e-06	-1.7483	-4.99793e-10
38238372	chr19:38238372:G:A	3.02967e-08	-1.68941e-10	-0.870028	9.6167e-06	-1.68941e-10	-0.858577
38238376	chr19:38238376:A:T	2.97717e-08	-1.68941e-10	-0.887509	9.44765e-06	-1.68941e-10	-0.876313
38238381	chr19:38238381:A:ACTG	3.00974e-08	-1.68941e-10	-0.876626	9.55284e-06	-1.68941e-10	-0.86524
38238514	chr19:38238514:C:T	3.37343e-08	-1.68941e-10	-0.762552	1.07167e-05	-1.68941e-10	-0.750275
38238538	chr19:38238538:T:C	1.81205e-08	-1.68941e-10	-1.38402	5.85462e-06	-1.68941e-10	-1.35485
38238612	chr19:38238612:AG:A	1.96212e-08	-1.68941e-10	-1.30446	6.38821e-06	-1.68941e-10	-1.26762
38239149	chr19:38239149:A:G	1.85964e-08	-1.68941e-10	-1.3581	6.02807e-06	-1.68941e-10	-1.32565
38239418	chr19:38239418:T:A	1.73562e-08	-1.68941e-10	-1.42712	5.50075e-06	-1.68941e-10	-1.41719
38240793	chr19:38240793:G:A	1.81501e-08	-1.68941e-10	-1.38239	5.86474e-06	-1.68941e-10	-1.35312
38240800	chr19:38240800:C:T	1.81501e-08	-1.68941e-10	-1.38239	5.86474e-06	-1.68941e-10	-1.35312
38241022	chr19:38241022:G:A	1.2238e-08	-0.259454	-1.51707	1.66212e-06	-1.103	-1.51098
38241049	chr19:38241049:C:T	1.81165e-08	-1.68941e-10	-1.38424	5.85274e-06	-1.68941e-10	-1.35517
38241611	chr19:38241611:C:T	9.70091e-08	0.986625	-0.692886	4.51614e-05	1.26322	-0.57506
38241709	chr19:38241709:T:C	3.74703e-08	0.83397	-1.49149	1.46275e-05	1.04793	-1.4871
38241877	chr19:38241877:T:C	6.38299e-08	0.642956	-0.7678	2.90926e-05	0.908403	-0.659996
38241943	chr19:38241943:C:T	1.2721e-08	-1.7606	0.0227898	4.0242e-06	-1.71377	-0.0159864
38242440	chr19:38242440:C:T	1.67771e-08	-1.68941e-10	-1.46105	5.29955e-06	-1.68941e-10	-1.45446
38242523	chr19:38242523:C:T	1.23919e-08	-1.76403	-4.99793e-10	3.87219e-06	-1.76826	-4.99793e-10
38242813	chr19:38242813:G:A	2.36701e-08	-0.536624	-0.580231	4.91584e-06	-1.09445	-0.435165
38242905	chr19:38242905:G:A	1.28636e-08	-1.72666	-4.99793e-10	3.92293e-06	-1.75524	-4.99793e-10
38242933	chr19:38242933:C:A	1.59313e-08	-1.68941e-10	-1.51278	4.9942e-06	-1.68941e-10	-1.5138
38243003	chr19:38243003:G:A	1.42587e-08	-0.550107	-1.07359	1.9155e-06	-1.32246	-1.14964
38243115	chr19:38243115:G:A	1.69371e-08	-1.68941e-10	-1.45156	5.36286e-06	-1.68941e-10	-1.44258
38243409	chr19:38243409:C:T	1.75049e-08	-1.68941e-10	-1.41858	5.55357e-06	-1.68941e-10	-1.40764
38243753	chr19:38243753:G:A	4.51127e-09	-1.30912	-1.46537	1.23213e-06	-1.48106	-1.43228
38244035	chr19:38244035:G:C	1.24381e-08	-1.7603	-4.99793e-10	3.91212e-06	-1.758	-4.99793e-10
38244400	chr19:38244400:T:TC	8.94202e-09	-1.1834	-0.906909	2.14641e-06	-1.37112	-0.987167
38244612	chr19:38244612:G:T	1.42743e-08	-1.6226	-4.99793e-10	4.83586e-06	-1.54602	-4.99793e-10
38244669	chr19:38244669:G:A	4.73875e-09	-1.65783	-1.06746	1.70267e-06	-1.52947	-1.06041
38244739	chr19:38244739:G:A	5.53466e-07	-1.68941e-10	2.03513	0.000212487	-1.68941e-10	2.2368
38244818	chr19:38244818:AAATC:A	7.42443e-09	-1.45403	-0.822262	2.82994e-06	-1.25421	-0.827612
38244946	chr19:38244946:G:A	5.08119e-09	-1.6452	-1.01032	1.83505e-06	-1.51045	-1.00456
38244973	chr19:38244973:C:T	8.84584e-09	-0.585843	-1.51528	2.85841e-06	-0.563646	-1.50817
38245164	chr19:38245164:A:T	2.02642e-08	0.0474058	-1.31961	3.29958e-06	-0.665078	-1.2632
38245308	chr19:38245308:G:C	2.20507e-08	-1.68941e-10	-1.18772	7.03639e-06	-1.68941e-10	-1.17098
38245328	chr19:38245328:G:A	1.67756e-08	-1.68941e-10	-1.46114	5.2133e-06	-1.68941e-10	-1.47087
38246910	chr19:38246910:C:G	6.57232e-08	-1.68941e-10	-0.0956144	2.11803e-05	-1.68941e-10	-0.0690087
38246992	chr19:38246992:G:A	5.34015e-09	-1.66063	-0.945183	1.91836e-06	-1.533	-0.937614
38247495	chr19:38247495:C:A	1.45439e-08	-1.60389	-4.99793e-10	4.7236e-06	-1.56951	-4.99793e-10
38248220	chr19:38248220:C:T	2.80619e-08	-1.68941e-10	-0.946651	8.90917e-06	-1.68941e-10	-0.934998
38248388	chr19:38248388:CT:C	3.53464e-09	-1.58354	-1.43491	6.55813e-06	0.249195	-1.49057
38248661	chr19:38248661:G:T	1.22567e-08	-1.6172	-0.157799	3.95967e-06	-1.67911	-0.0668069
38248709	chr19:38248709:T:G	2.23963e-08	-1.68941e-10	-1.17217	6.84941e-06	-1.68941e-10	-1.19792
38249543	chr19:38249543:T:C	1.86021e-08	0.163185	-1.52097	2.47642e-06	-0.712499	-1.50277
38249625	chr19:38249625:C:T	4.74939e-08	-1.68941e-10	-0.420464	1.67898e-05	-1.68941e-10	-0.301306
38249778	chr19:38249778:A:G	1.42014e-08	-1.58414	-0.0435894	4.4032e-06	-1.70188	0.0621299
38250306	chr19:38250306:A:G	1.50455e-08	-1.57974	0.0097526	4.64472e-06	-1.70436	0.118008
38250496	chr19:38250496:G:A	1.56247e-08	-1.60477	0.0725593	4.96353e-06	-1.68869	0.168725
38250937	chr19:38250937:T:G	1.62882e-08	-1.59949	0.108865	5.19923e-06	-1.69228	0.218715
38252178	chr19:38252178:G:A	2.86826e-08	-1.68941e-10	-0.924774	7.51266e-06	-1.68941e-10	-1.10549
38252206	chr19:38252206:G:A	1.9565e-08	0.206517	-1.51384	2.67232e-06	-0.660435	-1.4787
38252656	chr19:38252656:C:T	6.84428e-08	-1.63594	1.58087	2.36739e-05	-1.66546	1.70775
38252731	chr19:38252731:C:T	3.24448e-09	-1.66981	-1.4343	1.1513e-06	-1.55155	-1.42964
38252826	chr19:38252826:G:A	1.61228e-08	-1.68941e-10	-1.50083	5.10486e-06	-1.68941e-10	-1.49189
38252866	chr19:38252866:A:G	8.5052e-08	-1.631	1.7932	2.91145e-05	-1.67384	1.923
38252951	chr19:38252951:G:T	6.26153e-08	-1.6162	1.47214	2.08544e-05	-1.68116	1.59665
38252988	chr19:38252988:G:A	2.57646e-08	-1.68941e-10	-1.03207	8.2605e-06	-1.68941e-10	-1.01059
38253322	chr19:38253322:A:G	1.50755e-08	-0.239159	-1.32883	2.5839e-06	-0.894009	-1.27877
38253402	chr19:38253402:G:T	3.81202e-08	-1.68941e-10	-0.64032	1.12473e-05	-1.68941e-10	-0.701951
38253745	chr19:38253745:T:A	3.32869e-09	-1.68491	-1.39358	1.17197e-06	-1.57392	-1.38948
38254093	chr19:38254093:A:G	1.34672e-08	-0.358575	-1.32223	2.38438e-06	-0.981771	-1.27137
38254348	chr19:38254348:AGGGTGGAGTACAAT:A	1.92521e-08	-1.68941e-10	-1.32344	6.08711e-06	-1.68941e-10	-1.31591
38254525	chr19:38254525:G:A	4.09952e-08	-0.56761	-4.99793e-10	1.50768e-05	-0.40892	-4.99793e-10
38254526	chr19:38254526:T:A	6.91545e-08	-1.6196	1.57488	2.32275e-05	-1.67856	1.70182
38254675	chr19:38254675:T:C	1.80661e-08	-1.38703	-4.99793e-10	4.90881e-06	-1.53105	-4.99793e-10
38254733	chr19:38254733:G:A	2.37692e-08	-1.68941e-10	-1.11268	7.59815e-06	-1.68941e-10	-1.09417
38255397	chr19:38255397:T:C	3.55631e-09	-1.65872	-1.35363	1.27222e-06	-1.53331	-1.348
38255479	chr19:38255479:T:C	2.84278e-09	-1.76646	-1.46982	1.29568e-06	-1.39969	-1.46335
38255569	chr19:38255569:T:C	2.92776e-08	-1.69681	0.792562	1.12026e-05	-1.60005	0.89411
38256235	chr19:38256235:C:T	1.60421e-08	-1.68941e-10	-1.50585	5.01872e-06	-1.68941e-10	-1.5089
38256454	chr19:38256454:G:T	2.73897e-09	-1.76424	-1.50924	1.21789e-06	-1.41418	-1.51079
38256477	chr19:38256477:A:G	1.21999e-08	-0.447657	-1.33198	2.20868e-06	-1.04914	-1.28055
38256677	chr19:38256677:G:A	4.07167e-09	-1.73317	-1.14384	1.48027e-06	-1.45743	-1.27243
38256681	chr19:38256681:G:A	3.37193e-09	-1.55533	-1.51025	6.99531e-06	0.344005	-1.52084
38256826	chr19:38256826:T:A	3.22397e-08	-1.68941e-10	-0.807867	1.03775e-05	-1.68941e-10	-0.782443
38256829	chr19:38256829:A:G	3.38828e-08	-1.68941e-10	-0.75816	1.0916e-05	-1.68941e-10	-0.731846
38257070	chr19:38257070:G:T	1.30528e-08	-1.71206	-4.99793e-10	4.30328e-06	-1.6627	-4.99793e-10
38257403	chr19:38257403:T:G	2.76579e-09	-1.7654	-1.49834	1.24195e-06	-1.40449	-1.5009
38257630	chr19:38257630:C:T	6.07465e-09	-1.01215	-1.46479	1.57524e-06	-1.25695	-1.41072
38258273	chr19:38258273:G:A	1.20573e-08	-0.336278	-1.45512	2.08354e-06	-0.963087	-1.42493
38258817	chr19:38258817:C:T	1.80538e-08	-1.38771	-4.99793e-10	6.49167e-06	-1.25156	-4.99793e-10
38259125	chr19:38259125:C:CA	2.77621e-09	-1.76499	-1.49499	1.23987e-06	-1.4094	-1.49767
38259354	chr19:38259354:A:G	2.79356e-09	-1.76753	-1.48622	1.29913e-06	-1.37109	-1.48929
38259460	chr19:38259460:G:C	1.23903e-08	-0.345069	-1.41909	4.11899e-06	-0.340494	-1.36598
38260731	chr19:38260731:C:T	6.00256e-08	-0.186294	-4.99793e-10	2.99009e-05	0.27581	-4.99793e-10
38260830	chr19:38260830:G:C	2.79598e-09	-1.76449	-1.4884	1.24397e-06	-1.41254	-1.49123
38261414	chr19:38261414:A:G	1.84607e-08	-1.36542	-4.99793e-10	3.87256e-06	-1.76816	-4.99793e-10
38261626	chr19:38261626:A:C	1.24296e-08	-1.76099	-4.99793e-10	4.11161e-06	-1.70827	-4.99793e-10
38261701	chr19:38261701:A:G	4.17973e-09	-1.62062	-1.2302	1.2144e-06	-1.69666	-1.23117
38261809	chr19:38261809:G:C	3.39882e-09	-1.68942	-1.36821	1.12338e-06	-1.63602	-1.36972
38262091	chr19:38262091:A:G	2.99888e-08	-1.68941e-10	-0.880243	9.6358e-06	-1.68941e-10	-0.856594
38262342	chr19:38262342:A:G	2.92977e-08	-1.35789	0.454338	9.76666e-06	-1.30022	0.457115
38262366	chr19:38262366:C:G	1.88204e-08	0.0177165	-1.36384	2.46082e-06	-0.811016	-1.41057
38262577	chr19:38262577:G:A	1.59538e-08	-1.68941e-10	-1.51137	5.01268e-06	-1.68941e-10	-1.51011
38262745	chr19:38262745:C:T	3.05062e-09	-1.7606	-1.40513	1.34202e-06	-1.4288	-1.3991
38262970	chr19:38262970:C:T	1.27916e-08	-1.73228	-4.99793e-10	4.21414e-06	-1.68363	-4.99793e-10
38262985	chr19:38262985:T:C	1.61061e-08	-0.0278591	-1.47401	2.58764e-06	-0.72182	-1.44951
38263036	chr19:38263036:A:C	3.15585e-09	-1.65625	-1.47556	9.00714e-07	-1.75098	-1.47566
38263761	chr19:38263761:T:C	1.23658e-08	-1.76613	-4.99793e-10	4.0186e-06	-1.73114	-4.99793e-10
38264308	chr19:38264308:G:A	3.08819e-09	-1.65083	-1.50265	8.78014e-07	-1.74929	-1.50288
38264366	chr19:38264366:G:A	3.57254e-09	-1.5032	-1.50459	1.15308e-06	-1.47916	-1.50049
38264369	chr19:38264369:C:G	1.60185e-08	-1.68941e-10	-1.50732	5.41432e-06	-1.68941e-10	-1.43303
38264766	chr19:38264766:C:G	3.25904e-09	-1.63663	-1.46301	9.18791e-07	-1.74351	-1.46327
38265104	chr19:38265104:A:G	4.33265e-09	-1.33032	-1.48457	1.58724e-06	-1.1886	-1.47148
38265458	chr19:38265458:T:C	1.67403e-08	-1.68941e-10	-1.46325	5.7445e-06	-1.68941e-10	-1.37384
38265750	chr19:38265750:G:C	3.54147e-09	-1.52209	-1.49444	1.24969e-06	-1.41583	-1.48336
38266372	chr19:38266372:C:A	3.36837e-09	-1.63558	-1.43106	9.48091e-07	-1.74199	-1.43339
38266481	chr19:38266481:C:A	3.32667e-09	-1.62861	-1.45048	9.32519e-07	-1.73996	-1.45198
38266504	chr19:38266504:C:T	1.66636e-08	-1.68941e-10	-1.46784	5.30753e-06	-1.68941e-10	-1.45295
38266532	chr19:38266532:T:C	7.99979e-09	-1.76023	-0.441422	2.68256e-06	-1.75356	-0.381748
38267150	chr19:38267150:A:G	1.42251e-08	-0.29655	-1.32951	8.64321e-06	0.306841	-1.27215
38267183	chr19:38267183:TCTGA:T	1.23841e-08	-1.76465	-4.99793e-10	3.87215e-06	-1.76827	-4.99793e-10
38267360	chr19:38267360:T:C	4.51148e-07	-1.68941e-10	1.83073	0.000237448	-1.68941e-10	2.34787
38267481	chr19:38267481:C:T	1.76668e-08	-1.68941e-10	-1.40938	5.47525e-06	-1.68941e-10	-1.42184
38267500	chr19:38267500:G:A	8.08964e-08	-0.498918	0.611021	2.62555e-05	-0.839327	0.985124
38268090	chr19:38268090:A:G	6.58389e-09	-1.76715	-0.629288	3.39737e-06	-1.18387	-0.715205
38268302	chr19:38268302:A:G	6.6864e-09	-1.7674	-0.613594	3.41057e-06	-1.19492	-0.700283
38268378	chr19:38268378:T:G	6.49394e-09	-1.76718	-0.643011	3.35415e-06	-1.18494	-0.726944
38268463	chr19:38268463:T:C	4.0049e-09	-1.44554	-1.448	1.49025e-06	-1.28739	-1.43574
38268540	chr19:38268540:T:C	6.62439e-09	-1.20306	-1.18724	1.66692e-06	-1.40535	-1.20575
38268976	chr19:38268976:A:G	1.25626e-08	-1.75035	-4.99793e-10	3.87844e-06	-1.76665	-4.99793e-10
38269735	chr19:38269735:C:T	6.66197e-09	-1.76747	-0.617181	3.4418e-06	-1.19253	-0.693558
38269771	chr19:38269771:G:A	1.23396e-08	-1.76825	-4.99793e-10	3.91214e-06	-1.75799	-4.99793e-10
38269851	chr19:38269851:T:C	4.68863e-08	-1.68941e-10	-0.43334	1.51372e-05	-1.68941e-10	-0.404925
38270052	chr19:38270052:G:A	5.08215e-09	-1.27368	-1.38165	1.84322e-06	-1.20535	-1.30522
38270057	chr19:38270057:G:C	8.72556e-09	-0.879627	-1.23518	3.40929e-06	-0.750236	-1.14534
38270523	chr19:38270523:T:C	4.58346e-09	-1.27295	-1.48566	1.39501e-06	-1.33425	-1.45493
38270632	chr19:38270632:C:T	1.67385e-08	-1.68941e-10	-1.46335	5.73269e-06	-1.68941e-10	-1.37589
38271097	chr19:38271097:T:C	5.88653e-09	-0.98881	-1.51959	1.76203e-06	-1.04164	-1.51397
38271417	chr19:38271417:A:G	1.05156e-08	-1.43212	-0.49608	2.37377e-05	0.63893	-0.593942
38272365	chr19:38272365:G:A	7.85934e-09	-0.706271	-1.51309	1.825e-06	-1.00576	-1.51473
38272500	chr19:38272500:G:A	4.33561e-09	-1.45564	-1.35856	1.73403e-06	-1.26831	-1.30332
38273057	chr19:38273057:A:G	1.25574e-08	-1.75076	-4.99793e-10	4.00082e-06	-1.73558	-4.99793e-10
38273268	chr19:38273268:C:G	2.7031e-08	-1.68941e-10	-0.984081	8.14341e-06	-1.68941e-10	-1.02487
38273321	chr19:38273321:T:C	1.73755e-08	-1.68941e-10	-1.42601	5.64718e-06	-1.68941e-10	-1.39092
38273652	chr19:38273652:C:T	3.00363e-08	-1.68941e-10	-0.878658	1.02593e-05	-1.68941e-10	-0.793891
38273985	chr19:38273985:C:G	2.01552e-08	-1.68941e-10	-1.27761	6.10888e-06	-1.68941e-10	-1.31234
38274060	chr19:38274060:G:A	1.24714e-08	-1.75763	-4.99793e-10	3.91621e-06	-1.75696	-4.99793e-10
38274432	chr19:38274432:C:T	7.65774e-09	-0.819809	-1.42554	1.81979e-06	-1.09532	-1.42804
38274980	chr19:38274980:G:A	1.24449e-08	-1.75976	-4.99793e-10	3.87503e-06	-1.76753	-4.99793e-10
38275068	chr19:38275068:T:C	2.75621e-08	-1.68941e-10	-0.964625	1.01191e-05	-1.68941e-10	-0.807651
38275316	chr19:38275316:A:G	3.97416e-09	-1.38288	-1.51838	1.22613e-05	0.868048	-1.48368
38275417	chr19:38275417:T:C	6.32224e-09	-1.55734	-0.879653	1.44916e-06	-1.76741	-0.983685
38275484	chr19:38275484:C:T	1.23939e-08	-1.76386	-4.99793e-10	3.89362e-06	-1.76274	-4.99793e-10
38276470	chr19:38276470:T:C	7.0986e-09	-0.876866	-1.4443	1.70847e-06	-1.1409	-1.44558
38276510	chr19:38276510:C:T	3.13729e-08	0.324168	-1.15929	6.60608e-06	-0.152082	-1.08201
38276925	chr19:38276925:C:T	9.9606e-09	-0.523522	-1.45891	6.15318e-06	-0.00499702	-1.30011
38277110	chr19:38277110:G:A	1.63842e-08	-1.68941e-10	-1.48475	5.18682e-06	-1.68941e-10	-1.47596
38277468	chr19:38277468:G:C	6.59099e-09	-1.51371	-0.881653	1.44534e-06	-1.76803	-0.985702
38277627	chr19:38277627:C:T	1.33862e-08	-1.68684	-4.99793e-10	4.33901e-06	-1.65443	-4.99793e-10
38279022	chr19:38279022:G:A	3.36621e-08	-1.68941e-10	-0.764693	1.15713e-05	-1.68941e-10	-0.673547
38280443	chr19:38280443:T:C	4.08085e-09	-1.35753	-1.51723	1.56192e-06	-1.15555	-1.52062
38280535	chr19:38280535:G:A	5.55142e-09	-1.61075	-0.956257	2.04903e-06	-1.47339	-0.93132
38280727	chr19:38280727:GGTC:G	7.30556e-09	-1.54989	-0.742537	1.63053e-06	-1.76778	-0.865394
38281214	chr19:38281214:G:A	1.76421e-08	-1.68941e-10	-1.41078	5.7444e-06	-1.68941e-10	-1.37385
38281277	chr19:38281277:T:A	9.3605e-09	-1.48744	-0.55713	1.90589e-06	-1.76675	-0.710375
38281437	chr19:38281437:C:T	4.31816e-09	-1.29926	-1.51897	1.29845e-06	-1.3533	-1.50761
38281841	chr19:38281841:T:C	7.23078e-09	-0.865934	-1.43679	1.73602e-06	-1.13238	-1.43811
38281869	chr19:38281869:C:T	1.75585e-08	-1.68941e-10	-1.41553	5.71542e-06	-1.68941e-10	-1.37891
38281906	chr19:38281906:A:G	7.28011e-08	-1.66351	1.67017	2.40747e-05	-1.61939	1.67847
38281981	chr19:38281981:T:C	1.80264e-08	-1.68941e-10	-1.38923	5.8916e-06	-1.68941e-10	-1.34855
38282338	chr19:38282338:T:C	6.94917e-09	-1.47876	-0.863689	1.47242e-06	-1.76588	-0.969297
38282426	chr19:38282426:C:T	3.17931e-09	-1.63844	-1.48596	1.13901e-06	-1.50937	-1.48255
38282834	chr19:38282834:G:T	6.68967e-08	-1.68941e-10	-0.0779163	1.97983e-05	-1.68941e-10	-0.136481
38282882	chr19:38282882:T:C	7.20226e-09	-0.91394	-1.39273	1.73583e-06	-1.17431	-1.39628
38283326	chr19:38283326:A:G	8.22597e-09	-0.862622	-1.31115	1.96286e-06	-1.13196	-1.31571
38283804	chr19:38283804:T:C	1.75974e-08	-1.68941e-10	-1.41332	5.73176e-06	-1.68941e-10	-1.37606
38283982	chr19:38283982:C:T	6.22833e-09	-0.965352	-1.4866	1.89139e-06	-1.01748	-1.46729
38284024	chr19:38284024:G:T	4.47143e-09	-1.51265	-1.2707	1.78435e-06	-1.33935	-1.20367
38285147	chr19:38285147:G:C	2.01173e-08	-1.68941e-10	-1.27948	6.09827e-06	-1.68941e-10	-1.31407
38285367	chr19:38285367:T:G	6.21377e-08	-1.68941e-10	-0.151712	1.78614e-05	-1.68941e-10	-0.239436
38286041	chr19:38286041:C:T	1.69634e-08	-1.68941e-10	-1.45001	5.22746e-06	-1.68941e-10	-1.46815
38286463	chr19:38286463:G:T	1.6058e-08	-1.68941e-10	-1.50486	5.0066e-06	-1.68941e-10	-1.51132
38286507	chr19:38286507:T:C	1.02529e-08	-0.659758	-1.29375	2.50508e-06	-0.914316	-1.28944
38286669	chr19:38286669:G:C	5.25569e-09	-1.10264	-1.51912	2.10996e-06	-0.854208	-1.5212
38286797	chr19:38286797:G:A	7.00653e-09	-0.913146	-1.42108	1.69461e-06	-1.1716	-1.42303
38287086	chr19:38287086:T:C	7.04452e-09	-0.896686	-1.43213	1.70039e-06	-1.15711	-1.43411
38287112	chr19:38287112:C:T	7.65705e-09	-1.52983	-0.715608	3.03073e-06	-1.37552	-0.63776
38287336	chr19:38287336:C:T	7.16007e-08	-1.41619	1.40623	2.39142e-05	-1.35483	1.40722
38287439	chr19:38287439:T:C	6.92188e-09	-0.920503	-1.42587	1.67788e-06	-1.17639	-1.42816
38287977	chr19:38287977:A:G	3.47599e-09	-1.58222	-1.45297	1.27099e-06	-1.43506	-1.44722
38288284	chr19:38288284:C:T	1.37004e-08	-1.66364	-4.99793e-10	4.19129e-06	-1.68907	-4.99793e-10
38288852	chr19:38288852:A:C	1.96298e-08	-1.68941e-10	-1.30402	5.96488e-06	-1.68941e-10	-1.33619
38289216	chr19:38289216:C:T	6.49557e-08	-1.47043	1.36307	2.1562e-05	-1.41139	1.36024
38289272	chr19:38289272:A:G	5.42639e-09	-1.06954	-1.52025	1.61831e-06	-1.11985	-1.52084
38289578	chr19:38289578:G:A	1.23761e-08	-1.7653	-4.99793e-10	3.89235e-06	-1.76307	-4.99793e-10
38289716	chr19:38289716:C:T	1.76993e-08	-1.68941e-10	-1.40754	5.71812e-06	-1.68941e-10	-1.37844
38291377	chr19:38291377:C:T	3.29992e-09	-1.60169	-1.48547	5.32521e-06	-0.0176865	-1.43194
38291782	chr19:38291782:C:T	2.60495e-08	-1.68941e-10	-1.02107	8.8452e-06	-1.68941e-10	-0.942203
38292823	chr19:38292823:G:A	3.75496e-08	-1.45575	0.800343	1.29063e-05	-1.39835	0.833994
38293329	chr19:38293329:A:G	1.23394e-08	-1.76827	-4.99793e-10	3.89215e-06	-1.76312	-4.99793e-10
38293805	chr19:38293805:T:C	5.80176e-09	-1.54123	-0.981672	1.31878e-06	-1.76813	-1.07723
38293859	chr19:38293859:A:AC	1.23536e-08	-1.76712	-4.99793e-10	3.89557e-06	-1.76224	-4.99793e-10
38293910	chr19:38293910:C:T	6.66227e-09	-1.57514	-0.809468	1.54583e-06	-1.76592	-0.920597
38293992	chr19:38293992:C:T	3.59269e-08	-1.68941e-10	-0.69958	1.18054e-05	-1.68941e-10	-0.653524
38294277	chr19:38294277:C:T	1.06673e-08	-1.20909	-0.704796	4.17897e-06	-1.03675	-0.655259
38294821	chr19:38294821:A:G	3.31771e-08	-1.68941e-10	-0.779205	1.11446e-05	-1.68941e-10	-0.711122
38295034	chr19:38295034:G:A	4.19918e-09	-1.33114	-1.51503	1.2705e-06	-1.38328	-1.49939
38295341	chr19:38295341:G:A	1.2507e-08	-1.50945	-0.245322	5.14107e-06	-1.34813	-0.136682
38295600	chr19:38295600:G:A	2.13488e-08	-1.68941e-10	-1.22007	7.09145e-06	-1.68941e-10	-1.16319
38296480	chr19:38296480:G:A	3.43569e-09	-1.53868	-1.50816	8.46854e-07	-1.76814	-1.52017
38296531	chr19:38296531:A:G	9.31687e-08	0.253346	-4.99793e-10	5.19748e-06	-1.47391	-4.99793e-10
38297066	chr19:38297066:A:G	6.3701e-09	-1.53359	-0.895861	1.42437e-06	-1.76826	-1.00009
38297325	chr19:38297325:A:G	4.06025e-09	-1.51857	-1.36126	1.04155e-06	-1.70076	-1.38062
38297534	chr19:38297534:T:C	1.32082e-08	-1.70022	-4.99793e-10	4.10471e-06	-1.70994	-4.99793e-10
38297614	chr19:38297614:C:T	3.35246e-08	-1.31127	0.542485	1.14527e-05	-1.25333	0.569473
38298102	chr19:38298102:G:A	3.08288e-08	-1.68941e-10	-0.852618	1.0333e-05	-1.68941e-10	-0.786732
38298107	chr19:38298107:A:G	3.08208e-08	-1.68941e-10	-0.852876	1.03302e-05	-1.68941e-10	-0.787008
38298572	chr19:38298572:G:A	9.73809e-09	-0.490978	-1.51404	5.65355e-06	0.0383091	-1.4281
38298609	chr19:38298609:G:A	6.865e-09	-1.57281	-0.781821	1.57577e-06	-1.76616	-0.901172
38299995	chr19:38299995:A:C	6.03188e-09	-0.964638	-1.51937	1.33975e-06	-1.31321	-1.51638
38300762	chr19:38300762:G:A	2.37422e-08	-1.68941e-10	-1.11381	7.64077e-06	-1.68941e-10	-1.08858
38300973	chr19:38300973:G:A	2.64137e-08	-1.68941e-10	-1.00718	9.02988e-06	-1.68941e-10	-0.921539
38301532	chr19:38301532:T:C	1.37836e-08	-0.343679	-1.31391	2.15331e-06	-1.01713	-1.33794
38301913	chr19:38301913:C:T	5.99214e-08	0.42658	-0.614612	1.33477e-05	0.0893086	-0.620047
38302005	chr19:38302005:G:A	1.01023e-07	1.85423	-1.51995	3.07326e-05	1.81883	-1.51559
38302202	chr19:38302202:CA:C	3.37609e-09	-1.55403	-1.51031	8.00617e-06	0.429954	-1.47182
38302274	chr19:38302274:A:G	1.83669e-08	-1.68941e-10	-1.37051	5.88512e-06	-1.68941e-10	-1.34965
38302433	chr19:38302433:C:G	3.35849e-06	-0.0958455	3.93403	0.00150597	0.140395	4.05472
38302587	chr19:38302587:C:T	2.05404e-08	-1.11212	-0.146553	9.3103e-06	-0.861765	-0.0291926
38302745	chr19:38302745:G:A	3.25673e-09	-1.59679	-1.50355	7.03556e-06	0.287664	-1.45877
38302817	chr19:38302817:T:G	1.23395e-08	-1.76826	-4.99793e-10	3.89594e-06	-1.76214	-4.99793e-10
38302956	chr19:38302956:G:C	7.94732e-09	-1.22521	-0.983024	3.24188e-06	-0.989318	-0.956609
38303243	chr19:38303243:A:T	1.24268e-08	-1.76121	-4.99793e-10	3.87562e-06	-1.76737	-4.99793e-10
38303728	chr19:38303728:T:C	9.37431e-07	-0.0127018	2.57478	0.000401492	0.226847	2.64626
38303768	chr19:38303768:T:G	1.60781e-08	-1.68941e-10	-1.50361	5.09683e-06	-1.68941e-10	-1.49346
38303983	chr19:38303983:C:T	2.32664e-08	-1.68941e-10	-1.13406	7.48307e-06	-1.68941e-10	-1.10944
38303984	chr19:38303984:C:T	1.58356e-08	-1.68941e-10	-1.51881	5.02654e-06	-1.68941e-10	-1.50735
38304110	chr19:38304110:G:A	2.3354e-08	-1.1303	-4.99793e-10	9.57938e-06	-0.862466	-4.99793e-10
38304146	chr19:38304146:T:G	1.62107e-08	-1.11651	-0.378886	7.10612e-06	-0.867722	-0.2934
38304190	chr19:38304190:C:A	2.81753e-08	-1.68941e-10	-0.942622	9.48565e-06	-1.68941e-10	-0.872299
38304255	chr19:38304255:T:C	1.11363e-08	-0.510478	-1.36038	1.84651e-06	-1.13116	-1.37763
38304334	chr19:38304334:C:T	3.0106e-08	-0.876342	-4.99793e-10	1.10195e-05	-0.722412	-4.99793e-10
38304519	chr19:38304519:G:A	3.53244e-08	-1.08749	0.370999	1.66621e-05	-0.835679	0.526737
38304871	chr19:38304871:C:T	3.56415e-08	-1.68941e-10	-0.707556	1.09387e-05	-1.68941e-10	-0.729776
38305091	chr19:38305091:G:A	2.15383e-08	-1.21123	-4.99793e-10	6.08604e-06	-1.31608	-4.99793e-10
38305294	chr19:38305294:C:T	1.73991e-08	-1.68941e-10	-1.42465	5.60794e-06	-1.68941e-10	-1.39789
38305646	chr19:38305646:A:G	5.68295e-09	-1.03869	-1.5049	2.09288e-06	-0.871332	-1.51221
38305743	chr19:38305743:A:G	6.77194e-09	-1.57624	-0.792037	2.71267e-06	-1.37634	-0.747806
38305932	chr19:38305932:G:A	8.33115e-09	-0.964601	-1.19646	3.53092e-06	-0.685661	-1.17486
38305938	chr19:38305938:T:TC	6.34967e-09	-1.20973	-1.22294	2.57507e-06	-0.97337	-1.20283
38306403	chr19:38306403:G:T	1.19549e-08	-1.31354	-0.486386	5.03997e-06	-1.1067	-0.397978
38306549	chr19:38306549:A:G	2.40788e-08	0.405672	-1.5054	3.76335e-06	-0.298349	-1.49842
38306684	chr19:38306684:A:T	3.25553e-08	-1.68941e-10	-0.798125	9.95928e-06	-1.68941e-10	-0.823574
38307306	chr19:38307306:G:C	1.12141e-06	0.4142	2.32708	0.000494125	0.684658	2.39605
38307388	chr19:38307388:C:T	3.12862e-08	-0.0471942	-0.790695	6.97093e-06	-0.380327	-0.800002
38307446	chr19:38307446:T:C	6.55009e-08	1.05051	-1.14952	9.3277e-06	0.201692	-1.09078
38307586	chr19:38307586:G:A	1.95413e-08	-1.30854	-4.99793e-10	6.93147e-06	-1.18601	-4.99793e-10
38308169	chr19:38308169:G:A	1.77564e-08	-1.40432	-4.99793e-10	6.33554e-06	-1.2759	-4.99793e-10
38308311	chr19:38308311:A:G	2.88232e-07	-1.68941e-10	1.3827	8.71566e-05	-1.68941e-10	1.34563
38308434	chr19:38308434:G:A	1.89358e-08	-1.68941e-10	-1.34001	6.01449e-06	-1.68941e-10	-1.32791
38309076	chr19:38309076:G:A	1.9016e-08	-1.68941e-10	-1.33579	6.11602e-06	-1.68941e-10	-1.31117
38309525	chr19:38309525:C:T	6.24437e-08	0.308515	-0.455315	3.43545e-05	0.867547	-0.452893
38309720	chr19:38309720:C:T	1.43735e-08	-1.61568	-4.99793e-10	4.40372e-06	-1.63963	-4.99793e-10
38310647	chr19:38310647:C:T	4.69018e-08	0.373608	-0.806619	1.00433e-05	0.00206883	-0.817245
38310777	chr19:38310777:C:T	3.49689e-08	-0.726608	-4.99793e-10	1.34696e-05	-0.52164	-4.99793e-10
38311160	chr19:38311160:G:A	6.52701e-09	-0.898549	-1.50657	3.08156e-06	-0.481573	-1.51507
38312219	chr19:38312219:A:G	1.86947e-08	-0.2294	-1.12343	7.5238e-06	0.033675	-1.13768
38312349	chr19:38312349:C:G	1.12234e-08	-0.969893	-0.893174	4.76691e-06	-0.687264	-0.873116
38312660	chr19:38312660:G:A	4.02906e-08	-0.584949	-4.99793e-10	9.60661e-06	-0.859627	-4.99793e-10
38312690	chr19:38312690:C:G	1.73128e-08	-1.68941e-10	-1.42962	5.52088e-06	-1.68941e-10	-1.41354
38312786	chr19:38312786:C:T	3.48206e-08	-1.68941e-10	-0.730857	1.11896e-05	-1.68941e-10	-0.707095
38312829	chr19:38312829:C:T	1.63031e-08	-1.68941e-10	-1.48971	5.45752e-06	-1.68941e-10	-1.42509
38312998	chr19:38312998:C:A	1.95012e-08	-1.68941e-10	-1.31059	7.00853e-06	-1.68941e-10	-1.17495
38313056	chr19:38313056:G:A	5.26761e-08	1.19799	-1.51489	7.12785e-06	0.353927	-1.512
38313578	chr19:38313578:A:G	5.64716e-08	1.23199	-1.47932	7.60218e-06	0.378246	-1.47189
38314263	chr19:38314263:C:T	2.6545e-08	-1.68941e-10	-1.00222	8.56965e-06	-1.68941e-10	-0.973852
38315065	chr19:38315065:C:T	1.25745e-08	-1.7494	-4.99793e-10	4.08117e-06	-1.7157	-4.99793e-10
38315691	chr19:38315691:G:C	6.80329e-08	1.14628	-1.20736	1.29452e-05	0.57271	-1.13406
38316234	chr19:38316234:C:T	2.69515e-08	-1.68941e-10	-0.987026	8.87349e-06	-1.68941e-10	-0.93901
38316262	chr19:38316262:T:C	2.14373e-08	-1.68941e-10	-1.21593	6.83278e-06	-1.68941e-10	-1.20035
38316395	chr19:38316395:C:G	9.51835e-08	0.34829	-0.0735486	1.76107e-05	-0.144023	-0.109548
38316544	chr19:38316544:G:A	6.60613e-08	1.40627	-1.49675	8.76463e-06	0.54077	-1.49212
38316850	chr19:38316850:A:G	3.76005e-09	-1.4478	-1.50883	9.24782e-06	0.572653	-1.47034
38316901	chr19:38316901:T:C	5.54441e-08	-0.846632	0.580942	2.70598e-05	-0.550847	0.726817
38317173	chr19:38317173:C:T	6.65783e-08	-0.0826878	-4.99793e-10	1.95977e-05	-0.146666	-4.99793e-10
38317507	chr19:38317507:T:C	2.16735e-08	-1.68941e-10	-1.20497	7.25155e-06	-1.68941e-10	-1.14086
38317864	chr19:38317864:A:G	1.09556e-07	1.71014	-1.29477	1.39007e-05	0.782863	-1.273
38317865	chr19:38317865:A:C	1.01913e-07	1.73634	-1.39329	1.28371e-05	0.807789	-1.37752
38317872	chr19:38317872:A:G	1.3253e-07	1.91453	-1.30879	1.6398e-05	0.963404	-1.28833
38317893	chr19:38317893:T:C	7.23137e-08	-0.723577	0.723525	3.62204e-05	-0.402268	0.869811
38318430	chr19:38318430:C:T	3.76535e-09	-1.4387	-1.51652	9.22006e-06	0.587246	-1.48794
38318719	chr19:38318719:C:A	2.32351e-08	-0.295024	-0.840376	8.8569e-06	-0.0458415	-0.89504
38319003	chr19:38319003:C:A	1.47064e-08	-1.59278	-4.99793e-10	4.68625e-06	-1.57745	-4.99793e-10
38320104	chr19:38320104:C:G	3.22698e-08	-0.806935	-4.99793e-10	1.12359e-05	-0.702961	-4.99793e-10
38320513	chr19:38320513:T:C	3.02518e-08	-0.148191	-0.72332	1.15651e-05	0.109703	-0.783791
38322410	chr19:38322410:G:C	6.60318e-08	0.263221	-0.354151	1.23817e-05	-0.217257	-0.388603
38323269	chr19:38323269:G:A	2.24356e-07	1.13217	-4.99793e-10	5.68759e-05	0.918793	-4.99793e-10
38323898	chr19:38323898:A:G	1.91096e-08	-1.33087	-4.99793e-10	5.18548e-06	-1.47622	-4.99793e-10
38323911	chr19:38323911:G:A	1.83072e-08	-1.68941e-10	-1.37377	5.65974e-06	-1.68941e-10	-1.3887
38324046	chr19:38324046:A:G	3.5904e-09	-1.74981	-1.25299	1.43737e-06	-1.51728	-1.24198
38324104	chr19:38324104:T:A	1.85065e-08	-1.68941e-10	-1.36294	5.93086e-06	-1.68941e-10	-1.34191
38324130	chr19:38324130:A:G	2.44834e-08	-1.68941e-10	-1.08307	8.00813e-06	-1.68941e-10	-1.04162
38324383	chr19:38324383:G:C	2.51461e-08	-1.68941e-10	-1.05636	8.23383e-06	-1.68941e-10	-1.01383
38324577	chr19:38324577:A:G	3.83324e-09	-1.45254	-1.48482	1.429e-06	-1.36298	-1.40212
38324584	chr19:38324584:G:A	1.64846e-08	-1.68941e-10	-1.47864	5.20333e-06	-1.68941e-10	-1.47278
38324732	chr19:38324732:G:A	4.90561e-08	-0.605722	0.21762	2.45297e-05	-0.274094	0.351901
38324843	chr19:38324843:T:C	3.31676e-08	0.699998	-1.47949	4.53965e-06	-0.139361	-1.46987
38325092	chr19:38325092:A:G	1.56375e-08	-1.53139	-4.99793e-10	4.99101e-06	-1.51444	-4.99793e-10
38326169	chr19:38326169:G:A	1.93893e-08	-1.68941e-10	-1.31634	6.24296e-06	-1.68941e-10	-1.29062
38326312	chr19:38326312:G:A	3.90045e-09	-1.42554	-1.49443	9.77332e-06	0.603494	-1.44592
38326336	chr19:38326336:T:C	8.5755e-09	-0.903251	-1.22891	3.64806e-06	-0.596064	-1.23182
38326687	chr19:38326687:C:T	9.23414e-07	-1.68941e-10	2.54701	0.000367312	-1.68941e-10	2.78413
38326719	chr19:38326719:C:T	1.32901e-08	-1.69405	-4.99793e-10	4.11501e-06	-1.70744	-4.99793e-10
38326723	chr19:38326723:C:T	3.8308e-09	-1.45351	-1.48448	9.27813e-06	0.535489	-1.42991
38326774	chr19:38326774:G:A	1.61865e-08	-1.68941e-10	-1.49689	5.22398e-06	-1.68941e-10	-1.46882
38326846	chr19:38326846:T:C	1.48902e-08	-1.22245	-0.357909	3.98457e-06	-1.54384	-0.195808
38327304	chr19:38327304:G:A	1.46628e-08	-1.59576	-4.99793e-10	4.28143e-06	-1.66779	-4.99793e-10
38327593	chr19:38327593:C:T	3.75531e-08	-0.655311	-4.99793e-10	1.32255e-05	-0.539931	-4.99793e-10
38327659	chr19:38327659:C:T	2.79801e-08	-1.10325	0.153679	7.88057e-06	-1.4691	0.411424
38328078	chr19:38328078:G:A	1.91189e-08	-1.68941e-10	-1.33039	6.14901e-06	-1.68941e-10	-1.30579
38328111	chr19:38328111:T:C	1.34827e-08	-1.21852	-0.461142	3.58002e-06	-1.54065	-0.306056
38328285	chr19:38328285:C:T	2.72077e-08	-1.13124	0.153679	7.73316e-06	-1.48799	0.411424
38328458	chr19:38328458:A:G	1.39687e-08	-1.22251	-0.421735	3.72233e-06	-1.54384	-0.263891
38328610	chr19:38328610:AAGGAGGATCGCTTGAGGCC:A	4.78899e-08	0.18893	-0.60109	9.10383e-06	-0.28204	-0.631343
38328664	chr19:38328664:G:A	1.65238e-08	-1.68941e-10	-1.47626	5.25226e-06	-1.68941e-10	-1.46342
38328870	chr19:38328870:GAA:G	2.32709e-08	-1.68941e-10	-1.13386	7.59087e-06	-1.68941e-10	-1.09513
38328994	chr19:38328994:GA:G	1.74629e-08	-1.68941e-10	-1.42099	5.583e-06	-1.68941e-10	-1.40235
38329356	chr19:38329356:A:C	1.65939e-08	-1.68941e-10	-1.47203	5.27762e-06	-1.68941e-10	-1.4586
38329439	chr19:38329439:A:T	1.64019e-08	-1.68941e-10	-1.48367	5.20838e-06	-1.68941e-10	-1.47181
38329831	chr19:38329831:T:C	1.65695e-08	-1.68941e-10	-1.4735	5.26896e-06	-1.68941e-10	-1.46025
38329888	chr19:38329888:C:T	6.00451e-08	-0.531534	0.345565	3.03369e-05	-0.191567	0.481854
38330195	chr19:38330195:G:A	1.65745e-08	-1.68941e-10	-1.4732	5.2706e-06	-1.68941e-10	-1.45994
38330297	chr19:38330297:C:T	1.69458e-08	-1.68941e-10	-1.45104	5.40024e-06	-1.68941e-10	-1.43564
38330401	chr19:38330401:G:T	2.69921e-08	-1.1579	0.172376	7.7544e-06	-1.50528	0.431465
38330450	chr19:38330450:C:T	1.66252e-08	-1.68941e-10	-1.47015	5.25142e-06	-1.68941e-10	-1.46358
38330834	chr19:38330834:T:C	2.96973e-08	-1.16177	0.271758	8.69565e-06	-1.50799	0.548737
38330968	chr19:38330968:G:A	1.61521e-08	-1.68941e-10	-1.49902	5.11533e-06	-1.68941e-10	-1.48984
38331026	chr19:38331026:T:C	1.6577e-08	-1.68941e-10	-1.47305	5.27155e-06	-1.68941e-10	-1.45975
38331057	chr19:38331057:C:T	2.78886e-08	0.566597	-1.51945	3.93135e-06	-0.233188	-1.51991
38331069	chr19:38331069:G:A	2.93107e-08	-1.08677	0.183659	8.2107e-06	-1.46011	0.443472
38331088	chr19:38331088:A:T	1.65819e-08	-1.68941e-10	-1.47275	5.27324e-06	-1.68941e-10	-1.45943
38331199	chr19:38331199:G:A	5.79581e-09	-1.23033	-1.2936	1.9277e-06	-1.13166	-1.33409
38331397	chr19:38331397:G:A	1.70567e-08	-1.68941e-10	-1.44452	5.44519e-06	-1.68941e-10	-1.42735
38331620	chr19:38331620:G:A	1.24747e-08	-1.75736	-4.99793e-10	4.02236e-06	-1.73021	-4.99793e-10
38331668	chr19:38331668:C:T	2.34777e-08	-1.68941e-10	-1.12502	7.66236e-06	-1.68941e-10	-1.08576
38331919	chr19:38331919:G:T	1.75227e-08	-1.68941e-10	-1.41757	5.59159e-06	-1.68941e-10	-1.40082
38331988	chr19:38331988:C:T	2.3615e-08	-1.68941e-10	-1.11918	7.70964e-06	-1.68941e-10	-1.07961
38332063	chr19:38332063:A:T	1.77333e-08	-1.68941e-10	-1.40562	5.6741e-06	-1.68941e-10	-1.38617
38332155	chr19:38332155:C:T	1.77127e-08	-1.68941e-10	-1.40679	5.66694e-06	-1.68941e-10	-1.38743
38332227	chr19:38332227:T:C	2.29608e-08	-1.68941e-10	-1.14728	7.48544e-06	-1.68941e-10	-1.10912
38332348	chr19:38332348:T:C	1.65983e-08	-1.68941e-10	-1.47177	5.27929e-06	-1.68941e-10	-1.45829
38332562	chr19:38332562:T:G	3.29491e-08	0.734727	-1.52083	4.50655e-06	-0.0955252	-1.52102
38332631	chr19:38332631:CA:C	1.70444e-08	-1.68941e-10	-1.44525	5.43746e-06	-1.68941e-10	-1.42877
38332653	chr19:38332653:T:C	1.66257e-08	-1.68941e-10	-1.47012	5.2887e-06	-1.68941e-10	-1.45651
38332948	chr19:38332948:C:A	1.65075e-08	-1.68941e-10	-1.47725	5.24601e-06	-1.68941e-10	-1.46461
38333054	chr19:38333054:G:A	1.51158e-08	-1.56533	-4.99793e-10	4.8221e-06	-1.54887	-4.99793e-10
38333145	chr19:38333145:C:T	1.65359e-08	-1.68941e-10	-1.47553	5.25711e-06	-1.68941e-10	-1.4625
38333331	chr19:38333331:C:A	1.64751e-08	-1.36503	-0.114178	5.05086e-06	-1.63396	0.131437
38333365	chr19:38333365:A:G	1.66016e-08	-1.68941e-10	-1.47157	5.28025e-06	-1.68941e-10	-1.45811
38333380	chr19:38333380:A:G	1.66169e-08	-1.68941e-10	-1.47064	5.28586e-06	-1.68941e-10	-1.45704
38333704	chr19:38333704:G:A	2.92547e-08	-1.10981	0.204788	8.36494e-06	-1.47458	0.476549
38333941	chr19:38333941:C:T	4.46531e-08	0.996658	-1.4788	5.76244e-06	0.0989378	-1.46966
38333993	chr19:38333993:A:G	6.66727e-09	-1.09096	-1.2929	2.24168e-06	-0.983537	-1.33132
38334316	chr19:38334316:T:C	1.64131e-08	-1.68941e-10	-1.48299	5.21162e-06	-1.68941e-10	-1.47119
38334454	chr19:38334454:A:G	1.55443e-08	-1.21407	-0.323303	4.18683e-06	-1.53802	-0.152114
38334484	chr19:38334484:G:T	1.94557e-08	-1.68941e-10	-1.31293	6.265e-06	-1.68941e-10	-1.2871
38334520	chr19:38334520:C:T	1.95316e-08	-1.68941e-10	-1.30903	6.31542e-06	-1.68941e-10	-1.27908
38334678	chr19:38334678:G:A	1.64178e-08	-1.68941e-10	-1.4827	5.21341e-06	-1.68941e-10	-1.47084
38334807	chr19:38334807:T:G	6.11297e-08	-0.494144	0.326076	3.09347e-05	-0.151391	0.461189
38334881	chr19:38334881:A:G	1.63548e-08	-1.68941e-10	-1.48654	5.19043e-06	-1.68941e-10	-1.47526
38334949	chr19:38334949:C:T	1.87775e-08	-1.68941e-10	-1.3484	6.03713e-06	-1.68941e-10	-1.32415
38335447	chr19:38335447:T:A	5.08826e-09	-1.14525	-1.50888	1.76395e-06	-1.0528	-1.50172
38335683	chr19:38335683:C:T	2.85138e-08	-1.76421	0.833529	9.42511e-06	-1.76826	0.889555
38336190	chr19:38336190:G:A	1.68701e-08	-1.68941e-10	-1.45552	5.33506e-06	-1.68941e-10	-1.44778
38336307	chr19:38336307:T:C	1.19015e-08	-0.295302	-1.5091	2.05965e-06	-0.894043	-1.5055
38336812	chr19:38336812:A:G	4.42933e-09	-1.27831	-1.5145	1.15729e-05	0.846973	-1.52039
38336839	chr19:38336839:AGGC:A	4.37011e-09	-1.29275	-1.51353	1.12379e-05	0.817258	-1.52005
38336990	chr19:38336990:G:A	3.70629e-09	-1.47089	-1.50014	8.646e-06	0.490675	-1.45566
38337160	chr19:38337160:T:C	4.2992e-09	-1.30842	-1.51421	1.07864e-05	0.776494	-1.52028
38337165	chr19:38337165:A:G	4.32954e-09	-1.30155	-1.51405	1.09662e-05	0.792957	-1.52022
38337320	chr19:38337320:T:C	6.40927e-08	-0.452383	0.331647	3.26482e-05	-0.106563	0.470274
38337321	chr19:38337321:C:A	2.38454e-08	-1.68941e-10	-1.10948	7.7694e-06	-1.68941e-10	-1.07189
38337649	chr19:38337649:G:A	6.07305e-08	-1.68941e-10	-0.17462	1.75035e-05	-1.68941e-10	-0.259679
38337828	chr19:38337828:C:T	2.38253e-08	-1.68941e-10	-1.11032	7.76249e-06	-1.68941e-10	-1.07278
38337869	chr19:38337869:A:C	4.56655e-09	-1.2708	-1.4915	1.25479e-05	0.914688	-1.50722
38338015	chr19:38338015:C:T	1.68533e-08	-1.68941e-10	-1.45652	5.37227e-06	-1.68941e-10	-1.44083
38338107	chr19:38338107:G:A	2.37582e-08	-1.68941e-10	-1.11314	7.7402e-06	-1.68941e-10	-1.07565
38338124	chr19:38338124:A:C	1.75373e-08	-1.68941e-10	-1.41674	5.80682e-06	-1.68941e-10	-1.36305
38338296	chr19:38338296:C:T	1.6307e-08	-1.68941e-10	-1.48947	5.20253e-06	-1.68941e-10	-1.47293
38338306	chr19:38338306:G:A	1.68619e-08	-1.68941e-10	-1.45601	5.3752e-06	-1.68941e-10	-1.44028
38338373	chr19:38338373:C:T	1.99936e-08	-1.76728	0.48163	6.57546e-06	-1.76785	0.529115
38338444	chr19:38338444:G:A	5.20218e-08	-1.68941e-10	-0.329403	1.56374e-05	-1.68941e-10	-0.372416
38338457	chr19:38338457:G:A	1.68413e-08	-1.68941e-10	-1.45723	5.36803e-06	-1.68941e-10	-1.44162
38338976	chr19:38338976:C:T	4.10002e-08	-0.21765	-0.34984	8.1769e-06	-0.635597	-0.385168
38339311	chr19:38339311:C:T	2.37973e-08	-1.68941e-10	-1.11149	7.75298e-06	-1.68941e-10	-1.074
38339357	chr19:38339357:G:C	9.73625e-09	-0.709593	-1.29562	2.6359e-06	-0.894437	-1.25842
38339359	chr19:38339359:T:G	9.74953e-09	-0.710559	-1.29329	2.63982e-06	-0.895378	-1.25599
38339816	chr19:38339816:C:G	2.33119e-08	-1.68941e-10	-1.1321	7.58674e-06	-1.68941e-10	-1.09568
38340146	chr19:38340146:G:A	1.23407e-08	-1.76816	-4.99793e-10	3.88014e-06	-1.76621	-4.99793e-10
38340326	chr19:38340326:T:C	5.91997e-08	-0.410367	0.210218	3.02244e-05	-0.0570194	0.343589
38340458	chr19:38340458:C:A	1.31006e-08	-1.70841	-4.99793e-10	4.44118e-06	-1.63116	-4.99793e-10
38340543	chr19:38340543:C:T	2.47309e-08	-1.68941e-10	-1.07301	8.07779e-06	-1.68941e-10	-1.03296
38340671	chr19:38340671:A:G	1.30487e-08	-0.873607	-0.838768	5.78043e-06	-0.570413	-0.797188
38340673	chr19:38340673:G:A	1.6453e-08	-1.76769	0.287131	5.38561e-06	-1.76239	0.324043
38341624	chr19:38341624:G:A	1.90298e-08	-1.68941e-10	-1.33506	6.69371e-06	-1.68941e-10	-1.22091
38341689	chr19:38341689:T:G	2.97507e-08	-0.888215	-4.99793e-10	1.12973e-05	-0.697513	-4.99793e-10
38341770	chr19:38341770:C:T	1.23487e-08	-1.76752	-4.99793e-10	3.87338e-06	-1.76795	-4.99793e-10
38342160	chr19:38342160:G:A	2.23934e-08	-0.0469107	-1.12539	4.22486e-06	-0.491308	-1.18979
38342306	chr19:38342306:G:A	8.19536e-09	-0.656247	-1.52125	1.54012e-06	-1.16899	-1.52123
38342474	chr19:38342474:T:C	5.74268e-09	-1.46509	-1.06805	1.52282e-06	-1.65013	-1.05139
38342525	chr19:38342525:A:G	3.46202e-09	-1.52269	-1.51653	7.35126e-06	0.361664	-1.48887
38342548	chr19:38342548:C:T	2.48128e-08	-1.68941e-10	-1.06971	8.10777e-06	-1.68941e-10	-1.02926
38342632	chr19:38342632:C:T	2.36991e-08	-1.68941e-10	-1.11563	7.72028e-06	-1.68941e-10	-1.07823
38342710	chr19:38342710:C:T	1.45057e-08	-1.13179	-0.474733	3.74565e-06	-1.48588	-0.315601
38343559	chr19:38343559:G:C	2.37973e-08	-1.68941e-10	-1.11149	7.75298e-06	-1.68941e-10	-1.074
38343737	chr19:38343737:G:T	4.14259e-09	-1.40948	-1.45027	1.13129e-05	0.663587	-1.35972
38343915	chr19:38343915:A:G	4.02444e-09	-1.75339	-1.13529	1.19835e-06	-1.76505	-1.17609
38344334	chr19:38344334:G:A	1.69287e-08	-1.68941e-10	-1.45206	5.30042e-06	-1.68941e-10	-1.45429
38344518	chr19:38344518:T:C	4.53983e-08	0.0494853	-0.515076	8.77698e-06	-0.405359	-0.544588
38344909	chr19:38344909:T:A	1.46254e-08	-1.59831	-4.99793e-10	4.53223e-06	-1.61087	-4.99793e-10
38345325	chr19:38345325:C:T	4.04113e-09	-1.7506	-1.13394	1.20058e-06	-1.76359	-1.17568
38345332	chr19:38345332:G:A	2.60691e-08	-1.68941e-10	-1.02032	8.67201e-06	-1.68941e-10	-0.961978
38345883	chr19:38345883:G:A	1.88411e-08	-1.68941e-10	-1.34503	6.60778e-06	-1.68941e-10	-1.23383
38346041	chr19:38346041:C:T	3.65403e-09	-1.48785	-1.49739	8.28372e-06	0.443171	-1.45096
38346137	chr19:38346137:G:A	6.30946e-09	-0.925078	-1.51394	2.38231e-06	-0.73561	-1.5184
38346245	chr19:38346245:C:T	2.55651e-08	-1.68941e-10	-1.03984	8.46783e-06	-1.68941e-10	-0.985805
38347246	chr19:38347246:T:C	4.41484e-09	-1.45974	-1.33635	1.15508e-06	-1.64673	-1.33118
38347277	chr19:38347277:C:T	3.36151e-07	-1.68941e-10	1.53649	0.000125321	-1.68941e-10	1.7088
38348351	chr19:38348351:C:T	3.69244e-08	-1.68941e-10	-0.672193	1.26955e-05	-1.68941e-10	-0.580834
38348548	chr19:38348548:A:G	1.67279e-08	-1.68941e-10	-1.46399	5.22883e-06	-1.68941e-10	-1.46789
38349069	chr19:38349069:C:T	5.69377e-08	-1.68941e-10	-0.239107	1.64887e-05	-1.68941e-10	-0.319405
38349219	chr19:38349219:T:C	4.28537e-09	-1.45839	-1.36747	1.1217e-06	-1.64578	-1.36145
38349652	chr19:38349652:G:T	1.93063e-08	-0.667322	-0.653313	4.79237e-06	-0.949415	-0.605638
38350229	chr19:38350229:A:T	2.20796e-08	-1.18641	-4.99793e-10	7.63476e-06	-1.08937	-4.99793e-10
38350256	chr19:38350256:T:C	1.13022e-08	-0.339367	-1.5167	1.964e-06	-0.931947	-1.51515
38350531	chr19:38350531:C:T	4.05453e-09	-1.43056	-1.45067	1.07292e-05	0.611149	-1.36026
38350738	chr19:38350738:C:T	2.05441e-08	-1.68941e-10	-1.25849	6.38758e-06	-1.68941e-10	-1.26772
38351074	chr19:38351074:A:C	5.65657e-08	1.27084	-1.5165	1.90732e-05	1.34678	-1.52058
38351330	chr19:38351330:C:T	1.23394e-08	-1.76827	-4.99793e-10	3.87652e-06	-1.76714	-4.99793e-10
38352781	chr19:38352781:CAGAG:C	5.00796e-08	-1.68941e-10	-0.367453	1.5059e-05	-1.68941e-10	-0.410104
38353504	chr19:38353504:T:C	1.1665e-08	-0.327942	-1.49653	2.00941e-06	-0.922803	-1.50144
38353837	chr19:38353837:C:A	6.27776e-08	-1.68941e-10	-0.141468	1.81275e-05	-1.68941e-10	-0.22465
38354568	chr19:38354568:G:A	3.94606e-09	-1.41096	-1.49739	1.0041e-05	0.635561	-1.45096
38354861	chr19:38354861:C:T	1.64279e-08	-1.68941e-10	-1.48208	5.13851e-06	-1.68941e-10	-1.48532
38354899	chr19:38354899:A:T	2.64512e-08	-1.68941e-10	-1.00576	8.80669e-06	-1.68941e-10	-0.946567
38355005	chr19:38355005:A:G	3.32986e-08	-1.68941e-10	-0.775551	1.00962e-05	-1.68941e-10	-0.809923
38355229	chr19:38355229:C:T	2.22176e-08	-0.961808	-0.218371	1.03674e-05	-0.673461	-0.109954
38356074	chr19:38356074:TTTA:T	1.75576e-08	-1.68941e-10	-1.41558	6.35708e-06	-1.68941e-10	-1.27251
38356361	chr19:38356361:C:T	2.47271e-07	-1.68941e-10	1.22942	9.13103e-05	-1.68941e-10	1.39218
38356791	chr19:38356791:T:C	1.98008e-08	-0.107557	-1.18779	2.85456e-06	-0.844315	-1.22884
38357991	chr19:38357991:G:A	1.41885e-08	-1.62863	-4.99793e-10	4.13108e-06	-1.70354	-4.99793e-10
38358156	chr19:38358156:A:G	4.8463e-09	-1.49205	-1.21081	1.16919e-06	-1.71978	-1.24599
38358221	chr19:38358221:C:G	6.32729e-08	1.38407	-1.51768	2.14985e-05	1.4668	-1.5209
38358675	chr19:38358675:G:A	1.82906e-08	-1.4435	0.0688262	4.02408e-06	-1.75557	0.0257876
38358694	chr19:38358694:C:A	2.46886e-08	-1.68941e-10	-1.07472	8.06347e-06	-1.68941e-10	-1.03473
38358870	chr19:38358870:GAC:G	4.31323e-09	-1.30137	-1.51801	1.2692e-05	0.913287	-1.49439
38359051	chr19:38359051:T:C	8.51257e-09	-0.879117	-1.2604	3.75925e-06	-0.517543	-1.28032
38359070	chr19:38359070:A:G	1.04925e-08	-0.412633	-1.51777	1.89549e-06	-0.966012	-1.51659
38359516	chr19:38359516:C:T	2.46982e-08	-1.68941e-10	-1.07434	8.06678e-06	-1.68941e-10	-1.03432
38359770	chr19:38359770:C:T	4.35201e-08	-0.00514839	-0.502695	8.23891e-06	-0.448644	-0.564566
38359808	chr19:38359808:C:T	1.70096e-08	-1.44729	-4.99793e-10	3.98038e-05	0.561884	-4.99793e-10
38359883	chr19:38359883:AAC:A	4.25196e-08	-1.68941e-10	-0.531101	1.48359e-05	-1.68941e-10	-0.425028
38360119	chr19:38360119:G:A	1.29517e-08	-0.241974	-1.47787	2.19545e-06	-0.850193	-1.4855
38360678	chr19:38360678:G:A	1.60934e-08	-1.68941e-10	-1.50266	4.95825e-06	-1.68941e-10	-1.52102
38360915	chr19:38360915:A:G	2.47096e-08	-1.68941e-10	-1.07387	8.07132e-06	-1.68941e-10	-1.03376
38360937	chr19:38360937:C:T	2.3985e-08	-1.68941e-10	-1.10364	7.32474e-06	-1.68941e-10	-1.13082
38361182	chr19:38361182:A:C	3.44636e-09	-1.76499	-1.27876	1.05757e-06	-1.75198	-1.31412
38361813	chr19:38361813:C:T	3.37586e-08	-0.101483	-0.660347	5.95451e-06	-0.539473	-0.798458
38362165	chr19:38362165:C:T	6.17033e-08	-1.68941e-10	-0.158729	1.78601e-05	-1.68941e-10	-0.239511
38362310	chr19:38362310:G:T	2.22624e-08	-1.68941e-10	-1.17817	7.25471e-06	-1.68941e-10	-1.14043
38363019	chr19:38363019:C:T	5.43336e-09	-1.23416	-1.35435	2.22915e-06	-0.938172	-1.38229
38363062	chr19:38363062:G:A	2.38431e-08	-1.68941e-10	-1.10957	7.77114e-06	-1.68941e-10	-1.07166
38363078	chr19:38363078:G:A	2.36683e-08	-1.68941e-10	-1.11693	7.7141e-06	-1.68941e-10	-1.07903
38363082	chr19:38363082:A:G	2.56447e-08	-1.03673	-4.99793e-10	7.15012e-06	-1.15495	-4.99793e-10
38363224	chr19:38363224:GC:G	3.78155e-09	-1.43036	-1.52057	9.15841e-06	0.595996	-1.5034
38363914	chr19:38363914:C:T	5.11797e-09	-1.28868	-1.35963	2.06745e-06	-1.0086	-1.38716
38363973	chr19:38363973:T:C	2.58621e-08	-1.02829	-4.99793e-10	7.20946e-06	-1.14669	-4.99793e-10
38364116	chr19:38364116:G:A	2.41192e-08	-1.68941e-10	-1.09806	7.9686e-06	-1.68941e-10	-1.04657
38364177	chr19:38364177:C:T	1.15619e-08	-1.7616	-0.0717538	3.81496e-06	-1.74688	-0.0362711
38364581	chr19:38364581:C:T	1.2356e-08	-1.76692	-4.99793e-10	3.88279e-06	-1.76553	-4.99793e-10
38364799	chr19:38364799:C:T	1.756e-08	-1.68941e-10	-1.41544	6.01997e-06	-1.68941e-10	-1.327
38365341	chr19:38365341:G:A	3.6494e-09	-1.66922	-1.31728	1.31702e-06	-1.50923	-1.33747
38365568	chr19:38365568:G:A	1.80328e-08	-1.38888	-4.99793e-10	6.04773e-06	-1.3224	-4.99793e-10
38365605	chr19:38365605:G:A	9.66822e-09	-0.780773	-1.23145	4.31538e-06	-0.473599	-1.18629
38365851	chr19:38365851:T:G	4.20012e-09	-1.32818	-1.51777	1.66729e-06	-1.09144	-1.51944
38366415	chr19:38366415:T:C	2.37524e-08	-1.11338	-4.99793e-10	8.8058e-06	-0.946668	-4.99793e-10
38366445	chr19:38366445:T:C	3.68274e-09	-1.76735	-1.21006	1.23189e-06	-1.74343	-1.1701
38366535	chr19:38366535:A:G	1.67643e-08	-1.68941e-10	-1.46181	5.45354e-06	-1.68941e-10	-1.42581
38366891	chr19:38366891:A:G	1.71823e-08	-1.68941e-10	-1.43719	5.49064e-06	-1.68941e-10	-1.41903
38366936	chr19:38366936:A:G	1.5913e-08	-0.80833	-0.705601	3.92908e-06	-1.0739	-0.679777
38366945	chr19:38366945:C:T	3.31254e-08	-0.780767	-4.99793e-10	1.11587e-05	-0.709858	-4.99793e-10
38366993	chr19:38366993:C:T	6.07423e-08	-0.951998	0.777573	1.48122e-05	-1.2076	0.780965
38367420	chr19:38367420:G:A	1.66316e-08	-1.68941e-10	-1.46976	5.39588e-06	-1.68941e-10	-1.43644
38367422	chr19:38367422:G:A	4.25749e-09	-1.61049	-1.2219	2.98199e-06	-0.819214	-1.21027
38367645	chr19:38367645:C:T	2.14984e-08	-1.68941e-10	-1.21309	6.92104e-06	-1.68941e-10	-1.18751
38367792	chr19:38367792:T:C	5.96452e-08	-1.68941e-10	-0.192652	1.9824e-05	-1.68941e-10	-0.135184
38367793	chr19:38367793:C:T	2.89226e-08	0.138909	-1.05535	5.44664e-06	-0.324511	-1.10257
38367943	chr19:38367943:T:C	5.7323e-08	-1.68941e-10	-0.232363	1.91023e-05	-1.68941e-10	-0.172269
38368403	chr19:38368403:T:C	5.72293e-09	-1.42784	-1.10874	1.29537e-06	-1.76239	-1.10089
38368626	chr19:38368626:C:T	2.32221e-08	-1.68941e-10	-1.13596	7.10033e-06	-1.68941e-10	-1.16194
38368663	chr19:38368663:C:T	2.1855e-08	-1.68941e-10	-1.19664	7.10433e-06	-1.68941e-10	-1.16137
38368906	chr19:38368906:G:A	3.84445e-09	-1.71113	-1.22331	1.12059e-06	-1.74163	-1.26659
38369426	chr19:38369426:A:G	5.1156e-08	-1.68941e-10	-0.346186	1.55051e-05	-1.68941e-10	-0.380912
38369431	chr19:38369431:T:A	2.37535e-08	-1.68941e-10	-1.11334	7.28985e-06	-1.68941e-10	-1.1356
38369569	chr19:38369569:A:C	2.3142e-08	-1.68941e-10	-1.13942	7.5374e-06	-1.68941e-10	-1.1022
38369731	chr19:38369731:A:G	2.40524e-08	-1.68941e-10	-1.10083	7.68485e-06	-1.68941e-10	-1.08283
38369818	chr19:38369818:C:T	3.65594e-09	-1.46987	-1.51484	8.57873e-06	0.511415	-1.48421
38369889	chr19:38369889:A:G	4.32477e-08	-1.68941e-10	-0.514121	1.39148e-05	-1.68941e-10	-0.489123
38369963	chr19:38369963:G:T	1.06545e-08	-1.76675	-0.148335	3.46493e-06	-1.7675	-0.111884
38370078	chr19:38370078:G:A	2.37158e-08	-1.68941e-10	-1.11493	7.57496e-06	-1.68941e-10	-1.09723
38370272	chr19:38370272:C:T	2.64733e-08	-1.68941e-10	-1.00493	8.65583e-06	-1.68941e-10	-0.963846
38370307	chr19:38370307:C:T	6.15723e-09	-1.27597	-1.18747	1.91171e-06	-1.27506	-1.19902
38370350	chr19:38370350:T:C	4.56398e-08	-1.68941e-10	-0.460285	1.46933e-05	-1.68941e-10	-0.434685
38370459	chr19:38370459:G:A	1.46298e-08	-1.06211	-0.535896	4.6024e-06	-1.07746	-0.518041
38370693	chr19:38370693:G:A	8.77913e-08	1.69329	-1.49939	3.21268e-05	1.68045	-1.33284
38370722	chr19:38370722:T:C	3.68858e-09	-1.75072	-1.2251	1.09236e-06	-1.76515	-1.26859
38371028	chr19:38371028:G:T	1.7374e-07	0.876492	-4.99793e-10	4.39378e-05	0.660697	-4.99793e-10
38371045	chr19:38371045:G:A	2.27639e-08	-1.68941e-10	-1.15589	7.41166e-06	-1.68941e-10	-1.11902
38371076	chr19:38371076:G:A	5.13044e-08	0.123176	-0.466465	9.55555e-06	-0.336784	-0.528173
38371110	chr19:38371110:C:T	2.203e-08	-0.0171844	-1.17148	4.14973e-06	-0.463935	-1.2351
38371132	chr19:38371132:C:T	4.49708e-08	-1.68941e-10	-0.475053	1.44798e-05	-1.68941e-10	-0.449327
38372063	chr19:38372063:T:C	7.54195e-08	-0.0948109	0.136811	1.41455e-05	-0.517367	0.044687
38372432	chr19:38372432:G:T	3.53489e-09	-1.69817	-1.32021	1.24547e-06	-1.55752	-1.34504
38372489	chr19:38372489:T:A	3.12544e-09	-1.69242	-1.44907	9.21415e-07	-1.73051	-1.47341
38372804	chr19:38372804:C:T	2.30912e-08	-1.68941e-10	-1.14161	7.52028e-06	-1.68941e-10	-1.10448
38372824	chr19:38372824:C:A	1.6594e-07	-1.75757	2.58813	7.83913e-05	-1.68238	2.92201
38373249	chr19:38373249:CT:C	1.906e-08	-1.68941e-10	-1.33347	6.06881e-06	-1.68941e-10	-1.31892
38373275	chr19:38373275:G:A	2.76241e-08	-1.68941e-10	-0.962376	9.05337e-06	-1.68941e-10	-0.918942
38373525	chr19:38373525:G:T	1.73346e-08	-1.42836	-4.99793e-10	4.24741e-05	0.626815	-4.99793e-10
38373714	chr19:38373714:G:A	1.403e-08	-1.63987	-4.99793e-10	4.54422e-06	-1.60822	-4.99793e-10
38373790	chr19:38373790:C:T	1.64404e-08	-1.68941e-10	-1.48132	5.31474e-06	-1.68941e-10	-1.45159
38374059	chr19:38374059:T:A	2.32503e-08	-1.39866	0.263912	4.49253e-06	-1.76408	0.144411
38374996	chr19:38374996:G:C	1.71777e-08	-0.113435	-1.32402	3.35439e-06	-0.547665	-1.36414
38375163	chr19:38375163:G:A	2.20865e-08	-1.1861	-4.99793e-10	5.83929e-06	-1.35747	-4.99793e-10
38375370	chr19:38375370:G:A	1.95101e-08	-1.68941e-10	-1.31013	6.21761e-06	-1.68941e-10	-1.29469
38376299	chr19:38376299:G:T	1.35672e-08	-1.75558	0.0821712	4.38206e-06	-1.7663	0.121743
38376498	chr19:38376498:A:C	1.15694e-08	-1.21357	-0.619131	3.02197e-05	0.97222	-0.685805
38376799	chr19:38376799:C:T	3.11132e-08	-1.68941e-10	-0.843433	9.67626e-06	-1.68941e-10	-0.852403
38376920	chr19:38376920:A:T	2.54973e-08	-1.68941e-10	-1.04249	8.33429e-06	-1.68941e-10	-1.0017
38377095	chr19:38377095:C:T	7.41987e-08	0.0256802	-4.99793e-10	4.53723e-06	-1.60976	-4.99793e-10
38377277	chr19:38377277:CT:C	2.63604e-08	-1.68941e-10	-1.0092	8.63138e-06	-1.68941e-10	-0.966674
38377491	chr19:38377491:C:T	3.39643e-09	-1.54063	-1.51771	7.46142e-06	0.379356	-1.49169
38377742	chr19:38377742:GCCTCAGCCTC:G	8.79031e-08	-0.124002	0.319171	1.67642e-05	-0.548236	0.245402
38377769	chr19:38377769:A:G	2.6064e-08	-1.68941e-10	-1.02051	8.52956e-06	-1.68941e-10	-0.978542
38377980	chr19:38377980:T:A	1.74118e-08	-1.68941e-10	-1.42392	5.72797e-06	-1.68941e-10	-1.37672
38378064	chr19:38378064:G:A	1.82352e-08	-1.68941e-10	-1.37771	5.78395e-06	-1.68941e-10	-1.36699
38378410	chr19:38378410:A:C	3.47828e-09	-1.51596	-1.51856	7.89342e-06	0.43829	-1.49434
38378539	chr19:38378539:G:A	3.41662e-09	-1.53491	-1.51751	7.5406e-06	0.389204	-1.49098
38378878	chr19:38378878:G:A	1.69783e-08	-1.44913	-4.99793e-10	4.32021e-05	0.64381	-4.99793e-10
38378911	chr19:38378911:C:A	3.70494e-09	-1.5117	-1.4597	8.83679e-06	0.44681	-1.38997
38379387	chr19:38379387:C:T	1.63045e-07	0.81296	-4.99793e-10	4.32882e-05	0.645802	-4.99793e-10
38379462	chr19:38379462:C:CT	2.57509e-08	-1.68941e-10	-1.03259	8.42268e-06	-1.68941e-10	-0.99115
38379651	chr19:38379651:G:A	2.73487e-08	-1.68941e-10	-0.972397	8.50601e-06	-1.68941e-10	-0.981306
38380149	chr19:38380149:G:A	7.05699e-08	-0.0244615	-4.99793e-10	1.5412e-05	-0.386935	-4.99793e-10
38380150	chr19:38380150:A:G	1.84311e-08	-1.43432	0.0672991	3.61233e-06	-1.76602	-0.0717024
38380420	chr19:38380420:G:A	2.0116e-08	0.238946	-1.5185	1.34158e-05	0.93286	-1.4585
38380520	chr19:38380520:A:G	2.6405e-08	-1.68941e-10	-1.00751	8.6467e-06	-1.68941e-10	-0.964901
38380887	chr19:38380887:C:T	7.00279e-08	-1.68941e-10	-0.0321715	2.53485e-05	-1.68941e-10	0.11064
38380982	chr19:38380982:C:T	1.70289e-08	-1.44616	-4.99793e-10	5.92666e-06	-1.34262	-4.99793e-10
38381062	chr19:38381062:C:T	3.20649e-08	-1.68941e-10	-0.813303	1.02828e-05	-1.68941e-10	-0.791602
38381063	chr19:38381063:G:A	2.6256e-08	-1.68941e-10	-1.01317	8.14125e-06	-1.68941e-10	-1.02514
38381336	chr19:38381336:G:A	3.66433e-08	-1.68941e-10	-0.679835	1.41067e-05	-1.68941e-10	-0.475426
38381368	chr19:38381368:C:G	1.00791e-08	-1.75632	-0.214287	3.21214e-06	-1.7666	-0.188544
38381393	chr19:38381393:C:G	3.91563e-09	-1.6739	-1.24219	1.12269e-06	-1.71689	-1.28946
38381595	chr19:38381595:G:A	1.26665e-08	-1.7421	-4.99793e-10	4.12137e-06	-1.70589	-4.99793e-10
38381695	chr19:38381695:C:A	2.83828e-09	-1.76231	-1.47555	1.16853e-06	-1.49569	-1.47064
38381708	chr19:38381708:A:G	2.98287e-08	-1.68941e-10	-0.885596	9.25393e-06	-1.68941e-10	-0.897031
38381896	chr19:38381896:G:A	5.09503e-08	0.00391308	-0.354127	9.6601e-06	-0.437528	-0.416546
38381918	chr19:38381918:A:T	4.51538e-09	-1.47621	-1.29736	9.84687e-06	0.536207	-1.37113
38381994	chr19:38381994:T:C	2.13567e-08	-1.14156	-0.0781368	6.01223e-05	1.12369	-0.149384
38382138	chr19:38382138:C:T	5.695e-09	-1.44745	-1.09403	2.26403e-06	-1.30078	-1.00415
38382259	chr19:38382259:G:A	3.11132e-08	-1.68941e-10	-0.843433	9.67626e-06	-1.68941e-10	-0.852403
38382360	chr19:38382360:T:C	5.47806e-08	-1.68941e-10	-0.277729	1.65906e-05	-1.68941e-10	-0.313241
38382839	chr19:38382839:AG:A	2.13926e-08	-1.0757	-0.142317	7.17269e-05	1.36354	-0.21275
38383190	chr19:38383190:C:A	1.34241e-08	-1.68401	-4.99793e-10	4.14818e-06	-1.69941	-4.99793e-10
38384188	chr19:38384188:C:T	3.77036e-09	-1.66138	-1.29251	1.08455e-06	-1.70582	-1.33509
38384242	chr19:38384242:C:T	1.62777e-08	-1.68941e-10	-1.49127	5.16063e-06	-1.68941e-10	-1.48102
38384299	chr19:38384299:G:T	2.61845e-08	-1.68941e-10	-1.0159	8.57093e-06	-1.68941e-10	-0.973702
38384842	chr19:38384842:C:T	3.37299e-09	-1.54644	-1.51882	7.16206e-06	0.34196	-1.49524
38385034	chr19:38385034:C:T	2.32558e-08	-1.68941e-10	-1.13451	7.45517e-06	-1.68941e-10	-1.11317
38385231	chr19:38385231:C:T	1.71608e-08	-1.68941e-10	-1.43844	5.62588e-06	-1.68941e-10	-1.3947
38385562	chr19:38385562:C:T	1.29849e-08	-1.71728	-4.99793e-10	3.95059e-06	-1.74821	-4.99793e-10
38385623	chr19:38385623:C:T	2.61845e-08	-1.68941e-10	-1.0159	8.57093e-06	-1.68941e-10	-0.973702
38385712	chr19:38385712:G:A	1.98389e-08	-0.105151	-1.18827	3.68656e-06	-0.545089	-1.2723
38385834	chr19:38385834:C:T	3.42692e-09	-1.53159	-1.51781	7.52289e-06	0.387988	-1.49212
38386048	chr19:38386048:C:T	2.54855e-08	-1.68941e-10	-1.04296	8.33011e-06	-1.68941e-10	-1.0022
38386118	chr19:38386118:C:T	2.55349e-08	-1.68941e-10	-1.04102	8.3469e-06	-1.68941e-10	-1.00019
38386304	chr19:38386304:C:T	2.32649e-08	-1.68941e-10	-1.13412	7.45839e-06	-1.68941e-10	-1.11274
38386830	chr19:38386830:C:T	1.86184e-08	-1.68941e-10	-1.35691	5.82355e-06	-1.68941e-10	-1.36017
38387283	chr19:38387283:A:G	3.45892e-09	-1.5215	-1.51861	7.7303e-06	0.417627	-1.49456
38387357	chr19:38387357:G:T	1.03697e-07	1.87669	-1.51629	3.46683e-05	1.90074	-1.47699
38389870	chr19:38389870:T:C	1.65122e-08	-1.68941e-10	-1.47697	5.53021e-06	-1.68941e-10	-1.41185
38389871	chr19:38389871:T:TG	2.1184e-08	-1.68941e-10	-1.22782	6.77295e-06	-1.68941e-10	-1.20914
38390728	chr19:38390728:C:T	1.76348e-08	-1.68941e-10	-1.41119	5.82037e-06	-1.68941e-10	-1.36072
38391076	chr19:38391076:G:T	2.12938e-08	-1.68941e-10	-1.22265	6.80857e-06	-1.68941e-10	-1.2039
38391190	chr19:38391190:G:A	1.35313e-08	-1.07428	-0.601777	4.46865e-05	1.32672	-0.649127
38391374	chr19:38391374:A:G	1.63161e-08	-1.48891	-4.99793e-10	3.736e-05	0.498522	-4.99793e-10
38391885	chr19:38391885:C:T	7.097e-08	-1.68941e-10	-0.0188083	2.04825e-05	-1.68941e-10	-0.102508
38392326	chr19:38392326:G:A	1.30452e-08	-1.71264	-4.99793e-10	4.0222e-06	-1.73025	-4.99793e-10
38392945	chr19:38392945:G:C	2.01237e-08	-1.53229	0.253119	4.47223e-06	-1.74688	0.122683
38393157	chr19:38393157:T:C	4.04089e-09	-1.57603	-1.30857	1.04719e-06	-1.76616	-1.30981
38393539	chr19:38393539:T:G	4.73365e-09	-1.42292	-1.30345	1.12498e-05	0.674405	-1.37614
38393588	chr19:38393588:G:C	3.47644e-09	-1.52262	-1.51244	7.76336e-06	0.406134	-1.4788
38393608	chr19:38393608:T:C	2.39589e-08	-1.68941e-10	-1.10473	7.81232e-06	-1.68941e-10	-1.06638
38393642	chr19:38393642:A:G	3.65051e-09	-1.4651	-1.5211	8.2744e-06	0.497135	-1.50605
38394193	chr19:38394193:G:A	3.37237e-09	-1.54666	-1.51879	7.17395e-06	0.343532	-1.49516
38394269	chr19:38394269:A:T	6.76342e-08	-0.244266	0.177314	1.32921e-05	-0.6512	0.11629
38394596	chr19:38394596:G:A	2.39554e-08	-1.68941e-10	-1.10487	7.81118e-06	-1.68941e-10	-1.06652
38394876	chr19:38394876:G:A	3.41796e-09	-1.54221	-1.50981	7.07345e-06	0.355537	-1.52127
38395057	chr19:38395057:T:A	2.016e-08	-1.27737	-4.99793e-10	7.34186e-06	-1.12849	-4.99793e-10
38395671	chr19:38395671:T:G	3.37589e-09	-1.56088	-1.50353	6.68368e-06	0.298221	-1.52063
38396073	chr19:38396073:C:T	3.43457e-09	-1.54443	-1.50274	7.02545e-06	0.347936	-1.52048
38396118	chr19:38396118:G:T	3.44778e-09	-1.54041	-1.50293	7.12415e-06	0.361927	-1.52052
38396430	chr19:38396430:T:C	2.27305e-08	-1.68941e-10	-1.15736	7.4003e-06	-1.68941e-10	-1.12056
38396502	chr19:38396502:A:C	4.34264e-09	-1.65326	-1.15932	4.21561e-06	-0.499515	-1.18377
38396542	chr19:38396542:C:T	2.67666e-08	-1.68941e-10	-0.993911	8.3253e-06	-1.68941e-10	-1.00278
38396699	chr19:38396699:GA:G	3.10678e-08	-1.68941e-10	-0.844894	9.66213e-06	-1.68941e-10	-0.853865
38396823	chr19:38396823:C:T	3.45102e-09	-1.55049	-1.49191	6.92733e-06	0.330639	-1.51724
38397298	chr19:38397298:G:T	2.36182e-08	-1.68941e-10	-1.11905	7.69739e-06	-1.68941e-10	-1.0812
38397372	chr19:38397372:A:G	1.58083e-08	-1.52053	-4.99793e-10	3.48501e-05	0.428978	-4.99793e-10
38397482	chr19:38397482:G:A	3.71698e-08	-1.68941e-10	-0.665569	1.13515e-05	-1.68941e-10	-0.692727
38397504	chr19:38397504:G:T	1.59996e-08	-1.5085	-4.99793e-10	3.62478e-05	0.468299	-4.99793e-10
38397654	chr19:38397654:T:C	4.63631e-09	-1.50349	-1.24365	9.56115e-06	0.462055	-1.32643
38397934	chr19:38397934:TC:T	7.40773e-08	-1.68941e-10	0.0240439	2.31533e-05	-1.68941e-10	0.0200566
38397947	chr19:38397947:C:T	8.88888e-09	-0.62446	-1.4718	2.16268e-06	-0.911498	-1.43923
38398147	chr19:38398147:C:G	2.72486e-08	-1.68941e-10	-0.976064	8.47513e-06	-1.68941e-10	-0.984943
38398619	chr19:38398619:G:A	1.85801e-08	-1.68941e-10	-1.35898	5.91462e-06	-1.68941e-10	-1.34465
38399158	chr19:38399158:T:A	1.53158e-08	-1.55218	-4.99793e-10	3.23585e-05	0.354799	-4.99793e-10
38399371	chr19:38399371:G:A	3.74666e-09	-1.65401	-1.30619	1.07522e-06	-1.70275	-1.34681
38400358	chr19:38400358:A:G	8.82486e-08	-1.68941e-10	0.199092	3.16912e-05	-1.68941e-10	0.333962
38400547	chr19:38400547:G:A	1.29547e-08	-1.71961	-4.99793e-10	3.96377e-06	-1.74488	-4.99793e-10
38400606	chr19:38400606:T:C	4.26098e-09	-1.56816	-1.2634	7.45638e-06	0.230378	-1.34339
38400863	chr19:38400863:G:A	2.3797e-08	-1.68941e-10	-1.11151	7.75855e-06	-1.68941e-10	-1.07328
38400951	chr19:38400951:A:C	8.81911e-09	-1.27331	-0.830833	2.34669e-05	0.917422	-0.883911
38401246	chr19:38401246:AC:A	1.49923e-08	-1.57353	-4.99793e-10	3.05147e-05	0.296129	-4.99793e-10
38401399	chr19:38401399:G:A	4.14803e-09	-1.57232	-1.28612	2.77363e-06	-0.840259	-1.26166
38401779	chr19:38401779:T:C	2.28539e-08	-1.68941e-10	-1.15194	7.4401e-06	-1.68941e-10	-1.11519
38402025	chr19:38402025:C:G	3.39475e-09	-1.57965	-1.47919	7.22559e-06	0.275016	-1.41947
38402207	chr19:38402207:C:CT	2.24204e-08	-1.68941e-10	-1.17109	7.81491e-06	-1.68941e-10	-1.06605
38402544	chr19:38402544:T:G	1.85492e-08	-1.68941e-10	-1.36064	5.93556e-06	-1.68941e-10	-1.34112
38402601	chr19:38402601:G:A	1.48387e-08	-1.73833	0.154501	4.76843e-06	-1.75718	0.197122
38402602	chr19:38402602:C:T	1.46699e-08	-1.7504	0.155125	4.73956e-06	-1.76391	0.197773
38402790	chr19:38402790:C:T	3.2795e-09	-1.59471	-1.49866	6.18813e-06	0.220072	-1.51952
38403032	chr19:38403032:C:A	1.88091e-08	-1.34673	-4.99793e-10	5.06225e-06	-1.50027	-4.99793e-10
38403034	chr19:38403034:C:A	4.51633e-09	-1.53263	-1.24074	8.72035e-06	0.260322	-1.21674
38403036	chr19:38403036:G:A	4.43384e-09	-1.53094	-1.26086	8.58272e-06	0.265392	-1.23772
38403046	chr19:38403046:A:T	4.42436e-09	-1.53272	-1.26122	8.53317e-06	0.259963	-1.23808
38403216	chr19:38403216:G:C	1.015e-08	-0.452935	-1.51065	2.36448e-06	-0.766504	-1.49501
38403284	chr19:38403284:A:G	8.97825e-09	-1.38669	-0.699574	1.8605e-06	-1.76815	-0.733081
38403295	chr19:38403295:C:T	9.10927e-09	-1.40084	-0.670938	1.91353e-06	-1.76776	-0.705365
38403462	chr19:38403462:G:A	1.23554e-08	-1.76698	-4.99793e-10	3.87251e-06	-1.76818	-4.99793e-10
38403708	chr19:38403708:TGCAGAAGTG:T	1.59714e-08	-1.68941e-10	-1.51027	4.98662e-06	-1.68941e-10	-1.51532
38404080	chr19:38404080:C:T	3.45171e-08	-0.818006	0.0783951	8.3514e-06	-1.05478	0.0551254
38404143	chr19:38404143:C:T	4.54677e-09	-1.51899	-1.24766	9.59344e-06	0.363327	-1.22433
38404258	chr19:38404258:G:A	5.81122e-08	-1.68941e-10	-0.21869	1.6807e-05	-1.68941e-10	-0.300284
38404364	chr19:38404364:G:T	4.29479e-09	-1.53281	-1.29085	8.81113e-06	0.323324	-1.26939
38404411	chr19:38404411:G:A	3.69982e-09	-1.50539	-1.46739	7.81288e-06	0.393443	-1.45975
38405037	chr19:38405037:C:T	2.66097e-08	-1.68941e-10	-0.999792	7.82983e-06	-1.68941e-10	-1.06414
38405564	chr19:38405564:T:G	2.36964e-08	-1.11574	-4.99793e-10	6.66776e-06	-1.22479	-4.99793e-10
38405574	chr19:38405574:GCCT:G	2.37948e-08	-1.68941e-10	-1.1116	7.49815e-06	-1.68941e-10	-1.10742
38405604	chr19:38405604:C:A	7.23525e-09	-1.7682	-0.533906	2.33247e-06	-1.76235	-0.512805
38405655	chr19:38405655:A:G	3.88082e-09	-1.45245	-1.47258	8.4475e-06	0.477543	-1.46575
38406254	chr19:38406254:T:C	3.75507e-08	0.157426	-0.812801	8.07188e-06	-0.146693	-0.887
38406474	chr19:38406474:T:C	2.42379e-08	-1.68941e-10	-1.09315	7.45574e-06	-1.68941e-10	-1.1131
38406522	chr19:38406522:T:A	2.96191e-08	-0.892647	-4.99793e-10	1.0809e-05	-0.7417	-4.99793e-10
38406565	chr19:38406565:C:T	2.39311e-08	-1.68941e-10	-1.10589	7.47263e-06	-1.68941e-10	-1.11083
38406606	chr19:38406606:G:A	2.37809e-08	-1.68941e-10	-1.11218	7.74736e-06	-1.68941e-10	-1.07473
38407254	chr19:38407254:C:A	3.25445e-09	-1.60578	-1.49526	6.46647e-06	0.190669	-1.44612
38407303	chr19:38407303:C:T	1.23748e-07	-1.68941e-10	0.537183	3.71331e-05	-1.68941e-10	0.49243
38407437	chr19:38407437:C:T	2.76855e-08	-0.960158	-4.99793e-10	4.11679e-06	-1.707	-4.99793e-10
38407504	chr19:38407504:A:G	6.33942e-09	-1.04662	-1.38766	1.98562e-05	1.25204	-1.3856
38407923	chr19:38407923:G:A	2.25941e-08	-1.68941e-10	-1.16338	7.03841e-06	-1.68941e-10	-1.1707
38408160	chr19:38408160:G:A	3.39722e-09	-1.58938	-1.46873	7.07231e-06	0.241637	-1.40753
38408514	chr19:38408514:A:G	4.08723e-09	-1.48357	-1.38963	8.50688e-06	0.397842	-1.37905
38409196	chr19:38409196:A:C	2.53352e-08	-1.68941e-10	-1.04887	7.46916e-06	-1.68941e-10	-1.1113
38409227	chr19:38409227:T:C	1.91638e-08	-1.68941e-10	-1.32804	6.27711e-06	-1.68941e-10	-1.28517
38409230	chr19:38409230:C:T	1.94011e-08	-1.68941e-10	-1.31574	6.17197e-06	-1.68941e-10	-1.30206
38409359	chr19:38409359:G:A	2.70899e-09	-1.76729	-1.5172	8.62547e-07	-1.75519	-1.51475
38409466	chr19:38409466:G:A	2.82868e-08	-1.68941e-10	-0.93867	9.9111e-06	-1.68941e-10	-0.828423
38410443	chr19:38410443:T:C	2.3999e-08	-1.68941e-10	-1.10305	7.45778e-06	-1.68941e-10	-1.11282
38410795	chr19:38410795:T:C	6.41608e-08	-1.68941e-10	-0.119673	1.8696e-05	-1.68941e-10	-0.19377
38410993	chr19:38410993:C:T	1.64625e-08	-0.0272539	-1.45273	7.8922e-06	0.386027	-1.44223
38411075	chr19:38411075:C:A	2.8245e-09	-1.75361	-1.48912	9.47086e-07	-1.69243	-1.48401
38411283	chr19:38411283:G:A	1.86835e-08	-1.68941e-10	-1.35343	5.80064e-06	-1.68941e-10	-1.36411
38411526	chr19:38411526:G:C	1.61245e-08	-1.68941e-10	-1.50073	5.10028e-06	-1.68941e-10	-1.49278
38411687	chr19:38411687:C:T	5.4223e-09	-1.767	-0.823547	2.26253e-06	-1.27977	-1.02582
38411717	chr19:38411717:T:C	8.00634e-09	-1.69166	-0.509167	2.21745e-06	-1.56762	-0.758104
38411806	chr19:38411806:G:A	1.1272e-08	-0.587762	-1.27098	1.46594e-06	-1.57834	-1.16125
38412284	chr19:38412284:A:AT	7.62938e-09	-1.71696	-0.5321	2.28046e-06	-1.51969	-0.778012
38412392	chr19:38412392:G:A	1.38278e-08	-0.194923	-1.45946	6.51797e-06	0.201485	-1.449
38412459	chr19:38412459:A:G	6.59801e-09	-1.43171	-0.962583	2.03664e-06	-1.76709	-0.643687
38412759	chr19:38412759:G:A	2.31817e-08	-1.1377	-4.99793e-10	3.87225e-06	-1.76824	-4.99793e-10
38413090	chr19:38413090:G:A	1.62939e-08	-1.68941e-10	-1.49028	5.15048e-06	-1.68941e-10	-1.48299
38413174	chr19:38413174:G:T	5.2308e-08	-1.68941e-10	-0.323917	1.75915e-05	-1.68941e-10	-0.254665
38413528	chr19:38413528:C:T	2.61897e-08	-1.68941e-10	-1.0157	8.98835e-06	-1.68941e-10	-0.926149
38413540	chr19:38413540:T:A	6.10685e-09	-0.979156	-1.4925	2.60584e-06	-0.662925	-1.5014
38413905	chr19:38413905:T:C	1.63911e-08	-1.68941e-10	-1.48433	5.18334e-06	-1.68941e-10	-1.47663
38414301	chr19:38414301:T:C	1.64851e-08	-1.68941e-10	-1.47861	5.25628e-06	-1.68941e-10	-1.46266
38414322	chr19:38414322:T:C	2.95637e-08	-0.894517	-4.99793e-10	7.97299e-06	-1.04602	-4.99793e-10
38414364	chr19:38414364:G:C	1.28679e-08	-1.72633	-4.99793e-10	4.74154e-06	-1.56572	-4.99793e-10
38414599	chr19:38414599:C:T	4.56423e-09	-1.48934	-1.27347	1.24683e-06	-1.76673	-1.13475
38414992	chr19:38414992:A:G	2.62344e-08	-1.68941e-10	-1.014	9.00489e-06	-1.68941e-10	-0.924311
38415043	chr19:38415043:A:G	5.19143e-09	-1.47166	-1.1624	1.42809e-06	-1.76782	-0.997919
38415152	chr19:38415152:G:A	2.77689e-09	-1.75903	-1.5007	8.63826e-07	-1.74815	-1.52031
38415175	chr19:38415175:T:TG	1.57995e-08	-1.68941e-10	-1.52109	4.95759e-06	-1.68941e-10	-1.52116
38415299	chr19:38415299:C:A	4.93674e-08	-1.68941e-10	-0.381776	1.62829e-05	-1.68941e-10	-0.331963
38415833	chr19:38415833:C:T	7.26381e-08	-1.68941e-10	0.00442366	2.15476e-05	-1.68941e-10	-0.0518128
38416238	chr19:38416238:T:C	4.80468e-09	-1.7613	-0.950178	2.47179e-06	-1.08784	-1.1293
38416329	chr19:38416329:G:A	4.43901e-08	-1.68941e-10	-0.48805	1.46087e-05	-1.68941e-10	-0.440461
38416353	chr19:38416353:T:C	1.27224e-08	-0.858187	-0.879512	2.70261e-06	-1.59802	-0.52984
38416688	chr19:38416688:A:T	2.95671e-08	-1.68941e-10	-0.894405	1.03991e-05	-1.68941e-10	-0.78036
38416761	chr19:38416761:G:T	1.81563e-08	-1.68941e-10	-1.38205	5.62802e-06	-1.68941e-10	-1.39432
38416762	chr19:38416762:T:C	1.81424e-08	-1.68941e-10	-1.38281	5.62387e-06	-1.68941e-10	-1.39506
38416945	chr19:38416945:T:G	3.60928e-09	-1.58093	-1.41662	1.03618e-06	-1.76014	-1.32639
38417809	chr19:38417809:G:A	6.64826e-08	-1.68941e-10	-0.0841262	1.97655e-05	-1.68941e-10	-0.138141
38417962	chr19:38417962:G:A	4.01706e-08	-1.68941e-10	-0.58793	1.31295e-05	-1.68941e-10	-0.54722
38417963	chr19:38417963:A:C	4.7321e-08	-1.68941e-10	-0.424112	1.54953e-05	-1.68941e-10	-0.381542
38418159	chr19:38418159:TGTCAC:T	6.66409e-08	-1.68941e-10	-0.0817474	1.98046e-05	-1.68941e-10	-0.136167
38418837	chr19:38418837:C:A	2.61495e-08	-1.01724	-4.99793e-10	9.79456e-06	-0.840252	-4.99793e-10
38419423	chr19:38419423:T:C	7.47847e-08	0.938378	-0.90483	1.99555e-05	0.630301	-0.758876
38419463	chr19:38419463:C:T	5.21452e-09	-1.7358	-0.893818	1.76179e-06	-1.43391	-1.12184
38419755	chr19:38419755:C:T	1.27014e-06	2.44387	0.421948	0.000299404	1.81578	0.763936
38420066	chr19:38420066:G:A	1.23396e-08	-1.76825	-4.99793e-10	3.92767e-06	-1.75403	-4.99793e-10
38420147	chr19:38420147:C:T	3.32898e-08	0.690521	-1.46634	1.43665e-05	1.05117	-1.50836
38420307	chr19:38420307:A:T	1.67451e-08	-1.68941e-10	-1.46296	5.48067e-06	-1.68941e-10	-1.42085
38420382	chr19:38420382:G:T	1.62459e-08	-1.68941e-10	-1.49322	5.1508e-06	-1.68941e-10	-1.48293
38420637	chr19:38420637:G:A	1.64806e-08	-1.68941e-10	-1.47888	5.09634e-06	-1.68941e-10	-1.49356
38420764	chr19:38420764:G:C	5.94412e-08	-1.68941e-10	-0.196079	1.95099e-05	-1.68941e-10	-0.151155
38421013	chr19:38421013:G:T	1.61114e-08	-1.68941e-10	-1.50154	5.00821e-06	-1.68941e-10	-1.511
38421057	chr19:38421057:T:C	1.6209e-08	-1.68941e-10	-1.4955	5.03001e-06	-1.68941e-10	-1.50666
38421075	chr19:38421075:C:G	1.47104e-08	-0.0907528	-1.50176	6.96385e-06	0.314576	-1.49592
38421127	chr19:38421127:C:T	8.48815e-08	-1.68941e-10	0.16019	2.82155e-05	-1.68941e-10	0.217794
38421315	chr19:38421315:G:A	1.62059e-08	-1.68941e-10	-1.49569	5.39056e-06	-1.68941e-10	-1.43743
38421399	chr19:38421399:G:A	1.84314e-08	-1.68941e-10	-1.36701	5.69971e-06	-1.68941e-10	-1.38166
38421514	chr19:38421514:C:T	2.77871e-08	-0.956494	-4.99793e-10	7.30286e-06	-1.13381	-4.99793e-10
38421589	chr19:38421589:G:A	1.74229e-08	-1.68941e-10	-1.42328	5.53127e-06	-1.68941e-10	-1.41166
38421603	chr19:38421603:T:C	1.58744e-08	-1.68941e-10	-1.51636	5.00749e-06	-1.68941e-10	-1.51114
38421631	chr19:38421631:G:A	1.67436e-08	0.0169766	-1.48003	8.03688e-06	0.432857	-1.47089
38421957	chr19:38421957:G:A	3.637e-06	5.18088	-1.26303	0.000113329	2.97733	-1.36912
38422124	chr19:38422124:A:G	1.83169e-06	4.22867	-0.996744	8.11062e-05	2.34714	-1.07346
38422681	chr19:38422681:C:T	3.328e-08	-1.68941e-10	-0.776108	9.74491e-06	-1.68941e-10	-0.845333
38423192	chr19:38423192:C:CT	1.23799e-08	-1.76499	-4.99793e-10	3.93903e-06	-1.75114	-4.99793e-10
38423453	chr19:38423453:G:A	2.70035e-08	-1.68941e-10	-0.9851	7.97331e-06	-1.68941e-10	-1.04598
38423812	chr19:38423812:G:A	6.2874e-08	-1.68941e-10	-0.139932	2.00197e-05	-1.68941e-10	-0.125363
38423936	chr19:38423936:G:A	1.23948e-08	-1.76379	-4.99793e-10	3.96238e-06	-1.74523	-4.99793e-10
38423961	chr19:38423961:G:C	2.51305e-08	-1.68941e-10	-1.05698	8.46656e-06	-1.68941e-10	-0.985955
38424099	chr19:38424099:T:C	2.33885e-08	-1.68941e-10	-1.12882	7.61841e-06	-1.68941e-10	-1.09151
38424102	chr19:38424102:A:G	6.8316e-08	-1.68941e-10	-0.0569216	2.47972e-05	-1.68941e-10	0.0886529
38424280	chr19:38424280:G:C	1.30634e-06	4.29827	-1.40435	5.83268e-05	2.39336	-1.44938
38424821	chr19:38424821:AG:A	1.61044e-08	-1.68941e-10	-1.50197	5.11008e-06	-1.68941e-10	-1.49086
38425157	chr19:38425157:C:A	1.68318e-08	-1.68941e-10	-1.4578	5.37899e-06	-1.68941e-10	-1.43958
38425170	chr19:38425170:C:T	2.08607e-08	0.235934	-1.47913	1.02237e-05	0.673232	-1.4706
38425190	chr19:38425190:A:C	1.0495e-08	-0.988757	-0.941414	4.51722e-06	-0.806203	-0.807979
38425599	chr19:38425599:C:T	1.67468e-08	0.0399573	-1.50282	8.04032e-06	0.459571	-1.49718
38425668	chr19:38425668:T:A	1.66814e-08	0.033747	-1.50052	8.03045e-06	0.455731	-1.49457
38425685	chr19:38425685:T:C	5.99831e-07	3.57105	-1.45547	6.99386e-05	2.51639	-1.39085
38425687	chr19:38425687:G:A	1.77831e-08	0.100214	-1.50303	8.61861e-06	0.529268	-1.49742
38426455	chr19:38426455:T:C	2.05255e-08	0.238811	-1.49821	1.01474e-05	0.687135	-1.49199
38426611	chr19:38426611:A:G	7.04205e-09	-1.21822	-1.11095	4.71366e-06	-0.622339	-0.949274
38427229	chr19:38427229:A:T	2.79972e-09	-1.76649	-1.48505	1.04195e-06	-1.56001	-1.52098
38427695	chr19:38427695:A:C	1.78179e-08	-1.68941e-10	-1.40086	5.71186e-06	-1.68941e-10	-1.37953
38428177	chr19:38428177:T:C	1.03611e-06	4.15716	-1.495	0.000121346	3.12081	-1.44424
38428395	chr19:38428395:G:A	1.68316e-08	-1.68941e-10	-1.4578	5.51235e-06	-1.68941e-10	-1.41509
38428457	chr19:38428457:G:A	3.49825e-08	-1.68941e-10	-0.726219	1.20605e-05	-1.68941e-10	-0.632146
38428584	chr19:38428584:T:G	1.04636e-08	-0.769027	-1.16414	4.5258e-06	-0.553569	-1.05871
38428633	chr19:38428633:C:T	4.56855e-08	-1.68941e-10	-0.459284	1.62298e-05	-1.68941e-10	-0.335228
38428809	chr19:38428809:A:G	1.88465e-08	-1.68941e-10	-1.34474	6.07397e-06	-1.68941e-10	-1.31807
38428861	chr19:38428861:G:A	1.14635e-08	-0.762141	-1.07975	4.96591e-06	-0.558248	-0.961233
38428904	chr19:38428904:G:A	1.55173e-08	-0.0224288	-1.51668	7.4371e-06	0.398187	-1.51378
38429111	chr19:38429111:G:A	2.24686e-08	-1.68941e-10	-1.16895	7.32753e-06	-1.68941e-10	-1.13044
38429331	chr19:38429331:C:T	1.65235e-08	0.0265969	-1.50288	7.95391e-06	0.448318	-1.49673
38429552	chr19:38429552:C:G	3.07556e-08	-0.854995	-4.99793e-10	1.15805e-05	-0.672759	-4.99793e-10
38429754	chr19:38429754:T:C	1.79395e-08	-1.68941e-10	-1.39406	6.00848e-06	-1.68941e-10	-1.32891
38430018	chr19:38430018:G:A	1.54826e-07	-1.68941e-10	0.761234	4.45662e-05	-1.68941e-10	0.674898
38430196	chr19:38430196:G:A	7.1594e-07	3.67323	-1.3807	2.73841e-05	1.62368	-1.4358
38430456	chr19:38430456:C:T	2.91802e-08	-1.68941e-10	-0.907576	9.37906e-06	-1.68941e-10	-0.883599
38430502	chr19:38430502:A:G	1.64501e-08	-1.68941e-10	-1.48073	5.37546e-06	-1.68941e-10	-1.44023
38430769	chr19:38430769:G:A	1.53547e-08	-1.54964	-4.99793e-10	4.47898e-06	-1.62268	-4.99793e-10
38430966	chr19:38430966:T:C	1.76893e-08	-1.68941e-10	-1.40811	5.94957e-06	-1.68941e-10	-1.33876
38431111	chr19:38431111:A:G	1.58112e-08	-1.68941e-10	-1.52035	4.96362e-06	-1.68941e-10	-1.51994
38431223	chr19:38431223:T:C	1.78187e-08	-1.68941e-10	-1.40081	5.71943e-06	-1.68941e-10	-1.37821
38431403	chr19:38431403:T:C	3.32744e-08	-1.68941e-10	-0.776277	1.21101e-05	-1.68941e-10	-0.62804
38431439	chr19:38431439:G:A	1.74108e-08	-1.68941e-10	-1.42397	5.82935e-06	-1.68941e-10	-1.35917
38431547	chr19:38431547:C:T	9.4469e-07	4.01269	-1.4429	0.000118238	3.09249	-1.44188
38431629	chr19:38431629:C:A	9.10971e-07	3.88519	-1.35174	0.000115491	2.97695	-1.34983
38431836	chr19:38431836:G:C	2.90802e-09	-1.71518	-1.49841	9.13623e-07	-1.69458	-1.51784
38432404	chr19:38432404:C:T	1.81733e-08	-1.68941e-10	-1.38111	6.07157e-06	-1.68941e-10	-1.31846
38432481	chr19:38432481:G:A	1.86399e-08	-1.68941e-10	-1.35576	6.29735e-06	-1.68941e-10	-1.28195
38432967	chr19:38432967:A:G	1.80576e-07	0.915086	-4.99793e-10	7.5627e-05	1.20374	-4.99793e-10
38433246	chr19:38433246:C:T	2.24457e-08	-1.68941e-10	-1.16997	7.89984e-06	-1.68941e-10	-1.05524
38433399	chr19:38433399:C:A	6.37875e-08	-1.68941e-10	-0.125508	2.17822e-05	-1.68941e-10	-0.0409837
38433516	chr19:38433516:A:G	1.68879e-08	-1.68941e-10	-1.45447	5.3584e-06	-1.68941e-10	-1.44341
38433741	chr19:38433741:CCCCAGCCCGCCCCCAGCCCTCCCG:C	1.95144e-08	-1.68941e-10	-1.30991	6.30012e-06	-1.68941e-10	-1.28151
38434174	chr19:38434174:T:C	7.83297e-09	-1.06142	-1.1613	1.36198e-06	-1.55902	-1.25412
38434713	chr19:38434713:C:T	4.03892e-08	-0.466193	-0.116312	1.52394e-05	-0.176989	-0.221203
38435075	chr19:38435075:G:A	1.3284e-08	-1.6945	-4.99793e-10	4.3684e-06	-1.64768	-4.99793e-10
38435228	chr19:38435228:T:C	1.94772e-08	-1.68941e-10	-1.31182	5.49904e-06	-1.68941e-10	-1.41751
38435260	chr19:38435260:G:A	2.68578e-08	-0.998748	0.00823739	7.76675e-06	-1.25081	0.178587
38435996	chr19:38435996:C:G	3.2921e-08	-1.68941e-10	-0.786954	1.1466e-05	-1.68941e-10	-0.682691
38436676	chr19:38436676:A:G	1.22413e-08	-0.318482	-1.45777	1.77998e-06	-1.04044	-1.50504
38436871	chr19:38436871:T:A	1.91649e-08	-1.68941e-10	-1.32798	5.73489e-06	-1.68941e-10	-1.37551
38436875	chr19:38436875:C:T	1.6205e-08	-1.68941e-10	-1.49575	5.04684e-06	-1.68941e-10	-1.50332
38437321	chr19:38437321:G:A	2.60448e-06	3.61675	-0.0328277	0.000116776	1.78045	-0.142268
38437649	chr19:38437649:T:C	1.62455e-08	-1.68941e-10	-1.49325	5.05734e-06	-1.68941e-10	-1.50124
38437795	chr19:38437795:A:C	4.3266e-08	-1.68941e-10	-0.513698	1.43746e-05	-1.68941e-10	-0.456613
38438074	chr19:38438074:C:T	1.98516e-08	-1.68941e-10	-1.29278	6.20677e-06	-1.68941e-10	-1.29644
38438865	chr19:38438865:A:G	1.80632e-08	-1.68941e-10	-1.38719	5.84752e-06	-1.68941e-10	-1.35606
38438904	chr19:38438904:C:T	2.31569e-08	-1.68941e-10	-1.13877	7.76081e-06	-1.68941e-10	-1.07299
38439130	chr19:38439130:A:G	1.65729e-08	-1.68941e-10	-1.4733	5.24105e-06	-1.68941e-10	-1.46556
38439212	chr19:38439212:A:G	3.30585e-09	-1.76742	-1.31795	1.03504e-06	-1.76826	-1.31937
38439276	chr19:38439276:A:G	3.73864e-09	-1.44138	-1.52096	1.33898e-06	-1.314	-1.51617
38439658	chr19:38439658:C:T	1.01044e-07	0.208676	0.125815	1.6121e-05	-0.481813	0.139856
38439743	chr19:38439743:A:G	3.49158e-08	-1.68941e-10	-0.728126	1.25369e-05	-1.68941e-10	-0.593404
38439855	chr19:38439855:A:G	2.89278e-09	-1.73609	-1.48276	9.60602e-07	-1.68437	-1.47791
38440140	chr19:38440140:G:C	1.33124e-07	-1.68941e-10	0.610216	4.48702e-05	-1.68941e-10	0.681696
38440385	chr19:38440385:A:G	1.31067e-08	-1.70794	-4.99793e-10	4.26197e-06	-1.67235	-4.99793e-10
38441573	chr19:38441573:C:T	4.42897e-09	-1.32447	-1.46843	1.82144e-06	-1.09168	-1.43077
38441667	chr19:38441667:G:A	2.27852e-08	-1.68941e-10	-1.15496	7.379e-06	-1.68941e-10	-1.12344
38442480	chr19:38442480:G:A	1.36791e-07	1.644	-1.00661	4.22738e-05	1.56527	-0.943179
38442775	chr19:38442775:A:C	1.65134e-08	-1.68941e-10	-1.47689	5.21612e-06	-1.68941e-10	-1.47032
38442814	chr19:38442814:C:T	1.55395e-06	1.55585	1.51164	0.000620213	1.43605	1.87194
38442971	chr19:38442971:A:G	1.61315e-08	-1.68941e-10	-1.50029	5.08982e-06	-1.68941e-10	-1.49484
38442986	chr19:38442986:T:C	1.62664e-08	-1.49197	-4.99793e-10	4.70832e-06	-1.57275	-4.99793e-10
38443008	chr19:38443008:C:T	1.57971e-08	-1.68941e-10	-1.52124	4.97919e-06	-1.68941e-10	-1.51681
38443033	chr19:38443033:G:A	1.58353e-08	-1.68941e-10	-1.51882	4.95929e-06	-1.68941e-10	-1.52082
38443048	chr19:38443048:T:C	2.59698e-08	-1.68941e-10	-1.02413	9.15839e-06	-1.68941e-10	-0.907408
38443265	chr19:38443265:A:G	1.59798e-08	-1.68941e-10	-1.50974	5.03661e-06	-1.68941e-10	-1.50534
38443410	chr19:38443410:A:G	1.59352e-08	-1.68941e-10	-1.51253	5.02079e-06	-1.68941e-10	-1.50849
38443935	chr19:38443935:G:A	1.58875e-08	-1.68941e-10	-1.51553	4.99907e-06	-1.68941e-10	-1.51283
38443953	chr19:38443953:G:C	1.59552e-08	-1.68941e-10	-1.51128	4.96264e-06	-1.68941e-10	-1.52014
38444619	chr19:38444619:C:T	3.19347e-08	-1.68941e-10	-0.817371	1.02644e-05	-1.68941e-10	-0.793399
38444640	chr19:38444640:A:G	1.28326e-07	1.92502	-1.35151	8.44611e-06	0.442255	-1.43063
38444726	chr19:38444726:C:T	2.69396e-07	2.17429	-0.859171	1.25329e-05	0.329588	-0.923313
38445032	chr19:38445032:G:A	7.10901e-07	3.78107	-1.49561	6.61308e-06	0.271714	-1.50474
38445308	chr19:38445308:C:T	2.15243e-07	1.2183	-0.127596	1.52359e-05	-0.0648998	-0.333522
38445604	chr19:38445604:G:A	2.85511e-08	-1.68941e-10	-0.92937	8.91687e-06	-1.68941e-10	-0.934134
38445673	chr19:38445673:T:C	2.74776e-08	-1.68941e-10	-0.967695	8.9912e-06	-1.68941e-10	-0.925833
38445854	chr19:38445854:A:G	1.76645e-07	2.11282	-1.21975	1.08834e-05	0.595752	-1.33059
38445895	chr19:38445895:C:CAGG	1.96413e-07	2.17508	-1.17593	1.18022e-05	0.642199	-1.29599
38446013	chr19:38446013:A:C	1.88911e-07	2.17952	-1.21931	1.14565e-05	0.646698	-1.33022
38446031	chr19:38446031:C:T	2.02919e-08	-1.68941e-10	-1.27085	6.34273e-06	-1.68941e-10	-1.27477
38446089	chr19:38446089:G:A	1.60856e-08	-1.68941e-10	-1.50314	5.11042e-06	-1.68941e-10	-1.4908
38446196	chr19:38446196:C:T	2.32663e-07	2.1382	-0.96968	1.37087e-05	0.617953	-1.122
38447278	chr19:38447278:C:T	1.58005e-08	-1.68941e-10	-1.52102	4.95797e-06	-1.68941e-10	-1.52108
38447417	chr19:38447417:T:C	1.58379e-08	-1.68941e-10	-1.51866	4.95706e-06	-1.68941e-10	-1.52127
38447492	chr19:38447492:G:A	1.58515e-08	-1.68941e-10	-1.5178	4.99643e-06	-1.68941e-10	-1.51336
38447563	chr19:38447563:C:T	1.60167e-08	-1.68941e-10	-1.50743	4.98424e-06	-1.68941e-10	-1.5158
38447569	chr19:38447569:C:T	3.01306e-07	2.69152	-1.26446	1.1768e-05	0.652664	-1.30936
38447954	chr19:38447954:A:G	1.58503e-08	-1.68941e-10	-1.51787	4.99278e-06	-1.68941e-10	-1.51409
38448147	chr19:38448147:C:T	3.4784e-09	-1.76827	-1.26622	3.80631e-06	-0.324539	-1.46088
38448460	chr19:38448460:C:T	1.57982e-08	-1.68941e-10	-1.52117	4.97942e-06	-1.68941e-10	-1.51677
38448768	chr19:38448768:T:C	3.26462e-09	-1.7682	-1.32972	1.07509e-06	-1.56288	-1.48679
38448865	chr19:38448865:T:C	1.46627e-07	0.706829	-4.99793e-10	5.6491e-05	0.912003	-4.99793e-10
38449401	chr19:38449401:G:A	1.89586e-08	-1.68941e-10	-1.33881	5.81778e-06	-1.68941e-10	-1.36116
38449569	chr19:38449569:C:T	2.6261e-08	-1.68941e-10	-1.01298	7.58674e-06	-1.68941e-10	-1.09568
38449589	chr19:38449589:C:T	1.16833e-08	-1.76748	-0.0554277	3.14509e-06	-1.57553	-0.400707
38450510	chr19:38450510:G:A	2.67074e-08	-1.68941e-10	-0.996126	8.74292e-06	-1.68941e-10	-0.953834
38450512	chr19:38450512:GCT:G	1.68843e-08	-1.45468	-4.99793e-10	5.47813e-06	-1.42131	-4.99793e-10
38450635	chr19:38450635:A:G	2.00959e-08	-1.68941e-10	-1.28055	6.59007e-06	-1.68941e-10	-1.23651
38450762	chr19:38450762:CA:C	6.45287e-09	-1.76623	-0.650311	1.82441e-06	-1.47507	-1.04576
38450939	chr19:38450939:C:T	1.81953e-08	-1.68941e-10	-1.3799	5.59786e-06	-1.68941e-10	-1.39969
38450959	chr19:38450959:C:T	3.45254e-08	-0.461297	-0.278075	5.43172e-06	-0.92763	-0.502193
38451005	chr19:38451005:C:T	3.44695e-08	-0.451194	-0.289798	5.41862e-06	-0.918791	-0.513447
38451608	chr19:38451608:G:A	1.25442e-08	-0.490296	-1.26151	4.56217e-06	-0.291454	-1.31283
38451639	chr19:38451639:T:C	4.28799e-08	-1.68941e-10	-0.522663	1.51652e-05	-1.68941e-10	-0.403078
38452074	chr19:38452074:G:A	6.64625e-09	-1.76757	-0.619439	1.83378e-06	-1.49406	-1.02164
38452514	chr19:38452514:A:G	2.55718e-08	-1.68941e-10	-1.03958	8.35528e-06	-1.68941e-10	-0.999185
38452541	chr19:38452541:C:T	4.21659e-08	-1.68941e-10	-0.539454	1.48685e-05	-1.68941e-10	-0.422834
38452766	chr19:38452766:G:T	3.12943e-08	-1.68941e-10	-0.83763	1.054e-05	-1.68941e-10	-0.7669
38452790	chr19:38452790:C:T	8.2034e-08	0.126068	-4.99793e-10	4.30942e-06	-1.66128	-4.99793e-10
38453087	chr19:38453087:C:T	2.57586e-08	-1.68941e-10	-1.0323	8.01821e-06	-1.68941e-10	-1.04036
38453159	chr19:38453159:C:T	2.28712e-08	-1.68941e-10	-1.15119	7.42177e-06	-1.68941e-10	-1.11766
38453213	chr19:38453213:G:A	1.61769e-08	-1.68941e-10	-1.49748	5.19714e-06	-1.68941e-10	-1.47397
38453706	chr19:38453706:A:G	3.43431e-07	1.55792	-4.99793e-10	0.000153034	1.90858	-4.99793e-10
38453759	chr19:38453759:C:T	2.56948e-08	-1.68941e-10	-1.03478	8.36658e-06	-1.68941e-10	-0.997833
38454076	chr19:38454076:A:G	1.31308e-08	-0.774649	-0.931453	2.2477e-06	-1.19467	-1.1175
38454098	chr19:38454098:G:A	7.73971e-08	1.47319	-1.40531	4.36395e-06	-0.24819	-1.40051
38454233	chr19:38454233:T:A	2.64782e-08	-1.68941e-10	-1.00474	8.6651e-06	-1.68941e-10	-0.962775
38454452	chr19:38454452:A:G	3.72006e-08	-1.68941e-10	-0.664741	1.19305e-05	-1.68941e-10	-0.642982
38454600	chr19:38454600:A:G	3.08647e-08	-0.396389	-0.455064	4.84239e-06	-0.876443	-0.668227
38454762	chr19:38454762:A:G	1.03205e-06	1.81199	0.84625	5.32499e-05	0.293283	0.559634
38455203	chr19:38455203:T:C	1.61534e-08	-1.68941e-10	-1.49893	5.18813e-06	-1.68941e-10	-1.4757
38455211	chr19:38455211:T:C	4.34151e-09	-1.76414	-1.04871	1.37861e-06	-1.46439	-1.33661
38455542	chr19:38455542:G:A	3.25655e-08	-0.410631	-0.387181	5.11693e-06	-0.88339	-0.606134
38456090	chr19:38456090:G:GAACTCC	1.73564e-08	-1.68941e-10	-1.4271	5.67543e-06	-1.68941e-10	-1.38593
38456211	chr19:38456211:A:G	2.82248e-08	-0.302783	-0.638082	4.44686e-06	-0.797179	-0.8327
38456335	chr19:38456335:G:A	1.74669e-08	-1.68941e-10	-1.42076	5.39842e-06	-1.68941e-10	-1.43597
38456572	chr19:38456572:G:A	1.23646e-07	-1.68941e-10	0.536361	4.15835e-05	-1.68941e-10	0.605624
38456726	chr19:38456726:A:T	4.77267e-08	0.936324	-1.3519	3.26666e-06	-0.474079	-1.46423
38456818	chr19:38456818:G:A	2.62952e-08	-1.68941e-10	-1.01168	8.52278e-06	-1.68941e-10	-0.979336
38457628	chr19:38457628:C:G	1.7542e-08	-1.68941e-10	-1.41647	5.42037e-06	-1.68941e-10	-1.43191
38457716	chr19:38457716:T:C	6.11154e-08	0.661183	-0.829486	4.1253e-06	-0.652058	-1.05288
38457877	chr19:38457877:C:G	1.70232e-08	-1.68941e-10	-1.44649	5.1161e-06	-1.68941e-10	-1.48969
38458323	chr19:38458323:C:G	8.04805e-09	-0.829245	-1.36639	3.31403e-06	-0.68116	-1.24275
38458462	chr19:38458462:C:T	1.60905e-08	-1.68941e-10	-1.50284	4.96672e-06	-1.68941e-10	-1.51932
38458579	chr19:38458579:C:T	7.33588e-08	-1.68941e-10	0.0142973	2.33122e-05	-1.68941e-10	0.0268997
38458706	chr19:38458706:C:T	1.80991e-08	-1.68941e-10	-1.38521	5.84335e-06	-1.68941e-10	-1.35677
38458774	chr19:38458774:A:G	1.10261e-07	0.953196	-0.531414	6.94753e-06	-0.419748	-0.763944
38458865	chr19:38458865:C:T	5.95415e-07	1.8087	0.299495	3.10032e-05	0.284327	0.0276838
38458951	chr19:38458951:C:T	2.16034e-08	-1.68941e-10	-1.20822	6.15207e-06	-1.68941e-10	-1.30529
38459089	chr19:38459089:T:G	1.00075e-07	0.936333	-0.611474	6.42716e-06	-0.42978	-0.831766
38459116	chr19:38459116:C:T	3.50301e-08	-1.68941e-10	-0.724859	1.21998e-05	-1.68941e-10	-0.620657
38459219	chr19:38459219:G:A	2.86695e-08	-1.68941e-10	-0.925231	8.61263e-06	-1.68941e-10	-0.968849
38459264	chr19:38459264:C:T	9.8656e-08	0.946332	-0.635759	6.33781e-06	-0.422553	-0.852992
38459449	chr19:38459449:A:G	7.40354e-08	-1.68941e-10	0.0234769	2.43622e-05	-1.68941e-10	0.0709536
38459753	chr19:38459753:G:A	9.25415e-09	-0.590282	-1.46571	3.7749e-06	-0.413651	-1.38005
38459891	chr19:38459891:G:A	6.18796e-09	-1.13816	-1.3203	2.09561e-06	-1.05331	-1.32892
38460043	chr19:38460043:C:T	1.68967e-08	-1.68941e-10	-1.45395	5.20835e-06	-1.68941e-10	-1.47182
38460307	chr19:38460307:C:T	1.16922e-07	0.924313	-0.443868	7.387e-06	-0.438167	-0.68419
38460333	chr19:38460333:A:G	1.81153e-08	-1.68941e-10	-1.38431	5.84905e-06	-1.68941e-10	-1.3558
38460429	chr19:38460429:T:C	1.58244e-08	-1.68941e-10	-1.51952	4.95727e-06	-1.68941e-10	-1.52122
38460616	chr19:38460616:T:C	3.8133e-08	-1.68941e-10	-0.639986	1.33703e-05	-1.68941e-10	-0.529042
38460704	chr19:38460704:G:A	1.80991e-08	-1.68941e-10	-1.38521	5.84335e-06	-1.68941e-10	-1.35677
38461358	chr19:38461358:G:A	1.76903e-08	-1.68941e-10	-1.40805	5.46276e-06	-1.68941e-10	-1.42412
38461369	chr19:38461369:G:A	2.57008e-08	-1.68941e-10	-1.03454	8.32277e-06	-1.68941e-10	-1.00308
38461408	chr19:38461408:A:G	5.46201e-09	-1.29857	-1.28468	9.01666e-07	-1.74426	-1.48133
38461812	chr19:38461812:T:C	1.69033e-08	-1.68941e-10	-1.45356	5.70596e-06	-1.68941e-10	-1.38057
38462185	chr19:38462185:A:G	1.92761e-08	-1.68941e-10	-1.3222	5.94472e-06	-1.68941e-10	-1.33958
38462210	chr19:38462210:G:C	5.96705e-08	0.65996	-0.852189	3.97389e-06	-0.665582	-1.07675
38462340	chr19:38462340:G:C	1.61951e-08	-1.68941e-10	-1.49636	5.07773e-06	-1.68941e-10	-1.49722
38462381	chr19:38462381:A:G	1.59738e-08	-1.68941e-10	-1.51012	5.09902e-06	-1.68941e-10	-1.49303
38462415	chr19:38462415:G:C	5.38839e-07	1.61443	0.393922	2.92168e-05	0.137704	0.11496
38462469	chr19:38462469:G:T	1.05063e-07	0.693404	-0.319905	7.01138e-06	-0.600917	-0.573628
38462511	chr19:38462511:C:T	1.60092e-08	-1.68941e-10	-1.5079	4.96302e-06	-1.68941e-10	-1.52006
38462570	chr19:38462570:A:T	7.26667e-09	-0.84065	-1.45712	2.88312e-06	-0.691598	-1.37161
38462604	chr19:38462604:AG:A	8.30143e-09	-0.675339	-1.4893	3.23517e-06	-0.490277	-1.45772
38462994	chr19:38462994:T:G	1.73143e-08	-1.68941e-10	-1.42953	5.29015e-06	-1.68941e-10	-1.45623
38463356	chr19:38463356:A:G	2.22593e-08	-1.75339	0.57508	5.15375e-06	-1.73089	0.248536
38463558	chr19:38463558:C:T	1.58527e-08	-1.68941e-10	-1.51772	5.0119e-06	-1.68941e-10	-1.51026
38463979	chr19:38463979:T:G	4.94182e-09	-1.26938	-1.41396	1.91943e-06	-1.07172	-1.39833
38463999	chr19:38463999:G:A	2.29432e-08	-1.68941e-10	-1.14804	7.80604e-06	-1.68941e-10	-1.06718
38464097	chr19:38464097:C:T	2.32956e-08	-1.68941e-10	-1.1328	6.50612e-06	-1.68941e-10	-1.24933
38464374	chr19:38464374:A:G	1.79959e-08	-1.68941e-10	-1.39092	6.01235e-06	-1.68941e-10	-1.32826
38464573	chr19:38464573:G:A	2.56295e-08	-1.03732	-4.99793e-10	8.23196e-06	-1.01405	-4.99793e-10
38464598	chr19:38464598:C:G	2.3732e-08	-1.68941e-10	-1.11424	7.29251e-06	-1.68941e-10	-1.13523
38464741	chr19:38464741:G:A	1.59149e-08	-1.68941e-10	-1.51381	5.01202e-06	-1.68941e-10	-1.51024
38464864	chr19:38464864:G:A	1.06658e-07	-1.68941e-10	0.388557	3.68743e-05	-1.68941e-10	0.485436
38464943	chr19:38464943:G:A	1.43264e-08	-0.252923	-1.36604	1.61443e-06	-1.19171	-1.45138
38465021	chr19:38465021:G:A	8.80573e-08	-1.68941e-10	0.196922	2.53912e-05	-1.68941e-10	0.112323
38465105	chr19:38465105:G:A	1.73167e-08	-1.68941e-10	-1.42939	5.60998e-06	-1.68941e-10	-1.39753
38465136	chr19:38465136:C:T	1.57989e-08	-1.68941e-10	-1.52112	4.95997e-06	-1.68941e-10	-1.52068
38465261	chr19:38465261:A:C	1.58191e-08	-1.68941e-10	-1.51985	4.97398e-06	-1.68941e-10	-1.51786
38465335	chr19:38465335:G:T	2.13275e-08	-1.68941e-10	-1.22107	7.25415e-06	-1.68941e-10	-1.1405
38465554	chr19:38465554:C:T	3.00883e-08	-1.68941e-10	-0.876928	9.87301e-06	-1.68941e-10	-0.832274
38465657	chr19:38465657:C:T	2.42785e-08	-1.68941e-10	-1.09147	6.76975e-06	-1.68941e-10	-1.20962
38465709	chr19:38465709:A:G	2.4283e-08	-1.68941e-10	-1.09129	6.77242e-06	-1.68941e-10	-1.20922
38465864	chr19:38465864:G:A	3.01241e-08	-1.68941e-10	-0.87574	9.88584e-06	-1.68941e-10	-0.830975
38465866	chr19:38465866:G:A	3.04631e-08	-1.68941e-10	-0.864551	8.89567e-06	-1.68941e-10	-0.936514
38465980	chr19:38465980:G:C	2.13258e-07	-1.68941e-10	1.08144	7.51517e-05	-1.68941e-10	1.19743
38466086	chr19:38466086:C:T	1.23471e-08	-1.76764	-4.99793e-10	3.90762e-06	-1.75915	-4.99793e-10
38466163	chr19:38466163:G:A	9.22481e-08	1.52065	-1.27723	5.82738e-06	0.0430155	-1.40253
38466199	chr19:38466199:C:T	3.02237e-08	-0.396016	-0.476425	1.6674e-05	-0.116457	-0.191773
38466499	chr19:38466499:A:G	1.7215e-08	-1.68941e-10	-1.43529	5.5758e-06	-1.68941e-10	-1.40364
38466780	chr19:38466780:C:T	2.32859e-08	0.0220277	-1.15524	2.14006e-06	-1.05529	-1.30596
38466790	chr19:38466790:T:C	2.13177e-07	-1.68941e-10	1.08106	7.51262e-05	-1.68941e-10	1.19709
38466906	chr19:38466906:A:G	2.15416e-08	-1.68941e-10	-1.21108	6.44642e-06	-1.68941e-10	-1.25855
38467026	chr19:38467026:A:G	1.66599e-08	-1.68941e-10	-1.46806	5.24847e-06	-1.68941e-10	-1.46414
38467457	chr19:38467457:C:T	1.922e-08	-1.68941e-10	-1.32511	6.44064e-06	-1.68941e-10	-1.25945
38467757	chr19:38467757:G:A	1.71464e-08	-1.68941e-10	-1.43928	5.30448e-06	-1.68941e-10	-1.45353
38467984	chr19:38467984:A:G	1.57974e-08	-1.68941e-10	-1.52122	4.97553e-06	-1.68941e-10	-1.51755
38468556	chr19:38468556:T:G	3.58811e-09	-1.7287	-1.27474	1.5918e-06	-1.23184	-1.42538
38468689	chr19:38468689:A:G	2.55065e-08	-1.68941e-10	-1.04213	8.33515e-06	-1.68941e-10	-1.0016
38469207	chr19:38469207:C:T	2.05036e-08	-1.68941e-10	-1.26046	6.16036e-06	-1.68941e-10	-1.30394
38469695	chr19:38469695:C:T	2.55578e-08	-1.68941e-10	-1.04012	7.0742e-06	-1.68941e-10	-1.16562
38469954	chr19:38469954:T:A	2.76459e-08	-1.68941e-10	-0.961588	9.03651e-06	-1.68941e-10	-0.920805
38470090	chr19:38470090:C:T	1.36889e-07	-1.45986	2.09796	4.6374e-05	-1.63633	2.35099
38470589	chr19:38470589:C:T	1.5909e-08	-1.68941e-10	-1.51418	4.97762e-06	-1.68941e-10	-1.51713
38470635	chr19:38470635:C:G	2.63131e-08	-1.68941e-10	-1.011	7.25141e-06	-1.68941e-10	-1.14088
38470894	chr19:38470894:G:A	2.72824e-09	-1.76768	-1.50973	2.36142e-06	-0.856216	-1.4066
38470980	chr19:38470980:G:A	2.23384e-08	-1.68941e-10	-1.17476	7.64694e-06	-1.68941e-10	-1.08777
38471271	chr19:38471271:G:A	1.68021e-08	-1.68941e-10	-1.45956	5.46099e-06	-1.68941e-10	-1.42445
38471597	chr19:38471597:A:AC	1.62678e-08	-1.68941e-10	-1.49188	5.20048e-06	-1.68941e-10	-1.47333
38471666	chr19:38471666:C:T	3.26407e-09	-1.74227	-1.35582	1.61681e-06	-1.16944	-1.47218
38471722	chr19:38471722:G:A	1.3362e-08	-1.68865	-4.99793e-10	4.30101e-06	-1.66323	-4.99793e-10
38471806	chr19:38471806:G:T	2.19856e-07	-1.68941e-10	1.11191	7.78298e-05	-1.68941e-10	1.23245
38471843	chr19:38471843:A:G	1.66419e-08	-1.68941e-10	-1.46914	5.35007e-06	-1.68941e-10	-1.44497
38472024	chr19:38472024:A:G	1.6599e-08	-1.68941e-10	-1.47173	5.37713e-06	-1.68941e-10	-1.43992
38472316	chr19:38472316:G:A	1.63816e-08	-1.68941e-10	-1.48491	5.24672e-06	-1.68941e-10	-1.46447
38472388	chr19:38472388:A:T	1.64492e-08	-1.68941e-10	-1.48079	5.27621e-06	-1.68941e-10	-1.45887
38472397	chr19:38472397:T:G	1.15401e-08	-1.33559	-0.499646	2.27346e-06	-1.75322	-0.54755
38472653	chr19:38472653:G:A	1.76651e-08	-1.68941e-10	-1.40947	5.82709e-06	-1.68941e-10	-1.35956
38472706	chr19:38472706:C:T	1.73633e-08	-1.68941e-10	-1.42671	5.70441e-06	-1.68941e-10	-1.38084
38472773	chr19:38472773:T:C	1.78768e-08	-1.68941e-10	-1.39756	5.43677e-06	-1.68941e-10	-1.42889
38472977	chr19:38472977:T:C	1.65792e-08	-1.68941e-10	-1.47292	5.36914e-06	-1.68941e-10	-1.44141
38473293	chr19:38473293:G:C	1.77677e-08	-1.40368	-4.99793e-10	5.82056e-06	-1.36068	-4.99793e-10
38473343	chr19:38473343:G:A	1.64915e-08	-1.68941e-10	-1.47822	5.29052e-06	-1.68941e-10	-1.45616
38473469	chr19:38473469:T:C	1.71644e-08	-1.68941e-10	-1.43823	5.67265e-06	-1.68941e-10	-1.38642
38473487	chr19:38473487:C:A	1.60924e-08	-1.68941e-10	-1.50272	5.11583e-06	-1.68941e-10	-1.48974
38473635	chr19:38473635:A:G	1.90228e-08	-1.68941e-10	-1.33543	6.425e-06	-1.68941e-10	-1.26188
38473718	chr19:38473718:C:T	1.80836e-08	-1.68941e-10	-1.38606	5.99948e-06	-1.68941e-10	-1.33041
38473885	chr19:38473885:T:G	1.6769e-08	-1.68941e-10	-1.46153	5.44714e-06	-1.68941e-10	-1.42699
38473901	chr19:38473901:A:G	2.72439e-09	-1.76127	-1.51755	2.19876e-06	-0.9622	-1.37199
38474037	chr19:38474037:A:G	1.65219e-08	-1.68941e-10	-1.47638	5.30462e-06	-1.68941e-10	-1.4535
38474323	chr19:38474323:C:T	3.05704e-08	-1.68941e-10	-0.861033	1.10951e-05	-1.68941e-10	-0.715579
38474405	chr19:38474405:G:A	2.69752e-08	-1.68941e-10	-0.986148	7.38219e-06	-1.68941e-10	-1.12301
38474423	chr19:38474423:C:T	4.62715e-08	-1.68941e-10	-0.446539	1.2041e-05	-1.68941e-10	-0.63376
38474424	chr19:38474424:A:G	1.22347e-08	-1.73285	-0.0439391	5.0758e-06	-1.35326	-0.14433
38474425	chr19:38474425:G:C	1.74242e-08	-1.68941e-10	-1.4232	5.64746e-06	-1.68941e-10	-1.39087
38474478	chr19:38474478:G:T	1.64596e-08	-1.68941e-10	-1.48016	5.27967e-06	-1.68941e-10	-1.45822
38474548	chr19:38474548:C:T	1.23579e-08	-1.76677	-4.99793e-10	3.93003e-06	-1.75343	-4.99793e-10
38475072	chr19:38475072:A:C	1.1615e-08	-1.72927	-0.0994982	4.74648e-06	-1.3653	-0.199376
38475094	chr19:38475094:C:T	3.29031e-09	-1.73647	-1.35361	1.57869e-06	-1.19431	-1.47117
38475149	chr19:38475149:A:G	1.56133e-07	0.769643	-4.99793e-10	6.72724e-05	1.08667	-4.99793e-10
38475250	chr19:38475250:A:G	1.58931e-08	-1.68941e-10	-1.51518	4.99806e-06	-1.68941e-10	-1.51303
38475312	chr19:38475312:T:C	8.16302e-09	-1.66922	-0.512227	2.93181e-06	-1.49789	-0.548569
38475571	chr19:38475571:T:C	1.67397e-08	-1.68941e-10	-1.46328	5.43303e-06	-1.68941e-10	-1.42958
38475616	chr19:38475616:T:C	1.67584e-08	-1.68941e-10	-1.46217	5.44061e-06	-1.68941e-10	-1.42819
38475649	chr19:38475649:A:G	1.67848e-08	-1.68941e-10	-1.46059	5.45096e-06	-1.68941e-10	-1.42629
38475690	chr19:38475690:A:G	1.77842e-08	-1.68941e-10	-1.40275	5.88445e-06	-1.68941e-10	-1.34976
38476091	chr19:38476091:T:C	1.75726e-08	-1.68941e-10	-1.41472	5.83924e-06	-1.68941e-10	-1.35748
38477029	chr19:38477029:T:TC	1.58745e-08	-1.68941e-10	-1.51635	4.99127e-06	-1.68941e-10	-1.51439
38477390	chr19:38477390:T:G	3.34617e-08	-1.68941e-10	-0.770663	1.11206e-05	-1.68941e-10	-0.713275
38477464	chr19:38477464:C:A	2.04552e-08	-1.68941e-10	-1.26283	6.93044e-06	-1.68941e-10	-1.18616
38477585	chr19:38477585:G:T	3.29738e-09	-1.62414	-1.4638	1.12528e-06	-1.52827	-1.47578
38477899	chr19:38477899:G:A	1.60051e-08	-1.68941e-10	-1.50816	5.1258e-06	-1.68941e-10	-1.48779
38477976	chr19:38477976:T:C	1.63491e-08	-1.68941e-10	-1.48689	5.28633e-06	-1.68941e-10	-1.45695
38478102	chr19:38478102:T:TC	1.69902e-08	-1.68941e-10	-1.44843	5.59622e-06	-1.68941e-10	-1.39999
38478135	chr19:38478135:T:C	2.71863e-09	-1.76483	-1.51611	2.21984e-06	-1.01298	-1.31166
38478281	chr19:38478281:C:T	1.58594e-08	-1.68941e-10	-1.5173	4.96573e-06	-1.68941e-10	-1.51952
38478856	chr19:38478856:C:T	3.85245e-09	-1.65443	-1.27793	1.23017e-06	-1.58885	-1.32608
38478923	chr19:38478923:A:G	1.64519e-08	-1.68941e-10	-1.48062	5.29531e-06	-1.68941e-10	-1.45526
38479292	chr19:38479292:G:A	1.60911e-08	-1.68941e-10	-1.5028	5.03937e-06	-1.68941e-10	-1.5048
38479635	chr19:38479635:G:A	2.76964e-08	-1.2237	0.263941	1.7494e-05	-0.947716	0.687497
38479873	chr19:38479873:T:G	1.07105e-08	-1.76578	-0.144058	5.04418e-06	-1.29815	-0.205695
38480329	chr19:38480329:A:T	2.01058e-08	-1.68941e-10	-1.28006	6.15533e-06	-1.68941e-10	-1.30476
38480634	chr19:38480634:T:C	6.54756e-09	-1.63885	-0.763121	2.40505e-06	-1.56201	-0.682494
38480687	chr19:38480687:T:G	5.7848e-08	-1.68941e-10	-0.223246	1.71537e-05	-1.68941e-10	-0.279862
38480876	chr19:38480876:C:T	2.95023e-07	1.40599	-4.99793e-10	7.03388e-05	1.13124	-4.99793e-10
38480916	chr19:38480916:C:T	3.89585e-09	-1.70977	-1.21139	1.34159e-06	-1.66496	-1.16327
38481171	chr19:38481171:G:A	1.92817e-08	-1.68941e-10	-1.32191	6.48151e-06	-1.68941e-10	-1.25313
38481214	chr19:38481214:C:A	3.18399e-09	-1.68534	-1.43759	3.30781e-06	-0.414658	-1.51113
38481578	chr19:38481578:G:A	1.31679e-08	-1.75579	0.0525053	7.46442e-06	-1.02942	-0.0825102
38481596	chr19:38481596:G:A	4.48879e-09	-1.73846	-1.04103	2.86621e-06	-0.892462	-1.17662
38481685	chr19:38481685:C:T	3.3379e-09	-1.59717	-1.47855	7.42829e-06	-0.0117185	-1.10506
38481796	chr19:38481796:A:C	2.03715e-08	-1.68941e-10	-1.26693	6.28553e-06	-1.68941e-10	-1.28383
38481807	chr19:38481807:G:T	1.63574e-08	-1.68941e-10	-1.48639	5.31689e-06	-1.68941e-10	-1.45119
38481857	chr19:38481857:T:G	1.09922e-08	-1.76764	-0.116244	5.7776e-06	-1.18959	-0.178498
38482515	chr19:38482515:A:G	1.71518e-08	-1.68941e-10	-1.43896	5.45875e-06	-1.68941e-10	-1.42486
38482603	chr19:38482603:G:A	1.01983e-08	-1.55316	-0.405682	1.16206e-05	-0.0668664	-0.602431
38482984	chr19:38482984:C:T	1.83381e-08	-1.68941e-10	-1.37209	6.42401e-06	-1.68941e-10	-1.26204
38482993	chr19:38482993:C:T	2.34117e-08	-1.68941e-10	-1.12783	7.77927e-06	-1.68941e-10	-1.07062
38483200	chr19:38483200:A:AG	5.65958e-08	-1.68941e-10	-0.245131	1.67631e-05	-1.68941e-10	-0.302896
38483301	chr19:38483301:G:A	2.46123e-08	-1.68941e-10	-1.07782	7.49804e-06	-1.68941e-10	-1.10744
38483476	chr19:38483476:C:T	1.76647e-08	-1.68941e-10	-1.4095	5.4966e-06	-1.68941e-10	-1.41795
38483745	chr19:38483745:G:T	2.49708e-08	-1.68941e-10	-1.06336	7.90368e-06	-1.68941e-10	-1.05475
38483948	chr19:38483948:G:A	1.57966e-08	-1.68941e-10	-1.52127	4.96202e-06	-1.68941e-10	-1.52026
38483973	chr19:38483973:G:A	1.77123e-08	-1.68941e-10	-1.40681	5.30787e-06	-1.68941e-10	-1.45289
38484086	chr19:38484086:G:A	2.45606e-08	-1.68941e-10	-1.07992	8.54673e-06	-1.68941e-10	-0.97653
38484103	chr19:38484103:G:T	1.99235e-08	-1.68941e-10	-1.28917	6.73126e-06	-1.68941e-10	-1.21532
38484223	chr19:38484223:C:T	5.42552e-09	-1.71257	-0.877383	9.45625e-06	-0.481157	-0.394246
38484303	chr19:38484303:T:C	7.00597e-09	-1.76723	-0.567077	3.63363e-06	-1.14676	-0.685085
38484350	chr19:38484350:T:C	4.18018e-09	-1.62391	-1.2268	1.61435e-06	-1.52501	-1.11813
38484656	chr19:38484656:G:A	3.11802e-08	-1.63221	0.790925	1.6331e-05	-1.75928	1.43027
38484809	chr19:38484809:T:C	5.79115e-09	-1.4067	-1.11804	2.54745e-06	-1.22014	-0.966845
38484921	chr19:38484921:G:T	8.18951e-07	2.42696	-4.99793e-10	6.32694e-06	-1.27726	-4.99793e-10
38484954	chr19:38484954:G:C	3.08024e-08	-1.68941e-10	-0.853472	8.28497e-06	-1.68941e-10	-1.00764
38485172	chr19:38485172:T:G	1.57979e-08	-1.68941e-10	-1.52119	4.95711e-06	-1.68941e-10	-1.52126
38485226	chr19:38485226:C:T	4.45481e-09	-1.44715	-1.33993	1.84818e-06	-1.2723	-1.23558
38485767	chr19:38485767:C:T	2.02071e-08	-1.68941e-10	-1.27503	6.84577e-06	-1.68941e-10	-1.19845
38486015	chr19:38486015:C:T	5.64041e-08	-0.248525	-4.99793e-10	4.32142e-06	-1.6585	-4.99793e-10
38486148	chr19:38486148:G:T	1.57969e-08	-1.68941e-10	-1.52125	4.95746e-06	-1.68941e-10	-1.52119
38486287	chr19:38486287:A:T	2.36894e-07	-1.68941e-10	1.18655	9.35748e-05	-1.68941e-10	1.41668
38486334	chr19:38486334:C:G	2.73651e-08	-1.68941e-10	-0.971796	1.0784e-05	-1.68941e-10	-0.744011
38486382	chr19:38486382:C:T	5.52885e-09	-1.3445	-1.22658	2.06314e-06	-1.19504	-1.20281
38486465	chr19:38486465:C:T	2.1042e-08	-1.23455	-4.99793e-10	3.91083e-06	-1.75833	-4.99793e-10
38486595	chr19:38486595:C:A	3.65562e-09	-1.50385	-1.48096	1.32103e-06	-1.3997	-1.44397
38487003	chr19:38487003:A:G	1.72491e-08	-1.68941e-10	-1.43331	5.62184e-06	-1.68941e-10	-1.39542
38487063	chr19:38487063:A:G	1.65154e-08	-1.68941e-10	-1.47677	5.23463e-06	-1.68941e-10	-1.46678
38487482	chr19:38487482:T:C	1.58225e-08	-1.68941e-10	-1.51963	4.95878e-06	-1.68941e-10	-1.52092
38487485	chr19:38487485:A:C	7.95299e-09	-1.20427	-1.00325	1.28319e-06	-1.76825	-1.10448
38487596	chr19:38487596:C:T	1.03605e-08	-1.52618	-0.416885	8.0683e-06	-0.906697	-0.127439
38488078	chr19:38488078:A:G	2.23418e-08	-1.17461	-4.99793e-10	7.23664e-06	-1.14292	-4.99793e-10
38488176	chr19:38488176:G:A	1.58253e-08	-1.68941e-10	-1.51945	4.97746e-06	-1.68941e-10	-1.51716
38488598	chr19:38488598:T:C	5.60502e-09	-1.38685	-1.17055	2.1848e-06	-1.26328	-1.07727
38488747	chr19:38488747:T:C	1.11052e-08	-1.09599	-0.77766	1.58252e-06	-1.76349	-0.899566
38488916	chr19:38488916:A:T	3.04433e-09	-1.65563	-1.51215	1.17443e-06	-1.45623	-1.50506
38489101	chr19:38489101:G:A	2.79049e-09	-1.76031	-1.49453	2.94155e-06	-0.524558	-1.51858
38489194	chr19:38489194:C:T	1.59917e-08	-1.68941e-10	-1.50899	5.06539e-06	-1.68941e-10	-1.49965
38489251	chr19:38489251:A:G	7.50885e-09	-0.770627	-1.49436	2.96279e-06	-0.561141	-1.4748
38489263	chr19:38489263:G:C	2.40953e-08	-1.68941e-10	-1.09905	8.28503e-06	-1.68941e-10	-1.00763
38489714	chr19:38489714:C:T	1.82513e-08	-1.68941e-10	-1.37683	5.85268e-06	-1.68941e-10	-1.35518
38489722	chr19:38489722:G:A	2.1518e-08	-1.68941e-10	-1.21217	7.69399e-06	-1.68941e-10	-1.08164
38489738	chr19:38489738:C:T	2.1518e-08	-1.68941e-10	-1.21217	7.69399e-06	-1.68941e-10	-1.08164
38489849	chr19:38489849:T:C	1.16222e-08	-0.943579	-0.88457	1.49585e-06	-1.7364	-0.982984
38489953	chr19:38489953:G:A	1.73911e-08	0.0388023	-1.46391	8.50155e-06	0.457141	-1.43897
38490026	chr19:38490026:C:T	1.71032e-08	-1.4418	-4.99793e-10	4.63512e-06	-1.58842	-4.99793e-10
38490644	chr19:38490644:A:G	2.70906e-09	-1.76329	-1.52117	3.70724e-06	-0.50617	-1.30562
38490831	chr19:38490831:G:A	6.39681e-08	-1.68941e-10	-0.122681	1.88542e-05	-1.68941e-10	-0.185341
38490899	chr19:38490899:C:T	9.82048e-09	-1.15618	-0.840413	1.48996e-06	-1.76723	-0.956099
38491072	chr19:38491072:T:C	2.17679e-08	-1.68941e-10	-1.20063	7.52468e-06	-1.68941e-10	-1.10389
38491110	chr19:38491110:G:T	1.58025e-08	-1.68941e-10	-1.5209	4.95704e-06	-1.68941e-10	-1.52127
38491118	chr19:38491118:C:T	2.71069e-09	-1.76413	-1.51974	3.76175e-06	-0.519748	-1.27745
38491138	chr19:38491138:C:T	1.78154e-08	-1.68941e-10	-1.401	5.51912e-06	-1.68941e-10	-1.41386
38491143	chr19:38491143:G:A	9.54168e-09	-1.14642	-0.878974	1.43869e-06	-1.7668	-0.991547
38491157	chr19:38491157:A:G	1.29589e-08	-0.665005	-1.05428	4.82906e-06	-0.650779	-0.896648
38491247	chr19:38491247:T:G	4.41562e-08	-1.68941e-10	-0.493332	1.59272e-05	-1.68941e-10	-0.354049
38491320	chr19:38491320:AT:A	3.57949e-08	-1.68941e-10	-0.703262	1.09018e-05	-1.68941e-10	-0.733151
38491466	chr19:38491466:G:C	5.5034e-08	-1.68941e-10	-0.273115	1.62795e-05	-1.68941e-10	-0.332175
38491585	chr19:38491585:C:T	2.32206e-08	-1.13602	-4.99793e-10	7.54986e-06	-1.10055	-4.99793e-10
38491639	chr19:38491639:A:T	3.59316e-08	-1.68941e-10	-0.699448	1.23662e-05	-1.68941e-10	-0.60711
38491718	chr19:38491718:T:C	1.05045e-07	1.4045	-1.03118	4.82859e-06	-0.425296	-1.12223
38491925	chr19:38491925:C:T	1.84392e-08	-1.68941e-10	-1.36659	5.91725e-06	-1.68941e-10	-1.34421
38492040	chr19:38492040:A:C	4.65757e-08	-1.68941e-10	-0.439988	1.68582e-05	-1.68941e-10	-0.297242
38492209	chr19:38492209:T:C	2.72751e-09	-1.76008	-1.5176	4.11929e-06	-0.452037	-1.25436
38492306	chr19:38492306:A:T	2.70804e-09	-1.76556	-1.51928	3.75137e-06	-0.537382	-1.26258
38492320	chr19:38492320:A:G	2.21725e-08	-1.18221	-4.99793e-10	7.19404e-06	-1.14883	-4.99793e-10
38492540	chr19:38492540:G:T	1.04685e-08	-1.54906	-0.383632	8.02956e-06	-0.948822	-0.0901275
38492776	chr19:38492776:G:A	2.9027e-08	-1.68941e-10	-0.91284	1.15499e-05	-1.68941e-10	-0.675405
38492894	chr19:38492894:C:A	4.82858e-09	-1.76553	-0.940984	3.72046e-06	-0.630544	-1.17769
38492935	chr19:38492935:C:T	1.83331e-08	0.0704478	-1.44281	9.33637e-06	0.523706	-1.41187
38493055	chr19:38493055:C:T	2.60034e-08	-1.68941e-10	-1.02284	9.04927e-06	-1.68941e-10	-0.919395
38493176	chr19:38493176:A:C	3.17096e-08	-1.68941e-10	-0.824447	1.0443e-05	-1.68941e-10	-0.77615
38493639	chr19:38493639:C:T	2.13871e-08	-1.68941e-10	-1.21828	7.26106e-06	-1.68941e-10	-1.13955
38493801	chr19:38493801:T:C	1.74292e-08	-1.68941e-10	-1.42292	5.74042e-06	-1.68941e-10	-1.37455
38493925	chr19:38493925:T:C	4.2388e-08	-1.68941e-10	-0.534201	1.52795e-05	-1.68941e-10	-0.395568
38494073	chr19:38494073:G:A	4.46162e-08	-1.68941e-10	-0.48297	1.19972e-05	-1.68941e-10	-0.637407
38494281	chr19:38494281:T:C	4.39426e-08	-1.68941e-10	-0.498181	1.58798e-05	-1.68941e-10	-0.35703
38494461	chr19:38494461:C:T	1.99291e-08	-1.68941e-10	-1.28889	6.68885e-06	-1.68941e-10	-1.22164
38494575	chr19:38494575:C:T	1.58168e-08	-1.68941e-10	-1.51999	4.96885e-06	-1.68941e-10	-1.51889
38494668	chr19:38494668:G:A	3.07728e-09	-1.67493	-1.48209	1.05798e-06	-1.5946	-1.47111
38494820	chr19:38494820:T:C	8.08571e-09	-0.760149	-1.43082	3.16876e-06	-0.548861	-1.41988
38495339	chr19:38495339:G:A	8.65806e-09	-1.15471	-0.967862	1.30969e-06	-1.76763	-1.08466
38495919	chr19:38495919:C:T	1.74899e-08	-1.68941e-10	-1.41944	5.46363e-06	-1.68941e-10	-1.42396
38496058	chr19:38496058:C:T	5.72757e-09	-1.20767	-1.3281	2.13141e-06	-1.06536	-1.29993
38496377	chr19:38496377:A:G	5.24585e-08	0.287282	-0.608325	3.13209e-05	0.804439	-0.482231
38496477	chr19:38496477:G:A	1.71118e-08	-1.68941e-10	-1.4413	5.27985e-06	-1.68941e-10	-1.45818
38496673	chr19:38496673:G:C	1.62932e-08	-1.68941e-10	-1.49031	5.08397e-06	-1.68941e-10	-1.49599
38496732	chr19:38496732:T:C	1.65958e-08	-1.68941e-10	-1.47191	5.08769e-06	-1.68941e-10	-1.49526
38496810	chr19:38496810:A:G	2.41709e-08	-1.68941e-10	-1.09592	7.38537e-06	-1.68941e-10	-1.12258
38497287	chr19:38497287:A:C	1.82276e-08	-1.68941e-10	-1.37813	5.94999e-06	-1.68941e-10	-1.33869
38497365	chr19:38497365:C:T	1.6212e-08	-1.68941e-10	-1.49532	5.10918e-06	-1.68941e-10	-1.49104
38497386	chr19:38497386:A:G	5.47778e-09	-1.09067	-1.4897	1.46325e-06	-1.26034	-1.48108
38497455	chr19:38497455:G:T	1.67669e-08	-1.68941e-10	-1.46166	5.04339e-06	-1.68941e-10	-1.504
38497672	chr19:38497672:A:T	3.06238e-09	-1.65299	-1.50889	4.47222e-06	-0.207128	-1.41707
38497731	chr19:38497731:T:C	4.14826e-09	-1.63925	-1.21912	1.18281e-06	-1.76784	-1.18635
38497892	chr19:38497892:T:C	1.58414e-08	-1.68941e-10	-1.51844	5.0087e-06	-1.68941e-10	-1.5109
38497905	chr19:38497905:G:A	1.3431e-08	-1.6835	-4.99793e-10	4.54877e-06	-1.60722	-4.99793e-10
38498207	chr19:38498207:G:A	9.78725e-09	-0.997939	-1.00205	1.95711e-06	-1.52795	-0.922664
38499431	chr19:38499431:ATCCTGGGGCTGGCGGGAGCCTGGTGTTACCCCTAGAGGTGTTGGG:A	6.66755e-09	-1.35456	-1.02925	1.5659e-06	-1.70662	-0.966996
38499608	chr19:38499608:A:AC	1.58433e-08	-1.68941e-10	-1.51832	4.96322e-06	-1.68941e-10	-1.52002
38499696	chr19:38499696:C:T	6.54815e-09	-1.7599	-0.641984	2.03851e-06	-1.74145	-0.66841
38499705	chr19:38499705:C:T	3.23199e-09	-1.58724	-1.52073	1.1378e-06	-1.477	-1.51598
38499953	chr19:38499953:C:T	1.1907e-08	-0.507646	-1.29629	1.07349e-06	-1.62081	-1.43035
38500036	chr19:38500036:C:A	6.28753e-09	-1.75279	-0.689705	1.96758e-06	-1.72959	-0.715683
38500876	chr19:38500876:G:A	9.09203e-09	-1.36563	-0.708034	2.16914e-06	-1.71092	-0.636829
38500903	chr19:38500903:G:A	9.00885e-09	-1.35907	-0.723792	2.03159e-06	-1.71246	-0.7008
38501094	chr19:38501094:G:A	2.3269e-08	-1.68941e-10	-1.13395	7.47637e-06	-1.68941e-10	-1.11033
38501249	chr19:38501249:C:T	5.7401e-09	-1.718	-0.81559	2.38622e-06	-1.26183	-0.990538
38501324	chr19:38501324:C:T	3.31587e-09	-1.56172	-1.52062	8.71741e-07	-1.73881	-1.52053
38501446	chr19:38501446:C:T	1.47542e-08	-0.330208	-1.25933	1.17224e-06	-1.55672	-1.40644
38501538	chr19:38501538:G:A	6.42413e-09	-1.45852	-0.962481	1.55654e-06	-1.63149	-1.04813
38501715	chr19:38501715:A:G	2.17169e-08	-1.76826	0.565286	6.66414e-06	-1.76561	0.540274
38502027	chr19:38502027:C:T	2.18742e-08	-1.68941e-10	-1.19576	7.00775e-06	-1.68941e-10	-1.17506
38502629	chr19:38502629:G:A	2.09121e-08	-1.68941e-10	-1.24074	6.3188e-06	-1.68941e-10	-1.27855
38502863	chr19:38502863:T:C	3.77827e-08	-1.68941e-10	-0.649214	1.2152e-05	-1.68941e-10	-0.624585
38502907	chr19:38502907:C:T	3.52369e-09	-1.56264	-1.45892	9.47839e-07	-1.7378	-1.43785
38502998	chr19:38502998:A:G	9.85508e-09	-1.48832	-0.504758	2.68499e-06	-1.5092	-0.625202
38503131	chr19:38503131:C:T	2.93183e-08	-0.230065	-0.672788	7.05229e-06	-0.602337	-0.566389
38503436	chr19:38503436:T:C	5.85796e-09	-1.74346	-0.769801	2.90554e-06	-1.18483	-0.870631
38503748	chr19:38503748:G:T	2.07463e-08	-1.68941e-10	-1.2487	6.63096e-06	-1.68941e-10	-1.23033
38504040	chr19:38504040:G:T	6.02593e-08	1.2917	-1.47411	3.04993e-06	-0.569762	-1.4372
38504270	chr19:38504270:G:A	5.6271e-09	-1.75338	-0.800096	3.03609e-06	-1.11241	-0.899097
38504512	chr19:38504512:G:A	7.69929e-09	-1.73795	-0.501989	3.70476e-06	-1.20113	-0.611326
38504593	chr19:38504593:A:G	7.32966e-09	-1.64836	-0.640779	2.4763e-06	-1.46747	-0.747839
38504715	chr19:38504715:ACCT:A	5.59327e-09	-1.75654	-0.802965	3.09441e-06	-1.0903	-0.902185
38504798	chr19:38504798:T:C	5.27067e-09	-1.75962	-0.859285	3.01314e-06	-1.06488	-0.954219
38504870	chr19:38504870:T:C	5.59264e-09	-1.73568	-0.823933	2.67029e-06	-1.21826	-0.921628
38505335	chr19:38505335:G:A	8.15023e-09	-1.74436	-0.438654	4.05746e-06	-1.13756	-0.58396
38505358	chr19:38505358:C:G	2.06664e-08	-1.68941e-10	-1.25256	6.27422e-06	-1.68941e-10	-1.28563
38505359	chr19:38505359:C:T	1.76579e-08	-1.68941e-10	-1.40988	5.22587e-06	-1.68941e-10	-1.46846
38505426	chr19:38505426:A:G	8.09111e-09	-1.74516	-0.445142	4.04974e-06	-1.13352	-0.589901
38505459	chr19:38505459:C:T	5.41848e-08	0.531662	-0.820327	3.6912e-06	-1.04417	-0.77196
38506000	chr19:38506000:A:G	7.75161e-09	-1.74263	-0.490538	3.82901e-06	-1.14654	-0.632931
38506045	chr19:38506045:C:G	1.93571e-08	-1.68941e-10	-1.31801	6.00555e-06	-1.68941e-10	-1.32939
38506350	chr19:38506350:T:C	7.77902e-09	-1.71176	-0.517874	3.27649e-06	-1.27678	-0.65853
38506436	chr19:38506436:C:T	7.85865e-09	-1.73145	-0.488005	3.65735e-06	-1.19571	-0.629631
38506752	chr19:38506752:G:A	2.17226e-08	-1.68941e-10	-1.20271	6.96273e-06	-1.68941e-10	-1.18151
38506754	chr19:38506754:C:A	1.62592e-08	-1.68941e-10	-1.49241	5.0819e-06	-1.68941e-10	-1.49639
38506819	chr19:38506819:G:C	7.89258e-09	-1.7393	-0.475847	3.82463e-06	-1.16225	-0.618366
38506969	chr19:38506969:T:A	7.95685e-09	-1.73074	-0.476292	3.68152e-06	-1.19871	-0.620041
38507039	chr19:38507039:G:T	7.93937e-09	-1.75573	-0.453505	4.30348e-06	-1.06603	-0.596625
38507104	chr19:38507104:C:T	3.20124e-08	-0.814942	-4.99793e-10	8.48679e-06	-0.983567	-4.99793e-10
38507123	chr19:38507123:C:A	8.8329e-09	-1.74642	-0.356162	4.43187e-06	-1.12652	-0.506741
38507258	chr19:38507258:G:T	3.26768e-08	-1.68941e-10	-0.794401	1.15949e-05	-1.68941e-10	-0.671511
38507385	chr19:38507385:G:T	1.19322e-08	-0.605572	-1.19625	1.06701e-06	-1.68996	-1.36726
38507639	chr19:38507639:G:A	1.29341e-08	-1.7212	-4.99793e-10	3.90884e-06	-1.75884	-4.99793e-10
38507649	chr19:38507649:A:G	1.54063e-08	-1.54629	-4.99793e-10	5.5333e-06	-1.41129	-4.99793e-10
38507722	chr19:38507722:G:A	2.42382e-08	-1.68941e-10	-1.09314	8.43033e-06	-1.68941e-10	-0.990242
38507884	chr19:38507884:G:T	1.59001e-08	-1.68941e-10	-1.51474	4.99928e-06	-1.68941e-10	-1.51278
38507988	chr19:38507988:G:A	3.66433e-08	-1.68941e-10	-0.679836	1.08843e-05	-1.68941e-10	-0.734753
38508131	chr19:38508131:A:G	2.46968e-08	-0.0907749	-0.983617	5.80382e-06	-0.501686	-0.861877
38508166	chr19:38508166:A:C	7.44582e-09	-1.73939	-0.53402	3.61093e-06	-1.16327	-0.674842
38508405	chr19:38508405:G:A	5.48044e-09	-1.75786	-0.822017	1.87892e-06	-1.74475	-0.746627
38508420	chr19:38508420:G:T	7.92764e-09	-0.810392	-1.40032	2.61151e-05	1.65857	-1.51813
38508580	chr19:38508580:A:G	5.87561e-08	-0.157901	-0.0497696	1.48539e-05	-0.54448	0.120666
38509019	chr19:38509019:C:T	2.20875e-08	-1.68941e-10	-1.18605	7.08026e-06	-1.68941e-10	-1.16477
38509458	chr19:38509458:T:A	1.27588e-08	-1.73484	-4.99793e-10	3.9597e-06	-1.74591	-4.99793e-10
38509514	chr19:38509514:G:A	9.81525e-09	-0.73049	-1.26664	9.8882e-07	-1.71919	-1.41414
38509576	chr19:38509576:C:T	8.60217e-09	-1.74833	-0.380722	4.35848e-06	-1.11803	-0.531923
38509596	chr19:38509596:C:T	1.58126e-08	-1.68941e-10	-1.52026	4.96663e-06	-1.68941e-10	-1.51934
38509612	chr19:38509612:C:T	7.75694e-09	-0.754144	-1.47833	2.01066e-06	-0.956571	-1.46704
38509613	chr19:38509613:G:A	1.83579e-08	-1.68941e-10	-1.37101	5.60356e-06	-1.68941e-10	-1.39868
38509900	chr19:38509900:C:T	8.0148e-09	-1.74375	-0.456026	3.9632e-06	-1.14284	-0.602188
38509922	chr19:38509922:T:C	8.18223e-09	-1.74583	-0.433274	4.09238e-06	-1.13198	-0.580976
38509936	chr19:38509936:C:T	1.6653e-08	-1.76278	0.294304	5.1611e-06	-1.75174	0.27081
38509946	chr19:38509946:G:A	3.51742e-08	-1.68941e-10	-0.720753	1.18387e-05	-1.68941e-10	-0.650708
38510185	chr19:38510185:T:A	5.89126e-08	1.26535	-1.47036	3.0121e-06	-0.587599	-1.43184
38510229	chr19:38510229:G:A	1.63481e-08	-0.104533	-1.38242	2.07941e-06	-0.999118	-1.39088
38510306	chr19:38510306:A:G	3.33177e-09	-1.60066	-1.4769	9.2814e-07	-1.75062	-1.44603
38510514	chr19:38510514:T:C	3.93874e-08	-1.68941e-10	-0.607621	1.42885e-05	-1.68941e-10	-0.462621
38511110	chr19:38511110:A:G	6.72184e-09	-0.916259	-1.45944	2.21568e-05	1.45993	-1.48387
38511201	chr19:38511201:C:T	1.0809e-08	-1.71142	-0.189266	1.0223e-05	-0.321849	-0.475585
38511289	chr19:38511289:C:T	1.94979e-08	-1.68941e-10	-1.31076	6.04804e-06	-1.68941e-10	-1.32234
38511918	chr19:38511918:C:T	1.68906e-08	-1.68941e-10	-1.45431	5.46663e-06	-1.68941e-10	-1.42342
38511974	chr19:38511974:T:G	1.80955e-08	-0.954694	-0.430707	2.05812e-06	-1.67064	-0.729645
38512051	chr19:38512051:C:T	1.08572e-08	-1.72405	-0.172191	9.67658e-06	-0.390994	-0.461377
38512085	chr19:38512085:A:G	8.89153e-09	-1.70951	-0.386456	3.7026e-06	-1.27501	-0.538038
38512513	chr19:38512513:C:T	6.85451e-09	-0.8538	-1.50236	2.65352e-05	1.58568	-1.42928
38512602	chr19:38512602:G:C	3.1083e-08	-1.68941e-10	-0.844406	1.01876e-05	-1.68941e-10	-0.800907
38512623	chr19:38512623:A:G	2.36488e-07	1.18483	-4.99793e-10	7.92725e-05	1.25081	-4.99793e-10
38513453	chr19:38513453:C:G	7.72444e-08	-1.68941e-10	0.0659082	2.80218e-05	-1.68941e-10	0.210903
38513608	chr19:38513608:C:T	2.18026e-08	-1.68941e-10	-1.19904	6.98265e-06	-1.68941e-10	-1.17865
38513733	chr19:38513733:C:T	2.20024e-08	-1.68941e-10	-1.18992	7.05198e-06	-1.68941e-10	-1.16877
38513839	chr19:38513839:T:C	5.95005e-09	-1.75738	-0.740288	2.0476e-06	-1.7444	-0.661016
38513971	chr19:38513971:C:A	2.12113e-08	-1.68941e-10	-1.22653	6.93121e-06	-1.68941e-10	-1.18604
38514354	chr19:38514354:C:CAG	2.09381e-08	-1.68941e-10	-1.2395	6.69975e-06	-1.68941e-10	-1.22001
38514501	chr19:38514501:G:A	1.33962e-08	-1.6861	-4.99793e-10	3.97748e-06	-1.74143	-4.99793e-10
38514614	chr19:38514614:A:G	1.68029e-08	-1.68941e-10	-1.45951	5.29192e-06	-1.68941e-10	-1.4559
38514759	chr19:38514759:C:G	1.36398e-08	-1.66808	-4.99793e-10	4.13868e-06	-1.7017	-4.99793e-10
38514890	chr19:38514890:G:C	3.11392e-08	-1.68941e-10	-0.842598	1.04325e-05	-1.68941e-10	-0.777156
38514899	chr19:38514899:A:G	2.15483e-08	-1.68941e-10	-1.21077	6.66643e-06	-1.68941e-10	-1.22499
38515203	chr19:38515203:T:A	1.59346e-08	-1.68941e-10	-1.51257	4.95827e-06	-1.68941e-10	-1.52102
38515493	chr19:38515493:G:A	1.63776e-08	-1.68941e-10	-1.48515	5.06043e-06	-1.68941e-10	-1.50063
38515496	chr19:38515496:A:G	5.06665e-09	-1.41291	-1.24547	1.11503e-06	-1.73928	-1.27392
38515629	chr19:38515629:A:C	7.67798e-09	-0.977269	-1.26544	1.41637e-06	-1.51701	-1.25697
38515640	chr19:38515640:T:A	1.82135e-08	-0.71013	-0.668775	5.12043e-06	-0.937418	-0.551423
38515743	chr19:38515743:A:G	8.575e-09	-0.687555	-1.44466	1.41267e-06	-1.33662	-1.43997
38516074	chr19:38516074:C:T	1.61655e-08	-1.68941e-10	-1.49819	5.24229e-06	-1.68941e-10	-1.46532
38516450	chr19:38516450:T:C	1.83136e-08	-1.68941e-10	-1.37342	6.33165e-06	-1.68941e-10	-1.27652
38516570	chr19:38516570:A:C	1.20393e-08	-0.289096	-1.50379	2.59128e-06	-0.692742	-1.47718
38516870	chr19:38516870:T:C	1.63823e-08	-1.68941e-10	-1.48486	5.3483e-06	-1.68941e-10	-1.4453
38517158	chr19:38517158:G:A	1.74091e-08	-1.68941e-10	-1.42407	5.56699e-06	-1.68941e-10	-1.40522
38517213	chr19:38517213:G:A	5.70269e-09	-1.17455	-1.36558	1.12662e-06	-1.63658	-1.36627
38517363	chr19:38517363:G:A	7.45156e-09	-0.938378	-1.33426	3.05692e-05	1.81822	-1.52031
38517444	chr19:38517444:C:T	1.64452e-08	-1.68941e-10	-1.48103	5.22704e-06	-1.68941e-10	-1.46823
38517555	chr19:38517555:C:T	3.41494e-08	-1.68941e-10	-0.750322	1.02742e-05	-1.68941e-10	-0.792442
38517858	chr19:38517858:G:A	4.24525e-09	-1.59521	-1.24006	1.41752e-06	-1.6851	-1.08806
38518136	chr19:38518136:C:T	1.63947e-08	-1.68941e-10	-1.48411	5.26873e-06	-1.68941e-10	-1.46029
38518295	chr19:38518295:C:T	1.67423e-08	-1.68941e-10	-1.46313	5.38177e-06	-1.68941e-10	-1.43906
38518961	chr19:38518961:C:T	6.29575e-09	-1.51301	-0.92818	2.8919e-06	-1.29787	-0.7623
38519011	chr19:38519011:C:T	3.89006e-09	-1.64821	-1.27443	1.24894e-06	-1.76658	-1.1332
38519052	chr19:38519052:G:A	1.2347e-08	-1.76766	-4.99793e-10	3.89018e-06	-1.76362	-4.99793e-10
38519413	chr19:38519413:C:T	1.673e-07	2.35472	-1.516	5.8064e-06	0.153831	-1.51695
38519461	chr19:38519461:G:A	1.24637e-08	-1.75824	-4.99793e-10	3.87308e-06	-1.76803	-4.99793e-10
38519959	chr19:38519959:G:A	1.85358e-08	-1.68941e-10	-1.36136	6.07412e-06	-1.68941e-10	-1.31804
38519991	chr19:38519991:T:A	1.11612e-08	-0.973036	-0.895588	1.99442e-06	-1.52902	-0.902704
38520501	chr19:38520501:C:G	1.063e-08	-0.438133	-1.47925	2.40911e-06	-0.786561	-1.45626
38521266	chr19:38521266:C:A	1.96765e-08	-1.68941e-10	-1.30164	6.90957e-06	-1.68941e-10	-1.18917
38521416	chr19:38521416:G:A	3.31956e-09	-1.65494	-1.42629	1.02931e-06	-1.76779	-1.3254
38521672	chr19:38521672:G:A	3.23316e-09	-1.70135	-1.40625	1.06169e-06	-1.76515	-1.29707
38521717	chr19:38521717:T:A	7.68839e-09	-0.831857	-1.4095	1.30625e-06	-1.44496	-1.40996
38521943	chr19:38521943:C:T	1.61711e-08	-1.68941e-10	-1.49784	5.04072e-06	-1.68941e-10	-1.50453
38522072	chr19:38522072:G:A	1.70947e-08	-1.68941e-10	-1.4423	5.51257e-06	-1.68941e-10	-1.41505
38522178	chr19:38522178:T:C	1.90332e-08	-1.68941e-10	-1.33488	6.25628e-06	-1.68941e-10	-1.28849
38522685	chr19:38522685:T:C	5.83513e-09	-1.38569	-1.13148	1.459e-06	-1.71776	-1.02657
38522814	chr19:38522814:G:C	5.90001e-09	-1.11699	-1.38912	1.13209e-06	-1.60801	-1.39
38523825	chr19:38523825:G:A	1.68732e-08	-1.68941e-10	-1.45534	5.37537e-06	-1.68941e-10	-1.44025
38524534	chr19:38524534:C:T	7.2802e-09	-0.979308	-1.3166	1.36608e-06	-1.50693	-1.30321
38524657	chr19:38524657:G:A	2.13664e-08	-1.68941e-10	-1.21924	7.64364e-06	-1.68941e-10	-1.0882
38524814	chr19:38524814:T:C	5.14172e-09	-1.17323	-1.47045	8.77023e-07	-1.7555	-1.49781
38526170	chr19:38526170:C:T	8.78186e-08	0.194208	-4.99793e-10	2.31006e-05	0.0177781	-4.99793e-10
38526482	chr19:38526482:G:A	1.63106e-08	-1.68941e-10	-1.48925	5.17762e-06	-1.68941e-10	-1.47773
38526738	chr19:38526738:T:C	5.89863e-09	-1.34146	-1.16489	1.42329e-06	-1.69864	-1.07046
38526915	chr19:38526915:G:A	1.58235e-08	-1.68941e-10	-1.51957	4.96103e-06	-1.68941e-10	-1.52047
38527521	chr19:38527521:A:G	8.67237e-09	-1.37619	-0.744736	2.27655e-06	-1.59485	-0.704571
38527637	chr19:38527637:C:T	9.86612e-07	3.52897	-0.91576	2.3336e-05	1.08306	-1.05514
38527640	chr19:38527640:C:T	3.57015e-09	-1.65752	-1.35093	1.13095e-06	-1.76748	-1.23154
38527942	chr19:38527942:C:CA	1.4563e-08	-0.412119	-1.19046	2.20931e-06	-1.1563	-1.1731
38528201	chr19:38528201:C:T	1.72425e-08	-1.68941e-10	-1.43369	5.59519e-06	-1.68941e-10	-1.40017
38528457	chr19:38528457:G:A	1.63313e-08	-1.68941e-10	-1.48799	5.32414e-06	-1.68941e-10	-1.44983
38528602	chr19:38528602:C:G	1.63292e-08	-1.68941e-10	-1.48811	5.01263e-06	-1.68941e-10	-1.51012
38528825	chr19:38528825:G:A	1.23416e-08	-1.76809	-4.99793e-10	3.8911e-06	-1.76339	-4.99793e-10
38529112	chr19:38529112:C:T	7.38299e-09	-0.977139	-1.30475	1.38304e-06	-1.50567	-1.29213
38529309	chr19:38529309:C:T	3.40025e-09	-1.76819	-1.28903	1.7016e-06	-1.50151	-1.089
38529696	chr19:38529696:A:G	1.23407e-08	-1.76817	-4.99793e-10	3.8802e-06	-1.76619	-4.99793e-10
38529751	chr19:38529751:A:G	2.53352e-08	-1.68941e-10	-1.04887	7.60906e-06	-1.68941e-10	-1.09274
38529920	chr19:38529920:T:G	9.37018e-09	-0.774928	-1.26861	1.63147e-06	-1.37757	-1.25503
38530186	chr19:38530186:T:C	7.6018e-09	-0.956949	-1.29573	1.40996e-06	-1.49567	-1.28284
38530411	chr19:38530411:C:T	1.61817e-08	-1.68941e-10	-1.49719	5.12796e-06	-1.68941e-10	-1.48737
38530562	chr19:38530562:G:A	7.36527e-09	-0.97827	-1.30602	1.37887e-06	-1.50749	-1.29333
38530828	chr19:38530828:GT:G	2.38875e-08	-1.68941e-10	-1.10771	8.95207e-06	-1.68941e-10	-0.930194
38530934	chr19:38530934:C:T	3.09337e-08	-0.84922	-4.99793e-10	8.08142e-06	-1.03251	-4.99793e-10
38531114	chr19:38531114:A:G	3.46604e-09	-1.57798	-1.46008	9.11462e-07	-1.74418	-1.4706
38531122	chr19:38531122:C:T	1.57966e-08	-1.68941e-10	-1.52127	4.9579e-06	-1.68941e-10	-1.5211
38531124	chr19:38531124:G:A	1.9579e-08	-1.68941e-10	-1.30661	5.83699e-06	-1.68941e-10	-1.35786
38531266	chr19:38531266:G:A	4.13807e-09	-1.55923	-1.3016	1.04124e-06	-1.74004	-1.34163
38532083	chr19:38532083:A:G	1.05606e-08	-0.950054	-0.973885	1.87866e-06	-1.5029	-0.988617
38533025	chr19:38533025:T:C	6.06906e-09	-1.49136	-0.986499	2.00233e-06	-0.95809	-1.46968
38533029	chr19:38533029:GA:G	3.53734e-09	-1.57921	-1.43848	9.49384e-07	-1.7239	-1.45012
38533139	chr19:38533139:G:A	3.10307e-08	-0.846088	-4.99793e-10	8.11896e-06	-1.02788	-4.99793e-10
38533217	chr19:38533217:G:C	3.25631e-08	-0.797887	-4.99793e-10	8.4738e-06	-0.985099	-4.99793e-10
38533352	chr19:38533352:T:C	3.15164e-08	-0.830559	-4.99793e-10	8.2449e-06	-1.01248	-4.99793e-10
38533533	chr19:38533533:T:A	6.56549e-09	-0.88158	-1.51766	9.01853e-07	-1.74358	-1.48181
38533816	chr19:38533816:C:T	3.42369e-08	-0.747762	-4.99793e-10	8.86712e-06	-0.939728	-4.99793e-10
38533850	chr19:38533850:A:G	1.81876e-08	-1.68941e-10	-1.38032	5.54043e-06	-1.68941e-10	-1.41001
38533967	chr19:38533967:A:G	2.12978e-08	-1.22246	-4.99793e-10	5.28315e-06	-1.45756	-4.99793e-10
38534081	chr19:38534081:A:G	2.71209e-08	-0.98076	-4.99793e-10	7.19855e-06	-1.1482	-4.99793e-10
38534131	chr19:38534131:C:T	3.26545e-08	-0.795082	-4.99793e-10	8.51035e-06	-0.980796	-4.99793e-10
38534726	chr19:38534726:C:G	3.33473e-08	-0.774088	-4.99793e-10	8.6721e-06	-0.961968	-4.99793e-10
38535668	chr19:38535668:G:A	3.43483e-08	-0.744513	-4.99793e-10	8.89902e-06	-0.936137	-4.99793e-10
38535868	chr19:38535868:C:T	1.70566e-08	-1.68941e-10	-1.44453	5.50978e-06	-1.68941e-10	-1.41555
38535885	chr19:38535885:G:C	2.90353e-08	-0.912555	-4.99793e-10	7.65471e-06	-1.08676	-4.99793e-10
38536027	chr19:38536027:G:A	3.95255e-08	-0.604121	-4.99793e-10	9.61892e-06	-0.858347	-4.99793e-10
38537245	chr19:38537245:C:A	2.84259e-08	-0.933764	-4.99793e-10	7.53909e-06	-1.10198	-4.99793e-10
38537295	chr19:38537295:C:T	2.99796e-08	-1.68941e-10	-0.88055	9.38071e-06	-1.68941e-10	-0.883424
38537433	chr19:38537433:C:T	2.94668e-08	-1.68941e-10	-0.897803	9.22061e-06	-1.68941e-10	-0.900638
38537896	chr19:38537896:G:A	1.93793e-08	-1.68941e-10	-1.31686	6.37184e-06	-1.68941e-10	-1.27019
38538028	chr19:38538028:A:G	2.65725e-08	-1.00119	-4.99793e-10	7.09733e-06	-1.16236	-4.99793e-10
38538178	chr19:38538178:T:C	2.25974e-08	-1.68941e-10	-1.16323	7.97194e-06	-1.68941e-10	-1.04615
38538492	chr19:38538492:A:G	2.09675e-07	2.58516	-1.52067	7.54894e-06	0.419004	-1.51968
38538540	chr19:38538540:A:G	3.47452e-08	-1.68941e-10	-0.733024	1.06101e-05	-1.68941e-10	-0.760276
38538893	chr19:38538893:A:G	2.89602e-08	-0.915142	-4.99793e-10	7.65666e-06	-1.0865	-4.99793e-10
38539037	chr19:38539037:C:CT	1.71895e-08	-1.68941e-10	-1.43677	5.23865e-06	-1.68941e-10	-1.46602
38539053	chr19:38539053:C:T	1.65897e-08	-1.68941e-10	-1.47228	5.33052e-06	-1.68941e-10	-1.44863
38539140	chr19:38539140:T:C	2.89978e-08	-0.913847	-4.99793e-10	7.67063e-06	-1.08468	-4.99793e-10
38539158	chr19:38539158:A:G	1.6227e-08	-1.68941e-10	-1.49439	5.03498e-06	-1.68941e-10	-1.50567
38539395	chr19:38539395:T:C	3.36178e-08	0.489839	-1.25585	6.52645e-06	0.0289706	-1.27519
38539492	chr19:38539492:C:T	2.84704e-08	-0.932202	-4.99793e-10	7.53734e-06	-1.10221	-4.99793e-10
38539537	chr19:38539537:C:T	1.92481e-08	-1.68941e-10	-1.32365	6.27134e-06	-1.68941e-10	-1.28609
38539705	chr19:38539705:A:G	2.84503e-08	-0.932906	-4.99793e-10	7.53266e-06	-1.10283	-4.99793e-10
38540122	chr19:38540122:A:G	2.87438e-08	-0.922645	-4.99793e-10	7.60187e-06	-1.09368	-4.99793e-10
38540154	chr19:38540154:T:C	2.77896e-08	-0.956405	-4.99793e-10	7.38386e-06	-1.12278	-4.99793e-10
38540174	chr19:38540174:T:C	2.80975e-08	-0.945386	-4.99793e-10	7.45247e-06	-1.11353	-4.99793e-10
38540230	chr19:38540230:T:C	1.71283e-08	-1.68941e-10	-1.44033	5.53709e-06	-1.68941e-10	-1.41061
38540358	chr19:38540358:A:G	4.46843e-08	-0.481444	-4.99793e-10	1.19819e-05	-0.638682	-4.99793e-10
38540909	chr19:38540909:A:G	1.34635e-08	-1.68109	-4.99793e-10	4.03813e-06	-1.7263	-4.99793e-10
38540921	chr19:38540921:G:A	3.60448e-08	-0.696303	-4.99793e-10	9.41602e-06	-0.879666	-4.99793e-10
38540938	chr19:38540938:A:G	3.60336e-08	-0.696615	-4.99793e-10	9.43463e-06	-0.877692	-4.99793e-10
38540972	chr19:38540972:T:C	3.03534e-08	-0.868158	-4.99793e-10	8.10732e-06	-1.02931	-4.99793e-10
38540979	chr19:38540979:A:G	1.6396e-08	-1.68941e-10	-1.48403	5.06756e-06	-1.68941e-10	-1.49922
38541074	chr19:38541074:G:A	1.45838e-08	-0.173607	-1.42755	3.20439e-06	-0.56315	-1.39441
38541092	chr19:38541092:C:T	1.71314e-08	-1.68941e-10	-1.44015	5.30273e-06	-1.68941e-10	-1.45386
38541115	chr19:38541115:T:A	1.79059e-08	-1.68941e-10	-1.39593	5.57274e-06	-1.68941e-10	-1.40419
38541183	chr19:38541183:C:T	2.77421e-08	-0.958115	-4.99793e-10	7.36537e-06	-1.12529	-4.99793e-10
38541273	chr19:38541273:A:G	2.80908e-08	-0.945623	-4.99793e-10	7.4478e-06	-1.11416	-4.99793e-10
38541597	chr19:38541597:T:C	1.58536e-08	-1.68941e-10	-1.51767	5.02444e-06	-1.68941e-10	-1.50776
38541761	chr19:38541761:A:T	2.65284e-08	-1.00285	-4.99793e-10	7.07341e-06	-1.16574	-4.99793e-10
38541791	chr19:38541791:A:C	2.7568e-08	-0.964409	-4.99793e-10	7.32515e-06	-1.13077	-4.99793e-10
38541813	chr19:38541813:C:T	1.27275e-08	-1.7373	-4.99793e-10	3.90771e-06	-1.75913	-4.99793e-10
38541885	chr19:38541885:C:T	1.39661e-08	-0.657679	-0.986752	3.34258e-06	-1.06229	-0.853044
38542166	chr19:38542166:C:T	3.01727e-08	-0.874127	-4.99793e-10	7.95853e-06	-1.04783	-4.99793e-10
38542272	chr19:38542272:T:C	4.15891e-07	3.26882	-1.51947	1.27937e-05	0.944807	-1.51793
38542388	chr19:38542388:T:C	2.65361e-08	-1.00256	-4.99793e-10	7.07963e-06	-1.16486	-4.99793e-10
38542540	chr19:38542540:C:T	3.14838e-08	-0.831593	-4.99793e-10	8.25691e-06	-1.01103	-4.99793e-10
38542620	chr19:38542620:G:A	1.65949e-08	-0.59732	-0.874653	2.35715e-06	-1.54041	-0.724215
38542679	chr19:38542679:T:C	2.63453e-08	-1.00978	-4.99793e-10	7.02585e-06	-1.17248	-4.99793e-10
38542814	chr19:38542814:C:T	8.09125e-09	-1.37451	-0.815772	2.11061e-06	-1.59535	-0.779753
38542817	chr19:38542817:A:G	1.53479e-08	-0.167144	-1.38295	1.7647e-06	-1.22222	-1.33187
38543040	chr19:38543040:C:G	3.95779e-07	3.21595	-1.51616	1.23731e-05	0.907185	-1.51374
38543112	chr19:38543112:A:G	2.76393e-08	-0.961826	-4.99793e-10	7.34159e-06	-1.12852	-4.99793e-10
38543682	chr19:38543682:G:A	5.70983e-09	-1.57365	-0.965225	1.49358e-06	-1.72283	-0.99807
38543804	chr19:38543804:C:T	3.06676e-08	-1.68941e-10	-0.857858	9.58425e-06	-1.68941e-10	-0.861958
38543893	chr19:38543893:C:A	1.69933e-08	-1.68941e-10	-1.44824	5.21605e-06	-1.68941e-10	-1.47034
38543894	chr19:38543894:T:C	6.44912e-08	-0.114537	-4.99793e-10	1.61457e-05	-0.340425	-4.99793e-10
38543944	chr19:38543944:GC:G	1.60224e-08	-1.68941e-10	-1.50708	5.1685e-06	-1.68941e-10	-1.4795
38543972	chr19:38543972:G:A	8.94222e-09	-1.36013	-0.730155	2.3314e-06	-1.58507	-0.690544
38544042	chr19:38544042:C:G	1.70699e-08	-1.68941e-10	-1.44375	5.39625e-06	-1.68941e-10	-1.43638
38544131	chr19:38544131:T:C	2.80943e-08	-0.945499	-4.99793e-10	7.44872e-06	-1.11404	-4.99793e-10
38544196	chr19:38544196:T:C	2.70377e-08	-0.983835	-4.99793e-10	7.1986e-06	-1.14819	-4.99793e-10
38544296	chr19:38544296:T:C	1.75806e-08	-1.68941e-10	-1.41427	5.58723e-06	-1.68941e-10	-1.40159
38544428	chr19:38544428:G:C	6.03933e-07	3.55401	-1.43161	1.7261e-05	1.14658	-1.42021
38544630	chr19:38544630:A:G	2.77041e-08	-0.959487	-4.99793e-10	7.3566e-06	-1.12648	-4.99793e-10
38545172	chr19:38545172:A:G	3.21939e-08	-0.809287	-4.99793e-10	8.4148e-06	-0.992087	-4.99793e-10
38545226	chr19:38545226:G:A	3.25543e-08	-0.798156	-4.99793e-10	8.49923e-06	-0.982103	-4.99793e-10
38545275	chr19:38545275:G:A	3.242e-08	-0.802291	-4.99793e-10	8.46766e-06	-0.985825	-4.99793e-10
38545486	chr19:38545486:C:T	1.65567e-08	-1.68941e-10	-1.47428	5.2605e-06	-1.68941e-10	-1.46185
38545551	chr19:38545551:A:G	2.08331e-08	0.0154356	-1.25996	2.27665e-06	-1.10945	-1.18992
38545705	chr19:38545705:A:G	3.23454e-08	-0.804595	-4.99793e-10	8.45043e-06	-0.987862	-4.99793e-10
38545751	chr19:38545751:CA:C	3.29488e-08	-0.786111	-4.99793e-10	8.59193e-06	-0.971256	-4.99793e-10
38545753	chr19:38545753:G:T	3.29318e-08	-0.786627	-4.99793e-10	8.58797e-06	-0.971716	-4.99793e-10
38545776	chr19:38545776:A:C	1.37541e-08	-0.144439	-1.51529	2.94594e-06	-0.53661	-1.50504
38545929	chr19:38545929:T:C	3.8846e-07	3.19878	-1.51766	1.21778e-05	0.89324	-1.5157
38545942	chr19:38545942:G:A	3.22914e-08	-0.806265	-4.99793e-10	8.43772e-06	-0.989367	-4.99793e-10
38546014	chr19:38546014:A:G	3.38594e-07	3.05908	-1.51534	1.1087e-05	0.796669	-1.51298
38546030	chr19:38546030:C:T	1.65399e-08	-1.68941e-10	-1.47529	5.25472e-06	-1.68941e-10	-1.46295
38546177	chr19:38546177:C:T	1.88959e-08	-1.68941e-10	-1.34212	6.1727e-06	-1.68941e-10	-1.30194
38546274	chr19:38546274:C:A	3.32135e-08	-1.68941e-10	-0.778108	9.99814e-06	-1.68941e-10	-0.81968
38546537	chr19:38546537:A:G	1.65992e-08	-1.68941e-10	-1.47171	5.41016e-06	-1.68941e-10	-1.4338
38546713	chr19:38546713:A:T	4.44743e-08	-0.486154	-4.99793e-10	1.12828e-05	-0.698803	-4.99793e-10
38546876	chr19:38546876:C:T	1.93867e-08	-1.31648	-4.99793e-10	6.6586e-06	-1.22617	-4.99793e-10
38547184	chr19:38547184:G:A	1.60754e-08	-1.68941e-10	-1.50377	4.9855e-06	-1.68941e-10	-1.51554
38547342	chr19:38547342:C:T	1.61116e-08	-1.68941e-10	-1.50152	5.15237e-06	-1.68941e-10	-1.48262
38547518	chr19:38547518:T:C	2.03146e-08	-0.330658	-0.939068	2.50494e-06	-1.40975	-0.794061
38547524	chr19:38547524:T:C	4.2307e-07	3.26127	-1.4948	1.33801e-05	0.963448	-1.49176
38547638	chr19:38547638:G:C	1.61887e-08	-1.68941e-10	-1.49676	5.12878e-06	-1.68941e-10	-1.48721
38548075	chr19:38548075:G:A	2.25736e-08	-1.68941e-10	-1.16429	6.2931e-06	-1.68941e-10	-1.28263
38548104	chr19:38548104:G:C	1.47574e-08	-0.61929	-0.970031	2.10247e-06	-1.55005	-0.828917
38548512	chr19:38548512:A:G	1.64994e-08	-0.895574	-0.582167	4.29297e-06	-1.07641	-0.588686
38549502	chr19:38549502:C:A	3.64463e-09	-1.55118	-1.43663	9.64758e-07	-1.70956	-1.4484
38549544	chr19:38549544:A:C	3.16377e-08	0.481822	-1.30854	3.14219e-06	-0.73226	-1.2449
38550048	chr19:38550048:G:A	1.91974e-08	-1.68941e-10	-1.32629	6.59442e-06	-1.68941e-10	-1.23585
38550837	chr19:38550837:T:G	6.17405e-09	-1.63442	-0.826294	2.20977e-06	-1.33172	-0.997472
38551392	chr19:38551392:T:C	1.88373e-08	-1.34523	-4.99793e-10	6.66661e-06	-1.22497	-4.99793e-10
38551997	chr19:38551997:G:T	1.59213e-08	-1.68941e-10	-1.51341	5.06021e-06	-1.68941e-10	-1.50067
38552109	chr19:38552109:G:A	3.6417e-08	-0.686031	-4.99793e-10	9.37714e-06	-0.883804	-4.99793e-10
38552114	chr19:38552114:C:A	5.06896e-08	-0.355345	-4.99793e-10	2.19474e-05	-0.0334285	-4.99793e-10
38552444	chr19:38552444:G:A	1.57967e-08	-1.68941e-10	-1.52127	4.96536e-06	-1.68941e-10	-1.51959
38552679	chr19:38552679:A:G	1.77851e-08	-1.68941e-10	-1.4027	5.78384e-06	-1.68941e-10	-1.36701
38552946	chr19:38552946:C:A	2.70319e-09	-1.76775	-1.51889	8.47451e-07	-1.76697	-1.52063
38553307	chr19:38553307:C:G	1.84813e-08	-1.3643	-4.99793e-10	6.52573e-06	-1.24633	-4.99793e-10
38553562	chr19:38553562:G:A	1.77519e-08	-1.68941e-10	-1.40457	5.77152e-06	-1.68941e-10	-1.36914
38553785	chr19:38553785:A:G	3.67912e-08	-0.675808	-4.99793e-10	9.46312e-06	-0.874676	-4.99793e-10
38553852	chr19:38553852:C:T	3.36485e-08	-0.765097	-4.99793e-10	8.73496e-06	-0.954745	-4.99793e-10
38553913	chr19:38553913:T:C	1.84991e-08	-1.68941e-10	-1.36334	6.00698e-06	-1.68941e-10	-1.32916
38553934	chr19:38553934:G:A	1.79973e-08	-1.68941e-10	-1.39084	5.46788e-06	-1.68941e-10	-1.42319
38555081	chr19:38555081:C:T	7.36129e-07	3.77324	-1.4529	2.01067e-05	1.32128	-1.44231
38555270	chr19:38555270:G:C	2.98181e-08	-1.68941e-10	-0.885951	9.32057e-06	-1.68941e-10	-0.889855
38555496	chr19:38555496:T:C	7.68822e-09	-1.39464	-0.846739	2.02436e-06	-1.60695	-0.809879
38555733	chr19:38555733:A:C	1.8896e-08	-1.68941e-10	-1.34211	6.02601e-06	-1.68941e-10	-1.32599
38555928	chr19:38555928:A:G	1.88818e-08	-1.68941e-10	-1.34287	6.02156e-06	-1.68941e-10	-1.32673
38556031	chr19:38556031:T:G	1.64907e-08	-0.487463	-0.990807	1.58573e-06	-1.6338	-1.02723
38556079	chr19:38556079:G:A	8.93593e-08	1.41805	-1.20645	3.75815e-06	-0.657442	-1.14071
38556463	chr19:38556463:C:G	2.35666e-08	-1.68941e-10	-1.12124	7.69881e-06	-1.68941e-10	-1.08101
38556464	chr19:38556464:T:A	3.67155e-08	0.574232	-1.2521	3.52754e-06	-0.679928	-1.18155
38556510	chr19:38556510:C:T	1.77449e-08	-1.68941e-10	-1.40497	5.64246e-06	-1.68941e-10	-1.39176
38557272	chr19:38557272:G:A	1.68884e-08	-1.68941e-10	-1.45444	5.24442e-06	-1.68941e-10	-1.46491
38557333	chr19:38557333:T:TG	1.79772e-08	-1.39196	-4.99793e-10	4.8384e-06	-1.5455	-4.99793e-10
38557391	chr19:38557391:T:C	1.63048e-08	-1.68941e-10	-1.4896	5.07078e-06	-1.68941e-10	-1.49858
38557489	chr19:38557489:A:C	4.56252e-07	3.36301	-1.52103	1.38246e-05	1.02463	-1.52026
38557523	chr19:38557523:C:A	1.09721e-07	1.48668	-1.0698	4.67533e-06	-0.605772	-0.974006
38557928	chr19:38557928:C:T	3.92686e-08	0.677637	-1.28828	3.68065e-06	-0.597266	-1.22172
38557974	chr19:38557974:T:C	1.59914e-08	-1.68941e-10	-1.50901	5.09836e-06	-1.68941e-10	-1.49316
38557998	chr19:38557998:C:A	3.41414e-08	0.54537	-1.29592	3.30505e-06	-0.696376	-1.23025
38558036	chr19:38558036:C:T	1.62071e-08	-1.68941e-10	-1.49562	5.19639e-06	-1.68941e-10	-1.47411
38558769	chr19:38558769:ACT:A	2.17576e-08	-1.68941e-10	-1.2011	7.23062e-06	-1.68941e-10	-1.14375
38558809	chr19:38558809:G:T	6.73572e-07	3.75027	-1.51875	1.81763e-05	1.29486	-1.51682
38558885	chr19:38558885:G:A	3.64855e-08	-0.68415	-4.99793e-10	9.38887e-06	-0.882553	-4.99793e-10
38558956	chr19:38558956:G:A	3.51414e-08	-0.721687	-4.99793e-10	9.08233e-06	-0.915748	-4.99793e-10
38558972	chr19:38558972:C:T	2.31363e-08	-1.68941e-10	-1.13966	8.33584e-06	-1.68941e-10	-1.00151
38559021	chr19:38559021:G:A	3.65784e-08	-0.681607	-4.99793e-10	9.41897e-06	-0.879353	-4.99793e-10
38559803	chr19:38559803:A:G	1.64888e-08	-1.68941e-10	-1.47838	5.11975e-06	-1.68941e-10	-1.48897
38559838	chr19:38559838:C:T	1.84189e-08	-1.68941e-10	-1.36769	5.76537e-06	-1.68941e-10	-1.37021
38559980	chr19:38559980:C:T	2.26113e-08	-1.16262	-4.99793e-10	8.35798e-06	-0.998862	-4.99793e-10
38560371	chr19:38560371:A:T	1.99644e-08	-1.68941e-10	-1.28711	6.58409e-06	-1.68941e-10	-1.23742
38560409	chr19:38560409:A:G	3.52515e-09	-1.61946	-1.40168	9.64393e-07	-1.74223	-1.41611
38560455	chr19:38560455:G:A	2.91038e-08	-0.910198	-4.99793e-10	3.92528e-06	-1.75464	-4.99793e-10
38560891	chr19:38560891:C:T	1.26838e-08	-1.74074	-4.99793e-10	4.15331e-06	-1.69817	-4.99793e-10
38561015	chr19:38561015:T:C	5.67541e-09	-1.43205	-1.11287	1.51179e-06	-1.6306	-1.07818
38561418	chr19:38561418:C:T	2.0123e-08	-1.68941e-10	-1.2792	6.64102e-06	-1.68941e-10	-1.22881
38561646	chr19:38561646:G:A	1.59537e-08	-1.68941e-10	-1.51138	5.07888e-06	-1.68941e-10	-1.49699
38562184	chr19:38562184:C:T	1.92579e-08	-1.68941e-10	-1.32314	6.02466e-06	-1.68941e-10	-1.32622
38562400	chr19:38562400:C:T	1.63553e-08	-1.68941e-10	-1.48651	5.24511e-06	-1.68941e-10	-1.46478
38562585	chr19:38562585:C:T	1.78164e-08	-1.68941e-10	-1.40095	5.53155e-06	-1.68941e-10	-1.41161
38562642	chr19:38562642:C:T	2.75302e-09	-1.7505	-1.51786	9.61119e-07	-1.64174	-1.52
38562886	chr19:38562886:C:T	1.61161e-08	-1.68941e-10	-1.50124	5.22682e-06	-1.68941e-10	-1.46828
38562978	chr19:38562978:T:C	1.61032e-08	-1.68941e-10	-1.50205	5.05767e-06	-1.68941e-10	-1.50117
38563051	chr19:38563051:T:C	5.98742e-09	-1.76288	-0.728527	2.43654e-06	-1.69201	-0.539487
38563104	chr19:38563104:T:C	2.37503e-08	-1.68941e-10	-1.11347	7.94814e-06	-1.68941e-10	-1.04914
38563322	chr19:38563322:A:G	8.44668e-08	0.155293	-4.99793e-10	1.85419e-05	-0.202044	-4.99793e-10
38564010	chr19:38564010:T:C	2.20323e-08	-1.68941e-10	-1.18856	6.68154e-06	-1.68941e-10	-1.22273
38564240	chr19:38564240:C:T	2.2307e-08	-1.68941e-10	-1.17617	6.47577e-06	-1.68941e-10	-1.25401
38564397	chr19:38564397:C:T	1.57966e-08	-1.68941e-10	-1.52127	4.97442e-06	-1.68941e-10	-1.51777
38564489	chr19:38564489:C:T	1.68201e-08	-1.68941e-10	-1.45849	5.1605e-06	-1.68941e-10	-1.48104
38564511	chr19:38564511:T:G	1.58418e-08	-1.68941e-10	-1.51842	5.01642e-06	-1.68941e-10	-1.50936
38564664	chr19:38564664:C:T	1.14911e-08	-1.28097	-0.558528	3.33748e-06	-1.43503	-0.481832
38564703	chr19:38564703:C:T	8.20562e-09	-1.07042	-1.10583	1.65914e-06	-1.45168	-1.1641
38564772	chr19:38564772:T:C	5.48441e-08	-1.68941e-10	-0.276571	1.77541e-05	-1.68941e-10	-0.24546
38564796	chr19:38564796:G:A	2.0612e-08	-1.68941e-10	-1.25519	6.60425e-06	-1.68941e-10	-1.23437
38566645	chr19:38566645:G:A	2.00708e-08	-1.68941e-10	-1.2818	6.62203e-06	-1.68941e-10	-1.23168
38566937	chr19:38566937:G:A	3.25793e-08	-1.68941e-10	-0.797388	1.0681e-05	-1.68941e-10	-0.753614
38566975	chr19:38566975:C:T	3.1252e-08	-1.68941e-10	-0.838983	1.07592e-05	-1.68941e-10	-0.746318
38566976	chr19:38566976:G:A	1.58103e-08	-1.68941e-10	-1.5204	4.96305e-06	-1.68941e-10	-1.52006
38567052	chr19:38567052:C:T	7.22736e-08	-1.68941e-10	-0.000606984	2.1278e-05	-1.68941e-10	-0.0644063
38567064	chr19:38567064:C:T	3.23265e-08	-1.68941e-10	-0.805179	1.05914e-05	-1.68941e-10	-0.762038
38567295	chr19:38567295:C:T	2.92594e-08	-1.68941e-10	-0.904864	9.96588e-06	-1.68941e-10	-0.822911
38567412	chr19:38567412:GA:G	2.65126e-08	-1.68941e-10	-1.00345	8.95744e-06	-1.68941e-10	-0.929594
38567534	chr19:38567534:C:G	3.78637e-09	-1.45184	-1.49782	9.06438e-07	-1.70199	-1.51832
38567678	chr19:38567678:G:A	8.4616e-08	0.157057	-4.99793e-10	1.82976e-05	-0.215309	-4.99793e-10
38568435	chr19:38568435:G:A	1.63556e-08	-1.68941e-10	-1.4865	5.02841e-06	-1.68941e-10	-1.50698
38568793	chr19:38568793:CAT:C	7.50322e-09	-1.02548	-1.24026	2.16711e-06	-0.827584	-1.5211
38568912	chr19:38568912:G:A	1.39272e-08	-1.64722	-4.99793e-10	4.1923e-06	-1.68883	-4.99793e-10
38568961	chr19:38568961:G:A	6.33267e-08	-1.68941e-10	-0.132759	2.02417e-05	-1.68941e-10	-0.114333
38569049	chr19:38569049:T:C	3.54388e-08	-1.68941e-10	-0.713257	1.02104e-05	-1.68941e-10	-0.798671
38569050	chr19:38569050:G:A	4.16747e-08	-1.68941e-10	-0.551172	1.1901e-05	-1.68941e-10	-0.645456
38569057	chr19:38569057:T:C	1.02533e-08	-0.626364	-1.3271	1.85022e-06	-1.28729	-1.21948
38569101	chr19:38569101:C:T	2.77031e-07	-1.68941e-10	1.34306	8.46147e-05	-1.68941e-10	1.31603
38569217	chr19:38569217:A:G	4.36634e-08	-1.68941e-10	-0.504555	1.53022e-05	-1.68941e-10	-0.394083
38569348	chr19:38569348:G:T	2.01444e-08	-1.68941e-10	-1.27814	5.91924e-06	-1.68941e-10	-1.34387
38569396	chr19:38569396:GT:G	2.76607e-08	-1.68941e-10	-0.961051	8.76893e-06	-1.68941e-10	-0.950864
38569598	chr19:38569598:C:T	1.62444e-08	0.0279546	-1.52127	2.39182e-06	-0.733481	-1.51654
38569614	chr19:38569614:C:T	1.70698e-08	-1.68941e-10	-1.44376	5.17276e-06	-1.68941e-10	-1.47867
38570344	chr19:38570344:C:T	1.79866e-07	-1.68941e-10	0.911148	5.24119e-05	-1.68941e-10	0.837055
38570618	chr19:38570618:C:G	7.33525e-09	-0.835065	-1.45331	1.62284e-06	-1.19491	-1.44299
38570959	chr19:38570959:C:T	4.28269e-08	-1.68941e-10	-0.523899	1.28831e-05	-1.68941e-10	-0.566164
38571623	chr19:38571623:G:T	1.8636e-07	-1.68941e-10	0.946617	5.44477e-05	-1.68941e-10	0.875162
38571882	chr19:38571882:A:G	1.59369e-08	-1.68941e-10	-1.51243	5.0365e-06	-1.68941e-10	-1.50537
38572386	chr19:38572386:C:T	7.58775e-08	-1.68941e-10	0.048054	2.25338e-05	-1.68941e-10	-0.00706056
38572435	chr19:38572435:A:G	1.58632e-08	-1.68941e-10	-1.51706	4.95708e-06	-1.68941e-10	-1.52126
38573136	chr19:38573136:A:G	5.19344e-08	-1.68941e-10	-0.331084	1.62541e-05	-1.68941e-10	-0.333736
38573508	chr19:38573508:C:T	1.61452e-08	-1.68941e-10	-1.49945	5.04714e-06	-1.68941e-10	-1.50326
38574478	chr19:38574478:C:A	1.58194e-08	-1.68941e-10	-1.51983	5.01839e-06	-1.68941e-10	-1.50897
38574795	chr19:38574795:T:C	2.99474e-08	-1.68941e-10	-0.881623	8.41697e-06	-1.68941e-10	-0.991829
38574908	chr19:38574908:T:C	1.66799e-08	-1.68941e-10	-1.46686	5.44292e-06	-1.68941e-10	-1.42776
38574948	chr19:38574948:A:G	1.61946e-08	-0.885765	-0.610626	1.84934e-06	-1.64689	-0.860359
38575231	chr19:38575231:C:T	2.1034e-08	-1.68941e-10	-1.23493	6.75358e-06	-1.68941e-10	-1.21201
38575536	chr19:38575536:C:T	4.92537e-08	-1.68941e-10	-0.384082	1.68565e-05	-1.68941e-10	-0.297342
38575670	chr19:38575670:G:A	2.20344e-08	-1.68941e-10	-1.18846	7.33037e-06	-1.68941e-10	-1.13005
38575718	chr19:38575718:G:A	6.8254e-09	-1.30739	-1.05303	1.69952e-06	-1.49359	-1.09814
38575854	chr19:38575854:C:T	4.67485e-08	-0.436284	-4.99793e-10	1.84106e-05	-0.20915	-4.99793e-10
38576531	chr19:38576531:G:A	1.93488e-07	-1.68941e-10	0.984149	6.01358e-05	-1.68941e-10	0.974527
38576650	chr19:38576650:A:G	3.17051e-08	-1.68941e-10	-0.824587	1.09145e-05	-1.68941e-10	-0.731986
38576756	chr19:38576756:C:T	2.02386e-08	-0.887348	-0.386128	5.50583e-06	-1.11435	-0.301923
38576787	chr19:38576787:G:A	4.60313e-09	-1.2831	-1.47123	1.13127e-06	-1.56647	-1.43227
38576877	chr19:38576877:G:A	4.77311e-08	-0.821671	0.406189	1.29159e-05	-1.0552	0.491582
38577025	chr19:38577025:A:G	1.76634e-07	-1.68941e-10	0.893012	5.14806e-05	-1.68941e-10	0.819126
38577176	chr19:38577176:G:A	2.10171e-08	-0.905589	-0.330143	5.75976e-06	-1.12709	-0.244097
38577229	chr19:38577229:C:T	1.58516e-08	-1.68941e-10	-1.51779	5.04453e-06	-1.68941e-10	-1.50377
38577276	chr19:38577276:T:C	1.6206e-08	-1.68941e-10	-1.49568	5.02162e-06	-1.68941e-10	-1.50833
38577347	chr19:38577347:C:T	5.58362e-09	-1.3042	-1.25703	2.8099e-06	-0.56862	-1.52031
38577348	chr19:38577348:G:A	1.75866e-08	-1.68941e-10	-1.41393	5.7092e-06	-1.68941e-10	-1.38
38577388	chr19:38577388:C:T	2.20565e-08	-1.68941e-10	-1.18746	7.33817e-06	-1.68941e-10	-1.12899
38577410	chr19:38577410:C:T	4.90253e-09	-1.4514	-1.23991	1.33637e-06	-1.61927	-1.21285
38578590	chr19:38578590:T:C	5.39441e-09	-1.16572	-1.42998	1.28802e-06	-1.4899	-1.37907
38578690	chr19:38578690:C:T	2.20349e-08	-1.68941e-10	-1.18844	7.33053e-06	-1.68941e-10	-1.13003
38579352	chr19:38579352:G:A	1.58531e-08	-1.68941e-10	-1.5177	5.04556e-06	-1.68941e-10	-1.50357
38579777	chr19:38579777:G:T	3.37867e-08	-1.68941e-10	-0.760999	1.18133e-05	-1.68941e-10	-0.652855
38580617	chr19:38580617:C:T	5.02399e-09	-1.2045	-1.46234	1.20404e-06	-1.51684	-1.41955
38580878	chr19:38580878:A:G	1.68664e-08	-1.68941e-10	-1.45574	5.52464e-06	-1.68941e-10	-1.41286
38580923	chr19:38580923:G:A	1.97034e-08	-1.68941e-10	-1.30028	6.41665e-06	-1.68941e-10	-1.26318
38580991	chr19:38580991:T:C	4.65217e-09	-1.33793	-1.4058	1.17489e-06	-1.61431	-1.3466
38581195	chr19:38581195:T:A	8.47427e-09	-1.22969	-0.914343	2.4071e-06	-1.38115	-0.862504
38581205	chr19:38581205:G:A	1.31632e-08	-1.70364	-4.99793e-10	3.93374e-06	-1.75249	-4.99793e-10
38581566	chr19:38581566:G:A	1.5865e-08	-1.68941e-10	-1.51695	4.9572e-06	-1.68941e-10	-1.52124
38581639	chr19:38581639:C:T	2.46202e-08	0.0119002	-1.0894	9.80324e-07	-1.67009	-1.47186
38581945	chr19:38581945:A:T	1.60082e-08	-1.68941e-10	-1.50796	4.9657e-06	-1.68941e-10	-1.51952
38582135	chr19:38582135:T:C	2.80886e-09	-1.73914	-1.50914	8.78527e-07	-1.74335	-1.50824
38582511	chr19:38582511:C:T	3.89913e-09	-1.43829	-1.48202	9.7102e-07	-1.66069	-1.49079
38582573	chr19:38582573:C:T	1.59071e-08	-1.68941e-10	-1.5143	4.96209e-06	-1.68941e-10	-1.52025
38582608	chr19:38582608:G:A	4.33338e-08	-1.68941e-10	-0.512133	1.35803e-05	-1.68941e-10	-0.513461
38582875	chr19:38582875:C:A	1.67277e-08	-1.68941e-10	-1.464	5.36112e-06	-1.68941e-10	-1.44291
38583246	chr19:38583246:G:A	8.52849e-08	-1.68941e-10	0.164932	3.11156e-05	-1.68941e-10	0.31563
38583493	chr19:38583493:CAT:C	1.79212e-08	-1.68941e-10	-1.39508	5.84433e-06	-1.68941e-10	-1.35661
38583541	chr19:38583541:AC:A	1.0154e-07	0.339391	-4.99793e-10	2.14457e-05	-0.0565569	-4.99793e-10
38583565	chr19:38583565:G:A	3.38856e-08	-1.68941e-10	-0.758075	9.83075e-06	-1.68941e-10	-0.836564
38584073	chr19:38584073:C:G	1.13178e-08	-1.2357	-0.618989	3.16958e-06	-1.41384	-0.554638
38584158	chr19:38584158:C:T	3.78649e-08	-1.68941e-10	-0.647042	6.18494e-06	-1.68941e-10	-1.29996
38584907	chr19:38584907:G:A	1.71039e-08	-1.68941e-10	-1.44176	5.03227e-06	-1.68941e-10	-1.50621
38585622	chr19:38585622:T:C	4.94219e-08	-1.68941e-10	-0.380672	1.77836e-05	-1.68941e-10	-0.2438
38586207	chr19:38586207:G:A	2.12658e-08	-1.68941e-10	-1.22396	7.05948e-06	-1.68941e-10	-1.16771
38586223	chr19:38586223:G:C	2.25808e-08	-1.68941e-10	-1.16397	6.34712e-06	-1.68941e-10	-1.27408
38586263	chr19:38586263:C:T	2.27657e-08	-1.68941e-10	-1.15581	6.39237e-06	-1.68941e-10	-1.26697
38586280	chr19:38586280:AGGGGGT:A	2.1461e-08	-1.30101	0.086179	6.37986e-06	-1.46372	0.194789
38587161	chr19:38587161:G:A	1.69003e-08	-1.68941e-10	-1.45373	5.43471e-06	-1.68941e-10	-1.42927
38587844	chr19:38587844:C:T	4.81533e-08	-1.68941e-10	-0.406676	1.62487e-05	-1.68941e-10	-0.334067
38587934	chr19:38587934:T:C	1.64086e-08	-1.68941e-10	-1.48326	5.10894e-06	-1.68941e-10	-1.49109
38587978	chr19:38587978:AAGG:A	3.9655e-08	-1.68941e-10	-0.60085	1.38836e-05	-1.68941e-10	-0.491371
38588700	chr19:38588700:C:T	4.6883e-09	-1.38486	-1.35114	1.1645e-06	-1.6146	-1.35518
38588859	chr19:38588859:C:T	1.57989e-08	-1.68941e-10	-1.52113	5.51204e-06	-1.68941e-10	-1.41514
38589668	chr19:38589668:G:A	3.01825e-08	-1.68941e-10	-0.873805	1.03264e-05	-1.68941e-10	-0.787373
38590088	chr19:38590088:C:G	1.43059e-08	-1.76167	0.141273	5.02422e-06	-1.5861	0.0782877
38591091	chr19:38591091:G:A	1.31342e-07	-1.68941e-10	0.596739	3.91734e-05	-1.68941e-10	0.54592
38591347	chr19:38591347:G:A	4.8334e-09	-1.52728	-1.17823	1.32941e-06	-1.66519	-1.17216
38591463	chr19:38591463:A:G	1.14901e-07	-1.68941e-10	0.463004	8.96881e-05	-1.68941e-10	1.37426
38591607	chr19:38591607:T:G	1.58312e-08	-1.68941e-10	-1.51908	5.63843e-06	-1.68941e-10	-1.39247
38591928	chr19:38591928:G:A	2.78042e-07	-1.68941e-10	1.34671	8.40156e-05	-1.68941e-10	1.30892
38592053	chr19:38592053:C:T	3.21506e-08	-1.68941e-10	-0.810636	9.55265e-06	-1.68941e-10	-0.86526
38592107	chr19:38592107:A:G	1.58012e-08	-1.68941e-10	-1.52098	4.9634e-06	-1.68941e-10	-1.51999
38592127	chr19:38592127:AG:A	3.07753e-08	-1.68941e-10	-0.854355	1.05451e-05	-1.68941e-10	-0.766418
38592451	chr19:38592451:T:C	1.33344e-08	-1.69072	-4.99793e-10	3.96077e-06	-1.74564	-4.99793e-10
38592684	chr19:38592684:G:A	2.20627e-08	-1.68941e-10	-1.18718	6.89471e-06	-1.68941e-10	-1.19132
38593633	chr19:38593633:C:T	2.51041e-08	-1.05803	-4.99793e-10	6.62391e-06	-1.23139	-4.99793e-10
38593669	chr19:38593669:G:A	1.68052e-08	-1.68941e-10	-1.45938	5.13451e-06	-1.68941e-10	-1.48609
38593893	chr19:38593893:A:G	1.64971e-08	-1.68941e-10	-1.47788	5.13553e-06	-1.68941e-10	-1.4859
38594115	chr19:38594115:C:T	2.87803e-08	-0.921375	-4.99793e-10	7.30392e-06	-1.13367	-4.99793e-10
38594180	chr19:38594180:G:T	3.35512e-08	-1.68941e-10	-0.767993	1.12297e-05	-1.68941e-10	-0.703517
38594361	chr19:38594361:C:T	1.59396e-08	-1.68941e-10	-1.51226	5.82459e-06	-1.68941e-10	-1.35999
38594469	chr19:38594469:G:A	2.67815e-08	-1.68941e-10	-0.993355	7.92706e-06	-1.68941e-10	-1.0518
38594814	chr19:38594814:A:C	1.58689e-08	-1.68941e-10	-1.51671	4.97189e-06	-1.68941e-10	-1.51828
38594829	chr19:38594829:T:A	4.21752e-08	-1.68941e-10	-0.539234	1.38246e-05	-1.68941e-10	-0.495631
38595204	chr19:38595204:G:A	2.4427e-08	-1.49267	0.40729	8.36874e-06	-1.7225	0.724922
38595237	chr19:38595237:C:T	2.37521e-08	-1.1134	-4.99793e-10	9.40082e-06	-0.881281	-4.99793e-10
38595600	chr19:38595600:T:C	2.7871e-08	-1.68941e-10	-0.953481	8.64522e-06	-1.68941e-10	-0.965072
38595940	chr19:38595940:A:G	2.74459e-08	-1.68941e-10	-0.96885	8.5147e-06	-1.68941e-10	-0.980285
38595964	chr19:38595964:T:C	1.6193e-08	-1.68941e-10	-1.49648	5.09653e-06	-1.68941e-10	-1.49352
38596597	chr19:38596597:G:A	3.5548e-08	-1.68941e-10	-0.710181	1.11465e-05	-1.68941e-10	-0.710956
38596747	chr19:38596747:A:G	2.06486e-08	-1.68941e-10	-1.25342	6.65318e-06	-1.68941e-10	-1.22698
38596784	chr19:38596784:C:G	1.51141e-08	-1.56544	-4.99793e-10	4.48615e-06	-1.62108	-4.99793e-10
38596883	chr19:38596883:AGCGCAGACCGCAGGTGG:A	3.82744e-08	-1.68941e-10	-0.636285	1.20091e-05	-1.68941e-10	-0.636415
38597010	chr19:38597010:C:T	1.23513e-08	-1.76731	-4.99793e-10	4.02396e-06	-1.72981	-4.99793e-10
38597248	chr19:38597248:C:A	4.19047e-08	-1.68941e-10	-0.545669	1.31492e-05	-1.68941e-10	-0.545719
38597472	chr19:38597472:T:C	5.05523e-08	-1.68941e-10	-0.358057	1.58617e-05	-1.68941e-10	-0.35817
38597660	chr19:38597660:T:C	3.01238e-08	-1.68941e-10	-0.87575	1.03049e-05	-1.68941e-10	-0.789463
38597782	chr19:38597782:C:A	4.2179e-08	-1.68941e-10	-0.539142	1.32404e-05	-1.68941e-10	-0.538807
38597821	chr19:38597821:A:T	5.21281e-09	-1.11347	-1.51648	1.38617e-06	-1.34533	-1.45021
38597902	chr19:38597902:C:A	4.17555e-08	-1.68941e-10	-0.549234	1.3102e-05	-1.68941e-10	-0.549311
38597973	chr19:38597973:C:T	1.71921e-08	-1.68941e-10	-1.43661	5.23379e-06	-1.68941e-10	-1.46694
38598093	chr19:38598093:T:C	4.17143e-08	-1.68941e-10	-0.550222	1.30891e-05	-1.68941e-10	-0.550297
38598180	chr19:38598180:G:A	4.55513e-08	-1.68941e-10	-0.462226	1.42929e-05	-1.68941e-10	-0.462315
38598236	chr19:38598236:G:T	3.68153e-07	-1.68941e-10	1.62743	0.000111014	-1.68941e-10	1.58757
38598327	chr19:38598327:G:A	1.24239e-08	-1.76145	-4.99793e-10	3.87296e-06	-1.76806	-4.99793e-10
38598608	chr19:38598608:A:C	4.75445e-08	-1.68941e-10	-0.419399	1.49183e-05	-1.68941e-10	-0.419491
38598741	chr19:38598741:C:T	1.73527e-08	-1.68941e-10	-1.42732	5.47705e-06	-1.68941e-10	-1.42151
38599057	chr19:38599057:G:A	2.6161e-08	-1.0168	-4.99793e-10	3.94576e-06	-1.74944	-4.99793e-10
38599457	chr19:38599457:T:G	6.85935e-09	-0.927616	-1.42784	2.86344e-06	-0.560209	-1.50985
38599487	chr19:38599487:C:T	1.25516e-08	-1.75122	-4.99793e-10	4.12086e-06	-1.70602	-4.99793e-10
38599760	chr19:38599760:T:C	3.87295e-08	-1.68941e-10	-0.624465	1.21525e-05	-1.68941e-10	-0.624546
38600389	chr19:38600389:G:C	9.1241e-08	-1.68941e-10	0.232439	3.2391e-05	-1.68941e-10	0.3558
38600393	chr19:38600393:A:G	1.65734e-08	-1.68941e-10	-1.47327	4.95978e-06	-1.68941e-10	-1.52072
38600559	chr19:38600559:T:C	1.93091e-08	-1.68941e-10	-1.32049	5.65885e-06	-1.68941e-10	-1.38886
38601028	chr19:38601028:A:T	2.89838e-08	0.306816	-1.22114	9.33568e-07	-1.72669	-1.46413
38601502	chr19:38601502:C:T	1.51044e-08	-1.56608	-4.99793e-10	4.30872e-06	-1.66144	-4.99793e-10
38602237	chr19:38602237:G:A	1.74916e-08	-1.68941e-10	-1.41935	5.57847e-06	-1.68941e-10	-1.40316
38602384	chr19:38602384:A:C	1.91541e-08	-1.68941e-10	-1.32855	6.28302e-06	-1.68941e-10	-1.28423
38602487	chr19:38602487:T:C	1.84769e-08	-1.68941e-10	-1.36454	4.96478e-06	-1.68941e-10	-1.51971
38602675	chr19:38602675:T:C	1.59927e-08	-1.68941e-10	-1.50893	5.00483e-06	-1.68941e-10	-1.51168
38602733	chr19:38602733:T:C	1.66393e-08	-1.68941e-10	-1.4693	5.19049e-06	-1.68941e-10	-1.47525
38602756	chr19:38602756:A:G	2.68926e-08	-1.68941e-10	-0.989214	8.73427e-06	-1.68941e-10	-0.954824
38603797	chr19:38603797:A:C	1.67908e-08	-1.68941e-10	-1.46024	5.24228e-06	-1.68941e-10	-1.46532
38603927	chr19:38603927:T:A	3.7012e-08	-1.68941e-10	-0.669824	1.16075e-05	-1.68941e-10	-0.670427
38603958	chr19:38603958:T:C	1.58277e-08	-1.68941e-10	-1.5193	4.96181e-06	-1.68941e-10	-1.52031
38603971	chr19:38603971:G:A	9.06543e-09	-0.672908	-1.40369	2.43516e-06	-0.718515	-1.51355
38604261	chr19:38604261:A:G	1.65927e-08	-1.68941e-10	-1.4721	5.06867e-06	-1.68941e-10	-1.499
38604407	chr19:38604407:C:T	1.58554e-08	-1.68941e-10	-1.51756	5.00854e-06	-1.68941e-10	-1.51094
38604722	chr19:38604722:G:A	1.59607e-08	-1.68941e-10	-1.51094	4.99622e-06	-1.68941e-10	-1.5134
38606396	chr19:38606396:A:C	1.95691e-08	-1.68941e-10	-1.30712	6.1548e-06	-1.68941e-10	-1.30485
38606538	chr19:38606538:CG:C	1.47646e-08	-0.256777	-1.33206	1.90353e-06	-0.960132	-1.51824
38606863	chr19:38606863:G:A	1.69814e-08	-1.68941e-10	-1.44895	5.49048e-06	-1.68941e-10	-1.41906
38607131	chr19:38607131:G:C	2.17755e-08	0.244641	-1.44492	1.07317e-06	-1.53194	-1.51952
38607574	chr19:38607574:A:G	1.61288e-08	-1.68941e-10	-1.50046	5.0433e-06	-1.68941e-10	-1.50402
38607730	chr19:38607730:G:A	3.09608e-09	-1.76664	-1.38429	9.52693e-07	-1.74216	-1.42838
38608740	chr19:38608740:T:C	2.67319e-08	0.384461	-1.37967	8.91281e-07	-1.75012	-1.48705
38609463	chr19:38609463:G:A	4.69499e-08	-1.68941e-10	-0.431984	1.52986e-05	-1.68941e-10	-0.394318
38609588	chr19:38609588:C:G	5.8724e-08	-1.68941e-10	-0.208217	1.71896e-05	-1.68941e-10	-0.277773
38609657	chr19:38609657:A:C	1.23756e-08	-1.76534	-4.99793e-10	3.87479e-06	-1.76759	-4.99793e-10
38609735	chr19:38609735:G:A	4.79937e-08	-0.409996	-4.99793e-10	1.17364e-05	-0.65938	-4.99793e-10
38609776	chr19:38609776:C:A	5.11141e-08	-1.68941e-10	-0.347005	1.81784e-05	-1.68941e-10	-0.221846
38609822	chr19:38609822:G:C	3.35917e-08	-1.68941e-10	-0.766788	1.09992e-05	-1.68941e-10	-0.724258
38609954	chr19:38609954:G:A	1.21064e-07	-1.68941e-10	0.515253	4.31504e-05	-1.68941e-10	0.642613
38610048	chr19:38610048:G:A	2.27806e-08	-1.68941e-10	-1.15516	7.17118e-06	-1.68941e-10	-1.15201
38610094	chr19:38610094:A:AGGGCTGGTGT	4.11602e-08	-1.68941e-10	-0.563593	1.33329e-05	-1.68941e-10	-0.531847
38610262	chr19:38610262:G:C	5.10219e-08	-1.68941e-10	-0.34881	1.81458e-05	-1.68941e-10	-0.22364
38610500	chr19:38610500:C:G	9.30674e-08	-1.68941e-10	0.252258	3.42108e-05	-1.68941e-10	0.410463
38611029	chr19:38611029:A:G	5.35275e-08	0.985262	-1.28613	8.79177e-07	-1.76795	-1.48289
38611077	chr19:38611077:G:T	5.11571e-08	-1.68941e-10	-0.346165	1.81943e-05	-1.68941e-10	-0.220971
38611230	chr19:38611230:T:C	5.06275e-08	0.964847	-1.32142	8.67773e-07	-1.76768	-1.49623
38611899	chr19:38611899:G:A	1.60003e-08	-1.68941e-10	-1.50846	5.00946e-06	-1.68941e-10	-1.51075
38612190	chr19:38612190:T:C	1.46896e-08	-1.59393	-4.99793e-10	4.3071e-06	-1.66181	-4.99793e-10
38613078	chr19:38613078:C:T	2.03472e-08	-1.68941e-10	-1.26812	6.41986e-06	-1.68941e-10	-1.26268
38613797	chr19:38613797:A:G	4.14716e-09	-1.76538	-1.09326	1.42443e-06	-1.76226	-1.00605
38613810	chr19:38613810:C:T	3.2719e-08	-1.68941e-10	-0.793111	1.096e-05	-1.68941e-10	-0.727828
38613860	chr19:38613860:G:A	1.89965e-08	-1.68941e-10	-1.33681	5.9919e-06	-1.68941e-10	-1.33167
38614094	chr19:38614094:G:A	3.68342e-08	-1.68941e-10	-0.67464	1.10885e-05	-1.68941e-10	-0.716167
38615107	chr19:38615107:G:A	3.32873e-08	-1.68941e-10	-0.775889	9.66272e-06	-1.68941e-10	-0.853804
38615352	chr19:38615352:C:T	2.56398e-08	0.0316805	-1.0686	2.72461e-05	0.771002	-0.588171
38615538	chr19:38615538:A:G	1.64617e-08	-1.68941e-10	-1.48003	5.21019e-06	-1.68941e-10	-1.47146
38615688	chr19:38615688:C:T	3.11681e-08	-1.68941e-10	-0.841672	1.02191e-05	-1.68941e-10	-0.797822
38615754	chr19:38615754:A:T	1.86216e-08	-1.68941e-10	-1.35674	5.92578e-06	-1.68941e-10	-1.34277
38616263	chr19:38616263:C:A	2.18245e-08	-1.68941e-10	-1.19803	7.77561e-06	-1.68941e-10	-1.07109
38616284	chr19:38616284:A:G	1.66393e-08	-1.68941e-10	-1.4693	5.19982e-06	-1.68941e-10	-1.47345
38616375	chr19:38616375:T:A	1.58645e-08	-1.68941e-10	-1.51698	4.9705e-06	-1.68941e-10	-1.51856
38616516	chr19:38616516:T:C	2.90731e-09	-1.76826	-1.44558	9.09746e-07	-1.74564	-1.47103
38616591	chr19:38616591:C:T	1.57352e-07	0.77742	-4.99793e-10	3.16227e-05	0.331796	-4.99793e-10
38616601	chr19:38616601:G:C	1.91212e-08	-1.68941e-10	-1.33027	6.18694e-06	-1.68941e-10	-1.29964
38616776	chr19:38616776:A:G	1.85602e-08	-1.68941e-10	-1.36005	5.61535e-06	-1.68941e-10	-1.39657
38617014	chr19:38617014:G:A	1.80757e-08	-1.68941e-10	-1.3865	5.61028e-06	-1.68941e-10	-1.39748
38617514	chr19:38617514:T:TTC	2.32685e-08	-1.68941e-10	-1.13397	6.79882e-06	-1.68941e-10	-1.20533
38618083	chr19:38618083:C:T	4.61793e-07	3.2048	-1.35075	1.11684e-06	-1.54905	-1.46252
38618477	chr19:38618477:A:G	2.69028e-08	-1.68941e-10	-0.988835	7.76694e-06	-1.68941e-10	-1.0722
38618631	chr19:38618631:C:G	8.66859e-08	-1.68941e-10	0.181225	2.60337e-05	-1.68941e-10	0.137312
38618901	chr19:38618901:G:A	2.31675e-08	-1.13831	-4.99793e-10	1.09875e-05	-0.725324	-4.99793e-10
38618967	chr19:38618967:G:A	2.95041e-09	-1.74972	-1.44941	1.13673e-06	-1.69658	-1.29735
38619142	chr19:38619142:C:T	5.50809e-08	-1.68941e-10	-0.272262	1.8067e-05	-1.68941e-10	-0.227992
38619304	chr19:38619304:C:A	4.40942e-08	-1.68941e-10	-0.494738	1.32281e-05	-1.68941e-10	-0.539734
38619335	chr19:38619335:C:T	3.67036e-07	2.96831	-1.34392	1.17245e-06	-1.49662	-1.46636
38619475	chr19:38619475:C:T	1.60871e-08	-1.68941e-10	-1.50305	5.03571e-06	-1.68941e-10	-1.50552
38619699	chr19:38619699:C:T	4.21225e-08	-1.68941e-10	-0.540485	1.43895e-05	-1.68941e-10	-0.455583
38620009	chr19:38620009:A:G	3.7639e-08	0.860678	-1.5137	1.05631e-06	-1.57521	-1.49209
38620326	chr19:38620326:T:G	1.79293e-08	-1.68941e-10	-1.39463	5.45353e-06	-1.68941e-10	-1.42582
38620889	chr19:38620889:C:T	1.58586e-08	-1.68941e-10	-1.51735	5.02089e-06	-1.68941e-10	-1.50847
38621947	chr19:38621947:C:T	2.0204e-08	-1.68941e-10	-1.27519	6.76265e-06	-1.68941e-10	-1.21066
38622222	chr19:38622222:C:T	1.07609e-07	-1.68941e-10	0.397439	3.86257e-05	-1.68941e-10	0.531839
38622480	chr19:38622480:A:G	1.59234e-08	-1.68941e-10	-1.51327	5.01619e-06	-1.68941e-10	-1.50941
38622687	chr19:38622687:C:T	6.82562e-08	-1.68941e-10	-0.0577972	2.27873e-05	-1.68941e-10	0.00412607
38622693	chr19:38622693:A:G	1.93615e-08	-1.68941e-10	-1.31778	6.41044e-06	-1.68941e-10	-1.26415
38623304	chr19:38623304:C:T	1.586e-08	-1.68941e-10	-1.51727	5.05259e-06	-1.68941e-10	-1.50218
38623702	chr19:38623702:ATC:A	1.59297e-08	-1.68941e-10	-1.51288	5.07154e-06	-1.68941e-10	-1.49844
38623934	chr19:38623934:A:G	1.84488e-08	-1.68941e-10	-1.36607	5.71619e-06	-1.68941e-10	-1.37878
38624668	chr19:38624668:A:G	4.28674e-09	-1.61289	-1.21264	1.2129e-06	-1.74541	-1.18365
38624836	chr19:38624836:T:C	2.76596e-09	-1.76274	-1.50094	9.96566e-07	-1.7256	-1.39992
38624912	chr19:38624912:A:G	1.86751e-08	-1.68941e-10	-1.35387	5.10913e-06	-1.68941e-10	-1.49105
38625008	chr19:38625008:C:T	5.55965e-08	-1.68941e-10	-0.262945	1.81503e-05	-1.68941e-10	-0.223393
38625188	chr19:38625188:G:A	1.58e-08	-1.68941e-10	-1.52105	4.96286e-06	-1.68941e-10	-1.5201
38625364	chr19:38625364:C:G	8.89535e-08	-1.68941e-10	0.207048	2.99972e-05	-1.68941e-10	0.279024
38625530	chr19:38625530:G:T	1.22892e-07	0.530243	-4.99793e-10	2.94932e-05	0.26208	-4.99793e-10
38625561	chr19:38625561:G:A	2.23988e-08	-1.68941e-10	-1.17206	6.63874e-06	-1.68941e-10	-1.22916
38625881	chr19:38625881:G:A	4.85003e-08	-1.68941e-10	-0.399495	1.67254e-05	-1.68941e-10	-0.305151
38626190	chr19:38626190:C:T	4.37658e-08	-1.68941e-10	-0.502213	1.54729e-05	-1.68941e-10	-0.382991
38626321	chr19:38626321:A:G	2.6345e-08	-1.00979	-4.99793e-10	1.0704e-05	-0.751462	-4.99793e-10
38626435	chr19:38626435:C:T	2.00963e-08	-1.68941e-10	-1.28053	6.70929e-06	-1.68941e-10	-1.21859
38627119	chr19:38627119:T:G	1.23394e-08	-1.76827	-4.99793e-10	3.98887e-06	-1.73857	-4.99793e-10
38627556	chr19:38627556:C:T	8.26805e-08	-1.68941e-10	0.133918	2.48413e-05	-1.68941e-10	0.0904304
38629019	chr19:38629019:T:A	3.82879e-09	-1.76145	-1.17707	1.37372e-06	-1.70907	-1.09549
38629356	chr19:38629356:G:A	2.41851e-08	-1.68941e-10	-1.09533	7.13657e-06	-1.68941e-10	-1.15685
38629822	chr19:38629822:G:A	1.23936e-08	-1.76388	-4.99793e-10	3.88357e-06	-1.76532	-4.99793e-10
38629833	chr19:38629833:T:G	3.91261e-09	-1.61787	-1.29899	1.10497e-06	-1.74733	-1.27493
38629985	chr19:38629985:C:T	1.2828e-07	-1.68941e-10	0.57315	4.50115e-05	-1.68941e-10	0.68484
38630124	chr19:38630124:G:C	6.56691e-08	-1.68941e-10	-0.0964367	2.14896e-05	-1.68941e-10	-0.0545091
38630332	chr19:38630332:T:A	2.10753e-08	-1.68941e-10	-1.23296	7.04324e-06	-1.68941e-10	-1.17001
38630376	chr19:38630376:G:A	1.89757e-07	0.964678	-4.99793e-10	3.87283e-06	-1.76809	-4.99793e-10
38630788	chr19:38630788:T:A	2.12002e-08	-1.68941e-10	-1.22706	7.11941e-06	-1.68941e-10	-1.15925
38631631	chr19:38631631:CA:C	1.42972e-07	-1.68941e-10	0.68158	4.86766e-05	-1.68941e-10	0.763119
38631688	chr19:38631688:G:A	9.95165e-08	-1.68941e-10	0.319258	3.3649e-05	-1.68941e-10	0.393905
38631751	chr19:38631751:G:A	2.03326e-08	-1.68941e-10	-1.26884	6.24873e-06	-1.68941e-10	-1.2897
38631801	chr19:38631801:T:C	5.01761e-08	-1.68941e-10	-0.365528	1.89457e-05	-1.68941e-10	-0.180502
38631821	chr19:38631821:C:T	1.58764e-08	-1.68941e-10	-1.51623	4.9916e-06	-1.68941e-10	-1.51432
38631920	chr19:38631920:T:C	1.68631e-08	-1.68941e-10	-1.45594	5.4235e-06	-1.68941e-10	-1.43134
38631958	chr19:38631958:A:T	1.16809e-07	-1.68941e-10	0.479472	4.26598e-05	-1.68941e-10	0.631179
38632031	chr19:38632031:C:T	2.7559e-09	-1.76447	-1.50286	9.87871e-07	-1.73047	-1.40381
38632185	chr19:38632185:G:A	2.8714e-08	-1.68941e-10	-0.923682	9.78267e-06	-1.68941e-10	-0.841466
38632487	chr19:38632487:G:A	2.08361e-08	-1.68941e-10	-1.24438	6.82743e-06	-1.68941e-10	-1.20113
38633453	chr19:38633453:T:C	2.36851e-08	-1.68941e-10	-1.11622	7.00169e-06	-1.68941e-10	-1.17593
38633500	chr19:38633500:C:A	1.58763e-08	-1.68941e-10	-1.51624	4.99156e-06	-1.68941e-10	-1.51433
38633770	chr19:38633770:C:T	1.60233e-08	-1.68941e-10	-1.50702	5.01632e-06	-1.68941e-10	-1.50938
38635276	chr19:38635276:C:T	1.58737e-08	-1.68941e-10	-1.5164	4.99059e-06	-1.68941e-10	-1.51452
38636074	chr19:38636074:C:T	7.93122e-08	-1.68941e-10	0.0923258	2.65023e-05	-1.68941e-10	0.155151
38636094	chr19:38636094:G:A	1.6507e-08	-1.68941e-10	-1.47728	4.96049e-06	-1.68941e-10	-1.52057
38636645	chr19:38636645:G:T	2.0009e-08	-1.68941e-10	-1.28488	6.61669e-06	-1.68941e-10	-1.23248
38637379	chr19:38637379:C:T	6.05327e-09	-1.65825	-0.822221	6.53659e-06	-0.825004	-0.419658
38637521	chr19:38637521:A:G	3.27931e-07	2.88016	-1.36842	1.17356e-06	-1.47364	-1.4884
38638327	chr19:38638327:A:G	4.81291e-08	1.07305	-1.48023	1.69575e-06	-1.09528	-1.49867
38638680	chr19:38638680:C:T	1.58049e-08	-1.68941e-10	-1.52074	4.95818e-06	-1.68941e-10	-1.52104
38639788	chr19:38639788:T:G	3.6076e-08	-1.68941e-10	-0.695438	1.06058e-05	-1.68941e-10	-0.76068
38640206	chr19:38640206:A:G	1.84746e-08	-1.68941e-10	-1.36467	6.09103e-06	-1.68941e-10	-1.31526
38640421	chr19:38640421:C:CCACT	1.5958e-08	-1.68941e-10	-1.51111	5.01669e-06	-1.68941e-10	-1.50931
38640909	chr19:38640909:G:A	2.25509e-08	-1.68941e-10	-1.16529	6.846e-06	-1.68941e-10	-1.19841
38641103	chr19:38641103:G:A	1.38983e-08	-1.6493	-4.99793e-10	4.72167e-06	-1.56992	-4.99793e-10
38641411	chr19:38641411:G:A	6.52797e-08	-1.68941e-10	-0.102385	2.43925e-05	-1.68941e-10	0.0721955
38641709	chr19:38641709:G:A	1.08997e-07	0.410251	-4.99793e-10	3.87268e-06	-1.76813	-4.99793e-10
38641960	chr19:38641960:C:T	2.97453e-08	0.593037	-1.48143	1.03234e-06	-1.70726	-1.38299
38642219	chr19:38642219:G:A	1.62169e-08	-1.68941e-10	-1.49501	5.10156e-06	-1.68941e-10	-1.49253
38643348	chr19:38643348:C:G	3.61086e-08	-1.68941e-10	-0.694535	1.1752e-05	-1.68941e-10	-0.658059
38643918	chr19:38643918:T:C	4.05879e-08	-1.01045	0.432851	1.25993e-05	-1.74813	1.15969
38643950	chr19:38643950:G:A	1.58737e-08	-1.68941e-10	-1.5164	4.9792e-06	-1.68941e-10	-1.51681
38644129	chr19:38644129:G:C	1.60479e-08	-1.68941e-10	-1.50549	5.08023e-06	-1.68941e-10	-1.49672
38644556	chr19:38644556:C:T	2.61196e-08	-1.68941e-10	-1.01838	7.92421e-06	-1.68941e-10	-1.05216
38645369	chr19:38645369:A:T	5.52982e-06	5.59058	-1.25373	1.29379e-06	-1.45469	-1.40982
38645444	chr19:38645444:A:G	1.70395e-08	-1.44553	-4.99793e-10	6.6069e-06	-1.23396	-4.99793e-10
38645465	chr19:38645465:C:T	2.97837e-08	0.603454	-1.49056	3.29159e-06	-0.462708	-1.468
38645725	chr19:38645725:C:T	5.73204e-06	5.65264	-1.27988	1.29886e-06	-1.46826	-1.39233
38645841	chr19:38645841:G:A	5.67999e-08	-0.241531	-4.99793e-10	2.15295e-05	-0.0526546	-4.99793e-10
38645846	chr19:38645846:G:A	6.1898e-08	-0.136591	-0.0189873	4.48902e-06	-1.66671	0.0462698
38646486	chr19:38646486:G:A	1.62447e-08	-1.68941e-10	-1.4933	5.03186e-06	-1.68941e-10	-1.50629
38646840	chr19:38646840:G:A	3.34819e-08	-1.68941e-10	-0.77006	9.91102e-06	-1.68941e-10	-0.828431
38647032	chr19:38647032:G:A	3.25298e-08	-1.68941e-10	-0.798909	9.64623e-06	-1.68941e-10	-0.855512
38647524	chr19:38647524:A:C	2.48932e-08	0.375162	-1.44163	1.01708e-06	-1.67082	-1.43432
38648251	chr19:38648251:G:T	1.60482e-08	-1.68941e-10	-1.50547	5.30585e-06	-1.68941e-10	-1.45327
38648308	chr19:38648308:A:G	4.26561e-08	-0.348594	-0.179301	9.7523e-06	-1.65786	0.813282
38648690	chr19:38648690:G:A	1.83032e-08	-1.68941e-10	-1.37399	5.69345e-06	-1.68941e-10	-1.38276
38648777	chr19:38648777:G:A	2.21882e-07	1.12108	-4.99793e-10	3.87276e-06	-1.76811	-4.99793e-10
38650284	chr19:38650284:C:T	3.44942e-08	-1.68941e-10	-0.740275	1.12619e-05	-1.68941e-10	-0.700656
38651167	chr19:38651167:A:G	3.39835e-08	-1.68941e-10	-0.755191	1.00642e-05	-1.68941e-10	-0.813092
38651273	chr19:38651273:G:A	5.29542e-08	-1.68941e-10	-0.311639	1.46639e-05	-1.68941e-10	-0.43669
38651334	chr19:38651334:C:T	4.18198e-06	5.22342	-1.16594	1.25408e-06	-1.39368	-1.502
38651689	chr19:38651689:C:T	1.28906e-08	-1.75824	0.0336701	1.59104e-05	-1.276	0.920891
38651890	chr19:38651890:C:T	2.02909e-08	-1.68941e-10	-1.2709	6.33229e-06	-1.68941e-10	-1.27642
38652048	chr19:38652048:G:A	4.21843e-08	0.723115	-1.26213	4.56118e-06	-0.402914	-1.20158
38652050	chr19:38652050:A:G	6.29987e-08	-1.68941e-10	-0.137952	2.35019e-05	-1.68941e-10	0.0350026
38652185	chr19:38652185:G:A	3.33004e-08	-1.68941e-10	-0.775496	9.8756e-06	-1.68941e-10	-0.832011
38652288	chr19:38652288:G:A	3.82449e-09	-1.6818	-1.25784	1.0865e-06	-1.74932	-1.2898
38652499	chr19:38652499:A:G	3.34171e-08	-1.68941e-10	-0.771997	9.90968e-06	-1.68941e-10	-0.828566
38652591	chr19:38652591:T:C	2.8258e-08	-1.68941e-10	-0.939688	8.42995e-06	-1.68941e-10	-0.990288
38652649	chr19:38652649:G:A	1.82845e-07	-1.75941	2.68699	0.00012904	-1.50556	3.24361
38653244	chr19:38653244:G:A	8.72098e-07	-1.76693	4.25676	0.000732479	-1.36703	4.84139
38653549	chr19:38653549:A:T	3.75135e-09	-1.70018	-1.25877	1.07672e-06	-1.75744	-1.29071
38653604	chr19:38653604:C:T	2.61251e-07	-1.76602	3.05044	0.000199346	-1.3773	3.55027
38654074	chr19:38654074:C:A	3.50014e-08	-1.39476	0.669087	9.90664e-05	-0.251961	1.72567
38654479	chr19:38654479:T:G	3.47191e-08	-1.68941e-10	-0.733776	1.02788e-05	-1.68941e-10	-0.791995
38655164	chr19:38655164:G:A	3.26347e-08	-1.68941e-10	-0.795691	9.68726e-06	-1.68941e-10	-0.851267
38655212	chr19:38655212:A:G	1.60786e-08	-1.68941e-10	-1.50357	5.33035e-06	-1.68941e-10	-1.44866
38655477	chr19:38655477:C:T	3.15207e-08	-1.68941e-10	-0.830421	9.36946e-06	-1.68941e-10	-0.884624
38655807	chr19:38655807:C:T	1.14068e-06	2.75831	-4.99793e-10	5.32219e-06	-1.45019	-4.99793e-10
38655969	chr19:38655969:A:C	1.7115e-08	-1.68941e-10	-1.44111	5.25486e-06	-1.68941e-10	-1.46292
38656247	chr19:38656247:G:A	3.08329e-08	-1.68941e-10	-0.852483	9.31788e-06	-1.68941e-10	-0.890144
38656458	chr19:38656458:T:G	3.27805e-08	-1.68941e-10	-0.79123	9.72866e-06	-1.68941e-10	-0.847002
38656478	chr19:38656478:T:C	3.28781e-08	-1.68941e-10	-0.78826	9.75679e-06	-1.68941e-10	-0.844116
38656524	chr19:38656524:A:G	1.85754e-08	-1.35923	-4.99793e-10	5.34834e-06	-1.44529	-4.99793e-10
38656870	chr19:38656870:G:A	1.41127e-08	-1.75374	0.11975	5.25926e-06	-1.7567	0.294613
38656986	chr19:38656986:T:C	1.76576e-08	-1.68941e-10	-1.4099	5.38225e-06	-1.68941e-10	-1.43897
38657408	chr19:38657408:G:T	3.86192e-09	-1.67198	-1.25792	1.09144e-06	-1.74471	-1.28987
38657463	chr19:38657463:A:G	6.33565e-08	-1.61294	1.48066	2.21106e-05	-1.67464	1.64862
38657642	chr19:38657642:C:A	3.87747e-09	-1.66804	-1.25784	1.09365e-06	-1.74275	-1.2898
38657821	chr19:38657821:A:G	1.4832e-08	-1.58428	-4.99793e-10	4.19235e-06	-1.68882	-4.99793e-10
38658294	chr19:38658294:C:T	3.21054e-08	-1.68941e-10	-0.812043	9.53603e-06	-1.68941e-10	-0.867001
38658409	chr19:38658409:A:G	3.66122e-08	-1.68941e-10	-0.680685	1.18002e-05	-1.68941e-10	-0.65396
38658626	chr19:38658626:T:G	1.59365e-08	-1.68941e-10	-1.51246	5.00876e-06	-1.68941e-10	-1.51089
38658923	chr19:38658923:A:G	3.39165e-08	-1.68941e-10	-0.757163	1.00528e-05	-1.68941e-10	-0.814225
38658950	chr19:38658950:T:TC	2.92503e-08	-1.68941e-10	-0.905177	8.56317e-06	-1.68941e-10	-0.974608
38658997	chr19:38658997:G:A	1.78708e-08	-1.3979	-4.99793e-10	4.93148e-06	-1.52644	-4.99793e-10
38659559	chr19:38659559:A:G	2.07372e-07	1.89877	-0.845323	1.957e-05	0.565003	-0.713082
38659595	chr19:38659595:A:G	1.28207e-07	-1.76438	2.33696	8.90965e-05	-1.39295	2.76059
38659690	chr19:38659690:A:G	2.0029e-08	-1.28389	-4.99793e-10	8.02321e-06	-1.03974	-4.99793e-10
38659864	chr19:38659864:T:C	3.31336e-08	-1.68941e-10	-0.780519	9.82977e-06	-1.68941e-10	-0.836663
38659982	chr19:38659982:G:T	1.03712e-08	-1.76395	-0.178085	1.24441e-05	-1.24018	0.639343
38660282	chr19:38660282:A:G	1.61234e-08	-1.68941e-10	-1.50079	5.0039e-06	-1.68941e-10	-1.51186
38660323	chr19:38660323:T:G	6.90665e-08	-1.68941e-10	-0.0459965	2.48186e-05	-1.68941e-10	0.0895164
38660542	chr19:38660542:C:T	6.80202e-06	5.70393	-1.16003	1.24248e-06	-1.40221	-1.50276
38660923	chr19:38660923:C:T	3.30705e-08	-1.68941e-10	-0.782423	9.81171e-06	-1.68941e-10	-0.838502
38660954	chr19:38660954:A:G	3.29834e-08	-1.68941e-10	-0.785061	9.78703e-06	-1.68941e-10	-0.841021
38661063	chr19:38661063:C:G	1.67051e-08	-1.68941e-10	-1.46535	5.14874e-06	-1.68941e-10	-1.48333
38661078	chr19:38661078:G:A	3.60787e-08	-1.68941e-10	-0.695363	1.06679e-05	-1.68941e-10	-0.754844
38661489	chr19:38661489:C:T	3.30387e-08	-1.68941e-10	-0.783386	9.80258e-06	-1.68941e-10	-0.839433
38661754	chr19:38661754:G:A	1.64169e-08	-1.48276	-4.99793e-10	6.32557e-06	-1.27748	-4.99793e-10
38661813	chr19:38661813:C:T	3.15008e-08	-1.68941e-10	-0.831053	1.01359e-05	-1.68941e-10	-0.805994
38661890	chr19:38661890:T:G	6.07239e-07	3.62734	-1.49948	3.55267e-06	-0.8807	-0.97368
38662103	chr19:38662103:C:G	1.04669e-07	1.84325	-1.47351	7.27248e-06	0.312992	-1.45097
38662268	chr19:38662268:T:C	1.58892e-08	-1.5458	0.030373	3.1344e-05	-0.591253	0.914197
38662398	chr19:38662398:C:T	3.52905e-08	-1.68941e-10	-0.717451	1.04452e-05	-1.68941e-10	-0.775936
38662625	chr19:38662625:A:G	3.74173e-09	-1.69167	-1.26984	1.06959e-06	-1.75374	-1.30106
38662667	chr19:38662667:T:A	1.23104e-07	1.99337	-1.4614	8.26817e-06	0.429942	-1.43961
38662671	chr19:38662671:G:A	1.41182e-08	-1.6336	-4.99793e-10	4.71955e-06	-1.57037	-4.99793e-10
38662890	chr19:38662890:T:C	1.72434e-08	-1.68941e-10	-1.43364	5.2768e-06	-1.68941e-10	-1.45876
38663237	chr19:38663237:T:G	3.67063e-08	-1.68941e-10	-0.678118	1.18363e-05	-1.68941e-10	-0.650908
38663439	chr19:38663439:A:G	2.14866e-07	-1.68941e-10	1.08895	7.90573e-05	-1.68941e-10	1.24809
38664169	chr19:38664169:GT:G	7.09435e-08	-1.68941e-10	-0.0191813	2.14812e-05	-1.68941e-10	-0.0549001
38665028	chr19:38665028:G:A	3.28284e-08	-1.68941e-10	-0.789773	9.74247e-06	-1.68941e-10	-0.845584
38665086	chr19:38665086:A:T	1.60553e-08	-1.68941e-10	-1.50503	5.04872e-06	-1.68941e-10	-1.50294
38665128	chr19:38665128:A:C	3.91242e-08	-1.68941e-10	-0.614325	1.26975e-05	-1.68941e-10	-0.580677
38665240	chr19:38665240:G:A	5.39936e-07	-1.66697	3.67735	0.000252915	-1.63109	4.04206
38665498	chr19:38665498:C:T	1.40424e-07	1.02063	-0.357034	1.60254e-05	-0.189978	-0.157928
38665742	chr19:38665742:A:G	3.80451e-08	0.835912	-1.47821	3.85549e-06	-0.318079	-1.4545
38665949	chr19:38665949:G:C	3.75325e-08	-1.68941e-10	-0.655859	1.10676e-05	-1.68941e-10	-0.718059
38666166	chr19:38666166:C:T	1.68447e-08	-1.68941e-10	-1.45703	5.17099e-06	-1.68941e-10	-1.47902
38666620	chr19:38666620:G:T	3.20932e-08	-1.68941e-10	-0.81242	9.52878e-06	-1.68941e-10	-0.867762
38666635	chr19:38666635:A:G	3.3101e-08	-1.68941e-10	-0.781503	1.07443e-05	-1.68941e-10	-0.7477
38666959	chr19:38666959:C:T	8.07178e-06	5.83295	-1.11789	1.24368e-06	-1.43125	-1.47275
38667091	chr19:38667091:A:T	3.52452e-08	-1.68941e-10	-0.718738	1.04436e-05	-1.68941e-10	-0.776085
38667273	chr19:38667273:C:T	1.66298e-08	-1.68941e-10	-1.46987	5.1299e-06	-1.68941e-10	-1.48699
38667313	chr19:38667313:G:T	1.58795e-08	-1.68941e-10	-1.51604	4.9671e-06	-1.68941e-10	-1.51924
38668289	chr19:38668289:A:G	1.66085e-08	-1.68941e-10	-1.47115	5.11659e-06	-1.68941e-10	-1.48959
38668304	chr19:38668304:C:A	3.7474e-08	-1.68941e-10	-0.657418	1.21475e-05	-1.68941e-10	-0.624954
38668501	chr19:38668501:C:T	3.54092e-08	-1.68941e-10	-0.714095	1.14072e-05	-1.68941e-10	-0.687836
38668672	chr19:38668672:G:C	3.57732e-08	-1.68941e-10	-0.703868	1.05944e-05	-1.68941e-10	-0.761754
38668960	chr19:38668960:C:T	1.65487e-08	-1.68941e-10	-1.47476	5.10932e-06	-1.68941e-10	-1.49101
38669046	chr19:38669046:G:A	2.49332e-08	-1.06486	-4.99793e-10	9.29019e-06	-0.893119	-4.99793e-10
38669154	chr19:38669154:T:C	5.11941e-08	-0.345442	-4.99793e-10	9.44827e-06	-0.876247	-4.99793e-10
38669211	chr19:38669211:T:C	1.59532e-08	-1.68941e-10	-1.51141	4.97362e-06	-1.68941e-10	-1.51793
38669277	chr19:38669277:C:T	4.58354e-08	-1.68941e-10	-0.45601	1.59096e-05	-1.68941e-10	-0.355158
38669313	chr19:38669313:CT:C	2.87576e-08	-1.68941e-10	-0.922165	8.71554e-06	-1.68941e-10	-0.956971
38669414	chr19:38669414:G:A	3.48082e-08	-1.68941e-10	-0.731214	1.03189e-05	-1.68941e-10	-0.788106
38669451	chr19:38669451:A:G	3.51603e-08	-1.68941e-10	-0.721147	1.04196e-05	-1.68941e-10	-0.778394
38669626	chr19:38669626:C:T	3.2532e-08	-1.68941e-10	-0.798841	9.26492e-06	-1.68941e-10	-0.895843
38669779	chr19:38669779:G:A	6.29717e-08	-1.68941e-10	-0.138381	2.35294e-05	-1.68941e-10	0.0361721
38670039	chr19:38670039:G:A	1.6139e-08	-1.68941e-10	-1.49982	5.00679e-06	-1.68941e-10	-1.51128
38670214	chr19:38670214:G:A	3.52424e-08	-1.68941e-10	-0.718817	1.04425e-05	-1.68941e-10	-0.776192
38670667	chr19:38670667:G:A	6.47186e-08	-1.68941e-10	-0.111017	1.94048e-05	-1.68941e-10	-0.156557
38671007	chr19:38671007:A:G	1.82242e-08	-1.68941e-10	-1.37832	5.52641e-06	-1.68941e-10	-1.41254
38671590	chr19:38671590:A:C	1.6248e-08	-1.56208	0.0689879	3.07466e-05	-0.642405	0.946108
38671694	chr19:38671694:A:AT	3.52291e-08	-1.68941e-10	-0.719193	1.04391e-05	-1.68941e-10	-0.776524
38671777	chr19:38671777:AGTCT:A	3.72498e-08	-1.68941e-10	-0.663418	1.10167e-05	-1.68941e-10	-0.722669
38671795	chr19:38671795:C:T	1.09732e-05	6.13842	-1.11628	1.18757e-06	-1.47685	-1.47331
38671871	chr19:38671871:A:G	3.53545e-08	-1.68941e-10	-0.71564	1.1389e-05	-1.68941e-10	-0.689427
38672050	chr19:38672050:CTTCA:C	3.53583e-08	-1.68941e-10	-0.715534	1.13904e-05	-1.68941e-10	-0.689306
38672533	chr19:38672533:A:G	3.50461e-08	-1.68941e-10	-0.724403	1.03866e-05	-1.68941e-10	-0.781559
38672868	chr19:38672868:C:T	3.56404e-08	-1.68941e-10	-0.707586	1.05495e-05	-1.68941e-10	-0.766003
38673329	chr19:38673329:T:C	9.78532e-06	6.01799	-1.11042	1.21326e-06	-1.45351	-1.47526
38673370	chr19:38673370:T:C	3.71219e-08	-1.68941e-10	-0.666859	1.09828e-05	-1.68941e-10	-0.725748
38673824	chr19:38673824:C:T	1.33868e-07	-1.73534	2.35113	8.23881e-05	-1.52509	2.81445
38674075	chr19:38674075:C:T	9.71893e-06	6.03611	-1.13535	1.21999e-06	-1.45621	-1.46702
38674109	chr19:38674109:G:A	6.48628e-08	-1.68941e-10	-0.108791	1.88687e-05	-1.68941e-10	-0.184575
38674348	chr19:38674348:T:A	3.58942e-08	-1.68941e-10	-0.70049	1.06287e-05	-1.68941e-10	-0.75852
38674422	chr19:38674422:G:T	1.08958e-05	6.13134	-1.11628	1.19047e-06	-1.47442	-1.47331
38675197	chr19:38675197:G:A	3.52291e-08	-1.68941e-10	-0.719193	1.04391e-05	-1.68941e-10	-0.776524
38675213	chr19:38675213:C:T	3.62501e-08	-1.68941e-10	-0.690623	1.07305e-05	-1.68941e-10	-0.748986
38675960	chr19:38675960:C:T	1.63448e-08	-1.68941e-10	-1.48716	5.13005e-06	-1.68941e-10	-1.48696
38676412	chr19:38676412:G:A	3.50978e-08	-1.68941e-10	-0.722927	1.04016e-05	-1.68941e-10	-0.780118
38676475	chr19:38676475:C:G	3.52291e-08	-1.68941e-10	-0.719193	1.04391e-05	-1.68941e-10	-0.776524
38676649	chr19:38676649:C:T	3.52291e-08	-1.68941e-10	-0.719193	1.04391e-05	-1.68941e-10	-0.776524
38676720	chr19:38676720:A:G	8.38902e-08	-0.785482	0.933924	3.36745e-05	-1.76141	2.15607
38676990	chr19:38676990:C:T	1.5797e-08	-1.68941e-10	-1.52125	4.96061e-06	-1.68941e-10	-1.52055
38677109	chr19:38677109:C:A	3.62359e-08	-1.68941e-10	-0.691016	1.07248e-05	-1.68941e-10	-0.749515
38677120	chr19:38677120:T:C	3.43923e-08	-1.71251	0.96928	1.66372e-05	-1.51929	1.20885
38677168	chr19:38677168:C:T	3.52932e-08	-1.68941e-10	-0.717376	1.13694e-05	-1.68941e-10	-0.691151
38677195	chr19:38677195:CCAT:C	1.73706e-08	-1.68941e-10	-1.42629	5.91077e-06	-1.68941e-10	-1.3453
38677370	chr19:38677370:AACAG:A	1.32538e-06	-1.74917	4.65755	0.00103657	-1.42897	5.25056
38677678	chr19:38677678:G:A	1.58322e-08	-1.68941e-10	-1.51902	4.9711e-06	-1.68941e-10	-1.51844
38678328	chr19:38678328:G:A	3.52218e-08	-1.68941e-10	-0.719402	1.04367e-05	-1.68941e-10	-0.776749
38678708	chr19:38678708:C:T	3.62359e-08	-1.68941e-10	-0.691016	1.07248e-05	-1.68941e-10	-0.749515
38678715	chr19:38678715:C:T	2.87546e-08	-1.68941e-10	-0.922269	8.71456e-06	-1.68941e-10	-0.957084
38679294	chr19:38679294:T:C	3.43759e-08	-1.68941e-10	-0.743709	1.01941e-05	-1.68941e-10	-0.800268
38679324	chr19:38679324:G:A	4.42138e-08	-1.68941e-10	-0.492029	1.55342e-05	-1.68941e-10	-0.379033
38679389	chr19:38679389:C:T	8.40759e-08	0.821504	-0.67085	9.7214e-06	-0.347768	-0.499981
38679528	chr19:38679528:C:G	5.21478e-08	-1.68941e-10	-0.326984	1.57258e-05	-1.68941e-10	-0.366777
38679623	chr19:38679623:G:A	2.60543e-08	-1.68941e-10	-1.02088	8.29181e-06	-1.68941e-10	-1.00681
38679833	chr19:38679833:A:G	5.21595e-07	-1.73127	3.7071	0.00035795	-1.47662	4.23494
38680464	chr19:38680464:A:G	1.75371e-06	4.68784	-1.49942	2.70209e-06	-1.1571	-0.970951
38680513	chr19:38680513:GA:G	1.61873e-08	-1.68941e-10	-1.49684	5.16623e-06	-1.68941e-10	-1.47994
38680853	chr19:38680853:C:T	3.45017e-08	-1.68941e-10	-0.740057	1.02382e-05	-1.68941e-10	-0.795956
38681359	chr19:38681359:C:T	2.92609e-09	-1.76485	-1.44254	8.91471e-07	-1.75476	-1.4822
38681580	chr19:38681580:A:G	1.78395e-06	4.70526	-1.49975	2.68745e-06	-1.16087	-0.972613
38681594	chr19:38681594:C:T	3.29186e-08	0.663373	-1.4504	1.05507e-06	-1.64229	-1.42618
38681651	chr19:38681651:C:T	7.10467e-08	-1.68941e-10	-0.0177287	2.15118e-05	-1.68941e-10	-0.0534749
38681765	chr19:38681765:G:A	1.23684e-08	-1.76592	-4.99793e-10	3.97438e-06	-1.74221	-4.99793e-10
38681869	chr19:38681869:T:C	3.79977e-09	-1.70564	-1.24048	1.0924e-06	-1.75979	-1.27391
38682846	chr19:38682846:A:C	3.96676e-07	-1.7678	3.46985	0.000319353	-1.34397	3.98819
38682915	chr19:38682915:C:T	1.43543e-07	0.68557	-4.99793e-10	2.87944e-05	0.238101	-4.99793e-10
38683005	chr19:38683005:T:C	8.73567e-07	3.98239	-1.49087	2.93534e-06	-1.04493	-1.00032
38683457	chr19:38683457:C:T	8.15313e-08	0.119922	-4.99793e-10	9.52591e-06	-0.868063	-4.99793e-10
38683692	chr19:38683692:G:A	4.50643e-08	0.871734	-1.34471	3.68666e-06	-1.20868	-0.608683
38683761	chr19:38683761:A:G	4.94674e-08	-0.379752	-4.99793e-10	1.85405e-05	-0.20212	-4.99793e-10
38684075	chr19:38684075:G:A	1.60949e-08	-1.68941e-10	-1.50256	5.3494e-06	-1.68941e-10	-1.44509
38684276	chr19:38684276:G:A	1.53245e-08	-1.55161	-4.99793e-10	4.28127e-06	-1.66783	-4.99793e-10
38685155	chr19:38685155:G:A	1.58294e-08	-1.68941e-10	-1.51919	4.97128e-06	-1.68941e-10	-1.5184
38685317	chr19:38685317:C:T	1.58665e-08	-1.68941e-10	-1.51685	4.95885e-06	-1.68941e-10	-1.5209
38685655	chr19:38685655:G:A	1.59146e-08	-1.68941e-10	-1.51383	4.96458e-06	-1.68941e-10	-1.51975
38686224	chr19:38686224:C:T	3.20163e-09	-1.73126	-1.38614	1.19961e-06	-1.54447	-1.39561
38686802	chr19:38686802:G:C	1.6082e-08	-1.68941e-10	-1.50336	4.99404e-06	-1.68941e-10	-1.51383
38686970	chr19:38686970:T:G	0.000826212	10.3755	-1.03194	8.68328e-07	-1.76827	-1.49499
38687977	chr19:38687977:TCTACAAATGGTCAATAAGCACATGAAAAGGTGTTCGATGTCATTACTAATTAGGGCAAATCAAAACCATAACCA:T	0.00218843	11.5056	-1.18795	9.35192e-07	-1.74285	-1.44624
38688319	chr19:38688319:C:T	2.29979e-08	-1.68941e-10	-1.14566	6.92718e-06	-1.68941e-10	-1.18663
38688442	chr19:38688442:G:A	1.91035e-08	-1.68941e-10	-1.33119	5.86725e-06	-1.68941e-10	-1.35269
38688452	chr19:38688452:T:G	0.00801518	12.337	-0.721205	8.84199e-07	-1.72489	-1.52027
38688502	chr19:38688502:G:C	0.00771882	12.3433	-0.765157	8.83442e-07	-1.72477	-1.52123
38688631	chr19:38688631:G:A	6.77183e-06	-1.25259	5.79205	0.00204854	-1.76743	6.27023
38688639	chr19:38688639:A:G	0.00969905	12.5475	-0.741076	8.94444e-07	-1.71275	-1.52088
38689199	chr19:38689199:T:G	0.0100017	12.5366	-0.699416	8.95157e-07	-1.71342	-1.51942
38689294	chr19:38689294:A:G	1.18517e-06	-0.335958	3.13254	0.00102118	-1.73177	5.5384
38689573	chr19:38689573:C:G	1.97124e-08	-1.68941e-10	-1.29982	6.49159e-06	-1.68941e-10	-1.25157
38689818	chr19:38689818:C:T	9.17138e-06	-1.15863	6.00141	0.00254957	-1.76713	6.48873
38689884	chr19:38689884:A:G	1.73816e-08	-1.68941e-10	-1.42565	5.30928e-06	-1.68941e-10	-1.45262
38690448	chr19:38690448:T:C	7.55128e-08	-1.68941e-10	0.0432363	2.26026e-05	-1.68941e-10	-0.00401336
38690674	chr19:38690674:C:T	0.0167734	13.3471	-0.992886	9.67068e-07	-1.6525	-1.50307
38690729	chr19:38690729:T:G	0.000397623	9.70492	-1.09272	1.41108e-06	-1.26764	-1.51008
38691137	chr19:38691137:C:T	1.72012e-08	-1.68941e-10	-1.43608	5.26462e-06	-1.68941e-10	-1.46107
38691272	chr19:38691272:A:G	2.04929e-08	-1.63013	0.369144	3.95631e-05	-0.798105	1.35392
38691332	chr19:38691332:C:T	0.0123141	12.4269	-0.381678	9.20904e-07	-1.7209	-1.48358
38691640	chr19:38691640:C:T	3.50208e-08	-1.68941e-10	-0.725123	1.39616e-05	-1.68941e-10	-0.485769
38691660	chr19:38691660:T:C	2.53357e-07	1.25374	-4.99793e-10	3.88073e-06	-1.76606	-4.99793e-10
38691700	chr19:38691700:C:T	1.70952e-08	-1.68941e-10	-1.44227	5.23606e-06	-1.68941e-10	-1.46651
38691925	chr19:38691925:C:T	1.30779e-06	-1.15259	4.04762	0.000436439	-1.76256	4.71913
38692052	chr19:38692052:T:A	0.0131306	12.9155	-0.806086	9.15918e-07	-1.68897	-1.52094
38692074	chr19:38692074:A:G	1.58123e-08	-1.68941e-10	-1.52028	4.99832e-06	-1.68941e-10	-1.51298
38692259	chr19:38692259:T:C	0.0122069	13.0748	-1.03834	9.5446e-07	-1.65247	-1.51622
38692874	chr19:38692874:C:T	3.70285e-09	-1.69052	-1.28144	1.0579e-06	-1.75353	-1.31226
38692944	chr19:38692944:A:G	0.0151734	12.8116	-0.557569	9.1994e-07	-1.6966	-1.50892
38693078	chr19:38693078:T:C	1.67563e-08	-1.68941e-10	-1.46229	5.14985e-06	-1.68941e-10	-1.48311
38693530	chr19:38693530:T:G	0.00906707	12.2656	-0.5265	8.95374e-07	-1.72746	-1.50513
38694029	chr19:38694029:C:G	0.0267648	13.4254	-0.603911	1.03861e-06	-1.57164	-1.51256
38694066	chr19:38694066:T:G	2.7909e-08	-1.68941e-10	-0.952117	8.18579e-06	-1.68941e-10	-1.01968
38694171	chr19:38694171:G:A	1.68224e-06	-1.20753	4.35435	0.000602928	-1.7659	5.04562
38694182	chr19:38694182:T:G	1.64153e-08	-1.64162	0.15877	2.96065e-05	-0.812337	1.07825
38694635	chr19:38694635:G:A	4.66974e-08	-1.68941e-10	-0.437377	1.37194e-05	-1.68941e-10	-0.503269
38695302	chr19:38695302:C:T	1.57967e-08	-1.68941e-10	-1.52127	4.95709e-06	-1.68941e-10	-1.52126
38695589	chr19:38695589:T:C	1.29135e-08	-1.66123	-0.0615712	2.09905e-05	-0.884141	0.806131
38695709	chr19:38695709:A:G	2.79249e-08	-1.68941e-10	-0.951545	8.19164e-06	-1.68941e-10	-1.01896
38695828	chr19:38695828:C:T	1.58614e-08	-1.68941e-10	-1.51718	4.95764e-06	-1.68941e-10	-1.52115
38695835	chr19:38695835:TGCCCCCCC:T	6.8709e-08	-1.68941e-10	-0.051186	1.99427e-05	-1.68941e-10	-0.129216
38695973	chr19:38695973:G:A	1.41953e-06	-1.54128	4.5183	0.000761159	-1.70781	5.22058
38696173	chr19:38696173:G:A	1.65817e-08	-1.68941e-10	-1.47276	5.20447e-06	-1.68941e-10	-1.47256
38696310	chr19:38696310:A:G	7.48653e-07	-0.508869	2.84608	0.000696036	-1.75276	5.17608
38696364	chr19:38696364:C:A	0.011092	12.6877	-0.747037	9.01275e-07	-1.705	-1.52102
38696472	chr19:38696472:C:G	2.00848e-08	-1.68941e-10	-1.2811	6.26892e-06	-1.68941e-10	-1.28647
38696745	chr19:38696745:A:G	2.24478e-08	-1.5562	0.386321	4.7773e-05	-0.611301	1.35568
38696765	chr19:38696765:G:A	2.92959e-08	-1.68941e-10	-0.903619	8.86263e-06	-1.68941e-10	-0.940235
38696839	chr19:38696839:A:G	0.0126364	12.6385	-0.567446	9.0845e-07	-1.70808	-1.51002
38696977	chr19:38696977:C:G	1.60433e-08	-1.68941e-10	-1.50577	5.3091e-06	-1.68941e-10	-1.45266
38697083	chr19:38697083:G:T	1.59897e-08	-1.68941e-10	-1.50912	5.16503e-06	-1.68941e-10	-1.48017
38697106	chr19:38697106:AAGCCAG:A	0.0108512	12.7108	-0.79203	9.02528e-07	-1.70347	-1.52117
38697158	chr19:38697158:C:T	4.68462e-08	-1.68941e-10	-0.434196	1.37625e-05	-1.68941e-10	-0.500129
38697424	chr19:38697424:C:G	2.17472e-08	-1.62376	0.422174	4.21001e-05	-0.783687	1.40166
38697472	chr19:38697472:G:A	1.2091e-05	-1.14619	6.26534	0.00338695	-1.76694	6.77254
38697509	chr19:38697509:A:G	1.02104e-07	1.30299	-0.958068	8.4301e-06	-0.25288	-0.73739
38697596	chr19:38697596:G:T	0.0111946	12.7424	-0.792567	9.04465e-07	-1.70133	-1.52116
38697676	chr19:38697676:C:T	0.0111541	12.7347	-0.788438	9.03949e-07	-1.70186	-1.52121
38697818	chr19:38697818:T:A	4.202e-08	-0.542919	-4.99793e-10	1.06584e-05	-0.755735	-4.99793e-10
38697842	chr19:38697842:G:A	3.03421e-08	-1.68941e-10	-0.868531	9.7188e-06	-1.68941e-10	-0.848017
38698091	chr19:38698091:C:T	0.0120781	12.8517	-0.825883	9.31181e-07	-1.68719	-1.50619
38698584	chr19:38698584:A:G	1.59711e-08	-1.51029	-4.99793e-10	4.6655e-06	-1.58188	-4.99793e-10
38698727	chr19:38698727:A:G	3.0857e-07	1.45088	-4.99793e-10	3.97817e-06	-1.74126	-4.99793e-10
38699051	chr19:38699051:G:A	2.10272e-07	1.06733	-4.99793e-10	3.61724e-05	0.466217	-4.99793e-10
38699106	chr19:38699106:T:C	3.79543e-07	-0.658879	2.31678	0.000203129	-1.75015	3.94192
38699255	chr19:38699255:C:T	2.16191e-07	2.58778	-1.49268	1.67948e-05	1.16052	-1.46153
38699321	chr19:38699321:G:A	0.0135893	12.7198	-0.576054	9.12529e-07	-1.70268	-1.51094
38699627	chr19:38699627:C:T	0.0106568	12.6924	-0.791766	9.01525e-07	-1.70458	-1.52117
38699679	chr19:38699679:C:G	1.72058e-08	-1.68941e-10	-1.43582	5.26437e-06	-1.68941e-10	-1.46112
38699791	chr19:38699791:A:G	0.010456	12.4556	-0.573999	8.97544e-07	-1.71946	-1.51071
38699823	chr19:38699823:A:G	0.0144037	12.6658	-0.463852	9.23293e-07	-1.70638	-1.49551
38700411	chr19:38700411:C:T	1.38931e-08	-1.64968	-4.99793e-10	4.71761e-06	-1.57078	-4.99793e-10
38700904	chr19:38700904:G:A	9.0013e-08	1.58077	-1.36189	6.67364e-06	0.106703	-1.33062
38701093	chr19:38701093:C:T	2.00154e-08	-1.28456	-4.99793e-10	5.71472e-06	-1.37903	-4.99793e-10
38701476	chr19:38701476:G:A	2.71425e-08	-0.979966	-4.99793e-10	7.36259e-06	-1.12567	-4.99793e-10
38701580	chr19:38701580:G:A	1.70287e-08	-1.68941e-10	-1.44617	5.2189e-06	-1.68941e-10	-1.46979
38702072	chr19:38702072:C:T	2.11199e-08	-1.68941e-10	-1.23085	6.46582e-06	-1.68941e-10	-1.25555
38702701	chr19:38702701:G:A	5.31653e-08	-1.68941e-10	-0.307659	1.99727e-05	-1.68941e-10	-0.127714
38703050	chr19:38703050:C:T	8.45539e-09	-1.75361	-0.39265	2.6258e-06	-1.76621	-0.390484
38703530	chr19:38703530:C:A	3.68368e-09	-1.67219	-1.30496	1.04405e-06	-1.74476	-1.33421
38703542	chr19:38703542:G:A	0.0152048	13.0628	-0.806754	9.48554e-07	-1.65392	-1.52098
38703775	chr19:38703775:A:G	3.03998e-08	-1.68941e-10	-0.866631	1.02368e-05	-1.68941e-10	-0.796094
38703854	chr19:38703854:C:T	4.95794e-08	-1.68941e-10	-0.37749	1.45643e-05	-1.68941e-10	-0.443509
38703959	chr19:38703959:C:T	4.41001e-08	-0.494603	-4.99793e-10	1.10471e-05	-0.719909	-4.99793e-10
38704184	chr19:38704184:G:A	1.59825e-08	-1.68941e-10	-1.50957	4.96871e-06	-1.68941e-10	-1.51892
38704375	chr19:38704375:C:T	2.69946e-09	-1.76698	-1.52103	8.70766e-07	-1.74921	-1.51125
38704443	chr19:38704443:C:G	8.23863e-07	-1.05444	3.48738	0.000151212	-1.75922	3.65582
38704547	chr19:38704547:G:A	1.79364e-08	-1.68941e-10	-1.39423	6.01961e-06	-1.68941e-10	-1.32706
38704662	chr19:38704662:AGGAG:A	1.01686e-06	-1.37878	4.02219	0.000376144	-1.75765	4.56554
38704674	chr19:38704674:T:G	5.7754e-07	-1.07075	3.14846	0.000110001	-1.76095	3.33937
38705095	chr19:38705095:C:T	3.03817e-09	-1.68123	-1.48858	9.04774e-07	-1.74928	-1.47287
38705155	chr19:38705155:G:A	2.72632e-08	-0.975526	-4.99793e-10	1.07583e-05	-0.746397	-4.99793e-10
38705445	chr19:38705445:A:G	0.0108678	12.5913	-0.671095	9.03177e-07	-1.70531	-1.5186
38705584	chr19:38705584:G:A	0.0126308	12.6193	-0.548707	9.09503e-07	-1.70902	-1.50792
38705688	chr19:38705688:C:T	9.79932e-08	-0.801436	1.10527	4.13686e-05	-1.76519	2.36564
38706096	chr19:38706096:G:A	7.94988e-08	1.43925	-1.34457	6.12412e-06	-0.00374891	-1.30609
38706105	chr19:38706105:C:T	5.72045e-07	-1.11026	3.17841	0.000112858	-1.76445	3.3685
38706462	chr19:38706462:A:G	0.0142483	12.7823	-0.591256	9.14551e-07	-1.69885	-1.51255
38706670	chr19:38706670:C:T	0.0149747	12.7905	-0.549684	9.18839e-07	-1.69874	-1.50798
38706912	chr19:38706912:C:G	0.0127798	12.6736	-0.591256	9.07843e-07	-1.70621	-1.51255
38706945	chr19:38706945:A:G	2.20276e-08	-1.61162	0.422848	4.4556e-05	-0.747129	1.4218
38707133	chr19:38707133:G:A	0.00842971	12.5077	-0.841485	8.91966e-07	-1.71673	-1.51967
38707314	chr19:38707314:T:C	0.0117895	12.5727	-0.571034	9.03813e-07	-1.71272	-1.51049
38707344	chr19:38707344:C:T	2.83702e-09	-1.7387	-1.49962	8.93551e-07	-1.76825	-1.46639
38707581	chr19:38707581:G:C	2.90227e-08	-1.68941e-10	-0.912987	8.78267e-06	-1.68941e-10	-0.949298
38707680	chr19:38707680:A:G	0.0136458	12.7519	-0.604015	9.11454e-07	-1.70105	-1.51375
38708651	chr19:38708651:G:C	1.60451e-08	-1.68941e-10	-1.50566	5.02397e-06	-1.68941e-10	-1.50786
38708747	chr19:38708747:T:G	0.0175139	12.9486	-0.551147	9.30882e-07	-1.68695	-1.50675
38708776	chr19:38708776:C:T	1.60711e-08	-1.68941e-10	-1.50404	5.0289e-06	-1.68941e-10	-1.50688
38708981	chr19:38708981:T:C	1.70624e-08	-1.61896	0.174767	3.18931e-05	-0.75633	1.09664
38709196	chr19:38709196:G:A	1.61413e-08	-1.68941e-10	-1.49969	4.98543e-06	-1.68941e-10	-1.51556
38709340	chr19:38709340:G:T	2.73419e-09	-1.76575	-1.50948	8.59394e-07	-1.75288	-1.52073
38709358	chr19:38709358:G:A	2.73057e-09	-1.76486	-1.5117	8.57377e-07	-1.75485	-1.52111
38710203	chr19:38710203:C:T	0.00309503	11.6871	-1.02288	8.76732e-07	-1.7519	-1.50173
38710634	chr19:38710634:C:G	7.51805e-08	1.34279	-1.30396	5.95651e-06	-0.076026	-1.26157
38710848	chr19:38710848:C:T	6.97547e-07	-1.09105	3.35755	0.000135864	-1.76284	3.55242
38711141	chr19:38711141:C:T	8.47267e-07	-1.07386	3.53481	0.000162807	-1.76121	3.7317
38711176	chr19:38711176:T:C	0.0131498	12.7542	-0.643394	9.09022e-07	-1.70066	-1.5168
38711416	chr19:38711416:C:T	8.13554e-08	1.33919	-1.22143	6.45576e-06	-0.0767802	-1.18033
38711544	chr19:38711544:G:A	0.0121697	12.615	-0.581619	9.06531e-07	-1.70924	-1.51097
38711701	chr19:38711701:G:A	6.52911e-08	1.39586	-1.49807	4.96673e-06	-0.0372573	-1.48206
38711862	chr19:38711862:G:A	1.6391e-08	-1.68941e-10	-1.48433	5.05793e-06	-1.68941e-10	-1.50112
38712257	chr19:38712257:G:A	1.18607e-06	-1.41521	4.21255	0.000463695	-1.75094	4.76809
38712949	chr19:38712949:CTGGCCCCTCTCTGAGGGGGTAG:C	0.0112359	12.5868	-0.633195	8.99044e-07	-1.71234	-1.51616
38713803	chr19:38713803:TCCCCGTGTGCA:T	1.69846e-08	-1.68941e-10	-1.44876	5.20772e-06	-1.68941e-10	-1.47194
38714205	chr19:38714205:C:T	0.0132263	12.7422	-0.625541	9.08972e-07	-1.70204	-1.51548
38714206	chr19:38714206:G:A	1.90203e-05	-1.05653	6.62873	0.00461824	-1.75852	7.07421
38714271	chr19:38714271:G:A	6.53757e-08	-1.68941e-10	-0.100915	1.95781e-05	-1.68941e-10	-0.147669
38714375	chr19:38714375:C:T	2.44696e-08	-1.08364	-4.99793e-10	1.04325e-05	-0.777157	-4.99793e-10
38714967	chr19:38714967:G:A	0.0120283	12.6464	-0.624738	9.03019e-07	-1.7086	-1.51549
38714973	chr19:38714973:C:T	2.02841e-06	-1.27208	4.60602	0.000777155	-1.76824	5.30181
38715294	chr19:38715294:C:T	1.58381e-08	-1.68941e-10	-1.51864	4.97334e-06	-1.68941e-10	-1.51799
38715648	chr19:38715648:C:T	1.9449e-05	-1.14145	6.73593	0.00510265	-1.76614	7.18157
38715989	chr19:38715989:C:T	7.267e-08	-1.68941e-10	0.00486322	2.74769e-05	-1.68941e-10	0.191267
38716046	chr19:38716046:C:T	3.71941e-09	-1.65804	-1.30946	1.04618e-06	-1.73761	-1.33932
38716594	chr19:38716594:G:A	1.76946e-07	1.20029	-0.305506	1.6536e-05	-0.190659	-0.125881
38716630	chr19:38716630:A:C	1.60719e-08	-1.68941e-10	-1.50399	4.99334e-06	-1.68941e-10	-1.51397
38716942	chr19:38716942:G:C	1.71667e-08	-1.43809	-4.99793e-10	4.98335e-06	-1.51598	-4.99793e-10
38717102	chr19:38717102:G:A	6.20357e-08	-0.153355	-4.99793e-10	2.64137e-05	0.151805	-4.99793e-10
38717573	chr19:38717573:G:C	3.72668e-09	-1.66149	-1.30406	1.0506e-06	-1.73933	-1.33339
38718001	chr19:38718001:C:A	3.06533e-08	-1.68941e-10	-0.858327	1.09013e-05	-1.68941e-10	-0.733194
38718155	chr19:38718155:C:T	0.0138197	13.2578	-1.09725	9.60875e-07	-1.65358	-1.50841
38718646	chr19:38718646:G:A	8.19805e-08	1.22258	-1.09716	6.83971e-06	-0.161722	-1.03761
38718757	chr19:38718757:G:A	8.71938e-08	-1.68941e-10	0.187067	3.82151e-05	-1.68941e-10	0.521152
38719165	chr19:38719165:C:T	8.84229e-08	-1.68941e-10	0.201065	2.54961e-05	-1.68941e-10	0.116446
38719248	chr19:38719248:C:G	1.6617e-08	-1.67838	0.207744	2.87005e-05	-0.92039	1.15523
38719288	chr19:38719288:C:T	1.58183e-08	-1.68941e-10	-1.5199	4.95783e-06	-1.68941e-10	-1.52111
38719513	chr19:38719513:A:G	1.61032e-08	-1.68941e-10	-1.50205	5.04093e-06	-1.68941e-10	-1.50449
38719583	chr19:38719583:G:A	1.39523e-08	-1.64542	-4.99793e-10	4.03505e-06	-1.72706	-4.99793e-10
38719666	chr19:38719666:G:A	1.75593e-08	-1.68941e-10	-1.41548	5.34174e-06	-1.68941e-10	-1.44653
38719827	chr19:38719827:G:A	1.58039e-08	-1.68941e-10	-1.52081	4.961e-06	-1.68941e-10	-1.52047
38719953	chr19:38719953:G:A	1.50503e-08	-1.38242	-0.187251	3.29723e-06	-0.780668	-1.14833
38720252	chr19:38720252:G:A	1.3211e-07	-1.68941e-10	0.60257	4.95614e-05	-1.68941e-10	0.781133
38720261	chr19:38720261:C:T	1.64034e-08	-1.68941e-10	-1.48358	5.14775e-06	-1.68941e-10	-1.48352
38720320	chr19:38720320:C:T	2.54594e-08	-1.68941e-10	-1.04398	8.86847e-06	-1.68941e-10	-0.939576
38720321	chr19:38720321:A:G	2.57054e-08	-1.64934	0.614975	4.9939e-05	-0.849402	1.63813
38721180	chr19:38721180:G:A	1.60036e-08	-1.68941e-10	-1.50825	4.97926e-06	-1.68941e-10	-1.5168
38721412	chr19:38721412:T:C	0.0196551	13.1428	-0.629994	9.35927e-07	-1.67238	-1.51591
38721760	chr19:38721760:C:T	1.7214e-08	-1.68941e-10	-1.43534	5.26683e-06	-1.68941e-10	-1.46065
38722477	chr19:38722477:AG:A	1.86575e-06	-1.26837	4.51873	0.000710332	-1.76823	5.21188
38722547	chr19:38722547:A:G	0.0185808	13.0832	-0.626645	9.31743e-07	-1.67713	-1.51564
38722568	chr19:38722568:G:A	8.31208e-08	-1.68941e-10	0.139229	3.02352e-05	-1.68941e-10	0.286928
38722612	chr19:38722612:A:G	0.018496	13.2699	-0.817855	9.41587e-07	-1.6617	-1.52057
38722616	chr19:38722616:C:T	2.79261e-09	-1.73398	-1.52011	8.5914e-07	-1.76827	-1.50563
38722918	chr19:38722918:G:A	1.69966e-08	-1.68941e-10	-1.44805	5.2104e-06	-1.68941e-10	-1.47142
38723771	chr19:38723771:C:T	0.0158537	12.9182	-0.620385	9.21193e-07	-1.68902	-1.51514
38723996	chr19:38723996:G:A	1.98031e-08	-1.68941e-10	-1.29523	6.08027e-06	-1.68941e-10	-1.31703
38724693	chr19:38724693:C:T	1.58031e-05	-1.0928	6.47969	0.00393824	-1.76269	6.9191
38725084	chr19:38725084:ATTAC:A	0.0178001	13.2353	-0.821696	9.38981e-07	-1.66456	-1.52048
38725551	chr19:38725551:G:A	0.0203955	13.1162	-0.56647	9.40908e-07	-1.67301	-1.50998
38725563	chr19:38725563:T:C	0.0229334	13.2274	-0.560368	9.50221e-07	-1.66371	-1.50943
38726149	chr19:38726149:A:G	1.59034e-08	-1.68941e-10	-1.51453	4.97252e-06	-1.68941e-10	-1.51815
38726209	chr19:38726209:G:A	9.44667e-08	0.267181	-4.99793e-10	3.6722e-05	0.481297	-4.99793e-10
38726867	chr19:38726867:G:A	0.00964804	12.8653	-1.06413	9.28646e-07	-1.68569	-1.51041
38727539	chr19:38727539:G:T	1.71068e-08	-1.68941e-10	-1.44159	5.23953e-06	-1.68941e-10	-1.46585
38727694	chr19:38727694:C:A	1.89913e-08	-1.68941e-10	-1.33709	6.0007e-06	-1.68941e-10	-1.3302
38727754	chr19:38727754:A:G	0.0169412	12.9193	-0.555148	9.26629e-07	-1.68942	-1.50886
38727755	chr19:38727755:A:C	0.0204276	13.1298	-0.578495	9.39332e-07	-1.6733	-1.51136
38728634	chr19:38728634:C:T	1.79403e-08	-1.76773	0.373709	6.99784e-06	-1.73084	0.55436
38728920	chr19:38728920:G:T	0.0194211	13.0663	-0.565519	9.3599e-07	-1.67824	-1.50999
38729140	chr19:38729140:T:C	1.04635e-08	-1.39108	-0.542093	2.8913e-06	-0.767828	-1.29254
38729780	chr19:38729780:T:C	1.73194e-08	-1.68941e-10	-1.42924	5.26206e-06	-1.68941e-10	-1.46156
38730549	chr19:38730549:T:A	2.04659e-08	-1.26231	-4.99793e-10	5.2555e-06	-1.4628	-4.99793e-10
38730655	chr19:38730655:A:G	9.26188e-09	-1.6461	-0.409055	1.29285e-05	-0.86786	0.305216
38730688	chr19:38730688:G:A	1.61099e-08	-1.68941e-10	-1.50163	5.00116e-06	-1.68941e-10	-1.51241
38730884	chr19:38730884:G:A	1.63978e-08	-1.68941e-10	-1.48392	4.97491e-06	-1.68941e-10	-1.51767
38731307	chr19:38731307:A:T	4.59789e-08	1.02812	-1.48101	3.39563e-06	-0.481392	-1.4182
38731829	chr19:38731829:C:G	0.0156919	12.8175	-0.529864	9.28883e-07	-1.69018	-1.50567
38731987	chr19:38731987:G:A	0.0136609	12.6975	-0.54853	9.18876e-07	-1.69875	-1.50793
38732055	chr19:38732055:C:T	1.57977e-08	-1.68941e-10	-1.5212	5.04632e-06	-1.68941e-10	-1.50342
38732090	chr19:38732090:C:T	3.85719e-09	-1.49507	-1.43606	1.02774e-06	-1.64086	-1.45386
38732336	chr19:38732336:CTTT:C	2.9115e-08	-1.68941e-10	-0.909812	9.75562e-06	-1.68941e-10	-0.844235
38732739	chr19:38732739:A:C	1.22684e-07	0.528549	-4.99793e-10	3.98947e-06	-1.73842	-4.99793e-10
38732792	chr19:38732792:AGT:A	7.3186e-08	1.05893	-1.04699	6.1914e-06	-0.469979	-0.828939
38733077	chr19:38733077:C:T	0.0136689	12.6801	-0.530568	9.2092e-07	-1.69883	-1.50563
38733184	chr19:38733184:G:A	5.16944e-08	-1.68941e-10	-0.335716	1.5023e-05	-1.68941e-10	-0.412497
38733388	chr19:38733388:G:A	0.00904861	12.4907	-0.753618	8.95285e-07	-1.71156	-1.52113
38733631	chr19:38733631:G:A	3.2526e-08	-1.68941e-10	-0.799026	1.0503e-05	-1.68941e-10	-0.770414
38733773	chr19:38733773:A:G	1.10742e-08	-1.75999	-0.116467	4.75916e-06	-1.58269	0.0206813
38733838	chr19:38733838:G:A	1.74081e-08	-1.68941e-10	-1.42413	5.34043e-06	-1.68941e-10	-1.44677
38733870	chr19:38733870:T:C	1.58904e-08	-1.51535	-4.99793e-10	4.37443e-06	-1.6463	-4.99793e-10
38734262	chr19:38734262:G:A	0.0144995	12.9908	-0.782263	9.2702e-07	-1.67661	-1.52125
38734294	chr19:38734294:C:T	0.0130807	12.7679	-0.662299	9.14592e-07	-1.69337	-1.51798
38734410	chr19:38734410:A:G	1.71539e-08	-1.68941e-10	-1.43884	5.32557e-06	-1.68941e-10	-1.44956
38734439	chr19:38734439:C:T	1.93728e-08	-1.3172	-4.99793e-10	1.70777e-05	-0.284304	-4.99793e-10
38734631	chr19:38734631:G:A	1.97671e-08	-1.68941e-10	-1.29705	5.87146e-06	-1.68941e-10	-1.35198
38735218	chr19:38735218:T:C	3.25231e-07	1.80494	-0.301466	2.65135e-05	0.261532	-0.105956
38735244	chr19:38735244:A:G	1.99726e-08	-1.68941e-10	-1.28671	6.26566e-06	-1.68941e-10	-1.287
38735583	chr19:38735583:G:A	7.21367e-08	-1.68941e-10	-0.00250235	2.07516e-05	-1.68941e-10	-0.0894569
38736098	chr19:38736098:C:T	1.83426e-08	-1.68941e-10	-1.37184	5.56394e-06	-1.68941e-10	-1.40577
38736259	chr19:38736259:G:A	1.64951e-08	-1.68941e-10	-1.478	5.08282e-06	-1.68941e-10	-1.49621
38737207	chr19:38737207:G:A	1.58186e-08	-1.68941e-10	-1.51988	4.96954e-06	-1.68941e-10	-1.51875
38737604	chr19:38737604:T:C	6.99153e-08	1.28526	-1.31904	5.63633e-06	-0.117948	-1.2749
38738449	chr19:38738449:A:G	0.000202666	9.42474	-1.48649	1.47774e-06	-1.76238	-0.96918
38738676	chr19:38738676:A:G	0.021595	13.1548	-0.54792	9.4461e-07	-1.67094	-1.50812
38738926	chr19:38738926:G:A	0.0172996	12.8381	-0.452993	9.34636e-07	-1.69456	-1.49512
38739311	chr19:38739311:A:G	0.0114021	12.5129	-0.544623	9.03866e-07	-1.71607	-1.50708
38739319	chr19:38739319:G:A	0.0107949	12.4493	-0.535783	9.01893e-07	-1.71874	-1.5066
38739373	chr19:38739373:T:C	0.00810361	12.2216	-0.594825	8.85034e-07	-1.73103	-1.51317
38740108	chr19:38740108:C:G	0.0248219	13.2164	-0.47021	9.6021e-07	-1.66514	-1.49755
38740394	chr19:38740394:G:C	4.85005e-08	-1.68941e-10	-0.399491	2.37843e-05	-1.68941e-10	0.0469453
38740629	chr19:38740629:G:A	0.021716	13.1084	-0.495896	9.47956e-07	-1.67418	-1.50135
38740692	chr19:38740692:C:T	1.58493e-08	-1.68941e-10	-1.51794	4.95711e-06	-1.68941e-10	-1.52126
38740724	chr19:38740724:C:T	0.0158113	12.8727	-0.577558	9.22016e-07	-1.69194	-1.51133
38741248	chr19:38741248:T:G	0.0182901	12.9711	-0.530346	9.33159e-07	-1.68525	-1.50601
38741341	chr19:38741341:G:A	5.35441e-07	-1.34193	3.34395	0.000181118	-1.7634	3.84047
38742506	chr19:38742506:A:G	8.97086e-09	-1.6998	-0.387289	1.15338e-05	-1.0233	0.346503
38742617	chr19:38742617:C:T	9.97831e-09	-1.75433	-0.226317	2.55516e-06	-1.76015	-0.423816
38743143	chr19:38743143:C:T	1.67986e-08	-1.68941e-10	-1.45977	5.17861e-06	-1.68941e-10	-1.47754
38743871	chr19:38743871:C:T	1.7956e-07	1.84738	-0.937938	1.37051e-05	0.291171	-0.795479
38744234	chr19:38744234:T:C	3.24933e-09	-1.7316	-1.37102	1.03034e-06	-1.76784	-1.32436
38744239	chr19:38744239:T:C	8.986e-09	-1.68133	-0.404068	2.23564e-06	-1.75714	-0.560408
38744438	chr19:38744438:C:T	2.93992e-08	-1.68941e-10	-0.9001	9.44704e-06	-1.68941e-10	-0.876377
38744737	chr19:38744737:A:G	1.31311e-08	-1.68718	-0.0189029	1.94555e-05	-0.983012	0.829065
38744820	chr19:38744820:G:A	0.00498739	11.7559	-0.614534	8.73983e-07	-1.74348	-1.5133
38744872	chr19:38744872:T:C	1.32918e-08	-1.70114	0.00722245	1.92506e-05	-1.02499	0.860449
38744899	chr19:38744899:T:A	1.1539e-08	-1.25316	-0.582175	2.12164e-06	-1.71601	-0.653879
38745277	chr19:38745277:CTCTT:C	6.1267e-08	-1.68941e-10	-0.165825	1.8644e-05	-1.68941e-10	-0.196556
38746316	chr19:38746316:G:C	3.29546e-09	-1.56728	-1.52124	9.17438e-07	-1.6901	-1.51815
38746342	chr19:38746342:T:C	3.7167e-05	6.68467	-0.442562	9.95689e-07	-1.75025	-1.37615
38746369	chr19:38746369:C:T	1.62297e-08	-1.68941e-10	-1.49423	5.0149e-06	-1.68941e-10	-1.50967
38746433	chr19:38746433:C:G	3.1806e-05	6.56227	-0.475929	9.78493e-07	-1.75573	-1.38809
38747159	chr19:38747159:C:T	3.98688e-08	-0.595472	-4.99793e-10	9.61122e-06	-0.859148	-4.99793e-10
38747325	chr19:38747325:C:T	1.85817e-08	-1.68941e-10	-1.35889	5.72312e-06	-1.68941e-10	-1.37756
38748303	chr19:38748303:A:G	1.55782e-08	-1.66615	0.130957	2.49667e-05	-0.921318	1.01678
38748963	chr19:38748963:C:A	3.46975e-09	-1.55386	-1.48312	9.39222e-07	-1.6839	-1.50088
38749579	chr19:38749579:C:T	6.69332e-06	-1.3713	5.8991	0.00151152	-1.75238	5.95117
38749921	chr19:38749921:T:C	1.18798e-05	5.51892	-0.417386	9.85489e-07	-1.76661	-1.37009
38750025	chr19:38750025:T:C	2.96451e-09	-1.74076	-1.4536	8.84661e-07	-1.76426	-1.48037
38750518	chr19:38750518:G:A	0.00488636	11.6775	-0.556622	8.81891e-07	-1.74141	-1.50636
38750646	chr19:38750646:TGGA:T	2.96067e-09	-1.75664	-1.43901	8.9131e-07	-1.76825	-1.4689
38750666	chr19:38750666:C:T	0.00562268	11.9105	-0.649239	8.81298e-07	-1.73261	-1.51583
38750833	chr19:38750833:T:C	4.56447e-09	-1.56053	-1.20223	1.21846e-06	-1.68585	-1.23864
38750945	chr19:38750945:G:A	0.00580738	11.8137	-0.520127	8.89936e-07	-1.73716	-1.50152
38751284	chr19:38751284:T:C	2.40524e-07	0.521285	0.680467	8.51828e-05	-1.53722	2.85994
38751378	chr19:38751378:C:T	5.4234e-08	-1.68941e-10	-0.287758	1.63798e-05	-1.68941e-10	-0.326032
38751821	chr19:38751821:C:T	5.89567e-05	6.63877	0.0647277	1.2628e-06	-1.73918	-1.14956
38751919	chr19:38751919:A:C	1.97374e-06	-1.41325	4.71987	0.000851111	-1.76592	5.39038
38752017	chr19:38752017:C:T	4.8565e-09	-1.64124	-1.05951	1.46974e-06	-1.73287	-1.00412
38752540	chr19:38752540:A:G	1.77674e-08	-1.68941e-10	-1.4037	5.51894e-06	-1.68941e-10	-1.41389
38752856	chr19:38752856:C:T	4.23313e-08	-1.56602	1.03048	9.95626e-05	-0.614799	2.09351
38753169	chr19:38753169:A:C	7.53352e-08	-1.68941e-10	0.0408821	2.32815e-05	-1.68941e-10	0.0255786
38753208	chr19:38753208:C:T	8.47173e-08	-1.68941e-10	0.158254	2.63082e-05	-1.68941e-10	0.147802
38753316	chr19:38753316:C:T	1.17685e-08	-1.58463	-0.231017	2.3343e-05	-0.574284	0.602503
38753329	chr19:38753329:G:T	1.86667e-06	-1.46041	4.71125	0.000843476	-1.75969	5.37514
38753330	chr19:38753330:C:T	2.03937e-06	-1.43034	4.76967	0.000894949	-1.76388	5.43857
38753378	chr19:38753378:A:G	0.010969	12.5698	-0.640306	9.33084e-07	-1.6769	-1.51444
38753388	chr19:38753388:C:T	1.30087e-05	3.9743	1.21802	5.83049e-05	-0.120333	1.06394
38753407	chr19:38753407:A:T	0.0365216	12.7245	0.40786	1.36243e-06	-1.65792	-1.15489
38753494	chr19:38753494:G:T	3.23146e-08	-1.68941e-10	-0.805547	1.46156e-05	-1.68941e-10	-0.43999
38753528	chr19:38753528:C:T	1.77087e-08	-1.44168	0.0346761	3.87466e-05	-0.346827	0.881791
38753529	chr19:38753529:A:G	1.58489e-08	-1.49825	-0.0197196	3.12721e-05	-0.475946	0.796592
38753636	chr19:38753636:C:T	1.0932e-05	6.44926	-1.43087	9.34578e-07	-1.74236	-1.44738
38753666	chr19:38753666:T:C	8.35032e-06	6.15476	-1.40577	9.02219e-07	-1.75611	-1.46886
38753697	chr19:38753697:T:C	8.13235e-06	6.14952	-1.42698	9.16723e-07	-1.75615	-1.45288
38753772	chr19:38753772:A:G	1.05027e-05	6.38231	-1.40399	9.10625e-07	-1.74586	-1.46985
38753902	chr19:38753902:A:G	2.13192e-07	1.92391	-0.842783	1.72822e-05	0.418117	-0.690521
38754070	chr19:38754070:T:A	3.3319e-09	-1.65103	-1.4265	3.04648e-06	-0.49827	-1.50982
38754208	chr19:38754208:C:T	2.46938e-08	-1.68941e-10	-1.07451	7.80894e-06	-1.68941e-10	-1.06681
38754380	chr19:38754380:A:T	3.39353e-09	-1.65054	-1.40866	3.01528e-06	-0.503467	-1.51492
38754400	chr19:38754400:T:C	3.48073e-09	-1.64094	-1.39289	2.91376e-06	-0.534559	-1.51808
38754467	chr19:38754467:T:C	3.3492e-09	-1.65825	-1.4141	3.10375e-06	-0.475792	-1.51368
38754693	chr19:38754693:A:G	8.88567e-08	1.68406	-1.4781	6.8476e-06	0.2577	-1.45588
38754874	chr19:38754874:A:G	3.61259e-09	-1.75542	-1.24122	1.0555e-06	-1.76804	-1.30002
38754957	chr19:38754957:C:T	6.07006e-08	-1.68941e-10	-0.175113	2.28082e-05	-1.68941e-10	0.00503951
38755164	chr19:38755164:TA:T	3.04153e-09	-1.69137	-1.47734	3.80641e-06	-0.319944	-1.46545
38755177	chr19:38755177:G:A	2.97608e-09	-1.68539	-1.50507	3.63913e-06	-0.364614	-1.46572
38755516	chr19:38755516:C:T	3.00301e-09	-1.67489	-1.50656	3.63399e-06	-0.415517	-1.41623
38755577	chr19:38755577:T:C	3.0118e-09	-1.68893	-1.4896	3.71953e-06	-0.358082	-1.4504
38756127	chr19:38756127:C:T	3.20265e-09	-1.59584	-1.52124	9.01824e-07	-1.70634	-1.51908
38756336	chr19:38756336:G:A	1.01872e-06	-1.45593	4.10116	0.00046755	-1.7534	4.77882
38756454	chr19:38756454:A:G	0.0144182	12.4419	-0.238986	1.0793e-06	-1.68152	-1.36425
38756586	chr19:38756586:T:C	3.06622e-09	-1.65583	-1.5048	3.38838e-06	-0.481063	-1.42066
38756662	chr19:38756662:T:C	2.77932e-05	-1.20405	7.15553	0.00509101	-1.76826	7.18141
38756817	chr19:38756817:T:C	3.01185e-09	-1.68231	-1.4962	3.64734e-06	-0.38881	-1.43927
38756845	chr19:38756845:A:G	3.07822e-09	-1.64834	-1.50838	3.32539e-06	-0.509159	-1.41133
38756874	chr19:38756874:A:C	1.62038e-08	-1.68941e-10	-1.49582	5.07697e-06	-1.68941e-10	-1.49736
38757037	chr19:38757037:T:C	2.99709e-09	-1.67118	-1.51225	3.59031e-06	-0.444894	-1.39895
38757170	chr19:38757170:C:G	3.10372e-09	-1.6366	-1.51186	3.228e-06	-0.549892	-1.40032
38757269	chr19:38757269:A:C	0.0128166	12.5998	-0.514652	9.5229e-07	-1.67397	-1.49699
38757356	chr19:38757356:G:A	3.05024e-09	-1.66027	-1.50558	3.40259e-06	-0.478644	-1.4189
38757461	chr19:38757461:ACT:A	3.02826e-09	-1.67205	-1.50103	3.54454e-06	-0.427306	-1.42936
38757485	chr19:38757485:C:A	3.07066e-08	-1.68941e-10	-0.856587	9.21688e-06	-1.68941e-10	-0.901042
38757508	chr19:38757508:C:T	2.76344e-08	-1.68941e-10	-0.962004	8.53807e-06	-1.68941e-10	-0.977544
38757522	chr19:38757522:C:T	1.68862e-08	-1.68941e-10	-1.45457	5.26927e-06	-1.68941e-10	-1.46019
38757551	chr19:38757551:G:C	3.35536e-08	-0.713762	-0.0541582	3.53829e-05	-0.166705	0.610855
38757578	chr19:38757578:G:C	3.24429e-09	-1.59475	-1.50942	2.8695e-06	-0.659713	-1.40823
38757727	chr19:38757727:C:T	1.80885e-08	-1.68941e-10	-1.38579	5.54875e-06	-1.68941e-10	-1.40851
38757951	chr19:38757951:A:G	3.71852e-09	-1.62622	-1.34152	2.78163e-06	-0.577959	-1.52108
38758260	chr19:38758260:CACAATT:C	3.10031e-08	-1.68941e-10	-0.846977	9.58297e-06	-1.68941e-10	-0.862091
38758363	chr19:38758363:A:G	3.12076e-09	-1.63357	-1.50941	3.1934e-06	-0.55278	-1.40821
38758433	chr19:38758433:C:T	6.08037e-08	-1.68941e-10	-0.173414	2.28762e-05	-1.68941e-10	0.00801909
38758666	chr19:38758666:T:C	9.99885e-07	-1.05044	3.67701	0.000135425	-1.76036	3.5467
38758861	chr19:38758861:G:A	2.99864e-09	-1.67172	-1.51119	3.64283e-06	-0.42651	-1.40281
38758870	chr19:38758870:A:G	3.04579e-09	-1.65754	-1.50977	3.44959e-06	-0.47636	-1.40746
38759036	chr19:38759036:A:G	3.02824e-09	-1.66209	-1.51099	3.51975e-06	-0.460071	-1.40362
38759205	chr19:38759205:T:C	3.08828e-09	-1.64791	-1.50554	3.30451e-06	-0.507264	-1.41953
38759209	chr19:38759209:T:C	3.0867e-09	-1.64721	-1.50676	3.30741e-06	-0.509562	-1.41635
38759375	chr19:38759375:A:G	4.23134e-08	-1.57745	1.04148	0.00010202	-0.654092	2.15718
38759536	chr19:38759536:G:T	3.47353e-08	-1.68941e-10	-0.73331	1.07271e-05	-1.68941e-10	-0.749308
38759697	chr19:38759697:G:A	2.67988e-06	-1.28348	4.89594	0.0010545	-1.76772	5.60646
38759803	chr19:38759803:C:T	3.50511e-09	-1.63174	-1.3951	9.63461e-07	-1.73216	-1.42715
38759962	chr19:38759962:T:C	2.49087e-08	-1.68941e-10	-1.06585	7.88e-06	-1.68941e-10	-1.05775
38760160	chr19:38760160:T:G	5.92021e-09	-1.6599	-0.842794	3.63292e-06	-0.521959	-1.31008
38760976	chr19:38760976:T:A	9.35677e-09	-1.44827	-0.596695	2.76729e-06	-0.935414	-1.16879
38760984	chr19:38760984:G:A	9.89286e-09	-1.48734	-0.501909	3.1593e-06	-0.862657	-1.10907
38761153	chr19:38761153:A:G	8.4484e-09	-1.53696	-0.61013	3.22887e-06	-0.772585	-1.17736
38761283	chr19:38761283:C:T	1.81271e-08	-1.4006	0.0169477	4.53569e-06	-0.695473	-0.914629
38761598	chr19:38761598:G:A	6.95792e-05	7.34641	-0.47725	1.358e-06	-1.62763	-1.18844
38761811	chr19:38761811:A:C	2.00765e-08	-1.68941e-10	-1.28152	6.19193e-06	-1.68941e-10	-1.29883
38762208	chr19:38762208:T:C	6.26193e-08	0.137947	-0.28194	1.23215e-05	-0.287739	-0.322992
38762454	chr19:38762454:G:A	1.80795e-08	-0.544301	-0.841988	8.77397e-06	-0.261358	-0.688931
38762965	chr19:38762965:G:A	1.60367e-08	-1.50619	-4.99793e-10	4.24943e-06	-1.67529	-4.99793e-10
38763137	chr19:38763137:AAAAG:A	1.21539e-08	-0.437835	-1.34558	2.94158e-06	-0.571687	-1.47144
38763141	chr19:38763141:G:A	7.1827e-08	-1.68941e-10	-0.0068057	2.60015e-05	-1.68941e-10	0.136074
38763151	chr19:38763151:A:C	2.31312e-08	-1.68941e-10	-1.13988	6.6852e-06	-1.68941e-10	-1.22218
38763189	chr19:38763189:T:C	2.25261e-08	-1.68941e-10	-1.16639	6.52822e-06	-1.68941e-10	-1.24594
38763207	chr19:38763207:G:A	8.51259e-09	-1.5302	-0.609316	4.62065e-06	-1.55493	-0.036616
38763591	chr19:38763591:T:G	1.58025e-08	-1.68941e-10	-1.5209	4.96176e-06	-1.68941e-10	-1.52032
38763981	chr19:38763981:A:G	2.75785e-09	-1.74778	-1.51883	8.46805e-07	-1.76791	-1.52046
38764033	chr19:38764033:T:A	1.21436e-08	-0.527954	-1.25631	2.81923e-06	-0.659277	-1.42634
38764339	chr19:38764339:C:T	1.18154e-08	-0.592653	-1.21901	2.70394e-06	-0.721403	-1.40597
38764352	chr19:38764352:G:C	9.65633e-09	-0.72142	-1.29203	1.6108e-06	-1.70403	-0.941319
38764580	chr19:38764580:C:T	3.20298e-07	2.57432	-1.08614	1.26104e-06	-1.50352	-1.38662
38765210	chr19:38765210:C:T	7.48139e-09	-1.47848	-0.790163	2.03362e-06	-1.59097	-0.821294
38765266	chr19:38765266:CAGA:C	7.80387e-09	-1.59213	-0.634314	2.6843e-06	-1.68673	-0.447928
38765758	chr19:38765758:G:A	1.80454e-08	-1.68941e-10	-1.38817	5.867e-06	-1.68941e-10	-1.35274
38765793	chr19:38765793:A:G	1.20455e-08	-0.617242	-1.17514	2.71534e-06	-0.744641	-1.37852
38766010	chr19:38766010:C:T	1.16513e-08	-0.682611	-1.14304	2.60356e-06	-0.807031	-1.35817
38766168	chr19:38766168:A:T	8.83022e-09	-1.49764	-0.605251	2.95811e-06	-1.62235	-0.415182
38766231	chr19:38766231:C:T	9.34631e-09	-1.72443	-0.321653	5.52583e-06	-1.75415	0.341509
38766307	chr19:38766307:A:C	2.69859e-08	-1.68941e-10	-0.985752	5.94221e-06	-1.68941e-10	-1.34
38766309	chr19:38766309:TACAA:T	1.07065e-08	-1.71316	-0.197058	6.48676e-06	-1.74728	0.494968
38766325	chr19:38766325:G:A	2.21467e-08	-1.68941e-10	-1.18338	6.45063e-06	-1.68941e-10	-1.2579
38766383	chr19:38766383:C:T	2.6129e-08	-1.68941e-10	-1.01802	1.17268e-05	-1.68941e-10	-0.660201
38766656	chr19:38766656:G:A	5.27538e-09	-1.72201	-0.896	2.06954e-06	-1.75913	-0.635624
38766755	chr19:38766755:A:T	1.8335e-08	-1.68941e-10	-1.37226	5.74044e-06	-1.68941e-10	-1.37454
38766961	chr19:38766961:C:G	8.12086e-09	-1.53281	-0.653819	2.73441e-06	-1.64732	-0.468842
38767293	chr19:38767293:G:A	2.69591e-08	-1.68941e-10	-0.986744	9.35068e-06	-1.68941e-10	-0.886629
38767470	chr19:38767470:C:T	5.29869e-09	-1.71236	-0.901246	2.06493e-06	-1.7547	-0.642281
38767499	chr19:38767499:T:A	3.51873e-08	-1.68941e-10	-0.720382	1.24819e-05	-1.68941e-10	-0.597803
38767612	chr19:38767612:C:T	1.89124e-08	-1.68941e-10	-1.34125	5.93212e-06	-1.68941e-10	-1.3417
38767722	chr19:38767722:G:A	1.82668e-08	-1.68941e-10	-1.37598	5.71976e-06	-1.68941e-10	-1.37815
38767901	chr19:38767901:T:C	6.25898e-09	-1.06084	-1.38621	1.30124e-06	-1.76666	-1.0921
38768460	chr19:38768460:G:A	5.87998e-09	-1.37047	-1.13904	1.96918e-06	-1.75049	-0.693968
38768545	chr19:38768545:A:C	8.8403e-09	-1.36447	-0.737277	4.0979e-06	-1.48489	-0.226716
38768606	chr19:38768606:A:C	1.90477e-08	-1.68941e-10	-1.33412	6.0967e-06	-1.68941e-10	-1.31433
38769057	chr19:38769057:C:T	3.73907e-08	-0.659645	-4.99793e-10	1.04518e-05	-0.775301	-4.99793e-10
38769134	chr19:38769134:TGACA:T	3.73177e-08	-0.661599	-4.99793e-10	1.04325e-05	-0.777155	-4.99793e-10
38769325	chr19:38769325:C:T	5.91726e-09	-1.40687	-1.09633	2.16773e-06	-1.73719	-0.611208
38769360	chr19:38769360:T:C	2.73228e-08	-0.636395	-0.33695	7.38462e-05	0.78036	0.399546
38769554	chr19:38769554:T:C	5.61066e-09	-1.64185	-0.914548	3.10889e-06	-1.61016	-0.377656
38769639	chr19:38769639:G:C	5.70206e-08	1.26075	-1.4984	9.68199e-07	-1.65391	-1.50049
38769642	chr19:38769642:G:A	2.10715e-08	-1.01093	-0.222214	7.67412e-06	-1.24323	0.159009
38770131	chr19:38770131:G:A	1.83084e-08	-1.68941e-10	-1.3737	5.86224e-06	-1.68941e-10	-1.35355
38773490	chr19:38773490:C:T	4.48567e-07	-1.68941e-10	1.82499	0.000193817	-1.68941e-10	2.14483
38773693	chr19:38773693:G:A	1.82912e-08	-1.68941e-10	-1.37464	5.77485e-06	-1.68941e-10	-1.36857
38773892	chr19:38773892:A:G	2.68551e-07	-1.68941e-10	1.31198	0.000117496	-1.68941e-10	1.64432
38773947	chr19:38773947:A:T	4.31181e-07	-1.68941e-10	1.78546	0.00019423	-1.68941e-10	2.14696
38774189	chr19:38774189:G:A	1.13929e-08	-0.565044	-1.28303	2.27751e-06	-1.06836	-1.23064
38774333	chr19:38774333:T:C	1.39194e-08	-0.539288	-1.1085	2.80898e-06	-1.05316	-1.0361
38774381	chr19:38774381:G:T	2.03093e-08	-1.68941e-10	-1.26999	6.55617e-06	-1.68941e-10	-1.24167
38774563	chr19:38774563:A:G	1.32768e-06	3.10989	-0.199771	8.18841e-05	0.910186	0.373041
38774589	chr19:38774589:A:T	7.51749e-09	-0.924925	-1.33891	1.1334e-06	-1.47844	-1.51842
38774601	chr19:38774601:C:T	1.36663e-06	3.28951	-0.350469	7.57515e-05	1.02641	0.178975
38774775	chr19:38774775:C:T	1.64983e-08	-1.68941e-10	-1.47781	5.30895e-06	-1.68941e-10	-1.45268
38775131	chr19:38775131:C:T	2.37841e-08	-1.68941e-10	-1.11205	7.95362e-06	-1.68941e-10	-1.04845
38775158	chr19:38775158:G:A	2.33283e-08	-1.68941e-10	-1.1314	7.78927e-06	-1.68941e-10	-1.06933
38775166	chr19:38775166:C:T	3.73125e-08	-1.68941e-10	-0.661738	1.09455e-05	-1.68941e-10	-0.72915
38775283	chr19:38775283:C:T	1.28281e-08	-1.72943	-4.99793e-10	9.49804e-06	-0.870994	-4.99793e-10
38775352	chr19:38775352:G:A	2.41861e-08	-1.68941e-10	-1.09529	7.91256e-06	-1.68941e-10	-1.05363
38775360	chr19:38775360:G:GC	1.57969e-08	-1.68941e-10	-1.52125	4.96155e-06	-1.68941e-10	-1.52036
38775372	chr19:38775372:A:G	4.69122e-08	-1.68941e-10	-0.432789	1.4666e-05	-1.68941e-10	-0.436549
38775401	chr19:38775401:T:C	2.48357e-08	-1.68941e-10	-1.06879	8.33452e-06	-1.68941e-10	-1.00167
38775417	chr19:38775417:A:G	2.42225e-08	-1.68941e-10	-1.09378	8.11117e-06	-1.68941e-10	-1.02884
38775512	chr19:38775512:A:G	2.40298e-08	-1.68941e-10	-1.10177	8.04183e-06	-1.68941e-10	-1.03742
38775554	chr19:38775554:G:A	2.37131e-08	-1.68941e-10	-1.11504	7.92803e-06	-1.68941e-10	-1.05167
38775598	chr19:38775598:T:G	2.36011e-08	-1.68941e-10	-1.11977	7.88895e-06	-1.68941e-10	-1.05662
38775649	chr19:38775649:T:C	1.53689e-08	-0.506871	-1.04185	2.69067e-05	0.788532	-0.618235
38775756	chr19:38775756:C:T	2.42017e-08	-1.68941e-10	-1.09464	7.78478e-06	-1.68941e-10	-1.06991
38775794	chr19:38775794:T:TTC	1.60867e-08	-1.68941e-10	-1.50307	5.13815e-06	-1.68941e-10	-1.48539
38775795	chr19:38775795:T:TC	2.28387e-08	-1.68941e-10	-1.15261	7.4429e-06	-1.68941e-10	-1.11482
38775822	chr19:38775822:G:T	2.20886e-08	-1.68941e-10	-1.186	7.34271e-06	-1.68941e-10	-1.12837
38775857	chr19:38775857:C:T	2.73344e-09	-1.75915	-1.51636	9.16245e-07	-1.69755	-1.512
38776220	chr19:38776220:C:T	2.11637e-08	-1.68941e-10	-1.22878	6.46043e-06	-1.68941e-10	-1.25638
38776306	chr19:38776306:C:T	1.63667e-08	-1.68941e-10	-1.48581	5.25508e-06	-1.68941e-10	-1.46288
38776371	chr19:38776371:G:A	1.65095e-08	-1.68941e-10	-1.47713	5.2281e-06	-1.68941e-10	-1.46803
38776427	chr19:38776427:G:A	1.83053e-08	-1.37387	-4.99793e-10	6.32327e-06	-1.27784	-4.99793e-10
38776492	chr19:38776492:C:T	1.45038e-08	-1.46185	-0.144802	9.1664e-06	-1.60879	0.702252
38776557	chr19:38776557:C:T	1.98579e-08	-1.68941e-10	-1.29247	6.40413e-06	-1.68941e-10	-1.26514
38776705	chr19:38776705:T:C	3.23274e-08	-1.17879	0.373643	2.10829e-05	-1.40619	1.33258
38776772	chr19:38776772:G:A	1.70104e-07	1.74269	-0.887345	1.65022e-05	0.534329	-0.852915
38776854	chr19:38776854:G:C	6.56362e-07	2.20565	-4.99793e-10	0.000118447	1.65239	-4.99793e-10
38777275	chr19:38777275:C:T	2.77916e-09	-1.74523	-1.51368	9.42722e-07	-1.67197	-1.50909
38777904	chr19:38777904:G:A	1.64137e-08	-1.68941e-10	-1.48295	5.19419e-06	-1.68941e-10	-1.47454
38778188	chr19:38778188:T:C	1.09645e-08	-1.48834	-0.398068	6.42679e-06	-1.62794	0.366337
38778203	chr19:38778203:A:G	1.00553e-07	-0.322432	0.652052	1.91539e-05	-0.911966	0.742393
38778260	chr19:38778260:C:T	8.02918e-09	-0.937333	-1.26065	1.16438e-06	-1.46712	-1.50277
38778423	chr19:38778423:C:A	1.6351e-08	-1.68941e-10	-1.48677	5.25235e-06	-1.68941e-10	-1.4634
38779071	chr19:38779071:T:C	2.14311e-07	1.92888	-0.84252	2.00281e-05	0.682549	-0.807493
38779180	chr19:38779180:C:T	1.59121e-08	-1.68941e-10	-1.51399	4.98357e-06	-1.68941e-10	-1.51593
38779302	chr19:38779302:A:G	2.21213e-07	2.08072	-0.962658	2.00208e-05	0.804592	-0.929901
38779306	chr19:38779306:TG:T	1.93237e-08	-1.68941e-10	-1.31973	6.22151e-06	-1.68941e-10	-1.29407
38779743	chr19:38779743:C:T	3.90808e-08	-0.608413	-0.00702178	0.000109191	0.781457	0.789566
38779769	chr19:38779769:C:T	1.71001e-08	-1.68941e-10	-1.44198	5.45516e-06	-1.68941e-10	-1.42552
38779905	chr19:38779905:TC:T	1.92757e-07	1.81358	-0.833213	1.83781e-05	0.586875	-0.797792
38780384	chr19:38780384:A:G	2.00927e-07	1.75268	-0.730805	1.94599e-05	0.539098	-0.692822
38780970	chr19:38780970:A:T	3.96451e-08	-0.551204	-0.0498943	9.57005e-05	0.732135	0.70701
38781065	chr19:38781065:T:G	1.58439e-08	-1.68941e-10	-1.51828	5.0088e-06	-1.68941e-10	-1.51088
38781297	chr19:38781297:C:T	1.60476e-08	-1.68941e-10	-1.50551	5.11812e-06	-1.68941e-10	-1.48929
38781425	chr19:38781425:C:T	2.00508e-08	-1.68941e-10	-1.2828	6.46907e-06	-1.68941e-10	-1.25505
38781622	chr19:38781622:C:T	1.27318e-08	-1.73696	-4.99793e-10	3.87379e-06	-1.76785	-4.99793e-10
38781695	chr19:38781695:G:A	9.44758e-08	0.267278	-4.99793e-10	2.3074e-05	0.0166268	-4.99793e-10
38781699	chr19:38781699:G:A	1.78413e-08	-1.68941e-10	-1.39955	5.22166e-06	-1.68941e-10	-1.46926
38781969	chr19:38781969:G:A	1.91578e-08	-1.68941e-10	-1.32836	6.26429e-06	-1.68941e-10	-1.28721
38781995	chr19:38781995:G:T	1.58594e-08	-1.68941e-10	-1.5173	4.96152e-06	-1.68941e-10	-1.52037
38782172	chr19:38782172:A:C	6.05847e-07	2.12556	-4.99793e-10	4.68355e-05	0.724563	-4.99793e-10
38782376	chr19:38782376:G:A	3.74411e-08	-1.68941e-10	-0.658297	1.17817e-05	-1.68941e-10	-0.655533
38783177	chr19:38783177:T:C	2.81028e-08	-0.945195	-4.99793e-10	7.91123e-06	-1.0538	-4.99793e-10
38783636	chr19:38783636:G:A	6.77417e-06	5.65048	-1.11067	2.15181e-06	-0.950156	-1.40561
38783686	chr19:38783686:T:C	2.97428e-08	-0.584817	-0.303662	6.76795e-05	0.695335	0.397369
38784324	chr19:38784324:G:A	1.64486e-08	-1.48083	-4.99793e-10	4.68712e-06	-1.57726	-4.99793e-10
38784705	chr19:38784705:A:C	5.141e-09	-1.51181	-1.13201	2.10587e-06	-1.7063	-0.671049
38784839	chr19:38784839:T:C	1.84984e-07	-1.68941e-10	0.939204	7.82319e-05	-1.68941e-10	1.2376
38784872	chr19:38784872:G:A	2.81815e-08	-1.68941e-10	-0.942401	9.15277e-06	-1.68941e-10	-0.908022
38785118	chr19:38785118:T:G	1.99959e-07	-1.68941e-10	1.01705	8.49836e-05	-1.68941e-10	1.32038
38785741	chr19:38785741:A:G	1.17424e-05	5.99121	-0.901312	2.69815e-06	-0.843737	-1.28578
38785904	chr19:38785904:C:T	1.02345e-05	5.92659	-0.974138	2.53871e-06	-0.860668	-1.32975
38786106	chr19:38786106:G:A	1.98218e-08	-1.68941e-10	-1.29428	6.34889e-06	-1.68941e-10	-1.2738
38786514	chr19:38786514:A:G	5.62004e-09	-1.40369	-1.15104	1.97356e-06	-1.74331	-0.698927
38787015	chr19:38787015:C:A	1.25059e-07	1.73785	-1.19014	1.18362e-05	0.523747	-1.17466
38787369	chr19:38787369:T:C	5.56904e-09	-1.1731	-1.39075	1.5852e-06	-1.23322	-1.42815
38787589	chr19:38787589:T:C	1.84554e-08	0.0255876	-1.3913	2.92753e-05	1.44114	-1.18648
38787694	chr19:38787694:G:A	2.90228e-08	-0.912985	-4.99793e-10	8.44888e-06	-0.988045	-4.99793e-10
38788286	chr19:38788286:T:G	2.17497e-08	-1.68941e-10	-1.20146	6.99351e-06	-1.68941e-10	-1.1771
38788550	chr19:38788550:T:C	5.88238e-09	-1.14938	-1.35972	1.66874e-06	-1.20842	-1.40159
38788941	chr19:38788941:C:T	6.13131e-09	-1.10719	-1.36046	1.73453e-06	-1.16955	-1.40179
38789184	chr19:38789184:C:A	1.09464e-07	1.74813	-1.3336	1.02671e-05	0.530694	-1.32383
38790431	chr19:38790431:TTTTG:T	2.38258e-08	-1.68941e-10	-1.1103	7.57998e-06	-1.68941e-10	-1.09657
38792504	chr19:38792504:C:T	1.73694e-06	4.064	-0.885182	1.35035e-06	-1.42907	-1.39264
38792508	chr19:38792508:G:A	1.95365e-08	-1.68941e-10	-1.30878	6.39701e-06	-1.68941e-10	-1.26625
38792761	chr19:38792761:C:G	1.1515e-08	-0.354413	-1.483	1.63163e-05	1.00279	-1.3327
38792795	chr19:38792795:C:T	1.76757e-08	-1.68941e-10	-1.40888	5.73595e-06	-1.68941e-10	-1.37532
38793033	chr19:38793033:T:A	1.43298e-06	3.7339	-0.747447	7.05797e-05	1.45211	-0.317448
38793079	chr19:38793079:C:T	4.5084e-07	0.377789	1.45226	0.000138937	-0.699202	2.51114
38793127	chr19:38793127:T:G	1.16959e-06	3.44742	-0.664078	6.01654e-05	1.19072	-0.2157
38793153	chr19:38793153:A:C	6.26933e-06	5.13268	-0.670321	2.25689e-06	-1.13141	-1.17668
38793447	chr19:38793447:C:A	5.25257e-07	0.337702	1.64512	0.000169031	-0.726469	2.73447
38793525	chr19:38793525:T:C	1.23663e-06	3.50199	-0.662907	6.34263e-05	1.24291	-0.215115
38793893	chr19:38793893:T:G	2.7215e-09	-1.76016	-1.51972	9.0318e-07	-1.7063	-1.51762
38793898	chr19:38793898:G:T	1.01143e-08	-0.523555	-1.44356	1.33151e-05	0.732774	-1.26595
38793900	chr19:38793900:G:A	6.83849e-06	5.18144	-0.632187	2.35982e-06	-1.11171	-1.15178
38793967	chr19:38793967:C:G	2.16427e-06	3.57772	-0.178947	0.000131549	1.3109	0.446398
38794148	chr19:38794148:C:A	1.1609e-06	3.38283	-0.606949	6.17544e-05	1.14392	-0.14283
38794323	chr19:38794323:A:G	1.23837e-08	-0.351246	-1.41344	1.87009e-05	1.002	-1.19551
38794475	chr19:38794475:A:C	1.23338e-06	3.44295	-0.606499	6.63927e-05	1.21795	-0.144444
38794683	chr19:38794683:A:C	2.25258e-06	3.27657	0.162192	0.000138243	1.02468	0.782256
38795018	chr19:38795018:G:A	1.84329e-08	-1.68941e-10	-1.36693	5.71522e-06	-1.68941e-10	-1.37895
38795167	chr19:38795167:C:G	1.84782e-08	-1.68941e-10	-1.36447	6.07036e-06	-1.68941e-10	-1.31866
38795237	chr19:38795237:A:G	2.73362e-07	-1.68941e-10	1.32973	0.000115119	-1.68941e-10	1.62389
38795602	chr19:38795602:AAAG:A	1.84755e-08	-1.68941e-10	-1.36462	6.02284e-06	-1.68941e-10	-1.32652
38795624	chr19:38795624:C:T	1.28638e-06	3.45433	-0.575812	6.73117e-05	1.19602	-0.108765
38795768	chr19:38795768:AG:A	1.44299e-06	3.61846	-0.62505	7.27426e-05	1.33296	-0.168116
38795802	chr19:38795802:T:C	1.41899e-06	3.5206	-0.543965	7.37795e-05	1.24916	-0.070157
38795886	chr19:38795886:T:G	2.00461e-08	-1.68941e-10	-1.28303	6.31893e-06	-1.68941e-10	-1.27853
38795891	chr19:38795891:G:A	1.4724e-06	3.65193	-0.638348	6.67827e-05	1.26852	-0.189155
38796185	chr19:38796185:C:T	1.81294e-08	-1.68941e-10	-1.38353	5.8823e-06	-1.68941e-10	-1.35013
38796400	chr19:38796400:C:T	4.32757e-07	0.267944	1.52117	0.000132358	-0.819137	2.58257
38796432	chr19:38796432:C:T	1.84536e-08	-1.68941e-10	-1.36581	6.06089e-06	-1.68941e-10	-1.32022
38796605	chr19:38796605:T:C	4.6423e-08	-1.68941e-10	-0.443271	1.4485e-05	-1.68941e-10	-0.448964
38796630	chr19:38796630:A:C	1.8469e-08	-1.68941e-10	-1.36497	6.0669e-06	-1.68941e-10	-1.31923
38796761	chr19:38796761:G:A	1.38976e-06	3.39577	-0.439952	6.86453e-05	1.06029	0.0465839
38796802	chr19:38796802:C:T	2.4e-07	2.24182	-1.04225	1.41937e-06	-1.66917	-1.1027
38796943	chr19:38796943:C:T	7.30529e-06	3.44894	1.16635	0.000609585	1.1521	2.1386
38796952	chr19:38796952:C:T	3.25459e-08	-1.68941e-10	-0.798414	1.08357e-05	-1.68941e-10	-0.739233
38797153	chr19:38797153:G:T	1.28037e-08	-0.301801	-1.42953	1.94368e-05	1.06921	-1.22412
38797161	chr19:38797161:T:A	1.3539e-06	3.55739	-0.627708	6.16768e-05	1.18137	-0.181536
38797668	chr19:38797668:C:T	2.86067e-09	-1.763	-1.46701	9.74089e-07	-1.71088	-1.43745
38797687	chr19:38797687:C:A	4.27567e-07	-1.68941e-10	1.77705	0.000442149	-1.68941e-10	2.96957
38798473	chr19:38798473:G:A	1.94317e-08	-1.68941e-10	-1.31416	6.4314e-06	-1.68941e-10	-1.26089
38798624	chr19:38798624:A:T	2.32407e-08	-1.68941e-10	-1.13516	8.50301e-06	-1.68941e-10	-0.981659
38798890	chr19:38798890:T:C	3.39302e-07	2.88077	-1.33495	1.56206e-06	-1.22411	-1.45196
38799149	chr19:38799149:T:A	4.72596e-08	-1.68941e-10	-0.425409	1.75767e-05	-1.68941e-10	-0.255504
38799473	chr19:38799473:G:A	3.84105e-08	0.875872	-1.50861	7.55548e-06	0.406542	-1.50635
38799710	chr19:38799710:G:T	2.05965e-08	-1.68941e-10	-1.25595	6.23195e-06	-1.68941e-10	-1.29239
38800171	chr19:38800171:T:C	2.21246e-08	-1.18438	-4.99793e-10	5.29328e-06	-1.45564	-4.99793e-10
38800317	chr19:38800317:C:T	2.11246e-08	-1.23063	-4.99793e-10	7.37332e-06	-1.12421	-4.99793e-10
38801051	chr19:38801051:A:G	2.25686e-08	-0.871591	-0.292916	5.17988e-06	-1.19075	-0.286546
38801131	chr19:38801131:A:G	1.3745e-08	-0.14038	-1.52001	1.70841e-05	1.21504	-1.49897
38801454	chr19:38801454:G:T	1.80192e-08	-1.68941e-10	-1.38963	5.37298e-06	-1.68941e-10	-1.4407
38801477	chr19:38801477:A:T	1.40279e-08	-1.64002	-4.99793e-10	4.00213e-06	-1.73525	-4.99793e-10
38801726	chr19:38801726:A:G	1.75535e-08	-1.68941e-10	-1.41581	5.53034e-06	-1.68941e-10	-1.41183
38802173	chr19:38802173:G:A	1.66332e-08	-1.68941e-10	-1.46967	5.63388e-06	-1.68941e-10	-1.39328
38802655	chr19:38802655:C:A	1.42193e-06	3.57237	-0.593666	1.69582e-06	-1.61713	-0.976781
38802866	chr19:38802866:C:T	2.13873e-08	-1.68941e-10	-1.21827	6.82523e-06	-1.68941e-10	-1.20145
38802883	chr19:38802883:G:C	3.48506e-08	-1.68941e-10	-0.729997	1.08913e-05	-1.68941e-10	-0.734118
38803161	chr19:38803161:C:T	3.10669e-08	-1.68941e-10	-0.844923	1.06977e-05	-1.68941e-10	-0.752053
38803297	chr19:38803297:G:A	2.65637e-08	-0.602389	-0.399131	5.67307e-06	-0.983503	-0.402844
38803826	chr19:38803826:C:A	3.02376e-08	-0.0327184	-0.83926	6.43213e-06	-0.681899	-0.578873
38803945	chr19:38803945:G:A	1.58563e-08	-1.68941e-10	-1.5175	4.95733e-06	-1.68941e-10	-1.52121
38804129	chr19:38804129:T:C	5.23854e-08	0.680348	-1.00279	9.05166e-05	2.08638	-0.702926
38804170	chr19:38804170:G:A	3.08347e-09	-1.73617	-1.41884	1.04876e-06	-1.65361	-1.42086
38804256	chr19:38804256:G:A	3.03854e-09	-1.73457	-1.43512	1.03984e-06	-1.64629	-1.43672
38804323	chr19:38804323:A:C	2.44069e-08	-1.68941e-10	-1.0862	8.82218e-06	-1.68941e-10	-0.944809
38804331	chr19:38804331:G:A	4.25645e-08	-1.68941e-10	-0.530045	1.70327e-05	-1.68941e-10	-0.286945
38804677	chr19:38804677:A:G	2.46761e-08	-1.68941e-10	-1.07523	7.2978e-06	-1.68941e-10	-1.13451
38804746	chr19:38804746:C:G	1.83938e-08	-1.68941e-10	-1.36905	5.30926e-06	-1.68941e-10	-1.45263
38804944	chr19:38804944:T:A	9.37502e-08	-1.68941e-10	0.259568	3.77545e-05	-1.68941e-10	0.509026
38805033	chr19:38805033:G:A	7.65471e-08	-1.68941e-10	0.0568403	2.36612e-05	-1.68941e-10	0.0417581
38805051	chr19:38805051:C:T	1.97199e-08	-1.68941e-10	-1.29944	5.57435e-06	-1.68941e-10	-1.4039
38805122	chr19:38805122:C:T	6.66068e-08	-1.68941e-10	-0.0822595	2.06019e-05	-1.68941e-10	-0.0966974
38805223	chr19:38805223:T:C	8.77176e-09	-1.11718	-0.992347	1.59095e-06	-1.74152	-0.916223
38805468	chr19:38805468:A:C	4.58847e-09	-1.76405	-0.993471	2.24121e-06	-1.43397	-0.881095
38805657	chr19:38805657:A:T	2.55223e-07	0.196619	1.06445	2.96667e-05	-1.24402	1.51197
38805679	chr19:38805679:T:G	2.43447e-07	0.168412	1.04542	2.8626e-05	-1.25912	1.49135
38806228	chr19:38806228:C:T	2.12988e-08	-1.68941e-10	-1.22242	7.52847e-06	-1.68941e-10	-1.10339
38806346	chr19:38806346:C:T	1.69825e-08	-1.68941e-10	-1.44888	5.34685e-06	-1.68941e-10	-1.44557
38806370	chr19:38806370:AAAAAAAAG:A	8.91608e-08	-1.68941e-10	0.209375	2.75936e-05	-1.68941e-10	0.195507
38806920	chr19:38806920:T:C	3.80512e-08	-1.00046	0.358328	8.34822e-05	0.135799	1.16675
38807267	chr19:38807267:C:T	7.74996e-08	-1.68941e-10	0.0692069	2.39488e-05	-1.68941e-10	0.0538377
38807365	chr19:38807365:T:C	5.10288e-08	-1.68941e-10	-0.348676	1.84487e-05	-1.68941e-10	-0.207085
38807643	chr19:38807643:A:G	1.65578e-08	-1.68941e-10	-1.47421	5.10957e-06	-1.68941e-10	-1.49096
38807759	chr19:38807759:G:A	1.93698e-08	-1.68941e-10	-1.31735	5.50426e-06	-1.68941e-10	-1.41656
38807774	chr19:38807774:T:C	4.90334e-08	-1.05959	0.671029	8.386e-05	-0.000284082	1.30735
38807887	chr19:38807887:G:A	2.3788e-08	-1.68941e-10	-1.11188	8.57066e-06	-1.68941e-10	-0.973734
38807911	chr19:38807911:T:C	5.7935e-07	2.08084	-4.99793e-10	0.000254258	2.41627	-4.99793e-10
38808151	chr19:38808151:A:G	1.61099e-08	-1.68941e-10	-1.50163	5.13611e-06	-1.68941e-10	-1.48578
38808349	chr19:38808349:T:C	1.08688e-08	-1.25743	-0.63774	6.52362e-06	-1.1729	-0.0737536
38808359	chr19:38808359:C:T	1.66239e-08	-1.68941e-10	-1.47022	5.29219e-06	-1.68941e-10	-1.45585
38808568	chr19:38808568:A:G	4.27933e-09	-1.76139	-1.06588	2.01181e-06	-1.40573	-1.01731
38808722	chr19:38808722:A:G	2.05981e-07	1.50864	-0.461924	2.20308e-05	0.174441	-0.204078
38809231	chr19:38809231:T:A	1.40193e-08	-1.64063	-4.99793e-10	4.04563e-06	-1.72444	-4.99793e-10
38809922	chr19:38809922:A:G	9.61081e-08	-1.68941e-10	0.284408	3.41393e-05	-1.68941e-10	0.40837
38810582	chr19:38810582:T:C	1.20407e-07	-1.68941e-10	0.509809	3.73361e-05	-1.68941e-10	0.497882
38810634	chr19:38810634:T:C	2.8358e-08	-0.732613	-0.203543	9.03617e-06	-0.884175	-0.0366682
38810757	chr19:38810757:G:A	9.76084e-09	-1.21826	-0.784426	7.16461e-06	-0.835002	-0.317923
38811490	chr19:38811490:ATAAAAAT:A	3.58627e-08	-0.73025	0.0288822	1.15693e-05	-0.883012	0.209288
38811739	chr19:38811739:C:T	3.55151e-08	-0.747162	0.0360536	1.14637e-05	-0.899872	0.216978
38811992	chr19:38811992:G:A	1.66359e-08	-1.68941e-10	-1.4695	5.35534e-06	-1.68941e-10	-1.44399
38812140	chr19:38812140:C:T	5.54875e-08	-1.68941e-10	-0.264909	1.6705e-05	-1.68941e-10	-0.306372
38812203	chr19:38812203:A:G	1.95012e-08	-1.68941e-10	-1.31059	6.47197e-06	-1.68941e-10	-1.2546
38812251	chr19:38812251:C:G	1.91054e-08	-1.68941e-10	-1.3311	5.90999e-06	-1.68941e-10	-1.34543
38812294	chr19:38812294:C:G	2.0275e-07	-1.68941e-10	1.03091	8.33145e-05	-1.68941e-10	1.30054
38812308	chr19:38812308:G:A	1.38965e-07	-1.68941e-10	0.653158	4.22681e-05	-1.68941e-10	0.621955
38812339	chr19:38812339:T:TG	8.08797e-08	-1.68941e-10	0.111897	3.66012e-05	-1.68941e-10	0.478002
38812518	chr19:38812518:G:A	1.6436e-08	-1.68941e-10	-1.48159	5.36949e-06	-1.68941e-10	-1.44135
38812741	chr19:38812741:A:T	2.74667e-08	-1.68941e-10	-0.968093	9.29434e-06	-1.68941e-10	-0.892673
38812794	chr19:38812794:C:T	6.77209e-09	-1.0816	-1.28665	5.23205e-06	-0.317607	-1.14967
38813176	chr19:38813176:G:T	1.32778e-08	-1.04057	-0.654405	1.21427e-05	-0.259805	-0.365546
38813435	chr19:38813435:C:T	1.31054e-08	-1.70804	-4.99793e-10	4.03646e-06	-1.72671	-4.99793e-10
38813652	chr19:38813652:CCA:C	2.19141e-08	-1.68941e-10	-1.19394	6.67039e-06	-1.68941e-10	-1.2244
38813762	chr19:38813762:G:A	1.83507e-07	2.00216	-1.07097	0.000308675	3.35995	-0.749744
38814337	chr19:38814337:C:A	2.26382e-08	-1.68941e-10	-1.16143	6.89209e-06	-1.68941e-10	-1.1917
38814659	chr19:38814659:C:G	6.63659e-08	-1.68941e-10	-0.0858827	2.77228e-05	-1.68941e-10	0.200175
38814805	chr19:38814805:A:G	1.35995e-08	-1.0269	-0.644136	1.25246e-05	-0.241433	-0.352947
38814905	chr19:38814905:A:G	7.09837e-09	-0.966806	-1.3544	4.56543e-06	-0.27084	-1.33272
38815105	chr19:38815105:G:A	2.01859e-08	-1.68941e-10	-1.27608	6.57454e-06	-1.68941e-10	-1.23887
38815361	chr19:38815361:TG:T	2.46581e-08	-1.68941e-10	-1.07596	8.2831e-06	-1.68941e-10	-1.00786
38815423	chr19:38815423:TCTTTA:T	1.60617e-08	-1.68941e-10	-1.50463	5.06474e-06	-1.68941e-10	-1.49978
38816300	chr19:38816300:C:T	1.67449e-08	-1.68941e-10	-1.46297	5.3089e-06	-1.68941e-10	-1.45269
38816463	chr19:38816463:C:T	2.33288e-07	1.08581	0.0854043	0.000210022	2.00758	0.217556
38816786	chr19:38816786:C:T	1.60377e-08	-1.68941e-10	-1.50612	5.03199e-06	-1.68941e-10	-1.50626
38817285	chr19:38817285:C:T	4.45532e-09	-1.76777	-1.0192	1.4459e-06	-1.76145	-0.991902
38817413	chr19:38817413:C:T	3.05146e-08	-0.862862	-4.99793e-10	1.14323e-05	-0.685639	-4.99793e-10
38817550	chr19:38817550:C:T	8.61166e-09	-0.906363	-1.22159	5.54266e-06	-0.207998	-1.20161
38817962	chr19:38817962:T:C	1.96344e-06	2.25705	1.04434	0.000124707	0.190794	1.5131
38818065	chr19:38818065:C:T	1.66548e-08	-1.68941e-10	-1.46837	5.27829e-06	-1.68941e-10	-1.45848
38818127	chr19:38818127:G:A	9.03032e-09	-0.939155	-1.14132	5.89971e-06	-0.228073	-1.1191
38818128	chr19:38818128:G:A	3.45406e-08	-0.738929	-4.99793e-10	9.58815e-06	-0.861551	-4.99793e-10
38818275	chr19:38818275:G:A	3.58118e-08	-1.68941e-10	-0.70279	1.13031e-05	-1.68941e-10	-0.697003
38818705	chr19:38818705:C:T	8.84199e-09	-0.892798	-1.20876	5.86274e-06	-0.164143	-1.18932
38819580	chr19:38819580:G:A	4.25183e-09	-1.72771	-1.10601	1.73272e-06	-1.66867	-0.903718
38820352	chr19:38820352:G:A	1.88694e-08	-1.68941e-10	-1.34352	6.1082e-06	-1.68941e-10	-1.31245
38820644	chr19:38820644:C:A	1.66411e-08	-1.46919	-4.99793e-10	5.64544e-06	-1.39123	-4.99793e-10
38820716	chr19:38820716:G:A	5.98124e-08	-1.68941e-10	-0.189853	2.38324e-05	-1.68941e-10	0.0489666
38820720	chr19:38820720:T:C	1.58271e-08	-1.68941e-10	-1.51934	4.97493e-06	-1.68941e-10	-1.51767
38820861	chr19:38820861:G:A	3.03494e-08	-0.868289	-4.99793e-10	8.30763e-06	-1.0049	-4.99793e-10
38821269	chr19:38821269:C:T	3.69523e-08	-1.68941e-10	-0.671438	1.28031e-05	-1.68941e-10	-0.572394
38821445	chr19:38821445:T:C	9.37882e-09	-1.30605	-0.736557	7.70218e-06	-0.604705	-0.475871
38821504	chr19:38821504:C:T	5.99563e-09	-1.028	-1.46204	3.9692e-06	-0.271579	-1.47193
38821591	chr19:38821591:T:C	2.66148e-08	0.162056	-1.16165	1.17259e-05	0.455752	-1.11603
38821640	chr19:38821640:G:A	1.5824e-08	-1.68941e-10	-1.51954	4.97084e-06	-1.68941e-10	-1.51849
38821706	chr19:38821706:A:T	1.8875e-08	0.150518	-1.49374	8.10052e-06	0.451778	-1.48193
38821712	chr19:38821712:C:T	1.08483e-08	-1.17817	-0.718886	7.00882e-06	-0.905549	-0.26936
38821791	chr19:38821791:G:A	1.57941e-07	0.692442	0.0887152	3.36008e-05	0.124281	0.26819
38822172	chr19:38822172:A:G	2.66165e-08	-1.68941e-10	-0.999534	8.13531e-06	-1.68941e-10	-1.02586
38822724	chr19:38822724:T:C	2.04855e-08	-1.68941e-10	-1.26135	6.71345e-06	-1.68941e-10	-1.21797
38823337	chr19:38823337:C:T	1.24363e-08	-1.76045	-4.99793e-10	3.87475e-06	-1.7676	-4.99793e-10
38823371	chr19:38823371:G:A	1.47492e-08	-0.865972	-0.723906	1.01139e-05	-0.534183	-0.273985
38823563	chr19:38823563:C:T	2.46814e-08	-1.68941e-10	-1.07502	8.29518e-06	-1.68941e-10	-1.0064
38824365	chr19:38824365:A:C	2.13964e-08	0.282312	-1.50015	9.24419e-06	0.591591	-1.48967
38824588	chr19:38824588:A:G	1.62989e-08	-1.68941e-10	-1.48997	5.32e-06	-1.68941e-10	-1.45061
38824937	chr19:38824937:G:A	1.06213e-08	-0.4047	-1.5135	1.54914e-06	-1.18158	-1.5028
38825554	chr19:38825554:C:T	1.52772e-08	-0.800348	-0.754357	6.28591e-06	-0.96122	-0.322548
38825677	chr19:38825677:A:G	5.82632e-09	-1.51488	-1.0038	3.75217e-06	-1.15293	-0.646812
38825845	chr19:38825845:G:A	1.94684e-08	-1.68941e-10	-1.31227	6.35218e-06	-1.68941e-10	-1.27328
38826034	chr19:38826034:G:A	2.35841e-08	-1.68941e-10	-1.12049	7.90017e-06	-1.68941e-10	-1.05519
38826158	chr19:38826158:G:A	1.40393e-08	-0.890951	-0.748255	9.53107e-06	-0.562808	-0.304713
38826324	chr19:38826324:C:T	3.28215e-08	-1.68941e-10	-0.789982	1.13381e-05	-1.68941e-10	-0.69391
38826705	chr19:38826705:A:G	1.30975e-07	-1.68941e-10	0.593943	5.26883e-05	-1.68941e-10	0.842314
38826882	chr19:38826882:C:G	1.70672e-08	-1.44391	-4.99793e-10	5.80723e-06	-1.36298	-4.99793e-10
38827017	chr19:38827017:G:C	5.05057e-08	-1.68941e-10	-0.35898	1.73393e-05	-1.68941e-10	-0.269104
38827319	chr19:38827319:AT:A	1.40187e-08	-0.882674	-0.758003	9.5075e-06	-0.553119	-0.316878
38827366	chr19:38827366:C:T	1.61539e-08	-0.757424	-0.741478	6.65276e-06	-0.920727	-0.30632
38827374	chr19:38827374:G:A	1.96113e-08	-1.68941e-10	-1.30496	6.37119e-06	-1.68941e-10	-1.27029
38827429	chr19:38827429:G:C	3.4166e-09	-1.76739	-1.28503	1.17672e-06	-1.76189	-1.19746
38827465	chr19:38827465:G:A	6.04514e-09	-0.968425	-1.51339	4.03082e-06	-0.211103	-1.51701
38827596	chr19:38827596:G:C	4.52259e-09	-1.31106	-1.46092	2.64197e-06	-0.681853	-1.4687
38827624	chr19:38827624:T:C	2.04002e-08	-1.68941e-10	-1.26552	6.12865e-06	-1.68941e-10	-1.3091
38828103	chr19:38828103:C:A	2.97888e-08	-1.68941e-10	-0.886932	9.40704e-06	-1.68941e-10	-0.88062
38828554	chr19:38828554:G:A	5.24594e-06	3.00562	1.27852	0.00028254	0.744951	1.77679
38829351	chr19:38829351:T:C	9.6703e-08	0.290579	-4.99793e-10	2.31166e-05	0.0184739	-4.99793e-10
38829392	chr19:38829392:C:T	2.03655e-08	-0.622736	-0.644486	1.47909e-05	-0.254551	-0.173513
38829985	chr19:38829985:G:A	2.03188e-08	-1.68941e-10	-1.26952	6.11793e-06	-1.68941e-10	-1.31085
38830763	chr19:38830763:AG:A	3.39109e-08	-1.68941e-10	-0.75733	1.17453e-05	-1.68941e-10	-0.658626
38830972	chr19:38830972:G:T	1.3883e-08	-0.863956	-0.786443	9.38849e-06	-0.530358	-0.352236
38831051	chr19:38831051:G:C	1.62952e-08	-1.68941e-10	-1.4902	5.31818e-06	-1.68941e-10	-1.45095
38831259	chr19:38831259:G:A	5.92571e-09	-0.987565	-1.5142	3.92463e-06	-0.237203	-1.5176
38831279	chr19:38831279:A:T	2.03498e-08	-1.68941e-10	-1.268	6.67114e-06	-1.68941e-10	-1.22429
38831712	chr19:38831712:G:T	1.88705e-08	-1.68941e-10	-1.34347	6.14142e-06	-1.68941e-10	-1.30702
38831774	chr19:38831774:G:T	1.28009e-08	-1.73155	-4.99793e-10	4.1394e-06	-1.70153	-4.99793e-10
38831953	chr19:38831953:A:C	1.96252e-08	-1.68941e-10	-1.30425	6.3784e-06	-1.68941e-10	-1.26916
38832126	chr19:38832126:A:C	2.26143e-08	-0.524517	-0.637967	1.69169e-05	-0.129745	-0.164022
38832329	chr19:38832329:G:A	1.98734e-08	-1.68941e-10	-1.29168	6.4934e-06	-1.68941e-10	-1.25129
38832411	chr19:38832411:GC:G	1.5969e-08	-0.757273	-0.753146	6.56471e-06	-0.920243	-0.320127
38832452	chr19:38832452:TCAGAAGGGCTAAA:T	1.49669e-08	-0.793174	-0.782053	6.11995e-06	-0.954228	-0.356298
38833301	chr19:38833301:T:C	1.29151e-08	-1.72267	-4.99793e-10	4.64831e-06	-1.58558	-4.99793e-10
38833514	chr19:38833514:C:T	6.674e-08	-0.660697	0.580436	4.51495e-05	-0.81324	1.50114
38833542	chr19:38833542:A:C	1.84968e-08	-1.68941e-10	-1.36347	6.0055e-06	-1.68941e-10	-1.3294
38833690	chr19:38833690:T:C	5.59542e-09	-1.62343	-0.935688	2.98989e-06	-1.35781	-0.669032
38833783	chr19:38833783:C:T	5.76977e-08	-1.68941e-10	-0.225849	2.35705e-05	-1.68941e-10	0.0379161
38834802	chr19:38834802:T:C	1.88013e-08	-1.68941e-10	-1.34714	5.83648e-06	-1.68941e-10	-1.35795
38835111	chr19:38835111:T:C	1.67997e-08	-1.68941e-10	-1.4597	5.27257e-06	-1.68941e-10	-1.45956
38835114	chr19:38835114:C:T	8.96721e-08	1.6896	-1.4745	1.48889e-05	1.07402	-1.49548
38835640	chr19:38835640:A:T	2.96925e-08	-0.694886	-0.195284	1.7286e-05	-0.498714	0.226532
38835809	chr19:38835809:T:G	5.62825e-08	-1.68941e-10	-0.250682	1.69151e-05	-1.68941e-10	-0.293871
38835839	chr19:38835839:T:C	1.04522e-07	1.32986	-0.961525	6.16115e-05	1.75845	-0.759677
38835931	chr19:38835931:T:C	5.41039e-07	2.80613	-0.793708	0.000630454	3.99641	-0.672047
38836114	chr19:38836114:G:C	1.04481e-07	1.29894	-0.931008	6.16547e-05	1.72381	-0.724337
38836170	chr19:38836170:G:A	5.62978e-08	-1.68941e-10	-0.25041	1.69952e-05	-1.68941e-10	-0.289148
38836285	chr19:38836285:T:C	4.04784e-08	-1.68941e-10	-0.580297	1.46517e-05	-1.68941e-10	-0.437524
38837069	chr19:38837069:T:TGG	3.45471e-08	-1.68941e-10	-0.738742	1.05133e-05	-1.68941e-10	-0.769434
38837216	chr19:38837216:A:T	9.65741e-08	1.20027	-0.911028	5.6579e-05	1.61499	-0.701426
38837505	chr19:38837505:A:C	7.22353e-08	-0.533242	0.532105	4.8104e-05	-0.69727	1.44856
38838328	chr19:38838328:T:C	5.14918e-08	-1.68941e-10	-0.339643	2.20514e-05	-1.68941e-10	-0.0287031
38838565	chr19:38838565:C:T	1.24196e-08	-1.76179	-4.99793e-10	3.88147e-06	-1.76587	-4.99793e-10
38838742	chr19:38838742:G:A	6.60583e-08	-1.68941e-10	-0.0905285	2.23505e-05	-1.68941e-10	-0.0152306
38838877	chr19:38838877:C:T	4.98348e-09	-1.15498	-1.51996	2.71238e-06	-0.615569	-1.50868
38839296	chr19:38839296:T:C	2.38508e-08	-1.68941e-10	-1.10925	7.08236e-06	-1.68941e-10	-1.16447
38839323	chr19:38839323:C:T	1.96078e-07	-1.68941e-10	0.997447	8.08353e-05	-1.68941e-10	1.27034
38839418	chr19:38839418:A:G	1.07643e-08	-0.948509	-0.956321	4.51773e-06	-1.12088	-0.493191
38840005	chr19:38840005:G:A	1.00142e-08	-1.29487	-0.682193	7.81051e-06	-0.645167	-0.421441
38840074	chr19:38840074:A:C	2.74318e-07	2.24261	-0.909392	2.35525e-06	-0.98841	-1.27702
38843696	chr19:38843696:G:A	2.85279e-09	-1.76745	-1.46532	9.245e-07	-1.74876	-1.45182
38844496	chr19:38844496:G:A	1.65593e-08	-1.68941e-10	-1.47412	5.21948e-06	-1.68941e-10	-1.46968
38844634	chr19:38844634:T:C	3.06572e-08	0.220171	-1.07837	1.76019e-05	0.745693	-0.999765
38844772	chr19:38844772:C:T	1.08306e-07	-1.68941e-10	0.403899	3.84064e-05	-1.68941e-10	0.526145
38844894	chr19:38844894:C:T	4.24663e-08	-1.68941e-10	-0.532354	1.31205e-05	-1.68941e-10	-0.5479
38845104	chr19:38845104:A:G	9.49868e-08	1.28115	-1.00848	5.50365e-05	1.70031	-0.814392
38845460	chr19:38845460:T:G	2.94922e-08	-1.28126	0.384323	2.20239e-05	-0.633244	0.603291
38845477	chr19:38845477:T:C	3.04815e-08	-1.68941e-10	-0.863947	9.41492e-06	-1.68941e-10	-0.879783
38845528	chr19:38845528:G:A	4.04682e-08	-1.68941e-10	-0.58055	1.45107e-05	-1.68941e-10	-0.447193
38845640	chr19:38845640:C:G	1.09303e-07	-1.68941e-10	0.413055	3.88081e-05	-1.68941e-10	0.53655
38846101	chr19:38846101:G:A	9.24311e-08	-1.68941e-10	0.245398	3.26394e-05	-1.68941e-10	0.363442
38846325	chr19:38846325:G:A	3.72248e-08	-0.543729	-0.120362	2.19717e-05	-0.335523	0.303198
38846352	chr19:38846352:C:T	1.85213e-08	-1.68941e-10	-1.36214	5.81154e-06	-1.68941e-10	-1.36223
38846391	chr19:38846391:T:A	3.3218e-09	-1.64604	-1.43451	1.038e-06	-1.73741	-1.34737
38847126	chr19:38847126:G:A	1.57971e-08	-1.68941e-10	-1.52124	4.98101e-06	-1.68941e-10	-1.51645
38847502	chr19:38847502:A:G	8.67668e-08	1.22298	-1.04083	4.97541e-05	1.63785	-0.852831
38848023	chr19:38848023:G:A	8.11273e-08	1.53291	-1.41795	7.86442e-05	2.65749	-1.41463
38848094	chr19:38848094:TTTTA:T	3.74729e-08	-0.472797	-0.18465	2.19944e-05	-0.261525	0.230234
38848142	chr19:38848142:G:A	3.1845e-08	-1.21805	0.397862	2.4581e-05	-0.537453	0.617347
38848345	chr19:38848345:A:G	2.35977e-08	-1.68941e-10	-1.11992	7.02068e-06	-1.68941e-10	-1.17322
38848623	chr19:38848623:G:A	6.71293e-08	-1.68941e-10	-0.0744454	2.78433e-05	-1.68941e-10	0.204515
38848643	chr19:38848643:C:T	1.7902e-08	-1.68941e-10	-1.39615	5.23296e-06	-1.68941e-10	-1.4671
38848924	chr19:38848924:T:C	2.31523e-08	-1.68941e-10	-1.13897	8.2059e-06	-1.68941e-10	-1.01723
38849921	chr19:38849921:G:A	2.19065e-08	-1.68941e-10	-1.19428	7.6996e-06	-1.68941e-10	-1.08091
38850331	chr19:38850331:T:A	2.10829e-08	-1.68941e-10	-1.2326	6.91639e-06	-1.68941e-10	-1.18818
38850542	chr19:38850542:G:T	1.37864e-08	-0.680433	-0.97695	5.77792e-06	-0.82638	-0.541655
38850722	chr19:38850722:C:T	1.65621e-08	-1.68941e-10	-1.47395	5.13726e-06	-1.68941e-10	-1.48556
38850828	chr19:38850828:C:G	1.57841e-08	-1.52206	-4.99793e-10	4.43593e-06	-1.63234	-4.99793e-10
38850915	chr19:38850915:A:G	7.70783e-08	1.01075	-0.946996	4.57359e-05	1.44594	-0.745133
38851161	chr19:38851161:A:G	1.09057e-07	-1.68941e-10	0.410806	3.87199e-05	-1.68941e-10	0.534274
38851640	chr19:38851640:T:A	9.18327e-08	-1.68941e-10	0.238903	3.24196e-05	-1.68941e-10	0.356686
38851737	chr19:38851737:G:A	3.28443e-08	-1.68941e-10	-0.789287	1.00175e-05	-1.68941e-10	-0.817746
38851884	chr19:38851884:G:A	1.09303e-07	-1.68941e-10	0.413055	3.88081e-05	-1.68941e-10	0.53655
38852793	chr19:38852793:G:A	9.51873e-08	-1.68941e-10	0.274781	3.36493e-05	-1.68941e-10	0.393914
38852973	chr19:38852973:A:G	2.53351e-08	-1.68941e-10	-1.04888	7.50155e-06	-1.68941e-10	-1.10697
38853356	chr19:38853356:C:T	6.19509e-08	-0.768428	0.613705	4.33083e-05	-0.899331	1.5456
38853385	chr19:38853385:A:C	2.00688e-08	-1.68941e-10	-1.2819	6.27679e-06	-1.68941e-10	-1.28522
38853494	chr19:38853494:G:A	6.33903e-08	-0.720581	0.588826	4.40621e-05	-0.853397	1.51692
38853516	chr19:38853516:T:G	1.76295e-08	-1.68941e-10	-1.41149	5.40239e-06	-1.68941e-10	-1.43524
38853548	chr19:38853548:C:T	2.2225e-08	-1.68941e-10	-1.17985	7.82559e-06	-1.68941e-10	-1.06468
38853796	chr19:38853796:C:T	5.70638e-08	-0.718316	0.481421	3.86349e-05	-0.852568	1.38464
38853800	chr19:38853800:T:A	3.20067e-08	-1.17156	0.356443	2.52539e-05	-0.466655	0.573559
38853807	chr19:38853807:C:T	9.86686e-09	-1.25869	-0.733194	7.78011e-06	-0.590524	-0.479984
38853878	chr19:38853878:T:A	1.04355e-08	-0.987057	-0.948795	4.55653e-06	-1.10064	-0.504877
38853975	chr19:38853975:C:T	3.32702e-08	-1.19902	0.422617	2.59548e-05	-0.509574	0.643853
38853997	chr19:38853997:C:G	3.29878e-09	-1.65399	-1.43352	1.03554e-06	-1.74133	-1.34582
38854257	chr19:38854257:C:A	7.11609e-08	-1.68941e-10	-0.0161227	3.16063e-05	-1.68941e-10	0.331276
38854385	chr19:38854385:G:A	1.11332e-07	1.05779	-0.626334	7.03762e-05	1.49742	-0.365639
38854557	chr19:38854557:C:T	2.49172e-08	0.436018	-1.50153	1.05187e-05	0.732027	-1.50095
38855023	chr19:38855023:C:A	1.0743e-07	0.962888	-0.567117	6.84479e-05	1.40169	-0.297695
38855024	chr19:38855024:T:A	9.73436e-08	0.911291	-0.61411	6.12777e-05	1.3454	-0.352067
38855243	chr19:38855243:T:C	1.60884e-08	-1.68941e-10	-1.50297	5.10107e-06	-1.68941e-10	-1.49263
38855269	chr19:38855269:G:T	9.53815e-08	1.13194	-0.85512	5.69587e-05	1.57094	-0.650692
38855465	chr19:38855465:C:T	2.61266e-08	-1.01811	-4.99793e-10	7.26387e-06	-1.13917	-4.99793e-10
38855498	chr19:38855498:G:A	4.32017e-08	-1.68941e-10	-0.515186	1.32383e-05	-1.68941e-10	-0.538965
38856376	chr19:38856376:G:A	6.63889e-08	-0.734692	0.649157	4.66225e-05	-0.867697	1.5877
38856495	chr19:38856495:T:A	1.18067e-07	-1.68941e-10	0.49019	4.20177e-05	-1.68941e-10	0.616013
38856501	chr19:38856501:C:T	2.04255e-08	-1.68941e-10	-1.26428	6.64542e-06	-1.68941e-10	-1.22815
38857094	chr19:38857094:T:C	1.42364e-08	-1.62526	-4.99793e-10	4.2908e-06	-1.66561	-4.99793e-10
38857102	chr19:38857102:T:C	3.79573e-09	-1.46582	-1.48137	1.05321e-06	-1.56607	-1.50417
38857270	chr19:38857270:G:A	2.78288e-09	-1.74767	-1.50991	8.61762e-07	-1.76741	-1.50344
38857370	chr19:38857370:A:G	5.9197e-08	-0.863543	0.663348	4.20523e-05	-0.984551	1.60139
38857417	chr19:38857417:T:C	3.57563e-08	-1.12183	0.417492	2.90491e-05	-0.399269	0.646178
38857677	chr19:38857677:C:T	1.58001e-08	-1.68941e-10	-1.52105	4.96026e-06	-1.68941e-10	-1.52062
38857739	chr19:38857739:A:G	3.95405e-09	-1.42487	-1.48145	1.09133e-06	-1.53024	-1.50444
38858914	chr19:38858914:C:A	1.35328e-08	-0.75882	-0.917132	5.81154e-06	-0.897854	-0.464379
38858982	chr19:38858982:G:A	1.77966e-08	-1.16017	-0.241885	1.40048e-05	-0.45133	-0.0313467
38859017	chr19:38859017:A:G	6.5719e-08	-0.858923	0.763246	4.73378e-05	-0.981033	1.71626
38859317	chr19:38859317:G:A	7.25207e-07	0.388409	1.91698	0.00134361	0.921581	3.15945
38859812	chr19:38859812:A:G	3.60801e-08	-0.916115	0.22079	2.35102e-05	-1.02656	1.06191
38859881	chr19:38859881:T:C	1.44266e-07	0.690595	-4.99793e-10	7.7918e-05	1.23358	-4.99793e-10
38860157	chr19:38860157:G:A	1.74777e-08	-1.68941e-10	-1.42014	5.38767e-06	-1.68941e-10	-1.43797
38860267	chr19:38860267:A:C	2.40122e-08	-1.68941e-10	-1.10251	7.33958e-06	-1.68941e-10	-1.1288
38860599	chr19:38860599:G:A	7.62555e-08	-1.68941e-10	0.0530236	2.68249e-05	-1.68941e-10	0.16725
38860914	chr19:38860914:G:A	1.64343e-08	-1.68941e-10	-1.48169	5.18325e-06	-1.68941e-10	-1.47665
38861054	chr19:38861054:C:T	7.27158e-08	-1.68941e-10	0.00549307	2.55056e-05	-1.68941e-10	0.116818
38862196	chr19:38862196:T:C	8.22075e-09	-0.657914	-1.51649	4.41182e-06	-0.154119	-1.48367
38862318	chr19:38862318:G:T	1.87338e-08	-1.68941e-10	-1.35074	6.41692e-06	-1.68941e-10	-1.26314
38862346	chr19:38862346:G:A	2.14852e-08	-1.68941e-10	-1.2137	6.42758e-06	-1.68941e-10	-1.26148
38863173	chr19:38863173:G:A	1.8777e-08	-1.68941e-10	-1.34843	6.43455e-06	-1.68941e-10	-1.2604
38863611	chr19:38863611:C:T	1.84731e-08	-1.68941e-10	-1.36475	6.30575e-06	-1.68941e-10	-1.28062
38863765	chr19:38863765:C:T	1.85262e-08	-1.68941e-10	-1.36188	6.32946e-06	-1.68941e-10	-1.27686
38863863	chr19:38863863:T:G	1.74898e-08	-1.68941e-10	-1.41945	6.01059e-06	-1.68941e-10	-1.32856
38864132	chr19:38864132:G:T	1.40953e-08	-1.63522	-4.99793e-10	4.25995e-06	-1.67282	-4.99793e-10
38864727	chr19:38864727:C:T	2.05221e-07	-1.68941e-10	1.04302	8.32391e-05	-1.68941e-10	1.29964
38865036	chr19:38865036:G:A	3.38401e-08	0.571219	-1.33064	1.49844e-05	0.884554	-1.29962
38865385	chr19:38865385:A:G	6.30839e-09	-1.25583	-1.18336	3.41728e-06	-0.885662	-1.00757
38866031	chr19:38866031:T:C	1.60188e-08	-1.68941e-10	-1.5073	5.05037e-06	-1.68941e-10	-1.50262
38866933	chr19:38866933:G:A	1.98219e-08	-1.68941e-10	-1.29428	5.97141e-06	-1.68941e-10	-1.3351
38867064	chr19:38867064:A:G	1.61516e-08	-1.68941e-10	-1.49905	4.99387e-06	-1.68941e-10	-1.51387
38867598	chr19:38867598:AATT:A	1.58845e-08	-1.68941e-10	-1.51572	4.97136e-06	-1.68941e-10	-1.51839
38868000	chr19:38868000:G:A	1.6351e-08	-1.68941e-10	-1.48678	5.03277e-06	-1.68941e-10	-1.50611
38868220	chr19:38868220:C:T	2.13944e-08	-1.68941e-10	-1.21794	6.87757e-06	-1.68941e-10	-1.19381
38868221	chr19:38868221:A:G	1.6106e-08	-1.68941e-10	-1.50187	4.98581e-06	-1.68941e-10	-1.51548
38868652	chr19:38868652:T:C	1.3028e-08	-1.71396	-4.99793e-10	4.17596e-06	-1.69274	-4.99793e-10
38868733	chr19:38868733:GA:G	1.6013e-08	-1.68941e-10	-1.50767	5.03505e-06	-1.68941e-10	-1.50565
38868737	chr19:38868737:G:A	2.18368e-08	-1.19747	-4.99793e-10	4.45988e-06	-1.62696	-4.99793e-10
38868967	chr19:38868967:T:G	1.99127e-08	-1.68941e-10	-1.28971	6.94381e-06	-1.68941e-10	-1.18423
38868970	chr19:38868970:T:G	2.03621e-08	-1.68941e-10	-1.26739	7.1141e-06	-1.68941e-10	-1.16
38869797	chr19:38869797:T:C	1.67332e-08	-1.68941e-10	-1.46367	5.30164e-06	-1.68941e-10	-1.45406
38870080	chr19:38870080:G:A	2.39582e-08	-0.85162	-0.253134	1.36448e-05	-0.872025	0.363306
38871612	chr19:38871612:G:A	2.0149e-08	-1.68941e-10	-1.27791	7.02163e-06	-1.68941e-10	-1.17308
38871719	chr19:38871719:T:G	2.13338e-08	-1.68941e-10	-1.22077	6.51037e-06	-1.68941e-10	-1.24868
38871742	chr19:38871742:C:T	1.76915e-08	-1.68941e-10	-1.40798	5.50819e-06	-1.68941e-10	-1.41584
38871970	chr19:38871970:A:G	1.75974e-08	-1.68941e-10	-1.41332	5.93309e-06	-1.68941e-10	-1.34153
38872088	chr19:38872088:C:T	6.31383e-07	2.16685	-4.99793e-10	5.32061e-06	-1.45049	-4.99793e-10
38872464	chr19:38872464:C:T	2.58584e-07	-1.68941e-10	1.27415	0.000106711	-1.68941e-10	1.54805
38872966	chr19:38872966:TGA:T	1.12754e-07	0.95282	-0.508675	2.18148e-05	0.000243825	-0.0397351
38873512	chr19:38873512:A:C	1.71312e-08	-1.68941e-10	-1.44016	5.36785e-06	-1.68941e-10	-1.44165
38873686	chr19:38873686:C:T	2.37818e-08	-1.68941e-10	-1.11215	7.8508e-06	-1.68941e-10	-1.06146
38873714	chr19:38873714:C:T	1.69795e-08	-1.68941e-10	-1.44906	5.38713e-06	-1.68941e-10	-1.43807
38873775	chr19:38873775:C:T	1.07166e-07	0.698875	-0.305566	2.21156e-05	-0.202084	0.176291
38873944	chr19:38873944:C:T	1.15938e-08	-1.20284	-0.627764	9.28933e-06	-0.499398	-0.393814
38874305	chr19:38874305:C:T	1.74072e-08	-1.42418	-4.99793e-10	5.95353e-06	-1.33809	-4.99793e-10
38874315	chr19:38874315:C:T	3.98463e-09	-1.48289	-1.41573	2.58865e-06	-0.852681	-1.31826
38874328	chr19:38874328:A:G	4.65564e-09	-1.24596	-1.49703	8.52999e-07	-1.76743	-1.51364
38874516	chr19:38874516:C:T	1.47257e-08	-1.69463	0.103164	7.41379e-06	-1.62798	0.509243
38874640	chr19:38874640:GGGAA:G	2.00705e-08	-1.68941e-10	-1.28182	6.0417e-06	-1.68941e-10	-1.32339
38874761	chr19:38874761:G:A	3.30902e-08	0.272637	-1.05446	4.34004e-06	-0.63595	-1.01824
38874950	chr19:38874950:C:T	1.41848e-08	-1.18752	-0.441369	1.1798e-05	-0.473441	-0.180708
38875008	chr19:38875008:G:A	1.88309e-08	-1.68941e-10	-1.34556	5.72214e-06	-1.68941e-10	-1.37774
38875289	chr19:38875289:G:A	2.93271e-08	-1.68941e-10	-0.902553	1.03691e-05	-1.68941e-10	-0.783249
38875295	chr19:38875295:C:T	1.83606e-08	-1.37086	-4.99793e-10	4.85804e-06	-1.54144	-4.99793e-10
38875398	chr19:38875398:G:A	2.71576e-08	0.432485	-1.4119	3.72379e-06	-0.467236	-1.3401
38875416	chr19:38875416:C:T	1.32291e-07	0.60394	-4.99793e-10	3.09803e-05	0.311271	-4.99793e-10
38875767	chr19:38875767:G:A	1.71613e-08	-1.68941e-10	-1.43841	5.30265e-06	-1.68941e-10	-1.45387
38876139	chr19:38876139:C:T	1.94176e-08	-1.71391	0.399025	1.00569e-05	-1.6523	0.83848
38876174	chr19:38876174:C:T	2.05726e-08	-1.68941e-10	-1.25711	6.05671e-06	-1.68941e-10	-1.32091
38876259	chr19:38876259:A:G	3.78297e-08	0.736971	-1.38494	4.4651e-06	-0.218069	-1.40772
38876264	chr19:38876264:T:C	5.23172e-08	-1.68941e-10	-0.323741	1.54778e-05	-1.68941e-10	-0.382675
38876471	chr19:38876471:T:C	2.75288e-07	2.79063	-1.45388	5.14033e-05	2.21872	-1.40109
38876672	chr19:38876672:C:T	1.62208e-08	-1.67227	0.177503	8.27997e-06	-1.5994	0.591163
38876808	chr19:38876808:A:G	1.8873e-08	-1.68941e-10	-1.34333	6.31974e-06	-1.68941e-10	-1.2784
38877095	chr19:38877095:A:G	1.8857e-08	-1.68941e-10	-1.34418	6.31099e-06	-1.68941e-10	-1.27979
38877160	chr19:38877160:C:T	6.38949e-08	-1.68941e-10	-0.123827	2.12909e-05	-1.68941e-10	-0.0637987
38877374	chr19:38877374:A:G	1.82113e-08	-1.68941e-10	-1.37903	6.0598e-06	-1.68941e-10	-1.3204
38877636	chr19:38877636:C:T	3.25501e-08	-1.68941e-10	-0.798287	1.09077e-05	-1.68941e-10	-0.732607
38877659	chr19:38877659:T:C	1.19045e-06	4.21002	-1.409	0.000237384	3.67089	-1.32329
38877798	chr19:38877798:C:CCCTCCCTT	3.22255e-08	-1.68941e-10	-0.808307	1.07611e-05	-1.68941e-10	-0.746142
38878358	chr19:38878358:T:C	5.26861e-08	0.00115937	-0.317873	1.36837e-05	-0.748204	0.24233
38879295	chr19:38879295:G:T	2.3854e-08	-1.68941e-10	-1.10911	6.91703e-06	-1.68941e-10	-1.18809
38879828	chr19:38879828:T:G	1.64255e-08	-1.68941e-10	-1.48223	5.13909e-06	-1.68941e-10	-1.4852
38879835	chr19:38879835:T:G	6.22646e-08	-1.68941e-10	-0.149673	1.76725e-05	-1.68941e-10	-0.250067
38879872	chr19:38879872:C:A	1.86305e-08	-1.68941e-10	-1.35627	5.66068e-06	-1.68941e-10	-1.38853
38879908	chr19:38879908:C:T	3.01065e-08	-1.68941e-10	-0.876326	8.78448e-06	-1.68941e-10	-0.949093
38879937	chr19:38879937:C:T	1.90168e-08	-1.68941e-10	-1.33574	5.687e-06	-1.68941e-10	-1.3839
38880045	chr19:38880045:G:A	1.76867e-08	-1.68941e-10	-1.40825	5.49043e-06	-1.68941e-10	-1.41907
38880373	chr19:38880373:C:T	8.3074e-09	-0.871102	-1.29282	1.84716e-06	-1.15792	-1.35051
38880482	chr19:38880482:T:G	1.06641e-08	-1.65596	-0.258222	5.22403e-06	-1.57126	0.102453
38880806	chr19:38880806:C:T	3.74559e-08	-1.68941e-10	-0.657902	1.26656e-05	-1.68941e-10	-0.58319
38881243	chr19:38881243:A:G	3.91048e-09	-1.39616	-1.52124	1.40723e-06	-1.27093	-1.50953
38881348	chr19:38881348:G:A	2.8548e-08	-1.68941e-10	-0.92948	9.40155e-06	-1.68941e-10	-0.881204
38881604	chr19:38881604:C:G	4.39847e-08	1.02208	-1.5193	5.21729e-06	0.0509489	-1.52105
38882505	chr19:38882505:C:T	8.47329e-08	-1.68941e-10	0.158438	3.96597e-05	-1.68941e-10	0.558257
38882562	chr19:38882562:G:A	1.8204e-08	-1.68941e-10	-1.37943	5.77636e-06	-1.68941e-10	-1.36831
38882712	chr19:38882712:T:TC	1.23146e-08	-0.255363	-1.51492	3.02191e-06	-0.51798	-1.49821
38882903	chr19:38882903:G:A	1.9215e-08	-1.68941e-10	-1.32537	5.81347e-06	-1.68941e-10	-1.3619
38883357	chr19:38883357:A:G	3.5129e-09	-1.7478	-1.27682	1.33115e-06	-1.72018	-1.11586
38883715	chr19:38883715:C:T	2.36471e-08	-1.68941e-10	-1.11783	7.00059e-06	-1.68941e-10	-1.17608
38883802	chr19:38883802:C:T	1.32163e-07	-1.68941e-10	0.602968	6.71155e-05	-1.68941e-10	1.08434
38883810	chr19:38883810:C:T	2.09332e-08	-1.68941e-10	-1.23973	6.6711e-06	-1.68941e-10	-1.22429
38883841	chr19:38883841:G:A	8.80499e-08	-1.68941e-10	0.196838	2.98632e-05	-1.68941e-10	0.274548
38883963	chr19:38883963:G:A	1.82919e-08	-1.68941e-10	-1.37461	5.94064e-06	-1.68941e-10	-1.34026
38884516	chr19:38884516:T:C	1.61019e-08	-1.68941e-10	-1.50213	5.05337e-06	-1.68941e-10	-1.50202
38884517	chr19:38884517:C:T	2.15996e-08	-1.68941e-10	-1.20839	7.24849e-06	-1.68941e-10	-1.14128
38884760	chr19:38884760:T:C	1.61706e-08	-1.68941e-10	-1.49787	5.04331e-06	-1.68941e-10	-1.50402
38884992	chr19:38884992:C:T	3.47208e-08	-1.68941e-10	-0.733726	9.60417e-06	-1.68941e-10	-0.859881
38885880	chr19:38885880:C:T	1.29688e-08	-1.10407	-0.614451	3.66493e-06	-1.47434	-0.348928
38886057	chr19:38886057:T:G	1.58029e-08	-1.68941e-10	-1.52087	5.01848e-06	-1.68941e-10	-1.50895
38886415	chr19:38886415:G:A	2.11805e-08	-1.68941e-10	-1.22798	6.72124e-06	-1.68941e-10	-1.21681
38886853	chr19:38886853:G:A	1.63698e-08	-0.395746	-1.08988	3.52978e-06	-0.958718	-0.902125
38887043	chr19:38887043:C:T	1.01064e-07	0.334689	-4.99793e-10	2.83714e-05	0.223304	-4.99793e-10
38887154	chr19:38887154:G:A	7.00349e-08	-1.68941e-10	-0.0320718	2.71317e-05	-1.68941e-10	0.178625
38887270	chr19:38887270:T:A	4.14267e-09	-1.64708	-1.21264	1.43945e-06	-1.51656	-1.24125
38887490	chr19:38887490:C:T	1.68921e-08	-1.68941e-10	-1.45422	5.28157e-06	-1.68941e-10	-1.45786
38887573	chr19:38887573:C:T	3.73463e-09	-1.72781	-1.2356	1.24336e-06	-1.64463	-1.25963
38887997	chr19:38887997:G:T	3.78681e-09	-1.74072	-1.20883	1.24714e-06	-1.66709	-1.23413
38888005	chr19:38888005:C:T	1.62336e-08	-1.68941e-10	-1.49398	5.12448e-06	-1.68941e-10	-1.48805
38888071	chr19:38888071:G:A	1.62781e-08	-1.68941e-10	-1.49124	5.14003e-06	-1.68941e-10	-1.48502
38888164	chr19:38888164:C:T	3.765e-09	-1.73647	-1.21885	1.24469e-06	-1.65937	-1.24382
38888833	chr19:38888833:G:A	1.76891e-08	-1.68941e-10	-1.40812	5.52839e-06	-1.68941e-10	-1.41218
38888855	chr19:38888855:GACCTGAGAGGGCAA:G	1.70481e-08	-1.68941e-10	-1.44503	5.33116e-06	-1.68941e-10	-1.44851
38888950	chr19:38888950:G:A	1.62654e-08	-1.68941e-10	-1.49203	5.06436e-06	-1.68941e-10	-1.49985
38889007	chr19:38889007:C:T	3.16962e-07	-1.68941e-10	1.47772	8.65994e-05	-1.68941e-10	1.33921
38889130	chr19:38889130:C:T	5.95616e-08	-0.194054	-4.99793e-10	1.57323e-05	-0.366362	-4.99793e-10
38889215	chr19:38889215:G:A	2.91249e-09	-1.76783	-1.44422	9.67077e-07	-1.74556	-1.41
38889251	chr19:38889251:T:C	2.78201e-08	-1.68941e-10	-0.955309	9.00487e-06	-1.68941e-10	-0.924313
38889266	chr19:38889266:G:A	2.72483e-09	-1.76026	-1.5184	8.47399e-07	-1.76647	-1.52119
38889313	chr19:38889313:A:G	3.59822e-08	-1.68941e-10	-0.698042	1.29046e-05	-1.68941e-10	-0.564492
38889390	chr19:38889390:C:T	7.83709e-09	-1.21176	-1.01044	2.76249e-06	-1.36485	-0.741094
38889391	chr19:38889391:A:G	2.51555e-08	-1.08035	0.0243583	8.92442e-06	-1.11022	0.176937
38890225	chr19:38890225:T:C	3.4648e-08	-1.68941e-10	-0.735826	1.23785e-05	-1.68941e-10	-0.606116
38890328	chr19:38890328:GA:G	5.77755e-08	-1.68941e-10	-0.224501	2.25695e-05	-1.68941e-10	-0.00547942
38890516	chr19:38890516:C:A	1.69717e-08	-1.68941e-10	-1.44952	5.36368e-06	-1.68941e-10	-1.44243
38891167	chr19:38891167:T:C	1.70106e-08	-1.68941e-10	-1.44723	5.32463e-06	-1.68941e-10	-1.44974
38891361	chr19:38891361:T:C	1.6427e-08	-1.68941e-10	-1.48214	5.14124e-06	-1.68941e-10	-1.48478
38891615	chr19:38891615:T:G	1.5824e-08	-1.68941e-10	-1.51954	4.9586e-06	-1.68941e-10	-1.52095
38892273	chr19:38892273:G:A	3.02045e-09	-1.71566	-1.46001	8.83732e-07	-1.75869	-1.48699
38892598	chr19:38892598:G:C	1.04969e-08	-1.6121	-0.31788	4.18387e-06	-1.61045	-0.0803906
38892834	chr19:38892834:T:C	3.12512e-08	-1.68941e-10	-0.839008	1.31429e-05	-1.68941e-10	-0.546195
38892869	chr19:38892869:C:T	3.34655e-09	-1.76755	-1.30559	1.30313e-06	-1.76242	-1.09489
38893508	chr19:38893508:T:A	1.95223e-07	-1.68941e-10	0.993075	6.78442e-05	-1.68941e-10	1.09514
38894091	chr19:38894091:GGCTTT:G	1.61092e-07	-1.68941e-10	0.800908	6.4541e-05	-1.68941e-10	1.04522
38894129	chr19:38894129:C:T	1.93075e-08	-1.68941e-10	-1.32057	6.4375e-06	-1.68941e-10	-1.25994
38894176	chr19:38894176:A:G	2.88265e-08	-1.68941e-10	-0.91977	9.13699e-06	-1.68941e-10	-0.909748
38894389	chr19:38894389:C:T	1.46306e-08	-1.59795	-4.99793e-10	4.37556e-06	-1.64604	-4.99793e-10
38894486	chr19:38894486:G:A	1.99481e-08	-1.68941e-10	-1.28793	6.29156e-06	-1.68941e-10	-1.28287
38894658	chr19:38894658:C:T	1.20345e-08	-1.76824	-0.0250419	6.51556e-06	-1.76822	0.520336
38894659	chr19:38894659:C:G	1.21832e-08	-1.76821	-0.0128022	6.61408e-06	-1.76787	0.534994
38894663	chr19:38894663:A:G	3.91626e-08	-1.68941e-10	-0.613343	1.34663e-05	-1.68941e-10	-0.521891
38894892	chr19:38894892:T:C	4.04853e-09	-1.76716	-1.11555	1.61249e-06	-1.73937	-0.904927
38894911	chr19:38894911:G:A	3.22852e-08	-1.68941e-10	-0.806458	1.02263e-05	-1.68941e-10	-0.797115
38894993	chr19:38894993:C:A	5.58571e-08	-1.68941e-10	-0.258269	2.09776e-05	-1.68941e-10	-0.0786251
38895002	chr19:38895002:C:T	3.30956e-08	-0.781664	-4.99793e-10	9.0275e-06	-0.921803	-4.99793e-10
38895613	chr19:38895613:T:C	2.7137e-08	-1.68941e-10	-0.980167	8.59999e-06	-1.68941e-10	-0.970317
38896396	chr19:38896396:A:T	2.03712e-08	-1.13686	-0.130089	9.27223e-06	-1.46983	0.574778
38896775	chr19:38896775:A:G	7.87854e-08	-1.68941e-10	0.0856617	2.95073e-05	-1.68941e-10	0.26256
38897076	chr19:38897076:G:A	2.74448e-09	-1.76639	-1.50509	8.92965e-07	-1.76273	-1.47256
38897189	chr19:38897189:T:G	2.15667e-08	-1.14869	-0.061222	9.20856e-06	-1.47473	0.572781
38897202	chr19:38897202:T:C	1.87093e-08	-1.11788	-0.234168	7.37725e-06	-1.4534	0.329719
38897279	chr19:38897279:T:C	6.43815e-09	-1.44729	-0.971534	2.30639e-06	-1.67539	-0.611009
38897591	chr19:38897591:A:T	6.9055e-09	-1.37171	-0.97704	2.3909e-06	-1.63277	-0.617637
38898691	chr19:38898691:C:T	1.8057e-08	-1.68941e-10	-1.38754	5.80629e-06	-1.68941e-10	-1.36314
38899246	chr19:38899246:A:T	4.58421e-09	-1.54583	-1.21262	1.97884e-06	-1.3344	-1.10517
38899891	chr19:38899891:G:A	1.74069e-08	-1.68941e-10	-1.4242	5.43229e-06	-1.68941e-10	-1.42972
38900291	chr19:38900291:C:G	3.67354e-09	-1.70642	-1.27349	1.51556e-06	-1.63643	-1.06986
38901006	chr19:38901006:GT:G	3.11476e-09	-1.64804	-1.49687	9.64085e-07	-1.68134	-1.47732
38901027	chr19:38901027:T:G	1.71505e-08	-1.68941e-10	-1.43904	5.31142e-06	-1.68941e-10	-1.45222
38901177	chr19:38901177:T:C	3.069e-09	-1.66638	-1.49334	9.54642e-07	-1.69605	-1.47245
38901226	chr19:38901226:TTTTCATTAAA:T	4.76812e-09	-1.48625	-1.23286	2.05246e-06	-1.30399	-1.09905
38901312	chr19:38901312:T:C	1.77348e-08	-1.40554	-4.99793e-10	5.21386e-06	-1.47076	-4.99793e-10
38901334	chr19:38901334:C:T	3.12438e-09	-1.63173	-1.5101	1.18563e-06	-1.43138	-1.52042
38901503	chr19:38901503:T:C	2.87349e-08	-1.68941e-10	-0.922954	9.34641e-06	-1.68941e-10	-0.887086
38901845	chr19:38901845:T:C	4.66327e-09	-1.51186	-1.22949	1.99375e-06	-1.33701	-1.09505
38902314	chr19:38902314:C:A	5.69218e-09	-1.55203	-0.989941	2.47325e-06	-1.50422	-0.712322
38902365	chr19:38902365:C:T	8.66798e-09	-1.47374	-0.647691	3.68538e-06	-1.49169	-0.326018
38902858	chr19:38902858:A:G	3.64879e-09	-1.53912	-1.44755	1.11543e-06	-1.58796	-1.42488
38903275	chr19:38903275:ATTTAT:A	1.8555e-08	-1.68941e-10	-1.36033	5.78329e-06	-1.68941e-10	-1.36711
38903631	chr19:38903631:C:G	3.18445e-09	-1.60187	-1.52091	9.60072e-07	-1.64442	-1.51841
38903841	chr19:38903841:C:T	9.48171e-09	-0.730286	-1.30142	2.51944e-06	-0.865589	-1.33245
38903957	chr19:38903957:C:T	2.36847e-08	-1.11624	-4.99793e-10	6.67641e-06	-1.2235	-4.99793e-10
38904000	chr19:38904000:G:A	1.59441e-08	-1.68941e-10	-1.51198	4.97295e-06	-1.68941e-10	-1.51807
38904349	chr19:38904349:G:A	1.83852e-08	-1.68941e-10	-1.36952	5.83249e-06	-1.68941e-10	-1.35863
38904457	chr19:38904457:A:T	2.01639e-08	-1.68941e-10	-1.27717	6.46589e-06	-1.68941e-10	-1.25554
38904691	chr19:38904691:T:C	2.82428e-09	-1.75832	-1.48449	9.08549e-07	-1.75884	-1.45914
38905660	chr19:38905660:C:G	4.86222e-09	-1.44911	-1.25046	1.79246e-06	-1.4676	-1.07089
38905670	chr19:38905670:C:A	2.54312e-08	-1.68941e-10	-1.04509	7.72397e-06	-1.68941e-10	-1.07775
38905695	chr19:38905695:A:T	5.32909e-09	-1.11866	-1.48923	2.97461e-06	-0.614106	-1.41786
38905899	chr19:38905899:G:T	1.24165e-08	-1.76204	-4.99793e-10	3.87556e-06	-1.76739	-4.99793e-10
38905917	chr19:38905917:A:C	3.10028e-09	-1.76138	-1.38819	1.08363e-06	-1.72625	-1.31552
38906009	chr19:38906009:C:T	3.51133e-09	-1.66892	-1.35615	1.07561e-06	-1.74245	-1.30675
38906104	chr19:38906104:G:A	2.17396e-08	-1.68941e-10	-1.20193	6.96872e-06	-1.68941e-10	-1.18065
38906910	chr19:38906910:TTGAG:T	1.96877e-08	-1.68941e-10	-1.30107	6.29862e-06	-1.68941e-10	-1.28175
38906965	chr19:38906965:CT:C	1.96911e-08	-1.68941e-10	-1.3009	6.29952e-06	-1.68941e-10	-1.28161
38906993	chr19:38906993:G:A	1.65506e-07	-1.76606	2.594	0.000118103	-1.754	3.40348
38907054	chr19:38907054:A:T	2.72874e-08	-1.68941e-10	-0.974641	8.6607e-06	-1.68941e-10	-0.963284
38907057	chr19:38907057:T:C	6.05389e-09	-1.38562	-1.09475	2.74763e-06	-1.16508	-0.946261
38907605	chr19:38907605:C:T	1.62541e-08	-1.68941e-10	-1.49272	5.12561e-06	-1.68941e-10	-1.48783
38907776	chr19:38907776:A:G	1.681e-08	0.0520975	-1.51119	9.92776e-06	0.683039	-1.50978
38907991	chr19:38907991:A:G	1.13177e-07	-0.44653	0.894413	7.35988e-05	0.0644277	1.11212
38908009	chr19:38908009:T:C	2.06718e-08	-0.365417	-0.886877	1.06872e-05	0.0519201	-0.804955
38909125	chr19:38909125:C:G	3.24034e-08	-1.68941e-10	-0.802801	9.66283e-06	-1.68941e-10	-0.853793
38909431	chr19:38909431:G:A	4.13776e-08	-1.68941e-10	-0.558326	1.45952e-05	-1.68941e-10	-0.441386
38909535	chr19:38909535:C:G	1.86533e-08	-1.71442	0.359375	5.46713e-06	-1.71184	0.288518
38909854	chr19:38909854:A:G	1.59224e-08	-1.68941e-10	-1.51334	5.01497e-06	-1.68941e-10	-1.50965
38909855	chr19:38909855:C:T	9.19318e-09	-1.66495	-0.397658	2.55671e-06	-1.66173	-0.521631
38909864	chr19:38909864:A:G	8.32757e-09	-1.66968	-0.491814	2.80878e-06	-1.64667	-0.442653
38910459	chr19:38910459:G:C	2.83772e-08	-1.68941e-10	-0.93548	1.13954e-05	-1.68941e-10	-0.688873
38911046	chr19:38911046:G:A	1.58014e-08	-1.68941e-10	-1.52097	4.97489e-06	-1.68941e-10	-1.51768
38911353	chr19:38911353:A:G	1.5299e-08	-1.55328	-4.99793e-10	4.70777e-06	-1.57287	-4.99793e-10
38911753	chr19:38911753:G:A	1.91622e-08	-1.68941e-10	-1.32813	6.34996e-06	-1.68941e-10	-1.27363
38911983	chr19:38911983:G:A	1.92455e-08	-1.68941e-10	-1.32379	6.0198e-06	-1.68941e-10	-1.32702
38912079	chr19:38912079:C:T	1.8935e-08	-1.68941e-10	-1.34006	5.83806e-06	-1.68941e-10	-1.35768
38912459	chr19:38912459:G:A	1.96723e-08	-1.68941e-10	-1.30185	6.26617e-06	-1.68941e-10	-1.28691
38912583	chr19:38912583:G:A	1.58904e-08	-1.68941e-10	-1.51535	5.00237e-06	-1.68941e-10	-1.51217
38913303	chr19:38913303:T:C	3.89406e-09	-1.44501	-1.47661	1.0801e-06	-1.56898	-1.47604
38914160	chr19:38914160:A:C	7.51232e-09	-1.4079	-0.856626	2.83043e-06	-1.20863	-0.873016
38914201	chr19:38914201:G:A	3.51783e-08	-1.68941e-10	-0.720635	1.23504e-05	-1.68941e-10	-0.608387
38914430	chr19:38914430:T:C	4.42717e-09	-1.67729	-1.11601	1.91455e-06	-1.55155	-0.921045
38914586	chr19:38914586:A:G	7.04964e-09	-1.45174	-0.876347	2.62328e-06	-1.26402	-0.893634
38914784	chr19:38914784:ATGAAG:A	3.52215e-09	-1.59367	-1.42832	1.0713e-06	-1.62953	-1.42368
38914832	chr19:38914832:T:A	3.52566e-08	-1.00878	0.290366	1.35783e-05	-1.05587	0.542269
38914919	chr19:38914919:C:T	2.95269e-09	-1.69264	-1.5057	1.08754e-06	-1.57826	-1.4599
38915507	chr19:38915507:A:C	2.21078e-08	-1.68941e-10	-1.18514	6.79472e-06	-1.68941e-10	-1.20593
38915527	chr19:38915527:C:G	4.75566e-09	-1.53507	-1.18666	1.85214e-06	-1.352	-1.15373
38915788	chr19:38915788:C:T	1.57966e-08	-1.68941e-10	-1.52127	5.01666e-06	-1.68941e-10	-1.50931
38915802	chr19:38915802:G:A	6.59885e-09	-1.76765	-0.626522	2.72358e-06	-1.75634	-0.363793
38916185	chr19:38916185:T:G	1.7182e-08	-1.68941e-10	-1.4372	5.72919e-06	-1.68941e-10	-1.3765
38916516	chr19:38916516:G:A	1.6693e-08	-1.68941e-10	-1.46608	5.50744e-06	-1.68941e-10	-1.41598
38916585	chr19:38916585:A:AG	2.87545e-09	-1.72368	-1.50117	1.04406e-06	-1.62834	-1.45062
38916952	chr19:38916952:C:T	3.77214e-09	-1.55653	-1.39689	1.0885e-06	-1.61268	-1.4246
38917103	chr19:38917103:C:T	1.59538e-08	-1.68941e-10	-1.51137	5.02938e-06	-1.68941e-10	-1.50678
38917135	chr19:38917135:A:C	1.54644e-08	-0.562104	-0.980419	6.26671e-06	-0.268424	-1.0184
38917446	chr19:38917446:T:C	8.25107e-09	-1.68723	-0.483492	2.93744e-06	-1.65427	-0.390276
38917517	chr19:38917517:C:T	1.88401e-08	-1.68941e-10	-1.34508	6.03433e-06	-1.68941e-10	-1.32461
38917533	chr19:38917533:T:C	2.00008e-08	-1.68941e-10	-1.2853	6.41427e-06	-1.68941e-10	-1.26355
38917594	chr19:38917594:C:T	3.49401e-09	-1.51278	-1.51723	1.17877e-06	-1.44793	-1.50968
38917720	chr19:38917720:A:G	3.95795e-08	-1.68941e-10	-0.602755	1.33776e-05	-1.68941e-10	-0.528498
38918596	chr19:38918596:C:A	8.00378e-09	-1.65286	-0.548289	2.85838e-06	-1.61424	-0.457581
38918997	chr19:38918997:C:T	4.03642e-09	-1.51336	-1.37235	1.1528e-06	-1.57685	-1.40304
38919479	chr19:38919479:A:G	3.57305e-09	-1.4867	-1.52095	1.2035e-06	-1.4197	-1.51715
38920003	chr19:38920003:C:T	1.60462e-08	-1.68941e-10	-1.50559	5.05481e-06	-1.68941e-10	-1.50174
38920299	chr19:38920299:G:A	1.58174e-08	-1.68941e-10	-1.51995	4.97181e-06	-1.68941e-10	-1.51829
38921240	chr19:38921240:C:T	1.59061e-08	-1.68941e-10	-1.51436	4.95703e-06	-1.68941e-10	-1.52127
38921530	chr19:38921530:G:A	1.84436e-08	-1.68941e-10	-1.36635	5.6809e-06	-1.68941e-10	-1.38497
38921764	chr19:38921764:A:G	1.46932e-08	-1.59368	-4.99793e-10	4.30856e-06	-1.66147	-4.99793e-10
38922281	chr19:38922281:G:A	2.34905e-08	-1.68941e-10	-1.12447	7.26715e-06	-1.68941e-10	-1.13871
38922433	chr19:38922433:C:T	3.02476e-08	-1.68941e-10	-0.87165	1.18231e-05	-1.68941e-10	-0.652027
38922480	chr19:38922480:G:A	3.41816e-08	-1.68941e-10	-0.749379	1.19745e-05	-1.68941e-10	-0.639303
38922498	chr19:38922498:C:T	2.02909e-08	-1.68941e-10	-1.27089	6.13952e-06	-1.68941e-10	-1.30733
38922522	chr19:38922522:C:T	2.89635e-09	-1.70684	-1.51078	1.04833e-06	-1.60352	-1.47136
38923310	chr19:38923310:C:T	2.265e-08	-1.68941e-10	-1.1609	7.39298e-06	-1.68941e-10	-1.12155
38923755	chr19:38923755:C:T	1.37749e-08	-1.65821	-4.99793e-10	4.62662e-06	-1.59025	-4.99793e-10
38923763	chr19:38923763:G:A	1.63608e-07	-1.68941e-10	0.81641	8.25917e-05	-1.68941e-10	1.29183
38924014	chr19:38924014:C:T	1.69191e-08	-0.587103	-0.865521	6.92224e-06	-0.294305	-0.893035
38924194	chr19:38924194:A:G	7.27338e-08	-1.67173	1.67747	4.06712e-05	-1.62859	2.21203
38924790	chr19:38924790:G:A	1.38955e-07	-1.68941e-10	0.653082	6.88819e-05	-1.68941e-10	1.11032
38925455	chr19:38925455:C:T	5.69037e-08	-1.68941e-10	-0.239705	1.69778e-05	-1.68941e-10	-0.290169
38925599	chr19:38925599:C:T	1.59905e-08	-1.68941e-10	-1.50907	4.97559e-06	-1.68941e-10	-1.51753
38925769	chr19:38925769:G:A	5.93739e-08	-0.681794	0.484583	3.12473e-05	-0.367376	0.687231
38925872	chr19:38925872:A:C	4.99226e-08	-1.68941e-10	-0.370593	1.64738e-05	-1.68941e-10	-0.320305
38925944	chr19:38925944:G:C	1.69692e-08	-1.68941e-10	-1.44967	5.30633e-06	-1.68941e-10	-1.45318
38926075	chr19:38926075:C:T	2.28957e-08	-1.68941e-10	-1.15012	8.11387e-06	-1.68941e-10	-1.0285
38926247	chr19:38926247:C:T	3.45322e-09	-1.55021	-1.49155	1.03689e-06	-1.59431	-1.49154
38926258	chr19:38926258:G:A	1.64858e-08	-1.68941e-10	-1.47857	5.02988e-06	-1.68941e-10	-1.50668
38926295	chr19:38926295:C:T	7.87197e-08	-1.68941e-10	0.0848279	2.65783e-05	-1.68941e-10	0.158018
38926326	chr19:38926326:G:T	3.03022e-09	-1.74464	-1.42779	1.11484e-06	-1.67472	-1.33865
38926589	chr19:38926589:C:G	1.58287e-08	-1.68941e-10	-1.51924	4.96324e-06	-1.68941e-10	-1.52002
38926800	chr19:38926800:G:A	4.04066e-08	-1.62974	1.04767	2.07972e-05	-1.5782	1.49094
38926988	chr19:38926988:G:A	2.59012e-08	-1.68941e-10	-1.02678	7.89226e-06	-1.68941e-10	-1.0562
38927012	chr19:38927012:T:C	1.49732e-07	-1.74017	2.46796	8.69157e-05	-1.71308	3.05594
38927466	chr19:38927466:T:G	1.58332e-08	-1.68941e-10	-1.51896	5.06057e-06	-1.68941e-10	-1.5006
38927845	chr19:38927845:C:T	3.01419e-09	-1.74045	-1.43729	1.11391e-06	-1.6604	-1.3538
38927964	chr19:38927964:T:C	1.22084e-07	-1.68941e-10	0.523641	5.98093e-05	-1.68941e-10	0.969082
38928289	chr19:38928289:G:A	1.60689e-08	-1.68941e-10	-1.50418	5.21762e-06	-1.68941e-10	-1.47004
38928707	chr19:38928707:G:A	1.70319e-08	-1.68941e-10	-1.44598	5.13802e-06	-1.68941e-10	-1.48541
38928714	chr19:38928714:T:G	1.72521e-08	-1.43313	-4.99793e-10	1.2706e-05	-0.580002	-4.99793e-10
38929554	chr19:38929554:C:T	9.69031e-09	-0.791419	-1.21852	3.99901e-06	-0.521452	-1.21458
38929584	chr19:38929584:G:A	3.94264e-08	-1.68941e-10	-0.606629	1.18865e-05	-1.68941e-10	-0.646679
38929626	chr19:38929626:C:T	1.65344e-08	-1.68941e-10	-1.47562	5.0417e-06	-1.68941e-10	-1.50433
38929682	chr19:38929682:C:T	1.30007e-08	-1.71606	-4.99793e-10	4.0331e-06	-1.72754	-4.99793e-10
38929832	chr19:38929832:G:A	3.60108e-08	-1.68941e-10	-0.697247	1.26848e-05	-1.68941e-10	-0.581673
38929918	chr19:38929918:C:T	2.61081e-08	-1.68941e-10	-1.01882	7.61155e-06	-1.68941e-10	-1.09241
38930162	chr19:38930162:T:C	4.06459e-09	-1.40705	-1.4717	1.2107e-06	-1.4587	-1.47218
38930634	chr19:38930634:T:C	1.58088e-08	-1.68941e-10	-1.5205	5.03297e-06	-1.68941e-10	-1.50607
38930748	chr19:38930748:A:G	8.86492e-08	-1.69543	1.89905	4.89001e-05	-1.65916	2.42686
38931111	chr19:38931111:G:T	1.59415e-08	-1.68941e-10	-1.51214	5.14262e-06	-1.68941e-10	-1.48452
38931180	chr19:38931180:T:G	1.59037e-08	-1.68941e-10	-1.51451	5.11645e-06	-1.68941e-10	-1.48962
38931266	chr19:38931266:C:T	1.75322e-08	-1.41703	-4.99793e-10	5.07689e-06	-1.49738	-4.99793e-10
38931288	chr19:38931288:T:C	1.59768e-08	-1.68941e-10	-1.50993	5.16379e-06	-1.68941e-10	-1.48041
38931317	chr19:38931317:A:G	3.80945e-08	-1.68941e-10	-0.640997	1.15079e-05	-1.68941e-10	-0.679049
38931486	chr19:38931486:GC:G	1.57973e-08	-1.68941e-10	-1.52123	5.01192e-06	-1.68941e-10	-1.51026
38931581	chr19:38931581:G:A	2.82993e-08	-1.68941e-10	-0.938228	8.18332e-06	-1.68941e-10	-1.01998
38932233	chr19:38932233:T:C	1.59601e-08	-1.68941e-10	-1.51097	5.15966e-06	-1.68941e-10	-1.48121
38932361	chr19:38932361:T:C	1.59067e-08	-1.68941e-10	-1.51433	5.12019e-06	-1.68941e-10	-1.48889
38932535	chr19:38932535:G:T	2.82738e-08	-1.68941e-10	-0.939131	1.11613e-05	-1.68941e-10	-0.709627
38933181	chr19:38933181:T:TC	3.29032e-09	-1.73659	-1.35349	1.25848e-06	-1.65766	-1.23451
38933313	chr19:38933313:G:A	1.27976e-07	-1.68195	2.25273	7.32517e-05	-1.64274	2.81457
38933758	chr19:38933758:CTG:C	3.61128e-08	-1.68941e-10	-0.694418	1.27223e-05	-1.68941e-10	-0.578719
38933781	chr19:38933781:G:A	1.37921e-08	-0.339531	-1.31744	6.16514e-06	-0.00590796	-1.29726
38933830	chr19:38933830:A:G	1.5877e-08	-1.68941e-10	-1.5162	5.10522e-06	-1.68941e-10	-1.49181
38934013	chr19:38934013:T:C	9.34742e-08	-1.68151	1.93813	5.22598e-05	-1.64245	2.4766
38934405	chr19:38934405:T:C	5.54689e-09	-1.74919	-0.818637	2.22103e-06	-1.66974	-0.654368
38934526	chr19:38934526:G:A	4.07473e-09	-1.38565	-1.49061	1.22094e-06	-1.43502	-1.48743
38934598	chr19:38934598:C:T	1.67295e-08	-1.68941e-10	-1.46389	5.07965e-06	-1.68941e-10	-1.49684
38934639	chr19:38934639:C:T	1.76197e-08	-1.68941e-10	-1.41205	5.51777e-06	-1.68941e-10	-1.41411
38934690	chr19:38934690:C:T	1.48274e-08	-1.58459	-4.99793e-10	7.14106e-06	-1.15622	-4.99793e-10
38935061	chr19:38935061:G:T	1.65452e-08	-1.68941e-10	-1.47497	5.17325e-06	-1.68941e-10	-1.47858
38935082	chr19:38935082:T:C	1.59153e-08	-1.68941e-10	-1.51379	5.13286e-06	-1.68941e-10	-1.48642
38935100	chr19:38935100:A:G	1.58396e-08	-1.68941e-10	-1.51855	5.07421e-06	-1.68941e-10	-1.49791
38935173	chr19:38935173:C:T	1.66455e-08	-1.68941e-10	-1.46892	5.06318e-06	-1.68941e-10	-1.50008
38935204	chr19:38935204:C:T	3.45643e-09	-1.74815	-1.29268	1.10827e-06	-1.7278	-1.29148
38935505	chr19:38935505:G:A	1.58291e-08	-1.68941e-10	-1.51921	5.06311e-06	-1.68941e-10	-1.5001
38935573	chr19:38935573:G:A	1.80069e-07	-1.68941e-10	0.912274	9.15272e-05	-1.68941e-10	1.39456
38935915	chr19:38935915:G:A	1.87256e-07	-1.68941e-10	0.951409	9.53978e-05	-1.68941e-10	1.43598
38936186	chr19:38936186:G:C	1.61187e-08	-1.68941e-10	-1.50108	5.25735e-06	-1.68941e-10	-1.46245
38937070	chr19:38937070:G:A	4.95869e-09	-1.28218	-1.39775	1.47302e-06	-1.34126	-1.3935
38937220	chr19:38937220:C:T	1.80255e-08	-0.391878	-0.997403	7.76131e-06	-0.0757244	-0.997203
38937246	chr19:38937246:T:C	1.36708e-08	-0.369271	-1.29653	6.07727e-06	-0.0426231	-1.2749
38937276	chr19:38937276:T:C	1.59097e-08	-1.68941e-10	-1.51414	5.12898e-06	-1.68941e-10	-1.48717
38937414	chr19:38937414:T:C	1.58528e-08	-1.68941e-10	-1.51772	5.0852e-06	-1.68941e-10	-1.49574
38937464	chr19:38937464:G:A	4.41328e-09	-1.27518	-1.52127	1.51297e-06	-1.18673	-1.52127
38937628	chr19:38937628:C:A	1.58005e-08	-1.68941e-10	-1.52102	5.02391e-06	-1.68941e-10	-1.50787
38938056	chr19:38938056:C:T	4.80897e-09	-1.72437	-0.986209	2.07157e-06	-1.63396	-0.759811
38938365	chr19:38938365:G:GT	1.58547e-08	-1.68941e-10	-1.5176	5.08393e-06	-1.68941e-10	-1.49599
38938386	chr19:38938386:G:A	4.49494e-09	-1.26415	-1.51396	1.6626e-06	-1.12069	-1.49301
38938896	chr19:38938896:G:A	3.77007e-08	-1.68941e-10	-0.651387	1.33111e-05	-1.68941e-10	-0.533481
38939294	chr19:38939294:C:T	8.47286e-08	-1.71178	1.87017	4.66861e-05	-1.67944	2.40081
38939395	chr19:38939395:T:C	4.67713e-09	-1.34566	-1.39272	1.39465e-06	-1.40121	-1.38823
38939687	chr19:38939687:A:G	3.26571e-09	-1.72882	-1.36877	1.12873e-06	-1.68126	-1.31973
38939861	chr19:38939861:A:G	3.31838e-09	-1.71062	-1.37097	1.2473e-06	-1.62122	-1.27987
38939900	chr19:38939900:G:A	3.6897e-09	-1.7071	-1.26842	1.38457e-06	-1.6166	-1.18009
38939905	chr19:38939905:C:T	3.3671e-08	-1.68941e-10	-0.76443	9.57654e-06	-1.68941e-10	-0.862762
38940005	chr19:38940005:G:A	2.7288e-09	-1.76502	-1.51218	8.55963e-07	-1.76093	-1.51668
38940262	chr19:38940262:A:G	1.79321e-08	-0.446777	-0.947696	7.77648e-06	-0.136753	-0.934221
38940501	chr19:38940501:G:A	1.29484e-08	-1.39444	-0.32565	4.60944e-06	-1.4554	-0.138576
38941496	chr19:38941496:G:A	1.66321e-08	-0.507093	-0.962639	7.17467e-06	-0.20426	-0.947262
38941505	chr19:38941505:T:C	7.52687e-08	-1.68941e-10	0.039999	2.62203e-05	-1.68941e-10	0.144455
38941773	chr19:38941773:T:G	4.75413e-08	-1.73862	1.31916	2.70306e-05	-1.71403	1.88892
38941874	chr19:38941874:T:C	6.60174e-09	-1.36862	-1.02511	2.18179e-06	-1.43104	-0.910891
38941961	chr19:38941961:C:T	1.59332e-08	-1.68941e-10	-1.51266	5.02252e-06	-1.68941e-10	-1.50815
38942143	chr19:38942143:T:C	4.65495e-08	-1.74007	1.29952	2.63969e-05	-1.71622	1.86739
38942496	chr19:38942496:C:CA	2.00908e-08	-1.19256	-0.0882442	7.04502e-06	-1.27522	0.105462
38942659	chr19:38942659:A:G	4.35277e-08	-1.74051	1.23284	2.45298e-05	-1.71648	1.79429
38942857	chr19:38942857:GT:G	3.7414e-08	-1.73956	1.08054	2.07757e-05	-1.71545	1.62716
38942859	chr19:38942859:T:G	3.74539e-08	-1.73849	1.08054	2.08036e-05	-1.71411	1.62716
38943327	chr19:38943327:A:G	3.20833e-08	-1.68941e-10	-0.812729	9.14703e-06	-1.68941e-10	-0.90865
38943419	chr19:38943419:G:A	1.24278e-08	-1.76113	-4.99793e-10	3.87638e-06	-1.76718	-4.99793e-10
38943620	chr19:38943620:C:T	1.41784e-08	-1.62935	-4.99793e-10	9.21546e-06	-0.901196	-4.99793e-10
38944648	chr19:38944648:CCTGT:C	7.98153e-08	-1.74174	1.84039	4.38026e-05	-1.71978	2.37739
38944673	chr19:38944673:C:T	3.63645e-08	-1.64729	0.959812	1.60198e-05	-1.71107	1.36281
38946148	chr19:38946148:C:T	3.46301e-08	-1.68941e-10	-0.736344	9.79029e-06	-1.68941e-10	-0.840687
38946395	chr19:38946395:G:A	3.60108e-08	-1.68941e-10	-0.697247	1.26848e-05	-1.68941e-10	-0.581673
38946618	chr19:38946618:TCA:T	3.79778e-08	-1.6115	0.967439	2.63969e-05	-1.43357	1.58474
38946630	chr19:38946630:G:A	3.54272e-08	-1.74366	1.03008	1.95151e-05	-1.72238	1.57149
38946771	chr19:38946771:G:T	3.84577e-09	-1.69828	-1.23581	1.46515e-06	-1.60287	-1.13725
38946868	chr19:38946868:G:A	6.67518e-09	-1.2522	-1.13047	1.98738e-06	-1.31667	-1.11859
38946919	chr19:38946919:C:T	3.71722e-08	-1.63329	0.967786	2.5541e-05	-1.46569	1.58389
38946920	chr19:38946920:A:G	3.52978e-08	-1.74207	1.02482	1.94432e-05	-1.72002	1.56544
38947352	chr19:38947352:G:A	3.37683e-08	-1.68941e-10	-0.761543	1.06029e-05	-1.68941e-10	-0.76095
38947580	chr19:38947580:C:G	2.09087e-08	-1.68941e-10	-1.2409	6.3635e-06	-1.68941e-10	-1.2715
38948039	chr19:38948039:T:C	4.38075e-08	-1.76416	1.2629	2.52941e-05	-1.74425	1.85274
38948386	chr19:38948386:T:C	4.82902e-08	-1.68941e-10	-0.403837	1.43115e-05	-1.68941e-10	-0.461017
38948395	chr19:38948395:C:G	1.37067e-08	-0.855134	-0.808044	3.98271e-06	-1.04402	-0.696093
38948788	chr19:38948788:A:G	1.94801e-08	-1.68941e-10	-1.31167	6.04697e-06	-1.68941e-10	-1.32252
38949267	chr19:38949267:A:G	3.25922e-09	-1.76438	-1.3352	1.0521e-06	-1.76825	-1.30304
38949557	chr19:38949557:G:A	1.58682e-08	-1.68941e-10	-1.51675	4.97106e-06	-1.68941e-10	-1.51845
38949564	chr19:38949564:G:A	1.63377e-08	-1.68941e-10	-1.48759	5.0333e-06	-1.68941e-10	-1.506
38949613	chr19:38949613:G:T	1.6263e-08	-1.68941e-10	-1.49217	5.10258e-06	-1.68941e-10	-1.49233
38949729	chr19:38949729:C:T	4.1164e-08	-1.68941e-10	-0.563502	1.31958e-05	-1.68941e-10	-0.542177
38950026	chr19:38950026:G:T	1.74903e-08	-1.68941e-10	-1.41942	5.6105e-06	-1.68941e-10	-1.39744
38950176	chr19:38950176:G:A	1.61343e-08	-1.68941e-10	-1.50012	5.06296e-06	-1.68941e-10	-1.50013
38950278	chr19:38950278:T:C	4.97306e-09	-1.21388	-1.46315	1.33083e-06	-1.39926	-1.43702
38950326	chr19:38950326:T:C	4.9847e-09	-1.20849	-1.4662	1.33275e-06	-1.39436	-1.44047
38950406	chr19:38950406:G:A	4.51474e-09	-1.53907	-1.23465	1.53956e-06	-1.46415	-1.22644
38950508	chr19:38950508:G:C	1.25395e-07	-1.68941e-10	0.5504	4.20241e-05	-1.68941e-10	0.616165
38950878	chr19:38950878:G:A	1.58947e-08	-1.68941e-10	-1.51508	4.97961e-06	-1.68941e-10	-1.51673
38951000	chr19:38951000:C:T	1.83101e-08	-1.68941e-10	-1.37362	5.89849e-06	-1.68941e-10	-1.34738
38951829	chr19:38951829:TA:T	4.81999e-09	-1.76195	-0.946341	1.62858e-06	-1.74878	-0.885591
38951876	chr19:38951876:A:G	5.01538e-08	-1.73766	1.37169	3.01509e-05	-1.70205	1.98619
38952069	chr19:38952069:G:C	1.38987e-07	-1.68941e-10	0.653316	4.6686e-05	-1.68941e-10	0.721366
38952352	chr19:38952352:G:T	4.56938e-08	-1.756	1.2969	2.6984e-05	-1.73124	1.90441
38952361	chr19:38952361:T:C	1.72548e-08	-1.68941e-10	-1.43298	5.31137e-06	-1.68941e-10	-1.45223
38952424	chr19:38952424:G:A	1.58126e-08	-1.68941e-10	-1.52026	4.99919e-06	-1.68941e-10	-1.5128
38952732	chr19:38952732:C:T	1.68511e-08	-1.68941e-10	-1.45665	5.34743e-06	-1.68941e-10	-1.44546
38952815	chr19:38952815:A:C	1.58386e-08	-1.68941e-10	-1.51862	4.964e-06	-1.68941e-10	-1.51987
38952836	chr19:38952836:C:T	1.97519e-08	-1.68941e-10	-1.29782	6.31236e-06	-1.68941e-10	-1.27957
38952937	chr19:38952937:A:T	3.88197e-08	-0.205529	-0.416608	1.14247e-05	-0.441904	-0.244401
38953164	chr19:38953164:G:A	6.18701e-08	-1.68941e-10	-0.156029	2.06408e-05	-1.68941e-10	-0.0948107
38953279	chr19:38953279:C:T	1.69926e-08	-1.68941e-10	-1.44829	5.37309e-06	-1.68941e-10	-1.44068
38953406	chr19:38953406:T:C	4.91261e-08	-1.68941e-10	-0.386675	1.65982e-05	-1.68941e-10	-0.312783
38953428	chr19:38953428:T:C	2.98799e-09	-1.75885	-1.42761	9.45205e-07	-1.76108	-1.41736
38953499	chr19:38953499:C:T	5.45685e-09	-1.56445	-1.01975	2.12199e-06	-1.46128	-0.908442
38953777	chr19:38953777:G:A	5.77229e-09	-1.57419	-0.953803	2.19235e-06	-1.66388	-0.673228
38954577	chr19:38954577:T:TA	6.0976e-08	-0.170586	-4.99793e-10	1.96333e-05	-0.144852	-4.99793e-10
38954625	chr19:38954625:G:A	3.31593e-08	-0.0537936	-0.725949	1.09993e-05	-0.0242109	-0.700038
38954724	chr19:38954724:C:T	1.25556e-08	-1.7509	-4.99793e-10	4.20987e-06	-1.68465	-4.99793e-10
38954878	chr19:38954878:C:G	3.15515e-09	-1.65135	-1.48068	9.93768e-07	-1.66133	-1.467
38954982	chr19:38954982:A:G	1.17446e-08	-0.690412	-1.12726	3.27083e-06	-0.88814	-1.0489
38954989	chr19:38954989:G:A	1.77319e-08	-1.68941e-10	-1.4057	5.51919e-06	-1.68941e-10	-1.41385
38955138	chr19:38955138:A:G	2.18149e-08	-0.11366	-1.08481	7.25467e-06	-0.0762422	-1.06419
38955483	chr19:38955483:TC:T	1.6132e-08	-1.68941e-10	-1.50026	5.16656e-06	-1.68941e-10	-1.47987
38955491	chr19:38955491:T:C	2.19581e-08	-1.68941e-10	-1.19193	7.33743e-06	-1.68941e-10	-1.12909
38955990	chr19:38955990:G:T	4.86185e-09	-1.6641	-1.03555	1.74944e-06	-1.71972	-0.843058
38956102	chr19:38956102:C:T	1.73088e-08	-1.42985	-4.99793e-10	5.70932e-06	-1.37998	-4.99793e-10
38956159	chr19:38956159:A:G	2.98851e-09	-1.75263	-1.43366	9.50968e-07	-1.7574	-1.41495
38956479	chr19:38956479:C:T	1.07701e-08	-0.996181	-0.908112	3.36707e-06	-1.13903	-0.769005
38956803	chr19:38956803:C:G	4.11044e-08	-1.68941e-10	-0.564951	1.29776e-05	-1.68941e-10	-0.558856
38957132	chr19:38957132:C:T	1.85714e-08	-1.68941e-10	-1.35944	5.53472e-06	-1.68941e-10	-1.41104
38957636	chr19:38957636:G:A	2.76771e-09	-1.7665	-1.49654	8.81499e-07	-1.75317	-1.49504
38958087	chr19:38958087:T:C	6.13953e-09	-1.76383	-0.702492	2.17373e-06	-1.74383	-0.601804
38958101	chr19:38958101:G:C	1.59894e-08	-1.68941e-10	-1.50914	4.99981e-06	-1.68941e-10	-1.51268
38958447	chr19:38958447:C:T	1.6639e-08	-1.68941e-10	-1.46931	5.17414e-06	-1.68941e-10	-1.47841
38958492	chr19:38958492:A:G	5.6398e-08	-1.68941e-10	-0.248632	1.77941e-05	-1.68941e-10	-0.24321
38958785	chr19:38958785:A:T	3.90558e-08	-1.68941e-10	-0.616075	1.35532e-05	-1.68941e-10	-0.515458
38958794	chr19:38958794:G:A	3.27887e-08	-1.68941e-10	-0.790982	1.01773e-05	-1.68941e-10	-0.801921
38958828	chr19:38958828:G:A	1.62505e-08	-1.68941e-10	-1.49294	5.07165e-06	-1.68941e-10	-1.49841
38958873	chr19:38958873:G:A	3.86985e-09	-1.58445	-1.3434	1.20772e-06	-1.62259	-1.31075
38959160	chr19:38959160:T:C	1.30493e-08	-1.71233	-4.99793e-10	3.91601e-06	-1.75701	-4.99793e-10
38959192	chr19:38959192:G:A	5.60309e-09	-1.71874	-0.839011	2.07831e-06	-1.62149	-0.76903
38959255	chr19:38959255:C:T	1.76281e-08	-1.68941e-10	-1.41157	5.46724e-06	-1.68941e-10	-1.4233
38959708	chr19:38959708:C:T	1.68266e-08	-1.73441	0.276303	7.42835e-06	-1.75839	0.64162
38960551	chr19:38960551:C:T	1.64993e-08	-1.68941e-10	-1.47775	5.13557e-06	-1.68941e-10	-1.48589
38960578	chr19:38960578:G:A	3.11893e-09	-1.71138	-1.43219	1.08422e-06	-1.64653	-1.39469
38960736	chr19:38960736:G:A	1.59537e-08	-1.51137	-4.99793e-10	5.11128e-06	-1.49063	-4.99793e-10
38960946	chr19:38960946:A:C	2.02668e-08	-1.68941e-10	-1.27208	6.34976e-06	-1.68941e-10	-1.27366
38961187	chr19:38961187:T:C	1.64422e-08	-1.68941e-10	-1.48122	5.11957e-06	-1.68941e-10	-1.48901
38961912	chr19:38961912:G:C	1.52565e-08	-1.75136	0.195298	6.75688e-06	-1.76708	0.555565
38962171	chr19:38962171:G:C	1.01498e-08	-1.76571	-0.197901	4.40121e-06	-1.76638	0.126176
38962446	chr19:38962446:T:C	1.79331e-08	-1.68941e-10	-1.39442	6.45225e-06	-1.68941e-10	-1.25765
38962875	chr19:38962875:G:A	1.91032e-08	-1.68941e-10	-1.33121	6.0058e-06	-1.68941e-10	-1.32935
38963076	chr19:38963076:C:T	1.5799e-08	-1.68941e-10	-1.52112	4.98559e-06	-1.68941e-10	-1.51553
38963078	chr19:38963078:T:C	2.4094e-08	-1.68941e-10	-1.0991	7.7558e-06	-1.68941e-10	-1.07364
38963148	chr19:38963148:T:C	1.62372e-08	-1.68941e-10	-1.49376	5.06985e-06	-1.68941e-10	-1.49877
38963244	chr19:38963244:C:A	1.90955e-08	-1.68941e-10	-1.33161	6.0032e-06	-1.68941e-10	-1.32979
38963296	chr19:38963296:A:AC	1.47694e-08	-0.453759	-1.13475	3.67735e-06	-0.79369	-1.0262
38963501	chr19:38963501:C:T	1.69988e-08	-1.68941e-10	-1.44792	5.64655e-06	-1.68941e-10	-1.39103
38963771	chr19:38963771:G:A	1.49495e-08	-0.589364	-0.987022	3.96768e-06	-0.901477	-0.84242
38963785	chr19:38963785:T:A	3.39905e-09	-1.69267	-1.3649	1.08064e-06	-1.70085	-1.34368
38963823	chr19:38963823:A:G	2.69908e-08	-1.68941e-10	-0.985569	8.39808e-06	-1.68941e-10	-0.994076
38963852	chr19:38963852:C:T	6.83361e-08	-0.056627	-4.99793e-10	2.67535e-05	0.164586	-4.99793e-10
38964375	chr19:38964375:A:G	1.02135e-08	-0.929182	-1.02818	2.34104e-06	-1.28557	-0.985915
38964680	chr19:38964680:G:A	3.88621e-09	-1.42552	-1.49812	1.12834e-06	-1.54376	-1.45757
38964727	chr19:38964727:A:G	2.18727e-08	-1.19583	-4.99793e-10	7.54292e-06	-1.10147	-4.99793e-10
38964894	chr19:38964894:T:C	7.94219e-08	-1.76447	1.85818	4.67983e-05	-1.76685	2.49061
38965155	chr19:38965155:A:G	2.38388e-08	-1.68941e-10	-1.10975	7.90621e-06	-1.68941e-10	-1.05443
38965385	chr19:38965385:T:C	1.96375e-08	-1.2607	-0.0429221	6.92435e-06	-1.23575	0.0487176
38965440	chr19:38965440:G:A	1.79995e-08	-1.68941e-10	-1.39072	5.71145e-06	-1.68941e-10	-1.37961
38965654	chr19:38965654:G:A	1.84614e-08	-1.68941e-10	-1.36539	5.84063e-06	-1.68941e-10	-1.35724
38965678	chr19:38965678:T:C	1.7893e-08	-1.68941e-10	-1.39666	5.80951e-06	-1.68941e-10	-1.36258
38965968	chr19:38965968:T:A	1.64607e-08	-1.68941e-10	-1.48009	5.13428e-06	-1.68941e-10	-1.48614
38965970	chr19:38965970:A:T	1.70051e-08	-1.68941e-10	-1.44755	5.29304e-06	-1.68941e-10	-1.45569
38966201	chr19:38966201:C:G	3.24938e-08	0.449398	-1.24941	7.72137e-06	0.142885	-1.22097
38966248	chr19:38966248:G:T	5.03064e-09	-1.75446	-0.91106	1.63242e-06	-1.73183	-0.90019
38967128	chr19:38967128:A:G	1.04605e-07	0.36913	-4.99793e-10	3.22314e-05	0.350862	-4.99793e-10
38967402	chr19:38967402:C:T	1.57967e-08	-1.68941e-10	-1.52127	4.97577e-06	-1.68941e-10	-1.5175
38967470	chr19:38967470:A:C	1.81716e-08	-1.68941e-10	-1.3812	5.91412e-06	-1.68941e-10	-1.34474
38967723	chr19:38967723:C:T	5.35748e-08	-1.68941e-10	-0.299988	1.71314e-05	-1.68941e-10	-0.281163
38968220	chr19:38968220:A:G	6.41542e-08	-1.17782	1.05805	2.7421e-05	-1.13284	1.32207
38968300	chr19:38968300:C:T	1.59192e-08	-1.51354	-4.99793e-10	8.01782e-06	-1.04041	-4.99793e-10
38968336	chr19:38968336:C:T	1.69677e-08	-1.68941e-10	-1.44976	5.16021e-06	-1.68941e-10	-1.4811
38968534	chr19:38968534:A:G	4.24835e-08	-1.13927	0.60732	1.9092e-05	-1.0875	0.914689
38968722	chr19:38968722:G:A	6.63349e-08	-1.30911	1.22276	3.04742e-05	-1.25687	1.55167
38969009	chr19:38969009:A:G	1.89279e-08	-1.68941e-10	-1.34043	6.19094e-06	-1.68941e-10	-1.29899
38969128	chr19:38969128:G:A	1.95003e-08	-1.68941e-10	-1.31064	5.80274e-06	-1.68941e-10	-1.36375
38969354	chr19:38969354:G:A	6.36401e-09	-1.56342	-0.866985	1.76448e-06	-1.69166	-0.862556
38969721	chr19:38969721:C:T	1.6048e-08	-1.68941e-10	-1.50548	5.01904e-06	-1.68941e-10	-1.50884
38969786	chr19:38969786:C:G	2.21007e-08	-1.68941e-10	-1.18546	7.1638e-06	-1.68941e-10	-1.15304
38970037	chr19:38970037:G:A	3.85178e-08	-1.68941e-10	-0.629946	1.17817e-05	-1.68941e-10	-0.655531
38970270	chr19:38970270:C:T	2.34151e-08	-1.68941e-10	-1.12768	7.73818e-06	-1.68941e-10	-1.07591
38970293	chr19:38970293:C:T	2.41999e-08	-1.68941e-10	-1.09472	8.01365e-06	-1.68941e-10	-1.04093
38970488	chr19:38970488:G:A	2.20752e-08	-1.68941e-10	-1.18661	6.99823e-06	-1.68941e-10	-1.17642
38970588	chr19:38970588:T:C	1.92562e-08	-1.68941e-10	-1.32323	6.31035e-06	-1.68941e-10	-1.27989
38970729	chr19:38970729:T:C	1.60674e-08	-1.68941e-10	-1.50427	5.02436e-06	-1.68941e-10	-1.50778
38971093	chr19:38971093:A:G	2.83566e-08	-1.75995	0.823745	1.32613e-05	-1.76827	1.23104
38971131	chr19:38971131:C:A	3.80561e-08	-1.68941e-10	-0.642005	1.16344e-05	-1.68941e-10	-0.668111
38971591	chr19:38971591:T:C	4.85538e-08	-1.75496	1.35657	2.62356e-05	-1.76804	1.91308
38971849	chr19:38971849:A:C	1.89186e-07	0.961665	-4.99793e-10	4.97773e-05	0.78548	-4.99793e-10
38971884	chr19:38971884:T:C	3.8671e-08	-1.68941e-10	-0.625977	1.18265e-05	-1.68941e-10	-0.651735
38972245	chr19:38972245:AAC:A	3.78067e-08	-1.68941e-10	-0.648579	1.15094e-05	-1.68941e-10	-0.678911
38972415	chr19:38972415:C:T	1.9653e-08	-1.68941e-10	-1.30284	6.18381e-06	-1.68941e-10	-1.30014
38972760	chr19:38972760:A:G	4.23503e-09	-1.36857	-1.4691	1.09145e-06	-1.54853	-1.48604
38973025	chr19:38973025:G:A	1.57497e-08	-1.52425	-4.99793e-10	4.67551e-06	-1.57974	-4.99793e-10
38973344	chr19:38973344:C:T	6.82488e-09	-1.37533	-0.985159	1.6786e-06	-1.54667	-1.05745
38973371	chr19:38973371:C:T	2.84072e-08	0.0865908	-1.02102	7.01288e-06	-0.192985	-0.981345
38973428	chr19:38973428:T:C	2.00405e-08	-1.68941e-10	-1.28331	6.30623e-06	-1.68941e-10	-1.28054
38973606	chr19:38973606:T:G	3.54641e-08	-1.68941e-10	-0.712545	1.4284e-05	-1.68941e-10	-0.462939
38973702	chr19:38973702:C:T	6.43056e-09	-1.42589	-0.99411	1.60105e-06	-1.58547	-1.06595
38974270	chr19:38974270:C:T	1.59769e-08	-1.68941e-10	-1.50992	5.00153e-06	-1.68941e-10	-1.51234
38974366	chr19:38974366:C:CCGCG	1.97108e-08	-1.68941e-10	-1.2999	6.20729e-06	-1.68941e-10	-1.29635
38974371	chr19:38974371:C:T	1.50887e-08	-1.56712	-4.99793e-10	4.62469e-06	-1.59067	-4.99793e-10
38974521	chr19:38974521:C:T	1.16801e-08	-0.382845	-1.44033	2.74781e-06	-0.717521	-1.39375
38974658	chr19:38974658:A:T	3.76349e-09	-1.73288	-1.22284	1.23091e-06	-1.7006	-1.21372
38974713	chr19:38974713:T:A	1.96898e-08	-1.68941e-10	-1.30096	6.20052e-06	-1.68941e-10	-1.29745
38974716	chr19:38974716:A:G	1.59278e-08	-1.68941e-10	-1.513	4.95713e-06	-1.68941e-10	-1.52125
38975372	chr19:38975372:T:A	7.43538e-09	-1.45791	-0.816903	1.84406e-06	-1.60949	-0.900618
38975966	chr19:38975966:T:TG	2.00198e-08	-1.68941e-10	-1.28434	5.93621e-06	-1.68941e-10	-1.34101
38976240	chr19:38976240:G:A	1.70467e-08	-1.44511	-4.99793e-10	9.06886e-06	-0.917232	-4.99793e-10
38976303	chr19:38976303:T:C	1.93018e-08	-1.68941e-10	-1.32087	5.96499e-06	-1.68941e-10	-1.33617
38976390	chr19:38976390:G:C	2.17888e-08	-1.68941e-10	-1.19967	6.37877e-06	-1.68941e-10	-1.2691
38976620	chr19:38976620:C:T	1.82348e-08	-1.37773	-4.99793e-10	5.25185e-06	-1.4635	-4.99793e-10
38977001	chr19:38977001:T:C	2.76909e-08	-1.68941e-10	-0.959961	8.64443e-06	-1.68941e-10	-0.965164
38977324	chr19:38977324:G:A	2.64209e-08	-0.0185427	-0.988367	6.56313e-06	-0.292221	-0.948391
38977707	chr19:38977707:T:A	8.68829e-09	-1.48842	-0.630667	2.14956e-06	-1.63256	-0.724257
38977835	chr19:38977835:G:A	2.0836e-08	-1.68941e-10	-1.24438	6.55745e-06	-1.68941e-10	-1.24148
38978000	chr19:38978000:T:G	1.98203e-08	-1.68941e-10	-1.29436	6.50508e-06	-1.68941e-10	-1.2495
38978605	chr19:38978605:A:G	1.00793e-08	-1.3586	-0.611976	3.213e-06	-1.49537	-0.459507
38978608	chr19:38978608:T:A	3.59194e-09	-1.48577	-1.51661	9.92269e-07	-1.61033	-1.51951
38979082	chr19:38979082:A:T	1.51124e-07	-1.68941e-10	0.737032	5.26409e-05	-1.68941e-10	0.841415
38979246	chr19:38979246:C:T	9.2561e-09	-0.60988	-1.4459	2.27294e-06	-0.903669	-1.39734
38979640	chr19:38979640:G:C	9.75229e-09	-0.691536	-1.31203	2.82813e-06	-0.772984	-1.30948
38979943	chr19:38979943:G:C	1.58158e-08	-1.68941e-10	-1.52006	4.95709e-06	-1.68941e-10	-1.52126
38979995	chr19:38979995:G:A	3.89899e-08	-1.68941e-10	-0.617763	1.6625e-05	-1.68941e-10	-0.311168
38980216	chr19:38980216:G:A	4.66673e-08	-1.68941e-10	-0.438021	1.6432e-05	-1.68941e-10	-0.322847
38980831	chr19:38980831:A:C	8.515e-08	-1.5632	1.72655	4.29032e-05	-1.72483	2.3617
38980890	chr19:38980890:C:T	1.7002e-08	-1.68941e-10	-1.44773	5.18814e-06	-1.68941e-10	-1.4757
38980948	chr19:38980948:G:A	1.25379e-08	-1.75231	-4.99793e-10	4.19916e-06	-1.68719	-4.99793e-10
38981015	chr19:38981015:ATGGGCTTCCC:A	2.82615e-09	-1.75322	-1.48893	8.73031e-07	-1.76278	-1.49509
38981040	chr19:38981040:C:T	3.48126e-08	-1.68941e-10	-0.731086	1.0796e-05	-1.68941e-10	-0.742904
38981041	chr19:38981041:G:A	2.13268e-08	-1.68941e-10	-1.2211	6.72006e-06	-1.68941e-10	-1.21698
38981207	chr19:38981207:G:A	1.51683e-08	-1.56186	-4.99793e-10	7.48812e-06	-1.10876	-4.99793e-10
38981380	chr19:38981380:C:T	4.1366e-09	-1.76408	-1.09711	1.27225e-06	-1.76806	-1.11323
38981607	chr19:38981607:C:T	2.08361e-08	-1.68941e-10	-1.24438	6.88459e-06	-1.68941e-10	-1.19279
38981643	chr19:38981643:G:C	1.65566e-08	-1.68941e-10	-1.47428	5.16323e-06	-1.68941e-10	-1.48052
38981950	chr19:38981950:G:T	1.72089e-08	-1.68941e-10	-1.43564	5.66814e-06	-1.68941e-10	-1.38722
38982051	chr19:38982051:C:T	1.58763e-08	-1.68941e-10	-1.51624	4.97299e-06	-1.68941e-10	-1.51806
38982393	chr19:38982393:T:C	3.25732e-09	-1.65118	-1.44898	9.13046e-07	-1.75598	-1.45707
38982608	chr19:38982608:A:G	3.12649e-09	-1.64038	-1.50078	8.72209e-07	-1.75244	-1.50636
38983007	chr19:38983007:T:C	3.08245e-09	-1.64305	-1.51229	8.70052e-07	-1.75337	-1.50791
38983443	chr19:38983443:A:G	1.58046e-08	-1.68941e-10	-1.52076	4.96098e-06	-1.68941e-10	-1.52048
38983674	chr19:38983674:A:T	2.73753e-09	-1.75282	-1.52119	8.49984e-07	-1.76345	-1.52117
38984141	chr19:38984141:A:ATGG	2.70301e-09	-1.76545	-1.52125	8.63347e-07	-1.74811	-1.52091
38984386	chr19:38984386:C:T	3.07498e-09	-1.63674	-1.52102	8.62234e-07	-1.7505	-1.51981
38984402	chr19:38984402:C:T	3.17131e-08	-1.68941e-10	-0.824336	1.04048e-05	-1.68941e-10	-0.779813
38985159	chr19:38985159:A:T	2.95463e-09	-1.68385	-1.51384	8.59137e-07	-1.76449	-1.50941
38985187	chr19:38985187:G:A	2.7009e-09	-1.768	-1.51948	8.78033e-07	-1.73555	-1.5166
38985198	chr19:38985198:T:G	2.99071e-09	-1.66737	-1.51818	8.57736e-07	-1.76036	-1.51518
38985272	chr19:38985272:T:C	3.00934e-09	-1.66651	-1.51283	8.63929e-07	-1.76022	-1.50812
38985442	chr19:38985442:A:T	2.98718e-09	-1.67107	-1.51566	8.59718e-07	-1.76147	-1.51176
38985461	chr19:38985461:A:G	2.9903e-09	-1.67015	-1.51554	8.6013e-07	-1.76115	-1.5116
38985909	chr19:38985909:C:G	2.72227e-08	-0.977014	-4.99793e-10	6.71753e-06	-1.21736	-4.99793e-10
38986109	chr19:38986109:T:G	2.99332e-09	-1.67021	-1.51448	8.61214e-07	-1.76124	-1.51026
38986121	chr19:38986121:T:C	1.58684e-08	-1.68941e-10	-1.51674	4.97611e-06	-1.68941e-10	-1.51743
38986261	chr19:38986261:G:A	1.5814e-08	-1.68941e-10	-1.52017	4.98252e-06	-1.68941e-10	-1.51614
38986543	chr19:38986543:C:T	1.09547e-07	0.415286	-4.99793e-10	3.56738e-05	0.452337	-4.99793e-10
38986626	chr19:38986626:T:C	1.70589e-08	-1.68941e-10	-1.44439	5.40728e-06	-1.68941e-10	-1.43433
38986684	chr19:38986684:C:T	7.03521e-09	-1.5144	-0.815736	2.47729e-06	-1.56569	-0.649225
38986746	chr19:38986746:A:G	7.26804e-08	-1.68561	1.69061	4.05119e-05	-1.76669	2.34621
38986755	chr19:38986755:C:T	1.65493e-08	-1.47472	-4.99793e-10	4.85633e-06	-1.5418	-4.99793e-10
38986817	chr19:38986817:G:A	2.9167e-09	-1.72397	-1.48665	9.12502e-07	-1.72439	-1.48926
38986919	chr19:38986919:T:C	7.28236e-08	-1.66297	1.66995	3.96481e-05	-1.76207	2.32003
38986925	chr19:38986925:A:G	3.07048e-09	-1.724	-1.43523	1.00792e-06	-1.71585	-1.39834
38986947	chr19:38986947:C:T	1.16625e-07	-1.76505	2.24295	8.61953e-05	-1.74501	3.07955
38986978	chr19:38986978:C:T	8.39712e-09	-1.49102	-0.662158	2.99634e-06	-1.54521	-0.479472
38987052	chr19:38987052:C:T	1.66623e-08	-1.68941e-10	-1.46792	5.2833e-06	-1.68941e-10	-1.45753
38987171	chr19:38987171:A:G	1.87035e-08	-1.68941e-10	-1.35235	5.92603e-06	-1.68941e-10	-1.34272
38987215	chr19:38987215:A:T	1.75508e-08	-1.68941e-10	-1.41597	5.32575e-06	-1.68941e-10	-1.44952
38987289	chr19:38987289:C:T	7.6969e-09	-1.53523	-0.705017	2.74014e-06	-1.58412	-0.529952
38987502	chr19:38987502:C:T	7.41266e-08	-1.6695	1.69421	4.07832e-05	-1.76356	2.34975
38987527	chr19:38987527:C:T	7.80736e-08	-1.64574	1.72233	4.22923e-05	-1.75743	2.37995
38987567	chr19:38987567:T:C	7.93935e-08	-1.69194	1.78529	4.48917e-05	-1.76732	2.44949
38987847	chr19:38987847:T:C	6.84308e-08	-1.67976	1.62452	3.76851e-05	-1.76569	2.27288
38987961	chr19:38987961:A:G	2.83508e-09	-1.72556	-1.51344	8.86474e-07	-1.72814	-1.51444
38987976	chr19:38987976:C:T	9.17821e-08	-1.76694	2.00529	6.64889e-05	-1.73824	2.8132
38988100	chr19:38988100:G:A	2.81113e-06	-1.68941e-10	3.66028	0.00250587	-1.68941e-10	4.70431
38988115	chr19:38988115:C:T	7.68493e-09	-1.55709	-0.684717	2.75268e-06	-1.60261	-0.506896
38988197	chr19:38988197:T:C	7.25203e-08	-1.66765	1.67045	3.99748e-05	-1.76333	2.3295
38988565	chr19:38988565:G:A	3.32617e-09	-1.6969	-1.38234	1.06987e-06	-1.72933	-1.32522
38988590	chr19:38988590:C:T	3.9088e-09	-1.51814	-1.39969	1.21163e-06	-1.58251	-1.34761
38988595	chr19:38988595:A:C	2.84531e-09	-1.73558	-1.49982	8.89363e-07	-1.73775	-1.50158
38988717	chr19:38988717:G:A	1.57991e-08	-1.68941e-10	-1.52111	4.97058e-06	-1.68941e-10	-1.51854
38988728	chr19:38988728:A:C	2.73157e-09	-1.76297	-1.51322	8.69841e-07	-1.75348	-1.50804
38988759	chr19:38988759:T:C	7.74571e-08	-1.6278	1.69646	4.14082e-05	-1.75117	2.35257
38988804	chr19:38988804:G:A	2.04035e-08	-1.68941e-10	-1.26536	6.37218e-06	-1.68941e-10	-1.27014
38988995	chr19:38988995:C:T	1.30425e-08	-1.71286	-4.99793e-10	3.99838e-06	-1.73619	-4.99793e-10
38989064	chr19:38989064:A:G	1.8728e-08	-1.68941e-10	-1.35105	5.9341e-06	-1.68941e-10	-1.34136
38989102	chr19:38989102:G:A	1.59419e-08	-1.68941e-10	-1.51211	4.98785e-06	-1.68941e-10	-1.51507
38989206	chr19:38989206:G:A	1.63904e-08	-1.68941e-10	-1.48437	5.1893e-06	-1.68941e-10	-1.47548
38989379	chr19:38989379:C:T	1.64355e-08	-1.68941e-10	-1.48162	5.09252e-06	-1.68941e-10	-1.49431
38989424	chr19:38989424:A:G	3.96885e-09	-1.59235	-1.31024	1.26706e-06	-1.64433	-1.24104
38989466	chr19:38989466:G:A	1.57984e-08	-1.68941e-10	-1.52116	4.95717e-06	-1.68941e-10	-1.52124
38989989	chr19:38989989:GAC:AAC	8.56663e-09	-1.51925	-0.613942	3.08012e-06	-1.57028	-0.42683
38990085	chr19:38990085:T:G	7.09718e-08	-1.68457	1.66579	3.89618e-05	-1.76647	2.30697
38990159	chr19:38990159:G:A	1.58106e-08	-1.68941e-10	-1.52038	4.95814e-06	-1.68941e-10	-1.52105
38990572	chr19:38990572:C:T	4.57146e-08	-1.6826	1.22395	2.37626e-05	-1.76611	1.81215
38990655	chr19:38990655:C:T	1.27888e-06	-1.68941e-10	2.87267	0.00103509	-1.68941e-10	3.82016
38990681	chr19:38990681:T:C	7.26438e-08	-1.67935	1.68385	4.00213e-05	-1.76544	2.33278
38990713	chr19:38990713:T:C	6.2117e-08	-1.67075	1.51871	3.34137e-05	-1.76358	2.15047
38990844	chr19:38990844:T:C	2.74834e-09	-1.76351	-1.50655	8.67992e-07	-1.75441	-1.50924
38991017	chr19:38991017:G:A	1.58177e-08	-1.68941e-10	-1.51994	4.95951e-06	-1.68941e-10	-1.52077
38991044	chr19:38991044:A:G	6.16266e-08	-1.68467	1.52469	3.22509e-05	-1.7663	2.11777
38991050	chr19:38991050:G:C	8.44754e-07	-1.68941e-10	2.45798	0.000619291	-1.68941e-10	3.3065
38991061	chr19:38991061:T:G	9.02232e-07	-1.68941e-10	2.52381	0.000665869	-1.68941e-10	3.37901
38991214	chr19:38991214:G:A	8.09503e-09	-1.51824	-0.671571	2.89419e-06	-1.56913	-0.490242
38991347	chr19:38991347:C:T	7.21499e-08	-1.75296	1.75064	4.46816e-05	-1.74845	2.42593
38991353	chr19:38991353:C:A	1.69766e-08	-1.68941e-10	-1.44923	5.3928e-06	-1.68941e-10	-1.43701
38991470	chr19:38991470:C:T	1.5958e-08	-1.68941e-10	-1.5111	5.02199e-06	-1.68941e-10	-1.50825
38991531	chr19:38991531:T:C	1.36693e-08	-1.66591	-4.99793e-10	4.13958e-06	-1.70148	-4.99793e-10
38991541	chr19:38991541:T:A	7.4575e-08	-1.75866	1.7894	4.69882e-05	-1.74035	2.46817
38991626	chr19:38991626:AC:A	7.05446e-08	-1.7531	1.72828	4.36164e-05	-1.74812	2.40147
38991772	chr19:38991772:C:T	8.97964e-08	-1.75763	1.97411	5.7176e-05	-1.74202	2.66607
38991782	chr19:38991782:C:G	7.22916e-08	-1.75395	1.7536	4.48618e-05	-1.74676	2.42826
38991807	chr19:38991807:A:G	6.6464e-08	-1.76151	1.6771	4.16736e-05	-1.73481	2.3426
38991981	chr19:38991981:C:T	9.08255e-08	-1.75072	1.97859	5.71873e-05	-1.75073	2.67498
38992029	chr19:38992029:T:C	8.60362e-08	-1.73782	1.91152	5.27283e-05	-1.76009	2.60316
38992074	chr19:38992074:G:A	3.02226e-09	-1.69565	-1.47941	9.82558e-07	-1.68707	-1.45261
38992076	chr19:38992076:A:G	6.01876e-08	-1.75233	1.56873	3.52764e-05	-1.74954	2.19068
38992226	chr19:38992226:C:T	1.07659e-07	-1.71197	2.10987	6.41931e-05	-1.76756	2.80737
38992300	chr19:38992300:C:T	7.54164e-08	-1.76185	1.80381	4.78965e-05	-1.73443	2.4814
38992410	chr19:38992410:C:T	4.68338e-08	-1.68941e-10	-0.434462	1.55308e-05	-1.68941e-10	-0.379252
38992442	chr19:38992442:G:A	3.57253e-08	-1.68941e-10	-0.705207	1.19159e-05	-1.68941e-10	-0.644205
38992795	chr19:38992795:G:A	1.41089e-07	-1.75194	2.42026	8.9829e-05	-1.74954	3.12537
38992910	chr19:38992910:G:A	1.43895e-07	-1.75341	2.44143	9.2069e-05	-1.74789	3.14835
38993021	chr19:38993021:A:G	3.09096e-08	-1.68956	0.839566	1.89817e-05	-1.57674	1.39814
38993156	chr19:38993156:C:T	5.44094e-09	-1.74076	-0.846358	1.94657e-06	-1.62718	-0.828834
38993184	chr19:38993184:T:C	4.2011e-08	-1.68941e-10	-0.543135	1.27494e-05	-1.68941e-10	-0.576592
38993273	chr19:38993273:G:A	1.8436e-08	-1.36676	-4.99793e-10	1.07482e-05	-0.747336	-4.99793e-10
38993392	chr19:38993392:T:C	1.7278e-08	-1.68941e-10	-1.43163	5.29514e-06	-1.68941e-10	-1.45529
38993450	chr19:38993450:G:A	4.60897e-08	-1.68941e-10	-0.450477	1.45695e-05	-1.68941e-10	-0.443147
38993526	chr19:38993526:T:G	3.98685e-08	-1.68941e-10	-0.595479	1.29934e-05	-1.68941e-10	-0.557639
38993756	chr19:38993756:C:T	4.49065e-08	-1.68941e-10	-0.476484	1.46766e-05	-1.68941e-10	-0.435821
38993812	chr19:38993812:T:C	1.30591e-07	-1.76386	2.35486	8.5177e-05	-1.72994	3.05259
38994026	chr19:38994026:A:C	3.10936e-08	-1.68941e-10	-0.844062	1.03175e-05	-1.68941e-10	-0.788236
38994161	chr19:38994161:A:G	1.85542e-08	-1.68941e-10	-1.36037	6.04651e-06	-1.68941e-10	-1.3226
38994263	chr19:38994263:C:T	2.96355e-09	-1.70611	-1.48856	9.60088e-07	-1.69839	-1.46442
38994406	chr19:38994406:T:C	9.69308e-08	-1.72884	2.02178	6.30019e-05	-1.76367	2.78476
38994564	chr19:38994564:C:T	4.8596e-09	-1.74984	-0.950265	1.70002e-06	-1.65039	-0.941045
38994716	chr19:38994716:T:A	3.41631e-09	-1.63568	-1.41682	1.04768e-06	-1.72816	-1.34734
38995086	chr19:38995086:T:C	1.66216e-07	-1.37446	2.20668	9.79693e-05	-1.32352	2.7861
38995122	chr19:38995122:A:G	1.18129e-07	-1.73696	2.22767	6.96724e-05	-1.75859	2.88032
38995141	chr19:38995141:T:C	9.27606e-08	-1.75142	2.00038	5.52867e-05	-1.74657	2.63702
38995485	chr19:38995485:T:C	3.0757e-09	-1.76466	-1.39287	1.02639e-06	-1.76533	-1.3307
38996731	chr19:38996731:G:A	1.6103e-08	-1.68941e-10	-1.50206	5.02467e-06	-1.68941e-10	-1.50772
38996785	chr19:38996785:C:T	1.57007e-08	-1.24903	-0.278326	5.68407e-06	-1.33523	-0.0491834
38996827	chr19:38996827:G:A	1.19231e-07	-1.68941e-10	0.500001	6.2358e-05	-1.68941e-10	1.01081
38996828	chr19:38996828:C:A	7.07823e-08	-1.68941e-10	-0.0214571	3.47178e-05	-1.68941e-10	0.425174
38997337	chr19:38997337:G:A	4.79707e-09	-1.76814	-0.944917	1.57838e-06	-1.73796	-0.927723
38997584	chr19:38997584:A:G	9.09154e-08	-1.68941e-10	0.228863	4.53909e-05	-1.68941e-10	0.693234
38997714	chr19:38997714:T:C	1.23567e-08	-1.76686	-4.99793e-10	3.96505e-06	-1.74456	-4.99793e-10
38997920	chr19:38997920:G:T	2.99315e-08	-1.68941e-10	-0.882154	1.01655e-05	-1.68941e-10	-0.803082
38998057	chr19:38998057:G:A	1.03763e-07	-1.74112	2.10217	5.69776e-05	-1.76414	2.68471
38998101	chr19:38998101:C:T	3.82922e-09	-1.66596	-1.27244	1.1631e-06	-1.75587	-1.21513
38998269	chr19:38998269:C:T	5.73512e-06	-1.68941e-10	4.3733	0.00503582	-1.68941e-10	5.40225
38998573	chr19:38998573:G:A	2.42896e-08	-1.68941e-10	-1.09102	7.87283e-06	-1.68941e-10	-1.05866
38998591	chr19:38998591:C:T	3.3964e-06	-1.68941e-10	3.84941	0.00284043	-1.68941e-10	4.82963
38998701	chr19:38998701:C:T	1.93357e-08	-1.68941e-10	-1.31911	5.84948e-06	-1.68941e-10	-1.35573
38999027	chr19:38999027:C:T	1.90964e-08	-1.68941e-10	-1.33157	5.7842e-06	-1.68941e-10	-1.36695
38999119	chr19:38999119:A:G	2.99066e-09	-1.73026	-1.45531	9.75696e-07	-1.73351	-1.41318
38999121	chr19:38999121:A:G	2.22774e-08	-1.68941e-10	-1.17749	7.21308e-06	-1.68941e-10	-1.14618
38999177	chr19:38999177:A:G	2.40835e-08	-1.70781	0.608269	1.21633e-05	-1.74786	1.1242
38999191	chr19:38999191:C:T	2.78776e-06	-1.68941e-10	3.65193	0.00224003	-1.68941e-10	4.59216
38999507	chr19:38999507:C:T	1.65393e-08	-1.68941e-10	-1.47533	5.17958e-06	-1.68941e-10	-1.47735
39000061	chr19:39000061:C:T	2.43602e-08	-1.68941e-10	-1.08811	7.92886e-06	-1.68941e-10	-1.05157
39000195	chr19:39000195:A:G	1.21115e-08	-1.5801	-0.206811	4.73221e-06	-1.62967	0.0619795
39000425	chr19:39000425:ATATATTATACATATTATATATTTATATATATTATATAT:A	2.04461e-08	-1.68941e-10	-1.26327	6.1423e-06	-1.68941e-10	-1.30688
39000437	chr19:39000437:TA:T	1.53773e-08	-1.54817	-4.99793e-10	4.56934e-06	-1.60271	-4.99793e-10
39000455	chr19:39000455:A:T	1.68428e-08	-1.45714	-4.99793e-10	4.95735e-06	-1.52121	-4.99793e-10
39000832	chr19:39000832:G:A	1.73287e-08	-1.68941e-10	-1.4287	5.35088e-06	-1.68941e-10	-1.44482
39000918	chr19:39000918:G:A	4.74943e-09	-1.56061	-1.16243	1.59538e-06	-1.51404	-1.14093
39001487	chr19:39001487:G:A	1.58023e-08	-1.68941e-10	-1.52091	4.9648e-06	-1.68941e-10	-1.51971
39001498	chr19:39001498:A:C	3.01637e-09	-1.67653	-1.50049	9.16626e-07	-1.74076	-1.46837
39001549	chr19:39001549:C:T	3.48589e-08	-0.729757	-4.99793e-10	1.50021e-05	-0.413886	-4.99793e-10
39001601	chr19:39001601:T:C	3.02305e-09	-1.66788	-1.50692	9.11679e-07	-1.73562	-1.47893
39001870	chr19:39001870:G:A	2.28995e-08	-1.68941e-10	-1.14995	7.43758e-06	-1.68941e-10	-1.11553
39002144	chr19:39002144:A:T	2.12071e-08	-1.68941e-10	-1.22673	6.89832e-06	-1.68941e-10	-1.1908
39002201	chr19:39002201:T:C	1.59766e-08	-1.68941e-10	-1.50994	5.04357e-06	-1.68941e-10	-1.50396
39002370	chr19:39002370:A:G	6.21107e-08	-1.74808	1.59593	3.19792e-05	-1.76108	2.10408
39002641	chr19:39002641:C:T	1.64551e-08	-1.68941e-10	-1.48043	5.15389e-06	-1.68941e-10	-1.48233
39002841	chr19:39002841:A:G	3.62299e-09	-1.74747	-1.2463	1.06317e-06	-1.74876	-1.31207
39002876	chr19:39002876:C:T	2.24193e-08	-1.68941e-10	-1.17115	7.75632e-06	-1.68941e-10	-1.07357
39002975	chr19:39002975:C:A	5.17525e-06	-1.68941e-10	4.27058	0.00450337	-1.68941e-10	5.2905
39003092	chr19:39003092:C:T	1.89864e-08	-1.56847	0.231128	7.11341e-06	-1.62201	0.461915
39003222	chr19:39003222:C:T	1.84591e-08	-1.68941e-10	-1.36551	5.60466e-06	-1.68941e-10	-1.39848
39003366	chr19:39003366:C:T	3.75516e-06	-1.68941e-10	3.94982	0.00310167	-1.68941e-10	4.91762
39003542	chr19:39003542:G:A	1.58713e-08	-1.68941e-10	-1.51655	4.95968e-06	-1.68941e-10	-1.52074
39003639	chr19:39003639:C:T	3.9551e-09	-1.74179	-1.16427	1.18081e-06	-1.74345	-1.21242
39003655	chr19:39003655:A:T	3.39477e-06	-1.68941e-10	3.84892	0.00285496	-1.68941e-10	4.83473
39003738	chr19:39003738:T:C	7.10313e-09	-0.981617	-1.33891	3.21168e-06	-0.656804	-1.29848
39003911	chr19:39003911:T:A	1.27368e-08	-1.55293	-0.18364	4.93775e-06	-1.60875	0.0835826
39004009	chr19:39004009:G:A	3.71218e-08	-1.68941e-10	-0.666862	1.14301e-05	-1.68941e-10	-0.685826
39004430	chr19:39004430:G:A	5.04341e-09	-1.57305	-1.08993	1.69747e-06	-1.52677	-1.06617
39004451	chr19:39004451:C:T	3.03801e-06	-1.68941e-10	3.73789	0.00253105	-1.68941e-10	4.71431
39004951	chr19:39004951:A:G	1.59695e-08	-1.68941e-10	-1.51039	5.0096e-06	-1.68941e-10	-1.51072
39004966	chr19:39004966:A:T	2.12312e-08	-1.68941e-10	-1.22559	6.51853e-06	-1.68941e-10	-1.24743
39005165	chr19:39005165:G:A	2.00439e-08	-1.68941e-10	-1.28314	6.82468e-06	-1.68941e-10	-1.20153
39005412	chr19:39005412:G:A	1.60245e-08	-1.68941e-10	-1.50694	5.00522e-06	-1.68941e-10	-1.5116
39005642	chr19:39005642:T:C	3.76874e-09	-1.70711	-1.24721	1.27171e-06	-1.73141	-1.15031
39005827	chr19:39005827:G:T	2.46844e-08	-1.68941e-10	-1.0749	8.05971e-06	-1.68941e-10	-1.0352
39005844	chr19:39005844:G:A	1.9668e-08	-1.75868	0.456606	9.49648e-06	-1.75087	0.879708
39006119	chr19:39006119:T:A	2.4911e-08	-1.68941e-10	-1.06576	8.1542e-06	-1.68941e-10	-1.02355
39006302	chr19:39006302:A:G	3.74243e-09	-1.71114	-1.25019	1.22421e-06	-1.76691	-1.15288
39006349	chr19:39006349:G:C	1.3744e-08	-1.52789	-0.132573	5.33241e-06	-1.58742	0.139147
39006850	chr19:39006850:G:A	2.36178e-08	-1.68941e-10	-1.11906	7.69535e-06	-1.68941e-10	-1.08146
39007127	chr19:39007127:A:G	3.56267e-09	-1.72454	-1.28601	1.07197e-06	-1.72705	-1.32554
39007214	chr19:39007214:C:T	5.92283e-09	-1.17096	-1.33129	2.58693e-06	-0.88051	-1.2911
39007558	chr19:39007558:G:A	5.55872e-09	-1.55579	-1.0099	1.87612e-06	-1.50952	-0.983356
39007702	chr19:39007702:G:A	2.43157e-06	-1.68941e-10	3.51523	0.00229702	-1.68941e-10	4.61729
39007774	chr19:39007774:T:C	5.17127e-09	-1.63172	-1.00623	1.73086e-06	-1.59389	-0.97957
39007871	chr19:39007871:C:T	2.41036e-06	-1.68941e-10	3.50646	0.00227914	-1.68941e-10	4.60947
39007958	chr19:39007958:T:C	3.38427e-09	-1.62033	-1.44159	1.03054e-06	-1.70676	-1.38523
39008223	chr19:39008223:C:T	1.11361e-07	0.431712	-4.99793e-10	3.16704e-05	0.333305	-4.99793e-10
39008438	chr19:39008438:C:A	2.32533e-08	-1.68941e-10	-1.13462	7.58659e-06	-1.68941e-10	-1.0957
39008449	chr19:39008449:T:C	2.19337e-08	-1.19304	-4.99793e-10	5.60869e-06	-1.39776	-4.99793e-10
39008640	chr19:39008640:G:A	1.60436e-08	-1.68941e-10	-1.50576	4.99057e-06	-1.68941e-10	-1.51453
39008884	chr19:39008884:A:G	4.19086e-09	-1.73127	-1.11689	1.3954e-06	-1.76805	-1.02085
39009369	chr19:39009369:C:T	2.4923e-08	-1.68941e-10	-1.06528	8.14568e-06	-1.68941e-10	-1.02459
39009627	chr19:39009627:T:G	3.12741e-09	-1.69958	-1.44128	9.84697e-07	-1.75306	-1.38444
39009725	chr19:39009725:T:G	1.58687e-08	-1.68941e-10	-1.51672	4.99709e-06	-1.68941e-10	-1.51322
39009794	chr19:39009794:T:G	5.83353e-09	-1.11898	-1.39846	2.59499e-06	-0.805264	-1.36323
39009958	chr19:39009958:T:C	3.73938e-08	-1.7355	1.07594	2.12952e-05	-1.67796	1.61437
39010218	chr19:39010218:A:G	3.43969e-09	-1.76733	-1.27835	1.1725e-06	-1.76776	-1.19518
39010221	chr19:39010221:T:A	1.89172e-08	-1.76533	0.42434	9.05619e-06	-1.73748	0.818847
39010242	chr19:39010242:GT:G	2.32949e-06	-1.68941e-10	3.47234	0.00197017	-1.68941e-10	4.46379
39010304	chr19:39010304:T:C	2.37457e-08	-1.76636	0.652692	1.18724e-05	-1.73381	1.08595
39010393	chr19:39010393:C:T	2.24379e-08	-1.76372	0.593406	1.10001e-05	-1.74184	1.01767
39010473	chr19:39010473:C:T	1.61408e-08	-1.68941e-10	-1.49972	5.00318e-06	-1.68941e-10	-1.51201
39010541	chr19:39010541:G:A	1.2644e-08	-1.57191	-0.171969	4.91828e-06	-1.62518	0.0960632
39010754	chr19:39010754:C:A	2.46939e-06	-1.68941e-10	3.53066	0.00209922	-1.68941e-10	4.52724
39010910	chr19:39010910:A:G	2.44285e-08	-1.76337	0.678054	1.20507e-05	-1.74266	1.10971
39011259	chr19:39011259:C:T	2.14657e-08	-1.68941e-10	-1.21461	6.77673e-06	-1.68941e-10	-1.20858
39011414	chr19:39011414:A:G	5.97568e-09	-1.15437	-1.339	2.6832e-06	-0.834419	-1.30065
39011438	chr19:39011438:C:A	2.88105e-09	-1.76782	-1.45509	9.51407e-07	-1.72991	-1.44198
39011456	chr19:39011456:C:T	3.133e-09	-1.69407	-1.445	9.82722e-07	-1.75014	-1.38937
39011491	chr19:39011491:A:G	3.18719e-09	-1.76497	-1.35696	1.00076e-06	-1.75666	-1.36466
39011889	chr19:39011889:C:T	1.68372e-08	-1.68941e-10	-1.45747	5.29474e-06	-1.68941e-10	-1.45537
39011903	chr19:39011903:T:A	3.88392e-09	-1.44478	-1.47944	1.38479e-06	-1.34867	-1.44787
39012345	chr19:39012345:C:T	1.60434e-08	-1.68941e-10	-1.50577	5.01203e-06	-1.68941e-10	-1.51024
39012787	chr19:39012787:G:A	3.86427e-09	-1.60668	-1.32261	1.25147e-06	-1.71002	-1.18774
39012837	chr19:39012837:G:A	1.20548e-08	-1.69846	-0.0931425	4.79981e-06	-1.72474	0.171234
39013023	chr19:39013023:T:G	5.40283e-09	-1.58859	-1.00555	1.80088e-06	-1.54677	-0.987031
39013377	chr19:39013377:C:T	2.44496e-08	-1.68941e-10	-1.08445	7.99685e-06	-1.68941e-10	-1.04303
39013400	chr19:39013400:C:T	2.51089e-08	-1.68941e-10	-1.05784	8.22557e-06	-1.68941e-10	-1.01483
39013489	chr19:39013489:G:A	2.5488e-08	-1.68941e-10	-1.04286	9.0551e-06	-1.68941e-10	-0.918751
39013512	chr19:39013512:C:G	2.13185e-08	-1.68941e-10	-1.22149	6.94661e-06	-1.68941e-10	-1.18382
39013543	chr19:39013543:T:C	2.88351e-09	-1.74023	-1.48183	1.02361e-06	-1.62611	-1.47263
39013625	chr19:39013625:G:A	1.15136e-08	-1.71436	-0.123175	4.59291e-06	-1.73703	0.139466
39014075	chr19:39014075:A:G	2.62354e-08	-1.68941e-10	-1.01395	9.34997e-06	-1.68941e-10	-0.886706
39014379	chr19:39014379:C:T	1.42743e-07	0.679982	-4.99793e-10	3.88636e-05	0.537979	-4.99793e-10
39014493	chr19:39014493:T:C	1.08498e-08	-1.72181	-0.175105	4.3176e-06	-1.7424	0.0830251
39014733	chr19:39014733:A:AC	1.05971e-08	-1.75066	-0.169825	4.10977e-06	-1.7671	0.0583917
39014853	chr19:39014853:C:A	2.41423e-08	-1.68941e-10	-1.0971	7.90015e-06	-1.68941e-10	-1.0552
39014874	chr19:39014874:C:T	3.01237e-09	-1.74829	-1.43004	1.06524e-06	-1.64304	-1.41584
39015211	chr19:39015211:T:C	9.24223e-09	-1.72978	-0.327505	3.46506e-06	-1.74904	-0.130308
39015933	chr19:39015933:G:A	1.06551e-08	-1.3875	-0.527522	4.10984e-06	-1.30989	-0.398804
39015934	chr19:39015934:T:C	9.80457e-09	-1.42056	-0.577661	3.75612e-06	-1.34587	-0.45282
39016141	chr19:39016141:C:T	9.96506e-09	-1.3717	-0.610276	3.82288e-06	-1.29364	-0.487439
39016148	chr19:39016148:A:G	3.25186e-08	-1.68941e-10	-0.799254	1.04544e-05	-1.68941e-10	-0.775057
39016244	chr19:39016244:G:A	4.45498e-09	-1.40302	-1.38403	1.64117e-06	-1.24496	-1.38171
39016267	chr19:39016267:A:C	2.05024e-08	-1.68941e-10	-1.26052	6.95981e-06	-1.68941e-10	-1.18193
39016317	chr19:39016317:A:G	5.83448e-09	-1.63855	-0.878729	2.16633e-06	-1.49153	-0.85751
39016374	chr19:39016374:G:GTC	1.60533e-08	-1.68941e-10	-1.50515	5.01462e-06	-1.68941e-10	-1.50972
39016438	chr19:39016438:T:C	3.22578e-08	-1.68941e-10	-0.807305	9.97164e-06	-1.68941e-10	-0.822334
39016794	chr19:39016794:C:T	1.06739e-08	-1.72684	-0.186429	4.24375e-06	-1.74607	0.0694396
39016947	chr19:39016947:TG:T	6.68106e-09	-1.6747	-0.707089	2.44708e-06	-1.54432	-0.682862
39017407	chr19:39017407:G:A	2.62685e-08	-1.68941e-10	-1.0127	9.27247e-06	-1.68941e-10	-0.895029
39017464	chr19:39017464:A:T	3.31242e-08	-1.68941e-10	-0.780802	9.35581e-06	-1.68941e-10	-0.886081
39017893	chr19:39017893:T:C	2.1045e-08	-1.71967	0.485263	7.41195e-06	-1.74786	0.628873
39017970	chr19:39017970:C:T	3.21292e-09	-1.65557	-1.45831	9.80533e-07	-1.73733	-1.40441
39017977	chr19:39017977:C:CTTTA	2.27572e-08	-1.72416	0.567974	8.05219e-06	-1.75071	0.714579
39018084	chr19:39018084:A:G	5.99958e-09	-1.7186	-0.770775	2.15971e-06	-1.6057	-0.746407
39018109	chr19:39018109:TAA:T	1.65448e-08	-1.68941e-10	-1.47499	5.10807e-06	-1.68941e-10	-1.49126
39018112	chr19:39018112:CTGGGCTT:C	1.65398e-08	-1.68941e-10	-1.47529	5.10684e-06	-1.68941e-10	-1.4915
39018130	chr19:39018130:G:A	2.24957e-08	-1.72646	0.558721	7.967e-06	-1.75216	0.705392
39018387	chr19:39018387:T:C	2.79264e-09	-1.75875	-1.49533	9.70432e-07	-1.66447	-1.48762
39018480	chr19:39018480:C:T	3.82892e-09	-1.74899	-1.18949	1.12746e-06	-1.75247	-1.24964
39018725	chr19:39018725:G:A	1.16834e-08	-1.73596	-0.0869342	4.69191e-06	-1.75278	0.176541
39018729	chr19:39018729:A:G	2.28198e-08	-1.73909	0.585655	8.13096e-06	-1.7595	0.733103
39018732	chr19:39018732:A:G	2.24603e-08	-1.73236	0.563045	7.97086e-06	-1.75585	0.709563
39019086	chr19:39019086:AAAG:A	1.2371e-08	-1.76571	-4.99793e-10	3.9309e-06	-1.75321	-4.99793e-10
39019148	chr19:39019148:A:G	2.26463e-08	-1.74572	0.584648	8.1411e-06	-1.76352	0.738366
39019156	chr19:39019156:A:G	1.62048e-08	-1.13233	-0.363427	6.44888e-06	-1.03425	-0.223922
39019656	chr19:39019656:A:G	1.11383e-08	-1.35229	-0.518389	4.30893e-06	-1.27223	-0.389162
39019871	chr19:39019871:T:C	1.98692e-08	-1.73684	0.444943	7.02739e-06	-1.75835	0.586088
39020287	chr19:39020287:G:A	2.12767e-08	-1.74647	0.523015	7.59092e-06	-1.76339	0.668259
39020371	chr19:39020371:C:A	2.65257e-08	-1.68941e-10	-1.00295	9.47387e-06	-1.68941e-10	-0.873541
39020849	chr19:39020849:A:C	1.89801e-08	-1.74031	0.402636	6.72427e-06	-1.76011	0.543753
39020894	chr19:39020894:A:G	2.0597e-08	-1.74763	0.491715	7.34552e-06	-1.76391	0.635918
39020924	chr19:39020924:A:G	5.96725e-09	-1.72737	-0.76741	2.13156e-06	-1.62212	-0.743105
39021133	chr19:39021133:A:C	1.77033e-08	-1.68941e-10	-1.40732	5.47319e-06	-1.68941e-10	-1.42222
39021290	chr19:39021290:G:A	3.02485e-08	-1.68941e-10	-0.87162	9.9306e-06	-1.68941e-10	-0.826458
39021566	chr19:39021566:T:C	1.25404e-08	-1.75211	-4.99793e-10	3.98971e-06	-1.73836	-4.99793e-10
39021603	chr19:39021603:C:T	2.03199e-08	-1.26946	-4.99793e-10	6.70773e-06	-1.21882	-4.99793e-10
39021683	chr19:39021683:G:A	4.79289e-08	-1.04561	0.634258	3.19412e-05	-0.866715	1.20853
39021806	chr19:39021806:G:A	1.10719e-08	-1.71776	-0.158892	4.40504e-06	-1.73897	0.0996424
39021956	chr19:39021956:C:T	1.96374e-08	-1.7405	0.436867	6.9528e-06	-1.76012	0.577185
39021957	chr19:39021957:G:A	3.04983e-09	-1.7501	-1.41588	1.08525e-06	-1.63916	-1.40111
39022105	chr19:39022105:T:C	9.66932e-09	-1.73774	-0.274369	3.82276e-06	-1.75358	-0.0275305
39022130	chr19:39022130:C:T	1.40761e-08	-1.63659	-4.99793e-10	4.01398e-06	-1.7323	-4.99793e-10
39022343	chr19:39022343:G:A	1.4688e-08	-1.59403	-4.99793e-10	4.49547e-06	-1.61901	-4.99793e-10
39022533	chr19:39022533:G:A	1.6174e-08	-1.68941e-10	-1.49766	5.04581e-06	-1.68941e-10	-1.50352
39022591	chr19:39022591:C:T	8.76738e-09	-1.75427	-0.355763	3.46728e-06	-1.76422	-0.114491
39022612	chr19:39022612:A:G	9.09737e-09	-1.75215	-0.320933	3.60614e-06	-1.76302	-0.0764206
39022775	chr19:39022775:A:C	2.06529e-08	-1.73932	0.486113	7.32554e-06	-1.75962	0.628904
39022822	chr19:39022822:A:G	1.60713e-08	-1.68941e-10	-1.50403	5.01958e-06	-1.68941e-10	-1.50873
39022876	chr19:39022876:C:T	2.15988e-08	-1.74429	0.535861	7.69614e-06	-1.7622	0.680837
39023014	chr19:39023014:T:A	5.45149e-09	-1.69129	-0.893892	1.99655e-06	-1.55961	-0.871046
39023024	chr19:39023024:C:T	1.61275e-08	-1.50054	-4.99793e-10	6.37893e-06	-1.26908	-4.99793e-10
39023127	chr19:39023127:C:T	9.73124e-09	-1.75022	-0.255502	3.8765e-06	-1.76187	-0.00527901
39023191	chr19:39023191:C:T	3.79292e-08	-1.68941e-10	-0.645343	1.16897e-05	-1.68941e-10	-0.663368
39023224	chr19:39023224:C:T	3.10116e-09	-1.68338	-1.46591	9.57564e-07	-1.74968	-1.41577
39023494	chr19:39023494:A:C	2.76956e-08	-1.68941e-10	-0.959791	7.9102e-06	-1.68941e-10	-1.05393
39023529	chr19:39023529:T:G	9.79537e-09	-1.74682	-0.252337	3.89834e-06	-1.75981	-0.00171889
39023911	chr19:39023911:G:A	2.73928e-08	-1.68941e-10	-0.970785	7.96364e-06	-1.68941e-10	-1.04719
39024001	chr19:39024001:A:G	9.98851e-09	-1.74855	-0.231083	3.98593e-06	-1.76081	0.0215059
39024204	chr19:39024204:C:T	5.50437e-09	-1.7157	-0.85982	1.97306e-06	-1.60138	-0.841115
39024524	chr19:39024524:C:G	1.68104e-08	-1.68941e-10	-1.45907	5.3013e-06	-1.68941e-10	-1.45413
39024667	chr19:39024667:T:C	5.36801e-09	-1.71221	-0.888401	1.92588e-06	-1.59607	-0.870621
39024683	chr19:39024683:C:T	3.14734e-09	-1.6772	-1.45731	9.74168e-07	-1.74652	-1.40173
39024684	chr19:39024684:G:A	9.71753e-09	-1.75419	-0.252946	3.87887e-06	-1.76412	-0.00241093
39025016	chr19:39025016:C:T	3.47364e-09	-1.75096	-1.28491	1.18005e-06	-1.75451	-1.20201
39025299	chr19:39025299:T:C	3.37262e-09	-1.74541	-1.31996	1.00603e-06	-1.74954	-1.36653
39025348	chr19:39025348:A:G	2.5976e-08	-1.68941e-10	-1.02389	7.56115e-06	-1.68941e-10	-1.09906
39025867	chr19:39025867:T:A	2.36681e-08	-1.74592	0.628983	8.33841e-06	-1.76313	0.761925
39025999	chr19:39025999:T:C	2.63423e-08	-1.68941e-10	-1.00989	7.56077e-06	-1.68941e-10	-1.09911
39026060	chr19:39026060:A:G	3.00932e-09	-1.74915	-1.4302	1.06996e-06	-1.63735	-1.4171
39026422	chr19:39026422:A:G	9.15329e-09	-1.30986	-0.757087	3.48075e-06	-1.22663	-0.648206
39026536	chr19:39026536:G:A	2.94689e-09	-1.73826	-1.46206	1.06206e-06	-1.61098	-1.4509
39026573	chr19:39026573:CA:C	9.91942e-09	-1.74296	-0.243615	3.94566e-06	-1.75726	0.0078009
39026578	chr19:39026578:G:A	1.89989e-08	-1.68941e-10	-1.33668	5.74353e-06	-1.68941e-10	-1.374
39026630	chr19:39026630:C:T	1.40629e-08	-1.54799	-0.0895322	5.17786e-06	-1.65379	0.176108
39027069	chr19:39027069:C:T	3.07628e-08	-0.854758	-4.99793e-10	1.30384e-05	-0.554182	-4.99793e-10
39027075	chr19:39027075:C:T	3.04453e-09	-1.66374	-1.50398	9.15023e-07	-1.73858	-1.47231
39027635	chr19:39027635:T:C	6.0062e-09	-1.09036	-1.39791	2.73663e-06	-0.750141	-1.36521
39027766	chr19:39027766:C:T	1.32161e-08	-1.69963	-4.99793e-10	4.09514e-06	-1.71228	-4.99793e-10
39028070	chr19:39028070:G:A	1.72987e-08	-1.68941e-10	-1.43043	5.69112e-06	-1.68941e-10	-1.38317
39028175	chr19:39028175:G:A	3.13789e-09	-1.63369	-1.50383	9.30658e-07	-1.72185	-1.4721
39028559	chr19:39028559:A:G	1.77987e-08	-1.75693	0.354989	6.26621e-06	-1.76749	0.480582
39028990	chr19:39028990:C:T	1.70772e-08	-1.68941e-10	-1.44332	5.60161e-06	-1.68941e-10	-1.39902
39029081	chr19:39029081:A:G	2.28544e-08	-1.68941e-10	-1.15192	7.94403e-06	-1.68941e-10	-1.04966
39029175	chr19:39029175:C:T	1.03858e-08	-1.7399	-0.20072	4.15314e-06	-1.75516	0.0569503
39029349	chr19:39029349:T:C	5.03334e-09	-1.72069	-0.944295	1.79754e-06	-1.61152	-0.92414
39029607	chr19:39029607:C:T	1.71393e-08	-1.68941e-10	-1.43969	5.29626e-06	-1.68941e-10	-1.45508
39030079	chr19:39030079:A:G	6.53597e-09	-1.05372	-1.35003	3.022e-06	-0.704937	-1.31122
39030288	chr19:39030288:A:T	8.31317e-09	-1.25142	-0.911802	3.17743e-06	-1.1576	-0.808406
39030965	chr19:39030965:A:G	4.97829e-08	-0.373394	-4.99793e-10	1.45276e-05	-0.446026	-4.99793e-10
39031033	chr19:39031033:CAG:C	1.59401e-08	-1.68941e-10	-1.51223	4.99006e-06	-1.68941e-10	-1.51463
39032235	chr19:39032235:C:G	3.59487e-08	-1.68941e-10	-0.698972	1.18421e-05	-1.68941e-10	-0.650414
39032299	chr19:39032299:CG:C	8.95873e-09	-0.575376	-1.51306	5.14336e-06	0.00519279	-1.48957
39032390	chr19:39032390:C:T	1.92039e-08	-1.68941e-10	-1.32595	5.63842e-06	-1.68941e-10	-1.39248
39032516	chr19:39032516:G:T	1.66705e-08	-1.68941e-10	-1.46743	5.24496e-06	-1.68941e-10	-1.46481
39032531	chr19:39032531:G:C	2.45561e-08	-1.68941e-10	-1.08011	8.33093e-06	-1.68941e-10	-1.0021
39032694	chr19:39032694:C:T	1.90087e-08	-1.68941e-10	-1.33617	5.89308e-06	-1.68941e-10	-1.3483
39032701	chr19:39032701:G:A	7.1339e-09	-0.87935	-1.43686	3.879e-06	-0.406471	-1.36003
39032897	chr19:39032897:G:T	3.24072e-09	-1.76786	-1.33741	1.09665e-06	-1.70747	-1.32235
39032899	chr19:39032899:G:A	3.20175e-09	-1.76735	-1.35002	1.08806e-06	-1.70221	-1.33547
39033034	chr19:39033034:A:G	2.0674e-08	-1.68941e-10	-1.25219	6.7138e-06	-1.68941e-10	-1.21791
39033092	chr19:39033092:A:G	1.95428e-08	-1.68941e-10	-1.30846	5.72373e-06	-1.68941e-10	-1.37746
39033201	chr19:39033201:G:A	3.20367e-09	-1.76827	-1.3485	1.07327e-06	-1.71742	-1.33395
39033457	chr19:39033457:A:G	3.24672e-09	-1.7681	-1.33532	1.08237e-06	-1.72275	-1.32017
39033532	chr19:39033532:C:T	3.18856e-09	-1.76813	-1.35337	1.06276e-06	-1.72228	-1.33893
39033693	chr19:39033693:C:G	9.17356e-09	-1.73648	-0.328261	3.58673e-06	-1.75228	-0.0925586
39033874	chr19:39033874:C:T	2.75113e-09	-1.75364	-1.51541	8.63998e-07	-1.76043	-1.50783
39033903	chr19:39033903:A:G	2.94122e-08	-1.68941e-10	-0.899657	1.06451e-05	-1.68941e-10	-0.756975
39033976	chr19:39033976:C:T	9.30385e-09	-1.72522	-0.325416	3.6279e-06	-1.74397	-0.0894531
39034011	chr19:39034011:T:C	2.53034e-08	-1.68941e-10	-1.05013	8.26015e-06	-1.68941e-10	-1.01064
39034228	chr19:39034228:ATATCTC:A	3.2837e-08	-1.68941e-10	-0.789509	9.50325e-06	-1.68941e-10	-0.870445
39034405	chr19:39034405:T:C	3.21202e-09	-1.76814	-1.34603	1.08306e-06	-1.71105	-1.33123
39034556	chr19:39034556:C:T	9.66453e-09	-1.71355	-0.299056	3.76757e-06	-1.73479	-0.0608555
39034586	chr19:39034586:G:A	3.20976e-09	-1.7673	-1.34756	1.09106e-06	-1.70198	-1.33295
39034695	chr19:39034695:G:A	8.87801e-09	-1.73934	-0.358148	3.45958e-06	-1.75422	-0.126716
39034976	chr19:39034976:T:G	8.94664e-09	-1.74544	-0.344347	3.48577e-06	-1.75837	-0.115022
39035134	chr19:39035134:T:C	2.0494e-08	-1.68941e-10	-1.26094	6.52113e-06	-1.68941e-10	-1.24703
39035141	chr19:39035141:C:T	3.95834e-09	-1.75947	-1.14577	1.4089e-06	-1.75675	-1.02252
39035166	chr19:39035166:T:C	3.53284e-09	-1.76376	-1.2552	1.2487e-06	-1.75051	-1.14946
39035272	chr19:39035272:G:A	3.50257e-09	-1.76411	-1.26345	1.23757e-06	-1.74981	-1.15912
39035312	chr19:39035312:G:A	2.12637e-08	-1.68941e-10	-1.22406	6.91994e-06	-1.68941e-10	-1.18767
39035340	chr19:39035340:C:T	9.06435e-08	-1.68941e-10	0.225868	5.6094e-05	-1.68941e-10	0.90495
39035421	chr19:39035421:C:T	3.54541e-09	-1.76328	-1.25213	1.25304e-06	-1.75144	-1.14506
39035513	chr19:39035513:T:C	3.41753e-09	-1.7646	-1.28754	1.20329e-06	-1.74885	-1.18817
39035544	chr19:39035544:G:A	9.68123e-09	-1.75327	-0.257606	3.7166e-06	-1.76489	-0.04438
39035906	chr19:39035906:T:C	3.54056e-09	-1.76821	-1.24857	1.28405e-06	-1.73165	-1.14041
39036002	chr19:39036002:C:A	3.48043e-09	-1.76802	-1.26589	1.2551e-06	-1.7345	-1.16037
39036163	chr19:39036163:A:G	3.72237e-09	-1.76164	-1.20506	1.32223e-06	-1.75418	-1.08858
39036176	chr19:39036176:A:G	1.60191e-08	-1.68941e-10	-1.50728	5.19271e-06	-1.68941e-10	-1.47482
39036355	chr19:39036355:C:T	3.58035e-09	-1.76812	-1.23749	1.31197e-06	-1.72311	-1.12744
39036777	chr19:39036777:C:G	2.89522e-09	-1.75597	-1.46203	1.02597e-06	-1.66016	-1.43629
39036868	chr19:39036868:T:C	3.40336e-09	-1.76485	-1.29146	1.16704e-06	-1.69194	-1.27568
39036911	chr19:39036911:G:A	1.59136e-08	-1.68941e-10	-1.51389	5.12706e-06	-1.68941e-10	-1.48755
39036955	chr19:39036955:G:A	3.57907e-09	-1.76753	-1.23843	1.29087e-06	-1.73838	-1.12838
39037563	chr19:39037563:C:T	3.67906e-09	-1.76645	-1.21196	1.32509e-06	-1.74341	-1.09718
39037736	chr19:39037736:C:T	3.67669e-09	-1.76689	-1.21216	1.32715e-06	-1.74162	-1.09742
39037755	chr19:39037755:C:T	3.41501e-09	-1.76351	-1.28937	1.17679e-06	-1.68579	-1.2735
39038140	chr19:39038140:G:A	2.29779e-08	-1.68941e-10	-1.14653	6.78192e-06	-1.68941e-10	-1.20782
39038167	chr19:39038167:G:A	9.59592e-09	-1.74101	-0.278721	3.84572e-06	-1.76349	-0.0116325
39038292	chr19:39038292:G:A	3.62e-09	-1.76657	-1.22803	1.23462e-06	-1.70099	-1.21032
39038827	chr19:39038827:ATTATTATTATTATTATTATT:A	7.70782e-09	-1.76555	-0.47328	3.02184e-06	-1.70155	-0.314658
39038967	chr19:39038967:T:C	3.71032e-09	-1.76825	-1.2017	1.35845e-06	-1.72992	-1.08582
39038976	chr19:39038976:C:T	3.69904e-09	-1.76715	-1.20584	1.33858e-06	-1.74041	-1.09006
39038983	chr19:39038983:C:T	3.68777e-09	-1.76709	-1.20896	1.33312e-06	-1.7407	-1.09385
39039015	chr19:39039015:G:A	3.22032e-08	-0.808999	-4.99793e-10	1.12514e-05	-0.701584	-4.99793e-10
39039133	chr19:39039133:A:G	2.75541e-09	-1.75577	-1.51173	8.56445e-07	-1.75795	-1.51909
39039134	chr19:39039134:C:T	6.00073e-09	-1.76503	-0.724154	2.1202e-06	-1.76271	-0.607865
39039154	chr19:39039154:C:T	3.68595e-09	-1.7661	-1.21043	1.32535e-06	-1.74457	-1.09583
39039456	chr19:39039456:C:T	3.9334e-09	-1.7662	-1.14536	1.42861e-06	-1.74427	-1.02111
39039503	chr19:39039503:G:GGGGA	1.60901e-08	-1.68941e-10	-1.50286	5.05627e-06	-1.68941e-10	-1.50145
39039556	chr19:39039556:C:T	3.65672e-08	-1.68941e-10	-0.681915	1.3536e-05	-1.68941e-10	-0.516729
39039943	chr19:39039943:C:T	2.40065e-08	-1.68941e-10	-1.10274	7.85527e-06	-1.68941e-10	-1.06089
39040389	chr19:39040389:G:A	2.081e-08	0.240777	-1.48641	4.9702e-06	-0.0603755	-1.45824
39040394	chr19:39040394:T:C	2.88583e-09	-1.72326	-1.498	8.77677e-07	-1.76813	-1.48443
39040792	chr19:39040792:C:A	3.973e-09	-1.76682	-1.13473	1.44951e-06	-1.74178	-1.00907
39041001	chr19:39041001:T:C	5.91044e-09	-1.70182	-0.802521	2.21679e-06	-1.68547	-0.640543
39041109	chr19:39041109:C:T	3.84476e-09	-1.767	-1.16735	1.30739e-06	-1.70287	-1.15118
39041417	chr19:39041417:C:T	3.17415e-08	-1.68941e-10	-0.82344	9.19558e-06	-1.68941e-10	-0.903355
39041752	chr19:39041752:G:C	8.74814e-09	-1.76608	-0.346143	3.45534e-06	-1.76825	-0.113912
39042029	chr19:39042029:T:C	3.17081e-08	-0.824495	-4.99793e-10	1.3635e-05	-0.509439	-4.99793e-10
39042167	chr19:39042167:T:C	2.98407e-09	-1.66775	-1.52003	9.53593e-07	-1.65752	-1.51208
39042233	chr19:39042233:A:T	3.48138e-08	-1.68941e-10	-0.731053	1.00274e-05	-1.68941e-10	-0.816755
39042774	chr19:39042774:A:T	3.38771e-08	-1.68941e-10	-0.758325	1.03788e-05	-1.68941e-10	-0.782309
39042901	chr19:39042901:C:G	1.69851e-08	-1.68941e-10	-1.44873	5.35815e-06	-1.68941e-10	-1.44346
39043022	chr19:39043022:G:C	3.38302e-09	-1.76752	-1.29477	1.12654e-06	-1.73089	-1.27204
39043105	chr19:39043105:G:T	1.70788e-08	-1.68941e-10	-1.44323	5.1485e-06	-1.68941e-10	-1.48337
39043114	chr19:39043114:C:T	4.10878e-09	-1.75416	-1.11378	1.50467e-06	-1.74566	-0.96784
39043179	chr19:39043179:T:C	2.83261e-09	-1.73068	-1.50918	8.79382e-07	-1.73279	-1.51782
39043436	chr19:39043436:G:C	4.29695e-09	-1.7479	-1.07526	1.49276e-06	-1.74941	-0.972037
39044074	chr19:39044074:G:A	2.73441e-09	-1.75447	-1.52068	8.51674e-07	-1.76136	-1.52127
39044203	chr19:39044203:C:A	2.74661e-09	-1.75212	-1.51857	8.50982e-07	-1.76287	-1.52057
39044309	chr19:39044309:A:AT	2.25869e-08	-1.68941e-10	-1.1637	7.35266e-06	-1.68941e-10	-1.12702
39044311	chr19:39044311:A:G	1.62422e-08	-1.68941e-10	-1.49346	5.09356e-06	-1.68941e-10	-1.4941
39044493	chr19:39044493:G:T	2.74457e-09	-1.75036	-1.52108	8.49732e-07	-1.76378	-1.52114
39044622	chr19:39044622:G:A	2.2537e-08	-1.68941e-10	-1.16591	7.33409e-06	-1.68941e-10	-1.12954
39044750	chr19:39044750:C:T	2.23295e-08	-1.68941e-10	-1.17516	7.26835e-06	-1.68941e-10	-1.13855
39044936	chr19:39044936:A:G	2.08691e-08	-1.24279	-4.99793e-10	6.3259e-06	-1.27743	-4.99793e-10
39045045	chr19:39045045:G:A	3.80952e-09	-1.76807	-1.17549	1.30103e-06	-1.71315	-1.14578
39045098	chr19:39045098:G:A	2.7011e-09	-1.76628	-1.52113	8.67637e-07	-1.74373	-1.52033
39045143	chr19:39045143:C:T	4.25484e-09	-1.76435	-1.06865	1.34844e-06	-1.75518	-1.06794
39045148	chr19:39045148:G:A	2.69671e-09	-1.76825	-1.52078	8.83969e-07	-1.72583	-1.51958
39045214	chr19:39045214:G:C	2.69719e-09	-1.76823	-1.52062	8.78718e-07	-1.73017	-1.5212
39045215	chr19:39045215:A:G	1.72142e-08	-1.68941e-10	-1.43533	5.18171e-06	-1.68941e-10	-1.47694
39045287	chr19:39045287:A:G	4.19021e-09	-1.76711	-1.0812	1.34065e-06	-1.76116	-1.06776
39045384	chr19:39045384:C:T	2.1725e-08	-1.68941e-10	-1.2026	6.81779e-06	-1.68941e-10	-1.20254
39045389	chr19:39045389:T:A	1.1473e-08	-0.667021	-1.17405	6.0665e-06	-0.2158	-1.1035
39045545	chr19:39045545:G:C	2.28222e-08	-1.68941e-10	-1.15333	7.42545e-06	-1.68941e-10	-1.11717
39045848	chr19:39045848:T:C	1.73891e-08	-1.68941e-10	-1.42522	5.7084e-06	-1.68941e-10	-1.38014
39046063	chr19:39046063:C:T	2.75443e-09	-1.75942	-1.50844	8.63485e-07	-1.75311	-1.51575
39046134	chr19:39046134:C:T	1.31886e-08	-1.70171	-4.99793e-10	4.22027e-06	-1.68218	-4.99793e-10
39046262	chr19:39046262:C:A	2.05621e-08	-1.68941e-10	-1.25761	6.12298e-06	-1.68941e-10	-1.31003
39046327	chr19:39046327:C:T	5.08511e-08	-1.68941e-10	-0.352165	1.38719e-05	-1.68941e-10	-0.492214
39046449	chr19:39046449:C:T	3.9156e-09	-1.76827	-1.14783	1.32894e-06	-1.72066	-1.11704
39046656	chr19:39046656:A:G	3.25228e-09	-1.74109	-1.36062	9.9582e-07	-1.76666	-1.3596
39046755	chr19:39046755:G:T	3.20261e-09	-1.73918	-1.37792	9.78295e-07	-1.76709	-1.37693
39046779	chr19:39046779:C:G	2.26958e-08	-1.68941e-10	-1.15889	7.38701e-06	-1.68941e-10	-1.12236
39046814	chr19:39046814:T:G	3.21919e-09	-1.74437	-1.36756	9.89824e-07	-1.76575	-1.36656
39046904	chr19:39046904:C:T	1.96881e-08	-1.68941e-10	-1.30105	5.88827e-06	-1.68941e-10	-1.34912
39047033	chr19:39047033:G:A	2.17824e-08	-1.68941e-10	-1.19996	7.48164e-06	-1.68941e-10	-1.10963
39047041	chr19:39047041:G:A	2.87142e-08	0.412238	-1.33591	2.13909e-05	1.25483	-1.31395
39047050	chr19:39047050:G:A	2.72372e-09	-1.75923	-1.51984	8.55546e-07	-1.7571	-1.52099
39047064	chr19:39047064:T:C	4.40982e-09	-1.76794	-1.02929	1.66875e-06	-1.76811	-0.841893
39047093	chr19:39047093:T:G	2.72284e-09	-1.76357	-1.51583	8.62329e-07	-1.75211	-1.51809
39047118	chr19:39047118:T:C	1.2501e-08	-1.75526	-4.99793e-10	3.89642e-06	-1.76202	-4.99793e-10
39047213	chr19:39047213:T:G	2.08736e-08	-1.68941e-10	-1.24258	6.55118e-06	-1.68941e-10	-1.24243
39047370	chr19:39047370:C:T	4.91141e-07	-1.68941e-10	1.91567	0.000373837	-1.68941e-10	2.80174
39047412	chr19:39047412:A:C	2.77431e-09	-1.763	-1.49767	8.8733e-07	-1.75183	-1.48978
39047459	chr19:39047459:A:T	2.77454e-09	-1.75502	-1.50556	8.71283e-07	-1.76073	-1.49913
39047501	chr19:39047501:C:T	3.41979e-08	-1.68941e-10	-0.748902	9.5393e-06	-1.68941e-10	-0.866658
39047593	chr19:39047593:C:A	3.38386e-09	-1.57105	-1.491	9.96265e-07	-1.67716	-1.44866
39047622	chr19:39047622:T:C	1.78581e-08	-1.68941e-10	-1.39861	5.58175e-06	-1.68941e-10	-1.40258
39047632	chr19:39047632:C:T	2.78559e-09	-1.7575	-1.49911	8.79782e-07	-1.75861	-1.49155
39047684	chr19:39047684:C:T	2.83265e-09	-1.75395	-1.4859	8.8983e-07	-1.7615	-1.4773
39047763	chr19:39047763:G:A	2.81237e-09	-1.74915	-1.49789	8.76021e-07	-1.76429	-1.49015
39047896	chr19:39047896:G:T	2.79498e-09	-1.75341	-1.49983	8.76143e-07	-1.76193	-1.49238
39047905	chr19:39047905:C:T	3.8686e-09	-1.76247	-1.1657	1.38518e-06	-1.7519	-1.04434
39047983	chr19:39047983:G:A	2.72182e-09	-1.76019	-1.51958	8.60133e-07	-1.75611	-1.51663
39048040	chr19:39048040:G:A	2.36275e-08	-1.11865	-4.99793e-10	5.95379e-06	-1.33805	-4.99793e-10
39048066	chr19:39048066:T:A	4.12169e-09	-1.7682	-1.0966	1.39958e-06	-1.72304	-1.06286
39048250	chr19:39048250:C:G	2.78058e-09	-1.76022	-1.49819	8.83194e-07	-1.75577	-1.49052
39048394	chr19:39048394:T:C	2.73686e-09	-1.75322	-1.52103	8.63766e-07	-1.75261	-1.51593
39048476	chr19:39048476:T:C	2.77399e-09	-1.76012	-1.50066	8.80685e-07	-1.75583	-1.4933
39048481	chr19:39048481:G:T	2.07795e-08	-1.68941e-10	-1.2471	6.52175e-06	-1.68941e-10	-1.24694
39048518	chr19:39048518:C:T	2.7867e-09	-1.75905	-1.49716	8.8315e-07	-1.75707	-1.48927
39048560	chr19:39048560:C:T	2.77726e-09	-1.75657	-1.50303	8.74902e-07	-1.75955	-1.49617
39048696	chr19:39048696:T:C	2.83789e-09	-1.7394	-1.49861	8.72475e-07	-1.76702	-1.49148
39048786	chr19:39048786:C:T	9.33985e-09	-0.530741	-1.51603	4.94844e-06	-0.0124234	-1.51058
39048806	chr19:39048806:T:G	1.3845e-08	-1.65314	-4.99793e-10	4.34437e-06	-1.6532	-4.99793e-10
39049271	chr19:39049271:C:T	3.8754e-09	-1.72652	-1.1999	1.3037e-06	-1.69992	-1.15695
39049462	chr19:39049462:G:A	3.45803e-09	-1.58799	-1.45237	1.04256e-06	-1.68876	-1.39165
39049484	chr19:39049484:C:T	6.91809e-09	-1.76771	-0.579213	2.23241e-06	-1.75413	-0.564866
39049590	chr19:39049590:C:T	2.96252e-08	-1.68941e-10	-0.892441	8.36503e-06	-1.68941e-10	-0.998018
39049603	chr19:39049603:G:A	3.08495e-08	-1.68941e-10	-0.851945	8.67269e-06	-1.68941e-10	-0.9619
39049642	chr19:39049642:A:T	1.41332e-08	-1.63254	-4.99793e-10	4.33666e-06	-1.65497	-4.99793e-10
39049655	chr19:39049655:G:A	1.70279e-08	-1.68941e-10	-1.44621	5.39631e-06	-1.68941e-10	-1.43636
39049785	chr19:39049785:C:T	2.20089e-08	-1.68941e-10	-1.18962	6.94607e-06	-1.68941e-10	-1.1839
39049920	chr19:39049920:T:G	1.81711e-08	-1.68941e-10	-1.38123	5.43872e-06	-1.68941e-10	-1.42853
39049953	chr19:39049953:G:A	3.10467e-09	-1.70753	-1.44063	9.87048e-07	-1.75781	-1.3773
39049990	chr19:39049990:T:G	7.04448e-09	-1.75135	-0.577467	2.44778e-06	-1.7643	-0.462602
39050088	chr19:39050088:C:T	2.92719e-08	-1.68941e-10	-0.904439	8.69701e-06	-1.68941e-10	-0.9591
39050116	chr19:39050116:G:A	8.98926e-09	-1.72648	-0.35855	3.12016e-06	-1.76811	-0.216084
39050181	chr19:39050181:C:G	1.5936e-08	-1.68941e-10	-1.51249	4.98483e-06	-1.68941e-10	-1.51568
39050203	chr19:39050203:A:T	8.28641e-08	-1.56534	1.70148	3.22197e-05	-1.69409	2.04458
39050293	chr19:39050293:TTGTC:T	5.95958e-09	-1.74658	-0.749488	2.05443e-06	-1.76692	-0.635163
39050359	chr19:39050359:C:T	1.71424e-08	-1.68941e-10	-1.43951	5.36428e-06	-1.68941e-10	-1.44232
39050389	chr19:39050389:C:T	3.79394e-08	-1.68941e-10	-0.645076	1.17088e-05	-1.68941e-10	-0.661739
39050452	chr19:39050452:G:A	7.91783e-09	-1.73618	-0.475769	2.75613e-06	-1.76815	-0.340104
39050577	chr19:39050577:C:T	7.82866e-09	-1.66069	-0.562589	2.6885e-06	-1.74717	-0.385927
39050849	chr19:39050849:G:A	3.18117e-08	-1.68941e-10	-0.821233	9.40583e-06	-1.68941e-10	-0.880749
39051146	chr19:39051146:G:A	1.47536e-08	-1.58958	-4.99793e-10	4.26944e-06	-1.6706	-4.99793e-10
39051332	chr19:39051332:C:T	2.73804e-09	-1.76817	-1.50565	8.48693e-07	-1.7681	-1.51804
39051343	chr19:39051343:A:G	4.23255e-09	-1.69965	-1.13861	1.34177e-06	-1.75824	-1.06985
39051449	chr19:39051449:A:G	4.07838e-09	-1.70728	-1.16809	1.29607e-06	-1.76103	-1.10171
39051550	chr19:39051550:C:T	2.07245e-08	-1.68941e-10	-1.24975	6.5107e-06	-1.68941e-10	-1.24863
39051944	chr19:39051944:G:A	6.99777e-09	-1.7607	-0.574771	2.35047e-06	-1.7393	-0.528166
39051949	chr19:39051949:G:A	3.1999e-08	-1.68941e-10	-0.81536	9.45512e-06	-1.68941e-10	-0.875523
39052094	chr19:39052094:G:A	3.379e-09	-1.74359	-1.31989	1.06456e-06	-1.74527	-1.31425
39052099	chr19:39052099:A:C	2.21332e-08	-1.68941e-10	-1.18399	7.59878e-06	-1.68941e-10	-1.09409
39052106	chr19:39052106:T:C	2.01878e-08	-1.68941e-10	-1.27599	6.33685e-06	-1.68941e-10	-1.2757
39052227	chr19:39052227:G:A	2.02217e-08	-1.68941e-10	-1.27431	6.34973e-06	-1.68941e-10	-1.27367
39052298	chr19:39052298:T:C	1.95814e-08	-1.68941e-10	-1.30648	5.79862e-06	-1.68941e-10	-1.36446
39052386	chr19:39052386:AG:A	2.87017e-09	-1.75304	-1.47366	9.01701e-07	-1.75511	-1.47044
39052445	chr19:39052445:T:C	2.05238e-08	-1.68941e-10	-1.25948	6.49286e-06	-1.68941e-10	-1.25138
39052460	chr19:39052460:A:C	2.01269e-08	-1.68941e-10	-1.27901	6.34438e-06	-1.68941e-10	-1.27451
39052562	chr19:39052562:C:T	2.46783e-08	-1.68941e-10	-1.07514	7.75727e-06	-1.68941e-10	-1.07345
39052613	chr19:39052613:C:T	3.13822e-09	-1.61666	-1.52075	9.22084e-07	-1.6942	-1.509
39052647	chr19:39052647:G:A	2.02917e-08	-1.68941e-10	-1.27085	6.3969e-06	-1.68941e-10	-1.26627
39052760	chr19:39052760:C:T	2.32345e-08	-1.68941e-10	-1.13543	7.41659e-06	-1.68941e-10	-1.11836
39052972	chr19:39052972:G:T	4.4605e-09	-1.76814	-1.01767	1.41629e-06	-1.76827	-1.00577
39052976	chr19:39052976:G:A	2.98207e-08	-1.68941e-10	-0.885862	8.57675e-06	-1.68941e-10	-0.973024
39052979	chr19:39052979:A:G	4.52517e-09	-1.76827	-1.00314	1.43763e-06	-1.76803	-0.991054
39052998	chr19:39052998:C:T	9.29919e-08	0.251447	-4.99793e-10	2.67713e-05	0.165253	-4.99793e-10
39053333	chr19:39053333:G:A	2.15717e-08	-1.68941e-10	-1.20968	7.41727e-06	-1.68941e-10	-1.11827
39053428	chr19:39053428:G:A	4.10453e-08	-1.73968	1.17329	1.62301e-05	-1.75661	1.4214
39053562	chr19:39053562:G:A	1.65296e-08	-1.68941e-10	-1.47591	5.18792e-06	-1.68941e-10	-1.47575
39053594	chr19:39053594:G:T	4.431e-09	-1.66571	-1.12673	1.39154e-06	-1.741	-1.05067
39053953	chr19:39053953:C:T	1.21379e-08	-1.53908	-0.245653	4.24262e-06	-1.55152	-0.12538
39053965	chr19:39053965:ACT:A	1.64215e-08	-1.68941e-10	-1.48247	5.29179e-06	-1.68941e-10	-1.45592
39053981	chr19:39053981:C:T	9.43154e-09	-0.735687	-1.30132	5.57665e-06	-0.126903	-1.27659
39054061	chr19:39054061:A:G	3.69714e-09	-1.76808	-1.20543	1.20308e-06	-1.76815	-1.16904
39054182	chr19:39054182:TA:T	1.64965e-08	-1.68941e-10	-1.47792	5.31596e-06	-1.68941e-10	-1.45137
39054236	chr19:39054236:T:G	1.65197e-08	-1.68941e-10	-1.47651	5.33972e-06	-1.68941e-10	-1.44691
39054766	chr19:39054766:C:T	1.32269e-08	-1.69881	-4.99793e-10	4.31102e-06	-1.6609	-4.99793e-10
39054884	chr19:39054884:A:G	1.58033e-08	-1.68941e-10	-1.52085	4.96096e-06	-1.68941e-10	-1.52048
39054970	chr19:39054970:A:C	5.02437e-09	-1.63879	-1.02798	1.66204e-06	-1.71147	-0.902563
39055027	chr19:39055027:A:G	6.03784e-08	-1.75165	1.57122	2.93955e-05	-1.74542	2.00419
39055145	chr19:39055145:A:G	3.01938e-09	-1.76189	-1.41413	1.03388e-06	-1.73282	-1.35594
39055176	chr19:39055176:G:A	2.0611e-08	-1.68941e-10	-1.25524	6.57604e-06	-1.68941e-10	-1.23865
39055443	chr19:39055443:G:T	2.18579e-08	-1.68941e-10	-1.1965	7.48487e-06	-1.68941e-10	-1.10919
39055464	chr19:39055464:C:T	2.81911e-08	-1.73447	0.79241	1.11097e-05	-1.75325	1.039
39055526	chr19:39055526:C:T	2.40271e-08	-1.68941e-10	-1.10189	7.24262e-06	-1.68941e-10	-1.1421
39055528	chr19:39055528:T:C	8.52768e-09	-1.76824	-0.369511	3.58043e-06	-1.67817	-0.168421
39055538	chr19:39055538:T:A	2.45337e-08	-1.68941e-10	-1.08102	7.38816e-06	-1.68941e-10	-1.1222
39055579	chr19:39055579:G:A	2.70184e-08	-1.68941e-10	-0.984548	8.33939e-06	-1.68941e-10	-1.00109
39055632	chr19:39055632:T:G	8.25989e-09	-1.76709	-0.402565	3.52227e-06	-1.66074	-0.202232
39056001	chr19:39056001:G:C	2.75543e-08	-1.68941e-10	-0.964907	8.50401e-06	-1.68941e-10	-0.981541
39056261	chr19:39056261:G:A	1.77387e-08	-1.68941e-10	-1.40532	5.34585e-06	-1.68941e-10	-1.44576
39056320	chr19:39056320:C:T	1.78442e-08	-1.58488	0.185494	6.72768e-06	-1.69018	0.474329
39056325	chr19:39056325:G:A	8.72025e-09	-1.76651	-0.348911	3.32688e-06	-1.76815	-0.151897
39056482	chr19:39056482:T:C	5.76914e-09	-1.76165	-0.766893	2.24296e-06	-1.66602	-0.648257
39056624	chr19:39056624:A:T	6.53145e-09	-1.72922	-0.675214	2.70341e-06	-1.57671	-0.550857
39056933	chr19:39056933:A:G	5.95725e-09	-1.73181	-0.76465	2.4317e-06	-1.58507	-0.648418
39057025	chr19:39057025:G:T	4.09384e-09	-1.75035	-1.12123	1.41677e-06	-1.76822	-1.00548
39057075	chr19:39057075:C:T	3.44456e-08	-1.68941e-10	-0.741684	1.20777e-05	-1.68941e-10	-0.630718
39057099	chr19:39057099:T:C	3.60538e-08	-1.68941e-10	-0.696052	1.26761e-05	-1.68941e-10	-0.582358
39057108	chr19:39057108:T:C	6.54518e-09	-1.26736	-1.13498	3.2704e-06	-0.83463	-1.10254
39057134	chr19:39057134:G:A	1.05123e-06	-1.68941e-10	2.67665	0.000897591	-1.68941e-10	3.67764
39057360	chr19:39057360:T:A	1.60501e-08	-1.68941e-10	-1.50535	5.05489e-06	-1.68941e-10	-1.50172
39057862	chr19:39057862:G:A	2.83598e-08	-1.68941e-10	-0.936093	8.14474e-06	-1.68941e-10	-1.02471
39058097	chr19:39058097:T:C	1.58655e-08	-1.68941e-10	-1.51692	4.97711e-06	-1.68941e-10	-1.51723
39058160	chr19:39058160:T:C	3.75715e-09	-1.61417	-1.34323	1.58043e-06	-1.36538	-1.299
39058239	chr19:39058239:G:A	4.60137e-08	-0.452126	-4.99793e-10	3.629e-05	0.469465	-4.99793e-10
39058319	chr19:39058319:A:G	1.86473e-08	-1.68941e-10	-1.35536	5.98203e-06	-1.68941e-10	-1.33332
39058604	chr19:39058604:G:A	3.23481e-08	-1.68941e-10	-0.804512	1.092e-05	-1.68941e-10	-0.731479
39058616	chr19:39058616:G:A	2.71205e-08	-1.68941e-10	-0.980777	9.08307e-06	-1.68941e-10	-0.915667
39058658	chr19:39058658:T:C	5.3468e-08	-1.68941e-10	-0.301983	2.15785e-05	-1.68941e-10	-0.0503791
39058708	chr19:39058708:T:G	3.8288e-09	-1.66353	-1.27499	1.25725e-06	-1.65592	-1.23723
39059013	chr19:39059013:C:T	1.74238e-08	-0.90777	-0.515456	8.97155e-06	-0.508222	-0.419798
39059084	chr19:39059084:T:C	1.82424e-08	-1.68941e-10	-1.37732	6.02126e-06	-1.68941e-10	-1.32678
39059183	chr19:39059183:T:C	4.43625e-08	-0.488671	-4.99793e-10	6.92477e-06	-1.18697	-4.99793e-10
39059316	chr19:39059316:C:T	6.10726e-09	-0.953913	-1.51767	2.23953e-06	-0.79732	-1.51849
39059405	chr19:39059405:A:C	1.17153e-08	-0.611304	-1.20887	7.73645e-06	-0.0413674	-1.03477
39059480	chr19:39059480:T:C	1.61382e-08	-1.68941e-10	-1.49988	4.96282e-06	-1.68941e-10	-1.52011
39059706	chr19:39059706:C:G	5.06791e-08	-1.68941e-10	-0.355553	1.49392e-05	-1.68941e-10	-0.418091
39060039	chr19:39060039:C:A	6.27599e-09	-1.0503	-1.39403	3.00555e-06	-0.639786	-1.38183
39060110	chr19:39060110:C:T	4.94661e-09	-1.65657	-1.0258	1.79378e-06	-1.59182	-0.945932
39060207	chr19:39060207:A:G	1.23453e-08	-1.76779	-4.99793e-10	3.87222e-06	-1.76825	-4.99793e-10
39060416	chr19:39060416:C:T	1.88773e-08	-1.68941e-10	-1.34311	6.81434e-06	-1.68941e-10	-1.20305
39060912	chr19:39060912:G:A	3.74091e-09	-1.68551	-1.27623	1.1085e-06	-1.63598	-1.38308
39061289	chr19:39061289:T:G	2.13783e-08	-1.68941e-10	-1.21869	6.62382e-06	-1.68941e-10	-1.23141
39061301	chr19:39061301:T:G	2.19962e-08	-1.37859	0.188392	1.08228e-05	-1.18563	0.445206
39061824	chr19:39061824:C:T	1.46671e-08	-1.66886	0.0733995	4.36412e-06	-1.64808	-0.000580331
39061882	chr19:39061882:G:T	1.38886e-07	-1.68941e-10	0.652589	4.33229e-05	-1.68941e-10	0.646602
39061991	chr19:39061991:C:T	1.52609e-07	-1.68941e-10	0.746811	6.6811e-05	-1.68941e-10	1.07979
39062025	chr19:39062025:T:C	1.37475e-08	-1.69163	0.0314265	4.08329e-06	-1.67324	-0.0419333
39062428	chr19:39062428:T:G	1.81333e-08	-1.68941e-10	-1.38331	5.61248e-06	-1.68941e-10	-1.39709
39062629	chr19:39062629:A:G	5.26336e-08	-1.68941e-10	-0.31771	1.959e-05	-1.68941e-10	-0.14706
39062735	chr19:39062735:T:C	1.63731e-07	-1.68941e-10	0.817157	7.20594e-05	-1.68941e-10	1.15541
39062893	chr19:39062893:T:C	4.48778e-08	-1.6929	1.21578	1.44605e-05	-1.66942	1.21876
39062981	chr19:39062981:T:C	2.7577e-08	-1.73893	0.774844	7.90775e-06	-1.73752	0.683284
39063232	chr19:39063232:G:A	3.53414e-09	-1.64403	-1.37456	1.08738e-06	-1.58272	-1.45559
39063560	chr19:39063560:A:G	7.57347e-09	-0.808445	-1.44797	3.84252e-06	-0.333534	-1.44242
39063671	chr19:39063671:T:C	1.74996e-08	-1.68941e-10	-1.41889	5.45355e-06	-1.68941e-10	-1.42581
39063828	chr19:39063828:G:T	1.56694e-07	-1.68941e-10	0.77323	6.88508e-05	-1.68941e-10	1.10986
39063870	chr19:39063870:A:G	3.41405e-09	-1.69812	-1.35504	1.02926e-06	-1.6461	-1.44714
39064099	chr19:39064099:C:T	2.7245e-08	-1.49508	0.518883	1.31836e-05	-1.3394	0.7963
39064143	chr19:39064143:A:AAAAG	3.42226e-08	-0.748181	-4.99793e-10	1.12502e-05	-0.701693	-4.99793e-10
39064401	chr19:39064401:C:T	3.13101e-08	0.595932	-1.43306	2.27936e-05	1.44585	-1.44145
39064546	chr19:39064546:G:A	2.6853e-08	-1.75037	0.759686	7.48743e-06	-1.74907	0.64022
39064563	chr19:39064563:A:G	1.58266e-08	-1.68941e-10	-1.51937	4.95905e-06	-1.68941e-10	-1.52086
39064637	chr19:39064637:A:T	1.87644e-08	-1.39605	0.0469476	8.70429e-06	-1.21406	0.255793
39064807	chr19:39064807:A:G	2.43333e-08	-1.74318	0.653957	6.7908e-06	-1.74171	0.535199
39064831	chr19:39064831:A:T	1.69119e-08	-1.68941e-10	-1.45305	5.27771e-06	-1.68941e-10	-1.45859
39065016	chr19:39065016:G:C	1.6783e-08	-1.68941e-10	-1.4607	5.21722e-06	-1.68941e-10	-1.47011
39065346	chr19:39065346:C:T	1.63185e-07	-1.68941e-10	0.813818	7.17929e-05	-1.68941e-10	1.15171
39065826	chr19:39065826:G:A	1.72013e-08	-1.68941e-10	-1.43608	5.34054e-06	-1.68941e-10	-1.44675
39065840	chr19:39065840:T:G	9.35914e-09	-1.7527	-0.292015	2.69407e-06	-1.75157	-0.379461
39066006	chr19:39066006:CAT:C	1.72008e-08	-1.68941e-10	-1.43611	5.3405e-06	-1.68941e-10	-1.44676
39066093	chr19:39066093:T:C	1.99509e-08	-1.28779	-4.99793e-10	6.45011e-06	-1.25798	-4.99793e-10
39066328	chr19:39066328:A:C	1.67191e-08	-1.68941e-10	-1.46451	5.20138e-06	-1.68941e-10	-1.47316
39066440	chr19:39066440:T:C	1.72137e-08	-1.68941e-10	-1.43536	5.3442e-06	-1.68941e-10	-1.44607
39066525	chr19:39066525:G:A	1.83655e-08	-1.68941e-10	-1.37059	5.78053e-06	-1.68941e-10	-1.36758
39066585	chr19:39066585:A:G	1.84248e-08	-1.68941e-10	-1.36737	5.79981e-06	-1.68941e-10	-1.36425
39066723	chr19:39066723:C:T	1.6123e-08	-1.68941e-10	-1.50082	5.0339e-06	-1.68941e-10	-1.50588
39066802	chr19:39066802:G:A	1.76626e-08	-1.68941e-10	-1.40962	5.55699e-06	-1.68941e-10	-1.40702
39066842	chr19:39066842:G:A	2.39422e-08	-1.68941e-10	-1.10542	7.5512e-06	-1.68941e-10	-1.10037
39066952	chr19:39066952:G:A	1.27482e-08	-1.73568	-4.99793e-10	4.03869e-06	-1.72616	-4.99793e-10
39067240	chr19:39067240:G:C	8.6931e-08	-1.46999	1.65404	5.40638e-05	-1.30994	2.17803
39067486	chr19:39067486:G:A	1.63837e-08	-1.68941e-10	-1.48478	5.11005e-06	-1.68941e-10	-1.49087
39067585	chr19:39067585:C:T	1.58921e-08	-1.68941e-10	-1.51525	4.95735e-06	-1.68941e-10	-1.52121
39067802	chr19:39067802:C:T	2.00642e-08	-1.68941e-10	-1.28213	6.11704e-06	-1.68941e-10	-1.311
39067976	chr19:39067976:A:T	1.5812e-08	-1.68941e-10	-1.5203	5.0256e-06	-1.68941e-10	-1.50753
39068348	chr19:39068348:C:T	3.40292e-09	-1.67058	-1.38585	1.04378e-06	-1.61293	-1.4663
39068484	chr19:39068484:G:T	1.65823e-08	-1.68941e-10	-1.47273	5.16471e-06	-1.68941e-10	-1.48023
39068603	chr19:39068603:G:A	4.84306e-08	-1.68941e-10	-0.400933	1.48639e-05	-1.68941e-10	-0.423147
39068609	chr19:39068609:A:G	1.70884e-08	-1.68941e-10	-1.44267	5.33802e-06	-1.68941e-10	-1.44722
39068632	chr19:39068632:T:C	5.53149e-08	-1.68941e-10	-0.268023	1.91978e-05	-1.68941e-10	-0.167283
39068655	chr19:39068655:A:T	8.8482e-08	-1.53443	1.73616	5.44498e-05	-1.39116	2.26637
39068741	chr19:39068741:A:G	2.27446e-08	-1.30344	0.146705	1.08598e-05	-1.10031	0.363295
39068830	chr19:39068830:A:G	4.99326e-09	-1.25018	-1.4228	2.13943e-06	-0.941686	-1.41985
39068880	chr19:39068880:C:T	4.5387e-08	-1.43699	0.971145	2.24664e-05	-1.26386	1.2538
39068904	chr19:39068904:G:A	2.04899e-08	-1.68941e-10	-1.26113	6.45159e-06	-1.68941e-10	-1.25775
39069167	chr19:39069167:A:C	4.37186e-08	-1.10186	0.598573	1.80789e-05	-0.768609	0.541276
39069442	chr19:39069442:C:T	1.63854e-08	-1.68941e-10	-1.48468	5.07281e-06	-1.68941e-10	-1.49818
39069669	chr19:39069669:C:T	1.58138e-08	-1.68941e-10	-1.52019	4.97331e-06	-1.68941e-10	-1.51799
39069726	chr19:39069726:G:A	6.35239e-09	-0.949806	-1.48243	3.27349e-06	-0.509714	-1.42651
39070757	chr19:39070757:C:T	2.56082e-08	-1.68941e-10	-1.03815	8.21274e-06	-1.68941e-10	-1.01639
39071106	chr19:39071106:C:T	1.73059e-08	-1.68941e-10	-1.43002	5.37125e-06	-1.68941e-10	-1.44102
39071239	chr19:39071239:G:A	1.66207e-08	-1.68941e-10	-1.47042	5.17345e-06	-1.68941e-10	-1.47854
39071277	chr19:39071277:G:A	1.66122e-08	-1.68941e-10	-1.47093	5.17097e-06	-1.68941e-10	-1.47902
39071404	chr19:39071404:T:C	1.6671e-08	-1.68941e-10	-1.46739	5.20542e-06	-1.68941e-10	-1.47238
39071459	chr19:39071459:A:G	1.9155e-08	-1.68941e-10	-1.3285	6.03253e-06	-1.68941e-10	-1.32491
39071719	chr19:39071719:A:T	1.66566e-08	-1.68941e-10	-1.46826	5.18097e-06	-1.68941e-10	-1.47709
39071925	chr19:39071925:C:T	2.99283e-07	-1.68941e-10	1.42032	0.000137251	-1.68941e-10	1.79973
39072142	chr19:39072142:A:G	1.76063e-08	-1.40166	-0.0111508	8.14818e-06	-1.21659	0.192309
39072153	chr19:39072153:T:C	9.07874e-07	2.53004	-4.99793e-10	0.000268825	2.47198	-4.99793e-10
39072200	chr19:39072200:A:C	1.39985e-08	-1.3985	-0.24362	6.42539e-06	-1.21416	-0.0476619
39072210	chr19:39072210:T:A	1.60559e-08	-1.68941e-10	-1.50499	5.11641e-06	-1.68941e-10	-1.48963
39072220	chr19:39072220:A:G	1.49653e-08	-1.34668	-0.228645	6.95329e-06	-1.15109	-0.0317693
39072517	chr19:39072517:C:T	1.57977e-08	-1.68941e-10	-1.5212	4.96457e-06	-1.68941e-10	-1.51975
39072557	chr19:39072557:T:G	1.02833e-08	-0.916413	-1.03413	4.37091e-06	-0.462377	-1.18473
39072709	chr19:39072709:A:G	1.85774e-08	-1.68941e-10	-1.35912	5.75894e-06	-1.68941e-10	-1.37133
39072734	chr19:39072734:C:T	4.34357e-08	-1.68941e-10	-0.509784	1.28834e-05	-1.68941e-10	-0.566141
39073213	chr19:39073213:T:C	1.77181e-08	-1.68941e-10	-1.40648	5.73778e-06	-1.68941e-10	-1.37501
39073261	chr19:39073261:GT:G	1.66172e-08	-1.68941e-10	-1.47063	5.17186e-06	-1.68941e-10	-1.47885
39073534	chr19:39073534:G:A	1.60802e-08	-1.68941e-10	-1.50347	4.99318e-06	-1.68941e-10	-1.51401
39073761	chr19:39073761:C:T	1.60204e-08	-1.68941e-10	-1.50721	5.01391e-06	-1.68941e-10	-1.50986
39073825	chr19:39073825:T:C	2.4531e-08	-1.68941e-10	-1.08113	7.53993e-06	-1.68941e-10	-1.10187
39073846	chr19:39073846:C:T	9.10596e-08	-1.54584	1.77629	5.61273e-05	-1.40558	2.31112
39073957	chr19:39073957:A:G	2.93275e-08	-1.51583	0.613292	1.41942e-05	-1.36456	0.895315
39074695	chr19:39074695:T:G	2.53852e-08	-1.68941e-10	-1.0469	8.02117e-06	-1.68941e-10	-1.03999
39074699	chr19:39074699:T:G	2.47294e-08	-1.68941e-10	-1.07307	7.81373e-06	-1.68941e-10	-1.0662
39074732	chr19:39074732:T:C	6.94891e-09	-0.952613	-1.38987	3.83299e-06	-0.500956	-1.27748
39074743	chr19:39074743:C:T	1e-08	-1.38613	-0.592355	4.46285e-06	-1.20117	-0.425124
39074784	chr19:39074784:C:T	2.45403e-08	-1.68941e-10	-1.08075	7.54322e-06	-1.68941e-10	-1.10143
39074911	chr19:39074911:T:C	3.93178e-09	-1.7296	-1.18237	1.12316e-06	-1.69035	-1.31558
39075033	chr19:39075033:C:T	1.64801e-08	-1.68941e-10	-1.47891	5.22474e-06	-1.68941e-10	-1.46867
39075121	chr19:39075121:C:T	8.74567e-09	-1.13356	-0.97895	3.47479e-06	-0.738878	-1.13767
39075232	chr19:39075232:T:C	2.07177e-08	-1.68941e-10	-1.25008	6.51097e-06	-1.68941e-10	-1.24859
39075457	chr19:39075457:T:C	3.63726e-09	-1.76698	-1.22286	1.02054e-06	-1.75474	-1.347
39075547	chr19:39075547:G:A	3.37123e-08	-1.68941e-10	-0.763202	1.36442e-05	-1.68941e-10	-0.508761
39075622	chr19:39075622:A:G	2.45681e-08	-1.68941e-10	-1.07962	7.55062e-06	-1.68941e-10	-1.10045
39075710	chr19:39075710:G:A	2.57799e-08	-1.68941e-10	-1.03147	8.13127e-06	-1.68941e-10	-1.02636
39075879	chr19:39075879:C:T	2.59024e-08	-1.68941e-10	-1.02673	8.17113e-06	-1.68941e-10	-1.02147
39076050	chr19:39076050:G:A	4.0259e-09	-1.7628	-1.12551	1.11072e-06	-1.74479	-1.27228
39076082	chr19:39076082:A:G	2.20529e-08	-1.68941e-10	-1.18762	8.3981e-06	-1.68941e-10	-0.994073
39076455	chr19:39076455:A:G	5.05906e-08	-1.47474	1.11744	2.55159e-05	-1.31086	1.42808
39076835	chr19:39076835:G:A	2.69961e-08	-1.68941e-10	-0.985372	8.26818e-06	-1.68941e-10	-1.00966
39076906	chr19:39076906:C:T	2.66213e-08	-1.68941e-10	-0.999353	8.15602e-06	-1.68941e-10	-1.02332
39076932	chr19:39076932:A:G	5.12607e-08	-1.43146	1.08732	2.54569e-05	-1.25624	1.37115
39076980	chr19:39076980:A:C	4.74587e-08	-0.421207	-4.99793e-10	1.4896e-05	-0.420988	-4.99793e-10
39077038	chr19:39077038:G:A	1.63162e-08	-1.68941e-10	-1.48891	5.08e-06	-1.68941e-10	-1.49677
39077127	chr19:39077127:A:G	1.63922e-08	-1.68941e-10	-1.48426	5.0991e-06	-1.68941e-10	-1.49301
39077391	chr19:39077391:C:G	1.58505e-08	-1.68941e-10	-1.51787	4.95768e-06	-1.68941e-10	-1.52114
39077448	chr19:39077448:T:C	1.63837e-08	-1.68941e-10	-1.48478	5.09913e-06	-1.68941e-10	-1.49301
39077553	chr19:39077553:C:T	1.63837e-08	-1.68941e-10	-1.48478	5.09913e-06	-1.68941e-10	-1.49301
39078014	chr19:39078014:C:T	3.86085e-08	-1.53887	0.911279	1.88644e-05	-1.39394	1.20913
39078119	chr19:39078119:C:A	1.58265e-08	-1.68941e-10	-1.51938	4.95718e-06	-1.68941e-10	-1.52124
39078193	chr19:39078193:A:C	2.29127e-08	-1.68941e-10	-1.14937	7.04287e-06	-1.68941e-10	-1.17006
39078258	chr19:39078258:A:G	1.62357e-08	-1.68941e-10	-1.49386	5.13297e-06	-1.68941e-10	-1.48639
39078410	chr19:39078410:C:T	3.44006e-08	-1.68941e-10	-0.742991	1.03271e-05	-1.68941e-10	-0.787311
39078578	chr19:39078578:C:T	3.52715e-07	-1.68941e-10	1.58459	0.000163591	-1.68941e-10	1.97529
39078742	chr19:39078742:G:C	5.02454e-08	-1.50121	1.13707	2.58146e-05	-1.34822	1.47708
39078757	chr19:39078757:G:A	3.25712e-07	-1.68941e-10	1.50495	0.000150426	-1.68941e-10	1.8914
39079150	chr19:39079150:A:G	5.81023e-08	-1.44419	1.22532	3.04176e-05	-1.2795	1.57244
39079172	chr19:39079172:G:A	1.28608e-08	-1.72688	-4.99793e-10	4.04313e-06	-1.72506	-4.99793e-10
39079288	chr19:39079288:G:A	6.74157e-08	-1.48355	1.41336	3.54049e-05	-1.32505	1.76982
39079410	chr19:39079410:AT:A	1.88077e-08	-1.68941e-10	-1.3468	5.8863e-06	-1.68941e-10	-1.34945
39079986	chr19:39079986:C:T	5.5064e-08	-1.5153	1.24273	2.83585e-05	-1.36467	1.58752
39080052	chr19:39080052:G:A	6.8569e-08	-1.43598	1.38276	3.61766e-05	-1.26766	1.73399
39080074	chr19:39080074:G:A	1.58008e-08	-1.68941e-10	-1.52101	4.95883e-06	-1.68941e-10	-1.52091
39080311	chr19:39080311:G:C	1.33855e-07	-1.5379	2.1536	8.55739e-05	-1.39659	2.72389
39080644	chr19:39080644:G:T	3.57828e-07	-1.68941e-10	1.59899	0.000111132	-1.68941e-10	1.58864
39081314	chr19:39081314:G:A	7.96182e-09	-1.51666	-0.689753	3.52302e-06	-0.963396	-0.899364
39081349	chr19:39081349:T:C	2.96689e-07	-1.52078	2.9324	0.00020507	-1.37443	3.5757
39081410	chr19:39081410:A:T	5.23895e-08	-1.3477	1.02534	2.75703e-05	-1.15636	1.35102
39081677	chr19:39081677:T:C	1.38001e-08	-1.65639	-4.99793e-10	4.24997e-06	-1.67517	-4.99793e-10
39081688	chr19:39081688:A:G	3.48278e-08	-0.730651	-4.99793e-10	1.07913e-05	-0.743343	-4.99793e-10
39081724	chr19:39081724:G:A	1.23471e-08	-1.76765	-4.99793e-10	3.87781e-06	-1.76681	-4.99793e-10
39081852	chr19:39081852:C:T	1.58471e-08	-1.68941e-10	-1.51808	4.95745e-06	-1.68941e-10	-1.52119
39082008	chr19:39082008:T:C	1.77888e-08	-1.68941e-10	-1.4025	5.58395e-06	-1.68941e-10	-1.40218
39082066	chr19:39082066:T:C	9.98006e-09	-1.41375	-0.566723	4.6506e-06	-0.790396	-0.794688
39082489	chr19:39082489:C:T	2.39398e-08	-1.68941e-10	-1.10553	7.6814e-06	-1.68941e-10	-1.08328
39082842	chr19:39082842:C:A	1.58078e-08	-1.68941e-10	-1.52056	4.9591e-06	-1.68941e-10	-1.52085
39083153	chr19:39083153:T:C	5.39566e-07	-1.68941e-10	2.0097	0.000324353	-1.68941e-10	2.65975
39083211	chr19:39083211:C:A	8.87855e-09	-0.649432	-1.448	4.95032e-06	-0.145895	-1.37673
39083570	chr19:39083570:A:T	1.71178e-08	-1.68941e-10	-1.44095	5.37652e-06	-1.68941e-10	-1.44004
39084021	chr19:39084021:C:A	1.77007e-08	-1.68941e-10	-1.40746	5.56325e-06	-1.68941e-10	-1.4059
39084082	chr19:39084082:G:C	1.15136e-07	-1.60987	2.07492	6.18694e-05	-1.49464	2.49758
39084397	chr19:39084397:G:A	7.18492e-08	-1.59003	1.58353	3.65857e-05	-1.46865	1.94623
39084536	chr19:39084536:AG:A	6.04811e-08	-1.68941e-10	-0.178734	2.62666e-05	-1.68941e-10	0.146219
39084795	chr19:39084795:G:A	1.70593e-07	-1.76742	2.62564	0.000146228	-1.67821	3.5413
39085017	chr19:39085017:G:A	2.11527e-08	-1.68941e-10	-1.2293	6.17941e-06	-1.68941e-10	-1.30086
39085110	chr19:39085110:T:C	2.97416e-09	-1.67263	-1.51848	8.58685e-07	-1.7532	-1.52123
39085130	chr19:39085130:C:CCCT	3.74514e-09	-1.51447	-1.44614	9.8318e-07	-1.67043	-1.46861
39085230	chr19:39085230:C:T	1.09709e-07	-1.68941e-10	0.416762	3.00214e-05	-1.68941e-10	0.279831
39085613	chr19:39085613:C:T	2.80743e-08	-1.68941e-10	-0.94621	8.40658e-06	-1.68941e-10	-0.993064
39085622	chr19:39085622:G:A	1.23395e-08	-1.76826	-4.99793e-10	3.96584e-06	-1.74436	-4.99793e-10
39085949	chr19:39085949:T:G	3.99863e-09	-1.587	-1.30811	1.8576e-06	-1.39244	-1.11036
39085953	chr19:39085953:C:T	3.48076e-09	-1.7335	-1.30031	1.12729e-06	-1.59284	-1.40942
39085966	chr19:39085966:T:C	1.87817e-08	-1.68941e-10	-1.34818	6.06629e-06	-1.68941e-10	-1.31933
39086048	chr19:39086048:G:A	1.23854e-08	-1.76455	-4.99793e-10	3.88968e-06	-1.76375	-4.99793e-10
39086104	chr19:39086104:A:G	2.13244e-08	-1.76276	0.541544	6.1281e-06	-1.6836	0.374406
39086724	chr19:39086724:A:C	3.00804e-09	-1.70231	-1.47747	1.08855e-06	-1.60262	-1.43461
39086833	chr19:39086833:C:T	4.15735e-08	-1.68941e-10	-0.553602	1.30393e-05	-1.68941e-10	-0.554112
39086972	chr19:39086972:G:A	3.06194e-09	-1.67724	-1.48478	1.01857e-06	-1.59353	-1.51015
39086981	chr19:39086981:A:G	1.38621e-08	-1.65191	-4.99793e-10	4.45441e-06	-1.62818	-4.99793e-10
39087084	chr19:39087084:C:G	7.09313e-08	-1.68941e-10	-0.0193535	2.2544e-05	-1.68941e-10	-0.00661002
39087100	chr19:39087100:G:A	3.07407e-09	-1.76259	-1.39547	1.08113e-06	-1.71976	-1.32432
39087638	chr19:39087638:T:G	7.60249e-09	-1.68641	-0.566182	3.73452e-06	-1.56617	-0.238292
39088419	chr19:39088419:C:T	5.86291e-09	-0.997978	-1.51444	2.88753e-06	-0.604374	-1.45731
39088625	chr19:39088625:T:C	1.67183e-08	-1.68941e-10	-1.46456	5.18277e-06	-1.68941e-10	-1.47674
39088781	chr19:39088781:C:T	3.39785e-08	-1.68941e-10	-0.755338	1.30547e-05	-1.68941e-10	-0.552932
39089118	chr19:39089118:G:A	9.02315e-08	-1.68941e-10	0.221312	3.27627e-05	-1.68941e-10	0.367213
39089225	chr19:39089225:G:A	2.72221e-08	-1.68941e-10	-0.977036	9.21036e-06	-1.68941e-10	-0.90175
39089312	chr19:39089312:C:T	1.7546e-08	-1.68941e-10	-1.41624	5.55505e-06	-1.68941e-10	-1.40737
39089358	chr19:39089358:A:G	1.87336e-08	-1.6908	0.340055	9.03839e-06	-1.68167	0.761072
39090079	chr19:39090079:G:A	1.59055e-08	-1.68941e-10	-1.5144	4.99538e-06	-1.68941e-10	-1.51357
39090097	chr19:39090097:A:G	1.98235e-08	-0.732558	-0.561639	1.16825e-05	-0.324638	-0.339348
39090827	chr19:39090827:A:G	4.50021e-08	-1.68941e-10	-0.474357	1.78531e-05	-1.68941e-10	-0.239902
39090925	chr19:39090925:T:C	1.63231e-08	-1.68941e-10	-1.48849	5.0339e-06	-1.68941e-10	-1.50588
39091073	chr19:39091073:A:C	2.44428e-08	-1.68941e-10	-1.08473	7.99028e-06	-1.68941e-10	-1.04385
39091086	chr19:39091086:C:T	5.66078e-09	-1.55009	-0.997414	2.34392e-06	-1.36092	-0.909329
39091478	chr19:39091478:T:C	1.1345e-08	-1.2129	-0.639393	6.67614e-06	-0.911835	-0.311704
39092058	chr19:39092058:G:A	7.82669e-09	-0.714988	-1.50854	3.52621e-06	-0.358073	-1.50378
39092487	chr19:39092487:G:A	1.66982e-08	-1.68941e-10	-1.46576	5.13587e-06	-1.68941e-10	-1.48583
39092520	chr19:39092520:G:A	1.10899e-08	-1.72836	-0.146668	5.00834e-06	-1.72218	0.211202
39093340	chr19:39093340:C:T	4.64471e-08	-0.442752	-4.99793e-10	1.38768e-05	-0.491858	-4.99793e-10
39093517	chr19:39093517:G:A	2.72575e-08	-1.68941e-10	-0.975736	9.31105e-06	-1.68941e-10	-0.890877
39093759	chr19:39093759:C:A	3.91856e-08	-1.68941e-10	-0.612757	1.17703e-05	-1.68941e-10	-0.656496
39094093	chr19:39094093:T:G	7.89694e-09	-1.66504	-0.549546	2.88691e-06	-1.53992	-0.521971
39094279	chr19:39094279:T:C	4.45363e-08	-1.68941e-10	-0.484762	1.40657e-05	-1.68941e-10	-0.478343
39094656	chr19:39094656:C:G	4.52786e-08	-1.68941e-10	-0.46823	1.42941e-05	-1.68941e-10	-0.462231
39094669	chr19:39094669:A:T	1.67433e-08	-1.68941e-10	-1.46307	5.33139e-06	-1.68941e-10	-1.44847
39095094	chr19:39095094:T:C	3.07144e-08	-1.68941e-10	-0.856334	9.69141e-06	-1.68941e-10	-0.850839
39095209	chr19:39095209:C:T	4.21017e-08	-1.68941e-10	-0.540979	1.31461e-05	-1.68941e-10	-0.545956
39095362	chr19:39095362:A:G	4.47567e-08	-1.68941e-10	-0.479824	1.413e-05	-1.68941e-10	-0.473777
39096314	chr19:39096314:A:G	1.92611e-08	-1.63787	0.31489	8.78537e-06	-1.48753	0.538543
39096360	chr19:39096360:C:T	3.52033e-08	-1.68941e-10	-0.719926	1.10992e-05	-1.68941e-10	-0.715208
39096696	chr19:39096696:A:G	1.67192e-08	-1.68941e-10	-1.46451	5.32255e-06	-1.68941e-10	-1.45013
39096863	chr19:39096863:G:A	3.06037e-08	0.61004	-1.46998	7.3725e-06	0.331056	-1.45538
39096990	chr19:39096990:T:C	3.08283e-09	-1.64852	-1.5067	8.97652e-07	-1.71664	-1.51342
39097014	chr19:39097014:A:C	4.50447e-08	-1.68941e-10	-0.47341	1.44344e-05	-1.68941e-10	-0.452461
39097021	chr19:39097021:C:T	2.62512e-08	-1.68941e-10	-1.01335	7.98539e-06	-1.68941e-10	-1.04446
39097124	chr19:39097124:G:A	2.20561e-08	-1.68941e-10	-1.18748	7.04266e-06	-1.68941e-10	-1.17009
39097255	chr19:39097255:C:T	8.71271e-09	-1.33169	-0.784592	4.67137e-06	-1.05147	-0.52916
39097308	chr19:39097308:T:C	8.33972e-09	-1.32664	-0.833399	4.43376e-06	-1.04547	-0.587365
39097352	chr19:39097352:G:A	8.49996e-09	-1.2715	-0.869503	4.56148e-06	-0.976153	-0.628277
39097479	chr19:39097479:G:A	7.69103e-09	-1.30374	-0.937272	3.92823e-06	-1.04164	-0.712252
39097688	chr19:39097688:T:C	3.19452e-08	-1.68941e-10	-0.817044	1.09161e-05	-1.68941e-10	-0.731837
39097931	chr19:39097931:A:C	1.20227e-08	-1.41289	-0.381375	6.80589e-06	-1.14486	-0.0594332
39098106	chr19:39098106:C:T	1.12337e-08	-1.40353	-0.458619	6.30175e-06	-1.13226	-0.148995
39098363	chr19:39098363:T:C	7.70394e-09	-1.35463	-0.884699	4.14103e-06	-1.06777	-0.633361
39098549	chr19:39098549:C:T	4.97324e-09	-1.26819	-1.4088	1.62395e-06	-1.17797	-1.45924
39098694	chr19:39098694:G:A	9.72273e-09	-1.75816	-0.248438	3.60847e-06	-1.75328	-0.0855106
39098878	chr19:39098878:T:C	6.69455e-09	-1.37376	-1.00601	3.64441e-06	-1.10561	-0.723274
39098909	chr19:39098909:G:A	1.74502e-08	-1.68941e-10	-1.42171	5.73626e-06	-1.68941e-10	-1.37527
39099652	chr19:39099652:G:A	3.84496e-09	-1.42023	-1.51408	1.55525e-06	-1.18318	-1.49727
39099906	chr19:39099906:C:T	3.8557e-09	-1.41442	-1.5171	1.55917e-06	-1.17475	-1.50317
39100121	chr19:39100121:G:A	1.84398e-08	-1.76495	0.398397	7.88506e-06	-1.76269	0.705585
39100173	chr19:39100173:A:T	1.97382e-08	-1.68941e-10	-1.29851	6.65884e-06	-1.68941e-10	-1.22613
39100315	chr19:39100315:G:A	3.82261e-09	-1.41985	-1.52028	1.53749e-06	-1.18097	-1.51096
39101108	chr19:39101108:G:A	4.95872e-09	-1.1863	-1.49362	1.67451e-06	-1.08765	-1.51891
39101498	chr19:39101498:C:T	4.21038e-08	-1.16722	0.626288	3.1812e-05	-0.796449	1.13421
39101629	chr19:39101629:A:G	2.56476e-08	-1.68941e-10	-1.03661	7.9003e-06	-1.68941e-10	-1.05518
39101687	chr19:39101687:T:C	1.62883e-08	-1.68941e-10	-1.49062	5.20715e-06	-1.68941e-10	-1.47205
39101692	chr19:39101692:C:T	5.72849e-09	-1.24729	-1.28832	1.79428e-06	-1.15423	-1.38325
39102296	chr19:39102296:G:C	1.95073e-08	-1.68941e-10	-1.31028	6.39037e-06	-1.68941e-10	-1.26729
39102450	chr19:39102450:C:T	4.53383e-09	-1.28004	-1.48946	1.51652e-06	-1.18805	-1.51761
39102657	chr19:39102657:A:G	9.71037e-09	-1.43006	-0.577808	5.64901e-06	-1.12913	-0.261464
39102903	chr19:39102903:T:A	7.3731e-09	-1.43452	-0.848708	4.0141e-06	-1.13292	-0.599348
39103058	chr19:39103058:A:G	8.60609e-09	-1.32932	-0.799277	4.89722e-06	-0.991958	-0.541452
39103129	chr19:39103129:T:C	4.8856e-09	-1.46216	-1.23262	1.55203e-06	-1.3947	-1.28782
39103192	chr19:39103192:C:T	7.8186e-09	-1.39479	-0.829773	4.32225e-06	-1.07887	-0.57943
39103253	chr19:39103253:ATTGT:A	1.24012e-08	-1.76327	-4.99793e-10	3.9073e-06	-1.75923	-4.99793e-10
39103269	chr19:39103269:C:T	7.60428e-09	-1.42347	-0.828888	4.17209e-06	-1.11779	-0.575868
39103322	chr19:39103322:G:C	6.63381e-09	-1.52493	-0.863952	3.46449e-06	-1.26118	-0.618333
39103689	chr19:39103689:G:A	7.6372e-09	-1.41823	-0.829805	4.18948e-06	-1.11128	-0.57822
39103767	chr19:39103767:G:A	8.19535e-09	-1.41621	-0.761286	4.55976e-06	-1.10769	-0.497117
39103882	chr19:39103882:C:T	1.97216e-08	-1.68941e-10	-1.29935	6.098e-06	-1.68941e-10	-1.31412
39104816	chr19:39104816:C:T	4.05275e-08	-1.15063	0.571547	3.05548e-05	-0.773913	1.07136
39105261	chr19:39105261:C:T	2.97904e-08	-1.68941e-10	-0.886879	1.01686e-05	-1.68941e-10	-0.80277
39105306	chr19:39105306:T:C	3.74082e-09	-1.76464	-1.19713	1.21878e-06	-1.75448	-1.16975
39105336	chr19:39105336:G:C	6.79351e-09	-1.39291	-0.972184	3.67842e-06	-1.07552	-0.744071
39105589	chr19:39105589:C:T	2.13145e-08	-1.68941e-10	-1.22168	7.05816e-06	-1.68941e-10	-1.16789
39105714	chr19:39105714:G:A	1.89734e-08	-1.68941e-10	-1.33803	6.19816e-06	-1.68941e-10	-1.29783
39105726	chr19:39105726:G:A	4.80016e-09	-1.52116	-1.19126	2.36297e-06	-1.30099	-0.96117
39105880	chr19:39105880:A:G	2.12497e-08	-1.68941e-10	-1.22472	7.03488e-06	-1.68941e-10	-1.1712
39105893	chr19:39105893:C:T	2.13145e-08	-1.68941e-10	-1.22168	7.05816e-06	-1.68941e-10	-1.16789
39105932	chr19:39105932:A:C	8.67418e-09	-1.23082	-0.8899	5.01292e-06	-0.931968	-0.578092
39106187	chr19:39106187:G:A	4.89983e-09	-1.2133	-1.47857	1.63111e-06	-1.11947	-1.51335
39106599	chr19:39106599:C:T	4.16901e-08	-1.68941e-10	-0.550803	1.50036e-05	-1.68941e-10	-0.413789
39106899	chr19:39106899:C:T	4.45412e-08	-1.68941e-10	-0.484651	1.60968e-05	-1.68941e-10	-0.343461
39107262	chr19:39107262:C:T	2.09714e-08	-1.10915	-0.128758	1.40619e-05	-0.764804	0.286191
39107311	chr19:39107311:G:A	1.26062e-08	-1.74687	-4.99793e-10	3.91417e-06	-1.75748	-4.99793e-10
39107358	chr19:39107358:G:A	2.03125e-08	-1.10924	-0.160595	1.34714e-05	-0.770443	0.248932
39107402	chr19:39107402:G:A	2.09712e-08	-1.17642	-0.0615007	1.39419e-05	-0.84851	0.361333
39107508	chr19:39107508:C:T	2.18851e-08	-1.11648	-0.0787753	1.4762e-05	-0.77342	0.343397
39107532	chr19:39107532:C:T	2.99155e-08	-1.68941e-10	-0.882691	1.02405e-05	-1.68941e-10	-0.795727
39107622	chr19:39107622:A:G	5.33653e-09	-1.4329	-1.17359	2.7395e-06	-1.17903	-0.935277
39107628	chr19:39107628:G:T	1.57995e-08	-1.68941e-10	-1.52109	4.96342e-06	-1.68941e-10	-1.51998
39107695	chr19:39107695:G:T	1.32436e-08	-1.13752	-0.56003	3.27806e-06	-1.28769	-0.64714
39108274	chr19:39108274:G:A	2.31406e-08	-1.13948	-4.99793e-10	7.50473e-06	-1.10655	-4.99793e-10
39108301	chr19:39108301:G:A	1.5905e-08	-1.68941e-10	-1.51444	4.99661e-06	-1.68941e-10	-1.51332
39108495	chr19:39108495:A:G	2.45917e-08	-1.68941e-10	-1.07866	9.58572e-06	-1.68941e-10	-0.861804
39108562	chr19:39108562:C:T	4.36178e-08	-1.68941e-10	-0.505601	1.51853e-05	-1.68941e-10	-0.401752
39108854	chr19:39108854:C:T	2.91528e-08	-0.990624	0.0821094	1.98641e-05	-0.621816	0.48865
39108859	chr19:39108859:C:T	5.25904e-09	-1.17271	-1.44841	1.73434e-06	-1.07308	-1.49837
39108866	chr19:39108866:G:A	2.8392e-08	-1.02222	0.0872604	1.92246e-05	-0.660099	0.494213
39108914	chr19:39108914:A:G	2.53322e-08	-1.03029	-0.0187013	1.69101e-05	-0.668498	0.374328
39109332	chr19:39109332:A:G	3.71823e-09	-1.76817	-1.19965	1.20255e-06	-1.76626	-1.17137
39109396	chr19:39109396:T:G	7.16877e-09	-1.42201	-0.889319	4.00278e-06	-1.16006	-0.57503
39109586	chr19:39109586:T:A	7.43553e-09	-0.885727	-1.38907	2.05158e-06	-1.03919	-1.36427
39109597	chr19:39109597:T:C	5.68162e-09	-1.26821	-1.27562	1.9862e-06	-1.25401	-1.18185
39110241	chr19:39110241:A:C	3.36485e-08	-1.68941e-10	-0.765096	1.1247e-05	-1.68941e-10	-0.701975
39110500	chr19:39110500:T:C	3.86182e-09	-1.45081	-1.47912	1.2582e-06	-1.38718	-1.50522
39110552	chr19:39110552:C:T	3.92513e-09	-1.76812	-1.14554	1.32185e-06	-1.74135	-1.1017
39110633	chr19:39110633:T:C	2.10337e-08	-1.68941e-10	-1.23494	6.60497e-06	-1.68941e-10	-1.23426
39110899	chr19:39110899:C:T	5.64785e-09	-1.42341	-1.12638	2.9435e-06	-1.16538	-0.877098
39111175	chr19:39111175:T:A	3.32058e-08	-1.68941e-10	-0.778342	1.10963e-05	-1.68941e-10	-0.715466
39111608	chr19:39111608:T:C	2.13369e-08	-1.68941e-10	-1.22063	7.98683e-06	-1.68941e-10	-1.04429
39111679	chr19:39111679:CCA:C	5.33864e-08	-0.303509	-4.99793e-10	1.59684e-05	-0.351465	-4.99793e-10
39111927	chr19:39111927:G:A	5.27477e-09	-1.76827	-0.849866	1.80688e-06	-1.74173	-0.788745
39112002	chr19:39112002:C:T	1.31322e-08	-1.14893	-0.557064	3.25436e-06	-1.2977	-0.644383
39112556	chr19:39112556:G:A	1.7284e-08	-1.68941e-10	-1.43128	5.43071e-06	-1.68941e-10	-1.43001
39112797	chr19:39112797:G:T	3.36376e-07	-1.68941e-10	1.53716	0.000124269	-1.68941e-10	1.70037
39113425	chr19:39113425:C:T	1.60042e-08	-1.68941e-10	-1.50822	5.03317e-06	-1.68941e-10	-1.50603
39113471	chr19:39113471:G:C	3.76873e-09	-1.4354	-1.51892	1.54912e-06	-1.16312	-1.52127
39113650	chr19:39113650:C:T	3.72043e-09	-1.4485	-1.51873	1.52151e-06	-1.18111	-1.52127
39113881	chr19:39113881:C:T	5.07197e-09	-1.2694	-1.38793	1.54947e-06	-1.22863	-1.45553
39113893	chr19:39113893:T:C	3.66947e-09	-1.46352	-1.5175	1.49132e-06	-1.20127	-1.52115
39115452	chr19:39115452:C:T	2.91089e-09	-1.72148	-1.49113	9.4074e-07	-1.70284	-1.48032
39115537	chr19:39115537:G:A	4.92672e-09	-1.44989	-1.2365	2.44229e-06	-1.19696	-1.03218
39115628	chr19:39115628:G:A	1.67317e-08	-1.68941e-10	-1.46376	5.45705e-06	-1.68941e-10	-1.42517
39115689	chr19:39115689:T:A	1.25803e-08	-1.74894	-4.99793e-10	3.95201e-06	-1.74785	-4.99793e-10
39115834	chr19:39115834:T:C	3.62797e-09	-1.75119	-1.2412	1.20335e-06	-1.7331	-1.20387
39116106	chr19:39116106:A:G	2.17221e-08	-1.68941e-10	-1.20273	6.66226e-06	-1.68941e-10	-1.22562
39116186	chr19:39116186:A:G	1.23396e-08	-1.76825	-4.99793e-10	3.87364e-06	-1.76789	-4.99793e-10
39116390	chr19:39116390:C:T	3.45422e-09	-1.75841	-1.28305	1.11224e-06	-1.76696	-1.24875
39116423	chr19:39116423:A:G	5.63121e-09	-1.41176	-1.14098	2.90583e-06	-1.14515	-0.910207
39116452	chr19:39116452:C:T	5.85266e-08	-0.211584	-4.99793e-10	1.62566e-05	-0.333581	-4.99793e-10
39117080	chr19:39117080:T:C	7.84041e-08	-1.68941e-10	0.0808099	4.10883e-05	-1.68941e-10	0.593645
39117090	chr19:39117090:G:A	1.93654e-08	-1.68941e-10	-1.31758	5.98834e-06	-1.68941e-10	-1.33226
39117341	chr19:39117341:G:A	4.01819e-09	-1.42302	-1.46722	1.25254e-06	-1.38958	-1.50732
39117455	chr19:39117455:C:T	1.85485e-08	-1.68941e-10	-1.36068	5.8928e-06	-1.68941e-10	-1.34835
39117500	chr19:39117500:C:T	4.34553e-09	-1.6342	-1.17771	1.96276e-06	-1.42914	-1.01859
39117505	chr19:39117505:G:A	1.60399e-08	-1.68941e-10	-1.50599	5.0451e-06	-1.68941e-10	-1.50366
39117531	chr19:39117531:T:C	2.64935e-07	-1.31953	2.61795	0.000124896	-1.30923	3.01463
39117939	chr19:39117939:A:T	4.34517e-09	-1.33622	-1.47578	1.35278e-06	-1.30899	-1.51093
39118106	chr19:39118106:C:T	1.41596e-08	-1.63067	-4.99793e-10	4.23243e-06	-1.6793	-4.99793e-10
39118413	chr19:39118413:T:C	1.25081e-08	-1.75469	-4.99793e-10	3.9015e-06	-1.76072	-4.99793e-10
39118516	chr19:39118516:T:C	2.34351e-08	-1.12683	-4.99793e-10	7.43028e-06	-1.11651	-4.99793e-10
39118535	chr19:39118535:C:T	3.53116e-09	-1.52364	-1.4958	1.0981e-06	-1.5095	-1.519
39118609	chr19:39118609:C:T	5.79684e-09	-1.36271	-1.16104	1.72258e-06	-1.34185	-1.23641
39118828	chr19:39118828:G:A	3.64786e-09	-1.49196	-1.49497	1.14117e-06	-1.47125	-1.51877
39119112	chr19:39119112:G:A	2.70599e-09	-1.76481	-1.52078	8.61387e-07	-1.75115	-1.52015
39119329	chr19:39119329:C:T	1.48626e-08	-1.58222	-4.99793e-10	4.6226e-06	-1.59112	-4.99793e-10
39119433	chr19:39119433:G:A	4.43819e-09	-1.3099	-1.48092	1.38435e-06	-1.28343	-1.51341
39119481	chr19:39119481:G:A	5.03726e-09	-1.66663	-0.997576	2.27358e-06	-1.48133	-0.819393
39119710	chr19:39119710:G:A	5.55648e-08	-1.68941e-10	-0.263517	1.98063e-05	-1.68941e-10	-0.136078
39120321	chr19:39120321:A:G	4.08354e-09	-1.35465	-1.51945	1.32131e-06	-1.32945	-1.51401
39120636	chr19:39120636:A:G	3.95865e-09	-1.38661	-1.51856	1.27706e-06	-1.36206	-1.51546
39120699	chr19:39120699:G:A	4.25043e-09	-1.35308	-1.48096	1.32671e-06	-1.32587	-1.51351
39120725	chr19:39120725:TA:T	4.72654e-08	-1.68941e-10	-0.425288	1.43527e-05	-1.68941e-10	-0.45814
39121444	chr19:39121444:A:G	3.42989e-09	-1.62895	-1.41959	1.44923e-06	-1.41612	-1.33493
39121535	chr19:39121535:C:G	1.85209e-08	-1.68941e-10	-1.36217	5.76594e-06	-1.68941e-10	-1.37011
39121801	chr19:39121801:G:A	5.54906e-08	-1.68941e-10	-0.264852	1.77577e-05	-1.68941e-10	-0.24526
39121926	chr19:39121926:C:T	2.75878e-09	-1.76016	-1.50612	8.65475e-07	-1.75855	-1.50801
39123326	chr19:39123326:G:A	2.26149e-08	-1.68941e-10	-1.16246	7.96459e-06	-1.68941e-10	-1.04707
39123552	chr19:39123552:G:A	1.74703e-08	-1.68941e-10	-1.42056	5.92899e-06	-1.68941e-10	-1.34222
39123927	chr19:39123927:C:T	2.75668e-09	-1.75219	-1.51485	8.52554e-07	-1.76546	-1.51614
39124083	chr19:39124083:A:C	1.52387e-07	-1.58727	2.33263	7.01471e-05	-1.59647	2.72498
39124176	chr19:39124176:G:A	1.77619e-08	-1.68941e-10	-1.40401	5.70678e-06	-1.68941e-10	-1.38042
39124347	chr19:39124347:T:A	4.09251e-09	-1.44579	-1.42612	1.24116e-06	-1.423	-1.48304
39125037	chr19:39125037:G:T	2.49134e-08	-1.68941e-10	-1.06566	9.0464e-06	-1.68941e-10	-0.919712
39125157	chr19:39125157:T:A	3.51028e-09	-1.68353	-1.34184	1.25561e-06	-1.52354	-1.37092
39125281	chr19:39125281:G:A	2.84757e-07	-1.23441	2.60498	0.000133914	-1.22045	2.99557
39125419	chr19:39125419:A:G	3.24208e-09	-1.61401	-1.49084	1.08478e-06	-1.60105	-1.43965
39125853	chr19:39125853:G:A	3.32024e-09	-1.59279	-1.48824	1.02772e-06	-1.57803	-1.51671
39125881	chr19:39125881:T:C	3.29277e-09	-1.59931	-1.49003	1.10339e-06	-1.58538	-1.43831
39126045	chr19:39126045:C:T	3.26206e-09	-1.61536	-1.48334	1.00532e-06	-1.60201	-1.51476
39126252	chr19:39126252:C:T	3.2139e-09	-1.59796	-1.51562	1.01791e-06	-1.58362	-1.5207
39127462	chr19:39127462:C:T	3.63737e-08	-1.68941e-10	-0.68722	1.37545e-05	-1.68941e-10	-0.500713
39127792	chr19:39127792:G:C	7.48371e-09	-0.874833	-1.3935	1.61413e-06	-1.23138	-1.4119
39127951	chr19:39127951:C:G	1.69719e-08	-1.68941e-10	-1.44951	5.25939e-06	-1.68941e-10	-1.46206
39128280	chr19:39128280:T:C	4.69839e-07	0.305362	1.56596	0.024322	3.98421	2.99285
39128431	chr19:39128431:C:G	3.22588e-08	0.522796	-1.33007	0.00273034	5.72384	-0.933734
39129090	chr19:39129090:T:A	3.10445e-08	-1.68941e-10	-0.845643	1.02604e-05	-1.68941e-10	-0.79379
39129234	chr19:39129234:G:C	6.8636e-09	-0.837305	-1.51753	1.7315e-06	-1.06817	-1.50492
39129240	chr19:39129240:T:C	3.35964e-08	-1.68941e-10	-0.766647	1.10913e-05	-1.68941e-10	-0.715921
39129399	chr19:39129399:G:A	4.09923e-08	0.492426	-1.06011	5.06277e-06	-0.295038	-1.20513
39129587	chr19:39129587:C:T	1.7343e-08	-1.68941e-10	-1.42788	5.58008e-06	-1.68941e-10	-1.40287
39129600	chr19:39129600:C:T	1.59314e-08	-1.68941e-10	-1.51277	4.98767e-06	-1.68941e-10	-1.51511
39129662	chr19:39129662:G:A	3.58471e-08	-1.68941e-10	-0.701802	1.18557e-05	-1.68941e-10	-0.649267
39129853	chr19:39129853:T:C	1.58034e-08	-1.68941e-10	-1.52084	4.95898e-06	-1.68941e-10	-1.52088
39129960	chr19:39129960:C:T	7.27912e-08	-1.68941e-10	0.00652865	3.69322e-05	-1.68941e-10	0.487006
39130568	chr19:39130568:A:C	3.34288e-07	1.49982	0.0311173	0.000393398	2.28631	0.566429
39130576	chr19:39130576:A:G	7.09495e-08	-1.68941e-10	-0.0190979	3.59189e-05	-1.68941e-10	0.459186
39130625	chr19:39130625:C:A	1.28878e-08	-1.72478	-4.99793e-10	4.18063e-06	-1.69162	-4.99793e-10
39130633	chr19:39130633:A:G	1.40137e-07	0.597587	0.0639701	5.01649e-05	0.510004	0.283232
39130636	chr19:39130636:G:A	5.26062e-07	1.83567	0.148682	0.000645388	2.65612	0.691658
39130739	chr19:39130739:C:T	2.37928e-08	-1.68941e-10	-1.11168	7.19136e-06	-1.68941e-10	-1.1492
39130933	chr19:39130933:A:G	1.58043e-08	-1.68941e-10	-1.52078	4.9574e-06	-1.68941e-10	-1.5212
39131033	chr19:39131033:C:T	4.14608e-09	-1.36374	-1.49516	1.12449e-06	-1.48567	-1.51908
39131114	chr19:39131114:T:C	1.61177e-08	-1.68941e-10	-1.50114	5.02022e-06	-1.68941e-10	-1.5086
39131145	chr19:39131145:A:G	3.71928e-08	-1.68941e-10	-0.664952	1.41511e-05	-1.68941e-10	-0.472288
39131545	chr19:39131545:C:T	1.63573e-08	-1.68941e-10	-1.48639	5.44101e-06	-1.68941e-10	-1.42811
39131603	chr19:39131603:G:A	3.34852e-09	-1.58419	-1.48836	8.79367e-07	-1.7304	-1.52023
39131716	chr19:39131716:G:A	5.71776e-08	1.24389	-1.47879	0.0101877	7.5858	-1.47894
39131791	chr19:39131791:C:G	3.6778e-08	-1.68941e-10	-0.676165	1.19605e-05	-1.68941e-10	-0.640472
39132206	chr19:39132206:C:T	4.21998e-09	-1.72776	-1.11348	1.06856e-06	-1.75317	-1.30259
39132492	chr19:39132492:C:T	1.91141e-08	-1.68941e-10	-1.33064	6.18164e-06	-1.68941e-10	-1.30049
39132583	chr19:39132583:A:G	3.02116e-07	-1.68941e-10	1.42974	0.000206798	-1.68941e-10	2.20966
39132612	chr19:39132612:G:A	8.26659e-08	0.324226	-0.190485	8.412e-05	1.02802	0.28214
39133242	chr19:39133242:C:A	9.08323e-09	-0.603969	-1.47067	2.58785e-06	-0.842421	-1.32883
39133287	chr19:39133287:A:G	3.59109e-08	-1.68941e-10	-0.700024	1.18662e-05	-1.68941e-10	-0.648382
39133311	chr19:39133311:C:T	1.67612e-08	-1.68941e-10	-1.462	5.36118e-06	-1.68941e-10	-1.44289
39133566	chr19:39133566:G:A	3.34079e-07	-1.68941e-10	1.53031	0.000230765	-1.68941e-10	2.31932
39133676	chr19:39133676:G:A	2.94223e-08	-1.04306	0.143748	1.13992e-05	-1.14294	0.454401
39133843	chr19:39133843:C:T	4.56595e-08	-1.68941e-10	-0.459854	1.77795e-05	-1.68941e-10	-0.244032
39133850	chr19:39133850:C:T	2.9286e-07	-1.68941e-10	1.39863	0.000199504	-1.68941e-10	2.17376
39134023	chr19:39134023:A:G	1.6017e-08	-1.68941e-10	-1.50741	5.07641e-06	-1.68941e-10	-1.49747
39134150	chr19:39134150:C:G	3.99878e-09	-1.69808	-1.197	1.06966e-06	-1.72989	-1.32485
39134178	chr19:39134178:T:G	3.07776e-08	-1.68941e-10	-0.854278	1.19394e-05	-1.68941e-10	-0.642234
39134319	chr19:39134319:C:T	3.1133e-07	-1.68941e-10	1.45979	0.000214008	-1.68941e-10	2.24394
39134568	chr19:39134568:A:T	1.23566e-08	-0.768334	-0.998542	2.67399e-06	-0.976334	-1.16217
39134590	chr19:39134590:T:C	1.63975e-08	-1.68941e-10	-1.48394	5.22299e-06	-1.68941e-10	-1.46901
39134686	chr19:39134686:G:T	1.9977e-08	-0.924348	-0.362136	7.2509e-06	-1.02861	-0.112339
39134943	chr19:39134943:A:G	5.96255e-09	-0.974401	-1.52117	1.73873e-06	-1.04784	-1.52108
39135160	chr19:39135160:C:T	5.67943e-09	-1.33581	-1.20841	2.93495e-06	-0.942084	-1.1033
39135228	chr19:39135228:A:G	1.58317e-08	-1.68941e-10	-1.51905	4.96887e-06	-1.68941e-10	-1.51889
39135576	chr19:39135576:C:A	1.83448e-08	-1.68941e-10	-1.37172	5.91291e-06	-1.68941e-10	-1.34494
39135586	chr19:39135586:C:T	1.64051e-08	-1.68941e-10	-1.48347	5.10799e-06	-1.68941e-10	-1.49127
39136320	chr19:39136320:C:G	8.06976e-09	-0.673066	-1.51988	2.33134e-06	-0.75838	-1.51726
39136384	chr19:39136384:C:T	2.33007e-08	-0.902768	-0.229812	8.60846e-06	-1.00395	0.0346123
39136390	chr19:39136390:A:G	6.39029e-09	-0.916973	-1.50931	1.85444e-06	-0.990556	-1.51394
39136471	chr19:39136471:C:T	2.06574e-08	-0.997613	-0.255378	7.664e-06	-1.0926	0.00705038
39136608	chr19:39136608:T:A	1.91932e-08	-0.5159	-0.810608	3.99805e-06	-0.746159	-0.990111
39136897	chr19:39136897:T:A	1.6417e-08	-1.68941e-10	-1.48275	5.14752e-06	-1.68941e-10	-1.48356
39136974	chr19:39136974:G:A	2.47549e-08	-1.07204	-4.99793e-10	7.88686e-06	-1.05688	-4.99793e-10
39137117	chr19:39137117:C:T	1.26151e-08	-1.74617	-4.99793e-10	3.96139e-06	-1.74548	-4.99793e-10
39137160	chr19:39137160:TA:T	1.70331e-08	-0.973847	-0.472059	6.10013e-06	-1.07444	-0.239325
39137253	chr19:39137253:G:T	7.18635e-08	0.238992	-0.245289	7.18966e-05	0.93419	0.21896
39137261	chr19:39137261:T:C	1.61455e-08	-1.68941e-10	-1.49942	5.12641e-06	-1.68941e-10	-1.48767
39137302	chr19:39137302:G:A	5.40211e-09	-1.07591	-1.51837	1.57956e-06	-1.14444	-1.5205
39137528	chr19:39137528:C:T	1.75415e-08	-1.68941e-10	-1.41649	5.83467e-06	-1.68941e-10	-1.35826
39137674	chr19:39137674:T:C	1.60278e-08	-1.68941e-10	-1.50674	5.07411e-06	-1.68941e-10	-1.49793
39137867	chr19:39137867:C:T	2.45296e-07	-1.3931	2.6145	0.000283542	-0.9095	3.43478
39137947	chr19:39137947:G:T	5.67759e-09	-1.60299	-0.94155	2.24124e-06	-1.16585	-1.1492
39138339	chr19:39138339:C:T	1.88234e-08	-1.68941e-10	-1.34596	5.90022e-06	-1.68941e-10	-1.34709
39138672	chr19:39138672:A:G	6.34093e-08	-0.131455	-4.99793e-10	2.21131e-05	-0.0259079	-4.99793e-10
39138719	chr19:39138719:G:A	2.93308e-08	-1.68941e-10	-0.902428	9.40995e-06	-1.68941e-10	-0.880311
39139066	chr19:39139066:T:G	2.90383e-08	-1.68941e-10	-0.912449	9.31272e-06	-1.68941e-10	-0.890698
39139156	chr19:39139156:T:C	1.91025e-08	0.18687	-1.51812	0.0022629	5.98733	-1.38501
39139243	chr19:39139243:AGCTGGTGATCAGCC:A	1.64361e-08	-1.48159	-4.99793e-10	4.86218e-06	-1.54059	-4.99793e-10
39139757	chr19:39139757:G:T	1.46693e-08	-1.0554	-0.539911	5.18686e-06	-1.14091	-0.33504
39139895	chr19:39139895:G:A	1.23816e-08	-1.00906	-0.755789	4.32548e-06	-1.09916	-0.558394
39140723	chr19:39140723:G:A	1.32123e-08	-0.966516	-0.733401	4.61346e-06	-1.0598	-0.533304
39141045	chr19:39141045:C:T	2.06585e-08	-1.08734	-0.165595	7.87312e-06	-1.18016	0.121539
39141240	chr19:39141240:C:T	1.12715e-07	-1.68941e-10	0.443796	6.84258e-05	-1.68941e-10	1.10367
39141366	chr19:39141366:A:C	3.34434e-08	-1.68941e-10	-0.771211	1.35018e-05	-1.68941e-10	-0.519256
39141523	chr19:39141523:T:C	3.61447e-09	-1.57908	-1.41704	9.64843e-07	-1.65006	-1.50781
39141595	chr19:39141595:C:T	4.78983e-08	-1.68941e-10	-0.411986	2.01161e-05	-1.68941e-10	-0.120558
39141790	chr19:39141790:C:T	1.06973e-07	-1.68941e-10	0.391514	6.45095e-05	-1.68941e-10	1.04473
39141947	chr19:39141947:G:A	4.67096e-09	-1.24358	-1.49612	1.36899e-06	-1.30143	-1.50657
39142126	chr19:39142126:G:A	4.83636e-08	-0.402319	-4.99793e-10	1.4621e-05	-0.439617	-4.99793e-10
39142173	chr19:39142173:C:G	2.60453e-08	-1.02123	-4.99793e-10	8.12232e-06	-1.02746	-4.99793e-10
39142205	chr19:39142205:G:A	5.63055e-08	-1.68941e-10	-0.250273	1.70267e-05	-1.68941e-10	-0.287298
39142964	chr19:39142964:A:G	1.61388e-08	-1.68941e-10	-1.49984	5.07406e-06	-1.68941e-10	-1.49794
39143062	chr19:39143062:C:T	3.44388e-09	-1.6927	-1.35176	1.18069e-06	-1.71512	-1.24086
39143068	chr19:39143068:C:T	1.30591e-08	-1.71158	-4.99793e-10	4.15419e-06	-1.69796	-4.99793e-10
39143834	chr19:39143834:T:C	1.71827e-07	0.571978	0.293444	0.000196886	1.32724	0.83331
39143844	chr19:39143844:T:G	2.7561e-08	-1.68941e-10	-0.964664	8.42066e-06	-1.68941e-10	-0.99139
39143880	chr19:39143880:G:A	1.19645e-08	-0.317954	-1.48117	1.13037e-05	0.612537	-1.30949
39144179	chr19:39144179:T:C	1.92627e-08	-1.68941e-10	-1.32289	6.36666e-06	-1.68941e-10	-1.271
39145139	chr19:39145139:A:G	1.59032e-08	-1.68941e-10	-1.51454	4.98993e-06	-1.68941e-10	-1.51466
39145169	chr19:39145169:G:A	2.1967e-08	-1.68941e-10	-1.19152	6.75513e-06	-1.68941e-10	-1.21178
39145306	chr19:39145306:G:C	6.83866e-08	-1.68941e-10	-0.0558894	3.8181e-05	-1.68941e-10	0.520259
39145375	chr19:39145375:G:A	1.23431e-08	-1.76797	-4.99793e-10	3.87214e-06	-1.76827	-4.99793e-10
39145436	chr19:39145436:G:A	1.42727e-08	-1.62272	-4.99793e-10	4.61221e-06	-1.59337	-4.99793e-10
39145641	chr19:39145641:G:C	1.63359e-08	-1.68941e-10	-1.4877	5.12466e-06	-1.68941e-10	-1.48802
39145957	chr19:39145957:G:C	1.89168e-07	0.743281	0.21829	0.000228505	1.56013	0.749344
39146055	chr19:39146055:G:A	2.50362e-08	-1.68941e-10	-1.06074	7.80488e-06	-1.68941e-10	-1.06733
39146362	chr19:39146362:T:C	6.35404e-08	-1.68941e-10	-0.129389	3.49949e-05	-1.68941e-10	0.433123
39146742	chr19:39146742:G:A	2.17278e-08	-1.68941e-10	-1.20247	7.36654e-06	-1.68941e-10	-1.12513
39147050	chr19:39147050:ACAC:A	3.65048e-09	-1.47195	-1.51426	1.13157e-06	-1.5613	-1.43717
39147099	chr19:39147099:T:G	3.62529e-09	-1.47784	-1.51529	1.12391e-06	-1.56456	-1.44071
39147105	chr19:39147105:T:A	3.466e-09	-1.52303	-1.51503	1.08276e-06	-1.60288	-1.43969
39147113	chr19:39147113:A:C	3.47037e-09	-1.52796	-1.50885	1.09886e-06	-1.60803	-1.41978
39147116	chr19:39147116:TTG:T	3.31668e-09	-1.57607	-1.50603	1.06431e-06	-1.64713	-1.41262
39147399	chr19:39147399:G:A	6.01176e-08	-1.68941e-10	-0.184763	3.27184e-05	-1.68941e-10	0.365859
39147468	chr19:39147468:G:C	3.55345e-09	-1.52372	-1.48942	9.94478e-07	-1.6071	-1.52052
39147476	chr19:39147476:C:T	3.83822e-08	-1.68941e-10	-0.633473	1.48565e-05	-1.68941e-10	-0.423641
39147648	chr19:39147648:T:G	1.5931e-08	-1.68941e-10	-1.5128	5.07752e-06	-1.68941e-10	-1.49726
39147958	chr19:39147958:T:C	1.99673e-07	0.892402	0.123213	0.000243697	1.73486	0.638989
39147991	chr19:39147991:G:A	1.853e-08	-1.68941e-10	-1.36168	6.03675e-06	-1.68941e-10	-1.32421
39148707	chr19:39148707:A:G	3.68106e-09	-1.48554	-1.49232	1.02693e-06	-1.57538	-1.52013
39149447	chr19:39149447:A:G	1.70577e-08	-1.68941e-10	-1.44446	5.25955e-06	-1.68941e-10	-1.46203
39149529	chr19:39149529:T:C	2.36054e-08	-1.68941e-10	-1.11959	8.06838e-06	-1.68941e-10	-1.03413
39150143	chr19:39150143:G:A	1.25403e-08	-1.75212	-4.99793e-10	4.28642e-06	-1.66663	-4.99793e-10
39150296	chr19:39150296:G:A	6.28662e-08	-1.68941e-10	-0.140057	3.43965e-05	-1.68941e-10	0.415877
39150506	chr19:39150506:A:G	3.526e-09	-1.5455	-1.47541	9.77245e-07	-1.62396	-1.52114
39150688	chr19:39150688:A:G	3.76902e-09	-1.49465	-1.45961	1.01954e-06	-1.58341	-1.51932
39150705	chr19:39150705:C:T	1.23451e-08	-1.76781	-4.99793e-10	3.88082e-06	-1.76603	-4.99793e-10
39150749	chr19:39150749:A:T	2.16885e-08	-1.68941e-10	-1.20429	6.67516e-06	-1.68941e-10	-1.22369
39150754	chr19:39150754:A:G	6.45928e-08	-1.68941e-10	-0.112963	3.55393e-05	-1.68941e-10	0.44856
39151229	chr19:39151229:C:T	3.14413e-08	-0.0190336	-0.813909	6.02398e-06	-0.288419	-1.03791
39151367	chr19:39151367:G:A	3.13071e-08	-0.0291271	-0.808092	5.99322e-06	-0.297422	-1.03403
39151496	chr19:39151496:C:T	3.15529e-08	-1.68941e-10	-0.8294	1.0215e-05	-1.68941e-10	-0.798225
39151694	chr19:39151694:G:A	2.15473e-08	-1.68941e-10	-1.21082	5.94549e-06	-1.68941e-10	-1.33945
39152089	chr19:39152089:T:C	2.19365e-08	-1.03118	-0.161734	8.39654e-06	-1.10924	0.114978
39152490	chr19:39152490:A:G	2.95352e-08	-0.00946447	-0.886018	5.72725e-06	-0.279797	-1.09705
39152780	chr19:39152780:TC:T	3.44346e-09	-1.54335	-1.50124	9.82574e-07	-1.6223	-1.51736
39152840	chr19:39152840:T:C	1.79346e-08	-1.68941e-10	-1.39434	5.49991e-06	-1.68941e-10	-1.41735
39152951	chr19:39152951:G:A	6.96733e-08	-1.68941e-10	-0.0372482	2.47349e-05	-1.68941e-10	0.0861382
39153381	chr19:39153381:C:T	1.92542e-08	-1.06777	-0.255571	7.31008e-06	-1.1429	0.0100805
39153730	chr19:39153730:C:T	6.02031e-08	-1.68941e-10	-0.183342	3.26931e-05	-1.68941e-10	0.365087
39153943	chr19:39153943:T:C	6.28162e-08	-1.68941e-10	-0.140852	3.43875e-05	-1.68941e-10	0.415614
39154710	chr19:39154710:T:C	3.67141e-09	-1.50498	-1.47552	1.00724e-06	-1.59359	-1.52127
39154945	chr19:39154945:G:A	3.60206e-09	-1.49069	-1.50887	1.03023e-06	-1.57977	-1.51253
39155174	chr19:39155174:G:A	1.83986e-08	-1.68941e-10	-1.36879	5.62975e-06	-1.68941e-10	-1.39401
39155219	chr19:39155219:C:G	6.77222e-08	-1.68941e-10	-0.0656521	3.77679e-05	-1.68941e-10	0.509381
39155357	chr19:39155357:T:C	6.51741e-08	-1.68941e-10	-0.104004	3.59243e-05	-1.68941e-10	0.459334
39155418	chr19:39155418:G:C	1.582e-08	-1.68941e-10	-1.51979	5.00939e-06	-1.68941e-10	-1.51076
39155843	chr19:39155843:G:A	6.50967e-08	-1.68941e-10	-0.105192	3.60388e-05	-1.68941e-10	0.462518
39156615	chr19:39156615:C:T	2.72005e-08	-1.05018	0.0723542	1.07331e-05	-1.12624	0.3775
39156644	chr19:39156644:A:G	3.56544e-09	-1.49216	-1.51762	1.041e-06	-1.5815	-1.5004
39156716	chr19:39156716:G:C	4.26216e-08	0.12033	-0.649034	7.68745e-06	-0.156337	-0.926152
39157431	chr19:39157431:G:A	1.79248e-08	-1.68941e-10	-1.39488	5.49908e-06	-1.68941e-10	-1.4175
39157662	chr19:39157662:G:A	3.40654e-08	0.152879	-0.905662	6.53752e-06	-0.130588	-1.11393
39157682	chr19:39157682:C:T	2.78401e-07	1.17122	0.176781	0.00035688	2.05461	0.700708
39158247	chr19:39158247:G:T	5.94285e-08	-0.196291	-4.99793e-10	1.73935e-05	-0.265985	-4.99793e-10
39158285	chr19:39158285:T:C	2.95863e-08	-0.984374	0.0906212	1.16019e-05	-1.06503	0.394118
39158740	chr19:39158740:C:G	6.9965e-08	-1.68941e-10	-0.0330712	3.92198e-05	-1.68941e-10	0.547103
39159297	chr19:39159297:C:T	3.31155e-08	-1.68941e-10	-0.781064	1.07285e-05	-1.68941e-10	-0.749178
39159337	chr19:39159337:C:G	3.36335e-08	-1.68941e-10	-0.765543	1.26937e-05	-1.68941e-10	-0.580971
39159384	chr19:39159384:G:A	1.58348e-08	-1.68941e-10	-1.51886	4.96911e-06	-1.68941e-10	-1.51884
39159643	chr19:39159643:C:T	7.4908e-08	-1.68941e-10	0.0351952	4.25218e-05	-1.68941e-10	0.627939
39159898	chr19:39159898:C:A	3.29394e-08	0.101338	-0.887736	6.33521e-06	-0.177959	-1.098
39159899	chr19:39159899:C:T	7.09755e-08	-1.68941e-10	-0.0187308	3.99076e-05	-1.68941e-10	0.564488
39160020	chr19:39160020:C:T	5.99354e-08	1.3291	-1.5169	0.0340321	8.50165	-1.18867
39160214	chr19:39160214:TG:T	1.32186e-08	-1.69944	-4.99793e-10	4.10327e-06	-1.71029	-4.99793e-10
39160649	chr19:39160649:G:A	1.58339e-08	-1.68941e-10	-1.51891	4.96874e-06	-1.68941e-10	-1.51891
39160846	chr19:39160846:A:G	3.32438e-08	0.18084	-0.958037	6.42617e-06	-0.105756	-1.15594
39161030	chr19:39161030:C:T	1.40814e-08	-0.163234	-1.47298	0.00177241	5.40545	-1.04743
39161950	chr19:39161950:A:G	1.70687e-08	-1.68941e-10	-1.44382	5.26255e-06	-1.68941e-10	-1.46146
39162400	chr19:39162400:C:T	1.40564e-08	-1.63799	-4.99793e-10	4.49671e-06	-1.61873	-4.99793e-10
39162445	chr19:39162445:T:G	1.41466e-08	-1.63159	-4.99793e-10	4.5182e-06	-1.61396	-4.99793e-10
39162466	chr19:39162466:C:T	2.21084e-08	-1.68941e-10	-1.18511	7.12973e-06	-1.68941e-10	-1.15781
39163277	chr19:39163277:C:T	3.36143e-09	-1.56987	-1.49883	9.60206e-07	-1.64439	-1.5183
39163342	chr19:39163342:G:C	6.40166e-08	-1.68941e-10	-0.121923	3.53948e-05	-1.68941e-10	0.444485
39163879	chr19:39163879:C:T	6.52878e-08	-1.68941e-10	-0.102261	3.61616e-05	-1.68941e-10	0.46592
39163892	chr19:39163892:G:A	1.5866e-08	-1.68941e-10	-1.51688	4.97882e-06	-1.68941e-10	-1.51689
39164145	chr19:39164145:C:T	1.66146e-08	-1.68941e-10	-1.47078	5.1566e-06	-1.68941e-10	-1.4818
39164304	chr19:39164304:A:G	1.43884e-08	-0.136011	-1.47863	0.0018707	5.47957	-1.06758
39164413	chr19:39164413:C:T	3.15793e-08	-1.68941e-10	-0.828564	1.02235e-05	-1.68941e-10	-0.797394
39164657	chr19:39164657:T:G	6.83556e-08	-1.68941e-10	-0.0563429	3.82105e-05	-1.68941e-10	0.521032
39165525	chr19:39165525:A:C	3.51194e-08	-1.68941e-10	-0.722311	1.14288e-05	-1.68941e-10	-0.685943
39165761	chr19:39165761:A:G	3.4987e-09	-1.50792	-1.52075	1.0623e-06	-1.59378	-1.46786
39165819	chr19:39165819:G:A	3.593e-08	-1.68941e-10	-0.699493	1.36636e-05	-1.68941e-10	-0.507343
39166055	chr19:39166055:C:T	1.61276e-08	-1.68941e-10	-1.50053	5.01858e-06	-1.68941e-10	-1.50893
39166319	chr19:39166319:C:T	3.19189e-08	-1.68941e-10	-0.817868	1.03251e-05	-1.68941e-10	-0.787499
39166933	chr19:39166933:G:A	1.42875e-08	-1.62168	-4.99793e-10	4.63156e-06	-1.58919	-4.99793e-10
39167218	chr19:39167218:T:C	5.70897e-08	-0.938178	0.701737	2.2796e-05	-1.01449	1.019
39167224	chr19:39167224:G:A	1.52661e-08	-0.0921385	-1.46329	0.00214681	5.56945	-1.01979
39167761	chr19:39167761:G:T	1.5525e-08	-0.0857114	-1.4529	0.00223035	5.57732	-0.989486
39167831	chr19:39167831:C:T	1.58186e-08	-1.68941e-10	-1.51988	4.96026e-06	-1.68941e-10	-1.52062
39168240	chr19:39168240:C:T	2.70654e-08	-1.68941e-10	-0.982808	1.05297e-05	-1.68941e-10	-0.767881
39168832	chr19:39168832:T:C	1.24096e-08	-1.7626	-4.99793e-10	3.88006e-06	-1.76623	-4.99793e-10
39168849	chr19:39168849:G:A	2.91919e-08	-1.68941e-10	-0.907176	8.32673e-06	-1.68941e-10	-1.00261
39168965	chr19:39168965:G:A	2.92755e-08	-1.03076	0.126448	1.15828e-05	-1.10766	0.435095
39169203	chr19:39169203:G:A	1.2622e-08	-1.74562	-4.99793e-10	4.36083e-06	-1.64942	-4.99793e-10
39169487	chr19:39169487:G:C	1.70646e-08	-1.68941e-10	-1.44406	5.26142e-06	-1.68941e-10	-1.46168
39169613	chr19:39169613:C:T	1.70646e-08	-1.68941e-10	-1.44406	5.26142e-06	-1.68941e-10	-1.46168
39169975	chr19:39169975:CT:C	9.60434e-09	-1.49452	-0.524329	2.11894e-06	-1.57358	-0.797579
39171030	chr19:39171030:G:A	3.46508e-08	-1.68941e-10	-0.735745	1.31215e-05	-1.68941e-10	-0.547829
39171369	chr19:39171369:C:T	2.68106e-08	-0.992268	-4.99793e-10	8.61783e-06	-0.968245	-4.99793e-10
39172044	chr19:39172044:G:A	1.52791e-08	-0.0650225	-1.48956	0.00183914	5.51443	-1.11946
39172267	chr19:39172267:G:A	9.74134e-08	1.71235	-1.41445	6.97145e-05	2.39064	-1.26831
39172369	chr19:39172369:C:T	5.78916e-09	-1.04745	-1.47763	1.74832e-06	-1.11923	-1.4442
39172469	chr19:39172469:G:C	1.63854e-08	-1.68941e-10	-1.48467	5.13129e-06	-1.68941e-10	-1.48672
39172832	chr19:39172832:T:C	1.25505e-08	-1.75131	-4.99793e-10	3.94167e-06	-1.75047	-4.99793e-10
39173036	chr19:39173036:C:T	2.17051e-08	-1.68941e-10	-1.20352	7.40989e-06	-1.68941e-10	-1.11926
39173128	chr19:39173128:G:A	1.24643e-08	-1.7582	-4.99793e-10	4.46725e-06	-1.62531	-4.99793e-10
39173145	chr19:39173145:G:A	2.57708e-08	-1.68941e-10	-1.03182	8.10612e-06	-1.68941e-10	-1.02946
39174602	chr19:39174602:C:T	1.47403e-07	1.542	-0.829896	0.341408	9.12637	0.492384
39174617	chr19:39174617:C:G	2.0734e-07	-0.628954	1.68225	0.0679726	4.10281	3.90197
39174748	chr19:39174748:C:T	1.8791e-08	-1.68941e-10	-1.34769	6.29392e-06	-1.68941e-10	-1.28249
39175294	chr19:39175294:C:T	8.39398e-09	-0.672757	-1.48079	3.08798e-06	-0.485553	-1.50901
39175366	chr19:39175366:G:A	2.95623e-08	-1.68941e-10	-0.894567	1.04053e-05	-1.68941e-10	-0.779759
39175472	chr19:39175472:A:G	1.74436e-07	-0.821803	1.7023	0.0110821	2.55407	3.63694
39175715	chr19:39175715:C:T	6.44614e-08	-1.68941e-10	-0.115	2.14005e-05	-1.68941e-10	-0.0586652
39175825	chr19:39175825:G:A	5.64806e-08	1.24398	-1.49114	0.0357609	8.40103	-1.0385
39176327	chr19:39176327:C:T	6.29508e-08	0.353492	-0.492204	2.20672e-05	-0.0492127	0.0212275
39176538	chr19:39176538:G:A	5.79616e-08	-1.68941e-10	-0.221285	1.92072e-05	-1.68941e-10	-0.166796
39176652	chr19:39176652:G:A	5.91153e-08	-1.68941e-10	-0.201575	1.95903e-05	-1.68941e-10	-0.147042
39176815	chr19:39176815:A:G	4.39656e-07	-0.314631	2.11956	0.0661149	3.66436	4.31271
39176829	chr19:39176829:T:G	6.929e-08	-0.264789	0.222023	0.0250146	5.11478	1.89035
39177114	chr19:39177114:G:A	1.79806e-08	-1.68941e-10	-1.39177	5.67031e-06	-1.68941e-10	-1.38683
39177273	chr19:39177273:T:C	1.27899e-08	-1.73241	-4.99793e-10	4.01183e-06	-1.73283	-4.99793e-10
39177498	chr19:39177498:G:T	1.80562e-08	-1.68941e-10	-1.38758	5.54975e-06	-1.68941e-10	-1.40833
39178017	chr19:39178017:T:C	2.92834e-08	0.537663	-1.44171	1.71519e-05	1.17526	-1.45523
39178465	chr19:39178465:G:T	1.52849e-08	-1.5542	-4.99793e-10	5.18508e-06	-1.47629	-4.99793e-10
39178675	chr19:39178675:G:A	4.7088e-08	-1.68941e-10	-0.429047	2.02274e-05	-1.68941e-10	-0.115043
39178860	chr19:39178860:C:T	3.29124e-08	-1.68941e-10	-0.787217	1.07585e-05	-1.68941e-10	-0.746386
39179002	chr19:39179002:T:C	3.78588e-08	0.706119	-1.35332	2.80031e-05	1.45541	-1.24518
39179025	chr19:39179025:C:T	2.35037e-08	-1.68941e-10	-1.12391	8.09362e-06	-1.68941e-10	-1.031
39179048	chr19:39179048:CCT:C	4.26037e-08	-1.68941e-10	-0.529124	1.76819e-05	-1.68941e-10	-0.249539
39179148	chr19:39179148:C:A	2.38212e-08	-1.68941e-10	-1.11049	8.26818e-06	-1.68941e-10	-1.00966
39179552	chr19:39179552:TAGC:T	4.05406e-08	-1.68941e-10	-0.578762	1.3297e-05	-1.68941e-10	-0.534541
39179573	chr19:39179573:A:T	1.23496e-07	-1.68941e-10	0.535143	4.44075e-05	-1.68941e-10	0.671329
39179670	chr19:39179670:C:T	6.18827e-08	-1.68941e-10	-0.155826	2.05037e-05	-1.68941e-10	-0.101471
39179968	chr19:39179968:C:T	1.60283e-08	-1.68941e-10	-1.50671	4.98805e-06	-1.68941e-10	-1.51503
39180202	chr19:39180202:C:T	2.62234e-08	-1.01441	-4.99793e-10	7.93643e-06	-1.05062	-4.99793e-10
39180348	chr19:39180348:G:A	2.11835e-08	-1.68941e-10	-1.22784	6.9908e-06	-1.68941e-10	-1.17748
39180804	chr19:39180804:T:C	3.20712e-08	-0.695763	-0.117345	1.83144e-05	-0.969179	0.754789
39180995	chr19:39180995:G:A	2.25972e-08	-1.68941e-10	-1.16324	7.73523e-06	-1.68941e-10	-1.07629
39181287	chr19:39181287:G:A	4.80103e-08	-0.0538062	-0.355844	0.00895581	5.15593	0.822052
39181765	chr19:39181765:G:A	9.67531e-08	-1.68941e-10	0.291097	3.20342e-05	-1.68941e-10	0.344724
39181792	chr19:39181792:G:A	5.89192e-08	-0.0624226	-0.142476	0.0118228	5.13283	1.12288
39182262	chr19:39182262:C:T	1.48222e-08	-1.58494	-4.99793e-10	4.66365e-06	-1.58228	-4.99793e-10
39182542	chr19:39182542:T:G	4.7263e-08	-0.0808486	-0.344489	0.00835981	5.06918	0.839928
39182813	chr19:39182813:T:C	2.40245e-08	-0.0980389	-1.00395	2.00053e-05	0.583948	-0.710028
39183167	chr19:39183167:A:G	1.71876e-08	-1.68941e-10	-1.43688	6.22826e-06	-1.68941e-10	-1.29298
39183394	chr19:39183394:A:G	9.99325e-09	-1.46426	-0.514896	5.85747e-06	-1.59251	0.238154
39183492	chr19:39183492:AT:A	1.38419e-08	-0.238622	-1.41474	9.8e-06	0.405961	-1.24566
39183636	chr19:39183636:T:G	1.49099e-08	-0.125193	-1.45385	7.27687e-06	0.350762	-1.48814
39184097	chr19:39184097:C:T	3.105e-08	-0.121995	-0.723472	2.76533e-05	0.556329	-0.358661
39184690	chr19:39184690:G:T	1.67147e-08	-1.68941e-10	-1.46478	5.3422e-06	-1.68941e-10	-1.44644
39184837	chr19:39184837:G:A	2.65915e-08	-0.239036	-0.761437	2.24966e-05	0.400819	-0.409535
39184965	chr19:39184965:G:A	1.7033e-08	-1.68941e-10	-1.44592	5.79969e-06	-1.68941e-10	-1.36427
39185199	chr19:39185199:C:T	1.36905e-08	-1.66437	-4.99793e-10	4.04897e-06	-1.72362	-4.99793e-10
39185473	chr19:39185473:G:A	9.97048e-08	-1.68941e-10	0.321148	5.79025e-05	-1.68941e-10	0.936681
39185611	chr19:39185611:C:T	1.10324e-07	0.422356	-4.99793e-10	6.87685e-06	-1.19392	-4.99793e-10
39185838	chr19:39185838:A:G	1.95527e-08	-1.30795	-4.99793e-10	6.49767e-06	-1.25063	-4.99793e-10
39185981	chr19:39185981:C:T	1.3808e-08	-1.65582	-4.99793e-10	4.6767e-06	-1.57949	-4.99793e-10
39186171	chr19:39186171:C:T	3.32173e-08	-0.777994	-4.99793e-10	9.64311e-06	-0.855835	-4.99793e-10
39186197	chr19:39186197:T:C	1.26372e-08	-1.12199	-0.622429	5.83173e-06	-0.999765	-0.359
39186388	chr19:39186388:A:T	1.38461e-07	-1.68941e-10	0.649525	7.49062e-05	-1.68941e-10	1.19416
39186438	chr19:39186438:C:T	2.48166e-08	-1.06955	-4.99793e-10	8.78128e-06	-0.949456	-4.99793e-10
39186793	chr19:39186793:C:T	2.29426e-07	-1.68941e-10	1.15452	0.000169765	-1.68941e-10	2.01234
39186859	chr19:39186859:C:T	1.89615e-08	-1.68941e-10	-1.33866	5.74756e-06	-1.68941e-10	-1.3733
39186919	chr19:39186919:T:C	1.78804e-08	-1.39736	-4.99793e-10	5.91017e-06	-1.3454	-4.99793e-10
39186927	chr19:39186927:C:T	1.87628e-08	-1.68941e-10	-1.34919	5.87166e-06	-1.68941e-10	-1.35194
39187096	chr19:39187096:A:G	7.53102e-08	-1.68941e-10	0.04055	7.69896e-05	-1.68941e-10	1.22159
39187099	chr19:39187099:G:A	5.99066e-08	-1.68941e-10	-0.188279	5.67844e-05	-1.68941e-10	0.917182
39187104	chr19:39187104:A:G	5.22421e-08	-1.68941e-10	-0.325178	4.71286e-05	-1.68941e-10	0.730801
39187110	chr19:39187110:G:A	5.53332e-08	-1.68941e-10	-0.267693	5.17962e-05	-1.68941e-10	0.825239
39187111	chr19:39187111:A:C	1.22059e-07	-1.68941e-10	0.523442	0.000147174	-1.68941e-10	1.86954
39187349	chr19:39187349:G:T	2.32352e-08	-1.68941e-10	-1.1354	6.23412e-06	-1.68941e-10	-1.29204
39187438	chr19:39187438:T:C	7.78287e-09	-1.56809	-0.661047	4.48628e-06	-1.67787	0.0568104
39187492	chr19:39187492:A:G	6.93503e-09	-1.63988	-0.704603	3.85721e-06	-1.72306	-0.0490717
39187772	chr19:39187772:C:T	2.3569e-08	-1.68941e-10	-1.12114	7.56268e-06	-1.68941e-10	-1.09885
39188727	chr19:39188727:C:T	8.52991e-09	-0.671381	-1.46611	0.000235564	3.49522	-1.15531
39188829	chr19:39188829:A:G	1.59552e-08	-1.68941e-10	-1.51128	4.96834e-06	-1.68941e-10	-1.51899
39188971	chr19:39188971:A:C	3.69785e-08	-1.68941e-10	-0.670729	1.10993e-05	-1.68941e-10	-0.715193
39189173	chr19:39189173:A:C	4.31211e-08	-0.517053	-4.99793e-10	1.45648e-05	-0.443468	-4.99793e-10
39189330	chr19:39189330:T:C	2.66214e-08	-1.68941e-10	-0.999351	9.92805e-06	-1.68941e-10	-0.826714
39189897	chr19:39189897:G:A	1.2356e-06	-1.68941e-10	2.83825	0.000876335	-1.68941e-10	3.65367
39190177	chr19:39190177:C:G	2.94605e-08	-1.68941e-10	-0.898014	8.9246e-06	-1.68941e-10	-0.933268
39190393	chr19:39190393:G:A	5.3721e-09	-1.56646	-1.03339	1.80153e-06	-1.51904	-1.0144
39190727	chr19:39190727:G:A	1.41747e-08	-1.62961	-4.99793e-10	4.50382e-06	-1.61715	-4.99793e-10
39190962	chr19:39190962:A:G	3.25018e-08	-1.68941e-10	-0.79977	8.70073e-06	-1.68941e-10	-0.958672
39191037	chr19:39191037:C:T	4.30536e-09	-1.58749	-1.23372	1.81917e-06	-1.51113	-1.01257
39191423	chr19:39191423:T:A	1.61862e-08	-1.68941e-10	-1.4969	5.2301e-06	-1.68941e-10	-1.46765
39191488	chr19:39191488:G:A	2.51015e-08	-1.72381	0.665671	8.81098e-06	-1.69822	0.75214
39191527	chr19:39191527:G:C	1.24021e-08	-1.7632	-4.99793e-10	3.88964e-06	-1.76376	-4.99793e-10
39192060	chr19:39192060:A:G	5.01554e-09	-1.53578	-1.13274	1.74206e-06	-1.48348	-1.08353
39192640	chr19:39192640:T:C	1.72773e-08	-1.68941e-10	-1.43167	5.49644e-06	-1.68941e-10	-1.41798
39192786	chr19:39192786:G:A	1.03794e-08	-1.7385	-0.202741	3.87739e-06	-1.76626	-0.000659881
39192983	chr19:39192983:A:G	3.89858e-09	-1.61648	-1.30397	1.56291e-06	-1.55886	-1.11667
39193507	chr19:39193507:A:G	4.13397e-09	-1.5583	-1.30353	1.40213e-06	-1.51661	-1.26748
39193572	chr19:39193572:T:C	3.99307e-09	-1.60792	-1.28858	1.61226e-06	-1.54682	-1.09762
39193655	chr19:39193655:A:G	4.38878e-09	-1.58976	-1.21226	1.48831e-06	-1.55313	-1.1713
39193742	chr19:39193742:C:T	3.35393e-09	-1.71238	-1.35855	1.29458e-06	-1.66885	-1.19504
39193880	chr19:39193880:T:G	4.23354e-09	-1.62432	-1.21371	1.74943e-06	-1.56551	-0.997282
39193917	chr19:39193917:T:C	2.62785e-08	-1.01231	-4.99793e-10	7.85209e-06	-1.0613	-4.99793e-10
39194009	chr19:39194009:G:A	4.05277e-09	-1.63006	-1.25161	1.64939e-06	-1.57295	-1.04872
39194052	chr19:39194052:T:G	3.88621e-09	-1.65075	-1.27288	1.56481e-06	-1.59732	-1.07699
39194124	chr19:39194124:G:C	4.45606e-09	-1.63109	-1.15571	1.91612e-06	-1.56566	-0.906118
39194127	chr19:39194127:C:T	3.98864e-09	-1.63721	-1.26041	1.61625e-06	-1.58159	-1.06037
39194129	chr19:39194129:G:C	4.32749e-09	-1.61879	-1.19728	1.79741e-06	-1.55969	-0.976047
39194224	chr19:39194224:C:T	3.95593e-09	-1.62706	-1.27879	1.59907e-06	-1.56774	-1.08491
39194645	chr19:39194645:G:A	2.07732e-07	-1.68941e-10	1.05518	0.000134298	-1.68941e-10	1.77798
39195001	chr19:39195001:C:T	3.07553e-08	-1.68941e-10	-0.855004	8.28026e-06	-1.68941e-10	-1.0082
39195233	chr19:39195233:A:G	4.22711e-09	-1.63561	-1.20393	1.74671e-06	-1.57973	-0.984615
39195746	chr19:39195746:G:A	2.13436e-08	-1.68941e-10	-1.22031	6.49913e-06	-1.68941e-10	-1.25041
39195928	chr19:39195928:A:G	3.24209e-08	-0.802264	-4.99793e-10	4.23627e-06	-1.6784	-4.99793e-10
39196035	chr19:39196035:G:A	4.92819e-09	-1.55834	-1.12775	1.67267e-06	-1.51742	-1.09023
39196335	chr19:39196335:C:T	3.92931e-08	-1.68941e-10	-0.610016	1.02957e-05	-1.68941e-10	-0.790348
39196378	chr19:39196378:G:A	3.10642e-07	-1.68941e-10	1.45757	9.906e-05	-1.68941e-10	1.47365
39197437	chr19:39197437:T:C	1.71731e-08	-1.68941e-10	-1.43772	5.4603e-06	-1.68941e-10	-1.42458
39197616	chr19:39197616:G:A	2.83753e-07	-1.68941e-10	1.36704	9.04327e-05	-1.68941e-10	1.38253
39198175	chr19:39198175:C:T	5.70972e-09	-1.47362	-1.06528	1.98117e-06	-1.43039	-1.008
39198354	chr19:39198354:T:A	2.44332e-08	-1.68941e-10	-1.08512	7.23432e-06	-1.68941e-10	-1.14324
39198358	chr19:39198358:T:G	1.58425e-08	-1.68941e-10	-1.51837	4.99888e-06	-1.68941e-10	-1.51287
39198479	chr19:39198479:A:G	4.83275e-09	-1.56351	-1.14214	1.60133e-06	-1.53338	-1.11786
39199659	chr19:39199659:C:T	2.02999e-08	-1.68941e-10	-1.27045	6.90268e-06	-1.68941e-10	-1.19017
39199987	chr19:39199987:T:A	2.38357e-08	-1.62461	0.514725	1.16564e-05	-1.56872	0.902493
39200092	chr19:39200092:G:A	9.81007e-08	-1.68941e-10	0.304929	0.000114887	-1.68941e-10	1.62187
39200567	chr19:39200567:C:T	2.00508e-08	-1.68941e-10	-1.2828	6.47571e-06	-1.68941e-10	-1.25402
39200577	chr19:39200577:A:G	3.37996e-08	-0.760617	-4.99793e-10	1.08918e-05	-0.734067	-4.99793e-10
39200599	chr19:39200599:A:G	5.64622e-09	-1.61639	-0.93369	1.91358e-06	-1.5922	-0.880906
39200894	chr19:39200894:C:T	1.50456e-08	-1.56998	-4.99793e-10	4.6161e-06	-1.59253	-4.99793e-10
39201341	chr19:39201341:C:T	2.61733e-08	-1.68941e-10	-1.01633	8.07235e-06	-1.68941e-10	-1.03363
39201490	chr19:39201490:T:C	2.36292e-08	-1.68941e-10	-1.11858	7.22556e-06	-1.68941e-10	-1.14445
39201897	chr19:39201897:T:A	3.51313e-08	-1.68941e-10	-0.721973	1.32248e-05	-1.68941e-10	-0.539987
39202312	chr19:39202312:TGTATTTTTA:T	3.30914e-08	-1.68941e-10	-0.781791	9.50922e-06	-1.68941e-10	-0.869817
39203030	chr19:39203030:C:G	3.59684e-07	-1.68941e-10	1.60416	0.000238926	-1.68941e-10	2.35408
39203654	chr19:39203654:G:A	5.16176e-08	-1.68941e-10	-0.337204	1.53892e-05	-1.68941e-10	-0.388416
39204536	chr19:39204536:G:A	3.59455e-08	-1.68941e-10	-0.699063	1.02987e-05	-1.68941e-10	-0.790066
39204654	chr19:39204654:G:A	1.74649e-08	-1.68941e-10	-1.42087	5.42751e-06	-1.68941e-10	-1.4306
39204744	chr19:39204744:C:T	1.52991e-08	-1.55467	0.00140214	7.59443e-06	-1.36833	0.273662
39204831	chr19:39204831:T:A	1.57983e-08	-1.68941e-10	-1.52116	4.96662e-06	-1.68941e-10	-1.51934
39205325	chr19:39205325:C:T	1.58021e-08	-1.68941e-10	-1.52092	4.97048e-06	-1.68941e-10	-1.51856
39205363	chr19:39205363:T:G	1.66723e-08	-1.68941e-10	-1.46732	5.299e-06	-1.68941e-10	-1.45456
39205367	chr19:39205367:G:A	4.78598e-08	-1.68941e-10	-0.412789	1.24734e-05	-1.68941e-10	-0.598481
39206333	chr19:39206333:T:C	1.58142e-08	-1.68941e-10	-1.52016	4.97894e-06	-1.68941e-10	-1.51686
39206419	chr19:39206419:G:A	3.75607e-09	-1.53138	-1.42631	1.33918e-06	-1.43765	-1.39237
39206821	chr19:39206821:G:A	1.58044e-08	-1.68941e-10	-1.52078	4.95765e-06	-1.68941e-10	-1.52115
39207049	chr19:39207049:C:T	2.92343e-08	-1.68941e-10	-0.905722	7.99088e-06	-1.68941e-10	-1.04378
39207050	chr19:39207050:A:G	3.06247e-08	-1.68941e-10	-0.85926	8.3237e-06	-1.68941e-10	-1.00297
39208476	chr19:39208476:G:A	1.62333e-08	-1.68941e-10	-1.494	5.09614e-06	-1.68941e-10	-1.4936
39208684	chr19:39208684:C:A	1.5799e-08	-1.68941e-10	-1.52112	4.96744e-06	-1.68941e-10	-1.51917
39208800	chr19:39208800:C:T	2.18253e-07	-1.68941e-10	1.10459	6.71909e-05	-1.68941e-10	1.08546
39208923	chr19:39208923:C:T	1.59848e-08	-1.68941e-10	-1.50943	5.05812e-06	-1.68941e-10	-1.50108
39209552	chr19:39209552:A:G	1.80118e-08	-1.68941e-10	-1.39004	5.7266e-06	-1.68941e-10	-1.37696
39209649	chr19:39209649:G:C	2.32893e-08	-1.68941e-10	-1.13307	6.85606e-06	-1.68941e-10	-1.19695
39209665	chr19:39209665:T:G	8.87696e-09	-1.2219	-0.875708	4.87526e-06	-0.875541	-0.662365
39209679	chr19:39209679:C:A	2.00021e-08	-1.68941e-10	-1.28523	5.99626e-06	-1.68941e-10	-1.33094
39209940	chr19:39209940:G:A	3.22132e-08	-1.68941e-10	-0.808688	8.72674e-06	-1.68941e-10	-0.955687
39210506	chr19:39210506:T:C	3.34564e-08	-1.68941e-10	-0.770821	9.02401e-06	-1.68941e-10	-0.92219
39211053	chr19:39211053:G:A	3.94162e-08	-1.68941e-10	-0.606888	1.04508e-05	-1.68941e-10	-0.775404
39211370	chr19:39211370:T:G	2.16316e-08	-1.68941e-10	-1.20691	6.63717e-06	-1.68941e-10	-1.22939
39211440	chr19:39211440:G:A	2.9708e-08	-1.76362	0.873965	1.66786e-05	-1.76456	1.45661
39212060	chr19:39212060:G:C	3.21688e-08	-1.68941e-10	-0.81007	8.70661e-06	-1.68941e-10	-0.957996
39212093	chr19:39212093:G:A	3.2101e-08	-1.68941e-10	-0.812178	8.69962e-06	-1.68941e-10	-0.9588
39212161	chr19:39212161:G:A	3.25867e-08	-1.68941e-10	-0.797163	8.81727e-06	-1.68941e-10	-0.945367
39212380	chr19:39212380:G:A	9.57174e-09	-1.70622	-0.316031	4.84123e-06	-1.58742	0.0425086
39213035	chr19:39213035:C:T	5.18257e-08	-1.68941e-10	-0.33318	1.53897e-05	-1.68941e-10	-0.38838
39213178	chr19:39213178:T:C	3.49851e-09	-1.70932	-1.31941	1.20636e-06	-1.63883	-1.29564
39213180	chr19:39213180:A:G	2.87422e-07	-1.07249	2.45237	0.00017046	-0.856382	2.87281
39213530	chr19:39213530:A:G	2.57309e-07	-1.20558	2.4748	0.000149061	-1.00962	2.8919
39213550	chr19:39213550:G:A	2.84657e-07	-1.13973	2.50995	0.000166969	-0.933247	2.92898
39213569	chr19:39213569:T:C	2.66271e-07	-1.17429	2.47774	0.000155042	-0.973331	2.89495
39213643	chr19:39213643:G:A	2.93314e-08	-1.68941e-10	-0.902408	8.72416e-06	-1.68941e-10	-0.955982
39213899	chr19:39213899:T:C	1.58271e-08	-1.68941e-10	-1.51934	4.98715e-06	-1.68941e-10	-1.51521
39214238	chr19:39214238:A:G	2.90083e-09	-1.73353	-1.48254	9.76482e-07	-1.67722	-1.46866
39214758	chr19:39214758:C:T	7.13661e-08	-1.68941e-10	-0.0132423	4.5652e-05	-1.68941e-10	0.698969
39215113	chr19:39215113:A:G	4.75685e-07	-1.68941e-10	1.88369	0.000325631	-1.68941e-10	2.66369
39215219	chr19:39215219:G:A	1.21904e-07	-1.76221	2.28438	6.32576e-05	-1.73019	2.75533
39215280	chr19:39215280:T:C	1.21842e-07	0.521662	-4.99793e-10	3.64127e-05	0.472839	-4.99793e-10
39215399	chr19:39215399:A:G	1.5798e-08	-1.68941e-10	-1.52119	4.96612e-06	-1.68941e-10	-1.51944
39215443	chr19:39215443:G:A	3.1168e-08	-1.65908	0.817403	1.66094e-05	-1.51267	1.20056
39216625	chr19:39216625:C:T	2.0699e-08	-1.25098	-4.99793e-10	6.25801e-06	-1.28822	-4.99793e-10
39216717	chr19:39216717:G:A	4.23954e-07	-1.68941e-10	1.76856	0.000293511	-1.68941e-10	2.55984
39216770	chr19:39216770:T:C	2.53468e-08	-1.68941e-10	-1.04842	7.42291e-06	-1.68941e-10	-1.11751
39216818	chr19:39216818:A:G	2.46328e-08	-1.68941e-10	-1.07699	7.22951e-06	-1.68941e-10	-1.14391
39217523	chr19:39217523:G:C	4.19907e-08	-1.62494	1.08133	2.32117e-05	-1.46674	1.48932
39217615	chr19:39217615:G:A	1.66392e-08	-1.68941e-10	-1.4693	5.09727e-06	-1.68941e-10	-1.49337
39217627	chr19:39217627:T:C	3.46632e-09	-1.68183	-1.35614	1.20862e-06	-1.59915	-1.33345
39217867	chr19:39217867:G:A	1.80121e-08	-1.68941e-10	-1.39002	5.42448e-06	-1.68941e-10	-1.43116
39218016	chr19:39218016:A:G	2.60541e-08	-1.68941e-10	-1.02089	7.24281e-06	-1.68941e-10	-1.14207
39218076	chr19:39218076:C:G	3.53336e-08	-1.75311	1.03688	1.74023e-05	-1.67751	1.41203
39218850	chr19:39218850:C:G	1.62738e-08	-1.68941e-10	-1.49151	5.01881e-06	-1.68941e-10	-1.50889
39219007	chr19:39219007:A:T	2.16728e-08	-1.68941e-10	-1.20501	6.53934e-06	-1.68941e-10	-1.24424
39219334	chr19:39219334:C:T	2.07764e-08	-1.68941e-10	-1.24725	6.74897e-06	-1.68941e-10	-1.21269
39219686	chr19:39219686:C:T	2.4257e-08	-1.68941e-10	-1.09236	6.80328e-06	-1.68941e-10	-1.20467
39219798	chr19:39219798:G:A	2.25137e-07	-1.68941e-10	1.13564	0.000138166	-1.68941e-10	1.80638
39220016	chr19:39220016:G:A	2.85548e-07	-1.68941e-10	1.37335	0.000180717	-1.68941e-10	2.07485
39220108	chr19:39220108:A:G	1.85348e-08	-1.68941e-10	-1.36142	5.70309e-06	-1.68941e-10	-1.38107
39220195	chr19:39220195:C:T	2.73249e-07	-1.68941e-10	1.32932	0.00017142	-1.68941e-10	2.02204
39220263	chr19:39220263:C:T	1.02697e-08	-1.59078	-0.361083	4.65678e-06	-1.41958	-0.164177
39220341	chr19:39220341:G:A	2.52782e-07	-1.68941e-10	1.25146	0.000157452	-1.68941e-10	1.93704
39220548	chr19:39220548:C:T	2.92647e-07	-1.68941e-10	1.3979	0.000184574	-1.68941e-10	2.09597
39220682	chr19:39220682:C:T	4.7346e-07	-1.68941e-10	1.879	0.000310165	-1.68941e-10	2.61503
39220948	chr19:39220948:C:T	2.06966e-08	-1.3948	0.143707	1.09426e-05	-1.15914	0.429726
39221361	chr19:39221361:C:T	1.53959e-08	-1.75965	0.212688	8.79354e-06	-1.68067	0.732605
39221489	chr19:39221489:GAGA:G	1.60913e-08	-1.68941e-10	-1.50279	5.10073e-06	-1.68941e-10	-1.49269
39221497	chr19:39221497:G:A	1.08217e-08	-1.5478	-0.351712	4.98643e-06	-1.35953	-0.155826
39221671	chr19:39221671:T:C	3.22498e-07	-1.68941e-10	1.49503	0.000205128	-1.68941e-10	2.20156
39221717	chr19:39221717:A:C	2.17831e-08	-1.68941e-10	-1.19993	6.463e-06	-1.68941e-10	-1.25599
39221841	chr19:39221841:CT:C	1.58003e-08	-1.68941e-10	-1.52104	4.9705e-06	-1.68941e-10	-1.51856
39221847	chr19:39221847:TTCC:T	1.5805e-08	-1.68941e-10	-1.52074	4.97613e-06	-1.68941e-10	-1.51743
39221856	chr19:39221856:C:T	1.58024e-08	-1.68941e-10	-1.52091	4.95893e-06	-1.68941e-10	-1.52089
39221857	chr19:39221857:C:A	2.01581e-06	-1.68941e-10	3.32771	0.00158881	-1.68941e-10	4.24866
39222152	chr19:39222152:G:C	4.3584e-07	-1.68941e-10	1.79621	0.000285789	-1.68941e-10	2.53317
39222429	chr19:39222429:A:C	1.74613e-08	-1.68941e-10	-1.42108	5.60344e-06	-1.68941e-10	-1.3987
39222884	chr19:39222884:A:G	4.41475e-07	-1.68941e-10	1.80905	0.000289819	-1.68941e-10	2.54718
39222943	chr19:39222943:G:A	1.85755e-08	-1.68941e-10	-1.35922	5.71499e-06	-1.68941e-10	-1.37899
39223166	chr19:39223166:C:T	1.58583e-08	-1.68941e-10	-1.51737	5.00184e-06	-1.68941e-10	-1.51227
39223608	chr19:39223608:G:A	1.65696e-08	-1.68941e-10	-1.47349	5.0529e-06	-1.68941e-10	-1.50212
39223991	chr19:39223991:A:G	1.77361e-08	-1.6918	0.286336	8.85808e-06	-1.76087	0.820123
39224073	chr19:39224073:G:A	1.81827e-08	-1.68941e-10	-1.38059	5.64962e-06	-1.68941e-10	-1.39049
39224316	chr19:39224316:C:CT	1.61799e-08	-1.68941e-10	-1.4973	5.13458e-06	-1.68941e-10	-1.48608
39224946	chr19:39224946:C:A	1.31485e-08	-1.70476	-4.99793e-10	4.18049e-06	-1.69165	-4.99793e-10
39225460	chr19:39225460:C:G	1.58182e-08	-1.68941e-10	-1.51991	4.98136e-06	-1.68941e-10	-1.51638
39225565	chr19:39225565:T:C	4.56311e-09	-1.69348	-1.06958	1.62358e-06	-1.61959	-1.01786
39225646	chr19:39225646:C:T	1.81917e-08	-1.68941e-10	-1.3801	5.65214e-06	-1.68941e-10	-1.39005
39225729	chr19:39225729:C:T	2.5992e-08	-1.68941e-10	-1.02328	8.15742e-06	-1.68941e-10	-1.02315
39226081	chr19:39226081:A:G	1.64705e-08	-1.47949	-4.99793e-10	6.01821e-06	-1.32729	-4.99793e-10
39226617	chr19:39226617:C:T	1.72517e-08	-1.68941e-10	-1.43315	5.30038e-06	-1.68941e-10	-1.4543
39226668	chr19:39226668:A:T	1.6188e-08	-1.49679	-4.99793e-10	4.95454e-06	-1.52177	-4.99793e-10
39227069	chr19:39227069:C:T	3.64049e-07	-1.68941e-10	1.61622	0.000234108	-1.68941e-10	2.3337
39227230	chr19:39227230:A:G	1.58275e-08	-1.68941e-10	-1.51932	4.95983e-06	-1.68941e-10	-1.52071
39227300	chr19:39227300:G:A	1.99382e-08	-1.68941e-10	-1.28843	6.10913e-06	-1.68941e-10	-1.3123
39227612	chr19:39227612:G:A	1.58004e-08	-1.68941e-10	-1.52103	4.96901e-06	-1.68941e-10	-1.51886
39227935	chr19:39227935:G:A	2.05909e-08	-1.68941e-10	-1.25621	6.36493e-06	-1.68941e-10	-1.27128
39227980	chr19:39227980:C:T	2.01082e-08	-1.70763	0.427689	7.85741e-06	-1.75346	0.692837
39228329	chr19:39228329:G:A	1.03965e-07	-1.68941e-10	0.362987	4.96053e-05	-1.68941e-10	0.782019
39228372	chr19:39228372:T:G	6.8623e-07	-1.68941e-10	2.25015	0.000393492	-1.68941e-10	2.85298
39228623	chr19:39228623:A:T	8.48296e-09	-1.68427	-0.458736	3.60486e-06	-1.56006	-0.279735
39228625	chr19:39228625:CA:C	1.86468e-08	-1.68941e-10	-1.35539	5.94019e-06	-1.68941e-10	-1.34034
39228784	chr19:39228784:C:G	2.02524e-08	-1.68941e-10	-1.27279	6.64574e-06	-1.68941e-10	-1.2281
39229031	chr19:39229031:G:A	5.93548e-09	-1.66197	-0.838147	2.16246e-06	-1.57166	-0.779178
39229111	chr19:39229111:C:G	4.64551e-08	-1.70733	1.26475	2.59698e-05	-1.5893	1.72415
39229119	chr19:39229119:G:A	3.40541e-09	-1.55018	-1.50552	1.19488e-06	-1.45418	-1.48985
39229131	chr19:39229131:G:A	1.76736e-07	-1.74822	2.64181	9.26183e-05	-1.76672	3.17313
39229187	chr19:39229187:C:A	7.68494e-07	-1.68941e-10	2.36337	0.000444411	-1.68941e-10	2.97467
39229396	chr19:39229396:A:G	1.43623e-07	-1.68941e-10	0.686129	7.16341e-05	-1.68941e-10	1.14949
39229734	chr19:39229734:G:T	2.42182e-08	-1.68941e-10	-1.09396	6.71431e-06	-1.68941e-10	-1.21784
39229756	chr19:39229756:G:A	2.86666e-08	-1.68941e-10	-0.925334	8.68156e-06	-1.68941e-10	-0.960877
39229859	chr19:39229859:G:C	4.80865e-08	-1.68941e-10	-0.408064	1.90302e-05	-1.68941e-10	-0.176051
39230325	chr19:39230325:G:C	4.02114e-08	-1.68941e-10	-0.586914	1.57939e-05	-1.68941e-10	-0.362452
39230360	chr19:39230360:A:T	1.52478e-08	-1.65018	0.0935457	8.3682e-06	-1.50066	0.503023
39231275	chr19:39231275:T:A	4.49754e-09	-1.6718	-1.10573	1.61823e-06	-1.58683	-1.05391
39231484	chr19:39231484:A:G	3.92669e-08	-1.75935	1.14867	1.90552e-05	-1.69577	1.52103
39231548	chr19:39231548:C:T	2.24094e-08	-1.68941e-10	-1.17159	6.63483e-06	-1.68941e-10	-1.22975
39232083	chr19:39232083:G:A	2.24681e-08	-1.68941e-10	-1.16897	6.65153e-06	-1.68941e-10	-1.22723
39232512	chr19:39232512:T:A	1.81078e-08	-1.68941e-10	-1.38472	5.58916e-06	-1.68941e-10	-1.40125
39232523	chr19:39232523:G:C	1.08448e-08	-1.26955	-0.627834	3.88357e-06	-1.43238	-0.332939
39232584	chr19:39232584:A:C	2.5661e-08	-1.68941e-10	-1.03609	7.05281e-06	-1.68941e-10	-1.16865
39232603	chr19:39232603:C:T	8.67873e-08	-1.68941e-10	0.182395	3.43947e-05	-1.68941e-10	0.415825
39232738	chr19:39232738:C:T	1.79947e-08	-1.39099	-4.99793e-10	5.52747e-06	-1.41235	-4.99793e-10
39233045	chr19:39233045:T:C	1.86267e-08	-1.68941e-10	-1.35647	5.73335e-06	-1.68941e-10	-1.37578
39233110	chr19:39233110:G:T	2.27643e-08	-1.68941e-10	-1.15587	6.7292e-06	-1.68941e-10	-1.21562
39233138	chr19:39233138:A:G	4.52053e-08	-1.68941e-10	-0.469851	1.3486e-05	-1.68941e-10	-0.520424
39234149	chr19:39234149:G:A	2.31562e-08	-1.68941e-10	-1.1388	7.60469e-06	-1.68941e-10	-1.09331
39234910	chr19:39234910:C:T	1.58006e-08	-1.68941e-10	-1.52102	4.95901e-06	-1.68941e-10	-1.52087
39235223	chr19:39235223:G:T	2.94405e-08	-1.68941e-10	-0.898695	8.54299e-06	-1.68941e-10	-0.976967
39235282	chr19:39235282:A:G	5.31396e-07	-1.68941e-10	1.99444	0.000303013	-1.68941e-10	2.5917
39235415	chr19:39235415:A:ATTACT	1.15012e-08	-1.19874	-0.639876	4.05409e-06	-1.37467	-0.347685
39235727	chr19:39235727:T:C	3.67036e-08	-1.68941e-10	-0.67819	1.10689e-05	-1.68941e-10	-0.717943
39235980	chr19:39235980:C:T	2.01608e-08	-1.68941e-10	-1.27733	6.17224e-06	-1.68941e-10	-1.30202
39236170	chr19:39236170:G:A	1.43329e-08	-1.60831	-0.0101984	6.57761e-06	-1.43839	0.199986
39236304	chr19:39236304:C:T	2.03654e-08	-1.68941e-10	-1.26723	6.68775e-06	-1.68941e-10	-1.2218
39236337	chr19:39236337:A:T	2.38752e-08	-1.68941e-10	-1.10823	8.59164e-06	-1.68941e-10	-0.971289
39236339	chr19:39236339:GGCC:G	2.38686e-08	-1.68941e-10	-1.1085	8.58745e-06	-1.68941e-10	-0.971777
39236506	chr19:39236506:A:G	4.07388e-09	-1.53835	-1.33812	1.47421e-06	-1.44661	-1.28735
39236675	chr19:39236675:G:A	1.59691e-08	-1.68941e-10	-1.51041	5.05121e-06	-1.68941e-10	-1.50245
39236707	chr19:39236707:A:G	2.42487e-08	-1.3875	0.294795	9.7893e-06	-1.56681	0.726019
39236827	chr19:39236827:G:A	3.95619e-08	-1.68941e-10	-0.6032	1.03928e-05	-1.68941e-10	-0.780967
39236840	chr19:39236840:G:A	1.22747e-07	-1.62302	2.15208	7.75327e-05	-1.45183	2.68045
39236850	chr19:39236850:A:G	3.76604e-09	-1.63237	-1.32267	1.36197e-06	-1.53017	-1.28298
39237175	chr19:39237175:G:A	7.53838e-09	-1.5084	-0.752653	2.71537e-06	-1.65466	-0.468487
39237182	chr19:39237182:G:A	7.84441e-09	-1.51366	-0.707601	2.85248e-06	-1.65814	-0.415752
39237186	chr19:39237186:A:G	7.19271e-09	-1.51788	-0.790121	2.58847e-06	-1.66163	-0.50938
39237857	chr19:39237857:G:C	1.66705e-08	-1.68941e-10	-1.46742	5.14625e-06	-1.68941e-10	-1.48381
39238022	chr19:39238022:GGTGACTTCCT:G	1.60051e-08	-1.68941e-10	-1.50816	4.99647e-06	-1.68941e-10	-1.51335
39238537	chr19:39238537:G:C	1.60323e-08	-1.68941e-10	-1.50646	4.96717e-06	-1.68941e-10	-1.51923
39238539	chr19:39238539:T:G	5.40874e-08	-1.68941e-10	-0.290465	1.416e-05	-1.68941e-10	-0.471657
39238544	chr19:39238544:C:T	5.00143e-08	-1.68941e-10	-0.368757	1.6195e-05	-1.68941e-10	-0.337373
39238846	chr19:39238846:A:G	1.44938e-06	-1.68941e-10	2.99782	0.000903684	-1.68941e-10	3.6844
39239137	chr19:39239137:C:T	3.01738e-09	-1.66009	-1.51659	1.05197e-06	-1.55033	-1.52109
39239146	chr19:39239146:A:C	1.60335e-08	-1.68941e-10	-1.50639	5.03407e-06	-1.68941e-10	-1.50585
39239294	chr19:39239294:T:C	1.49853e-07	-1.68941e-10	0.728587	6.10969e-05	-1.68941e-10	0.990383
39239661	chr19:39239661:T:A	3.22854e-09	-1.65832	-1.45072	9.98e-07	-1.67237	-1.45171
39239739	chr19:39239739:A:G	1.44915e-08	-1.59243	-0.0150787	7.48932e-06	-1.41129	0.302691
39239844	chr19:39239844:TG:T	1.83204e-08	-1.68941e-10	-1.37305	5.76165e-06	-1.68941e-10	-1.37085
39239861	chr19:39239861:A:G	3.46987e-08	-1.57059	0.836224	1.54144e-05	-1.43205	1.04527
39240115	chr19:39240115:A:T	7.03442e-08	-1.12892	1.10125	2.73312e-05	-1.17471	1.36066
39240195	chr19:39240195:T:C	6.71597e-09	-1.76826	-0.608321	2.61377e-06	-1.7536	-0.407684
39240446	chr19:39240446:T:C	5.74962e-08	-1.68941e-10	-0.229347	1.72385e-05	-1.68941e-10	-0.274936
39240564	chr19:39240564:A:G	1.42397e-07	-1.3088	1.98636	8.96276e-05	-1.03877	2.41236
39240692	chr19:39240692:C:T	4.6215e-08	-1.68941e-10	-0.447761	1.80058e-05	-1.68941e-10	-0.231386
39240937	chr19:39240937:C:A	7.68548e-09	-0.955965	-1.28577	1.87009e-06	-1.13573	-1.36037
39240939	chr19:39240939:G:A	5.25286e-08	-1.68941e-10	-0.319708	1.79953e-05	-1.68941e-10	-0.231968
39241083	chr19:39241083:A:G	2.80075e-09	-1.76241	-1.48877	8.70234e-07	-1.76808	-1.493
39241099	chr19:39241099:T:C	1.87973e-08	-1.68941e-10	-1.34735	5.83492e-06	-1.68941e-10	-1.35822
39241107	chr19:39241107:A:C	3.29729e-08	-1.13153	0.346154	1.36891e-05	-1.04602	0.540542
39241143	chr19:39241143:A:G	4.91506e-09	-1.50171	-1.18705	1.55227e-06	-1.519	-1.16336
39241315	chr19:39241315:A:AG	1.87267e-08	-1.68941e-10	-1.35111	6.00929e-06	-1.68941e-10	-1.32877
39241340	chr19:39241340:G:C	3.16041e-08	-1.68941e-10	-0.82778	1.02655e-05	-1.68941e-10	-0.793293
39241507	chr19:39241507:A:G	1.57988e-08	-1.68941e-10	-1.52113	4.9598e-06	-1.68941e-10	-1.52071
39241572	chr19:39241572:A:G	6.67426e-08	-1.68941e-10	-0.0802227	1.89336e-05	-1.68941e-10	-0.181143
39241588	chr19:39241588:A:G	3.90626e-08	-0.6159	-4.99793e-10	1.30187e-05	-0.55569	-4.99793e-10
39241757	chr19:39241757:T:TA	4.35392e-08	-0.507404	-4.99793e-10	1.44649e-05	-0.450354	-4.99793e-10
39241861	chr19:39241861:T:C	3.48184e-09	-1.7669	-1.2666	1.18006e-06	-1.76537	-1.19115
39241961	chr19:39241961:G:A	7.37055e-08	-1.68941e-10	0.0190122	2.97923e-05	-1.68941e-10	0.272171
39242036	chr19:39242036:C:T	1.72694e-08	-1.43213	-4.99793e-10	5.43506e-06	-1.42921	-4.99793e-10
39242112	chr19:39242112:G:A	9.6864e-09	-1.48549	-0.524853	3.27668e-06	-1.5328	-0.402448
39242651	chr19:39242651:T:C	1.90034e-08	-1.68941e-10	-1.33645	6.09201e-06	-1.68941e-10	-1.3151
39243151	chr19:39243151:A:G	3.3622e-08	-1.68941e-10	-0.765884	1.04897e-05	-1.68941e-10	-0.771686
```
