## Supplementary material for "Characterization of shared and ancestry-specific signals driving complex traits using multi-ancestry fine-mapping": susiex_nc2.cs80.summary

```
# chr19:37735435-39243328
CS_ID	CS_LENGTH	CS_PURITY	MAX_PIP_SNP	BP	REF_ALLELE	ALT_ALLELE	REF_FRQ	BETA	SE	-LOG10P	MAX_PIP	POST-HOC_PROB_POP1	POST-HOC_PROB_POP2
1	50	0.941487	chr19:38753407:A:T	38753407	T,T	A,A	1,1	-inf,-inf	inf,inf	7.79621,1.37256	0.0365216	0.999506	0.349118
2	42	2.23263e-05	chr19:39174602:C:T	39174602	T,T	C,C	1,1	-inf,-inf	inf,inf	6.53571,1.4672	0.341408	0.690126	0.669233
```
