## Supplementary material for "Characterization of shared and ancestry-specific signals driving complex traits using multi-ancestry fine-mapping": susiex_nc3.cs80.cs

```
CS_ID	SNP	BP	REF_ALLELE	ALT_ALLELE	REF_FRQ	BETA	SE	-LOG10P	CS_PIP	OVRL_PIP
1	chr19:38753407:A:T	38753407	T,T	A,A	1,1	-inf,-inf	inf,inf	7.79621,1.37256	0.0373354	0.037341
1	chr19:38694029:C:G	38694029	G,G	C,C	1,1	-inf,-inf	inf,inf	8.1106,0.796472	0.0269288	0.0269331
1	chr19:38740108:C:G	38740108	G,G	C,C	1,1	-inf,-inf	inf,inf	8.03097,0.878567	0.0247471	0.0247512
1	chr19:38725563:T:C	38725563	C,C	T,T	1,1	-inf,-inf	inf,inf	8.03623,0.825327	0.0228064	0.0228105
1	chr19:38740629:G:A	38740629	A,A	G,G	1,1	-inf,-inf	inf,inf	7.98092,0.863179	0.02166	0.0216641
1	chr19:38738676:A:G	38738676	G,G	A,A	1,1	-inf,-inf	inf,inf	8.00199,0.83207	0.0215258	0.0215299
1	chr19:38727755:A:C	38727755	C,C	A,A	1,1	-inf,-inf	inf,inf	7.98901,0.814359	0.0203488	0.0203528
1	chr19:38725551:G:A	38725551	A,A	G,G	1,1	-inf,-inf	inf,inf	7.98326,0.821489	0.0203079	0.0203119
1	chr19:38721412:T:C	38721412	C,C	T,T	1,1	-inf,-inf	inf,inf	7.99509,0.783534	0.0195457	0.0195497
1	chr19:38728920:G:T	38728920	T,T	G,G	1,1	-inf,-inf	inf,inf	7.95856,0.822233	0.0193666	0.0193706
1	chr19:38722547:A:G	38722547	G,G	A,A	1,1	-inf,-inf	inf,inf	7.96658,0.78564	0.0184946	0.0184986
1	chr19:38722612:A:G	38722612	G,G	A,A	1,1	-inf,-inf	inf,inf	8.05485,0.66477	0.0183654	0.0183695
1	chr19:38741248:T:G	38741248	G,G	T,T	1,1	-inf,-inf	inf,inf	7.91484,0.84243	0.0182795	0.0182835
1	chr19:38725084:ATTAC:A	38725084	A,A	ATTAC,ATTAC	1,1	-inf,-inf	inf,inf	8.03859,0.662999	0.017669	0.0176731
1	chr19:38708747:T:G	38708747	G,G	T,T	1,1	-inf,-inf	inf,inf	7.90222,0.831301	0.0175116	0.0175156
1	chr19:38738926:G:A	38738926	A,A	G,G	1,1	-inf,-inf	inf,inf	7.85162,0.888921	0.0173292	0.0173333
1	chr19:38727754:A:G	38727754	G,G	A,A	1,1	-inf,-inf	inf,inf	7.88897,0.828381	0.0169289	0.0169329
1	chr19:38690674:C:T	38690674	T,T	C,C	1,1	-inf,-inf	inf,inf	8.09198,0.549509	0.0165863	0.0165905
1	chr19:38723771:C:T	38723771	T,T	C,C	1,1	-inf,-inf	inf,inf	7.88786,0.789467	0.0158147	0.0158187
1	chr19:38740724:C:T	38740724	T,T	C,C	1,1	-inf,-inf	inf,inf	7.86732,0.813861	0.0158132	0.0158172
1	chr19:38731829:C:G	38731829	G,G	C,C	1,1	-inf,-inf	inf,inf	7.84431,0.844063	0.0156305	0.0156346
1	chr19:38692944:A:G	38692944	G,G	A,A	1,1	-inf,-inf	inf,inf	7.83649,0.827479	0.0151815	0.0151855
1	chr19:38703542:G:A	38703542	A,A	G,G	1,1	-inf,-inf	inf,inf	7.96383,0.671979	0.0149916	0.0149957
1	chr19:38706670:C:T	38706670	T,T	C,C	1,1	-inf,-inf	inf,inf	7.827,0.832355	0.0149682	0.0149722
1	chr19:38756454:A:G	38756454	G,G	A,A	1,1	-inf,-inf	inf,inf	7.64929,1.01213	0.0147622	0.0147668
1	chr19:38699823:A:G	38699823	G,G	A,A	1,1	-inf,-inf	inf,inf	7.76776,0.880767	0.0145223	0.0145263
1	chr19:38734262:G:A	38734262	A,A	G,G	1,1	-inf,-inf	inf,inf	7.92692,0.687569	0.0143907	0.0143947
1	chr19:38706462:A:G	38706462	G,G	A,A	1,1	-inf,-inf	inf,inf	7.82338,0.807231	0.01424	0.014244
1	chr19:38733077:C:T	38733077	T,T	C,C	1,1	-inf,-inf	inf,inf	7.77827,0.843404	0.0136493	0.0136533
1	chr19:38707680:A:G	38707680	G,G	A,A	1,1	-inf,-inf	inf,inf	7.80881,0.799416	0.0136422	0.0136462
1	chr19:38731987:G:A	38731987	A,A	G,G	1,1	-inf,-inf	inf,inf	7.78705,0.832799	0.0136255	0.0136295
1	chr19:38699321:G:A	38699321	A,A	G,G	1,1	-inf,-inf	inf,inf	7.79326,0.816453	0.0135987	0.0136027
1	chr19:38718155:C:T	38718155	T,T	C,C	1,1	-inf,-inf	inf,inf	8.06292,0.468971	0.0135406	0.0135447
1	chr19:38714205:C:T	38714205	T,T	C,C	1,1	-inf,-inf	inf,inf	7.8035,0.786486	0.0132283	0.0132323
1	chr19:38711176:T:C	38711176	C,C	T,T	1,1	-inf,-inf	inf,inf	7.80987,0.77564	0.0131209	0.0131249
1	chr19:38692052:T:A	38692052	A,A	T,T	1,1	-inf,-inf	inf,inf	7.88562,0.673164	0.013098	0.013102
1	chr19:38734294:C:T	38734294	T,T	C,C	1,1	-inf,-inf	inf,inf	7.82166,0.762869	0.0130208	0.0130248
1	chr19:38757269:A:C	38757269	C,C	A,A	1,1	-inf,-inf	inf,inf	7.73381,0.851032	0.0129708	0.0129749
1	chr19:38706912:C:G	38706912	G,G	C,C	1,1	-inf,-inf	inf,inf	7.77179,0.807231	0.0127868	0.0127908
1	chr19:38696839:A:G	38696839	G,G	A,A	1,1	-inf,-inf	inf,inf	7.75435,0.821508	0.0126642	0.0126682
1	chr19:38705584:G:A	38705584	A,A	G,G	1,1	-inf,-inf	inf,inf	7.74517,0.83328	0.0126555	0.0126595
1	chr19:38691332:C:T	38691332	T,T	C,C	1,1	-inf,-inf	inf,inf	7.65776,0.929139	0.0124658	0.0124698
1	chr19:38711544:G:A	38711544	A,A	G,G	1,1	-inf,-inf	inf,inf	7.74266,0.813481	0.0121977	0.0122017
1	chr19:38698091:C:T	38698091	T,T	C,C	1,1	-inf,-inf	inf,inf	7.8425,0.66138	0.0120819	0.012086
1	chr19:38714967:G:A	38714967	A,A	G,G	1,1	-inf,-inf	inf,inf	7.75814,0.78679	0.0120443	0.0120483
1	chr19:38692259:T:C	38692259	C,C	T,T	1,1	-inf,-inf	inf,inf	7.98072,0.524857	0.0118757	0.0118799
1	chr19:38707314:T:C	38707314	C,C	T,T	1,1	-inf,-inf	inf,inf	7.72345,0.819545	0.0118161	0.0118201
1	chr19:38739311:A:G	38739311	G,G	A,A	1,1	-inf,-inf	inf,inf	7.69707,0.834694	0.0114412	0.0114452
1	chr19:38712949:CTGGCCCCTCTCTGAGGGGGTAG:C	38712949	C,C	CTGGCCCCTCTCTGAGGGGGTAG,CTGGCCCCTCTCTGAGGGGGTAG	1,1	-inf,-inf	inf,inf	7.72959,0.781566	0.0112586	0.0112625
1	chr19:38697596:G:T	38697596	T,T	G,G	1,1	-inf,-inf	inf,inf	7.80377,0.681966	0.0111844	0.0111884
2	chr19:39174602:C:T	39174602	T,T	C,C	1,1	-inf,-inf	inf,inf	6.53571,1.4672	0.495732	0.495736
2	chr19:39174617:C:G	39174617	G,G	C,C	1,1	-inf,-inf	inf,inf	3.88842,3.13382	0.0786236	0.0786682
2	chr19:39176815:A:G	39176815	G,G	A,A	1,1	-inf,-inf	inf,inf	3.45351,3.32567	0.0725137	0.072614
2	chr19:39175825:G:A	39175825	A,A	G,G	1,1	-inf,-inf	inf,inf	6.19463,0.538296	0.0516013	0.0516062
2	chr19:39160020:C:T	39160020	T,T	C,C	1,1	-inf,-inf	inf,inf	6.24986,0.424711	0.0474996	0.0475048
2	chr19:39176829:T:G	39176829	G,G	T,T	1,1	-inf,-inf	inf,inf	4.42369,2.12744	0.0313232	0.0313356
2	chr19:39128280:T:C	39128280	C,C	T,T	1,1	-inf,-inf	inf,inf	3.59593,2.65341	0.0212533	0.0213797
2	chr19:39181792:G:A	39181792	A,A	G,G	1,1	-inf,-inf	inf,inf	4.35661,1.73563	0.0171078	0.0171177
3	chr19:38055478:A:G	38055478	NA,G	NA,A	NA,1	NA,-inf	NA,inf	NA,4.24927	0.0396014	0.0399942
3	chr19:38127003:A:G	38127003	NA,G	NA,A	NA,1	NA,-inf	NA,inf	NA,3.94807	0.0229293	0.0229703
3	chr19:38119146:T:C	38119146	NA,C	NA,T	NA,1	NA,-inf	NA,inf	NA,3.87859	0.0198151	0.0198536
3	chr19:38130062:G:A	38130062	NA,A	NA,G	NA,1	NA,-inf	NA,inf	NA,3.87617	0.0197287	0.0197671
3	chr19:38127134:A:G	38127134	NA,G	NA,A	NA,1	NA,-inf	NA,inf	NA,3.86346	0.0192014	0.0192392
3	chr19:38127268:T:C	38127268	NA,C	NA,T	NA,1	NA,-inf	NA,inf	NA,3.83568	0.0181155	0.0181523
3	chr19:38128149:T:A	38128149	NA,A	NA,T	NA,1	NA,-inf	NA,inf	NA,3.81972	0.0178018	0.017838
3	chr19:38125746:C:T	38125746	NA,T	NA,C	NA,1	NA,-inf	NA,inf	NA,3.8233	0.0176525	0.0176888
3	chr19:38122189:C:CCAA	38122189	NA,CCAA	NA,C	NA,1	NA,-inf	NA,inf	NA,3.822	0.0176034	0.0176397
3	chr19:38126463:G:A	38126463	NA,A	NA,G	NA,1	NA,-inf	NA,inf	NA,3.82099	0.0175679	0.0176041
3	chr19:38127114:T:C	38127114	NA,C	NA,T	NA,1	NA,-inf	NA,inf	NA,3.81985	0.0175344	0.0175706
3	chr19:38129130:G:A	38129130	NA,A	NA,G	NA,1	NA,-inf	NA,inf	NA,3.80637	0.0170388	0.0170745
3	chr19:38128508:T:G	38128508	NA,G	NA,T	NA,1	NA,-inf	NA,inf	NA,3.7996	0.0167769	0.0168123
3	chr19:38127470:G:T	38127470	NA,T	NA,G	NA,1	NA,-inf	NA,inf	NA,3.79865	0.0167541	0.0167896
3	chr19:38129058:G:A	38129058	NA,A	NA,G	NA,1	NA,-inf	NA,inf	NA,3.79648	0.0166871	0.0167225
3	chr19:38756662:T:C	38756662	C,C	T,T	1,1	inf,inf	inf,inf	0.65372,5.09984	0.0152182	0.0160995
3	chr19:38150371:T:C	38150371	NA,C	NA,T	NA,1	NA,-inf	NA,inf	NA,3.7081	0.0147151	0.0147656
3	chr19:38129496:G:A	38129496	NA,A	NA,G	NA,1	NA,-inf	NA,inf	NA,3.73388	0.0146548	0.0146881
3	chr19:38057849:A:G	38057849	NA,G	NA,A	NA,1	NA,-inf	NA,inf	NA,3.76482	0.0144255	0.0145339
3	chr19:38122396:C:G	38122396	NA,G	NA,C	NA,1	NA,-inf	NA,inf	NA,3.72582	0.0144034	0.0144364
3	chr19:38105037:A:C	38105037	NA,C	NA,A	NA,1	NA,-inf	NA,inf	NA,3.72887	0.0140489	0.0140859
3	chr19:38998269:C:T	38998269	NA,T	NA,C	NA,1	NA,-inf	NA,inf	NA,3.77218	0.0134939	0.014335
3	chr19:38107994:A:C	38107994	NA,C	NA,A	NA,1	NA,-inf	NA,inf	NA,3.63053	0.0122361	0.012267
3	chr19:38715648:C:T	38715648	T,T	C,C	1,1	inf,inf	inf,inf	0.69699,5.05197	0.012037	0.0126717
3	chr19:39002975:C:A	39002975	NA,A	NA,C	NA,1	NA,-inf	NA,inf	NA,3.72091	0.012017	0.0127873
3	chr19:38106372:G:T	38106372	NA,T	NA,G	NA,1	NA,-inf	NA,inf	NA,3.61512	0.0117966	0.011827
3	chr19:38107314:G:A	38107314	NA,A	NA,G	NA,1	NA,-inf	NA,inf	NA,3.60213	0.0114895	0.0115196
3	chr19:38109185:A:T	38109185	NA,T	NA,A	NA,1	NA,-inf	NA,inf	NA,3.58849	0.011179	0.0112087
3	chr19:38107244:C:T	38107244	NA,T	NA,C	NA,1	NA,-inf	NA,inf	NA,3.57144	0.0107683	0.0107975
3	chr19:38714206:G:A	38714206	A,A	G,G	1,1	inf,inf	inf,inf	0.754734,4.99783	0.0107579	0.0113444
3	chr19:38108328:T:C	38108328	NA,C	NA,T	NA,1	NA,-inf	NA,inf	NA,3.56846	0.0106757	0.0107048
3	chr19:38108004:A:G	38108004	NA,G	NA,A	NA,1	NA,-inf	NA,inf	NA,3.5564	0.0104295	0.0104582
3	chr19:38107991:AG:A	38107991	NA,A	NA,AG	NA,1	NA,-inf	NA,inf	NA,3.55408	0.0104003	0.0104291
3	chr19:38114331:G:A	38114331	NA,A	NA,G	NA,1	NA,-inf	NA,inf	NA,3.53198	0.00985556	0.00988314
3	chr19:38113058:G:A	38113058	NA,A	NA,G	NA,1	NA,-inf	NA,inf	NA,3.50133	0.00924925	0.00927602
3	chr19:38724693:C:T	38724693	T,T	C,C	1,1	inf,inf	inf,inf	0.73066,4.92174	0.00924765	0.00976061
3	chr19:38111403:T:C	38111403	NA,C	NA,T	NA,1	NA,-inf	NA,inf	NA,3.49504	0.00917754	0.00920464
3	chr19:38112267:T:C	38112267	NA,C	NA,T	NA,1	NA,-inf	NA,inf	NA,3.49617	0.00916063	0.0091873
3	chr19:38117580:T:C	38117580	NA,C	NA,T	NA,1	NA,-inf	NA,inf	NA,3.46686	0.00856871	0.00859458
3	chr19:39003366:C:T	39003366	NA,T	NA,C	NA,1	NA,-inf	NA,inf	NA,3.54559	0.00848645	0.00905213
3	chr19:38110862:G:T	38110862	NA,T	NA,G	NA,1	NA,-inf	NA,inf	NA,3.44306	0.00823271	0.00825853
3	chr19:38697472:G:A	38697472	A,A	G,G	1,1	inf,inf	inf,inf	0.6942,4.81755	0.0079889	0.00843519
3	chr19:38998591:C:T	38998591	NA,T	NA,C	NA,1	NA,-inf	NA,inf	NA,3.49929	0.00767355	0.00819995
3	chr19:39003655:A:T	39003655	NA,T	NA,A	NA,1	NA,-inf	NA,inf	NA,3.50392	0.00765467	0.00818135
3	chr19:39004451:C:T	39004451	NA,T	NA,C	NA,1	NA,-inf	NA,inf	NA,3.44617	0.00679783	0.00727384
3	chr19:38999191:C:T	38999191	NA,T	NA,C	NA,1	NA,-inf	NA,inf	NA,3.38792	0.00618144	0.00661438
3	chr19:38689818:C:T	38689818	T,T	C,C	1,1	inf,inf	inf,inf	0.684871,4.67653	0.00607268	0.00643154
3	chr19:38035457:C:T	38035457	NA,T	NA,C	NA,1	NA,-inf	NA,inf	NA,3.32415	0.00573828	0.00586242
3	chr19:38169333:G:C	38169333	NA,C	NA,G	NA,1	NA,-inf	NA,inf	NA,3.26047	0.00558245	0.00562405
3	chr19:39007702:G:A	39007702	NA,A	NA,G	NA,1	NA,-inf	NA,inf	NA,3.34842	0.00540691	0.00592457
3	chr19:39007871:C:T	39007871	NA,T	NA,C	NA,1	NA,-inf	NA,inf	NA,3.34405	0.0053645	0.0058783
3	chr19:38688631:G:A	38688631	A,A	G,G	1,1	inf,inf	inf,inf	0.618669,4.56789	0.00499425	0.00529181
3	chr19:38302433:C:G	38302433	G,G	C,C	1,1	-inf,inf	inf,inf	1.17752,3.23053	0.00480849	0.0060932
3	chr19:38106930:AG:A	38106930	NA,A	NA,AG	NA,1	NA,-inf	NA,inf	NA,3.16313	0.00465953	0.0046809
3	chr19:38749579:C:T	38749579	T,T	C,C	1,1	inf,inf	inf,inf	0.526723,4.51052	0.00444163	0.00471954
3	chr19:38136323:G:T	38136323	NA,T	NA,G	NA,1	NA,-inf	NA,inf	NA,3.14371	0.00442735	0.00445346
3	chr19:38988100:G:A	38988100	NA,A	NA,G	NA,1	NA,-inf	NA,inf	NA,3.42984	0.00433967	0.00543708
3	chr19:38127006:G:A	38127006	NA,A	NA,G	NA,1	NA,-inf	NA,inf	NA,3.12189	0.00427361	0.00429415
3	chr19:38128615:GGCCGGGCGCAGTGGCTCAC:G	38128615	NA,G	NA,GGCCGGGCGCAGTGGCTCAC	NA,1	NA,-inf	NA,inf	NA,3.10451	0.00412529	0.00414551
3	chr19:38137435:C:T	38137435	NA,T	NA,C	NA,1	NA,-inf	NA,inf	NA,3.09637	0.00400211	0.00402696
3	chr19:39010754:C:A	39010754	NA,A	NA,C	NA,1	NA,-inf	NA,inf	NA,3.35304	0.00380469	0.00470983
3	chr19:39010242:GT:G	39010242	NA,G	NA,GT	NA,1	NA,-inf	NA,inf	NA,3.32255	0.00357953	0.00443473
3	chr19:38130046:G:A	38130046	NA,A	NA,G	NA,1	NA,-inf	NA,inf	NA,2.95469	0.0030367	0.00305452
3	chr19:38689294:A:G	38689294	G,G	A,A	1,1	-inf,inf	inf,inf	1.02033,3.1369	0.00286682	0.00304754
3	chr19:38677370:AACAG:A	38677370	A,A	AACAG,AACAG	1,1	inf,inf	inf,inf	0.142888,4.01929	0.00262359	0.00281832
3	chr19:38859317:G:A	38859317	A,A	G,G	1,1	-inf,-inf	inf,inf	1.55313,2.49325	0.00237169	0.00285954
3	chr19:39221857:C:A	39221857	NA,A	NA,C	NA,1	NA,-inf	NA,inf	NA,3.30955	0.00224883	0.00354976
3	chr19:38759697:G:A	38759697	A,A	G,G	1,1	inf,inf	inf,inf	0.62102,4.17027	0.00208079	0.00228468
3	chr19:38835931:T:C	38835931	C,C	T,T	1,1	inf,-inf	inf,inf	2.62274,0.773731	0.00206101	0.0026775
3	chr19:38990655:C:T	38990655	NA,T	NA,C	NA,1	NA,-inf	NA,inf	NA,2.99646	0.00196393	0.00245816
3	chr19:38696310:A:G	38696310	G,G	A,A	1,1	-inf,inf	inf,inf	0.925093,2.98746	0.00195498	0.00208275
3	chr19:38653244:G:A	38653244	A,A	G,G	1,1	inf,inf	inf,inf	0.0807116,3.8125	0.00189099	0.00203821
3	chr19:38442814:C:T	38442814	T,T	C,C	1,1	-inf,inf	inf,inf	1.9767,2.13734	0.00187183	0.00234512
3	chr19:38991061:T:G	38991061	NA,G	NA,T	NA,1	NA,-inf	NA,inf	NA,2.78425	0.00187172	0.00203856
3	chr19:38753330:C:T	38753330	T,T	C,C	1,1	inf,inf	inf,inf	0.496828,4.08682	0.00185592	0.00204011
3	chr19:38753329:G:T	38753329	T,T	G,G	1,1	inf,inf	inf,inf	0.471982,4.05593	0.00176692	0.00194214
3	chr19:38751919:A:C	38751919	C,C	A,A	1,1	inf,inf	inf,inf	0.510554,4.06307	0.00175358	0.00192907
3	chr19:38991050:G:C	38991050	NA,C	NA,G	NA,1	NA,-inf	NA,inf	NA,2.74898	0.00174254	0.00189992
3	chr19:39238846:A:G	39238846	NA,G	NA,A	NA,1	NA,-inf	NA,inf	NA,2.99338	0.00167814	0.00251701
3	chr19:38307306:G:C	38307306	C,C	G,G	1,1	-inf,inf	inf,inf	1.44304,2.41577	0.00163866	0.00209612
3	chr19:38695973:G:A	38695973	A,A	G,G	1,1	inf,inf	inf,inf	0.404619,3.98607	0.00161538	0.00176409
3	chr19:39057134:G:A	39057134	NA,A	NA,G	NA,1	NA,-inf	NA,inf	NA,2.92412	0.00160043	0.00203684
3	chr19:38714973:C:T	38714973	T,T	C,C	1,1	inf,inf	inf,inf	0.624889,4.02156	0.00155098	0.00170659
3	chr19:38027829:A:C	38027829	C,C	A,A	1,1	inf,inf	inf,inf	1.64869,1.78483	0.00146013	0.00173232
3	chr19:39189897:G:A	39189897	NA,A	NA,G	NA,1	NA,-inf	NA,inf	NA,2.98804	0.0014305	0.0022173
3	chr19:38722477:AG:A	38722477	A,A	AG,AG	1,1	inf,inf	inf,inf	0.627687,3.97608	0.00141736	0.00156214
3	chr19:38303728:T:C	38303728	C,C	T,T	1,1	-inf,inf	inf,inf	1.22139,2.54126	0.00130862	0.00168007
3	chr19:38796943:C:T	38796943	T,T	C,C	1,1	inf,inf	inf,inf	3.11393,2.04812	0.0012196	0.0015072
3	chr19:38694171:G:A	38694171	A,A	G,G	1,1	inf,inf	inf,inf	0.671572,3.89305	0.00118773	0.00131338
3	chr19:38152166:G:A	38152166	A,A	G,G	1,1	inf,inf	inf,inf	2.51618,0.366679	0.00112256	0.00139988
3	chr19:38797687:C:A	38797687	NA,A	NA,C	NA,1	NA,inf	NA,inf	NA,2.39797	0.00106422	0.00123973
3	chr19:38124674:A:G	38124674	G,G	A,A	1,1	-inf,-inf	inf,inf	2.46705,1.82172	0.00106203	0.00124946
3	chr19:38712257:G:A	38712257	A,A	G,G	1,1	inf,inf	inf,inf	0.509154,3.78764	0.00106194	0.00115571
3	chr19:38419755:C:T	38419755	T,T	C,C	1,1	-inf,inf	inf,inf	2.42608,1.48782	0.00103396	0.0012842
3	chr19:38326687:C:T	38326687	NA,T	NA,C	NA,1	NA,-inf	NA,inf	NA,2.52258	0.00102558	0.00150846
3	chr19:38130833:G:A	38130833	A,A	G,G	1,1	-inf,-inf	inf,inf	2.52329,0.270619	0.00102278	0.00128031
3	chr19:39072153:T:C	39072153	C,NA	T,NA	1,NA	-inf,NA	inf,NA	2.48082,NA	0.000997906	0.00135966
3	chr19:38756336:G:A	38756336	A,A	G,G	1,1	inf,inf	inf,inf	0.484319,3.76122	0.000982734	0.00108249
3	chr19:38877659:T:C	38877659	C,C	T,T	1,1	-inf,inf	inf,inf	3.24359,0.273837	0.000967707	0.00124402
3	chr19:38679833:A:G	38679833	G,G	A,A	1,1	inf,inf	inf,inf	0.177751,3.50971	0.000943034	0.00102191
3	chr19:38807911:T:C	38807911	C,NA	T,NA	1,NA	-inf,NA	inf,NA	2.26784,NA	0.000927364	0.00126848
3	chr19:39229187:C:A	39229187	NA,A	NA,C	NA,1	NA,-inf	NA,inf	NA,2.65701	0.000879336	0.00127677
3	chr19:38682846:A:C	38682846	C,C	A,A	1,1	inf,inf	inf,inf	0.0700665,3.37986	0.000876672	0.000950651
3	chr19:38691925:C:T	38691925	T,T	C,C	1,1	inf,inf	inf,inf	0.709379,3.73364	0.00086429	0.000958831
3	chr19:38704662:AGGAG:A	38704662	A,A	AGGAG,AGGAG	1,1	inf,inf	inf,inf	0.537355,3.68552	0.000859925	0.000939308
3	chr19:38071083:G:A	38071083	NA,A	NA,G	NA,1	NA,-inf	NA,inf	NA,2.47485	0.000813171	0.00127719
3	chr19:38177276:A:G	38177276	G,G	A,A	1,1	inf,-inf	inf,inf	0.808352,2.58155	0.000804055	0.000905731
3	chr19:37993242:G:T	37993242	NA,T	NA,G	NA,1	NA,inf	NA,inf	NA,2.33165	0.000799187	0.000967722
3	chr19:38092662:C:T	38092662	NA,T	NA,C	NA,1	NA,-inf	NA,inf	NA,2.32773	0.000791723	0.000811231
3	chr19:39228372:T:G	39228372	NA,G	NA,T	NA,1	NA,-inf	NA,inf	NA,2.59638	0.000783922	0.00113836
3	chr19:38206953:C:T	38206953	NA,T	NA,C	NA,1	NA,-inf	NA,inf	NA,2.32053	0.000751169	0.000948138
3	chr19:38084913:T:C	38084913	NA,C	NA,T	NA,1	NA,-inf	NA,inf	NA,2.29825	0.00074117	0.000759574
3	chr19:38133585:A:G	38133585	NA,G	NA,A	NA,1	NA,-inf	NA,inf	NA,2.26749	0.000740115	0.000751334
3	chr19:38047616:G:A	38047616	NA,A	NA,G	NA,1	NA,-inf	NA,inf	NA,2.33541	0.000726321	0.000875957
3	chr19:38169475:TG:T	38169475	T,T	TG,TG	1,1	inf,inf	inf,inf	2.3292,0.332603	0.000722743	0.000903216
3	chr19:38665240:G:A	38665240	A,A	G,G	1,1	inf,inf	inf,inf	0.258199,3.44905	0.000712939	0.000768506
3	chr19:39083153:T:C	39083153	NA,C	NA,T	NA,1	NA,-inf	NA,inf	NA,2.42858	0.000690515	0.00102334
3	chr19:38267360:T:C	38267360	NA,C	NA,T	NA,1	NA,-inf	NA,inf	NA,2.31524	0.000681037	0.000792777
3	chr19:38699106:T:C	38699106	C,C	T,T	1,1	-inf,inf	inf,inf	0.843722,2.61524	0.00067038	0.000723967
3	chr19:39047370:C:T	39047370	NA,T	NA,C	NA,1	NA,-inf	NA,inf	NA,2.5118	0.000665858	0.000889818
3	chr19:38025358:GGTCATC:G	38025358	G,G	GGTCATC,GGTCATC	1,1	inf,inf	inf,inf	1.33953,1.75474	0.000648651	0.000776703
3	chr19:39130636:G:A	39130636	A,A	G,G	1,1	inf,inf	inf,inf	2.47975,1.44384	0.000630516	0.00120643
3	chr19:38081906:C:A	38081906	NA,A	NA,C	NA,1	NA,-inf	NA,inf	NA,2.21655	0.000630418	0.000647411
3	chr19:38226060:T:C	38226060	C,C	T,T	1,1	-inf,inf	inf,inf	0.0910839,3.22496	0.000623569	0.000782995
3	chr19:38816463:C:T	38816463	T,T	C,C	1,1	-inf,inf	inf,inf	1.79454,1.29275	0.00061012	0.000818041
3	chr19:39235282:A:G	39235282	NA,G	NA,A	NA,1	NA,-inf	NA,inf	NA,2.46242	0.000607324	0.000886829
3	chr19:38244739:G:A	38244739	NA,A	NA,G	NA,1	NA,-inf	NA,inf	NA,2.23624	0.00059906	0.00092739
3	chr19:38453706:A:G	38453706	G,NA	A,NA	1,NA	inf,NA	inf,NA	1.98775,NA	0.000590713	0.000792775
3	chr19:39215113:A:G	39215113	NA,G	NA,A	NA,1	NA,-inf	NA,inf	NA,2.47736	0.000579795	0.000866724
3	chr19:38773490:C:T	38773490	NA,T	NA,C	NA,1	NA,-inf	NA,inf	NA,2.18747	0.000577703	0.000763063
3	chr19:38773947:A:T	38773947	NA,T	NA,A	NA,1	NA,-inf	NA,inf	NA,2.17121	0.000567654	0.000756201
3	chr19:38813762:G:A	38813762	A,A	G,G	1,1	-inf,-inf	inf,inf	2.43763,0.59011	0.000558758	0.000837295
3	chr19:38094748:C:T	38094748	NA,T	NA,C	NA,1	NA,-inf	NA,inf	NA,2.15951	0.000557749	0.000571777
3	chr19:37984951:A:C	37984951	C,C	A,A	1,1	inf,inf	inf,inf	1.00842,2.02048	0.00055303	0.000690915
3	chr19:38653604:C:T	38653604	T,T	C,C	1,1	inf,inf	inf,inf	0.0854907,3.15898	0.000547854	0.000597812
3	chr19:39220682:C:T	39220682	NA,T	NA,C	NA,1	NA,-inf	NA,inf	NA,2.47748	0.000547509	0.00082489
3	chr19:38230398:T:C	38230398	C,C	T,T	1,1	-inf,inf	inf,inf	0.109878,3.13629	0.000542259	0.000680684
3	chr19:38213552:A:G	38213552	G,G	A,A	1,1	-inf,-inf	inf,inf	0.882209,2.77417	0.000538315	0.000624226
3	chr19:38024770:C:G	38024770	NA,G	NA,C	NA,1	NA,-inf	NA,inf	NA,2.18603	0.000526095	0.000679209
3	chr19:38095044:C:T	38095044	NA,T	NA,C	NA,1	NA,-inf	NA,inf	NA,2.125	0.000521567	0.000535173
3	chr19:38075803:A:G	38075803	NA,G	NA,A	NA,1	NA,-inf	NA,inf	NA,2.11386	0.000514926	0.000530256
3	chr19:39216717:G:A	39216717	NA,A	NA,G	NA,1	NA,-inf	NA,inf	NA,2.42235	0.000512675	0.000778542
3	chr19:39222884:A:G	39222884	NA,G	NA,A	NA,1	NA,-inf	NA,inf	NA,2.44544	0.000507832	0.000767239
3	chr19:38029583:C:T	38029583	NA,T	NA,C	NA,1	NA,-inf	NA,inf	NA,2.1777	0.000502852	0.000739809
3	chr19:39222152:G:C	39222152	NA,C	NA,G	NA,1	NA,-inf	NA,inf	NA,2.43849	0.000501391	0.000757055
3	chr19:38101733:A:G	38101733	NA,G	NA,A	NA,1	NA,-inf	NA,inf	NA,2.10384	0.000499865	0.000513207
3	chr19:38029222:A:T	38029222	NA,T	NA,A	NA,1	NA,-inf	NA,inf	NA,2.15022	0.000476894	0.000701634
3	chr19:38033951:G:A	38033951	NA,A	NA,G	NA,1	NA,-inf	NA,inf	NA,2.1459	0.000474454	0.000697385
3	chr19:38044320:G:T	38044320	T,T	G,G	1,1	-inf,-inf	inf,inf	1.72191,1.07873	0.000462576	0.000567194
3	chr19:38428177:T:C	38428177	C,C	T,T	1,1	inf,-inf	inf,inf	3.25223,0.136486	0.000462338	0.000611416
3	chr19:38086372:GC:G	38086372	NA,G	NA,GC	NA,1	NA,-inf	NA,inf	NA,2.06317	0.00046064	0.00047364
3	chr19:38029292:T:C	38029292	NA,C	NA,T	NA,1	NA,-inf	NA,inf	NA,2.1238	0.000452573	0.000665474
3	chr19:38028493:C:T	38028493	NA,T	NA,C	NA,1	NA,-inf	NA,inf	NA,2.12313	0.000452058	0.000664641
3	chr19:38191739:G:GA	38191739	GA,GA	G,G	1,1	inf,-inf	inf,inf	0.796737,2.27241	0.000441501	0.000508496
3	chr19:38711141:C:T	38711141	T,T	C,C	1,1	inf,inf	inf,inf	0.74136,3.33372	0.000438789	0.00048003
3	chr19:39203030:C:G	39203030	NA,G	NA,C	NA,1	NA,-inf	NA,inf	NA,2.32237	0.000436162	0.000650878
3	chr19:39078578:C:T	39078578	NA,T	NA,C	NA,1	NA,-inf	NA,inf	NA,2.12836	0.000434642	0.00058429
3	chr19:38431547:C:T	38431547	T,T	C,C	1,1	inf,inf	inf,inf	3.20717,0.161523	0.000432431	0.000589683
```
