## Supplementary material for "Characterization of shared and ancestry-specific signals driving complex traits using multi-ancestry fine-mapping": susiex_nc3.cs80.snp

```
BP	SNP	PIP(CS1)	LogBF(CS1,Pop1)	LogBF(CS1,Pop2)	PIP(CS2)	LogBF(CS2,Pop1)	LogBF(CS2,Pop2)	PIP(CS3)	LogBF(CS3,Pop1)	LogBF(CS3,Pop2)
37735595	chr19:37735595:C:A	1.78805e-08	-1.71831	-4.99793e-10	5.61503e-06	-1.70493	-4.99793e-10	1.35424e-05	-1.68514	-4.99793e-10
37736130	chr19:37736130:T:C	5.44318e-08	-1.68941e-10	-0.605074	1.65928e-05	-1.68941e-10	-0.621405	4.22716e-05	-1.68941e-10	-0.546851
37737169	chr19:37737169:ATGCTGTTGCCCAGGCTGGAGTGCAGAGGCACGATCTCAGCTCAC:A	3.39732e-08	-1.68941e-10	-1.07645	9.62774e-06	-1.68941e-10	-1.16573	2.47896e-05	-1.68941e-10	-1.08054
37737310	chr19:37737310:G:A	5.23028e-08	-1.73351	1.08853	2.09888e-05	-1.7519	1.36551	6.11357e-05	-1.76376	1.58589
37737994	chr19:37737994:C:T	2.19847e-08	-1.68941e-10	-1.51167	6.80594e-06	-1.68941e-10	-1.51258	1.60759e-05	-1.68941e-10	-1.51364
37738001	chr19:37738001:T:C	3.01739e-08	-1.68941e-10	-1.19504	9.53068e-06	-1.68941e-10	-1.17586	2.39973e-05	-1.68941e-10	-1.11302
37738002	chr19:37738002:G:A	3.01214e-08	-1.68941e-10	-1.19679	9.51392e-06	-1.68941e-10	-1.17762	2.39426e-05	-1.68941e-10	-1.11531
37738019	chr19:37738019:T:C	2.19723e-08	-1.51224	-4.99793e-10	7.02227e-06	-1.48129	-4.99793e-10	1.70153e-05	-1.45685	-4.99793e-10
37738232	chr19:37738232:A:T	2.24203e-08	-1.68941e-10	-1.49205	6.89936e-06	-1.68941e-10	-1.49895	1.67677e-05	-1.68941e-10	-1.47151
37738289	chr19:37738289:T:G	5.9751e-08	-1.68941e-10	-0.511836	1.81828e-05	-1.68941e-10	-0.529897	4.64589e-05	-1.68941e-10	-0.4524
37738471	chr19:37738471:G:A	3.7004e-08	-1.68941e-10	-0.990997	1.12717e-05	-1.68941e-10	-1.00808	2.79463e-05	-1.68941e-10	-0.960682
37738477	chr19:37738477:G:A	4.6249e-09	-1.72062	-1.34994	1.5292e-06	-1.76696	-1.23867	3.87347e-06	-1.74823	-1.18859
37738923	chr19:37738923:T:C	5.08904e-09	-1.45557	-1.51936	1.46486e-06	-1.52893	-1.51968	3.54036e-06	-1.52223	-1.5045
37739025	chr19:37739025:G:A	2.48529e-08	-1.38905	-4.99793e-10	7.01593e-06	-1.48219	-4.99793e-10	1.67306e-05	-1.47373	-4.99793e-10
37739281	chr19:37739281:T:C	3.08527e-08	-1.1728	-4.99793e-10	5.90812e-06	-1.65405	-4.99793e-10	1.42491e-05	-1.63427	-4.99793e-10
37739381	chr19:37739381:T:C	2.18961e-08	-1.68941e-10	-1.51571	6.75155e-06	-1.68941e-10	-1.5206	1.59884e-05	-1.68941e-10	-1.5191
37741041	chr19:37741041:C:T	4.16893e-08	-1.68941e-10	-0.871779	1.22855e-05	-1.68941e-10	-0.921958	3.24759e-05	-1.68941e-10	-0.810468
37741243	chr19:37741243:TTATC:T	2.19446e-08	-1.68941e-10	-1.5135	6.75131e-06	-1.68941e-10	-1.52064	1.5965e-05	-1.68941e-10	-1.52057
37742457	chr19:37742457:T:C	2.89887e-08	-1.68941e-10	-1.23511	9.38644e-06	-1.68941e-10	-1.19111	2.17773e-05	-1.68941e-10	-1.2101
37742567	chr19:37742567:G:A	2.66941e-08	-1.68941e-10	-1.31758	7.85666e-06	-1.68941e-10	-1.36901	1.89022e-05	-1.68941e-10	-1.35169
37742615	chr19:37742615:G:A	2.18304e-08	-1.68941e-10	-1.51872	6.74649e-06	-1.68941e-10	-1.52135	1.60225e-05	-1.68941e-10	-1.51698
37742688	chr19:37742688:A:G	1.98251e-08	-1.61507	-4.99793e-10	6.71389e-06	-1.5262	-4.99793e-10	1.5643e-05	-1.54095	-4.99793e-10
37743050	chr19:37743050:G:A	2.23792e-08	-1.68941e-10	-1.49389	6.96049e-06	-1.68941e-10	-1.49013	1.65333e-05	-1.68941e-10	-1.48559
37743213	chr19:37743213:G:A	4.71277e-09	-1.74618	-1.30557	1.43158e-06	-1.76107	-1.31053	3.51188e-06	-1.76681	-1.268
37743466	chr19:37743466:G:A	1.97287e-08	-1.61995	-4.99793e-10	6.6752e-06	-1.53198	-4.99793e-10	1.55541e-05	-1.54664	-4.99793e-10
37744394	chr19:37744394:G:A	4.61401e-09	-1.70453	-1.36839	1.43238e-06	-1.71483	-1.3562	3.49192e-06	-1.71618	-1.32434
37744949	chr19:37744949:A:T	5.63744e-09	-1.76683	-1.10576	1.61563e-06	-1.76758	-1.18307	3.95494e-06	-1.76534	-1.15067
37745643	chr19:37745643:G:A	1.87502e-08	-1.67082	-4.99793e-10	5.9123e-06	-1.65334	-4.99793e-10	1.39438e-05	-1.65594	-4.99793e-10
37746462	chr19:37746462:G:C	2.17743e-08	-1.68941e-10	-1.52129	6.75136e-06	-1.68941e-10	-1.52063	1.61305e-05	-1.68941e-10	-1.51025
37746519	chr19:37746519:A:C	2.20951e-08	-1.68941e-10	-1.50667	6.78194e-06	-1.68941e-10	-1.51611	1.60974e-05	-1.68941e-10	-1.51231
37748040	chr19:37748040:A:G	2.26547e-08	-1.68941e-10	-1.48166	7.18876e-06	-1.68941e-10	-1.45786	1.7235e-05	-1.68941e-10	-1.44402
37748073	chr19:37748073:G:A	2.17716e-08	-1.68941e-10	-1.52142	6.7689e-06	-1.68941e-10	-1.51804	1.60433e-05	-1.68941e-10	-1.51567
37748451	chr19:37748451:A:T	4.31477e-08	-1.68941e-10	-0.837394	1.37247e-05	-1.68941e-10	-0.811175	3.44119e-05	-1.68941e-10	-0.752565
37748821	chr19:37748821:G:A	2.34316e-08	-1.68941e-10	-1.44794	7.11096e-06	-1.68941e-10	-1.46874	1.76491e-05	-1.68941e-10	-1.42028
37748858	chr19:37748858:C:G	2.18587e-08	-1.68941e-10	-1.51742	6.78801e-06	-1.68941e-10	-1.51522	1.61341e-05	-1.68941e-10	-1.51003
37749302	chr19:37749302:C:T	3.77763e-09	-1.75236	-1.52057	1.16568e-06	-1.75572	-1.52135	2.74965e-06	-1.75828	-1.52121
37749818	chr19:37749818:G:A	5.20974e-07	1.65368	-4.99793e-10	6.76182e-05	0.783503	-4.99793e-10	0.00019854	1.00002	-4.99793e-10
37750375	chr19:37750375:C:T	2.31304e-08	-1.68941e-10	-1.46087	7.03594e-06	-1.68941e-10	-1.47934	1.73807e-05	-1.68941e-10	-1.43561
37750887	chr19:37750887:C:T	5.72466e-08	-1.68941e-10	-0.554655	1.74995e-05	-1.68941e-10	-0.568202	4.46016e-05	-1.68941e-10	-0.493197
37751105	chr19:37751105:A:G	2.36109e-08	-1.68941e-10	-1.44032	7.54471e-06	-1.68941e-10	-1.40953	1.75219e-05	-1.68941e-10	-1.42751
37751138	chr19:37751138:A:G	1.71523e-08	-1.75989	-4.99793e-10	5.33632e-06	-1.75584	-4.99793e-10	1.26457e-05	-1.75365	-4.99793e-10
37751600	chr19:37751600:A:G	1.72237e-08	-1.75574	-4.99793e-10	5.31846e-06	-1.75919	-4.99793e-10	1.25565e-05	-1.76073	-4.99793e-10
37751630	chr19:37751630:CATAT:C	2.42401e-08	-1.68941e-10	-1.41401	7.31964e-06	-1.68941e-10	-1.43981	1.83019e-05	-1.68941e-10	-1.38396
37751633	chr19:37751633:A:G	1.72431e-08	-1.75461	-4.99793e-10	5.3232e-06	-1.7583	-4.99793e-10	1.25681e-05	-1.75981	-4.99793e-10
37751735	chr19:37751735:A:G	3.70309e-08	-1.68941e-10	-0.99027	1.16592e-05	-1.68941e-10	-0.974278	2.8657e-05	-1.68941e-10	-0.935571
37752041	chr19:37752041:T:C	2.51568e-08	-1.68941e-10	-1.37689	7.77197e-06	-1.68941e-10	-1.37985	1.85561e-05	-1.68941e-10	-1.37017
37752353	chr19:37752353:C:T	2.94725e-08	-1.68941e-10	-1.21856	8.68962e-06	-1.68941e-10	-1.26825	2.18031e-05	-1.68941e-10	-1.20891
37752793	chr19:37752793:C:A	6.15262e-08	-1.68941e-10	-0.482559	1.87876e-05	-1.68941e-10	-0.49718	4.80122e-05	-1.68941e-10	-0.419513
37753124	chr19:37753124:G:A	2.18176e-08	-1.51931	-4.99793e-10	6.93498e-06	-1.4938	-4.99793e-10	1.63357e-05	-1.49761	-4.99793e-10
37753912	chr19:37753912:A:C	1.71155e-08	-1.76204	-4.99793e-10	5.31625e-06	-1.75961	-4.99793e-10	1.26861e-05	-1.75046	-4.99793e-10
37754537	chr19:37754537:AT:A	2.26868e-08	-1.68941e-10	-1.48024	6.9128e-06	-1.68941e-10	-1.497	1.6051e-05	-1.68941e-10	-1.51519
37755942	chr19:37755942:T:C	4.27545e-08	-1.68941e-10	-0.846548	1.35734e-05	-1.68941e-10	-0.822261	3.18265e-05	-1.68941e-10	-0.830669
37755979	chr19:37755979:C:T	2.20498e-08	-1.68941e-10	-1.50872	6.84311e-06	-1.68941e-10	-1.50713	1.63202e-05	-1.68941e-10	-1.49856
37756519	chr19:37756519:T:C	2.19217e-08	-1.68941e-10	-1.51454	6.84724e-06	-1.68941e-10	-1.50653	1.64017e-05	-1.68941e-10	-1.49358
37756807	chr19:37756807:T:C	5.49033e-08	-1.68941e-10	-0.596449	1.67134e-05	-1.68941e-10	-0.614162	4.27688e-05	-1.68941e-10	-0.535158
37757894	chr19:37757894:G:A	3.78042e-09	-1.75126	-1.52092	1.17143e-06	-1.75472	-1.51743	2.76437e-06	-1.7574	-1.51676
37758138	chr19:37758138:A:G	1.97484e-08	-1.61895	-4.99793e-10	6.12948e-06	-1.61727	-4.99793e-10	1.48925e-05	-1.59011	-4.99793e-10
37758338	chr19:37758338:C:T	2.47962e-08	-1.68941e-10	-1.39133	7.76044e-06	-1.68941e-10	-1.38134	1.83437e-05	-1.68941e-10	-1.38168
37758366	chr19:37758366:A:AG	1.90783e-08	-1.65347	-4.99793e-10	6.40548e-06	-1.57322	-4.99793e-10	1.49486e-05	-1.58635	-4.99793e-10
37758378	chr19:37758378:A:G	3.80466e-09	-1.74436	-1.52144	1.1755e-06	-1.74856	-1.52012	2.77179e-06	-1.75184	-1.51963
37758444	chr19:37758444:T:C	2.00426e-08	-1.60416	-4.99793e-10	6.02164e-06	-1.63502	-4.99793e-10	1.39125e-05	-1.65818	-4.99793e-10
37758513	chr19:37758513:T:C	3.65437e-08	-1.68941e-10	-1.00351	1.14828e-05	-1.68941e-10	-0.989529	4.08274e-05	-1.68941e-10	-0.581613
37759565	chr19:37759565:A:C	2.88088e-08	-1.68941e-10	-1.24134	8.51001e-06	-1.68941e-10	-1.28913	2.13053e-05	-1.68941e-10	-1.23201
37759683	chr19:37759683:G:A	2.7871e-08	-1.68941e-10	-1.27444	8.72877e-06	-1.68941e-10	-1.26375	3.26564e-05	-1.68941e-10	-0.804926
37759715	chr19:37759715:G:A	4.16487e-08	-1.68941e-10	-0.872752	1.32385e-05	-1.68941e-10	-0.847247	3.31996e-05	-1.68941e-10	-0.78843
37759836	chr19:37759836:G:A	4.23932e-09	-1.75358	-1.40404	1.27609e-06	-1.75759	-1.42898	3.02954e-06	-1.75947	-1.42309
37760184	chr19:37760184:C:G	6.90991e-09	-1.67705	-0.992012	2.13821e-06	-1.74834	-0.922068	5.35919e-06	-1.7187	-0.893453
37760289	chr19:37760289:A:C	2.1001e-08	-1.55745	-4.99793e-10	6.28101e-06	-1.59284	-4.99793e-10	1.51472e-05	-1.57315	-4.99793e-10
37760295	chr19:37760295:TCCTAGATTAACAACTTGTAGTACCAGAAAATAAGAAATGCTCA:T	2.13467e-08	-1.54113	-4.99793e-10	6.37519e-06	-1.57796	-4.99793e-10	1.53863e-05	-1.55749	-4.99793e-10
37760466	chr19:37760466:T:C	1.59672e-07	0.471097	-4.99793e-10	4.85708e-05	0.452647	-4.99793e-10	0.000123772	0.527472	-4.99793e-10
37760815	chr19:37760815:C:T	1.84537e-08	-1.68676	-4.99793e-10	5.72534e-06	-1.68547	-4.99793e-10	1.38196e-05	-1.66488	-4.99793e-10
37762136	chr19:37762136:T:C	3.09443e-08	-1.68941e-10	-1.16983	9.1078e-06	-1.68941e-10	-1.22124	2.26869e-05	-1.68941e-10	-1.16918
37762179	chr19:37762179:A:G	3.84684e-09	-1.74223	-1.51254	1.19472e-06	-1.74778	-1.50469	2.82604e-06	-1.74971	-1.50238
37762851	chr19:37762851:A:G	3.86805e-09	-1.73981	-1.50946	1.2023e-06	-1.74567	-1.50047	2.84418e-06	-1.74771	-1.49798
37763150	chr19:37763150:C:G	9.37495e-09	-1.76758	-0.596398	3.36814e-06	-1.76261	-0.453404	8.46704e-06	-1.76576	-0.389023
37763924	chr19:37763924:A:G	4.16585e-09	-1.70201	-1.47309	1.22139e-06	-1.72638	-1.50401	2.79196e-06	-1.74415	-1.52007
37763958	chr19:37763958:G:A	1.26857e-08	-1.76552	-0.296025	4.73841e-06	-1.75759	-0.117081	1.15629e-05	-1.76805	-0.0751144
37764103	chr19:37764103:C:T	1.83889e-08	-1.69027	-4.99793e-10	6.092e-06	-1.6234	-4.99793e-10	1.42429e-05	-1.63471	-4.99793e-10
37764330	chr19:37764330:T:G	2.04941e-08	-1.58189	-4.99793e-10	7.00821e-06	-1.48329	-4.99793e-10	1.63928e-05	-1.49413	-4.99793e-10
37764384	chr19:37764384:G:A	3.2202e-08	-1.68941e-10	-1.12999	9.41687e-06	-1.68941e-10	-1.18787	2.3831e-05	-1.68941e-10	-1.11998
37764861	chr19:37764861:C:T	4.45595e-09	-1.74083	-1.36695	1.42094e-06	-1.74498	-1.33408	3.41391e-06	-1.74771	-1.3154
37765477	chr19:37765477:G:A	6.85096e-09	-1.71762	-0.960015	2.27519e-06	-1.76593	-0.842386	6.18456e-06	-1.74654	-0.722369
37766038	chr19:37766038:C:A	3.16363e-08	-1.68941e-10	-1.14772	9.60699e-06	-1.68941e-10	-1.16788	2.02141e-05	-1.68941e-10	-1.28459
37766056	chr19:37766056:G:T	7.10414e-09	-1.72234	-0.919	2.37933e-06	-1.76679	-0.796769	6.48453e-06	-1.74949	-0.672059
37766241	chr19:37766241:T:C	2.25335e-08	-1.68941e-10	-1.48702	6.96312e-06	-1.68941e-10	-1.48975	1.64995e-05	-1.68941e-10	-1.48764
37766265	chr19:37766265:CAGA:C	1.2475e-08	-1.62075	-0.457548	3.75617e-06	-1.71563	-0.391348	1.03681e-05	-1.67252	-0.279713
37766304	chr19:37766304:C:T	3.49095e-08	-1.68941e-10	-1.04926	1.03034e-05	-1.68941e-10	-1.0979	2.69568e-05	-1.68941e-10	-0.996732
37766673	chr19:37766673:C:T	1.07942e-08	-1.62911	-0.593907	3.24396e-06	-1.72054	-0.53304	8.84795e-06	-1.67913	-0.431654
37767484	chr19:37767484:C:T	4.28253e-08	-0.844892	-4.99793e-10	1.20724e-05	-0.939457	-4.99793e-10	2.76362e-05	-0.971842	-4.99793e-10
37767718	chr19:37767718:G:A	2.62975e-08	-1.68941e-10	-1.33255	8.21303e-06	-1.68941e-10	-1.32465	2.96641e-05	-1.68941e-10	-0.901031
37768442	chr19:37768442:T:C	7.0247e-09	-1.76439	-0.888195	2.45251e-06	-1.76814	-0.76512	6.35241e-06	-1.76595	-0.676185
37768446	chr19:37768446:G:C	4.17844e-08	-1.68941e-10	-0.869499	1.32799e-05	-1.68941e-10	-0.844126	3.32594e-05	-1.68941e-10	-0.786631
37769026	chr19:37769026:G:A	7.37593e-09	-1.72408	-0.879724	2.36791e-06	-1.76572	-0.802647	5.86681e-06	-1.75064	-0.771011
37769232	chr19:37769232:T:C	1.79615e-08	-1.71379	-4.99793e-10	5.89889e-06	-1.65561	-4.99793e-10	1.38091e-05	-1.66564	-4.99793e-10
37769358	chr19:37769358:T:C	2.29384e-08	-1.68941e-10	-1.46921	7.08559e-06	-1.68941e-10	-1.47231	1.6797e-05	-1.68941e-10	-1.46977
37769728	chr19:37769728:A:G	2.34393e-08	-1.68941e-10	-1.44761	7.29862e-06	-1.68941e-10	-1.44269	1.70645e-05	-1.68941e-10	-1.45397
37769801	chr19:37769801:G:T	2.42307e-08	-1.68941e-10	-1.4144	7.31445e-06	-1.68941e-10	-1.44052	1.83666e-05	-1.68941e-10	-1.38043
37770270	chr19:37770270:G:A	6.5962e-09	-1.74468	-0.970848	2.24492e-06	-1.76765	-0.854056	6.0108e-06	-1.76243	-0.734977
37770281	chr19:37770281:TAGG:T	3.38206e-08	-1.68941e-10	-1.08095	9.99839e-06	-1.68941e-10	-1.12795	2.60612e-05	-1.68941e-10	-1.03052
37771142	chr19:37771142:C:A	3.24938e-08	-1.68941e-10	-1.12097	9.62804e-06	-1.68941e-10	-1.1657	2.49825e-05	-1.68941e-10	-1.07279
37772176	chr19:37772176:C:T	4.51862e-09	-1.70334	-1.39048	1.30974e-06	-1.71534	-1.44521	2.90044e-06	-1.73749	-1.48862
37772790	chr19:37772790:T:C	3.99625e-09	-1.73922	-1.47744	1.18494e-06	-1.75422	-1.50646	2.73691e-06	-1.76346	-1.52068
37772791	chr19:37772791:G:A	1.80845e-08	-1.70697	-4.99793e-10	5.94875e-06	-1.64719	-4.99793e-10	1.39213e-05	-1.65754	-4.99793e-10
37773075	chr19:37773075:G:A	1.94933e-08	-1.63195	-4.99793e-10	5.93383e-06	-1.64971	-4.99793e-10	1.3852e-05	-1.66254	-4.99793e-10
37773405	chr19:37773405:T:C	1.8025e-08	-1.71026	-4.99793e-10	5.92128e-06	-1.65182	-4.99793e-10	1.38598e-05	-1.66198	-4.99793e-10
37773458	chr19:37773458:C:T	3.20068e-08	-1.68941e-10	-1.13607	9.37391e-06	-1.68941e-10	-1.19244	2.37009e-05	-1.68941e-10	-1.12546
37774043	chr19:37774043:C:T	4.33292e-09	-1.76611	-1.36967	1.38503e-06	-1.76716	-1.33749	3.33085e-06	-1.76768	-1.32006
37774078	chr19:37774078:C:G	4.16895e-08	-1.68941e-10	-0.871772	1.32334e-05	-1.68941e-10	-0.847629	3.10009e-05	-1.68941e-10	-0.85695
37774251	chr19:37774251:T:C	3.75676e-09	-1.76558	-1.51289	1.16408e-06	-1.76811	-1.51033	2.77608e-06	-1.76491	-1.50502
37775187	chr19:37775187:A:T	1.10625e-08	-1.76392	-0.434543	4.07832e-06	-1.76032	-0.264376	9.91279e-06	-1.76819	-0.228949
37775462	chr19:37775462:T:C	1.22271e-08	-1.76301	-0.335353	4.5329e-06	-1.76149	-0.157521	1.1053e-05	-1.76812	-0.120145
37775789	chr19:37775789:C:T	3.69518e-08	-0.992408	-4.99793e-10	8.73996e-06	-1.26247	-4.99793e-10	2.29413e-05	-1.15803	-4.99793e-10
37776134	chr19:37776134:T:C	1.49286e-07	0.403844	-4.99793e-10	5.16184e-05	0.513504	-4.99793e-10	0.00011964	0.493523	-4.99793e-10
37776353	chr19:37776353:C:T	6.95772e-09	-1.71337	-0.948801	2.30267e-06	-1.76507	-0.831234	6.27503e-06	-1.74447	-0.709919
37776433	chr19:37776433:G:A	5.83544e-08	-1.68941e-10	-0.535487	1.78517e-05	-1.68941e-10	-0.548276	4.55254e-05	-1.68941e-10	-0.472697
37776704	chr19:37776704:A:G	3.67924e-08	-1.68941e-10	-0.996731	1.14129e-05	-1.68941e-10	-0.995635	3.86948e-05	-1.68941e-10	-0.635262
37776842	chr19:37776842:C:A	1.88991e-08	-1.66291	-4.99793e-10	6.02983e-06	-1.63366	-4.99793e-10	1.40978e-05	-1.64495	-4.99793e-10
37777291	chr19:37777291:G:A	5.22222e-08	-1.68941e-10	-0.646515	1.59273e-05	-1.68941e-10	-0.662344	4.06671e-05	-1.68941e-10	-0.585548
37777380	chr19:37777380:A:C	3.78492e-09	-1.7576	-1.5134	1.17757e-06	-1.76103	-1.50589	2.78707e-06	-1.76218	-1.50379
37778493	chr19:37778493:C:G	7.42042e-09	-1.7232	-0.874585	2.48687e-06	-1.76686	-0.752494	6.80992e-06	-1.75053	-0.622053
37778619	chr19:37778619:C:A	4.65445e-09	-1.66929	-1.3949	1.34612e-06	-1.68459	-1.44856	2.96489e-06	-1.71333	-1.49079
37778790	chr19:37778790:C:A	3.73793e-09	-1.76205	-1.52144	1.15745e-06	-1.76407	-1.52009	2.73427e-06	-1.76549	-1.51961
37780089	chr19:37780089:T:C	3.34452e-08	-1.68941e-10	-1.09211	9.90075e-06	-1.68941e-10	-1.13776	2.5755e-05	-1.68941e-10	-1.04234
37780751	chr19:37780751:G:T	2.97066e-08	-1.68941e-10	-1.21065	8.75261e-06	-1.68941e-10	-1.26102	2.19801e-05	-1.68941e-10	-1.20083
37780935	chr19:37780935:CT:C	4.45141e-09	-1.6949	-1.4139	1.2939e-06	-1.71023	-1.46249	2.88039e-06	-1.73351	-1.49954
37780978	chr19:37780978:A:G	2.52899e-08	-1.68941e-10	-1.37162	7.9457e-06	-1.68941e-10	-1.35774	1.81637e-05	-1.68941e-10	-1.39154
37781065	chr19:37781065:G:A	2.1797e-08	-1.68941e-10	-1.52025	6.79019e-06	-1.68941e-10	-1.5149	1.61933e-05	-1.68941e-10	-1.50637
37781374	chr19:37781374:T:C	4.46344e-09	-1.69863	-1.40747	1.29573e-06	-1.71343	-1.45787	2.88176e-06	-1.73597	-1.4966
37781496	chr19:37781496:T:C	4.40481e-09	-1.70601	-1.41332	1.2816e-06	-1.72005	-1.46221	2.85947e-06	-1.74098	-1.49935
37781503	chr19:37781503:A:G	4.41649e-09	-1.70602	-1.41065	1.28428e-06	-1.72001	-1.46017	2.8631e-06	-1.74096	-1.49811
37781722	chr19:37781722:A:G	4.40693e-08	-1.68941e-10	-0.816258	1.27578e-05	-1.68941e-10	-0.884229	3.35247e-05	-1.68941e-10	-0.778684
37781754	chr19:37781754:C:T	4.647e-09	-1.6775	-1.3883	1.34005e-06	-1.69447	-1.4432	2.95259e-06	-1.72098	-1.4873
37781755	chr19:37781755:G:A	1.8138e-08	-1.70401	-4.99793e-10	5.98345e-06	-1.64138	-4.99793e-10	1.39973e-05	-1.6521	-4.99793e-10
37782972	chr19:37782972:G:A	3.79798e-09	-1.74613	-1.52142	1.17204e-06	-1.75111	-1.52051	2.76767e-06	-1.75293	-1.52003
37783041	chr19:37783041:G:A	2.34076e-08	-1.68941e-10	-1.44896	7.35599e-06	-1.68941e-10	-1.43486	1.72765e-05	-1.68941e-10	-1.44162
37783733	chr19:37783733:G:A	4.06682e-08	-0.896577	-4.99793e-10	1.08158e-05	-1.04936	-4.99793e-10	2.74002e-05	-0.980416	-4.99793e-10
37783783	chr19:37783783:C:CT	3.44682e-08	-1.68941e-10	-1.06199	1.09354e-05	-1.68941e-10	-1.03837	2.72949e-05	-1.68941e-10	-0.984268
37784218	chr19:37784218:T:C	1.37702e-08	-1.76028	-0.21924	5.09969e-06	-1.76414	-0.0370547	1.24971e-05	-1.76756	0.00208675
37784790	chr19:37784790:G:A	3.73253e-09	-1.76611	-1.51882	1.16152e-06	-1.76741	-1.51323	2.74951e-06	-1.76779	-1.51176
37784833	chr19:37784833:G:A	3.90608e-09	-1.7677	-1.47179	1.22773e-06	-1.76654	-1.45867	2.98352e-06	-1.76007	-1.4378
37785051	chr19:37785051:C:T	8.34776e-09	-1.70496	-0.775064	2.66597e-06	-1.76014	-0.689667	6.71333e-06	-1.73879	-0.648085
37785342	chr19:37785342:T:C	9.2271e-09	-1.48361	-0.896269	3.09856e-06	-1.48104	-0.818399	7.71218e-06	-1.51557	-0.732594
37785829	chr19:37785829:A:G	2.37205e-08	-1.68941e-10	-1.43568	7.31891e-06	-1.68941e-10	-1.43991	1.73611e-05	-1.68941e-10	-1.43673
37785990	chr19:37785990:A:G	2.36993e-08	-1.68941e-10	-1.43658	7.31258e-06	-1.68941e-10	-1.44078	1.73457e-05	-1.68941e-10	-1.43762
37786242	chr19:37786242:G:A	2.50132e-08	-1.68941e-10	-1.38262	7.81695e-06	-1.68941e-10	-1.37408	2.69929e-05	-1.68941e-10	-0.995394
37786263	chr19:37786263:T:C	6.33494e-08	-1.68941e-10	-0.453357	1.93599e-05	-1.68941e-10	-0.46717	4.95181e-05	-1.68941e-10	-0.38863
37786471	chr19:37786471:C:CTT	3.74722e-09	-1.7638	-1.51721	1.16152e-06	-1.76817	-1.51248	2.77448e-06	-1.76603	-1.50447
37786890	chr19:37786890:C:T	4.66971e-09	-1.62488	-1.43605	1.42023e-06	-1.63429	-1.44527	3.21766e-06	-1.68156	-1.44076
37786944	chr19:37786944:TTAA:T	1.0961e-08	-1.76373	-0.44395	4.02851e-06	-1.76073	-0.276246	9.76365e-06	-1.76818	-0.244119
37787021	chr19:37787021:A:T	2.48726e-08	-1.68941e-10	-1.38826	7.79833e-06	-1.68941e-10	-1.37647	1.90763e-05	-1.68941e-10	-1.34252
37787169	chr19:37787169:C:T	2.35871e-08	-1.68941e-10	-1.44132	7.46435e-06	-1.68941e-10	-1.42024	1.81925e-05	-1.68941e-10	-1.38996
37787170	chr19:37787170:A:G	2.3006e-08	-1.68941e-10	-1.46627	7.25704e-06	-1.68941e-10	-1.4484	1.76021e-05	-1.68941e-10	-1.42295
37787174	chr19:37787174:A:T	2.41685e-08	-1.68941e-10	-1.41697	7.67779e-06	-1.68941e-10	-1.39204	1.87699e-05	-1.68941e-10	-1.35871
37787190	chr19:37787190:C:T	2.3516e-08	-1.68941e-10	-1.44434	7.44578e-06	-1.68941e-10	-1.42273	1.81115e-05	-1.68941e-10	-1.39442
37787192	chr19:37787192:A:T	2.27179e-08	-1.68941e-10	-1.47887	7.15568e-06	-1.68941e-10	-1.46247	1.72898e-05	-1.68941e-10	-1.44085
37787193	chr19:37787193:A:G	2.26313e-08	-1.68941e-10	-1.48269	7.12304e-06	-1.68941e-10	-1.46704	1.72068e-05	-1.68941e-10	-1.44566
37787850	chr19:37787850:A:T	2.19292e-08	-1.68941e-10	-1.5142	6.84944e-06	-1.68941e-10	-1.50621	1.64133e-05	-1.68941e-10	-1.49287
37788037	chr19:37788037:A:G	4.7634e-09	-1.54165	-1.49941	1.45595e-06	-1.55053	-1.50419	3.23374e-06	-1.61311	-1.50421
37788325	chr19:37788325:G:A	3.717e-09	-1.76769	-1.52142	1.15222e-06	-1.76818	-1.52051	2.72582e-06	-1.76819	-1.52001
37789278	chr19:37789278:T:C	3.95863e-09	-1.75099	-1.47514	1.21197e-06	-1.74681	-1.49132	2.87634e-06	-1.74395	-1.4905
37789876	chr19:37789876:G:A	2.31203e-08	-1.68941e-10	-1.46131	7.12244e-06	-1.68941e-10	-1.46712	1.70237e-05	-1.68941e-10	-1.45636
37790526	chr19:37790526:C:T	2.31937e-08	-1.68941e-10	-1.45814	7.14377e-06	-1.68941e-10	-1.46413	1.70795e-05	-1.68941e-10	-1.45309
37790658	chr19:37790658:A:G	3.29081e-08	-1.68941e-10	-1.1083	1.03506e-05	-1.68941e-10	-1.09333	4.36325e-05	-1.68941e-10	-0.515164
37790723	chr19:37790723:G:C	3.79596e-09	-1.76809	-1.5	1.18659e-06	-1.76306	-1.49624	2.85437e-06	-1.75351	-1.48861
37791152	chr19:37791152:A:G	2.22509e-08	-1.68941e-10	-1.49964	6.98457e-06	-1.68941e-10	-1.48667	1.68065e-05	-1.68941e-10	-1.4692
37791267	chr19:37791267:G:A	2.30213e-08	-1.68941e-10	-1.4656	7.09357e-06	-1.68941e-10	-1.47119	1.69498e-05	-1.68941e-10	-1.46071
37791379	chr19:37791379:ATAAGTAGGATTCTGGC:A	3.69922e-08	-1.68941e-10	-0.991315	1.06869e-05	-1.68941e-10	-1.06135	2.73364e-05	-1.68941e-10	-0.982747
37791900	chr19:37791900:G:C	9.75935e-09	-1.46536	-0.858434	2.95325e-06	-1.6193	-0.728165	7.58019e-06	-1.54774	-0.717688
37791952	chr19:37791952:T:C	1.80407e-08	-1.70008	-0.00930569	5.91883e-06	-1.63947	-0.0127679	1.52654e-05	-1.64583	0.0804538
37792087	chr19:37792087:T:C	4.39751e-09	-1.70648	-1.4145	1.36937e-06	-1.71395	-1.40207	3.19057e-06	-1.74226	-1.38851
37792248	chr19:37792248:T:C	2.35761e-08	-1.68941e-10	-1.44179	7.48988e-06	-1.68941e-10	-1.41682	1.82575e-05	-1.68941e-10	-1.38639
37792825	chr19:37792825:TTGA:T	1.81368e-08	-1.70408	-4.99793e-10	5.97189e-06	-1.64331	-4.99793e-10	1.39737e-05	-1.65379	-4.99793e-10
37793010	chr19:37793010:T:C	3.45346e-08	-1.68941e-10	-1.06006	1.0957e-05	-1.68941e-10	-1.0364	2.7352e-05	-1.68941e-10	-0.982179
37793150	chr19:37793150:G:A	4.33014e-09	-1.69931	-1.43711	1.32252e-06	-1.71009	-1.44075	3.17038e-06	-1.70432	-1.4328
37793313	chr19:37793313:A:G	4.29512e-09	-1.69234	-1.4522	1.26224e-06	-1.70781	-1.48968	2.84306e-06	-1.73136	-1.51473
37793344	chr19:37793344:G:A	3.72128e-09	-1.76808	-1.51987	1.15117e-06	-1.76815	-1.52145	2.72246e-06	-1.76799	-1.52144
37793649	chr19:37793649:A:G	3.83064e-09	-1.76746	-1.49153	1.20058e-06	-1.76045	-1.48712	2.89727e-06	-1.74938	-1.47782
37793783	chr19:37793783:TTAAAAC:T	4.11005e-09	-1.6987	-1.48989	1.25909e-06	-1.70394	-1.49604	2.88933e-06	-1.73526	-1.49468
37793971	chr19:37793971:C:T	1.88436e-07	-1.68941e-10	0.636736	6.63874e-05	-1.68941e-10	0.765131	0.000118848	-1.68941e-10	0.486878
37794226	chr19:37794226:G:A	8.73136e-09	-1.6928	-0.742305	2.76578e-06	-1.75564	-0.657411	6.93724e-06	-1.73071	-0.623353
37794471	chr19:37794471:A:G	8.90272e-09	-1.68792	-0.727743	2.81441e-06	-1.75356	-0.642059	7.07387e-06	-1.72718	-0.607377
37795028	chr19:37795028:T:TACATGAC	6.47775e-08	-1.68941e-10	-0.431063	1.97968e-05	-1.68941e-10	-0.444854	5.07061e-05	-1.68941e-10	-0.364921
37795504	chr19:37795504:A:G	6.58883e-08	-1.68941e-10	-0.414062	2.0131e-05	-1.68941e-10	-0.428114	5.16073e-05	-1.68941e-10	-0.347305
37795576	chr19:37795576:T:C	2.33e-08	-1.45357	-4.99793e-10	7.28044e-06	-1.44518	-4.99793e-10	1.73201e-05	-1.4391	-4.99793e-10
37795632	chr19:37795632:G:A	4.20641e-09	-1.71551	-1.44991	1.23862e-06	-1.72823	-1.48815	2.80055e-06	-1.74714	-1.51402
37796098	chr19:37796098:A:C	1.81387e-08	-1.70397	-4.99793e-10	5.9731e-06	-1.64311	-4.99793e-10	1.39752e-05	-1.65368	-4.99793e-10
37796852	chr19:37796852:C:T	3.75375e-08	-0.976681	-4.99793e-10	1.12755e-05	-1.00774	-4.99793e-10	2.55923e-05	-1.04867	-4.99793e-10
37796925	chr19:37796925:A:G	1.30041e-08	-1.06243	-0.974321	3.31815e-06	-1.16596	-1.06501	5.8229e-06	-1.38687	-1.1423
37797008	chr19:37797008:A:G	3.16531e-08	-1.68941e-10	-1.14719	9.61224e-06	-1.68941e-10	-1.16734	2.46207e-05	-1.68941e-10	-1.08738
37797025	chr19:37797025:T:A	4.84194e-09	-1.69702	-1.32769	1.50518e-06	-1.70133	-1.32013	3.49891e-06	-1.70038	-1.33814
37797079	chr19:37797079:C:T	4.09571e-08	-1.68941e-10	-0.889498	1.17448e-05	-1.68941e-10	-0.966967	2.97423e-05	-1.68941e-10	-0.898396
37797396	chr19:37797396:G:T	2.95575e-08	-1.68941e-10	-1.21569	8.82124e-06	-1.68941e-10	-1.25321	2.26258e-05	-1.68941e-10	-1.17188
37797568	chr19:37797568:G:A	3.27299e-08	-1.4173	0.30357	1.14875e-05	-1.5902	0.601091	4.12016e-05	-1.50836	0.93587
37798311	chr19:37798311:C:T	9.48071e-09	-0.863944	-1.48882	2.55593e-06	-1.01955	-1.47241	5.7319e-06	-1.10507	-1.43985
37798530	chr19:37798530:A:G	2.11971e-08	-1.70829	0.160129	6.9259e-06	-1.65141	0.156307	1.7977e-05	-1.65686	0.254982
37798642	chr19:37798642:C:T	5.81766e-08	-0.538538	-4.99793e-10	1.87788e-05	-0.497646	-4.99793e-10	4.97237e-05	-0.384485	-4.99793e-10
37798812	chr19:37798812:C:T	5.97556e-08	-0.511759	-4.99793e-10	1.93016e-05	-0.470187	-4.99793e-10	5.11769e-05	-0.355679	-4.99793e-10
37798983	chr19:37798983:G:A	2.54505e-08	-1.68941e-10	-1.36529	8.04328e-06	-1.68941e-10	-1.34554	1.8855e-05	-1.68941e-10	-1.35419
37799145	chr19:37799145:G:A	2.17792e-08	-1.68941e-10	-1.52107	6.7526e-06	-1.68941e-10	-1.52045	1.59924e-05	-1.68941e-10	-1.51886
37799800	chr19:37799800:C:T	1.617e-08	-1.50343	-0.315441	4.7904e-06	-1.65081	-0.212948	1.25248e-05	-1.58096	-0.182299
37800337	chr19:37800337:C:T	8.15345e-09	-1.28133	-1.22225	2.50941e-06	-1.3671	-1.14323	5.86793e-06	-1.44421	-1.07726
37800381	chr19:37800381:A:T	4.85975e-09	-1.72405	-1.29699	1.5192e-06	-1.72708	-1.28511	3.55989e-06	-1.7269	-1.29434
37800456	chr19:37800456:G:A	1.16051e-08	-1.64663	-0.503953	3.72967e-06	-1.73733	-0.376727	8.8788e-06	-1.69688	-0.410421
37800465	chr19:37800465:C:T	2.33324e-08	-1.68941e-10	-1.45218	7.18792e-06	-1.68941e-10	-1.45797	1.71682e-05	-1.68941e-10	-1.44791
37800542	chr19:37800542:A:G	2.48497e-08	-1.68941e-10	-1.38918	7.82921e-06	-1.68941e-10	-1.37251	1.8088e-05	-1.68941e-10	-1.39572
37800687	chr19:37800687:A:G	4.12363e-09	-1.76764	-1.41765	1.3116e-06	-1.72263	-1.4365	2.98742e-06	-1.73141	-1.46515
37800926	chr19:37800926:T:C	1.80079e-08	-1.71121	-4.99793e-10	5.91366e-06	-1.65311	-4.99793e-10	1.38428e-05	-1.6632	-4.99793e-10
37800954	chr19:37800954:CAAAG:C	1.75077e-08	-1.73938	-4.99793e-10	5.66968e-06	-1.69524	-4.99793e-10	1.32994e-05	-1.70325	-4.99793e-10
37801222	chr19:37801222:G:A	1.90167e-08	-1.6567	-4.99793e-10	6.39627e-06	-1.57466	-4.99793e-10	1.47656e-05	-1.59866	-4.99793e-10
37801385	chr19:37801385:T:C	2.20268e-08	-1.50976	-4.99793e-10	6.8727e-06	-1.50282	-4.99793e-10	1.63629e-05	-1.49595	-4.99793e-10
37801682	chr19:37801682:T:G	1.84115e-08	-1.68905	-4.99793e-10	6.06957e-06	-1.62709	-4.99793e-10	1.41855e-05	-1.63875	-4.99793e-10
37801729	chr19:37801729:C:T	4.61198e-09	-1.71247	-1.36089	1.43411e-06	-1.71665	-1.35318	3.33778e-06	-1.71668	-1.36898
37802216	chr19:37802216:C:G	1.84621e-08	-1.6863	-4.99793e-10	6.10376e-06	-1.62147	-4.99793e-10	1.42501e-05	-1.6342	-4.99793e-10
37802289	chr19:37802289:G:A	3.02652e-08	-1.68941e-10	-1.19202	9.02013e-06	-1.68941e-10	-1.23092	2.32074e-05	-1.68941e-10	-1.1465
37802847	chr19:37802847:G:T	1.65877e-08	-1.54443	-0.248927	5.00818e-06	-1.67612	-0.143182	1.30774e-05	-1.61142	-0.108658
37803323	chr19:37803323:C:A	4.56887e-09	-1.67582	-1.40693	1.38295e-06	-1.68283	-1.42332	3.17715e-06	-1.71913	-1.41585
37803808	chr19:37803808:C:T	1.03358e-08	-1.4391	-0.827311	3.11125e-06	-1.60031	-0.695038	8.03603e-06	-1.5247	-0.682334
37804255	chr19:37804255:G:C	3.46623e-08	-1.68941e-10	-1.05637	1.0996e-05	-1.68941e-10	-1.03284	2.74928e-05	-1.68941e-10	-0.977043
37804653	chr19:37804653:A:G	1.89321e-08	-1.66116	-4.99793e-10	6.29775e-06	-1.59018	-4.99793e-10	1.4685e-05	-1.60414	-4.99793e-10
37805299	chr19:37805299:T:C	3.76515e-09	-1.76768	-1.50855	1.16295e-06	-1.76383	-1.51558	2.72975e-06	-1.7653	-1.52145
37805844	chr19:37805844:G:A	4.23924e-08	-1.68941e-10	-0.855054	1.20735e-05	-1.68941e-10	-0.93936	3.13521e-05	-1.68941e-10	-0.845685
37806344	chr19:37806344:C:T	4.83137e-08	-1.68941e-10	-0.724308	1.36971e-05	-1.68941e-10	-0.813188	2.97562e-05	-1.68941e-10	-0.897931
37806378	chr19:37806378:A:G	3.80773e-09	-1.74907	-1.51592	1.16582e-06	-1.76039	-1.51656	2.86986e-06	-1.75667	-1.48004
37806401	chr19:37806401:G:A	7.74703e-09	-1.56074	-0.993969	2.59106e-06	-1.55912	-0.919185	6.45389e-06	-1.58923	-0.837053
37806500	chr19:37806500:C:A	5.6782e-08	-1.68941e-10	-0.562803	1.78457e-05	-1.68941e-10	-0.54861	4.76439e-05	-1.68941e-10	-0.427213
37806984	chr19:37806984:A:T	2.68915e-08	-1.68941e-10	-1.31021	8.26169e-06	-1.68941e-10	-1.31875	2.03634e-05	-1.68941e-10	-1.27723
37807701	chr19:37807701:A:G	2.45115e-08	-1.68941e-10	-1.40288	7.82456e-06	-1.68941e-10	-1.37311	1.82779e-05	-1.68941e-10	-1.38527
37807909	chr19:37807909:G:C	6.09006e-08	-1.68941e-10	-0.492779	1.85354e-05	-1.68941e-10	-0.510691	4.77511e-05	-1.68941e-10	-0.424966
37807977	chr19:37807977:A:G	4.38351e-08	-0.821587	-4.99793e-10	6.99563e-06	-1.48509	-4.99793e-10	1.70541e-05	-1.45458	-4.99793e-10
37808220	chr19:37808220:T:C	3.53566e-08	-1.68941e-10	-1.03654	1.18768e-05	-1.68941e-10	-0.955792	2.59069e-05	-1.68941e-10	-1.03646
37808649	chr19:37808649:T:C	4.38051e-09	-1.69237	-1.43249	1.27797e-06	-1.70798	-1.47713	2.86058e-06	-1.73119	-1.50876
37809380	chr19:37809380:A:T	6.93575e-09	-1.46934	-1.19599	2.19177e-06	-1.53358	-1.11209	5.24513e-06	-1.59007	-1.04359
37809468	chr19:37809468:T:C	2.17843e-08	-1.68941e-10	-1.52083	6.74765e-06	-1.68941e-10	-1.52118	1.6088e-05	-1.68941e-10	-1.5129
37810039	chr19:37810039:A:G	6.42763e-08	-1.68941e-10	-0.438831	1.95552e-05	-1.68941e-10	-0.457132	5.04786e-05	-1.68941e-10	-0.369418
37810280	chr19:37810280:GC:G	2.2939e-08	-1.68941e-10	-1.46918	7.07233e-06	-1.68941e-10	-1.47419	1.68743e-05	-1.68941e-10	-1.46517
37810520	chr19:37810520:T:G	3.78843e-09	-1.75102	-1.51905	1.16108e-06	-1.7616	-1.51942	2.83794e-06	-1.75815	-1.48974
37811000	chr19:37811000:C:T	2.27688e-08	-1.68941e-10	-1.47663	7.23189e-06	-1.68941e-10	-1.45188	1.73658e-05	-1.68941e-10	-1.43646
37811385	chr19:37811385:C:T	2.98418e-08	-1.68941e-10	-1.20611	8.90157e-06	-1.68941e-10	-1.24415	2.28517e-05	-1.68941e-10	-1.16194
37811748	chr19:37811748:G:A	3.90307e-08	-1.68941e-10	-0.937674	1.22729e-05	-1.68941e-10	-0.92298	4.46103e-05	-1.68941e-10	-0.493003
37811784	chr19:37811784:T:C	2.73986e-08	-1.68941e-10	-1.29153	8.60863e-06	-1.68941e-10	-1.27761	2.13255e-05	-1.68941e-10	-1.23106
37811943	chr19:37811943:G:A	6.931e-09	-1.52225	-1.14377	2.21367e-06	-1.58012	-1.05561	5.35652e-06	-1.6303	-0.982353
37813057	chr19:37813057:C:T	2.3103e-08	-1.68941e-10	-1.46206	7.11651e-06	-1.68941e-10	-1.46796	1.70097e-05	-1.68941e-10	-1.45718
37813100	chr19:37813100:C:T	1.85099e-08	-1.68372	-4.99793e-10	6.11431e-06	-1.61974	-4.99793e-10	1.42748e-05	-1.63247	-4.99793e-10
37813148	chr19:37813148:G:A	1.03936e-08	-1.45594	-0.804891	3.15097e-06	-1.61226	-0.670401	8.1188e-06	-1.53924	-0.657545
37814028	chr19:37814028:A:G	3.76263e-09	-1.75679	-1.52012	1.16675e-06	-1.76406	-1.51209	2.77049e-06	-1.76375	-1.50819
37814034	chr19:37814034:C:T	4.13016e-09	-1.69127	-1.49244	1.29381e-06	-1.69361	-1.47918	3.01374e-06	-1.69741	-1.49037
37814169	chr19:37814169:C:T	1.70181e-08	-1.76774	-4.99793e-10	5.27987e-06	-1.76647	-4.99793e-10	1.25066e-05	-1.76471	-4.99793e-10
37814172	chr19:37814172:A:T	3.4614e-08	-1.68941e-10	-1.05776	1.09818e-05	-1.68941e-10	-1.03413	2.74616e-05	-1.68941e-10	-0.978179
37814210	chr19:37814210:G:C	2.55173e-08	-1.68941e-10	-1.36267	7.96148e-06	-1.68941e-10	-1.35576	1.91641e-05	-1.68941e-10	-1.33793
37814576	chr19:37814576:T:C	1.01334e-08	-1.48513	-0.801056	3.10048e-06	-1.63248	-0.666343	7.9548e-06	-1.56383	-0.653368
37814635	chr19:37814635:G:A	6.42427e-08	-1.68941e-10	-0.439354	1.95441e-05	-1.68941e-10	-0.457702	5.04511e-05	-1.68941e-10	-0.369963
37814777	chr19:37814777:G:A	2.84868e-08	-1.68941e-10	-1.25258	8.85714e-06	-1.68941e-10	-1.24915	2.09169e-05	-1.68941e-10	-1.25041
37814838	chr19:37814838:C:A	2.55022e-08	-1.68941e-10	-1.36326	8.04441e-06	-1.68941e-10	-1.3454	1.93618e-05	-1.68941e-10	-1.32766
37814973	chr19:37814973:C:T	3.79889e-08	-1.68941e-10	-0.964729	1.19251e-05	-1.68941e-10	-0.951726	4.13062e-05	-1.68941e-10	-0.569955
37815020	chr19:37815020:C:T	4.07091e-09	-1.70827	-1.48988	1.27635e-06	-1.71012	-1.47625	2.97394e-06	-1.71326	-1.48782
37815371	chr19:37815371:G:A	1.02614e-08	-1.46073	-0.812903	3.119e-06	-1.61514	-0.677722	8.0261e-06	-1.54242	-0.66585
37815981	chr19:37815981:A:G	7.28347e-09	-1.65741	-0.959002	2.36486e-06	-1.74511	-0.824547	5.61289e-06	-1.70346	-0.862444
37816236	chr19:37816236:C:T	1.53059e-08	-1.48061	-0.393171	4.85805e-06	-1.63045	-0.219285	1.28589e-05	-1.5607	-0.176225
37816245	chr19:37816245:C:T	7.08785e-09	-1.4908	-1.15284	2.25278e-06	-1.55252	-1.06568	5.4259e-06	-1.60659	-0.993196
37816357	chr19:37816357:C:A	1.92688e-08	-1.64354	-4.99793e-10	6.44425e-06	-1.56719	-4.99793e-10	1.50151e-05	-1.58191	-4.99793e-10
37816450	chr19:37816450:A:G	5.16814e-08	-1.68941e-10	-0.656925	1.57849e-05	-1.68941e-10	-0.671319	4.03503e-05	-1.68941e-10	-0.593368
37816919	chr19:37816919:C:T	2.92899e-08	-1.68941e-10	-1.22478	8.74642e-06	-1.68941e-10	-1.26173	2.23782e-05	-1.68941e-10	-1.18288
37817264	chr19:37817264:T:C	7.11131e-09	-1.50991	-1.13042	2.27608e-06	-1.56889	-1.03903	5.50151e-06	-1.6209	-0.965047
37817554	chr19:37817554:A:C	3.90819e-08	-1.68941e-10	-0.936363	1.22899e-05	-1.68941e-10	-0.921593	4.46839e-05	-1.68941e-10	-0.491354
37817573	chr19:37817573:C:T	2.30213e-08	-1.68941e-10	-1.4656	7.09357e-06	-1.68941e-10	-1.47119	1.69498e-05	-1.68941e-10	-1.46071
37817826	chr19:37817826:C:T	6.8361e-09	-1.48008	-1.19972	2.16212e-06	-1.54301	-1.11628	5.17563e-06	-1.5983	-1.04871
37818147	chr19:37818147:G:T	2.28662e-08	-1.68941e-10	-1.47236	6.97141e-06	-1.68941e-10	-1.48856	1.71528e-05	-1.68941e-10	-1.44881
37819641	chr19:37819641:A:G	2.38639e-08	-1.68941e-10	-1.42965	7.22618e-06	-1.68941e-10	-1.45266	1.80373e-05	-1.68941e-10	-1.39852
37819903	chr19:37819903:C:T	1.81785e-08	-1.70178	-4.99793e-10	5.96647e-06	-1.64422	-4.99793e-10	1.39463e-05	-1.65576	-4.99793e-10
37819923	chr19:37819923:C:A	3.12707e-08	-1.68941e-10	-1.15934	1.00431e-05	-1.68941e-10	-1.12349	2.31804e-05	-1.68941e-10	-1.14766
37820983	chr19:37820983:G:A	2.69966e-08	-1.68941e-10	-1.30631	8.72334e-06	-1.68941e-10	-1.26437	2.31143e-05	-1.68941e-10	-1.15052
37821203	chr19:37821203:G:C	1.87184e-08	-1.67252	-4.99793e-10	6.20634e-06	-1.6048	-4.99793e-10	1.4481e-05	-1.61813	-4.99793e-10
37821457	chr19:37821457:T:C	1.89707e-08	-1.65912	-4.99793e-10	6.31534e-06	-1.58739	-4.99793e-10	1.4725e-05	-1.60142	-4.99793e-10
37821697	chr19:37821697:G:A	1.2196e-08	-1.61021	-0.490712	3.97629e-06	-1.71568	-0.334345	9.89434e-06	-1.67043	-0.328576
37821799	chr19:37821799:A:C	2.17867e-08	-1.68941e-10	-1.52072	6.74706e-06	-1.68941e-10	-1.52127	1.60831e-05	-1.68941e-10	-1.5132
37822373	chr19:37822373:T:G	4.55561e-09	-1.75922	-1.32645	1.36383e-06	-1.76584	-1.35424	3.08105e-06	-1.76419	-1.4015
37822381	chr19:37822381:T:C	4.32229e-09	-1.70681	-1.43142	1.26375e-06	-1.71996	-1.47633	2.83274e-06	-1.74131	-1.50841
37822462	chr19:37822462:A:G	1.03494e-08	-1.46817	-0.796925	3.1507e-06	-1.62067	-0.662083	8.11041e-06	-1.54921	-0.648611
37822901	chr19:37822901:A:G	5.05014e-09	-1.76451	-1.2181	1.50421e-06	-1.76798	-1.25413	3.35128e-06	-1.76734	-1.31429
37822910	chr19:37822910:C:T	4.23034e-09	-1.71752	-1.44222	1.24234e-06	-1.72942	-1.48396	2.80224e-06	-1.74826	-1.51229
37822938	chr19:37822938:A:G	5.04346e-09	-1.75906	-1.22487	1.49796e-06	-1.76573	-1.26054	3.34244e-06	-1.76407	-1.3202
37823676	chr19:37823676:A:G	5.03265e-09	-1.76386	-1.22222	1.49873e-06	-1.76781	-1.25795	3.34146e-06	-1.76701	-1.31755
37824127	chr19:37824127:A:G	4.06811e-09	-1.70783	-1.49101	1.21542e-06	-1.72816	-1.50713	2.8772e-06	-1.72589	-1.50826
37824538	chr19:37824538:T:A	2.31713e-08	-1.68941e-10	-1.45911	7.04863e-06	-1.68941e-10	-1.47754	1.74268e-05	-1.68941e-10	-1.43296
37824938	chr19:37824938:C:T	1.84745e-08	-1.68563	-4.99793e-10	5.98162e-06	-1.64168	-4.99793e-10	1.39308e-05	-1.65687	-4.99793e-10
37825485	chr19:37825485:A:G	4.07905e-09	-1.70497	-1.49119	1.21733e-06	-1.72646	-1.50725	2.88197e-06	-1.724	-1.50849
37825506	chr19:37825506:CCTGTAAT:C	4.68919e-09	-1.76438	-1.29238	1.40491e-06	-1.76796	-1.32244	3.15445e-06	-1.76729	-1.37486
37825563	chr19:37825563:T:A	3.45924e-08	-1.68941e-10	-1.05839	1.09747e-05	-1.68941e-10	-1.03478	2.74432e-05	-1.68941e-10	-0.978851
37825714	chr19:37825714:C:G	9.58209e-09	-1.42203	-0.920094	2.84836e-06	-1.58814	-0.795489	7.35314e-06	-1.50955	-0.786295
37826542	chr19:37826542:T:C	4.34835e-08	-1.68941e-10	-0.829641	1.24295e-05	-1.68941e-10	-0.910301	3.1609e-05	-1.68941e-10	-0.837525
37826687	chr19:37826687:C:A	1.77332e-08	-1.72659	-4.99793e-10	5.73662e-06	-1.68351	-4.99793e-10	1.34385e-05	-1.69285	-4.99793e-10
37826748	chr19:37826748:T:C	7.10893e-09	-1.68999	-0.95068	2.348e-06	-1.74917	-0.827642	5.87482e-06	-1.72059	-0.799705
37827627	chr19:37827627:G:C	2.19193e-08	-1.68941e-10	-1.51465	6.79956e-06	-1.68941e-10	-1.51352	1.61867e-05	-1.68941e-10	-1.50677
37828044	chr19:37828044:A:C	1.89721e-08	-1.65905	-4.99793e-10	6.31586e-06	-1.58731	-4.99793e-10	1.47262e-05	-1.60134	-4.99793e-10
37828178	chr19:37828178:G:A	2.19238e-08	-1.68941e-10	-1.51445	6.80108e-06	-1.68941e-10	-1.51329	1.61918e-05	-1.68941e-10	-1.50646
37828236	chr19:37828236:G:A	3.47451e-08	-1.68941e-10	-1.05398	1.10099e-05	-1.68941e-10	-1.03158	2.75763e-05	-1.68941e-10	-0.974011
37828564	chr19:37828564:A:C	7.37427e-09	-1.66692	-0.937106	2.4123e-06	-1.74922	-0.800576	5.69878e-06	-1.71146	-0.839256
37828871	chr19:37828871:C:T	1.10299e-08	-1.14874	-1.05267	3.41367e-06	-1.11915	-1.08344	7.31111e-06	-1.15816	-1.14341
37828898	chr19:37828898:C:T	4.18064e-08	-0.868972	-4.99793e-10	1.28135e-05	-0.879872	-4.99793e-10	3.1608e-05	-0.837558	-4.99793e-10
37828915	chr19:37828915:G:A	5.09623e-08	-1.68941e-10	-0.670936	1.55438e-05	-1.68941e-10	-0.686713	3.96977e-05	-1.68941e-10	-0.609673
37829007	chr19:37829007:G:C	2.39323e-08	-1.68941e-10	-1.42679	7.6181e-06	-1.68941e-10	-1.39985	1.86105e-05	-1.68941e-10	-1.36724
37829347	chr19:37829347:TTAAG:T	2.31948e-08	-1.68941e-10	-1.45809	7.1441e-06	-1.68941e-10	-1.46409	1.70803e-05	-1.68941e-10	-1.45304
37829832	chr19:37829832:T:G	2.32117e-08	-1.68941e-10	-1.45736	7.14906e-06	-1.68941e-10	-1.4634	1.70935e-05	-1.68941e-10	-1.45227
37829899	chr19:37829899:A:G	1.97401e-08	-1.54906	-0.0703125	6.00253e-06	-1.67895	0.0407585	1.56778e-05	-1.61695	0.0782245
37830050	chr19:37830050:ACTT:A	3.78511e-08	-1.68941e-10	-0.968362	1.27551e-05	-1.68941e-10	-0.884441	2.76425e-05	-1.68941e-10	-0.971614
37830174	chr19:37830174:T:C	5.13242e-09	-1.76243	-1.20402	1.52565e-06	-1.7673	-1.24065	3.39378e-06	-1.76621	-1.30281
37830965	chr19:37830965:C:T	2.59058e-08	-1.68941e-10	-1.34755	8.13888e-06	-1.68941e-10	-1.33372	2.00138e-05	-1.68941e-10	-1.29455
37830998	chr19:37830998:C:T	1.43262e-08	-1.64968	-0.29025	4.67429e-06	-1.73985	-0.148451	1.11124e-05	-1.69932	-0.183588
37831169	chr19:37831169:T:C	2.2868e-08	-1.68941e-10	-1.47228	7.05453e-06	-1.68941e-10	-1.4767	1.68453e-05	-1.68941e-10	-1.4669
37832329	chr19:37832329:T:C	1.98006e-08	-1.52438	-0.0919247	5.97919e-06	-1.66382	0.0217336	1.56672e-05	-1.59684	0.0574457
37832544	chr19:37832544:C:T	4.33095e-09	-1.70057	-1.43567	1.26707e-06	-1.71426	-1.4794	2.84034e-06	-1.73708	-1.50997
37833390	chr19:37833390:C:T	4.17057e-09	-1.70412	-1.46985	1.31074e-06	-1.70668	-1.4531	3.04742e-06	-1.70891	-1.46776
37834275	chr19:37834275:CA:C	2.28218e-08	-1.68941e-10	-1.47431	6.96181e-06	-1.68941e-10	-1.48994	1.71069e-05	-1.68941e-10	-1.45149
37834383	chr19:37834383:A:T	8.90643e-08	-0.112663	-4.99793e-10	3.58903e-05	0.150093	-4.99793e-10	7.82008e-05	0.0683127	-4.99793e-10
37834496	chr19:37834496:C:A	2.44082e-08	-1.42775	0.0206472	8.02363e-06	-1.59611	0.248128	2.60548e-05	-1.5169	0.486131
37834956	chr19:37834956:T:C	4.46824e-08	-1.68941e-10	-0.802444	1.27492e-05	-1.68941e-10	-0.884907	3.24895e-05	-1.68941e-10	-0.810049
37835066	chr19:37835066:C:G	1.9986e-08	-1.60699	-4.99793e-10	6.74366e-06	-1.52177	-4.99793e-10	1.56865e-05	-1.53817	-4.99793e-10
37835067	chr19:37835067:C:T	1.95626e-08	-1.6284	-4.99793e-10	6.55569e-06	-1.55004	-4.99793e-10	1.52549e-05	-1.56607	-4.99793e-10
37835080	chr19:37835080:G:A	1.91936e-08	-1.64744	-4.99793e-10	6.39931e-06	-1.57419	-4.99793e-10	1.49224e-05	-1.58811	-4.99793e-10
37835092	chr19:37835092:A:T	2.00551e-08	-1.60354	-4.99793e-10	6.76485e-06	-1.51864	-4.99793e-10	1.57364e-05	-1.53499	-4.99793e-10
37835093	chr19:37835093:A:G	1.96308e-08	-1.62492	-4.99793e-10	6.58785e-06	-1.54515	-4.99793e-10	1.53378e-05	-1.56065	-4.99793e-10
37835524	chr19:37835524:G:A	1.95739e-08	-1.62782	-4.99793e-10	6.56998e-06	-1.54786	-4.99793e-10	1.52969e-05	-1.56331	-4.99793e-10
37835707	chr19:37835707:A:G	2.81344e-08	-1.26503	-4.99793e-10	9.29123e-06	-1.2013	-4.99793e-10	2.29677e-05	-1.15688	-4.99793e-10
37835708	chr19:37835708:T:G	1.98444e-08	-1.6141	-4.99793e-10	6.6834e-06	-1.53075	-4.99793e-10	1.55517e-05	-1.5468	-4.99793e-10
37835901	chr19:37835901:TATAGTCATGCACCACC:T	2.51471e-08	-1.68941e-10	-1.37728	7.53948e-06	-1.68941e-10	-1.41022	1.7957e-05	-1.68941e-10	-1.40299
37836621	chr19:37836621:G:T	2.92821e-08	-1.22505	-4.99793e-10	9.69361e-06	-1.15891	-4.99793e-10	2.40006e-05	-1.11289	-4.99793e-10
37836661	chr19:37836661:C:T	1.97074e-08	-1.62103	-4.99793e-10	6.62339e-06	-1.53977	-4.99793e-10	1.54152e-05	-1.55561	-4.99793e-10
37836733	chr19:37836733:CT:C	2.79945e-08	-1.68941e-10	-1.27002	8.39679e-06	-1.68941e-10	-1.30253	2.13756e-05	-1.68941e-10	-1.22872
37837010	chr19:37837010:C:T	2.33473e-08	-1.50754	0.055999	7.04457e-06	-1.65219	0.174075	1.8531e-05	-1.58215	0.210625
37837061	chr19:37837061:A:C	5.08349e-09	-1.64792	-1.3281	1.54844e-06	-1.65342	-1.33971	3.58619e-06	-1.69812	-1.31576
37837112	chr19:37837112:G:A	4.20924e-08	-1.68941e-10	-0.862154	1.19959e-05	-1.68941e-10	-0.945809	3.1129e-05	-1.68941e-10	-0.852828
37838832	chr19:37838832:AT:A	4.46857e-09	-1.66105	-1.4439	1.35889e-06	-1.66823	-1.45548	3.09811e-06	-1.7087	-1.45147
37838943	chr19:37838943:A:C	7.59747e-09	-1.62131	-0.9529	2.55328e-06	-1.61765	-0.875347	6.40402e-06	-1.6437	-0.790347
37839400	chr19:37839400:G:A	3.93092e-08	-1.68941e-10	-0.930565	1.26251e-05	-1.68941e-10	-0.894686	3.24321e-05	-1.68941e-10	-0.811819
37840319	chr19:37840319:G:A	1.19701e-07	-1.68941e-10	0.182978	3.90826e-05	-1.68941e-10	0.235303	0.000106578	-1.68941e-10	0.377908
37840675	chr19:37840675:T:C	3.79558e-08	-1.68941e-10	-0.965601	1.21599e-05	-1.68941e-10	-0.932235	3.1269e-05	-1.68941e-10	-0.848342
37840778	chr19:37840778:A:ACATT	6.9804e-08	-1.68941e-10	-0.356331	2.12534e-05	-1.68941e-10	-0.37386	5.50773e-05	-1.68941e-10	-0.282229
37840783	chr19:37840783:C:T	2.05024e-08	-1.58148	-4.99793e-10	6.22118e-06	-1.60242	-4.99793e-10	1.49168e-05	-1.58848	-4.99793e-10
37843556	chr19:37843556:G:A	4.77637e-09	-1.7651	-1.27324	1.4301e-06	-1.76814	-1.30449	3.20099e-06	-1.76772	-1.35979
37843630	chr19:37843630:T:C	2.32592e-08	-1.68941e-10	-1.45532	7.07029e-06	-1.68941e-10	-1.47447	1.74978e-05	-1.68941e-10	-1.42889
37843632	chr19:37843632:G:A	2.34831e-08	-1.68941e-10	-1.44574	7.12672e-06	-1.68941e-10	-1.46652	1.76907e-05	-1.68941e-10	-1.41793
37843721	chr19:37843721:C:T	9.17516e-09	-1.09736	-1.28816	2.2837e-06	-1.36665	-1.23792	5.3546e-06	-1.32695	-1.28607
37843726	chr19:37843726:C:T	1.94408e-08	-1.63465	-4.99793e-10	6.51341e-06	-1.55651	-4.99793e-10	1.51697e-05	-1.57167	-4.99793e-10
37844658	chr19:37844658:G:A	2.37087e-08	-1.68941e-10	-1.43618	7.29519e-06	-1.68941e-10	-1.44316	1.7458e-05	-1.68941e-10	-1.43117
37844764	chr19:37844764:G:A	5.42616e-08	-0.608205	-4.99793e-10	1.74677e-05	-0.570024	-4.99793e-10	4.6096e-05	-0.46024	-4.99793e-10
37844950	chr19:37844950:C:T	4.20991e-09	-1.69188	-1.4727	1.28701e-06	-1.69623	-1.48183	2.95124e-06	-1.72988	-1.47886
37844951	chr19:37844951:G:A	1.07674e-08	-1.41917	-0.806331	3.24029e-06	-1.58924	-0.665469	8.47762e-06	-1.50993	-0.64361
37845173	chr19:37845173:C:T	1.92838e-08	-1.76706	0.124306	7.45033e-06	-1.74484	0.322724	1.93597e-05	-1.7676	0.439828
37845498	chr19:37845498:A:G	4.10453e-08	-1.68941e-10	-0.887346	1.17172e-05	-1.68941e-10	-0.96932	3.03487e-05	-1.68941e-10	-0.878214
37845806	chr19:37845806:A:G	1.81803e-08	-1.7665	0.0648132	7.01631e-06	-1.74268	0.260539	1.81423e-05	-1.76721	0.374488
37845923	chr19:37845923:A:G	4.3589e-09	-1.65928	-1.47053	1.32852e-06	-1.66626	-1.48005	3.02393e-06	-1.70762	-1.47679
37846171	chr19:37846171:C:T	4.10145e-09	-1.73247	-1.45821	1.41174e-06	-1.65296	-1.43259	3.48197e-06	-1.65396	-1.38941
37846293	chr19:37846293:A:G	4.93335e-09	-1.76111	-1.24489	1.47024e-06	-1.76697	-1.27798	3.28351e-06	-1.76569	-1.33636
37846520	chr19:37846520:G:A	1.74701e-08	-1.74153	-4.99793e-10	5.44019e-06	-1.73656	-4.99793e-10	1.30704e-05	-1.72062	-4.99793e-10
37847097	chr19:37847097:C:T	1.15744e-08	-1.66343	-0.48979	3.74337e-06	-1.7465	-0.363888	8.88e-06	-1.71013	-0.397035
37847476	chr19:37847476:A:T	2.17715e-08	-1.68941e-10	-1.52142	6.75906e-06	-1.68941e-10	-1.51949	1.60672e-05	-1.68941e-10	-1.51419
37847692	chr19:37847692:G:A	1.97395e-08	-1.6194	-4.99793e-10	6.65129e-06	-1.53556	-4.99793e-10	1.5475e-05	-1.55174	-4.99793e-10
37847718	chr19:37847718:A:AG	3.32171e-08	-1.68941e-10	-1.09896	9.96187e-06	-1.68941e-10	-1.13161	2.52382e-05	-1.68941e-10	-1.06261
37848154	chr19:37848154:G:A	4.93412e-09	-1.76426	-1.24159	1.47333e-06	-1.76799	-1.27486	3.28692e-06	-1.76733	-1.33369
37848552	chr19:37848552:G:A	2.0121e-08	-1.60026	-4.99793e-10	6.36001e-06	-1.58034	-4.99793e-10	1.49918e-05	-1.58346	-4.99793e-10
37848773	chr19:37848773:GA:G	3.87515e-08	-1.68941e-10	-0.944852	1.24198e-05	-1.68941e-10	-0.911083	3.20208e-05	-1.68941e-10	-0.824582
37849523	chr19:37849523:A:G	8.63696e-09	-1.27827	-1.16771	2.67329e-06	-1.36524	-1.08183	6.31672e-06	-1.43899	-1.00878
37849637	chr19:37849637:C:T	2.55792e-08	-1.68941e-10	-1.36024	7.83332e-06	-1.68941e-10	-1.37199	1.88954e-05	-1.68941e-10	-1.35205
37849713	chr19:37849713:G:A	2.01809e-08	-1.59729	-4.99793e-10	6.82062e-06	-1.51043	-4.99793e-10	1.58579e-05	-1.5273	-4.99793e-10
37850260	chr19:37850260:G:T	4.05885e-08	-1.68941e-10	-0.898538	1.30276e-05	-1.68941e-10	-0.863308	3.3681e-05	-1.68941e-10	-0.774033
37850417	chr19:37850417:C:T	2.1804e-08	-1.68941e-10	-1.51993	6.74583e-06	-1.68941e-10	-1.52145	1.60529e-05	-1.68941e-10	-1.51508
37850699	chr19:37850699:C:G	4.45617e-09	-1.63909	-1.46864	1.35867e-06	-1.64552	-1.47835	3.0782e-06	-1.69146	-1.47517
37850731	chr19:37850731:TATTAAA:T	2.46673e-08	-1.39654	-4.99793e-10	7.22505e-06	-1.45282	-4.99793e-10	1.66442e-05	-1.47891	-4.99793e-10
37850739	chr19:37850739:A:C	1.71525e-08	-1.75988	-4.99793e-10	5.28708e-06	-1.76511	-4.99793e-10	1.24755e-05	-1.7672	-4.99793e-10
37852209	chr19:37852209:C:A	2.17957e-08	-1.68941e-10	-1.52031	6.75586e-06	-1.68941e-10	-1.51997	1.60852e-05	-1.68941e-10	-1.51307
37852508	chr19:37852508:A:AT	4.04114e-08	-1.68941e-10	-0.90291	1.29399e-05	-1.68941e-10	-0.870061	3.33417e-05	-1.68941e-10	-0.784158
37853218	chr19:37853218:G:C	2.18251e-08	-1.68941e-10	-1.51896	6.76665e-06	-1.68941e-10	-1.51837	1.60372e-05	-1.68941e-10	-1.51606
37854374	chr19:37854374:G:T	4.39644e-08	-1.68941e-10	-0.818643	1.37734e-05	-1.68941e-10	-0.807639	3.58865e-05	-1.68941e-10	-0.710605
37854902	chr19:37854902:G:A	1.21748e-08	-1.64947	-0.45319	3.91677e-06	-1.73988	-0.325227	9.32399e-06	-1.69947	-0.35891
37855354	chr19:37855354:C:T	2.55938e-08	-1.68941e-10	-1.35967	7.9833e-06	-1.68941e-10	-1.35302	1.97867e-05	-1.68941e-10	-1.30596
37855362	chr19:37855362:C:G	2.60284e-08	-1.68941e-10	-1.34283	8.22796e-06	-1.68941e-10	-1.32284	1.98019e-05	-1.68941e-10	-1.30519
37855989	chr19:37855989:A:G	1.27466e-08	-1.76767	-0.289086	4.79221e-06	-1.74799	-0.115395	1.26809e-05	-1.76801	0.0171377
37856045	chr19:37856045:A:G	6.17891e-08	-1.31993	0.841639	2.38786e-05	-1.3972	1.1398	6.70383e-05	-1.47731	1.39161
37856072	chr19:37856072:A:T	1.60656e-08	-1.53985	-0.285488	4.82265e-06	-1.67403	-0.183017	1.25346e-05	-1.61006	-0.152415
37857004	chr19:37857004:T:C	1.30701e-08	-1.76696	-0.264733	4.93624e-06	-1.74441	-0.0893626	1.30543e-05	-1.76752	0.0456741
37857349	chr19:37857349:CAT:C	2.17261e-08	-1.76724	0.243732	8.42993e-06	-1.7458	0.44721	2.20693e-05	-1.76773	0.570953
37857515	chr19:37857515:A:G	5.92149e-08	-1.37895	0.858105	2.10963e-05	-1.56203	1.18075	8.16533e-05	-1.47468	1.5862
37858276	chr19:37858276:C:T	2.00545e-08	-1.60357	-4.99793e-10	6.36234e-06	-1.57998	-4.99793e-10	1.53899e-05	-1.55725	-4.99793e-10
37858630	chr19:37858630:G:T	8.34953e-09	-1.3264	-1.15341	2.6125e-06	-1.4044	-1.06567	6.18094e-06	-1.47682	-0.992678
37858684	chr19:37858684:C:T	1.44939e-08	-1.76744	-0.160852	5.53125e-06	-1.74646	0.0264998	1.47097e-05	-1.76784	0.165378
37858965	chr19:37858965:C:T	2.07418e-08	-1.56987	-4.99793e-10	7.04167e-06	-1.47853	-4.99793e-10	1.63513e-05	-1.49666	-4.99793e-10
37859119	chr19:37859119:C:T	1.40291e-08	-1.76699	-0.193903	5.31957e-06	-1.74435	-0.0146346	1.41143e-05	-1.76753	0.123747
37859424	chr19:37859424:G:A	2.30123e-08	-1.68941e-10	-1.46599	7.28294e-06	-1.68941e-10	-1.44484	1.76881e-05	-1.68941e-10	-1.41808
37859929	chr19:37859929:C:G	3.84521e-09	-1.73374	-1.52145	1.17166e-06	-1.75052	-1.52143	2.83215e-06	-1.74495	-1.50498
37860251	chr19:37860251:G:T	3.15946e-08	-1.68941e-10	-1.14904	9.39895e-06	-1.68941e-10	-1.18978	2.43646e-05	-1.68941e-10	-1.09784
37860381	chr19:37860381:CAGAG:C	4.79017e-07	1.56971	-4.99793e-10	6.28894e-05	0.711003	-4.99793e-10	0.000184205	0.925084	-4.99793e-10
37860505	chr19:37860505:T:G	4.49111e-08	-1.68941e-10	-0.797338	1.41189e-05	-1.68941e-10	-0.782861	3.69943e-05	-1.68941e-10	-0.680202
37860589	chr19:37860589:G:A	1.76475e-08	-1.3251	-0.406326	6.02864e-06	-1.40203	-0.231824	1.53826e-05	-1.47492	-0.0828128
37861460	chr19:37861460:G:A	2.32037e-08	-1.68941e-10	-1.45771	7.3531e-06	-1.68941e-10	-1.43525	1.78747e-05	-1.68941e-10	-1.40758
37861811	chr19:37861811:C:T	3.98182e-08	-1.68941e-10	-0.917698	1.27693e-05	-1.68941e-10	-0.883329	3.29488e-05	-1.68941e-10	-0.796014
37862009	chr19:37862009:C:T	1.23264e-08	-1.67328	-0.417002	4.02389e-06	-1.75087	-0.287253	9.51648e-06	-1.71727	-0.320669
37862086	chr19:37862086:T:A	2.62911e-08	-1.68941e-10	-1.33279	8.29326e-06	-1.68941e-10	-1.31493	1.97787e-05	-1.68941e-10	-1.30636
37862118	chr19:37862118:C:A	8.21235e-09	-1.39302	-1.10336	2.38678e-06	-1.56727	-0.99316	6.36188e-06	-1.48521	-0.95543
37862358	chr19:37862358:A:G	2.38756e-08	-1.68941e-10	-1.42917	7.44507e-06	-1.68941e-10	-1.42282	1.77241e-05	-1.68941e-10	-1.41604
37862652	chr19:37862652:A:G	8.11551e-09	-1.33615	-1.1721	2.53638e-06	-1.41287	-1.08676	6.00377e-06	-1.48435	-1.01423
37862734	chr19:37862734:G:GA	2.67249e-08	-1.31643	-4.99793e-10	8.2572e-06	-1.31929	-4.99793e-10	1.90243e-05	-1.34525	-4.99793e-10
37862776	chr19:37862776:A:G	4.26296e-08	-1.68941e-10	-0.849474	1.21349e-05	-1.68941e-10	-0.934288	3.15349e-05	-1.68941e-10	-0.839871
37862832	chr19:37862832:A:G	3.87351e-09	-1.72683	-1.52103	1.17829e-06	-1.74547	-1.52084	2.83505e-06	-1.73921	-1.5097
37863117	chr19:37863117:C:G	2.00686e-08	-1.60287	-4.99793e-10	6.76617e-06	-1.51844	-4.99793e-10	1.5737e-05	-1.53495	-4.99793e-10
37863284	chr19:37863284:G:A	2.32554e-08	-1.68941e-10	-1.45548	7.37195e-06	-1.68941e-10	-1.43269	1.79309e-05	-1.68941e-10	-1.40444
37863479	chr19:37863479:G:A	1.52541e-08	-1.76766	-0.10951	5.68065e-06	-1.76265	0.0693457	1.49755e-05	-1.76582	0.181271
37863491	chr19:37863491:T:C	2.55924e-08	-1.68941e-10	-1.35973	7.97593e-06	-1.68941e-10	-1.35395	1.9172e-05	-1.68941e-10	-1.33752
37864144	chr19:37864144:G:A	4.10913e-08	-1.68941e-10	-0.886226	1.1729e-05	-1.68941e-10	-0.96831	3.03828e-05	-1.68941e-10	-0.877092
37864297	chr19:37864297:A:G	1.86432e-08	-1.76707	0.0905321	7.17206e-06	-1.74512	0.284934	1.86946e-05	-1.76762	0.404886
37864345	chr19:37864345:G:A	2.21734e-08	-1.68941e-10	-1.50313	6.97802e-06	-1.68941e-10	-1.48761	1.66742e-05	-1.68941e-10	-1.47711
37864569	chr19:37864569:A:G	1.6249e-08	-1.7682	-0.045793	6.10408e-06	-1.75887	0.137448	1.60242e-05	-1.76747	0.25061
37864829	chr19:37864829:G:A	3.32849e-07	-1.68941e-10	1.20567	0.000119113	-1.68941e-10	1.3497	0.000203649	-1.68941e-10	1.02543
37864906	chr19:37864906:G:A	1.90076e-08	-1.28419	-0.372993	6.45345e-06	-1.36934	-0.196417	1.6476e-05	-1.44318	-0.0458802
37865240	chr19:37865240:A:G	1.13776e-08	-1.36869	-0.801683	3.3877e-06	-1.54857	-0.661655	8.88942e-06	-1.46322	-0.642882
37865569	chr19:37865569:T:C	5.10769e-09	-1.74953	-1.22175	1.51233e-06	-1.76043	-1.25629	3.37482e-06	-1.75765	-1.31697
37865613	chr19:37865613:C:G	1.98137e-08	-1.61565	-4.99793e-10	6.66002e-06	-1.53425	-4.99793e-10	1.54975e-05	-1.55029	-4.99793e-10
37865806	chr19:37865806:T:C	9.25168e-08	-0.0746316	-4.99793e-10	2.8109e-05	-0.0942868	-4.99793e-10	6.15221e-05	-0.171571	-4.99793e-10
37865965	chr19:37865965:T:A	6.44428e-08	-1.68941e-10	-0.436244	1.89642e-05	-1.68941e-10	-0.487823	5.02915e-05	-1.68941e-10	-0.373131
37867058	chr19:37867058:TTGTCTC:T	2.94634e-08	-1.68941e-10	-1.21887	8.80482e-06	-1.68941e-10	-1.25508	2.26319e-05	-1.68941e-10	-1.17161
37867456	chr19:37867456:C:T	4.56749e-09	-1.75491	-1.32815	1.3638e-06	-1.76337	-1.35673	3.10077e-06	-1.76126	-1.39806
37868170	chr19:37868170:G:A	1.89181e-08	-1.60481	-0.0570925	5.88822e-06	-1.71358	0.0561558	1.51486e-05	-1.66247	0.0894086
37868240	chr19:37868240:A:G	1.19427e-08	-1.69062	-0.431281	3.93672e-06	-1.75785	-0.302173	9.24474e-06	-1.72981	-0.337101
37868292	chr19:37868292:A:G	2.24749e-08	-1.68941e-10	-1.48962	6.9684e-06	-1.68941e-10	-1.48899	2.55544e-05	-1.68941e-10	-1.05016
37868585	chr19:37868585:G:A	1.04952e-08	-1.41259	-0.838512	3.14463e-06	-1.5828	-0.70188	8.21672e-06	-1.50184	-0.68296
37868892	chr19:37868892:G:A	4.19322e-08	-1.68941e-10	-0.865969	1.34703e-05	-1.68941e-10	-0.829889	3.49441e-05	-1.68941e-10	-0.737219
37869070	chr19:37869070:G:A	5.24324e-08	-1.05251	0.410014	1.77817e-05	-1.05501	0.502802	4.61816e-05	-1.11358	0.655197
37869696	chr19:37869696:T:G	2.50049e-08	-1.68941e-10	-1.38295	7.56227e-06	-1.68941e-10	-1.4072	1.88265e-05	-1.68941e-10	-1.3557
37870034	chr19:37870034:C:T	4.34619e-08	-1.68941e-10	-0.830138	1.28243e-05	-1.68941e-10	-0.879035	3.45813e-05	-1.68941e-10	-0.747654
37870380	chr19:37870380:C:T	3.90746e-09	-1.72159	-1.51755	1.1931e-06	-1.73291	-1.52091	2.80923e-06	-1.75098	-1.50708
37871349	chr19:37871349:T:C	8.69982e-08	-1.40547	1.26933	3.14322e-05	-1.58341	1.60086	0.000123811	-1.49785	2.02564
37871700	chr19:37871700:G:T	3.75198e-08	-1.68941e-10	-0.977155	1.20226e-05	-1.68941e-10	-0.943585	3.10257e-05	-1.68941e-10	-0.856152
37871895	chr19:37871895:C:T	2.43445e-08	-1.68941e-10	-1.40972	7.59499e-06	-1.68941e-10	-1.40289	1.81032e-05	-1.68941e-10	-1.39488
37872152	chr19:37872152:C:T	1.98181e-08	-1.76522	0.14979	7.69187e-06	-1.7386	0.348389	1.99648e-05	-1.76625	0.469256
37872191	chr19:37872191:C:A	2.87298e-08	-1.68941e-10	-1.24409	8.60353e-06	-1.68941e-10	-1.2782	2.1976e-05	-1.68941e-10	-1.20102
37872199	chr19:37872199:A:G	2.015e-08	-1.76604	0.167222	7.81564e-06	-1.74138	0.367128	2.03416e-05	-1.76692	0.48862
37872241	chr19:37872241:G:A	1.89072e-08	-1.56768	-0.0947998	5.7861e-06	-1.69189	0.0169779	1.5007e-05	-1.63316	0.0507058
37872338	chr19:37872338:G:A	1.11213e-08	-1.36377	-0.829388	3.29057e-06	-1.54729	-0.692024	8.65983e-06	-1.45924	-0.673035
37872444	chr19:37872444:G:A	1.88088e-08	-1.58089	-0.0868118	5.79224e-06	-1.70004	0.0261888	1.49703e-05	-1.64387	0.058974
37873187	chr19:37873187:T:C	2.54709e-08	-1.68941e-10	-1.36448	7.9903e-06	-1.68941e-10	-1.35215	1.96461e-05	-1.68941e-10	-1.31309
37874201	chr19:37874201:G:C	2.42525e-08	-1.68941e-10	-1.4135	7.59307e-06	-1.68941e-10	-1.40314	1.85525e-05	-1.68941e-10	-1.37036
37874423	chr19:37874423:A:G	1.5297e-08	-1.20347	-0.67089	6.86569e-06	-0.948319	-0.555519	1.45908e-05	-1.12005	-0.490529
37874484	chr19:37874484:C:T	4.14138e-08	-1.68941e-10	-0.878408	1.18185e-05	-1.68941e-10	-0.960709	3.06243e-05	-1.68941e-10	-0.869172
37874502	chr19:37874502:GAC:G	2.42103e-08	-1.68941e-10	-1.41525	7.57943e-06	-1.68941e-10	-1.40494	1.85163e-05	-1.68941e-10	-1.37231
37875018	chr19:37875018:C:T	2.88324e-08	-1.68941e-10	-1.24052	8.84403e-06	-1.68941e-10	-1.25063	2.19556e-05	-1.68941e-10	-1.20195
37875055	chr19:37875055:A:G	4.28144e-09	-1.66869	-1.47905	1.30491e-06	-1.67666	-1.48758	2.97873e-06	-1.71532	-1.48415
37875078	chr19:37875078:G:T	2.18236e-08	-1.68941e-10	-1.51903	6.81106e-06	-1.68941e-10	-1.51183	1.61974e-05	-1.68941e-10	-1.50612
37875254	chr19:37875254:T:C	2.19675e-08	-1.68941e-10	-1.51246	6.80825e-06	-1.68941e-10	-1.51224	1.60149e-05	-1.68941e-10	-1.51745
37875256	chr19:37875256:C:G	2.76762e-08	-1.68941e-10	-1.28145	8.60257e-06	-1.68941e-10	-1.27831	2.0321e-05	-1.68941e-10	-1.27931
37875566	chr19:37875566:TAA:T	2.68806e-08	-1.68941e-10	-1.31062	8.35458e-06	-1.68941e-10	-1.30757	1.97451e-05	-1.68941e-10	-1.30806
37876180	chr19:37876180:G:T	1.04974e-07	-1.68941e-10	0.0516901	3.35004e-05	-1.68941e-10	0.0811808	0.000188539	-1.68941e-10	0.948337
37876625	chr19:37876625:G:A	2.17913e-08	-1.68941e-10	-1.52051	6.74658e-06	-1.68941e-10	-1.52134	1.60819e-05	-1.68941e-10	-1.51327
37876970	chr19:37876970:T:G	2.88476e-08	-1.68941e-10	-1.23999	9.02934e-06	-1.68941e-10	-1.2299	3.50303e-05	-1.68941e-10	-0.734753
37877065	chr19:37877065:C:T	2.2798e-08	-1.47535	-4.99793e-10	6.76772e-06	-1.51821	-4.99793e-10	1.5434e-05	-1.55439	-4.99793e-10
37877207	chr19:37877207:T:A	2.70035e-08	-1.68941e-10	-1.30606	8.10044e-06	-1.68941e-10	-1.33846	2.04918e-05	-1.68941e-10	-1.27094
37877520	chr19:37877520:A:G	5.69651e-08	-1.68941e-10	-0.559584	1.7311e-05	-1.68941e-10	-0.579035	4.48268e-05	-1.68941e-10	-0.488161
37877548	chr19:37877548:TG:T	3.95357e-08	-1.68941e-10	-0.924818	1.26746e-05	-1.68941e-10	-0.890772	3.26824e-05	-1.68941e-10	-0.80413
37878378	chr19:37878378:T:C	2.24556e-08	-1.68941e-10	-1.49048	7.06349e-06	-1.68941e-10	-1.47544	1.70179e-05	-1.68941e-10	-1.4567
37878467	chr19:37878467:G:C	2.4034e-08	-1.68941e-10	-1.42255	7.24174e-06	-1.68941e-10	-1.45051	1.72651e-05	-1.68941e-10	-1.44228
37878866	chr19:37878866:A:G	4.66663e-09	-1.75177	-1.30981	1.39134e-06	-1.76193	-1.33817	3.13661e-06	-1.75928	-1.38854
37878970	chr19:37878970:C:A	2.03157e-08	-1.59063	-4.99793e-10	6.86725e-06	-1.50361	-4.99793e-10	1.59633e-05	-1.52067	-4.99793e-10
37879860	chr19:37879860:G:A	1.73428e-08	-1.76786	0.0190126	6.61412e-06	-1.74993	0.208763	1.72221e-05	-1.76815	0.323371
37880403	chr19:37880403:T:A	1.8367e-08	-1.76811	0.0766416	7.01489e-06	-1.75222	0.269878	1.83361e-05	-1.7682	0.386103
37881537	chr19:37881537:T:C	5.15847e-08	-1.35111	0.692311	1.80432e-05	-1.54169	1.00408	6.90902e-05	-1.44834	1.39278
37881724	chr19:37881724:G:C	4.06039e-08	-1.68941e-10	-0.898159	1.27595e-05	-1.68941e-10	-0.8841	4.49751e-05	-1.68941e-10	-0.484859
37882337	chr19:37882337:C:A	3.8824e-08	-1.68941e-10	-0.942984	1.24355e-05	-1.68941e-10	-0.909822	3.20574e-05	-1.68941e-10	-0.823439
37882537	chr19:37882537:T:C	8.02958e-09	-1.2946	-1.22429	2.47461e-06	-1.37916	-1.14513	5.81969e-06	-1.4511	-1.07863
37882588	chr19:37882588:G:T	6.06135e-08	-0.497504	-4.99793e-10	1.95777e-05	-0.455986	-4.99793e-10	5.19332e-05	-0.341009	-4.99793e-10
37882666	chr19:37882666:G:A	1.99849e-08	-1.60705	-4.99793e-10	6.33847e-06	-1.58374	-4.99793e-10	1.53291e-05	-1.56121	-4.99793e-10
37882821	chr19:37882821:G:A	2.02801e-08	-1.59238	-4.99793e-10	6.85246e-06	-1.50577	-4.99793e-10	1.59301e-05	-1.52275	-4.99793e-10
37882945	chr19:37882945:T:C	1.08465e-07	-1.68941e-10	0.0844027	3.3503e-05	-1.68941e-10	0.0812598	0.000116361	-1.68941e-10	0.46573
37883062	chr19:37883062:C:A	2.77174e-08	-1.68941e-10	-1.27996	8.53051e-06	-1.68941e-10	-1.28673	2.07607e-05	-1.68941e-10	-1.2579
37883084	chr19:37883084:C:G	2.50565e-08	-1.68941e-10	-1.38089	7.50933e-06	-1.68941e-10	-1.41423	1.79201e-05	-1.68941e-10	-1.40504
37883097	chr19:37883097:C:G	2.37782e-08	-1.68941e-10	-1.43325	7.20232e-06	-1.68941e-10	-1.45597	1.79437e-05	-1.68941e-10	-1.40373
37883110	chr19:37883110:T:C	3.85202e-09	-1.73203	-1.52139	1.1731e-06	-1.74928	-1.52144	2.84245e-06	-1.74353	-1.50277
37883216	chr19:37883216:G:A	4.40685e-09	-1.66382	-1.45504	1.34034e-06	-1.67178	-1.46567	3.05836e-06	-1.71167	-1.46142
37883480	chr19:37883480:C:G	2.31553e-08	-1.68941e-10	-1.4598	7.13218e-06	-1.68941e-10	-1.46576	1.70494e-05	-1.68941e-10	-1.45485
37883481	chr19:37883481:T:C	5.46116e-08	-1.68941e-10	-0.601776	1.66343e-05	-1.68941e-10	-0.618907	4.28853e-05	-1.68941e-10	-0.532437
37883595	chr19:37883595:C:T	3.92618e-08	-1.68941e-10	-0.931769	1.2548e-05	-1.68941e-10	-0.900811	3.04307e-05	-1.68941e-10	-0.875516
37884012	chr19:37884012:G:A	1.70441e-08	-1.76622	-4.99793e-10	5.27193e-06	-1.76798	-4.99793e-10	1.24733e-05	-1.76738	-4.99793e-10
37884425	chr19:37884425:C:T	1.83555e-08	-1.54786	-0.144232	5.53825e-06	-1.68016	-0.0385348	1.44156e-05	-1.61767	-0.00498598
37884495	chr19:37884495:C:T	3.00024e-08	-1.68941e-10	-1.20075	9.22591e-06	-1.68941e-10	-1.20836	2.25624e-05	-1.68941e-10	-1.17468
37884638	chr19:37884638:G:A	4.92952e-08	-0.704195	-4.99793e-10	1.38034e-05	-0.805462	-4.99793e-10	3.14947e-05	-0.841148	-4.99793e-10
37884650	chr19:37884650:C:G	1.15186e-08	-1.67959	-0.47847	3.75714e-06	-1.75347	-0.353245	8.87731e-06	-1.72186	-0.385612
37884752	chr19:37884752:C:T	1.19476e-08	-1.67861	-0.442881	3.90339e-06	-1.75309	-0.31544	9.20977e-06	-1.72113	-0.349571
37884753	chr19:37884753:G:A	4.20956e-09	-1.70328	-1.46138	1.24177e-06	-1.71733	-1.49651	2.81123e-06	-1.73951	-1.51784
37885026	chr19:37885026:C:T	4.47217e-09	-1.64046	-1.46369	1.3602e-06	-1.64912	-1.47362	3.08721e-06	-1.69406	-1.46964
37885190	chr19:37885190:G:A	5.05884e-09	-1.7535	-1.22738	1.50147e-06	-1.76294	-1.26099	3.35002e-06	-1.76049	-1.32151
37885463	chr19:37885463:A:G	1.1312e-08	-1.37802	-0.79814	3.37372e-06	-1.55687	-0.657491	8.85746e-06	-1.47097	-0.63874
37885828	chr19:37885828:G:A	2.31482e-08	-1.68941e-10	-1.46011	7.25057e-06	-1.68941e-10	-1.44929	1.71489e-05	-1.68941e-10	-1.44903
37886164	chr19:37886164:T:C	2.20792e-08	-1.68941e-10	-1.50739	6.92816e-06	-1.68941e-10	-1.49478	1.702e-05	-1.68941e-10	-1.45658
37886208	chr19:37886208:T:C	3.85483e-09	-1.73126	-1.52144	1.17368e-06	-1.74878	-1.52146	2.84129e-06	-1.74293	-1.50378
37886743	chr19:37886743:CCTT:C	3.13772e-08	-1.68941e-10	-1.15594	9.68827e-06	-1.68941e-10	-1.15946	2.85409e-05	-1.68941e-10	-0.939631
37886770	chr19:37886770:C:T	3.17708e-08	-1.68941e-10	-1.14347	9.80842e-06	-1.68941e-10	-1.14713	2.89825e-05	-1.68941e-10	-0.924275
37886924	chr19:37886924:T:C	8.34071e-09	-1.27646	-1.20441	2.57352e-06	-1.36227	-1.12283	6.05752e-06	-1.43597	-1.05369
37887132	chr19:37887132:C:T	2.27201e-08	-1.47877	-4.99793e-10	6.81283e-06	-1.51157	-4.99793e-10	1.64325e-05	-1.49171	-4.99793e-10
37887899	chr19:37887899:G:C	7.85232e-09	-1.31616	-1.22505	2.42622e-06	-1.39805	-1.14599	5.71982e-06	-1.4683	-1.07873
37887908	chr19:37887908:T:C	2.43409e-08	-1.68941e-10	-1.40986	7.59407e-06	-1.68941e-10	-1.40301	1.81009e-05	-1.68941e-10	-1.39501
37888029	chr19:37888029:T:C	2.49284e-08	-1.68941e-10	-1.38602	7.47675e-06	-1.68941e-10	-1.41858	1.78269e-05	-1.68941e-10	-1.41026
37888806	chr19:37888806:C:T	1.85049e-08	-1.76557	0.0815809	7.13774e-06	-1.7397	0.274716	1.84969e-05	-1.76653	0.393162
37889059	chr19:37889059:C:A	2.0465e-08	-1.5833	-4.99793e-10	6.93331e-06	-1.49404	-4.99793e-10	1.61116e-05	-1.51143	-4.99793e-10
37889608	chr19:37889608:G:A	2.4811e-08	-1.68941e-10	-1.39073	7.44593e-06	-1.68941e-10	-1.42271	1.77482e-05	-1.68941e-10	-1.41468
37889861	chr19:37889861:G:A	2.56885e-08	-1.68941e-10	-1.35598	8.00766e-06	-1.68941e-10	-1.34998	1.92386e-05	-1.68941e-10	-1.33405
37889962	chr19:37889962:C:T	2.47462e-08	-1.68941e-10	-1.39335	7.42947e-06	-1.68941e-10	-1.42492	1.77068e-05	-1.68941e-10	-1.41702
37890072	chr19:37890072:G:A	2.18157e-08	-1.68941e-10	-1.51939	6.7459e-06	-1.68941e-10	-1.52144	1.60418e-05	-1.68941e-10	-1.51577
37890868	chr19:37890868:T:C	3.91209e-09	-1.72142	-1.51653	1.18982e-06	-1.7399	-1.51667	2.93798e-06	-1.73339	-1.47986
37890989	chr19:37890989:C:T	2.68401e-08	-1.68941e-10	-1.31213	8.50185e-06	-1.68941e-10	-1.29009	2.04638e-05	-1.68941e-10	-1.27231
37891688	chr19:37891688:C:T	1.91869e-08	-1.76747	0.119672	7.37705e-06	-1.74714	0.315139	1.92507e-05	-1.7679	0.43448
37891703	chr19:37891703:A:G	2.73415e-08	-1.68941e-10	-1.29362	8.19405e-06	-1.68941e-10	-1.32697	2.07676e-05	-1.68941e-10	-1.25757
37891837	chr19:37891837:A:G	2.47063e-08	-1.68941e-10	-1.39496	7.71133e-06	-1.68941e-10	-1.38768	1.83898e-05	-1.68941e-10	-1.37917
37893127	chr19:37893127:T:G	1.82244e-07	0.603325	-4.99793e-10	5.38381e-05	0.555606	-4.99793e-10	0.000130005	0.576606	-4.99793e-10
37893757	chr19:37893757:A:C	2.26656e-08	-1.68941e-10	-1.48117	7.05003e-06	-1.68941e-10	-1.47734	1.70884e-05	-1.68941e-10	-1.45257
37893781	chr19:37893781:C:G	8.37066e-09	-1.2804	-1.19689	2.58724e-06	-1.36555	-1.11423	6.08657e-06	-1.43924	-1.04565
37894049	chr19:37894049:C:T	2.41341e-08	-1.68941e-10	-1.41839	7.37005e-06	-1.68941e-10	-1.43295	1.82382e-05	-1.68941e-10	-1.38745
37894100	chr19:37894100:G:A	2.21732e-08	-1.68941e-10	-1.50314	6.96984e-06	-1.68941e-10	-1.48878	1.63851e-05	-1.68941e-10	-1.49459
37895489	chr19:37895489:C:T	4.33249e-08	-1.68941e-10	-0.833296	1.23149e-05	-1.68941e-10	-0.919563	3.19519e-05	-1.68941e-10	-0.826735
37896438	chr19:37896438:C:CA	2.10354e-08	-1.76584	0.210024	8.10445e-06	-1.74109	0.403129	1.56782e-05	-1.7667	0.228004
37896750	chr19:37896750:C:G	2.3602e-08	-1.44069	-4.99793e-10	7.02166e-06	-1.48138	-4.99793e-10	1.73994e-05	-1.43453	-4.99793e-10
37897165	chr19:37897165:T:G	4.03858e-08	-1.68941e-10	-0.903545	1.29223e-05	-1.68941e-10	-0.871424	3.13801e-05	-1.68941e-10	-0.844793
37897194	chr19:37897194:C:T	2.20256e-08	-1.50982	-4.99793e-10	5.93877e-06	-1.64887	-4.99793e-10	1.48396e-05	-1.59367	-4.99793e-10
37897334	chr19:37897334:G:A	2.92663e-08	-1.68941e-10	-1.22559	8.647e-06	-1.68941e-10	-1.27316	2.05583e-05	-1.68941e-10	-1.2677
37897453	chr19:37897453:G:T	1.74114e-08	-1.7449	-4.99793e-10	5.41957e-06	-1.74036	-4.99793e-10	1.30097e-05	-1.72527	-4.99793e-10
37897662	chr19:37897662:T:C	5.19342e-08	-1.68941e-10	-0.652045	1.46164e-05	-1.68941e-10	-0.74823	3.83698e-05	-1.68941e-10	-0.643696
37897840	chr19:37897840:A:G	2.4117e-08	-1.4191	-4.99793e-10	7.13984e-06	-1.46469	-4.99793e-10	1.72776e-05	-1.44156	-4.99793e-10
37898434	chr19:37898434:C:T	2.37949e-08	-1.68941e-10	-1.43255	7.60548e-06	-1.68941e-10	-1.40151	1.84681e-05	-1.68941e-10	-1.37492
37898819	chr19:37898819:GCT:G	1.16424e-08	-1.33483	-0.812539	3.42768e-06	-1.52568	-0.672813	8.03272e-06	-1.43496	-0.772483
37899013	chr19:37899013:T:A	2.35945e-08	-1.56576	0.124754	7.2084e-06	-1.69033	0.235197	1.87364e-05	-1.6313	0.270797
37900660	chr19:37900660:G:A	8.89108e-09	-1.32947	-1.0875	2.53366e-06	-1.5202	-0.980513	5.57103e-06	-1.43074	-1.14265
37901300	chr19:37901300:G:A	2.46628e-08	-1.39673	-4.99793e-10	7.62987e-06	-1.3983	-4.99793e-10	1.92428e-05	-1.33383	-4.99793e-10
37901363	chr19:37901363:G:A	2.29059e-08	-1.68941e-10	-1.47063	7.2301e-06	-1.68941e-10	-1.45212	1.75145e-05	-1.68941e-10	-1.42794
37901409	chr19:37901409:T:C	4.35159e-09	-1.64316	-1.48833	1.39552e-06	-1.66368	-1.43343	3.54811e-06	-1.66848	-1.35607
37901490	chr19:37901490:C:G	5.81197e-09	-1.72163	-1.12047	1.70177e-06	-1.73944	-1.15927	3.76686e-06	-1.73422	-1.2305
37901876	chr19:37901876:G:C	2.077e-08	-1.56851	-4.99793e-10	6.65296e-06	-1.53531	-4.99793e-10	1.57426e-05	-1.5346	-4.99793e-10
37902498	chr19:37902498:G:A	2.76253e-08	-1.28329	-4.99793e-10	8.30177e-06	-1.31391	-4.99793e-10	1.95226e-05	-1.31939	-4.99793e-10
37902681	chr19:37902681:C:T	4.50805e-09	-1.7452	-1.35096	1.2984e-06	-1.75348	-1.41576	2.87964e-06	-1.764	-1.4693
37903409	chr19:37903409:A:G	8.64739e-08	-0.142179	-4.99793e-10	2.6172e-05	-0.165683	-4.99793e-10	5.74198e-05	-0.240579	-4.99793e-10
37903768	chr19:37903768:A:T	2.33327e-08	-1.68941e-10	-1.45217	7.31018e-06	-1.68941e-10	-1.44111	1.72874e-05	-1.68941e-10	-1.44099
37904129	chr19:37904129:C:T	2.55263e-08	-1.36231	-4.99793e-10	8.86065e-06	-1.24876	-4.99793e-10	1.66879e-05	-1.47628	-4.99793e-10
37904691	chr19:37904691:T:C	4.00702e-09	-1.73143	-1.48254	1.20672e-06	-1.74603	-1.49644	2.80894e-06	-1.74258	-1.51558
37905246	chr19:37905246:A:C	3.69464e-08	-1.68941e-10	-0.992553	1.18395e-05	-1.68941e-10	-0.958933	3.04848e-05	-1.68941e-10	-0.87374
37905432	chr19:37905432:C:G	2.77346e-08	-1.68941e-10	-1.27934	8.29598e-06	-1.68941e-10	-1.3146	2.10552e-05	-1.68941e-10	-1.24382
37905755	chr19:37905755:A:G	1.36019e-08	-1.62139	-0.37042	4.32781e-06	-1.72616	-0.239152	1.03243e-05	-1.67932	-0.277145
37905845	chr19:37905845:T:C	2.43181e-08	-1.68941e-10	-1.4108	7.6142e-06	-1.68941e-10	-1.40036	1.86073e-05	-1.68941e-10	-1.36742
37905938	chr19:37905938:TTG:T	1.44848e-07	-1.68941e-10	0.373664	5.03603e-05	-1.68941e-10	0.488827	9.03865e-05	-1.68941e-10	0.213127
37906573	chr19:37906573:A:G	2.03585e-08	-1.47115	-0.117375	5.96695e-06	-1.6291	-0.0150424	1.56715e-05	-1.55449	0.015367
37906644	chr19:37906644:C:G	4.55527e-08	-1.68941e-10	-0.783152	1.55517e-05	-1.68941e-10	-0.686205	3.3104e-05	-1.68941e-10	-0.791314
37906748	chr19:37906748:G:T	2.24475e-08	-1.49084	-4.99793e-10	7.04536e-06	-1.47801	-4.99793e-10	1.63188e-05	-1.49865	-4.99793e-10
37906863	chr19:37906863:TC:T	1.11303e-08	-1.72364	-0.468711	4.22971e-06	-1.76495	-0.223292	9.97839e-06	-1.74609	-0.244457
37906869	chr19:37906869:G:A	4.51911e-08	-1.68941e-10	-0.791123	1.54245e-05	-1.68941e-10	-0.694418	3.2842e-05	-1.68941e-10	-0.799261
37906935	chr19:37906935:C:T	2.72904e-08	-1.68941e-10	-1.29549	8.12322e-06	-1.68941e-10	-1.33565	1.92723e-05	-1.68941e-10	-1.3323
37906968	chr19:37906968:G:A	4.1019e-08	-1.68941e-10	-0.887988	1.31858e-05	-1.68941e-10	-0.851234	3.42079e-05	-1.68941e-10	-0.75851
37907031	chr19:37907031:A:G	3.02185e-07	1.10902	-4.99793e-10	4.23183e-05	0.314845	-4.99793e-10	0.000121632	0.510033	-4.99793e-10
37907094	chr19:37907094:A:G	4.84526e-08	-1.68941e-10	-0.721436	1.57649e-05	-1.68941e-10	-0.672591	3.93987e-05	-1.68941e-10	-0.617235
37907439	chr19:37907439:C:T	2.15873e-08	-1.52992	-4.99793e-10	6.67272e-06	-1.53235	-4.99793e-10	1.549e-05	-1.55077	-4.99793e-10
37907950	chr19:37907950:A:G	1.06573e-08	-1.73293	-0.502848	4.05598e-06	-1.76706	-0.263118	9.54169e-06	-1.75241	-0.282882
37907995	chr19:37907995:G:T	4.07097e-09	-1.67844	-1.5197	1.22625e-06	-1.70712	-1.51929	2.94174e-06	-1.69742	-1.51455
37908821	chr19:37908821:C:T	1.06129e-08	-1.73734	-0.502619	4.06028e-06	-1.76772	-0.2614	9.5266e-06	-1.7553	-0.281578
37909290	chr19:37909290:C:T	1.06122e-08	-1.73104	-0.508984	4.03575e-06	-1.7667	-0.268479	9.49919e-06	-1.75116	-0.288601
37909396	chr19:37909396:T:C	2.79153e-08	-1.68941e-10	-1.27285	8.34647e-06	-1.68941e-10	-1.30854	2.12025e-05	-1.68941e-10	-1.23685
37909428	chr19:37909428:T:C	4.41399e-09	-1.61537	-1.50187	1.39827e-06	-1.63832	-1.45682	3.51786e-06	-1.6436	-1.38952
37909519	chr19:37909519:T:G	2.79268e-08	-1.68941e-10	-1.27243	8.34195e-06	-1.68941e-10	-1.30908	2.11485e-05	-1.68941e-10	-1.2394
37910120	chr19:37910120:T:C	3.83103e-08	-1.68941e-10	-0.956305	1.10109e-05	-1.68941e-10	-1.03149	2.4096e-05	-1.68941e-10	-1.10892
37911095	chr19:37911095:A:G	2.24514e-08	-1.68941e-10	-1.49067	6.86865e-06	-1.68941e-10	-1.50341	1.67554e-05	-1.68941e-10	-1.47225
37911534	chr19:37911534:A:T	1.12121e-08	-1.72916	-0.455873	4.28505e-06	-1.76623	-0.209012	1.00959e-05	-1.74957	-0.229275
37912159	chr19:37912159:C:T	2.96646e-08	-1.68941e-10	-1.21207	9.16447e-06	-1.68941e-10	-1.21504	2.66192e-05	-1.68941e-10	-1.00933
37912459	chr19:37912459:T:C	4.44708e-09	-1.63134	-1.47844	1.43294e-06	-1.65271	-1.41794	3.66082e-06	-1.65786	-1.33542
37912740	chr19:37912740:T:C	3.76574e-08	-1.68941e-10	-0.973494	1.20511e-05	-1.68941e-10	-0.941216	2.92659e-05	-1.68941e-10	-0.914543
37912779	chr19:37912779:AATTCAC:A	2.34952e-08	-1.68941e-10	-1.44523	7.34439e-06	-1.68941e-10	-1.43644	1.78609e-05	-1.68941e-10	-1.40835
37913172	chr19:37913172:G:T	1.88458e-08	-1.66573	-4.99793e-10	6.23659e-06	-1.59994	-4.99793e-10	1.45412e-05	-1.61398	-4.99793e-10
37913173	chr19:37913173:A:T	1.88436e-08	-1.66585	-4.99793e-10	6.23578e-06	-1.60007	-4.99793e-10	1.45392e-05	-1.61412	-4.99793e-10
37914155	chr19:37914155:T:G	7.93606e-09	-1.62316	-0.907443	2.78566e-06	-1.64859	-0.757302	8.17393e-06	-1.65487	-0.535149
37914537	chr19:37914537:T:A	1.17168e-08	-1.72862	-0.412382	4.51371e-06	-1.76607	-0.157187	1.06139e-05	-1.74913	-0.179667
37915351	chr19:37915351:C:G	2.50809e-08	-1.68941e-10	-1.37992	7.78313e-06	-1.68941e-10	-1.37842	1.83914e-05	-1.68941e-10	-1.37908
37915533	chr19:37915533:C:T	1.15947e-07	-0.144677	0.295791	5.02132e-05	0.0360181	0.449884	0.000155755	0.176103	0.581214
37915829	chr19:37915829:G:C	9.01157e-09	-1.34261	-1.0609	2.83742e-06	-1.42168	-0.9658	6.81067e-06	-1.48986	-0.882617
37916225	chr19:37916225:C:A	2.2341e-08	-1.68941e-10	-1.4956	6.84366e-06	-1.68941e-10	-1.50705	1.66386e-05	-1.68941e-10	-1.47924
37916687	chr19:37916687:C:T	4.0406e-09	-1.73309	-1.47254	1.2316e-06	-1.7501	-1.47196	2.809e-06	-1.74462	-1.51352
37916744	chr19:37916744:G:C	2.87212e-08	-1.68941e-10	-1.24439	8.87452e-06	-1.68941e-10	-1.24719	2.55331e-05	-1.68941e-10	-1.05099
37918354	chr19:37918354:T:G	1.70081e-08	-1.73195	-0.0363866	6.85178e-06	-1.76687	0.261002	1.60652e-05	-1.75179	0.237471
37918953	chr19:37918953:C:T	4.21244e-09	-1.68036	-1.48362	1.26991e-06	-1.70875	-1.48267	2.92938e-06	-1.69912	-1.51706
37919211	chr19:37919211:T:C	3.91088e-08	-1.68941e-10	-0.935676	1.25663e-05	-1.68941e-10	-0.89936	3.24607e-05	-1.68941e-10	-0.810937
37919568	chr19:37919568:G:A	2.5155e-08	-1.68941e-10	-1.37697	7.89138e-06	-1.68941e-10	-1.3646	1.93441e-05	-1.68941e-10	-1.32858
37920249	chr19:37920249:G:A	2.03199e-08	-1.59042	-4.99793e-10	6.87324e-06	-1.50274	-4.99793e-10	1.59695e-05	-1.52029	-4.99793e-10
37920260	chr19:37920260:T:C	2.03287e-08	-1.58999	-4.99793e-10	6.87678e-06	-1.50222	-4.99793e-10	1.59777e-05	-1.51977	-4.99793e-10
37920450	chr19:37920450:G:T	1.19911e-08	-1.69495	-0.422904	4.52361e-06	-1.75458	-0.166486	1.08252e-05	-1.72391	-0.185181
37921233	chr19:37921233:C:T	7.17446e-08	-1.68941e-10	-0.328909	2.09517e-05	-1.68941e-10	-0.388154	5.70216e-05	-1.68941e-10	-0.247537
37921439	chr19:37921439:G:A	7.38365e-08	-1.68941e-10	-0.300169	2.25296e-05	-1.68941e-10	-0.315545	5.89088e-05	-1.68941e-10	-0.214976
37921470	chr19:37921470:C:A	7.47299e-08	-0.288142	-4.99793e-10	2.26447e-05	-0.310449	-4.99793e-10	5.47484e-05	-0.288219	-4.99793e-10
37921663	chr19:37921663:C:T	3.81008e-08	-1.68941e-10	-0.961787	1.22501e-05	-1.68941e-10	-0.924844	3.15332e-05	-1.68941e-10	-0.839925
37921697	chr19:37921697:C:T	3.88336e-08	-1.68941e-10	-0.942737	1.24761e-05	-1.68941e-10	-0.906557	3.22085e-05	-1.68941e-10	-0.818736
37921841	chr19:37921841:A:G	2.22938e-08	-1.68941e-10	-1.49771	7.02217e-06	-1.68941e-10	-1.4813	1.62386e-05	-1.68941e-10	-1.50357
37922133	chr19:37922133:G:A	5.72075e-09	-1.72388	-1.13404	1.67183e-06	-1.74133	-1.17512	3.71395e-06	-1.73674	-1.24213
37922136	chr19:37922136:G:A	2.19591e-08	-1.68941e-10	-1.51284	6.87846e-06	-1.68941e-10	-1.50198	1.60322e-05	-1.68941e-10	-1.51637
37922190	chr19:37922190:A:G	5.03119e-08	-1.68941e-10	-0.683781	1.43084e-05	-1.68941e-10	-0.769532	3.67412e-05	-1.68941e-10	-0.68707
37922381	chr19:37922381:C:A	1.26751e-08	-1.73934	-0.323038	4.96932e-06	-1.76795	-0.0591428	1.16555e-05	-1.75651	-0.0786799
37922432	chr19:37922432:C:T	4.82242e-08	-0.72616	-4.99793e-10	1.27741e-05	-0.882958	-4.99793e-10	3.35537e-05	-0.777821	-4.99793e-10
37922542	chr19:37922542:C:T	4.40036e-09	-1.65511	-1.46523	1.32026e-06	-1.68855	-1.464	3.01567e-06	-1.67733	-1.50981
37923514	chr19:37923514:G:T	4.21984e-09	-1.67417	-1.48805	1.2711e-06	-1.70336	-1.48713	2.94223e-06	-1.69333	-1.51847
37923687	chr19:37923687:A:G	3.90865e-08	-1.68941e-10	-0.936246	1.25588e-05	-1.68941e-10	-0.899952	3.24414e-05	-1.68941e-10	-0.811532
37923792	chr19:37923792:T:C	8.72954e-09	-1.37229	-1.06302	2.75376e-06	-1.44953	-0.967879	6.64497e-06	-1.51406	-0.883047
37924484	chr19:37924484:A:C	9.13198e-09	-1.31746	-1.07278	2.8622e-06	-1.4001	-0.978684	6.86384e-06	-1.46984	-0.894857
37924566	chr19:37924566:C:T	9.0131e-09	-1.34824	-1.0551	2.84218e-06	-1.42662	-0.959188	6.8446e-06	-1.49379	-0.873716
37924635	chr19:37924635:G:A	2.23082e-08	-1.68941e-10	-1.49707	6.83439e-06	-1.68941e-10	-1.50841	1.66241e-05	-1.68941e-10	-1.48012
37924691	chr19:37924691:A:G	2.32786e-08	-1.68941e-10	-1.45449	7.29176e-06	-1.68941e-10	-1.44363	1.72421e-05	-1.68941e-10	-1.44362
37924759	chr19:37924759:T:C	1.16648e-08	-1.75157	-0.393876	4.60799e-06	-1.76763	-0.134952	1.07046e-05	-1.76356	-0.156735
37924784	chr19:37924784:C:T	2.19876e-08	-1.68941e-10	-1.51154	6.76804e-06	-1.68941e-10	-1.51816	1.62917e-05	-1.68941e-10	-1.50031
37925525	chr19:37925525:C:G	5.20215e-08	-0.650366	-4.99793e-10	9.71786e-06	-1.15641	-4.99793e-10	2.53397e-05	-1.05859	-4.99793e-10
37925813	chr19:37925813:C:G	1.07376e-08	-1.72817	-0.500101	4.09369e-06	-1.76588	-0.255045	9.63612e-06	-1.74856	-0.276885
37925956	chr19:37925956:A:C	4.09373e-09	-1.6825	-1.51006	1.27943e-06	-1.66706	-1.5169	3.00687e-06	-1.66928	-1.52079
37926138	chr19:37926138:A:G	7.73722e-08	-1.68941e-10	-0.253394	2.36163e-05	-1.68941e-10	-0.268438	6.22057e-05	-1.68941e-10	-0.160521
37926144	chr19:37926144:TC:T	4.25332e-08	-1.28796	0.436221	1.41875e-05	-1.49906	0.72105	5.28974e-05	-1.39862	1.07601
37926175	chr19:37926175:C:G	2.21032e-08	-1.68941e-10	-1.5063	6.79082e-06	-1.68941e-10	-1.5148	1.64116e-05	-1.68941e-10	-1.49298
37926273	chr19:37926273:C:T	8.42537e-08	-1.68941e-10	-0.16819	2.56543e-05	-1.68941e-10	-0.185664	6.76879e-05	-1.68941e-10	-0.07606
37926450	chr19:37926450:G:A	4.58281e-08	-1.68941e-10	-0.777125	1.47348e-05	-1.68941e-10	-0.740166	3.83586e-05	-1.68941e-10	-0.64399
37926733	chr19:37926733:C:T	4.3206e-08	-1.68941e-10	-0.836043	1.30769e-05	-1.68941e-10	-0.859526	3.28559e-05	-1.68941e-10	-0.798836
37926756	chr19:37926756:C:T	1.12185e-08	-1.27183	-0.912627	3.19294e-06	-1.47541	-0.794021	6.86251e-06	-1.38053	-0.984367
37926850	chr19:37926850:C:T	4.54263e-08	-1.68941e-10	-0.785932	1.29028e-05	-1.68941e-10	-0.872931	3.37037e-05	-1.68941e-10	-0.773359
37926912	chr19:37926912:C:T	2.79971e-08	-1.68941e-10	-1.26992	8.65254e-06	-1.68941e-10	-1.27252	2.47725e-05	-1.68941e-10	-1.08123
37927065	chr19:37927065:T:C	2.23082e-08	-1.68941e-10	-1.49707	6.83437e-06	-1.68941e-10	-1.50841	1.66172e-05	-1.68941e-10	-1.48053
37927175	chr19:37927175:G:A	2.3893e-08	-1.42844	-4.99793e-10	8.34293e-06	-1.30896	-4.99793e-10	1.92756e-05	-1.33213	-4.99793e-10
37927447	chr19:37927447:T:C	2.92888e-08	-1.68941e-10	-1.22482	8.72849e-06	-1.68941e-10	-1.26378	2.22206e-05	-1.68941e-10	-1.18995
37927971	chr19:37927971:C:T	1.08757e-08	-1.73383	-0.481659	4.17291e-06	-1.76712	-0.234647	9.80991e-06	-1.75265	-0.254928
37928238	chr19:37928238:C:T	1.25739e-08	-1.65238	-0.418023	4.05692e-06	-1.74121	-0.288744	9.61012e-06	-1.70215	-0.325998
37928385	chr19:37928385:A:G	4.32545e-09	-1.74049	-1.39701	1.25848e-06	-1.74882	-1.45165	2.81692e-06	-1.76142	-1.4939
37928551	chr19:37928551:C:T	2.01916e-08	-1.59675	-4.99793e-10	6.87899e-06	-1.5019	-4.99793e-10	1.60169e-05	-1.51732	-4.99793e-10
37928634	chr19:37928634:A:C	2.24297e-08	-1.68941e-10	-1.49163	7.05382e-06	-1.68941e-10	-1.47681	1.69948e-05	-1.68941e-10	-1.45806
37928927	chr19:37928927:G:T	6.95072e-09	-1.72631	-0.936871	2.01468e-06	-1.74327	-0.986643	4.38965e-06	-1.73888	-1.07283
37929031	chr19:37929031:A:C	2.10561e-08	-1.55483	-4.99793e-10	7.18241e-06	-1.45874	-4.99793e-10	1.66654e-05	-1.47763	-4.99793e-10
37929140	chr19:37929140:G:C	4.37163e-09	-1.74647	-1.38041	1.26755e-06	-1.75423	-1.43906	2.83161e-06	-1.76437	-1.48575
37929180	chr19:37929180:C:T	4.49862e-08	-1.68941e-10	-0.795667	1.44614e-05	-1.68941e-10	-0.758893	3.76193e-05	-1.68941e-10	-0.663451
37929749	chr19:37929749:G:C	3.2116e-08	-1.68941e-10	-1.13267	9.67593e-06	-1.68941e-10	-1.16073	2.4778e-05	-1.68941e-10	-1.08101
37929766	chr19:37929766:C:T	4.34105e-09	-1.7388	-1.39511	1.2615e-06	-1.74789	-1.45018	2.82176e-06	-1.76076	-1.49285
37929966	chr19:37929966:C:T	1.17043e-08	-1.65238	-0.489692	3.76061e-06	-1.74084	-0.364957	8.95177e-06	-1.70157	-0.397543
37930003	chr19:37930003:T:G	1.94e-08	-1.63675	-4.99793e-10	6.47733e-06	-1.56207	-4.99793e-10	1.5078e-05	-1.57773	-4.99793e-10
37930211	chr19:37930211:C:T	1.98932e-08	-1.61164	-4.99793e-10	6.66266e-06	-1.53386	-4.99793e-10	1.54711e-05	-1.55199	-4.99793e-10
37931090	chr19:37931090:C:G	1.12584e-08	-1.7402	-0.440705	4.36458e-06	-1.76797	-0.188882	1.02215e-05	-1.75681	-0.209667
37931309	chr19:37931309:T:C	9.68117e-09	-1.3086	-1.02324	3.03904e-06	-1.39477	-0.924066	7.3064e-06	-1.46597	-0.836248
37931583	chr19:37931583:A:C	1.01377e-08	-1.67445	-0.611316	3.67519e-06	-1.74634	-0.382433	8.75883e-06	-1.70731	-0.413598
37931877	chr19:37931877:C:T	2.33549e-08	-1.43927	-0.0119411	6.82653e-06	-1.60466	0.0951034	1.79746e-05	-1.52616	0.124153
37932114	chr19:37932114:T:C	7.45985e-08	-1.35309	1.06319	2.94026e-05	-1.43263	1.38333	8.38818e-05	-1.50688	1.64532
37932131	chr19:37932131:C:T	4.58737e-08	-1.68941e-10	-0.776131	1.47235e-05	-1.68941e-10	-0.740927	3.83132e-05	-1.68941e-10	-0.645173
37932277	chr19:37932277:G:A	6.30342e-09	-1.74644	-1.01449	1.84089e-06	-1.75804	-1.06209	4.04164e-06	-1.75513	-1.13919
37932329	chr19:37932329:C:T	2.24948e-08	-1.68941e-10	-1.48874	7.0241e-06	-1.68941e-10	-1.48103	1.65899e-05	-1.68941e-10	-1.48217
37932330	chr19:37932330:G:A	2.59682e-08	-1.68941e-10	-1.34515	8.05727e-06	-1.68941e-10	-1.3438	1.90458e-05	-1.68941e-10	-1.34412
37932446	chr19:37932446:GTGGC:G	1.16818e-08	-1.72416	-0.419824	4.47164e-06	-1.76477	-0.167846	1.05286e-05	-1.74613	-0.190744
37932604	chr19:37932604:G:A	2.50753e-08	-1.68941e-10	-1.38014	7.52506e-06	-1.68941e-10	-1.41214	1.78748e-05	-1.68941e-10	-1.40758
37932645	chr19:37932645:G:A	6.30371e-09	-1.74757	-1.01331	1.841e-06	-1.75879	-1.06128	4.04359e-06	-1.75599	-1.13785
37932960	chr19:37932960:C:T	1.29233e-07	-1.29516	1.55475	4.53404e-05	-1.50218	1.886	0.00016777	-1.40252	2.23414
37933097	chr19:37933097:C:G	4.43525e-09	-1.66249	-1.44995	1.44841e-06	-1.68302	-1.37689	3.76269e-06	-1.68656	-1.27927
37933381	chr19:37933381:C:T	1.26886e-07	0.241267	-4.99793e-10	5.48576e-05	0.574365	-4.99793e-10	0.000121526	0.509164	-4.99793e-10
37933904	chr19:37933904:C:T	2.10219e-08	-1.55646	-4.99793e-10	6.68684e-06	-1.53023	-4.99793e-10	1.58597e-05	-1.52718	-4.99793e-10
37933918	chr19:37933918:T:A	1.18939e-08	-1.6871	-0.438892	4.43421e-06	-1.75069	-0.190336	1.06066e-05	-1.71881	-0.210684
37934413	chr19:37934413:C:T	1.20183e-08	-1.68184	-0.433754	4.47049e-06	-1.74818	-0.1847	1.07161e-05	-1.71462	-0.204598
37934519	chr19:37934519:T:C	4.67359e-08	-1.68941e-10	-0.75751	1.50344e-05	-1.68941e-10	-0.720035	3.91899e-05	-1.68941e-10	-0.622548
37934533	chr19:37934533:A:G	2.04833e-08	-1.58241	-4.99793e-10	6.95085e-06	-1.49151	-4.99793e-10	1.61441e-05	-1.50942	-4.99793e-10
37934641	chr19:37934641:C:T	1.9082e-08	-1.65328	-4.99793e-10	6.35897e-06	-1.58051	-4.99793e-10	1.48148e-05	-1.59534	-4.99793e-10
37935360	chr19:37935360:TTG:T	2.43505e-08	-1.68941e-10	-1.40947	7.55188e-06	-1.68941e-10	-1.40858	1.78555e-05	-1.68941e-10	-1.40866
37935428	chr19:37935428:G:A	1.33484e-08	-1.30566	-0.704966	3.9473e-06	-1.505	-0.552345	9.20198e-06	-1.41119	-0.660362
37935795	chr19:37935795:T:C	9.34513e-09	-1.42112	-0.946045	2.99144e-06	-1.49493	-0.83969	7.32302e-06	-1.55486	-0.745089
37936345	chr19:37936345:G:A	1.11826e-08	-1.71069	-0.476979	4.22158e-06	-1.76055	-0.229617	1.00414e-05	-1.73612	-0.248135
37936888	chr19:37936888:C:A	4.39495e-09	-1.73978	-1.38179	1.27334e-06	-1.74871	-1.44002	2.83838e-06	-1.76123	-1.48651
37937374	chr19:37937374:C:G	2.81107e-08	-1.68941e-10	-1.26587	8.91972e-06	-1.68941e-10	-1.24211	2.22131e-05	-1.68941e-10	-1.19029
37937497	chr19:37937497:G:A	6.19352e-09	-1.74262	-1.0359	1.8102e-06	-1.75535	-1.08159	3.9811e-06	-1.75209	-1.15732
37938765	chr19:37938765:G:A	4.66881e-08	-1.68941e-10	-0.758533	1.50191e-05	-1.68941e-10	-0.721051	3.91526e-05	-1.68941e-10	-0.623501
37938824	chr19:37938824:T:C	4.35436e-09	-1.75305	-1.3778	1.26406e-06	-1.75904	-1.437	2.82856e-06	-1.76668	-1.48452
37939500	chr19:37939500:T:G	1.25187e-08	-1.71285	-0.361945	4.78534e-06	-1.76147	-0.10335	1.13679e-05	-1.73805	-0.122122
37939622	chr19:37939622:T:C	4.62453e-09	-1.62077	-1.44988	1.50575e-06	-1.64515	-1.37593	3.91074e-06	-1.65048	-1.27677
37940052	chr19:37940052:G:A	2.1399e-08	-1.53868	-4.99793e-10	6.81055e-06	-1.5119	-4.99793e-10	1.65263e-05	-1.48601	-4.99793e-10
37940153	chr19:37940153:C:G	4.72617e-08	-1.68941e-10	-0.746322	1.52104e-05	-1.68941e-10	-0.708398	3.96777e-05	-1.68941e-10	-0.610178
37940311	chr19:37940311:A:C	1.74592e-08	-1.74216	-4.99793e-10	5.33135e-06	-1.75677	-4.99793e-10	1.27069e-05	-1.74883	-4.99793e-10
37940598	chr19:37940598:T:C	7.37742e-08	-1.68941e-10	-0.301013	2.24671e-05	-1.68941e-10	-0.318325	5.89165e-05	-1.68941e-10	-0.214847
37941185	chr19:37941185:G:C	2.06244e-08	-1.57555	-4.99793e-10	7.01067e-06	-1.48294	-4.99793e-10	1.62793e-05	-1.50107	-4.99793e-10
37941859	chr19:37941859:C:T	2.02587e-08	-1.59344	-4.99793e-10	6.85818e-06	-1.50493	-4.99793e-10	1.59364e-05	-1.52236	-4.99793e-10
37941880	chr19:37941880:T:C	2.02453e-08	-1.5941	-4.99793e-10	6.85269e-06	-1.50573	-4.99793e-10	1.5924e-05	-1.52314	-4.99793e-10
37942710	chr19:37942710:G:A	2.58317e-08	-1.68941e-10	-1.35042	8.11262e-06	-1.68941e-10	-1.33695	1.99532e-05	-1.68941e-10	-1.29758
37942796	chr19:37942796:A:G	1.32014e-08	-1.6431	-0.378604	4.24397e-06	-1.7373	-0.247579	1.00742e-05	-1.69591	-0.285088
37942852	chr19:37942852:C:T	3.98621e-08	-0.916597	-4.99793e-10	1.40062e-05	-0.790874	-4.99793e-10	3.26652e-05	-0.804658	-4.99793e-10
37943144	chr19:37943144:G:T	2.18204e-08	-1.68941e-10	-1.51918	6.76275e-06	-1.68941e-10	-1.51895	1.59564e-05	-1.68941e-10	-1.52111
37944807	chr19:37944807:G:A	2.27655e-08	-1.47678	-4.99793e-10	6.78293e-06	-1.51597	-4.99793e-10	1.63787e-05	-1.49499	-4.99793e-10
37944920	chr19:37944920:C:T	1.33992e-08	-1.61955	-0.38728	4.25682e-06	-1.72424	-0.257611	1.01374e-05	-1.67653	-0.298207
37944985	chr19:37944985:C:A	2.86438e-08	-1.68941e-10	-1.24708	8.55719e-06	-1.68941e-10	-1.2836	2.17755e-05	-1.68941e-10	-1.21018
37945122	chr19:37945122:C:G	1.04614e-08	-1.73181	-0.522523	3.98475e-06	-1.76674	-0.281159	9.37656e-06	-1.7513	-0.301452
37945775	chr19:37945775:C:G	8.02696e-08	-1.68941e-10	-0.216631	2.44697e-05	-1.68941e-10	-0.23294	6.44169e-05	-1.68941e-10	-0.125592
37946167	chr19:37946167:AT:A	3.39405e-08	-1.68941e-10	-1.07741	1.03912e-05	-1.68941e-10	-1.08941	2.53942e-05	-1.68941e-10	-1.05645
37946168	chr19:37946168:T:A	4.54823e-09	-1.72231	-1.36497	1.43769e-06	-1.7243	-1.34304	3.79831e-06	-1.73068	-1.22573
37946286	chr19:37946286:C:T	3.01315e-08	-1.19645	-4.99793e-10	1.0592e-05	-1.07028	-4.99793e-10	2.69016e-05	-0.998781	-4.99793e-10
37946573	chr19:37946573:TTCTC:T	2.05969e-08	-1.57688	-4.99793e-10	6.99834e-06	-1.4847	-4.99793e-10	1.62513e-05	-1.5028	-4.99793e-10
37946584	chr19:37946584:G:A	3.25791e-08	-1.68941e-10	-1.11835	9.51471e-06	-1.68941e-10	-1.17754	2.42757e-05	-1.68941e-10	-1.10149
37947558	chr19:37947558:T:A	2.45877e-08	-1.68941e-10	-1.39977	7.70374e-06	-1.68941e-10	-1.38867	1.8839e-05	-1.68941e-10	-1.35504
37947898	chr19:37947898:T:G	2.28473e-08	-1.44711	-0.0260763	6.6833e-06	-1.61118	0.080412	1.76198e-05	-1.53274	0.110794
37948399	chr19:37948399:T:C	4.64529e-09	-1.61849	-1.44767	1.51477e-06	-1.64259	-1.37252	3.93845e-06	-1.64768	-1.2725
37948687	chr19:37948687:A:G	2.03007e-08	-1.59137	-4.99793e-10	6.8751e-06	-1.50247	-4.99793e-10	1.5974e-05	-1.52	-4.99793e-10
37948722	chr19:37948722:A:G	4.52271e-09	-1.73634	-1.35657	1.30205e-06	-1.74546	-1.42098	2.88136e-06	-1.75935	-1.47335
37949155	chr19:37949155:C:T	2.61001e-08	-1.68941e-10	-1.34008	8.06237e-06	-1.68941e-10	-1.34317	2.25683e-05	-1.68941e-10	-1.17442
37949435	chr19:37949435:G:A	2.53602e-08	-1.68941e-10	-1.36884	8.01692e-06	-1.68941e-10	-1.34882	1.84592e-05	-1.68941e-10	-1.3754
37949716	chr19:37949716:C:T	4.72041e-08	-1.68941e-10	-0.747541	1.5188e-05	-1.68941e-10	-0.709867	3.96207e-05	-1.68941e-10	-0.611616
37949854	chr19:37949854:G:A	1.04448e-08	-1.7094	-0.546526	3.93347e-06	-1.7602	-0.300652	9.26406e-06	-1.73523	-0.329592
37950156	chr19:37950156:T:C	2.65661e-08	-1.68941e-10	-1.32239	8.36214e-06	-1.68941e-10	-1.30666	2.06253e-05	-1.68941e-10	-1.26445
37950258	chr19:37950258:T:G	2.31101e-08	-1.68435	0.222596	6.37218e-06	-1.70854	0.130107	1.88561e-05	-1.69849	0.344361
37950496	chr19:37950496:C:T	9.4526e-09	-1.5021	-0.853631	3.09608e-06	-1.59274	-0.707501	8.17888e-06	-1.51334	-0.676074
37950506	chr19:37950506:A:G	3.05315e-08	-1.68941e-10	-1.18326	9.56579e-06	-1.68941e-10	-1.17218	3.79877e-05	-1.68941e-10	-0.653706
37951166	chr19:37951166:G:A	3.06207e-08	-1.68941e-10	-1.18035	9.78668e-06	-1.68941e-10	-1.14935	2.19525e-05	-1.68941e-10	-1.20208
37951630	chr19:37951630:G:A	9.64144e-09	-1.14784	-1.18811	2.6346e-06	-1.39309	-1.06855	6.20699e-06	-1.35274	-1.11256
37952073	chr19:37952073:CT:C	1.95496e-08	-1.62907	-4.99793e-10	6.2255e-06	-1.60172	-4.99793e-10	1.54871e-05	-1.55096	-4.99793e-10
37952258	chr19:37952258:A:G	3.10713e-08	-1.68941e-10	-1.16574	9.45414e-06	-1.68941e-10	-1.18392	1.98319e-05	-1.68941e-10	-1.30368
37952356	chr19:37952356:A:G	6.0355e-09	-1.75299	-1.05137	2.28515e-06	-1.76707	-0.836876	5.29835e-06	-1.76403	-0.859546
37952373	chr19:37952373:T:TA	3.97611e-09	-1.74259	-1.47913	1.18676e-06	-1.75081	-1.50834	2.73797e-06	-1.76253	-1.52122
37952410	chr19:37952410:T:G	2.17953e-08	-1.68941e-10	-1.52033	6.82927e-06	-1.68941e-10	-1.50916	1.59902e-05	-1.68941e-10	-1.51899
37952900	chr19:37952900:C:T	4.65042e-08	-0.76248	-4.99793e-10	1.3159e-05	-0.853271	-4.99793e-10	2.91653e-05	-0.917986	-4.99793e-10
37952919	chr19:37952919:T:A	8.2836e-09	-1.28236	-1.20538	2.54179e-06	-1.37219	-1.12532	6.08371e-06	-1.44363	-1.04172
37952986	chr19:37952986:C:G	2.78075e-08	-1.68941e-10	-1.27672	8.72892e-06	-1.68941e-10	-1.26373	3.28731e-05	-1.68941e-10	-0.798313
37954084	chr19:37954084:A:T	2.08217e-08	-1.56602	-4.99793e-10	7.09145e-06	-1.47149	-4.99793e-10	1.65133e-05	-1.4868	-4.99793e-10
37954085	chr19:37954085:A:T	3.15221e-08	-1.68941e-10	-1.15133	1.00315e-05	-1.68941e-10	-1.12464	2.51783e-05	-1.68941e-10	-1.06499
37954304	chr19:37954304:T:C	1.25129e-08	-1.38825	-0.687016	3.71269e-06	-1.54319	-0.575433	9.24152e-06	-1.45153	-0.615728
37954346	chr19:37954346:G:A	7.87536e-09	-1.22348	-1.3148	2.10364e-06	-1.43796	-1.24875	4.77618e-06	-1.33689	-1.39044
37954492	chr19:37954492:G:A	2.38932e-08	-1.19966	-0.228772	7.37972e-06	-1.43049	-0.00115298	2.64533e-05	-1.31863	0.30304
37954681	chr19:37954681:C:T	2.08169e-08	-1.56626	-4.99793e-10	7.08412e-06	-1.47252	-4.99793e-10	1.64969e-05	-1.48779	-4.99793e-10
37954688	chr19:37954688:A:T	8.26973e-09	-1.23407	-1.25535	2.51295e-06	-1.32705	-1.18187	5.94694e-06	-1.4038	-1.10429
37954860	chr19:37954860:G:T	2.23836e-08	-1.68941e-10	-1.4937	6.85787e-06	-1.68941e-10	-1.50498	1.60394e-05	-1.68941e-10	-1.51592
37955035	chr19:37955035:C:T	2.05436e-08	-1.57947	-4.99793e-10	5.68012e-06	-1.6934	-4.99793e-10	1.41106e-05	-1.64404	-4.99793e-10
37955130	chr19:37955130:A:G	9.01015e-09	-1.20246	-1.20121	2.74695e-06	-1.29892	-1.12096	6.52765e-06	-1.37781	-1.03711
37955220	chr19:37955220:C:T	1.46517e-08	-1.50133	-0.416137	4.32974e-06	-1.64709	-0.317779	1.04159e-05	-1.57494	-0.372699
37955424	chr19:37955424:GT:G	2.18259e-08	-1.68941e-10	-1.51892	6.83496e-06	-1.68941e-10	-1.50833	1.61693e-05	-1.68941e-10	-1.50785
37955448	chr19:37955448:C:T	1.43957e-08	-1.34169	-0.593399	4.22713e-06	-1.50697	-0.481882	1.0665e-05	-1.40894	-0.515061
37956035	chr19:37956035:A:G	1.37454e-08	-1.36754	-0.613776	4.05371e-06	-1.52717	-0.503575	1.01961e-05	-1.4327	-0.536261
37956186	chr19:37956186:C:T	3.90979e-08	-1.68941e-10	-0.935954	1.13475e-05	-1.68941e-10	-1.00138	2.88951e-05	-1.68941e-10	-0.927297
37956385	chr19:37956385:A:G	4.28252e-08	-1.68941e-10	-0.844895	1.28382e-05	-1.68941e-10	-0.877953	3.20061e-05	-1.68941e-10	-0.825042
37956410	chr19:37956410:A:T	1.61894e-08	-1.53213	-0.285535	4.85855e-06	-1.66746	-0.182178	1.15779e-05	-1.60088	-0.240984
37956470	chr19:37956470:G:T	1.25303e-08	-1.43018	-0.643689	3.73816e-06	-1.57494	-0.536837	9.32752e-06	-1.49035	-0.567646
37956680	chr19:37956680:C:T	1.44629e-08	-1.53846	-0.391973	4.33017e-06	-1.67167	-0.293099	1.03383e-05	-1.60653	-0.348582
37956834	chr19:37956834:A:G	3.65352e-08	-1.68941e-10	-1.00375	1.12148e-05	-1.68941e-10	-1.01314	2.8037e-05	-1.68941e-10	-0.957442
37957528	chr19:37957528:A:G	4.57021e-09	-1.67192	-1.41055	1.38392e-06	-1.69682	-1.40863	3.09234e-06	-1.68501	-1.47703
37957591	chr19:37957591:T:C	3.99676e-09	-1.70411	-1.51243	1.23604e-06	-1.70938	-1.50908	2.80078e-06	-1.73991	-1.52116
37957834	chr19:37957834:C:G	1.39928e-08	-1.35996	-0.603522	4.12239e-06	-1.52117	-0.492773	1.03903e-05	-1.42567	-0.52442
37957953	chr19:37957953:G:A	1.30616e-08	-1.31443	-0.717911	3.79307e-06	-1.48408	-0.613116	9.6401e-06	-1.38297	-0.642067
37958074	chr19:37958074:C:T	1.60805e-08	-1.50598	-0.318436	4.77087e-06	-1.65038	-0.217464	1.14653e-05	-1.57922	-0.272422
37958607	chr19:37958607:A:G	1.50657e-08	-1.36935	-0.52025	4.46185e-06	-1.52852	-0.406292	1.12343e-05	-1.43441	-0.437581
37958690	chr19:37958690:T:C	3.19284e-08	-1.68941e-10	-1.13853	9.6793e-06	-1.68941e-10	-1.16039	2.35952e-05	-1.68941e-10	-1.12992
37959696	chr19:37959696:G:A	1.81155e-08	-1.52709	-0.178171	5.43533e-06	-1.66434	-0.0731195	1.29467e-05	-1.59703	-0.133097
37959859	chr19:37959859:T:C	1.28431e-08	-1.40452	-0.644696	3.8139e-06	-1.55561	-0.536112	9.56193e-06	-1.46671	-0.566468
37960341	chr19:37960341:G:A	1.69989e-08	-1.50159	-0.267284	5.04389e-06	-1.64749	-0.164706	1.21271e-05	-1.57565	-0.219872
37960528	chr19:37960528:C:T	1.11725e-07	0.114015	-4.99793e-10	2.93287e-05	-0.0518103	-4.99793e-10	7.81422e-05	0.0675626	-4.99793e-10
37960971	chr19:37960971:G:T	1.54326e-08	-1.33083	-0.534712	4.52978e-06	-1.49852	-0.421181	1.1467e-05	-1.39889	-0.4526
37961895	chr19:37961895:C:T	1.38059e-08	-1.36106	-0.615871	4.06539e-06	-1.5219	-0.505966	1.02442e-05	-1.42649	-0.537774
37962142	chr19:37962142:C:T	1.43957e-08	-1.32203	-0.613062	4.20027e-06	-1.49194	-0.503286	1.06385e-05	-1.39112	-0.535362
37962713	chr19:37962713:G:A	8.32111e-09	-1.25711	-1.22612	2.54493e-06	-1.3472	-1.14907	6.05289e-06	-1.42248	-1.06795
37963070	chr19:37963070:C:T	2.05187e-08	-1.58069	-4.99793e-10	6.96149e-06	-1.48998	-4.99793e-10	1.62194e-05	-1.50476	-4.99793e-10
37963092	chr19:37963092:C:T	2.05541e-08	-1.57896	-4.99793e-10	6.97625e-06	-1.48786	-4.99793e-10	1.62528e-05	-1.5027	-4.99793e-10
37963375	chr19:37963375:A:G	2.19342e-08	-1.68941e-10	-1.51397	6.86156e-06	-1.68941e-10	-1.50444	1.65087e-05	-1.68941e-10	-1.48708
37963385	chr19:37963385:C:CTTGTG	4.08111e-08	-1.68941e-10	-0.893069	1.29129e-05	-1.68941e-10	-0.872147	6.16071e-05	-1.68941e-10	-0.17019
37963388	chr19:37963388:G:GCT	4.08111e-08	-1.68941e-10	-0.893069	1.29129e-05	-1.68941e-10	-0.872147	6.16071e-05	-1.68941e-10	-0.17019
37963391	chr19:37963391:C:CTCA	4.08111e-08	-1.68941e-10	-0.893069	1.29129e-05	-1.68941e-10	-0.872147	6.16071e-05	-1.68941e-10	-0.17019
37964599	chr19:37964599:A:T	2.26632e-08	-1.68941e-10	-1.48128	7.0841e-06	-1.68941e-10	-1.47252	1.70354e-05	-1.68941e-10	-1.45568
37964604	chr19:37964604:C:T	3.12376e-08	-1.68941e-10	-1.1604	9.93808e-06	-1.68941e-10	-1.134	2.49308e-05	-1.68941e-10	-1.07486
37964726	chr19:37964726:GA:G	2.64179e-08	-1.32798	-4.99793e-10	9.2065e-06	-1.21047	-4.99793e-10	1.7177e-05	-1.4474	-4.99793e-10
37965024	chr19:37965024:A:G	2.95909e-08	-1.21456	-4.99793e-10	8.50852e-06	-1.28931	-4.99793e-10	2.11815e-05	-1.23784	-4.99793e-10
37965309	chr19:37965309:T:C	2.1205e-08	-1.54779	-4.99793e-10	7.29543e-06	-1.44313	-4.99793e-10	1.69502e-05	-1.46069	-4.99793e-10
37965377	chr19:37965377:A:G	1.73296e-08	-1.65156	-0.0980487	5.86339e-06	-1.72609	0.0644401	1.36614e-05	-1.68455	0.00815899
37965394	chr19:37965394:T:C	7.28093e-09	-1.40228	-1.21449	2.24528e-06	-1.47976	-1.14179	5.44005e-06	-1.54003	-1.05714
37965560	chr19:37965560:T:C	2.07745e-08	-1.5683	-4.99793e-10	7.0759e-06	-1.47368	-4.99793e-10	1.64778e-05	-1.48895	-4.99793e-10
37965862	chr19:37965862:G:T	4.70934e-08	-1.68941e-10	-0.74989	1.37114e-05	-1.68941e-10	-0.812146	3.43354e-05	-1.68941e-10	-0.754791
37966057	chr19:37966057:T:C	3.93808e-09	-1.74176	-1.48957	1.18657e-06	-1.74929	-1.51002	2.73895e-06	-1.76208	-1.52131
37966067	chr19:37966067:CACAG:C	2.19679e-08	-1.68941e-10	-1.51244	6.76291e-06	-1.68941e-10	-1.51892	1.62615e-05	-1.68941e-10	-1.50217
37966183	chr19:37966183:A:G	6.60851e-09	-1.33509	-1.37857	1.98526e-06	-1.41993	-1.32469	4.63455e-06	-1.48915	-1.26828
37966463	chr19:37966463:C:T	4.64484e-09	-1.5997	-1.46656	1.40726e-06	-1.62663	-1.46209	3.24012e-06	-1.61542	-1.49994
37967169	chr19:37967169:G:A	1.17932e-08	-1.43518	-0.699317	3.65021e-06	-1.57311	-0.562477	8.75348e-06	-1.49082	-0.630694
37967197	chr19:37967197:T:C	1.06826e-08	-1.18723	-1.04618	2.70948e-06	-1.39353	-1.04009	6.34422e-06	-1.30109	-1.14233
37967338	chr19:37967338:C:T	4.31887e-09	-1.65264	-1.48639	1.3101e-06	-1.67425	-1.48602	3.0508e-06	-1.66599	-1.50957
37967389	chr19:37967389:G:A	3.91348e-09	-1.72639	-1.5112	1.187e-06	-1.73809	-1.52085	2.78078e-06	-1.75466	-1.51357
37967454	chr19:37967454:A:G	2.80013e-08	-1.68941e-10	-1.26977	8.19701e-06	-1.68941e-10	-1.32661	1.95513e-05	-1.68941e-10	-1.31792
37967542	chr19:37967542:G:A	2.68448e-08	-1.68941e-10	-1.31195	8.09237e-06	-1.68941e-10	-1.33945	2.02575e-05	-1.68941e-10	-1.28244
37967733	chr19:37967733:A:G	3.9625e-08	-1.68941e-10	-0.922563	1.2609e-05	-1.68941e-10	-0.895963	3.04313e-05	-1.68941e-10	-0.875496
37967759	chr19:37967759:A:C	2.32912e-08	-1.46172	0.00777464	7.10169e-06	-1.60946	0.139419	1.66423e-05	-1.53893	0.0599084
37967815	chr19:37967815:T:C	6.66771e-08	0.0249101	-0.427071	1.87257e-05	-0.159556	-0.340923	4.59619e-05	-0.237935	-0.225219
37967897	chr19:37967897:G:A	2.16219e-08	-1.52832	-4.99793e-10	6.51192e-06	-1.55674	-4.99793e-10	1.5663e-05	-1.53967	-4.99793e-10
37967952	chr19:37967952:C:T	2.70533e-08	-1.68941e-10	-1.30421	8.41522e-06	-1.68941e-10	-1.30033	2.56955e-05	-1.68941e-10	-1.04465
37967962	chr19:37967962:T:TA	1.09787e-08	-1.25756	-0.94851	3.13382e-06	-1.46714	-0.820984	6.99127e-06	-1.36581	-0.980491
37968197	chr19:37968197:C:T	3.61559e-08	-1.68941e-10	-1.01418	1.16105e-05	-1.68941e-10	-0.978467	2.78106e-05	-1.68941e-10	-0.965548
37968254	chr19:37968254:T:G	1.3852e-08	-1.34515	-0.628441	4.26579e-06	-1.49537	-0.484376	1.02694e-05	-1.40738	-0.554412
37968292	chr19:37968292:C:T	2.13229e-08	-1.54224	-4.99793e-10	7.33098e-06	-1.43827	-4.99793e-10	1.70917e-05	-1.45237	-4.99793e-10
37968363	chr19:37968363:C:T	2.27604e-08	-1.68941e-10	-1.477	7.0503e-06	-1.68941e-10	-1.4773	1.68326e-05	-1.68941e-10	-1.46765
37968747	chr19:37968747:C:G	2.23904e-08	-1.45733	-0.036057	6.79926e-06	-1.60618	0.0926179	1.59582e-05	-1.53507	0.0140799
37968851	chr19:37968851:T:C	2.20579e-08	-1.44541	-0.0629424	6.66908e-06	-1.5976	0.0647109	1.5663e-05	-1.52477	-0.0148978
37968877	chr19:37968877:G:A	2.21922e-08	-1.42987	-0.0724151	6.68086e-06	-1.58629	0.0551598	1.57508e-05	-1.51114	-0.0229314
37969383	chr19:37969383:T:C	2.22221e-08	-1.50094	-4.99793e-10	7.70931e-06	-1.38795	-4.99793e-10	1.79355e-05	-1.40418	-4.99793e-10
37969474	chr19:37969474:C:T	2.75452e-08	-1.28619	-4.99793e-10	9.88461e-06	-1.1394	-4.99793e-10	2.29276e-05	-1.15863	-4.99793e-10
37969730	chr19:37969730:C:T	1.74841e-08	-1.74073	-4.99793e-10	5.46304e-06	-1.73237	-4.99793e-10	1.30518e-05	-1.72204	-4.99793e-10
37970157	chr19:37970157:A:C	4.9903e-09	-1.57262	-1.42191	1.51072e-06	-1.60288	-1.41491	3.42087e-06	-1.59118	-1.46989
37970190	chr19:37970190:G:A	2.19132e-08	-1.51493	-4.99793e-10	7.58207e-06	-1.40459	-4.99793e-10	1.76472e-05	-1.42039	-4.99793e-10
37970565	chr19:37970565:TC:T	2.79819e-08	-1.27046	-4.99793e-10	1.0067e-05	-1.12111	-4.99793e-10	2.33468e-05	-1.14051	-4.99793e-10
37970589	chr19:37970589:T:C	1.30688e-08	-1.32572	-0.706068	3.98947e-06	-1.47924	-0.567478	9.62153e-06	-1.38928	-0.637681
37970646	chr19:37970646:T:C	3.59824e-08	-1.68941e-10	-1.01899	1.14223e-05	-1.68941e-10	-0.994806	2.75461e-05	-1.68941e-10	-0.975108
37971019	chr19:37971019:A:G	4.64968e-09	-1.71872	-1.3465	1.46516e-06	-1.75527	-1.29314	3.66559e-06	-1.76374	-1.22824
37971365	chr19:37971365:A:T	6.10163e-08	-1.72795	1.23707	2.46265e-05	-1.75975	1.5332	7.7031e-05	-1.7667	1.81994
37971473	chr19:37971473:T:G	1.19608e-08	-1.3863	-0.734092	3.68515e-06	-1.52824	-0.597828	8.8331e-06	-1.44529	-0.667173
37971517	chr19:37971517:A:G	1.18723e-08	-1.38297	-0.744841	3.65347e-06	-1.52517	-0.609523	8.759e-06	-1.44226	-0.678623
37971627	chr19:37971627:G:A	2.17775e-08	-1.68941e-10	-1.52115	6.74615e-06	-1.68941e-10	-1.5214	1.59644e-05	-1.68941e-10	-1.52061
37971637	chr19:37971637:C:T	2.19451e-08	-1.68941e-10	-1.51348	6.75959e-06	-1.68941e-10	-1.51941	1.62337e-05	-1.68941e-10	-1.50388
37971644	chr19:37971644:C:T	2.14424e-08	-1.53665	-4.99793e-10	7.3989e-06	-1.42904	-4.99793e-10	1.72307e-05	-1.44428	-4.99793e-10
37971814	chr19:37971814:G:A	2.80607e-08	-1.26765	-4.99793e-10	9.81134e-06	-1.14684	-4.99793e-10	2.33121e-05	-1.14199	-4.99793e-10
37972372	chr19:37972372:A:G	3.33547e-08	-1.68941e-10	-1.09482	1.06285e-05	-1.68941e-10	-1.06683	2.69136e-05	-1.68941e-10	-0.998335
37972427	chr19:37972427:G:T	3.33773e-08	-1.68941e-10	-1.09415	1.0636e-05	-1.68941e-10	-1.06613	2.69341e-05	-1.68941e-10	-0.997576
37972622	chr19:37972622:T:C	1.20568e-08	-1.51453	-0.597861	3.79664e-06	-1.64902	-0.447241	8.88783e-06	-1.58411	-0.522176
37972663	chr19:37972663:C:T	2.19456e-08	-1.51345	-4.99793e-10	7.61046e-06	-1.40085	-4.99793e-10	1.7713e-05	-1.41667	-4.99793e-10
37972829	chr19:37972829:T:C	3.48625e-08	-1.68941e-10	-1.05061	1.10826e-05	-1.68941e-10	-1.025	2.7386e-05	-1.68941e-10	-0.980934
37973157	chr19:37973157:C:T	1.32508e-08	-1.52252	-0.495442	4.21078e-06	-1.65451	-0.338221	9.81957e-06	-1.59099	-0.415596
37973350	chr19:37973350:C:T	2.733e-08	-1.68941e-10	-1.29404	8.0219e-06	-1.68941e-10	-1.3482	1.91173e-05	-1.68941e-10	-1.34037
37973357	chr19:37973357:C:G	2.79022e-08	-1.68941e-10	-1.27332	8.16806e-06	-1.68941e-10	-1.33014	1.94741e-05	-1.68941e-10	-1.32188
37973454	chr19:37973454:C:T	3.10803e-08	-1.68941e-10	-1.16545	9.84115e-06	-1.68941e-10	-1.1438	2.41487e-05	-1.68941e-10	-1.10674
37973622	chr19:37973622:C:T	1.79353e-08	-1.71525	-4.99793e-10	5.51113e-06	-1.72361	-4.99793e-10	1.27261e-05	-1.74732	-4.99793e-10
37974068	chr19:37974068:G:A	3.42094e-08	-1.68941e-10	-1.06952	1.03781e-05	-1.68941e-10	-1.09068	2.54543e-05	-1.68941e-10	-1.05408
37974483	chr19:37974483:T:C	4.91093e-09	-1.65433	-1.35623	1.41392e-06	-1.74161	-1.3424	3.227e-06	-1.70963	-1.40978
37975397	chr19:37975397:A:G	3.31214e-08	-1.68941e-10	-1.10184	1.05469e-05	-1.68941e-10	-1.07454	2.67078e-05	-1.68941e-10	-1.00601
37975566	chr19:37975566:A:T	3.4523e-08	-1.68941e-10	-1.0604	1.0941e-05	-1.68941e-10	-1.03786	2.63201e-05	-1.68941e-10	-1.02064
37975827	chr19:37975827:G:A	3.5324e-08	-1.68941e-10	-1.03746	1.11988e-05	-1.68941e-10	-1.01457	2.69513e-05	-1.68941e-10	-0.996936
37975876	chr19:37975876:G:A	1.75851e-08	-1.73497	-4.99793e-10	5.48595e-06	-1.72818	-4.99793e-10	1.29711e-05	-1.72824	-4.99793e-10
37976494	chr19:37976494:G:T	2.17708e-08	-1.68941e-10	-1.52145	6.76122e-06	-1.68941e-10	-1.51917	1.59554e-05	-1.68941e-10	-1.52117
37976667	chr19:37976667:T:A	2.53127e-08	-1.68941e-10	-1.37072	7.51803e-06	-1.68941e-10	-1.41307	1.78991e-05	-1.68941e-10	-1.40622
37976761	chr19:37976761:CAG:C	2.71646e-08	-1.68941e-10	-1.30011	8.61828e-06	-1.68941e-10	-1.27649	1.95547e-05	-1.68941e-10	-1.31775
37977002	chr19:37977002:T:G	6.99073e-09	-1.48525	-1.17219	1.93125e-06	-1.64214	-1.13007	4.14737e-06	-1.57639	-1.2921
37977660	chr19:37977660:TG:T	2.18067e-08	-1.39577	-0.124037	6.54642e-06	-1.56047	0.00900974	1.54261e-05	-1.48133	-0.0735759
37977918	chr19:37977918:T:A	9.46394e-09	-1.4754	-0.879132	2.67875e-06	-1.6374	-0.807626	5.48538e-06	-1.56936	-1.01952
37978043	chr19:37978043:T:C	3.88123e-09	-1.7417	-1.50417	1.18804e-06	-1.75415	-1.50392	2.7739e-06	-1.75037	-1.52034
37978444	chr19:37978444:C:A	1.31995e-08	-1.4285	-0.593348	4.04873e-06	-1.58906	-0.44291	9.62169e-06	-1.51054	-0.516406
37978589	chr19:37978589:T:C	1.35657e-08	-1.45054	-0.543934	4.20191e-06	-1.60521	-0.389629	9.93783e-06	-1.52994	-0.464677
37979430	chr19:37979430:A:G	1.8629e-08	-1.47686	-0.200441	6.01872e-06	-1.62537	-0.01013	1.4495e-05	-1.55291	-0.064249
37979610	chr19:37979610:C:T	6.43404e-08	-1.68941e-10	-0.437835	1.86797e-05	-1.68941e-10	-0.502939	4.73336e-05	-1.68941e-10	-0.433747
37979864	chr19:37979864:C:T	2.21008e-08	-1.68941e-10	-1.50641	6.78903e-06	-1.68941e-10	-1.51507	1.5951e-05	-1.68941e-10	-1.52145
37979961	chr19:37979961:C:T	2.91313e-08	-1.68941e-10	-1.23021	8.4759e-06	-1.68941e-10	-1.29315	2.03115e-05	-1.68941e-10	-1.27978
37979976	chr19:37979976:A:C	1.89739e-08	-1.65896	-4.99793e-10	6.35891e-06	-1.58052	-4.99793e-10	1.48388e-05	-1.59372	-4.99793e-10
37980102	chr19:37980102:C:T	3.80535e-08	-0.963029	-4.99793e-10	1.28315e-05	-0.878476	-4.99793e-10	2.96653e-05	-0.90099	-4.99793e-10
37980589	chr19:37980589:G:A	2.19585e-08	-1.68941e-10	-1.51287	6.76104e-06	-1.68941e-10	-1.5192	1.62482e-05	-1.68941e-10	-1.50299
37980674	chr19:37980674:AC:A	2.5342e-08	-1.37361	0.00404827	7.5094e-06	-1.54602	0.131801	1.77534e-05	-1.46426	0.0498713
37980776	chr19:37980776:A:G	5.02779e-09	-1.72913	-1.25791	1.61122e-06	-1.76047	-1.19292	4.09568e-06	-1.76653	-1.1145
37981204	chr19:37981204:G:A	7.2221e-09	-1.52921	-1.09566	2.05395e-06	-1.67308	-1.03754	4.59017e-06	-1.6115	-1.15555
37981258	chr19:37981258:C:T	3.41145e-08	-1.68941e-10	-1.0723	1.08746e-05	-1.68941e-10	-1.04394	2.7602e-05	-1.68941e-10	-0.973078
37981494	chr19:37981494:G:A	3.79313e-09	-1.75804	-1.51079	1.167e-06	-1.76504	-1.5109	2.73606e-06	-1.76301	-1.52144
37981704	chr19:37981704:C:A	3.83487e-09	-1.76618	-1.49171	1.2533e-06	-1.75489	-1.4497	3.23932e-06	-1.75712	-1.35848
37981953	chr19:37981953:G:C	1.32182e-08	-1.73486	-0.285568	4.9913e-06	-1.66566	-0.157022	1.06277e-05	-1.70594	-0.22156
37981956	chr19:37981956:C:T	1.63637e-08	-1.4493	-0.357657	5.01634e-06	-1.57447	-0.2432	1.29873e-05	-1.51052	-0.216478
37982025	chr19:37982025:G:A	7.99487e-09	-1.71007	-0.813147	2.72473e-06	-1.76541	-0.662591	5.50659e-06	-1.74664	-0.838386
37982058	chr19:37982058:A:G	2.44434e-08	-1.68941e-10	-1.40566	7.31268e-06	-1.68941e-10	-1.44077	1.73046e-05	-1.68941e-10	-1.43999
37982082	chr19:37982082:A:G	6.28632e-09	-1.53243	-1.23122	1.75755e-06	-1.67362	-1.19283	3.80549e-06	-1.61398	-1.34054
37982120	chr19:37982120:T:C	2.21419e-08	-1.68941e-10	-1.50455	6.86482e-06	-1.68941e-10	-1.50397	2.43338e-05	-1.68941e-10	-1.0991
37982285	chr19:37982285:G:A	4.94406e-09	-1.7059	-1.29793	1.55824e-06	-1.74905	-1.23777	3.91883e-06	-1.75975	-1.16543
37982473	chr19:37982473:G:A	3.30487e-08	-1.68941e-10	-1.10404	1.05174e-05	-1.68941e-10	-1.07734	2.58784e-05	-1.68941e-10	-1.03756
37982517	chr19:37982517:G:A	2.33232e-07	0.101041	0.748969	0.000104885	0.301734	0.920758	0.000336345	0.45496	1.07221
37982635	chr19:37982635:A:G	8.71304e-09	-1.55857	-0.878634	2.53069e-06	-1.6911	-0.810781	5.12359e-06	-1.63545	-1.02166
37982818	chr19:37982818:C:T	3.65801e-08	-1.00252	-4.99793e-10	1.01863e-05	-1.10933	-4.99793e-10	2.33807e-05	-1.13906	-4.99793e-10
37982846	chr19:37982846:G:A	2.34642e-08	-1.68941e-10	-1.44654	7.21123e-06	-1.68941e-10	-1.45474	1.72579e-05	-1.68941e-10	-1.4427
37983189	chr19:37983189:C:A	2.42155e-08	-1.68941e-10	-1.41503	7.25667e-06	-1.68941e-10	-1.44845	1.71675e-05	-1.68941e-10	-1.44795
37983420	chr19:37983420:G:A	3.84649e-09	-1.75427	-1.50059	1.19474e-06	-1.76818	-1.48427	2.80852e-06	-1.76665	-1.49166
37983455	chr19:37983455:T:C	1.78898e-08	-0.224048	-1.49375	5.34547e-06	-0.252786	-1.50134	1.30581e-05	-0.203711	-1.51785
37984022	chr19:37984022:C:T	2.274e-08	-1.68941e-10	-1.4779	7.06032e-06	-1.68941e-10	-1.47588	1.67616e-05	-1.68941e-10	-1.47187
37984429	chr19:37984429:A:G	5.3121e-08	-1.52981	0.900356	1.94099e-05	-1.48864	1.02405	6.0825e-05	-1.54256	1.35959
37984483	chr19:37984483:C:T	1.04087e-08	-1.74401	-0.515378	3.4279e-06	-1.75141	-0.447019	1.26812e-05	-1.75968	0.00883418
37984735	chr19:37984735:C:T	5.53234e-09	-1.70895	-1.18246	2.14442e-06	-1.60758	-1.05992	4.56562e-06	-1.521	-1.25141
37984752	chr19:37984752:G:GTGAT	2.17982e-08	-1.68941e-10	-1.5202	6.75761e-06	-1.68941e-10	-1.51971	1.59607e-05	-1.68941e-10	-1.52084
37984878	chr19:37984878:T:C	3.35539e-08	-1.68941e-10	-1.08887	1.08051e-05	-1.68941e-10	-1.05035	8.38418e-05	-1.68941e-10	0.137964
37984951	chr19:37984951:A:C	1.84475e-07	-0.407922	1.02342	0.000137777	0.318382	1.17688	0.00055303	0.450621	1.57382
37985366	chr19:37985366:G:A	1.33109e-07	0.289144	-4.99793e-10	4.81809e-05	0.444587	-4.99793e-10	0.0001408	0.656372	-4.99793e-10
37985378	chr19:37985378:T:C	2.24963e-08	-1.68941e-10	-1.48867	6.9618e-06	-1.68941e-10	-1.48994	1.6165e-05	-1.68941e-10	-1.50812
37985410	chr19:37985410:T:C	3.67193e-08	-1.68941e-10	-0.998721	1.21045e-05	-1.68941e-10	-0.936801	6.80427e-05	-1.68941e-10	-0.0708323
37985589	chr19:37985589:G:A	3.47728e-08	-1.05319	-4.99793e-10	1.12598e-05	-1.00914	-4.99793e-10	2.85103e-05	-0.940702	-4.99793e-10
37985593	chr19:37985593:G:A	4.57704e-08	-0.778385	-4.99793e-10	7.8192e-06	-1.37379	-4.99793e-10	1.98141e-05	-1.30457	-4.99793e-10
37985743	chr19:37985743:G:C	9.52888e-08	-1.68941e-10	-0.0451097	3.00182e-05	-1.68941e-10	-0.0285728	6.51111e-05	-1.68941e-10	-0.114873
37985854	chr19:37985854:G:A	6.38046e-08	-1.68941e-10	-0.446196	2.15285e-05	-1.68941e-10	-0.360997	0.000153816	-1.68941e-10	0.744789
37985962	chr19:37985962:C:T	1.14693e-07	-1.68941e-10	0.140234	3.95955e-05	-1.68941e-10	0.24834	0.000300028	-1.68941e-10	1.41291
37986158	chr19:37986158:C:A	5.96581e-08	-1.68941e-10	-0.513393	1.70631e-05	-1.68941e-10	-0.593456	4.84806e-05	-1.68941e-10	-0.409803
37986694	chr19:37986694:G:A	3.38326e-08	-1.0806	-4.99793e-10	8.79717e-06	-1.25595	-4.99793e-10	1.99987e-05	-1.2953	-4.99793e-10
37987215	chr19:37987215:A:C	5.44905e-08	-1.76232	1.15832	1.87543e-05	-1.76511	1.26615	9.58414e-05	-1.75696	2.02868
37987226	chr19:37987226:A:G	1.07032e-07	-1.68941e-10	0.0711023	3.67206e-05	-1.68941e-10	0.172963	0.000272425	-1.68941e-10	1.3164
37987516	chr19:37987516:C:T	4.40382e-08	-1.68941e-10	-0.816965	1.40829e-05	-1.68941e-10	-0.785415	3.93221e-05	-1.68941e-10	-0.619181
37987640	chr19:37987640:C:T	3.73376e-08	-1.66954	0.687521	1.49425e-05	-1.49305	0.766884	5.98984e-05	-1.51962	1.3213
37987649	chr19:37987649:T:A	1.1533e-07	-1.68941e-10	0.145775	3.95752e-05	-1.68941e-10	0.247828	0.000301316	-1.68941e-10	1.41719
37987825	chr19:37987825:T:C	6.18914e-08	-1.75934	1.2827	2.12791e-05	-1.76687	1.39422	0.0001101	-1.76055	2.17097
37988535	chr19:37988535:A:G	1.51984e-08	-1.75602	-0.124815	5.10609e-06	-1.75739	-0.0425486	1.37241e-05	-1.74761	0.075794
37989081	chr19:37989081:G:GTGCC	3.84757e-08	-1.68941e-10	-0.951995	1.25557e-05	-1.68941e-10	-0.900199	6.38736e-05	-1.68941e-10	-0.134061
37989187	chr19:37989187:T:C	9.19933e-08	-1.68941e-10	-0.080307	3.14329e-05	-1.68941e-10	0.0174805	0.000225178	-1.68941e-10	1.12592
37989281	chr19:37989281:A:G	9.29924e-08	-1.68941e-10	-0.0695048	3.17565e-05	-1.68941e-10	0.0277228	0.000228435	-1.68941e-10	1.14029
37990004	chr19:37990004:C:T	4.62492e-09	-1.65323	-1.41733	2.02394e-06	-1.30691	-1.41842	5.03082e-06	-1.27084	-1.40455
37990135	chr19:37990135:C:T	3.53209e-08	-1.68941e-10	-1.03755	1.15602e-05	-1.68941e-10	-0.982806	2.48331e-05	-1.68941e-10	-1.07879
37991787	chr19:37991787:G:A	2.57581e-08	-1.76572	0.412445	8.84264e-06	-1.76179	0.510998	3.78182e-05	-1.75095	1.09277
37992017	chr19:37992017:A:G	3.81047e-08	-1.68941e-10	-0.961685	1.23043e-05	-1.68941e-10	-0.920423	2.55406e-05	-1.68941e-10	-1.0507
37992115	chr19:37992115:A:C	2.29037e-08	-1.68941e-10	-1.47072	7.04442e-06	-1.68941e-10	-1.47814	1.68238e-05	-1.68941e-10	-1.46817
37992637	chr19:37992637:T:C	1.10494e-08	-1.68426	-0.515387	3.56428e-06	-1.56468	-0.594739	2.04399e-05	-1.57277	0.299288
37993220	chr19:37993220:C:T	2.195e-08	-1.68941e-10	-1.51325	6.79973e-06	-1.68941e-10	-1.51349	2.07505e-05	-1.68941e-10	-1.2584
37993242	chr19:37993242:G:T	5.03464e-07	-1.68941e-10	1.61949	0.000168167	-1.68941e-10	1.69458	0.000799187	-1.68941e-10	2.39263
37993249	chr19:37993249:G:A	1.00159e-08	-1.75729	-0.540551	3.33215e-06	-1.76515	-0.461609	8.88794e-06	-1.76786	-0.338415
37993480	chr19:37993480:C:T	1.13478e-08	-1.71667	-0.456332	3.7535e-06	-1.61017	-0.497516	1.74642e-05	-1.62239	0.191575
37993533	chr19:37993533:G:A	1.11183e-08	-1.72834	-0.465093	3.64191e-06	-1.63154	-0.506322	1.69076e-05	-1.64295	0.179745
37993715	chr19:37993715:T:A	1.18435e-08	-1.72366	-0.406581	3.89072e-06	-1.6229	-0.448885	1.82948e-05	-1.63473	0.250381
37993722	chr19:37993722:A:G	9.91374e-09	-1.70319	-0.604913	3.28067e-06	-1.58826	-0.654065	1.48172e-05	-1.60099	0.0058086
37993919	chr19:37993919:G:A	2.17911e-08	-1.68941e-10	-1.52052	6.75765e-06	-1.68941e-10	-1.5197	1.60119e-05	-1.68941e-10	-1.51764
37994314	chr19:37994314:T:C	2.61249e-08	-1.68941e-10	-1.33913	8.23299e-06	-1.68941e-10	-1.32223	3.57991e-05	-1.68941e-10	-0.713045
37994341	chr19:37994341:G:T	2.41388e-08	-1.68941e-10	-1.4182	7.55599e-06	-1.68941e-10	-1.40804	1.74665e-05	-1.68941e-10	-1.43068
37994584	chr19:37994584:C:T	1.29125e-08	-1.75177	-0.292058	4.13238e-06	-1.67765	-0.33387	2.02324e-05	-1.68838	0.404698
37994632	chr19:37994632:C:T	2.20429e-08	-1.68941e-10	-1.50903	6.82681e-06	-1.68941e-10	-1.50952	2.01568e-05	-1.68941e-10	-1.28742
37994825	chr19:37994825:C:T	1.38857e-08	-1.75345	-0.217715	4.41451e-06	-1.68235	-0.263129	2.22098e-05	-1.69254	0.502103
37995059	chr19:37995059:G:A	2.195e-08	-1.68941e-10	-1.51325	6.79973e-06	-1.68941e-10	-1.51349	2.07505e-05	-1.68941e-10	-1.2584
37995459	chr19:37995459:A:G	4.23429e-08	-1.68941e-10	-0.856222	1.3567e-05	-1.68941e-10	-0.822733	4.06366e-05	-1.68941e-10	-0.586298
37995483	chr19:37995483:C:T	1.82977e-08	-1.69525	-4.99793e-10	5.57086e-06	-1.71283	-4.99793e-10	1.29111e-05	-1.73288	-4.99793e-10
37995509	chr19:37995509:A:G	3.92853e-09	-1.73406	-1.4997	1.29308e-06	-1.65411	-1.51924	3.05338e-06	-1.65678	-1.51794
37995523	chr19:37995523:C:T	3.21199e-08	-1.68941e-10	-1.13255	1.07764e-05	-1.68941e-10	-1.05302	2.09476e-05	-1.68941e-10	-1.24894
37996130	chr19:37996130:A:G	1.50238e-08	-1.74575	-0.146637	4.81518e-06	-1.66571	-0.192896	2.45959e-05	-1.67615	0.587762
37996350	chr19:37996350:C:T	7.9849e-08	1.29555	-1.51743	1.81947e-05	0.983007	-1.51225	4.37731e-05	0.992938	-1.50489
37996378	chr19:37996378:C:T	4.38887e-08	-1.68941e-10	-0.820366	1.40848e-05	-1.68941e-10	-0.785282	4.2347e-05	-1.68941e-10	-0.54507
37996433	chr19:37996433:A:G	1.04586e-07	-1.68941e-10	0.0479863	2.80364e-05	-1.68941e-10	-0.0968708	5.86367e-05	-1.68941e-10	-0.219607
37996745	chr19:37996745:T:G	1.30957e-08	-1.75763	-0.272107	4.09594e-06	-1.69419	-0.326192	2.09809e-05	-1.70251	0.455156
37996854	chr19:37996854:G:A	2.19928e-08	-1.68941e-10	-1.51131	6.81254e-06	-1.68941e-10	-1.51161	2.05403e-05	-1.68941e-10	-1.26858
37996966	chr19:37996966:C:T	1.63783e-08	-1.73797	-0.0680963	5.27843e-06	-1.6498	-0.116941	2.76546e-05	-1.66149	0.690318
37997089	chr19:37997089:G:A	2.16195e-08	-1.52843	-4.99793e-10	6.52808e-06	-1.55426	-4.99793e-10	1.47548e-05	-1.5994	-4.99793e-10
37997720	chr19:37997720:A:T	2.33308e-08	-1.68941e-10	-1.45225	7.11556e-06	-1.68941e-10	-1.46809	1.70118e-05	-1.68941e-10	-1.45706
37997772	chr19:37997772:G:A	1.42913e-08	-1.75233	-0.190047	4.54894e-06	-1.68096	-0.234519	2.29773e-05	-1.69063	0.534167
37997788	chr19:37997788:C:T	7.38366e-09	-1.6459	-0.956853	3.22275e-06	-1.33149	-0.928651	7.8609e-06	-1.32583	-0.903233
37998171	chr19:37998171:A:T	2.55569e-08	-1.68941e-10	-1.36112	8.04715e-06	-1.68941e-10	-1.34506	3.43469e-05	-1.68941e-10	-0.754456
37998454	chr19:37998454:A:G	2.19497e-08	-1.68941e-10	-1.51327	6.79961e-06	-1.68941e-10	-1.51351	2.07527e-05	-1.68941e-10	-1.25829
37998668	chr19:37998668:G:T	4.89133e-08	-1.68941e-10	-0.711973	1.61105e-05	-1.68941e-10	-0.650906	9.17465e-05	-1.68941e-10	0.228062
37999130	chr19:37999130:A:G	2.79322e-08	-1.68941e-10	-1.27224	8.80046e-06	-1.68941e-10	-1.25557	5.09658e-05	-1.68941e-10	-0.359813
37999798	chr19:37999798:A:G	3.22026e-08	-1.68941e-10	-1.12998	1.08014e-05	-1.68941e-10	-1.0507	2.0973e-05	-1.68941e-10	-1.24773
38001150	chr19:38001150:G:T	6.86307e-08	-1.68941e-10	-0.373283	2.07926e-05	-1.68941e-10	-0.395778	5.72404e-05	-1.68941e-10	-0.243707
38001217	chr19:38001217:A:C	7.27455e-08	-1.68941e-10	-0.315056	2.20279e-05	-1.68941e-10	-0.338067	6.08721e-05	-1.68941e-10	-0.182193
38001263	chr19:38001263:C:T	4.70414e-08	-1.68941e-10	-0.750994	1.5109e-05	-1.68941e-10	-0.715083	4.61629e-05	-1.68941e-10	-0.458791
38001351	chr19:38001351:C:T	4.05961e-09	-1.69915	-1.50179	1.45552e-06	-1.59597	-1.45904	3.67662e-06	-1.59932	-1.38965
38001412	chr19:38001412:C:T	3.02095e-08	-1.68941e-10	-1.19387	9.73767e-06	-1.68941e-10	-1.15437	2.09242e-05	-1.68941e-10	-1.25006
38001607	chr19:38001607:C:T	3.98148e-08	-1.68941e-10	-0.917784	1.33143e-05	-1.68941e-10	-0.841536	2.74466e-05	-1.68941e-10	-0.978726
38001923	chr19:38001923:AAC:A	2.00925e-08	-1.60168	-4.99793e-10	6.22216e-06	-1.60226	-4.99793e-10	1.5222e-05	-1.56823	-4.99793e-10
38002209	chr19:38002209:A:C	4.08392e-09	-1.69797	-1.49699	1.46963e-06	-1.59448	-1.45088	3.71517e-06	-1.59927	-1.37927
38002225	chr19:38002225:G:A	4.55041e-08	-1.68941e-10	-0.784219	1.49551e-05	-1.68941e-10	-0.725323	8.21752e-05	-1.68941e-10	0.117886
38002352	chr19:38002352:C:T	2.19297e-08	-1.68941e-10	-1.51418	6.79347e-06	-1.68941e-10	-1.51441	2.08574e-05	-1.68941e-10	-1.25326
38002445	chr19:38002445:C:T	2.13184e-08	-1.54245	-4.99793e-10	6.4436e-06	-1.56729	-4.99793e-10	1.45828e-05	-1.61112	-4.99793e-10
38003539	chr19:38003539:T:G	3.96334e-08	-1.68941e-10	-0.92235	1.36371e-05	-1.68941e-10	-0.817578	2.5023e-05	-1.68941e-10	-1.07117
38003682	chr19:38003682:G:A	1.97504e-08	-1.61885	-4.99793e-10	6.10608e-06	-1.62109	-4.99793e-10	1.4691e-05	-1.60374	-4.99793e-10
38003864	chr19:38003864:G:A	4.76273e-08	-1.76819	1.02958	1.69888e-05	-1.7518	1.15398	8.38024e-05	-1.73639	1.87389
38004549	chr19:38004549:G:A	1.87935e-08	-1.66851	-4.99793e-10	5.67659e-06	-1.69402	-4.99793e-10	1.33356e-05	-1.70053	-4.99793e-10
38004802	chr19:38004802:C:G	5.38907e-08	-1.68941e-10	-0.615064	1.74057e-05	-1.68941e-10	-0.573577	5.4964e-05	-1.68941e-10	-0.284288
38005357	chr19:38005357:C:T	1.81341e-08	-1.74371	0.0394754	6.28898e-06	-1.68186	0.0902825	1.34811e-05	-1.65276	-0.0369183
38005429	chr19:38005429:T:G	3.95916e-08	-1.68941e-10	-0.923406	1.29568e-05	-1.68941e-10	-0.868751	6.62242e-05	-1.68941e-10	-0.0979216
38006218	chr19:38006218:A:G	1.71754e-08	-1.75854	-4.99793e-10	5.29727e-06	-1.76318	-4.99793e-10	1.24724e-05	-1.76745	-4.99793e-10
38006648	chr19:38006648:A:G	1.73855e-08	-1.74639	-4.99793e-10	5.27092e-06	-1.76817	-4.99793e-10	1.24663e-05	-1.76794	-4.99793e-10
38006682	chr19:38006682:G:T	4.15909e-08	-1.68941e-10	-0.874141	1.36242e-05	-1.68941e-10	-0.818526	7.18696e-05	-1.68941e-10	-0.0161136
38006813	chr19:38006813:C:T	2.25496e-08	-1.76555	0.279248	7.74337e-06	-1.7328	0.34926	1.60706e-05	-1.71314	0.199165
38007093	chr19:38007093:G:A	1.70896e-08	-1.76355	-4.99793e-10	5.27202e-06	-1.76796	-4.99793e-10	1.24631e-05	-1.7682	-4.99793e-10
38007914	chr19:38007914:T:C	5.6824e-08	-1.68941e-10	-0.562063	1.94027e-05	-1.68941e-10	-0.464965	6.88263e-05	-1.68941e-10	-0.0593815
38008508	chr19:38008508:C:T	1.06528e-07	-1.68941e-10	0.0663855	3.36025e-05	-1.68941e-10	0.0842263	7.24686e-05	-1.68941e-10	-0.00781348
38008509	chr19:38008509:G:A	4.37981e-08	-1.68941e-10	-0.822432	1.39554e-05	-1.68941e-10	-0.794508	3.17977e-05	-1.68941e-10	-0.831573
38009247	chr19:38009247:T:C	6.60567e-08	-1.76498	1.35347	2.37424e-05	-1.73337	1.47026	0.000124979	-1.71221	2.24939
38009814	chr19:38009814:C:T	7.8988e-08	-1.68941e-10	-0.232726	2.48911e-05	-1.68941e-10	-0.215864	5.40479e-05	-1.68941e-10	-0.301096
38009843	chr19:38009843:G:A	2.23195e-08	-1.68941e-10	-1.49656	6.99402e-06	-1.68941e-10	-1.48532	1.62677e-05	-1.68941e-10	-1.50178
38010063	chr19:38010063:A:G	2.29098e-08	-1.68941e-10	-1.47046	7.08983e-06	-1.68941e-10	-1.47171	1.63687e-05	-1.68941e-10	-1.49559
38010699	chr19:38010699:GA:AA	8.7271e-08	-1.68941e-10	-0.133005	2.74876e-05	-1.68941e-10	-0.11664	5.96747e-05	-1.68941e-10	-0.20206
38010795	chr19:38010795:G:A	3.25515e-08	-1.68941e-10	-1.1192	1.02938e-05	-1.68941e-10	-1.09883	2.76039e-05	-1.68941e-10	-0.973009
38010982	chr19:38010982:C:T	3.62408e-08	-1.68941e-10	-1.01184	1.22511e-05	-1.68941e-10	-0.924757	2.32004e-05	-1.68941e-10	-1.1468
38011785	chr19:38011785:T:C	1.12385e-07	-1.68941e-10	0.119912	3.58608e-05	-1.68941e-10	0.149269	7.24469e-05	-1.68941e-10	-0.00811416
38011790	chr19:38011790:T:C	3.62484e-08	-1.68941e-10	-1.01163	1.16163e-05	-1.68941e-10	-0.977962	8.95921e-05	-1.68941e-10	0.204299
38011853	chr19:38011853:AGAT:A	5.82528e-08	-1.68941e-10	-0.537231	1.92805e-05	-1.68941e-10	-0.471284	0.00011956	-1.68941e-10	0.492851
38011998	chr19:38011998:C:G	2.4912e-07	-1.68941e-10	0.915913	6.13438e-05	-1.68941e-10	0.686119	0.000127781	-1.68941e-10	0.559351
38012071	chr19:38012071:A:G	7.57599e-08	-1.68941e-10	-0.274454	2.31888e-05	-1.68941e-10	-0.286706	6.28899e-05	-1.68941e-10	-0.149582
38012519	chr19:38012519:A:G	4.86499e-09	-1.76794	-1.25202	1.46153e-06	-1.74817	-1.30272	3.06985e-06	-1.75138	-1.41795
38012568	chr19:38012568:C:T	4.07319e-09	-1.72095	-1.47665	1.46933e-06	-1.62722	-1.41835	3.76371e-06	-1.62951	-1.33605
38013012	chr19:38013012:A:G	4.02928e-09	-1.7476	-1.46084	1.42632e-06	-1.6806	-1.39468	3.679e-06	-1.68407	-1.30426
38013042	chr19:38013042:G:A	8.77186e-08	-1.68941e-10	-0.127888	2.79684e-05	-1.68941e-10	-0.0993011	5.72653e-05	-1.68941e-10	-0.243273
38013233	chr19:38013233:G:A	2.21441e-08	-1.68941e-10	-1.50445	6.85716e-06	-1.68941e-10	-1.50508	1.98853e-05	-1.68941e-10	-1.30098
38013663	chr19:38013663:C:G	2.21388e-08	-1.68941e-10	-1.50469	6.85701e-06	-1.68941e-10	-1.5051	1.99745e-05	-1.68941e-10	-1.29651
38014027	chr19:38014027:G:A	3.60263e-08	-1.68941e-10	-1.01777	1.16715e-05	-1.68941e-10	-0.973223	2.42644e-05	-1.68941e-10	-1.10196
38014397	chr19:38014397:C:T	8.82386e-09	-1.20293	-1.22163	2.77116e-06	-1.23735	-1.17376	6.68083e-06	-1.3155	-1.07622
38015029	chr19:38015029:G:A	3.62955e-08	-1.68941e-10	-1.01033	1.16866e-05	-1.68941e-10	-0.97193	7.16608e-05	-1.68941e-10	-0.0190236
38016340	chr19:38016340:G:A	2.19412e-08	-1.68941e-10	-1.51365	6.85524e-06	-1.68941e-10	-1.50536	1.60358e-05	-1.68941e-10	-1.51614
38016475	chr19:38016475:C:T	3.84162e-09	-1.73495	-1.52118	1.29976e-06	-1.65494	-1.51325	3.14996e-06	-1.65939	-1.48419
38016623	chr19:38016623:A:G	5.50374e-08	-1.68941e-10	-0.59401	1.85187e-05	-1.68941e-10	-0.511593	0.000206622	-1.68941e-10	1.03992
38017258	chr19:38017258:T:G	5.46187e-08	-1.68941e-10	-0.601646	1.83665e-05	-1.68941e-10	-0.519845	0.000204024	-1.68941e-10	1.02727
38017877	chr19:38017877:G:A	3.86918e-08	-1.68941e-10	-0.946395	1.12703e-05	-1.68941e-10	-1.0082	3.06506e-05	-1.68941e-10	-0.868314
38017923	chr19:38017923:CCATCACACTAAAAAG:C	5.76598e-08	-1.68941e-10	-0.547462	1.94382e-05	-1.68941e-10	-0.463134	0.000221577	-1.68941e-10	1.1098
38017939	chr19:38017939:CA:C	1.87916e-08	-1.66861	-4.99793e-10	5.78745e-06	-1.67468	-4.99793e-10	1.32706e-05	-1.70542	-4.99793e-10
38018019	chr19:38018019:G:T	2.38866e-08	-1.68941e-10	-1.42871	7.38118e-06	-1.68941e-10	-1.43144	1.73943e-05	-1.68941e-10	-1.43482
38018028	chr19:38018028:G:A	5.64055e-08	-1.68941e-10	-0.569455	1.89977e-05	-1.68941e-10	-0.486058	0.000213691	-1.68941e-10	1.07356
38018814	chr19:38018814:G:A	3.52146e-08	-1.68941e-10	-1.04056	1.13249e-05	-1.68941e-10	-1.00337	0.000105856	-1.68941e-10	0.371108
38019616	chr19:38019616:A:G	3.35278e-08	-1.37483	0.285182	1.39015e-05	-1.32745	0.529069	3.94377e-05	-1.31058	0.69434
38019635	chr19:38019635:T:C	4.18153e-08	-1.42007	0.551312	1.75955e-05	-1.37572	0.812988	4.84461e-05	-1.35981	0.949289
38019929	chr19:38019929:C:T	5.4882e-08	-1.68941e-10	-0.596836	1.84596e-05	-1.68941e-10	-0.514793	0.000204172	-1.68941e-10	1.02799
38020131	chr19:38020131:C:A	3.88326e-08	-1.68941e-10	-0.942762	1.27996e-05	-1.68941e-10	-0.880961	2.96135e-05	-1.68941e-10	-0.902738
38020239	chr19:38020239:A:T	3.43174e-08	-1.68941e-10	-1.06637	1.09793e-05	-1.68941e-10	-1.03436	5.44717e-05	-1.68941e-10	-0.293286
38020889	chr19:38020889:C:A	1.08595e-07	-1.04458	1.13018	8.5404e-05	-0.248747	1.26577	0.000359121	-0.111676	1.70437
38021103	chr19:38021103:T:C	3.59334e-08	-1.68941e-10	-1.02036	1.1565e-05	-1.68941e-10	-0.982394	0.000110277	-1.68941e-10	0.412028
38021655	chr19:38021655:C:T	2.4036e-08	-1.68941e-10	-1.42247	7.42671e-06	-1.68941e-10	-1.42529	1.72982e-05	-1.68941e-10	-1.44037
38022139	chr19:38022139:G:A	1.95668e-08	-1.62819	-4.99793e-10	6.2625e-06	-1.5958	-4.99793e-10	1.5229e-05	-1.56777	-4.99793e-10
38022562	chr19:38022562:A:G	5.06425e-08	-1.68941e-10	-0.677232	1.70872e-05	-1.68941e-10	-0.592046	0.000186077	-1.68941e-10	0.935193
38022786	chr19:38022786:G:A	2.39283e-08	-1.68941e-10	-1.42696	7.56812e-06	-1.68941e-10	-1.40643	1.73897e-05	-1.68941e-10	-1.43509
38022812	chr19:38022812:G:T	5.84625e-09	-1.44553	-1.39069	1.65934e-06	-1.55004	-1.37391	3.81861e-06	-1.53575	-1.41533
38022903	chr19:38022903:T:G	2.88579e-08	-1.68941e-10	-1.23964	9.33074e-06	-1.68941e-10	-1.19706	2.18018e-05	-1.68941e-10	-1.20898
38022972	chr19:38022972:C:T	2.7769e-08	-1.68941e-10	-1.2781	8.77105e-06	-1.68941e-10	-1.25892	6.10815e-05	-1.68941e-10	-0.178759
38023087	chr19:38023087:G:T	3.39566e-08	-1.68941e-10	-1.07694	1.11497e-05	-1.68941e-10	-1.01896	2.58278e-05	-1.68941e-10	-1.03952
38023127	chr19:38023127:C:G	7.72232e-08	-1.68941e-10	-0.255323	2.08002e-05	-1.68941e-10	-0.395414	4.31957e-05	-1.68941e-10	-0.525225
38023249	chr19:38023249:C:T	2.41704e-08	-1.68941e-10	-1.41689	7.53559e-06	-1.68941e-10	-1.41074	1.74647e-05	-1.68941e-10	-1.43079
38023623	chr19:38023623:G:A	2.35768e-08	-1.68941e-10	-1.44176	7.34068e-06	-1.68941e-10	-1.43694	2.81287e-05	-1.68941e-10	-0.954176
38023678	chr19:38023678:C:T	1.01452e-08	-1.26103	-1.02399	3.62954e-06	-1.26347	-0.877794	1.23454e-05	-1.1773	-0.600386
38024077	chr19:38024077:G:A	5.06162e-09	-1.48542	-1.49492	1.29721e-06	-1.661	-1.50916	3.26299e-06	-1.64674	-1.46159
38024086	chr19:38024086:G:A	2.99732e-08	-1.68941e-10	-1.20172	9.69297e-06	-1.68941e-10	-1.15897	2.02228e-05	-1.68941e-10	-1.28416
38024366	chr19:38024366:C:T	2.38786e-08	-1.68941e-10	-1.42904	7.53697e-06	-1.68941e-10	-1.41055	2.95268e-05	-1.68941e-10	-0.905668
38024640	chr19:38024640:G:A	2.83421e-08	-0.703688	-0.553987	7.6179e-06	-0.888043	-0.511832	2.82723e-05	-0.924257	-0.0248288
38024770	chr19:38024770:C:G	4.15853e-07	-1.68941e-10	1.42831	0.000152778	-1.68941e-10	1.59861	0.000526095	-1.68941e-10	1.97452
38025221	chr19:38025221:C:G	5.24867e-07	-1.68941e-10	1.66112	0.000175179	-1.68941e-10	1.73543	0.00037581	-1.68941e-10	1.63812
38025358	chr19:38025358:GGTCATC:G	2.5894e-07	0.276301	0.678273	0.000127877	0.762246	0.658446	0.000648651	1.02907	1.15486
38025470	chr19:38025470:A:G	5.66942e-07	-1.68941e-10	1.73823	0.000189475	-1.68941e-10	1.81388	0.000405609	-1.68941e-10	1.71442
38025624	chr19:38025624:A:G	5.55771e-07	-1.68941e-10	1.71833	0.000188436	-1.68941e-10	1.80838	0.00040206	-1.68941e-10	1.70563
38025742	chr19:38025742:A:T	8.43765e-09	-1.66955	-0.79977	3.88049e-06	-1.37298	-0.70143	1.2226e-05	-1.21741	-0.569989
38026496	chr19:38026496:G:A	1.34115e-08	-1.63631	-0.369607	4.4279e-06	-1.69929	-0.243158	1.19115e-05	-1.68536	-0.128104
38026747	chr19:38026747:G:A	1.5445e-08	-1.60579	-0.258944	5.09606e-06	-1.67783	-0.124078	1.38164e-05	-1.66151	-0.00360333
38027829	chr19:38027829:A:C	5.10292e-07	0.898243	0.734719	0.000272083	1.46127	0.714464	0.00146013	1.77884	1.21647
38027844	chr19:38027844:G:T	8.17388e-08	-1.68941e-10	-0.198493	2.61891e-05	-1.68941e-10	-0.165032	7.06946e-05	-1.68941e-10	-0.0325985
38028493	chr19:38028493:C:T	6.23431e-07	-1.68941e-10	1.83322	0.000212056	-1.68941e-10	1.92648	0.000452058	-1.68941e-10	1.82284
38028768	chr19:38028768:T:C	5.82875e-07	-1.68941e-10	1.76595	0.000197884	-1.68941e-10	1.85731	0.000421187	-1.68941e-10	1.75211
38029083	chr19:38029083:A:G	2.35206e-08	-1.44415	-4.99793e-10	7.77398e-06	-1.37959	-4.99793e-10	1.9471e-05	-1.32204	-4.99793e-10
38029221	chr19:38029221:A:T	2.76109e-07	-1.68941e-10	1.01877	9.44231e-05	-1.68941e-10	1.11741	0.000260107	-1.68941e-10	1.27013
38029222	chr19:38029222:A:T	6.5872e-07	-1.68941e-10	1.88828	0.000224189	-1.68941e-10	1.98211	0.000476894	-1.68941e-10	1.87633
38029284	chr19:38029284:C:T	3.31223e-08	-1.68941e-10	-1.10182	1.04627e-05	-1.68941e-10	-1.08256	2.27846e-05	-1.68941e-10	-1.16488
38029292	chr19:38029292:T:C	6.24253e-07	-1.68941e-10	1.83453	0.000212374	-1.68941e-10	1.92797	0.000452573	-1.68941e-10	1.82398
38029401	chr19:38029401:C:T	1.29361e-08	-1.65771	-0.384289	4.29431e-06	-1.71426	-0.258826	1.15399e-05	-1.70078	-0.144373
38029566	chr19:38029566:T:C	5.09131e-08	0.847077	-1.51898	2.70297e-05	1.38379	-1.51723	8.69181e-05	1.69029	-1.51629
38029583	chr19:38029583:C:T	6.94014e-07	-1.68941e-10	1.94047	0.000236383	-1.68941e-10	2.03508	0.000502852	-1.68941e-10	1.92933
38029684	chr19:38029684:C:T	1.36693e-08	-1.60201	-0.384867	4.46304e-06	-1.67499	-0.259559	1.20521e-05	-1.65674	-0.144987
38029850	chr19:38029850:C:T	8.63021e-08	-1.68941e-10	-0.144168	2.65512e-05	-1.68941e-10	-0.151299	6.53692e-05	-1.68941e-10	-0.110916
38030120	chr19:38030120:C:CTGGG	1.58114e-07	0.671993	-0.210702	8.33767e-05	1.20654	-0.213551	0.000369075	1.49643	0.123604
38030306	chr19:38030306:G:A	4.22488e-08	-0.708662	-0.149785	8.68596e-06	-1.37915	0.110481	2.44696e-05	-1.33551	0.241977
38030888	chr19:38030888:G:A	3.60425e-08	-0.708482	-0.30884	7.30428e-06	-1.3795	-0.0624132	2.04592e-05	-1.33603	0.0634981
38031132	chr19:38031132:T:C	5.89078e-07	-1.68941e-10	1.77654	0.000199913	-1.68941e-10	1.8675	0.000427256	-1.68941e-10	1.76642
38031167	chr19:38031167:G:A	2.93126e-08	-1.68941e-10	-1.224	9.1381e-06	-1.68941e-10	-1.21792	1.97212e-05	-1.68941e-10	-1.30927
38032016	chr19:38032016:C:T	1.77328e-08	-1.7266	-4.99793e-10	5.78088e-06	-1.67582	-4.99793e-10	1.3689e-05	-1.67438	-4.99793e-10
38032332	chr19:38032332:C:T	1.4224e-08	-0.426124	-1.52097	5.30659e-06	-0.242137	-1.51929	1.92546e-05	0.179247	-1.51246
38032566	chr19:38032566:T:C	4.47888e-09	-1.61454	-1.48811	1.94624e-06	-1.26155	-1.50293	5.4586e-06	-1.08382	-1.50996
38033648	chr19:38033648:G:A	7.26809e-09	-1.09872	-1.51981	1.72625e-06	-1.37246	-1.51196	4.06058e-06	-1.36894	-1.5207
38033951	chr19:38033951:G:A	6.51314e-07	-1.68941e-10	1.87697	0.000222385	-1.68941e-10	1.97404	0.000474454	-1.68941e-10	1.8712
38033972	chr19:38033972:T:G	1.561e-08	-1.51973	-0.33438	8.16781e-06	-1.2445	-0.0856772	4.04711e-05	-1.13453	0.544146
38033987	chr19:38033987:C:T	2.79999e-07	1.03276	-4.99793e-10	7.50957e-05	0.888388	-4.99793e-10	0.00013391	0.606199	-4.99793e-10
38034128	chr19:38034128:C:T	1.79511e-08	-1.71437	-4.99793e-10	5.49706e-06	-1.72616	-4.99793e-10	1.28655e-05	-1.73642	-4.99793e-10
38034165	chr19:38034165:T:G	8.29807e-09	-1.6111	-0.8749	3.95887e-06	-1.32176	-0.732657	1.27153e-05	-1.23101	-0.517151
38034429	chr19:38034429:C:G	3.19091e-08	-1.68941e-10	-1.13913	1.0006e-05	-1.68941e-10	-1.12719	2.78387e-05	-1.68941e-10	-0.964541
38034651	chr19:38034651:G:C	4.25162e-09	-1.67731	-1.47741	1.41978e-06	-1.64191	-1.43796	3.1525e-06	-1.65443	-1.48834
38034763	chr19:38034763:G:A	1.96929e-08	-1.46622	-0.155542	1.06925e-05	-1.17734	0.116501	5.5962e-05	-1.04928	0.782984
38034899	chr19:38034899:G:A	1.90384e-08	-1.63338	-0.0221857	1.01489e-05	-1.37655	0.263538	5.36115e-05	-1.27802	0.968819
38035158	chr19:38035158:A:G	4.20612e-09	-1.68594	-1.47954	1.40089e-06	-1.65242	-1.44084	3.11603e-06	-1.66424	-1.49017
38035457	chr19:38035457:C:T	3.59756e-07	-1.68941e-10	1.2834	0.000124494	-1.68941e-10	1.39388	0.00573828	-1.68941e-10	4.36395
38035985	chr19:38035985:T:C	1.61209e-07	0.319824	0.160854	7.4447e-05	0.702927	0.176785	0.000322869	0.944608	0.54167
38036274	chr19:38036274:T:C	1.06574e-08	-1.56115	-0.674616	5.42934e-06	-1.17606	-0.562502	1.79592e-05	-0.983568	-0.419295
38036306	chr19:38036306:C:T	2.194e-08	-1.68941e-10	-1.51371	6.79496e-06	-1.68941e-10	-1.51419	2.12836e-05	-1.68941e-10	-1.23303
38036412	chr19:38036412:C:A	1.9998e-08	-1.60639	-4.99793e-10	6.29336e-06	-1.59088	-4.99793e-10	1.49827e-05	-1.58407	-4.99793e-10
38036481	chr19:38036481:A:G	5.8357e-08	0.982101	-1.51754	3.14948e-05	1.53847	-1.51902	0.000105878	1.86019	-1.48886
38036613	chr19:38036613:G:A	2.22101e-08	-1.68941e-10	-1.50148	6.89931e-06	-1.68941e-10	-1.49895	1.59712e-05	-1.68941e-10	-1.52018
38036632	chr19:38036632:C:T	8.14669e-09	-1.16874	-1.33567	5.49957e-06	-0.408257	-1.31745	1.70703e-05	-0.285623	-1.16801
38036737	chr19:38036737:C:T	3.49267e-08	-1.68941e-10	-1.04877	1.07079e-05	-1.68941e-10	-1.0594	2.6216e-05	-1.68941e-10	-1.0246
38037196	chr19:38037196:C:T	2.18825e-08	-1.68941e-10	-1.51634	6.77776e-06	-1.68941e-10	-1.51673	2.16729e-05	-1.68941e-10	-1.2149
38037420	chr19:38037420:G:A	3.472e-08	-0.715841	-0.338867	7.03423e-06	-1.38345	-0.0961394	1.96238e-05	-1.34247	0.0282408
38037671	chr19:38037671:G:A	2.18463e-08	-1.51799	-4.99793e-10	7.21064e-06	-1.45482	-4.99793e-10	1.79997e-05	-1.40061	-4.99793e-10
38037690	chr19:38037690:G:A	5.33824e-08	0.889025	-1.51357	2.85445e-05	1.43681	-1.51572	9.6352e-05	1.75552	-1.47848
38037790	chr19:38037790:T:C	2.70678e-08	-1.68941e-10	-1.30368	9.01752e-06	-1.68941e-10	-1.23121	1.81126e-05	-1.68941e-10	-1.39436
38038313	chr19:38038313:C:A	3.80238e-08	-0.707403	-0.256408	7.72353e-06	-1.38037	-0.00573658	2.16364e-05	-1.3391	0.122504
38038474	chr19:38038474:C:T	3.36594e-08	-0.834225	-0.251504	7.19987e-06	-1.456	-0.000315195	2.01136e-05	-1.41783	0.128259
38038822	chr19:38038822:TAG:T	2.19366e-08	-1.68941e-10	-1.51387	6.83002e-06	-1.68941e-10	-1.50905	2.36867e-05	-1.68941e-10	-1.12606
38039321	chr19:38039321:G:A	1.30002e-07	0.252156	0.0133684	6.58884e-05	0.741911	0.0156767	0.00028836	1.01207	0.361174
38039671	chr19:38039671:G:A	1.45761e-08	-1.76001	-0.162632	5.16447e-06	-1.7678	-0.0207742	1.45552e-05	-1.76078	0.147756
38039740	chr19:38039740:TC:T	4.49893e-08	0.719794	-1.51539	2.37282e-05	1.2536	-1.51731	7.88702e-05	1.56014	-1.4833
38039820	chr19:38039820:A:G	2.18842e-08	-1.68941e-10	-1.51626	6.88092e-06	-1.68941e-10	-1.50162	1.60087e-05	-1.68941e-10	-1.51784
38039844	chr19:38039844:G:A	2.18176e-08	-1.68941e-10	-1.51931	6.83652e-06	-1.68941e-10	-1.5081	1.60687e-05	-1.68941e-10	-1.5141
38039952	chr19:38039952:C:T	3.45339e-08	-0.801167	-0.258914	7.26615e-06	-1.43876	-0.00839373	2.03186e-05	-1.39926	0.119833
38040482	chr19:38040482:G:T	6.64311e-09	-1.37477	-1.33367	3.86538e-06	-0.766096	-1.31222	1.17212e-05	-0.68276	-1.14681
38040782	chr19:38040782:T:A	8.21264e-09	-0.985073	-1.51127	5.97039e-06	-0.13469	-1.50887	1.70055e-05	-0.0085026	-1.44893
38040965	chr19:38040965:G:A	1.85592e-08	-1.58709	-0.0939652	1.01488e-05	-1.29883	0.185809	5.38694e-05	-1.1973	0.892896
38040984	chr19:38040984:C:T	1.70118e-07	-1.68941e-10	0.534468	5.64812e-05	-1.68941e-10	0.603533	0.000171867	-1.68941e-10	0.855755
38041221	chr19:38041221:C:T	4.34033e-08	-1.68941e-10	-0.831486	1.34422e-05	-1.68941e-10	-0.831977	3.21041e-05	-1.68941e-10	-0.821985
38041513	chr19:38041513:G:A	7.61354e-08	-1.68941e-10	-0.269509	2.3391e-05	-1.68941e-10	-0.278024	5.76053e-05	-1.68941e-10	-0.237353
38041584	chr19:38041584:AT:A	4.02325e-08	-0.907346	-4.99793e-10	1.43697e-05	-0.765254	-4.99793e-10	3.43494e-05	-0.754382	-4.99793e-10
38042228	chr19:38042228:T:C	1.28203e-08	-1.37602	-0.674969	3.85871e-06	-1.59239	-0.48765	1.90222e-05	-1.58158	0.236218
38042310	chr19:38042310:TTC:T	2.33465e-08	-1.68941e-10	-1.45158	7.18557e-06	-1.68941e-10	-1.4583	1.74313e-05	-1.68941e-10	-1.4327
38042685	chr19:38042685:TG:T	2.21213e-08	-1.68941e-10	-1.50548	6.87231e-06	-1.68941e-10	-1.50287	1.59576e-05	-1.68941e-10	-1.52103
38042875	chr19:38042875:G:A	1.92976e-08	-1.64204	-4.99793e-10	5.67614e-06	-1.6941	-4.99793e-10	1.34172e-05	-1.69443	-4.99793e-10
38043384	chr19:38043384:T:A	1.36088e-08	-1.35512	-0.636184	4.09435e-06	-1.5767	-0.444065	2.0432e-05	-1.56712	0.293248
38043553	chr19:38043553:C:T	7.69383e-09	-1.04312	-1.51848	2.06991e-06	-1.1863	-1.51657	4.71437e-06	-1.22087	-1.51948
38043664	chr19:38043664:A:G	5.16675e-08	-1.74899	1.0918	1.85462e-05	-1.76753	1.25742	5.1676e-05	-1.76783	1.42186
38043680	chr19:38043680:A:G	9.24578e-09	-0.919468	-1.45839	2.52724e-06	-1.05671	-1.44654	5.26493e-06	-1.10947	-1.52043
38043837	chr19:38043837:A:G	2.53281e-08	-1.35212	-0.0179854	8.06044e-06	-1.57519	0.231785	4.83469e-05	-1.56603	1.15346
38044231	chr19:38044231:C:T	7.94093e-08	-1.64652	1.41911	2.94255e-05	-1.67357	1.62505	8.82691e-05	-1.70986	1.89929
38044320	chr19:38044320:G:T	1.87921e-07	1.03869	-0.404688	0.000104479	1.63129	-0.41268	0.000462576	1.95181	-0.10597
38044331	chr19:38044331:A:G	9.02217e-09	-0.967256	-1.43508	2.47894e-06	-1.10088	-1.42167	5.0684e-06	-1.15186	-1.51608
38045270	chr19:38045270:G:A	2.50993e-08	-1.68941e-10	-1.37918	7.69239e-06	-1.68941e-10	-1.39014	1.89092e-05	-1.68941e-10	-1.35132
38045713	chr19:38045713:G:T	1.12683e-08	-1.40462	-0.775414	3.35544e-06	-1.60996	-0.609832	1.60385e-05	-1.60221	0.0862351
38045812	chr19:38045812:A:C	4.98161e-08	-1.68941e-10	-0.693684	1.48367e-05	-1.68941e-10	-0.73327	3.29965e-05	-1.68941e-10	-0.794567
38046353	chr19:38046353:C:T	3.8956e-09	-1.72623	-1.51594	1.24694e-06	-1.6883	-1.52138	3.01457e-06	-1.6745	-1.51301
38046460	chr19:38046460:G:A	2.78596e-08	-1.68941e-10	-1.27484	9.31385e-06	-1.68941e-10	-1.19887	1.84972e-05	-1.68941e-10	-1.37335
38046585	chr19:38046585:A:G	2.24108e-08	-1.38131	-0.111171	7.12537e-06	-1.59413	0.127413	4.17839e-05	-1.58527	1.02682
38046684	chr19:38046684:C:T	2.25574e-08	-1.68941e-10	-1.48596	7.01615e-06	-1.68941e-10	-1.48216	1.60652e-05	-1.68941e-10	-1.51431
38046825	chr19:38046825:C:T	3.86786e-08	-1.68941e-10	-0.946735	1.2754e-05	-1.68941e-10	-0.884531	2.72723e-05	-1.68941e-10	-0.985096
38046948	chr19:38046948:G:T	8.83832e-09	-0.941031	-1.48189	2.33599e-06	-1.09547	-1.48647	5.61346e-06	-1.13029	-1.43551
38047616	chr19:38047616:G:A	4.04617e-07	-1.68941e-10	1.40092	0.00014934	-1.68941e-10	1.57585	0.000726321	-1.68941e-10	2.29702
38047666	chr19:38047666:G:A	4.69903e-08	-1.68941e-10	-0.75208	1.47935e-05	-1.68941e-10	-0.73619	0.000226344	-1.68941e-10	1.13109
38047718	chr19:38047718:C:T	2.25234e-08	-1.68941e-10	-1.48747	7.01707e-06	-1.68941e-10	-1.48203	1.61876e-05	-1.68941e-10	-1.50672
38047938	chr19:38047938:G:A	7.87455e-08	-1.68941e-10	-0.235801	2.44765e-05	-1.68941e-10	-0.23266	5.95692e-05	-1.68941e-10	-0.203829
38048159	chr19:38048159:A:G	3.46003e-08	-1.34225	0.284093	1.12009e-05	-1.56798	0.5536	6.66727e-05	-1.55881	1.46764
38048999	chr19:38048999:T:C	5.3977e-09	-1.62299	-1.29306	1.52193e-06	-1.68491	-1.32549	4.58702e-06	-1.70708	-1.06065
38049066	chr19:38049066:G:A	2.22664e-08	-1.3322	-0.166746	6.94362e-06	-1.55881	0.066257	3.72033e-05	-1.55164	0.877076
38049348	chr19:38049348:A:G	2.80715e-08	-1.35721	0.0899452	9.06108e-06	-1.57634	0.349957	5.15298e-05	-1.56795	1.21914
38049395	chr19:38049395:C:T	2.27234e-08	-1.68941e-10	-1.47863	7.07167e-06	-1.68941e-10	-1.47428	1.61156e-05	-1.68941e-10	-1.51118
38049772	chr19:38049772:T:C	2.20969e-08	-1.39756	-0.109024	7.11999e-06	-1.60367	0.136202	3.85056e-05	-1.59589	0.955723
38050594	chr19:38050594:G:A	2.30383e-08	-1.68941e-10	-1.46486	7.17406e-06	-1.68941e-10	-1.4599	1.6236e-05	-1.68941e-10	-1.50374
38050740	chr19:38050740:C:T	3.18407e-08	-1.68941e-10	-1.14128	9.43705e-06	-1.68941e-10	-1.18573	2.1377e-05	-1.68941e-10	-1.22865
38050953	chr19:38050953:A:G	1.98103e-08	-1.36676	-0.24906	6.26059e-06	-1.57766	-0.0184416	1.64471e-05	-1.57401	0.0831937
38051050	chr19:38051050:T:C	1.91004e-08	-1.39134	-0.260974	6.03441e-06	-1.59967	-0.0332253	3.1226e-05	-1.59382	0.744106
38051432	chr19:38051432:A:G	3.11568e-08	-1.68941e-10	-1.16299	1.00835e-05	-1.68941e-10	-1.11947	2.1697e-05	-1.68941e-10	-1.21379
38051627	chr19:38051627:A:C	2.23329e-08	-1.39952	-0.0964437	7.25812e-06	-1.60581	0.157555	3.83473e-05	-1.59964	0.955354
38051916	chr19:38051916:G:T	2.06706e-07	-1.68941e-10	0.729277	6.43001e-05	-1.68941e-10	0.733185	0.000152354	-1.68941e-10	0.735238
38052254	chr19:38052254:C:T	1.88135e-08	-1.38245	-0.284994	5.92332e-06	-1.59232	-0.0591575	3.04535e-05	-1.58826	0.713489
38052398	chr19:38052398:G:C	2.33657e-08	-1.68941e-10	-1.45075	7.19113e-06	-1.68941e-10	-1.45753	1.74471e-05	-1.68941e-10	-1.43179
38052421	chr19:38052421:C:T	2.05187e-08	-1.58069	-4.99793e-10	6.76878e-06	-1.51805	-4.99793e-10	1.65027e-05	-1.48744	-4.99793e-10
38052438	chr19:38052438:T:C	4.37189e-09	-1.75841	-1.36841	1.45809e-06	-1.76312	-1.29013	3.12946e-06	-1.76679	-1.38332
38052717	chr19:38052717:G:T	2.22936e-08	-1.68941e-10	-1.49772	6.92996e-06	-1.68941e-10	-1.49452	1.59886e-05	-1.68941e-10	-1.51909
38052822	chr19:38052822:T:C	1.8545e-08	-1.39803	-0.283793	5.86882e-06	-1.60408	-0.0566457	3.01881e-05	-1.59847	0.714948
38052986	chr19:38052986:C:T	1.90869e-08	-1.37509	-0.277926	6.0058e-06	-1.58713	-0.0505226	3.0899e-05	-1.58299	0.722746
38053263	chr19:38053263:A:C	2.06926e-08	-1.36076	-0.211488	6.56531e-06	-1.58013	0.0315544	3.3657e-05	-1.57344	0.798693
38053746	chr19:38053746:G:T	1.79657e-08	-1.42878	-0.284776	5.73828e-06	-1.62455	-0.0586699	2.95298e-05	-1.61912	0.713555
38053813	chr19:38053813:G:A	3.40258e-08	-1.68941e-10	-1.0749	1.16704e-05	-1.68941e-10	-0.973322	2.17264e-05	-1.68941e-10	-1.21244
38053991	chr19:38053991:G:T	5.68789e-09	-1.51549	-1.3482	1.57932e-06	-1.59423	-1.37915	4.58289e-06	-1.62801	-1.14063
38054327	chr19:38054327:A:C	1.71595e-08	-1.49771	-0.26176	5.64867e-06	-1.66792	-0.0310369	2.91127e-05	-1.66375	0.743957
38054332	chr19:38054332:A:T	1.88878e-08	-1.41313	-0.250373	6.01169e-06	-1.61413	-0.0225379	3.12573e-05	-1.60866	0.759947
38054412	chr19:38054412:G:A	1.81172e-08	-1.4276	-0.277559	5.78019e-06	-1.62364	-0.0523017	2.97877e-05	-1.61816	0.721289
38054419	chr19:38054419:C:A	1.85526e-08	-1.42475	-0.256658	5.92342e-06	-1.62176	-0.029699	3.06807e-05	-1.61643	0.749093
38054463	chr19:38054463:G:A	1.81307e-08	-1.40353	-0.300888	5.72125e-06	-1.60775	-0.0784395	2.9273e-05	-1.60238	0.688077
38054773	chr19:38054773:G:GCCT	4.65828e-09	-1.6384	-1.42498	1.39604e-06	-1.72633	-1.37041	3.33748e-06	-1.71882	-1.36693
38054865	chr19:38054865:G:A	2.47886e-08	-1.2158	-0.175835	6.80638e-06	-1.34855	-0.16396	6.28266e-05	-1.36897	1.21838
38055187	chr19:38055187:G:T	5.69148e-08	-1.68941e-10	-0.560467	1.75488e-05	-1.68941e-10	-0.56539	4.2809e-05	-1.68941e-10	-0.534219
38055358	chr19:38055358:A:G	5.69061e-08	-1.68941e-10	-0.56062	1.75651e-05	-1.68941e-10	-0.564463	4.27632e-05	-1.68941e-10	-0.535289
38055478	chr19:38055478:A:G	1.13452e-06	-1.68941e-10	2.43194	0.000407901	-1.68941e-10	2.58065	0.0396014	-1.68941e-10	6.29565
38055514	chr19:38055514:C:A	7.90637e-09	-1.43198	-1.10237	2.3075e-06	-1.62503	-0.969181	8.77256e-06	-1.61982	-0.499518
38055518	chr19:38055518:C:G	1.03137e-08	-0.955463	-1.31308	2.48002e-06	-1.19199	-1.33011	4.95383e-06	-1.26545	-1.42535
38055616	chr19:38055616:A:G	2.29422e-08	-1.68941e-10	-1.46904	7.14181e-06	-1.68941e-10	-1.46441	1.61858e-05	-1.68941e-10	-1.50683
38055733	chr19:38055733:C:T	1.7973e-08	-1.71315	-4.99793e-10	5.39938e-06	-1.74409	-4.99793e-10	1.2751e-05	-1.74536	-4.99793e-10
38056634	chr19:38056634:A:C	2.47495e-08	-1.68941e-10	-1.39322	8.01905e-06	-1.68941e-10	-1.34856	1.96623e-05	-1.68941e-10	-1.31227
38056637	chr19:38056637:G:A	6.16897e-09	-1.29975	-1.48275	1.29578e-06	-1.66619	-1.50507	3.15959e-06	-1.64057	-1.49996
38056866	chr19:38056866:G:A	4.48992e-09	-1.66224	-1.43795	1.34481e-06	-1.70412	-1.43	3.34415e-06	-1.71509	-1.36867
38057019	chr19:38057019:C:T	4.96443e-08	-1.68941e-10	-0.697139	1.5533e-05	-1.68941e-10	-0.687409	3.35954e-05	-1.68941e-10	-0.776579
38057320	chr19:38057320:A:G	8.32588e-08	-1.68941e-10	-0.180068	2.35185e-05	-1.68941e-10	-0.272586	5.27632e-05	-1.68941e-10	-0.325154
38057565	chr19:38057565:A:G	1.01178e-08	-1.26302	-1.02471	3.03542e-06	-1.39838	-0.921644	1.09148e-05	-1.43252	-0.468321
38057638	chr19:38057638:G:A	1.46942e-08	-1.27752	-0.637044	4.62177e-06	-1.41289	-0.486708	1.79914e-05	-1.44433	0.0432566
38057658	chr19:38057658:T:C	2.83137e-08	-1.25868	-4.99793e-10	8.45247e-06	-1.29592	-4.99793e-10	1.97885e-05	-1.30587	-4.99793e-10
38057707	chr19:38057707:C:T	8.26235e-08	1.33114	-1.51886	6.99995e-06	0.0202797	-1.50475	1.82259e-05	0.000808736	-1.38893
38057772	chr19:38057772:G:A	2.78001e-07	-1.68941e-10	1.0256	8.74279e-05	-1.68941e-10	1.04044	0.000252163	-1.68941e-10	1.23911
38057849	chr19:38057849:A:G	3.08048e-07	-1.68941e-10	1.12823	0.000109756	-1.68941e-10	1.26789	0.0144255	-1.68941e-10	5.28578
38059648	chr19:38059648:G:C	1.7296e-08	-1.75155	-4.99793e-10	5.32545e-06	-1.75788	-4.99793e-10	1.25601e-05	-1.76045	-4.99793e-10
38059663	chr19:38059663:C:T	5.71877e-08	-1.68941e-10	-0.555683	1.71682e-05	-1.68941e-10	-0.587319	3.85332e-05	-1.68941e-10	-0.639447
38059753	chr19:38059753:A:G	2.78223e-08	-1.68941e-10	-1.27618	9.18153e-06	-1.68941e-10	-1.21318	1.80118e-05	-1.68941e-10	-1.39994
38059934	chr19:38059934:T:C	5.78784e-08	-0.937881	0.394203	1.66932e-05	-1.22454	0.609161	0.000105739	-1.28196	1.65197
38059983	chr19:38059983:C:T	8.83731e-08	-1.68941e-10	-0.120455	2.48745e-05	-1.68941e-10	-0.216531	5.58539e-05	-1.68941e-10	-0.268229
38060179	chr19:38060179:T:G	4.01969e-08	-1.68941e-10	-0.908232	1.14761e-05	-1.68941e-10	-0.990107	3.32127e-05	-1.68941e-10	-0.788034
38060419	chr19:38060419:T:C	8.3513e-09	-1.10649	-1.37311	2.18913e-06	-1.24491	-1.40196	6.15045e-06	-1.30031	-1.17414
38060486	chr19:38060486:G:A	3.72109e-07	2.66781	-1.35064	3.15269e-05	1.35973	-1.33927	5.93028e-05	1.06869	-1.27701
38060838	chr19:38060838:T:C	5.54706e-08	0.180873	-0.767041	2.58611e-05	0.421788	-0.599421	8.12176e-05	0.516624	-0.41046
38060853	chr19:38060853:A:G	7.78948e-08	-0.854982	0.608319	2.26072e-05	-1.16074	0.848636	0.000151576	-1.22056	1.95067
38061439	chr19:38061439:A:G	9.63628e-09	-1.26498	-1.07151	2.87298e-06	-1.40013	-0.974896	1.02023e-05	-1.43438	-0.533976
38061798	chr19:38061798:G:A	1.48074e-08	-1.4947	-0.412195	7.19399e-06	-1.2357	-0.221432	3.48885e-05	-1.10753	0.368725
38061821	chr19:38061821:G:C	2.40515e-08	-1.42182	-4.99793e-10	5.31259e-06	-1.7603	-4.99793e-10	1.26069e-05	-1.75672	-4.99793e-10
38061948	chr19:38061948:A:G	1.05711e-08	-1.66407	-0.579832	3.79707e-06	-1.7442	-0.351945	1.0313e-05	-1.7294	-0.228156
38061979	chr19:38061979:G:A	2.06295e-07	2.00485	-1.27757	1.89427e-05	0.776252	-1.26521	2.89159e-05	0.514709	-1.44128
38062119	chr19:38062119:C:T	9.02484e-08	-1.68941e-10	-0.0994566	2.53522e-05	-1.68941e-10	-0.197509	5.70951e-05	-1.68941e-10	-0.246249
38062154	chr19:38062154:C:A	7.85515e-08	-1.68941e-10	-0.238268	2.21754e-05	-1.68941e-10	-0.331394	4.99498e-05	-1.68941e-10	-0.37995
38062194	chr19:38062194:C:T	9.24444e-09	-1.16636	-1.21164	2.67185e-06	-1.31653	-1.13108	8.99576e-06	-1.35479	-0.739429
38062566	chr19:38062566:T:C	1.7339e-08	-1.30147	-0.44759	5.05015e-06	-1.52441	-0.286546	1.3368e-05	-1.56073	-0.13737
38062626	chr19:38062626:T:A	8.10754e-09	-1.12393	-1.38529	2.2752e-06	-1.27914	-1.32916	6.95523e-06	-1.31881	-1.03267
38063269	chr19:38063269:G:A	9.30488e-09	-1.02004	-1.35144	2.41463e-06	-1.16524	-1.38359	6.9473e-06	-1.2338	-1.11881
38063417	chr19:38063417:A:G	1.94838e-08	-1.17696	-0.455486	5.63215e-06	-1.41535	-0.286532	1.47439e-05	-1.45973	-0.140408
38063664	chr19:38063664:C:T	1.09565e-08	-1.43352	-0.774575	5.0742e-06	-1.10796	-0.698247	1.27059e-05	-0.998037	-0.750861
38063724	chr19:38063724:C:G	9.54465e-08	0.770508	-0.813965	4.50023e-05	1.02859	-0.652251	0.000144532	1.13151	-0.448979
38063828	chr19:38063828:T:A	5.01912e-09	-1.55537	-1.4334	1.46268e-06	-1.67845	-1.37165	3.04131e-06	-1.65725	-1.52143
38063994	chr19:38063994:T:C	6.86275e-08	0.224737	-0.598066	3.27218e-05	0.469658	-0.411993	0.000107128	0.564747	-0.181692
38064085	chr19:38064085:A:G	1.66082e-08	-1.25289	-0.539229	4.82225e-06	-1.4727	-0.38443	1.18608e-05	-1.51157	-0.306152
38064514	chr19:38064514:T:C	4.52496e-08	0.529771	-1.3196	6.70962e-06	-0.21091	-1.31592	1.22091e-05	-0.314789	-1.474
38064553	chr19:38064553:C:T	8.80458e-09	-1.15573	-1.27102	2.52675e-06	-1.30613	-1.19731	8.25772e-06	-1.34485	-0.834965
38064764	chr19:38064764:T:C	2.33903e-08	-1.36366	-0.0860457	1.22175e-05	-1.05358	0.126076	6.44755e-05	-0.907806	0.783124
38064818	chr19:38064818:A:G	2.56985e-07	1.97204	-1.02505	2.39826e-05	0.747914	-1.00096	3.32718e-05	0.494492	-1.28075
38064874	chr19:38064874:A:G	2.5236e-08	-1.68941e-10	-1.37375	7.74314e-06	-1.68941e-10	-1.38357	1.90409e-05	-1.68941e-10	-1.34438
38065202	chr19:38065202:C:T	9.30814e-09	-0.956183	-1.41495	2.39263e-06	-1.11197	-1.44601	6.61388e-06	-1.17222	-1.22958
38065243	chr19:38065243:C:T	8.94289e-09	-1.14286	-1.26831	2.56186e-06	-1.29509	-1.19455	8.39564e-06	-1.33424	-0.829019
38065265	chr19:38065265:C:G	2.76093e-07	2.01259	-0.993874	2.55797e-05	0.781288	-0.969864	3.50836e-05	0.525904	-1.25914
38065470	chr19:38065470:C:T	4.48964e-08	-1.63491	0.837241	1.96563e-05	-1.41823	0.966247	0.000138315	-1.33319	1.97176
38065655	chr19:38065655:C:A	9.02096e-09	-1.11656	-1.28591	2.57181e-06	-1.27217	-1.2136	8.32047e-06	-1.31229	-0.859962
38066184	chr19:38066184:A:T	1.20738e-08	-1.05112	-1.05986	3.53037e-06	-1.21784	-0.951133	1.86173e-05	-1.2585	-0.108377
38066403	chr19:38066403:T:A	1.58797e-07	0.975583	-0.509979	1.17075e-05	-0.273446	-0.696703	2.3708e-05	-0.286098	-0.839058
38066597	chr19:38066597:G:A	1.43513e-08	-1.01733	-0.920856	4.19192e-06	-1.18459	-0.812632	1.5276e-05	-1.22792	-0.336766
38066672	chr19:38066672:C:T	5.89668e-08	0.992982	-1.51803	5.20093e-06	-0.264734	-1.5168	1.23499e-05	-0.2744	-1.50292
38066792	chr19:38066792:C:CTCCA	8.69658e-09	-1.14342	-1.29567	2.48408e-06	-1.29567	-1.2248	8.00517e-06	-1.33473	-0.876147
38066813	chr19:38066813:A:G	2.37107e-08	-1.68941e-10	-1.4361	7.32239e-06	-1.68941e-10	-1.43944	1.79089e-05	-1.68941e-10	-1.40567
38066927	chr19:38066927:CTG:C	3.2618e-08	-1.68941e-10	-1.11716	9.50023e-06	-1.68941e-10	-1.17906	2.61719e-05	-1.68941e-10	-1.02628
38067149	chr19:38067149:G:A	2.51753e-08	-1.68941e-10	-1.37616	8.02749e-06	-1.68941e-10	-1.3475	1.81201e-05	-1.68941e-10	-1.39395
38067780	chr19:38067780:A:AAAG	1.70125e-08	-1.76807	-4.99793e-10	5.29519e-06	-1.76358	-4.99793e-10	1.25559e-05	-1.76078	-4.99793e-10
38067837	chr19:38067837:C:T	4.65496e-08	-0.761505	-4.99793e-10	1.66806e-05	-0.616127	-4.99793e-10	4.03987e-05	-0.592169	-4.99793e-10
38068640	chr19:38068640:A:T	8.23883e-09	-1.11372	-1.37945	2.30081e-06	-1.26754	-1.32957	7.21888e-06	-1.30939	-1.00488
38068699	chr19:38068699:A:C	4.11624e-07	1.41809	-4.99793e-10	0.000132053	1.45283	-4.99793e-10	0.000367877	1.61678	-4.99793e-10
38068850	chr19:38068850:T:C	6.49532e-08	1.0277	-1.45606	6.22356e-06	-0.229435	-1.3726	1.54564e-05	-0.240853	-1.31209
38069001	chr19:38069001:C:T	5.1824e-08	-0.654169	-4.99793e-10	1.71623e-05	-0.587659	-4.99793e-10	4.14541e-05	-0.566381	-4.99793e-10
38069369	chr19:38069369:T:C	1.33315e-08	-1.59964	-0.412254	4.68377e-06	-1.70924	-0.17703	1.32381e-05	-1.68749	-0.0203852
38069486	chr19:38069486:C:G	1.1409e-08	-0.783112	-1.38451	3.07295e-06	-0.97375	-1.33399	9.34509e-06	-1.02722	-1.02889
38069933	chr19:38069933:C:T	7.72225e-09	-1.14158	-1.41634	2.0228e-06	-1.28149	-1.44441	5.58511e-06	-1.3291	-1.24176
38070051	chr19:38070051:C:T	7.5906e-09	-1.31666	-1.25846	2.21295e-06	-1.44652	-1.18953	7.61313e-06	-1.47585	-0.785245
38070993	chr19:38070993:A:G	1.01208e-07	-1.68941e-10	0.0151579	3.0281e-05	-1.68941e-10	-0.0198546	6.59537e-05	-1.68941e-10	-0.102014
38071063	chr19:38071063:G:A	4.52494e-07	-1.68941e-10	1.51275	0.000138911	-1.68941e-10	1.50346	0.000252627	-1.68941e-10	1.24095
38071083	chr19:38071083:G:A	1.50843e-06	-1.68941e-10	2.71681	0.000462886	-1.68941e-10	2.70711	0.000813171	-1.68941e-10	2.40997
38071923	chr19:38071923:A:G	2.69389e-08	-1.68941e-10	-1.30845	8.24209e-06	-1.68941e-10	-1.32112	2.06943e-05	-1.68941e-10	-1.26111
38072032	chr19:38072032:G:A	2.20676e-08	-1.68941e-10	-1.50791	6.91214e-06	-1.68941e-10	-1.4971	1.60451e-05	-1.68941e-10	-1.51556
38072477	chr19:38072477:G:A	4.31663e-08	-1.68941e-10	-0.836962	1.33007e-05	-1.68941e-10	-0.842559	2.91739e-05	-1.68941e-10	-0.917692
38072522	chr19:38072522:C:T	3.06227e-08	-0.178084	-1.0022	5.02282e-06	-0.774279	-1.04211	9.60516e-06	-0.872007	-1.15666
38072955	chr19:38072955:A:G	1.32331e-08	-1.08597	-0.93333	3.47374e-06	-1.20889	-0.976254	1.15139e-05	-1.28217	-0.565243
38072992	chr19:38072992:G:A	9.95299e-09	-0.958888	-1.34526	2.61445e-06	-1.09117	-1.37815	7.3885e-06	-1.16905	-1.12199
38073087	chr19:38073087:C:G	6.12876e-08	-0.486445	-4.99793e-10	2.21465e-05	-0.332695	-4.99793e-10	5.38456e-05	-0.304847	-4.99793e-10
38074051	chr19:38074051:A:G	2.1959e-08	-1.68941e-10	-1.51285	6.7927e-06	-1.68941e-10	-1.51453	1.60041e-05	-1.68941e-10	-1.51812
38074273	chr19:38074273:T:A	1.28339e-08	-1.07199	-0.977936	3.36535e-06	-1.19688	-1.01996	1.09993e-05	-1.27057	-0.622559
38074447	chr19:38074447:C:G	4.0851e-08	-1.68941e-10	-0.892091	1.34424e-05	-1.68941e-10	-0.831963	2.87296e-05	-1.68941e-10	-0.933038
38074760	chr19:38074760:G:A	3.61199e-08	-1.68941e-10	-1.01518	1.1114e-05	-1.68941e-10	-1.02217	2.46885e-05	-1.68941e-10	-1.08463
38074981	chr19:38074981:T:G	9.70809e-09	-0.982544	-1.34652	2.55647e-06	-1.11128	-1.38047	7.23443e-06	-1.18706	-1.12506
38075008	chr19:38075008:A:T	3.19418e-08	-1.68941e-10	-1.13811	1.06965e-05	-1.68941e-10	-1.06046	2.24711e-05	-1.68941e-10	-1.17874
38075065	chr19:38075065:G:A	4.44669e-08	-1.68941e-10	-0.807278	1.46957e-05	-1.68941e-10	-0.742822	3.12247e-05	-1.68941e-10	-0.849759
38075141	chr19:38075141:A:G	1.53416e-07	1.85557	-1.42444	0.000103809	2.57801	-1.36583	0.00040735	3.02899	-1.31028
38075147	chr19:38075147:G:GA	2.4217e-08	-1.41497	-4.99793e-10	6.77944e-06	-1.51648	-4.99793e-10	1.59334e-05	-1.52255	-4.99793e-10
38075194	chr19:38075194:C:T	2.29639e-08	-1.68941e-10	-1.4681	7.01027e-06	-1.68941e-10	-1.483	1.7206e-05	-1.68941e-10	-1.44571
38075718	chr19:38075718:T:C	1.72078e-08	-0.760271	-0.996386	5.73679e-06	-0.819022	-0.864454	2.54019e-05	-0.631753	-0.42439
38075803	chr19:38075803:A:G	4.69723e-08	-1.68941e-10	-0.752464	1.52911e-05	-1.68941e-10	-0.703103	0.000514926	-1.68941e-10	1.95306
38075909	chr19:38075909:C:T	3.32974e-08	-1.09654	-4.99793e-10	1.11167e-05	-1.02193	-4.99793e-10	2.78102e-05	-0.965566	-4.99793e-10
38076063	chr19:38076063:C:T	2.9743e-08	-1.20943	-4.99793e-10	9.47357e-06	-1.18187	-4.99793e-10	2.38029e-05	-1.12116	-4.99793e-10
38076146	chr19:38076146:T:A	2.68029e-08	-1.68941e-10	-1.31351	8.43999e-06	-1.68941e-10	-1.29739	1.89314e-05	-1.68941e-10	-1.35015
38076360	chr19:38076360:A:T	3.61077e-08	-1.68941e-10	-1.01552	1.11102e-05	-1.68941e-10	-1.02251	2.46779e-05	-1.68941e-10	-1.08506
38076430	chr19:38076430:G:A	1.83643e-08	-1.69162	-4.99793e-10	5.57815e-06	-1.71152	-4.99793e-10	1.30536e-05	-1.7219	-4.99793e-10
38076431	chr19:38076431:C:T	3.49999e-08	-1.68941e-10	-1.04668	1.07703e-05	-1.68941e-10	-1.05358	2.39649e-05	-1.68941e-10	-1.11438
38076454	chr19:38076454:G:A	3.7321e-08	-1.68941e-10	-0.982465	1.20194e-05	-1.68941e-10	-0.943853	0.000386373	-1.68941e-10	1.66584
38076768	chr19:38076768:C:T	1.0514e-07	-1.68941e-10	0.0532717	3.09438e-05	-1.68941e-10	0.00179833	9.09254e-05	-1.68941e-10	0.219072
38077121	chr19:38077121:A:G	9.12249e-09	-1.03102	-1.36026	2.41648e-06	-1.15531	-1.39275	6.805e-06	-1.22877	-1.14454
38077165	chr19:38077165:A:C	1.31388e-08	-1.13908	-0.887374	3.45787e-06	-1.25712	-0.932603	1.1677e-05	-1.32687	-0.506478
38077251	chr19:38077251:T:G	8.65747e-09	-1.03776	-1.40584	2.30675e-06	-1.16151	-1.43303	6.29179e-06	-1.23467	-1.21706
38077269	chr19:38077269:A:G	1.72297e-08	-1.75539	-4.99793e-10	5.29973e-06	-1.76272	-4.99793e-10	1.24737e-05	-1.76735	-4.99793e-10
38077339	chr19:38077339:T:A	2.70157e-08	-0.55729	-0.748315	9.31799e-06	-0.624759	-0.573669	4.48627e-05	-0.417349	-0.0700127
38078676	chr19:38078676:G:A	2.20066e-08	-1.68941e-10	-1.51068	6.84598e-06	-1.68941e-10	-1.50671	1.60064e-05	-1.68941e-10	-1.51798
38078719	chr19:38078719:G:A	9.46282e-09	-1.71992	-0.634729	3.02447e-06	-1.7477	-0.575942	7.79206e-06	-1.75602	-0.481839
38078998	chr19:38078998:A:G	8.55672e-09	-1.0897	-1.36561	2.2792e-06	-1.20905	-1.39749	6.41935e-06	-1.27909	-1.15256
38079294	chr19:38079294:C:T	4.34338e-08	-1.68941e-10	-0.830783	1.43506e-05	-1.68941e-10	-0.766587	3.05171e-05	-1.68941e-10	-0.872679
38079328	chr19:38079328:G:A	2.20626e-08	-1.68941e-10	-1.50814	6.86619e-06	-1.68941e-10	-1.50377	1.60305e-05	-1.68941e-10	-1.51647
38079646	chr19:38079646:C:G	4.36665e-08	-1.68941e-10	-0.825441	1.44319e-05	-1.68941e-10	-0.760937	3.06713e-05	-1.68941e-10	-0.86764
38079654	chr19:38079654:C:T	3.77556e-08	-1.68941e-10	-0.970889	1.16172e-05	-1.68941e-10	-0.977887	2.57531e-05	-1.68941e-10	-1.04241
38081065	chr19:38081065:G:A	2.20032e-08	-1.68941e-10	-1.51083	6.77701e-06	-1.68941e-10	-1.51684	1.62975e-05	-1.68941e-10	-1.49996
38081088	chr19:38081088:A:G	8.6894e-09	-1.04893	-1.39099	2.31478e-06	-1.1717	-1.41936	6.3944e-06	-1.24424	-1.1913
38081906	chr19:38081906:C:A	5.18697e-08	-1.68941e-10	-0.653288	1.6952e-05	-1.68941e-10	-0.59999	0.000630418	-1.68941e-10	2.15542
38082428	chr19:38082428:C:T	4.86168e-08	-0.718052	-4.99793e-10	1.35117e-05	-0.82682	-4.99793e-10	3.2246e-05	-0.817575	-4.99793e-10
38082499	chr19:38082499:G:T	2.5811e-07	0.951364	-4.99793e-10	4.03637e-05	0.267555	-4.99793e-10	8.13496e-05	0.107788	-4.99793e-10
38082726	chr19:38082726:G:A	2.52348e-08	-1.68941e-10	-1.3738	7.57006e-06	-1.68941e-10	-1.40617	1.97191e-05	-1.68941e-10	-1.30938
38083162	chr19:38083162:T:C	8.63941e-09	-1.05163	-1.39405	2.30328e-06	-1.17409	-1.42195	6.34959e-06	-1.24642	-1.19615
38083441	chr19:38083441:T:C	7.32393e-09	-1.45198	-1.1589	2.81902e-06	-1.38016	-1.01382	9.03721e-06	-1.33823	-0.751386
38083458	chr19:38083458:T:G	4.37134e-08	-0.824367	-4.99793e-10	1.2644e-05	-0.893191	-4.99793e-10	2.88217e-05	-0.929839	-4.99793e-10
38083766	chr19:38083766:G:A	8.7962e-09	-1.06219	-1.36552	2.34481e-06	-1.18157	-1.3966	6.59389e-06	-1.25344	-1.15139
38084128	chr19:38084128:GTA:G	5.48137e-09	-1.65854	-1.24213	1.7892e-06	-1.73793	-1.11068	4.81044e-06	-1.72316	-0.997023
38084878	chr19:38084878:G:C	4.49491e-08	-1.68941e-10	-0.796492	1.48803e-05	-1.68941e-10	-0.73034	3.15494e-05	-1.68941e-10	-0.839413
38084913	chr19:38084913:T:C	5.60036e-08	-1.68941e-10	-0.576606	1.8361e-05	-1.68941e-10	-0.520145	0.00074117	-1.68941e-10	2.31726
38085018	chr19:38085018:G:A	2.51866e-08	-1.68941e-10	-1.37571	7.83166e-06	-1.68941e-10	-1.3722	5.82593e-05	-1.68941e-10	-0.226063
38085466	chr19:38085466:T:C	8.24112e-09	-1.01583	-1.47705	2.21394e-06	-1.14261	-1.49299	5.60315e-06	-1.21646	-1.35118
38085707	chr19:38085707:A:T	3.59152e-08	-1.68941e-10	-1.02086	1.10502e-05	-1.68941e-10	-1.02792	2.45478e-05	-1.68941e-10	-1.09034
38086105	chr19:38086105:A:G	8.37986e-09	-1.10129	-1.3749	2.23884e-06	-1.21962	-1.4048	6.27362e-06	-1.28889	-1.16573
38086230	chr19:38086230:C:T	3.60491e-08	-1.68941e-10	-1.01714	1.10923e-05	-1.68941e-10	-1.02412	2.46407e-05	-1.68941e-10	-1.08657
38086372	chr19:38086372:GC:G	4.00804e-08	-1.68941e-10	-0.911134	1.29655e-05	-1.68941e-10	-0.868087	0.00046064	-1.68941e-10	1.84165
38086558	chr19:38086558:C:A	8.30406e-09	-1.07113	-1.41415	2.22403e-06	-1.19196	-1.43909	6.04264e-06	-1.2632	-1.22893
38086598	chr19:38086598:G:A	1.15393e-08	-1.17852	-0.977744	3.06597e-06	-1.29267	-1.01734	1.00888e-05	-1.35988	-0.619665
38086637	chr19:38086637:T:G	1.05795e-08	-1.07552	-1.16758	3.1698e-06	-1.15995	-1.11676	1.32463e-05	-1.05224	-0.655015
38086695	chr19:38086695:C:G	4.51503e-08	-0.792026	-4.99793e-10	1.30423e-05	-0.862174	-4.99793e-10	2.97084e-05	-0.899539	-4.99793e-10
38087369	chr19:38087369:T:TG	3.55282e-08	-1.68941e-10	-1.0317	1.13503e-05	-1.68941e-10	-1.00113	0.000266847	-1.68941e-10	1.29571
38087386	chr19:38087386:T:C	7.42803e-09	-1.29519	-1.30157	2.98943e-06	-1.14444	-1.19085	9.4389e-06	-1.07055	-0.975581
38087587	chr19:38087587:C:A	2.49116e-08	-1.68941e-10	-1.38669	8.20349e-06	-1.68941e-10	-1.32582	1.67384e-05	-1.68941e-10	-1.47326
38087674	chr19:38087674:C:G	8.76411e-09	-1.06941	-1.36195	2.32467e-06	-1.19366	-1.39314	6.55643e-06	-1.26471	-1.14581
38087846	chr19:38087846:G:A	8.85434e-09	-1.02211	-1.39901	2.34623e-06	-1.15116	-1.4264	6.43465e-06	-1.22529	-1.20398
38087901	chr19:38087901:C:A	2.20067e-08	-1.68941e-10	-1.51068	6.97659e-06	-1.68941e-10	-1.48781	1.5966e-05	-1.68941e-10	-1.52051
38088042	chr19:38088042:T:G	8.65218e-09	-1.05253	-1.39168	2.29814e-06	-1.17839	-1.41988	6.35163e-06	-1.25046	-1.1918
38088645	chr19:38088645:T:C	8.16279e-09	-1.09769	-1.40475	2.18033e-06	-1.21951	-1.43139	5.9856e-06	-1.28888	-1.21273
38088974	chr19:38088974:G:A	3.48845e-08	-1.68941e-10	-1.04998	1.07394e-05	-1.68941e-10	-1.05646	2.38986e-05	-1.68941e-10	-1.11715
38089011	chr19:38089011:A:G	8.08687e-09	-1.09871	-1.41307	2.16316e-06	-1.22013	-1.43867	5.90124e-06	-1.28947	-1.22633
38089531	chr19:38089531:G:A	6.46104e-09	-1.27062	-1.46561	1.83246e-06	-1.38762	-1.4371	5.38199e-06	-1.43322	-1.17469
38089887	chr19:38089887:C:T	2.48254e-08	-1.68941e-10	-1.39016	8.16979e-06	-1.68941e-10	-1.32993	1.67133e-05	-1.68941e-10	-1.47476
38090650	chr19:38090650:G:C	3.48845e-08	-1.68941e-10	-1.04998	1.07394e-05	-1.68941e-10	-1.05646	2.38986e-05	-1.68941e-10	-1.11715
38091223	chr19:38091223:T:TA	2.77336e-08	-1.68941e-10	-1.27938	8.1918e-06	-1.68941e-10	-1.32724	2.18605e-05	-1.68941e-10	-1.20629
38091398	chr19:38091398:A:G	7.63961e-08	-1.68941e-10	-0.26609	2.29286e-05	-1.68941e-10	-0.29799	5.16102e-05	-1.68941e-10	-0.347249
38091743	chr19:38091743:G:A	1.09994e-08	-1.18894	-1.01524	2.93059e-06	-1.30169	-1.05348	9.54147e-06	-1.36838	-0.666941
38092662	chr19:38092662:C:T	5.90505e-08	-1.68941e-10	-0.52363	1.94642e-05	-1.68941e-10	-0.461797	0.000791723	-1.68941e-10	2.38324
38092732	chr19:38092732:G:C	3.55726e-08	-1.68941e-10	-1.03045	1.1373e-05	-1.68941e-10	-0.999132	0.000271327	-1.68941e-10	1.31236
38092945	chr19:38092945:C:T	1.05829e-07	-1.68941e-10	0.059807	3.52631e-05	-1.68941e-10	0.132462	7.18263e-05	-1.68941e-10	-0.0167172
38093107	chr19:38093107:C:A	3.69258e-08	-1.68941e-10	-0.993113	1.18551e-05	-1.68941e-10	-0.95762	0.000358036	-1.68941e-10	1.58967
38093247	chr19:38093247:C:T	5.295e-08	-1.65612	1.02345	1.92415e-05	-1.6668	1.1935	6.93152e-05	-1.58217	1.52987
38093438	chr19:38093438:T:C	2.72449e-08	-1.68941e-10	-1.29716	9.1669e-06	-1.68941e-10	-1.21478	1.78316e-05	-1.68941e-10	-1.40999
38093557	chr19:38093557:A:G	8.66497e-09	-1.31737	-1.12536	3.55252e-06	-1.16831	-0.994403	1.18771e-05	-1.09615	-0.720211
38093573	chr19:38093573:A:G	4.81038e-08	-0.857965	0.129303	1.80693e-05	-0.915413	0.37925	0.000101064	-0.734342	1.05913
38093726	chr19:38093726:G:A	2.10475e-08	-1.55524	-4.99793e-10	6.66541e-06	-1.53344	-4.99793e-10	1.64171e-05	-1.49265	-4.99793e-10
38093732	chr19:38093732:A:G	1.46284e-08	-1.62396	-0.2951	5.04531e-06	-1.60608	-0.205831	3.78928e-05	-1.49095	0.834749
38093927	chr19:38093927:G:T	8.09278e-09	-1.22082	-1.29023	2.19711e-06	-1.32844	-1.31479	6.37238e-06	-1.39896	-1.04004
38094184	chr19:38094184:A:G	2.07006e-08	-1.57186	-4.99793e-10	6.23258e-06	-1.60058	-4.99793e-10	1.44683e-05	-1.61901	-4.99793e-10
38094203	chr19:38094203:C:T	2.39062e-08	-1.68941e-10	-1.42789	7.42797e-06	-1.68941e-10	-1.42512	4.96577e-05	-1.68941e-10	-0.385813
38094482	chr19:38094482:C:A	5.24439e-08	-0.736887	0.0946101	1.95544e-05	-0.797254	0.340078	0.000109853	-0.606959	1.01514
38094495	chr19:38094495:C:T	1.70538e-08	-1.76565	-4.99793e-10	8.97501e-06	-1.23593	-4.99793e-10	2.04597e-05	-1.27251	-4.99793e-10
38094550	chr19:38094550:T:C	5.90711e-09	-1.36075	-1.46512	2.00901e-06	-1.24663	-1.48611	5.45417e-06	-1.15248	-1.44211
38094746	chr19:38094746:A:G	8.10328e-09	-1.01169	-1.49807	2.18495e-06	-1.14115	-1.50763	5.42529e-06	-1.21798	-1.38191
38094748	chr19:38094748:C:T	4.31802e-08	-1.68941e-10	-0.836639	1.39932e-05	-1.68941e-10	-0.791807	0.000557749	-1.68941e-10	2.03294
38095026	chr19:38095026:A:G	2.85908e-08	-0.820205	-0.428733	1.02879e-05	-0.875585	-0.223819	5.21294e-05	-0.691932	0.354693
38095044	chr19:38095044:C:T	4.18911e-08	-1.68941e-10	-0.86695	1.35711e-05	-1.68941e-10	-0.822435	0.000521567	-1.68941e-10	1.96587
38095543	chr19:38095543:T:C	3.18572e-08	-0.694647	-0.446112	1.13823e-05	-0.754972	-0.243342	5.81533e-05	-0.56149	0.333605
38095646	chr19:38095646:C:T	2.2676e-08	-1.68941e-10	-1.48071	7.08419e-06	-1.68941e-10	-1.47251	1.63541e-05	-1.68941e-10	-1.49649
38095794	chr19:38095794:C:T	1.26736e-08	-0.541116	-1.52138	4.47834e-06	-0.409673	-1.52145	1.22084e-05	-0.272456	-1.51639
38096052	chr19:38096052:G:A	2.30412e-08	-1.68941e-10	-1.46474	7.15672e-06	-1.68941e-10	-1.46232	4.33682e-05	-1.68941e-10	-0.52124
38096081	chr19:38096081:A:G	8.36063e-09	-0.980069	-1.49842	2.24807e-06	-1.11241	-1.5079	5.56864e-06	-1.19101	-1.38281
38096149	chr19:38096149:G:T	3.17285e-08	-0.655727	-0.48908	1.13246e-05	-0.713747	-0.289649	5.75357e-05	-0.515054	0.276493
38097160	chr19:38097160:G:C	2.87423e-08	-0.834899	-0.408753	1.03692e-05	-0.890156	-0.201374	5.28406e-05	-0.708341	0.384653
38097405	chr19:38097405:T:A	9.85654e-09	-1.63698	-0.676904	3.36459e-06	-1.61857	-0.598499	2.19639e-05	-1.50818	0.306612
38097659	chr19:38097659:C:T	4.05112e-09	-1.75222	-1.45081	1.26017e-06	-1.72314	-1.47599	2.91376e-06	-1.70783	-1.5137
38097718	chr19:38097718:G:A	5.63947e-08	-1.68941e-10	-0.569647	1.78113e-05	-1.68941e-10	-0.550543	3.94594e-05	-1.68941e-10	-0.615694
38098337	chr19:38098337:A:G	7.85192e-09	-1.02563	-1.51563	2.12789e-06	-1.15539	-1.51986	5.08639e-06	-1.23052	-1.43388
38098481	chr19:38098481:G:A	5.61304e-08	-0.531232	-0.043114	2.05819e-05	-0.602934	0.196972	0.000112528	-0.391926	0.824158
38098529	chr19:38098529:A:G	6.4122e-09	-1.27192	-1.4719	2.20731e-06	-1.14745	-1.49115	6.01897e-06	-1.04588	-1.45017
38099091	chr19:38099091:A:G	7.6239e-09	-1.54099	-1.02975	2.5353e-06	-1.50921	-0.990852	5.86353e-06	-1.37572	-1.14649
38099279	chr19:38099279:G:A	5.29985e-08	-0.446555	-0.185205	1.89961e-05	-0.504889	0.0187475	3.84244e-05	-0.291879	-0.350394
38099329	chr19:38099329:C:T	5.68111e-08	-0.56229	-4.99793e-10	1.67761e-05	-0.610421	-4.99793e-10	4.87084e-05	-0.405116	-4.99793e-10
38099748	chr19:38099748:G:A	6.79504e-08	-1.68941e-10	-0.383244	2.1759e-05	-1.68941e-10	-0.350346	0.000424269	-1.68941e-10	1.7594
38099786	chr19:38099786:G:A	3.0769e-08	-1.68941e-10	-1.17552	9.45214e-06	-1.68941e-10	-1.18413	2.38355e-05	-1.68941e-10	-1.11979
38100060	chr19:38100060:T:C	1.72399e-08	-1.75479	-4.99793e-10	5.30041e-06	-1.76259	-4.99793e-10	1.24666e-05	-1.76791	-4.99793e-10
38100405	chr19:38100405:A:G	1.02962e-08	-1.08354	-1.18671	2.72829e-06	-1.20852	-1.21818	8.28629e-06	-1.28284	-0.893529
38100665	chr19:38100665:A:T	2.66531e-08	-1.68941e-10	-1.31912	8.90541e-06	-1.68941e-10	-1.24372	1.74412e-05	-1.68941e-10	-1.43213
38100844	chr19:38100844:G:T	4.94339e-08	-0.701386	-4.99793e-10	1.7068e-05	-0.593171	-4.99793e-10	4.6447e-05	-0.452655	-4.99793e-10
38101611	chr19:38101611:G:A	5.92282e-09	-1.44288	-1.38033	2.2857e-06	-1.31368	-1.29003	6.94168e-06	-1.2496	-1.10382
38101733	chr19:38101733:A:G	4.11046e-08	-1.68941e-10	-0.885903	1.33071e-05	-1.68941e-10	-0.842078	0.000499865	-1.68941e-10	1.92337
38102243	chr19:38102243:T:C	1.11352e-08	-0.973686	-1.21822	2.92624e-06	-1.10809	-1.24857	8.73954e-06	-1.18747	-0.93564
38102246	chr19:38102246:T:C	1.20285e-08	-0.943904	-1.17084	3.14809e-06	-1.07983	-1.20375	9.57271e-06	-1.16177	-0.870282
38102259	chr19:38102259:T:C	1.18652e-08	-0.942762	-1.18565	3.10501e-06	-1.07955	-1.21781	9.40446e-06	-1.16053	-0.889251
38102266	chr19:38102266:T:C	1.12321e-08	-0.941392	-1.24186	2.94605e-06	-1.07887	-1.27104	8.70419e-06	-1.16016	-0.967
38102272	chr19:38102272:G:C	1.1434e-08	-0.926581	-1.23885	2.99347e-06	-1.06611	-1.26783	8.84002e-06	-1.14828	-0.963397
38102287	chr19:38102287:T:C	1.23489e-08	-0.893487	-1.19497	3.22695e-06	-1.03311	-1.22573	9.7262e-06	-1.11661	-0.89953
38102288	chr19:38102288:G:A	1.22109e-08	-0.892262	-1.20743	3.18363e-06	-1.03375	-1.2386	9.5496e-06	-1.11692	-0.917551
38102511	chr19:38102511:T:C	1.92892e-08	-0.90144	-0.741035	6.53889e-06	-0.96097	-0.591638	3.18644e-05	-0.785545	-0.0439344
38102564	chr19:38102564:T:C	5.00205e-09	-1.47378	-1.51839	1.72591e-06	-1.37587	-1.50875	4.36672e-06	-1.2958	-1.52116
38102884	chr19:38102884:T:G	5.48136e-09	-1.38258	-1.51809	1.88586e-06	-1.27459	-1.5214	4.92823e-06	-1.18266	-1.51333
38103120	chr19:38103120:CTCAA:C	3.12642e-08	-1.68941e-10	-1.15955	1.01704e-05	-1.68941e-10	-1.11089	2.1971e-05	-1.68941e-10	-1.20125
38103161	chr19:38103161:T:C	1.08921e-08	-0.99524	-1.21874	2.86135e-06	-1.12961	-1.24948	8.55805e-06	-1.20894	-0.93515
38103342	chr19:38103342:T:A	9.44753e-09	-1.14073	-1.21554	2.52677e-06	-1.25859	-1.24484	7.55273e-06	-1.33395	-0.935109
38103564	chr19:38103564:G:T	2.26031e-08	-1.68941e-10	-1.48394	7.06288e-06	-1.68941e-10	-1.47552	1.63105e-05	-1.68941e-10	-1.49916
38103650	chr19:38103650:C:T	2.06916e-08	-1.57229	-4.99793e-10	6.12594e-06	-1.61784	-4.99793e-10	1.42574e-05	-1.63369	-4.99793e-10
38103665	chr19:38103665:C:T	2.18881e-08	-1.68941e-10	-1.51608	6.903e-06	-1.68941e-10	-1.49842	1.60169e-05	-1.68941e-10	-1.51732
38103750	chr19:38103750:C:T	8.63983e-08	-0.588731	0.445677	3.33525e-05	-0.654218	0.730975	0.000215122	-0.444781	1.52502
38103771	chr19:38103771:G:A	2.05314e-07	-1.68941e-10	0.722519	6.45866e-05	-1.68941e-10	0.737631	0.000129015	-1.68941e-10	0.568958
38103935	chr19:38103935:T:A	2.41506e-08	-0.468684	-0.949028	1.34421e-05	-0.00961088	-0.822372	1.3176e-05	-0.551402	-1.16117
38104042	chr19:38104042:C:T	2.95654e-08	-1.21542	-4.99793e-10	1.02315e-05	-1.1049	-4.99793e-10	2.42009e-05	-1.10458	-4.99793e-10
38104252	chr19:38104252:G:A	2.32009e-08	-1.68941e-10	-1.45783	7.00104e-06	-1.68941e-10	-1.48432	1.78866e-05	-1.68941e-10	-1.40691
38104275	chr19:38104275:C:T	3.33637e-08	-1.09455	-4.99793e-10	1.09692e-05	-1.03528	-4.99793e-10	2.82014e-05	-0.951597	-4.99793e-10
38104814	chr19:38104814:AC:A	5.1588e-09	-1.76719	-1.19412	1.68531e-06	-1.75187	-1.15656	4.54737e-06	-1.74431	-1.03211
38104825	chr19:38104825:C:T	2.51235e-08	-1.37822	-4.99793e-10	8.0285e-06	-1.34738	-4.99793e-10	1.89107e-05	-1.35124	-4.99793e-10
38104851	chr19:38104851:G:A	5.38902e-08	-0.855085	0.240011	2.15715e-05	-0.893174	0.534172	0.00012977	-0.697376	1.27217
38105037	chr19:38105037:A:C	1.11971e-07	-1.68941e-10	0.116222	3.74401e-05	-1.68941e-10	0.192367	0.0140489	-1.68941e-10	5.25933
38105253	chr19:38105253:T:C	2.22565e-08	-0.692325	-0.807062	1.27269e-05	-0.225239	-0.661416	1.17548e-05	-0.779222	-1.04748
38105675	chr19:38105675:T:C	2.34114e-08	-1.68941e-10	-1.4488	7.38356e-06	-1.68941e-10	-1.43112	2.72303e-05	-1.68941e-10	-0.986638
38106372	chr19:38106372:G:T	9.3636e-08	-1.68941e-10	-0.0626078	3.06694e-05	-1.68941e-10	-0.0071091	0.0117966	-1.68941e-10	5.0846
38106447	chr19:38106447:C:T	4.0186e-08	-1.68941e-10	-0.908503	1.28702e-05	-1.68941e-10	-0.875464	0.000365579	-1.68941e-10	1.61051
38106678	chr19:38106678:T:C	4.17412e-08	-1.68941e-10	-0.870535	1.28609e-05	-1.68941e-10	-0.876182	2.83714e-05	-1.68941e-10	-0.945585
38106686	chr19:38106686:C:T	2.17888e-08	-1.68941e-10	-1.52063	6.82347e-06	-1.68941e-10	-1.51001	1.61454e-05	-1.68941e-10	-1.50933
38106930	chr19:38106930:AG:A	6.57115e-08	-1.68941e-10	-0.416748	2.14048e-05	-1.68941e-10	-0.366761	0.00465953	-1.68941e-10	4.1557
38107244	chr19:38107244:C:T	8.97228e-08	-1.68941e-10	-0.105297	2.93639e-05	-1.68941e-10	-0.0506088	0.0107683	-1.68941e-10	4.9934
38107314	chr19:38107314:G:A	9.26376e-08	-1.68941e-10	-0.0733269	3.03255e-05	-1.68941e-10	-0.0183875	0.0114895	-1.68941e-10	5.05822
38107889	chr19:38107889:AT:A	2.22169e-08	-1.68941e-10	-1.50117	6.92796e-06	-1.68941e-10	-1.49481	1.61034e-05	-1.68941e-10	-1.51194
38107991	chr19:38107991:AG:A	8.86044e-08	-1.68941e-10	-0.11784	2.90366e-05	-1.68941e-10	-0.0618177	0.0104003	-1.68941e-10	4.95862
38107994	chr19:38107994:A:C	9.48411e-08	-1.68941e-10	-0.0498195	3.11772e-05	-1.68941e-10	0.0093125	0.0122361	-1.68941e-10	5.12118
38108004	chr19:38108004:A:G	8.84256e-08	-1.68941e-10	-0.119861	2.89347e-05	-1.68941e-10	-0.0653333	0.0104295	-1.68941e-10	4.96143
38108328	chr19:38108328:T:C	8.96075e-08	-1.68941e-10	-0.106583	2.93339e-05	-1.68941e-10	-0.0516326	0.0106757	-1.68941e-10	4.98476
38109185	chr19:38109185:A:T	9.14563e-08	-1.68941e-10	-0.0861614	2.9916e-05	-1.68941e-10	-0.0319808	0.011179	-1.68941e-10	5.03083
38109336	chr19:38109336:A:G	5.15187e-07	-1.68941e-10	1.64251	0.000125469	-1.68941e-10	1.40169	0.000243924	-1.68941e-10	1.20589
38109443	chr19:38109443:A:G	9.88239e-09	-1.16859	-1.14268	2.6526e-06	-1.28254	-1.17229	8.20409e-06	-1.35088	-0.835455
38109485	chr19:38109485:T:C	2.9538e-08	-1.68941e-10	-1.21635	8.98996e-06	-1.68941e-10	-1.23427	2.23157e-05	-1.68941e-10	-1.18568
38110862	chr19:38110862:G:T	7.94248e-08	-1.68941e-10	-0.227211	2.59486e-05	-1.68941e-10	-0.174258	0.00823271	-1.68941e-10	4.7249
38110951	chr19:38110951:AG:A	1.62077e-08	-1.10131	-0.715228	5.3394e-06	-1.12453	-0.630734	2.98234e-05	-0.984132	0.0884574
38111030	chr19:38111030:T:G	3.34991e-08	-1.0905	-4.99793e-10	1.07573e-05	-1.05479	-4.99793e-10	2.98246e-05	-0.895633	-4.99793e-10
38111088	chr19:38111088:G:A	5.79893e-09	-1.36356	-1.48079	2.01476e-06	-1.22196	-1.50792	5.06933e-06	-1.14666	-1.5211
38111403	chr19:38111403:T:C	8.33945e-08	-1.68941e-10	-0.17844	2.72682e-05	-1.68941e-10	-0.124653	0.00917754	-1.68941e-10	4.83355
38111574	chr19:38111574:G:A	1.65217e-07	0.880623	-0.375388	2.19133e-05	0.0898005	-0.43308	3.74927e-05	-0.0480254	-0.618796
38111919	chr19:38111919:G:A	3.96353e-08	-1.68941e-10	-0.922302	1.13951e-05	-1.68941e-10	-0.997196	3.25955e-05	-1.68941e-10	-0.806793
38112022	chr19:38112022:C:A	7.12957e-09	-1.74447	-0.893303	2.5715e-06	-1.76816	-0.717723	1.55087e-05	-1.76673	0.217166
38112025	chr19:38112025:G:A	2.29774e-08	-1.68941e-10	-1.46751	7.19241e-06	-1.68941e-10	-1.45735	1.65116e-05	-1.68941e-10	-1.48691
38112267	chr19:38112267:T:C	8.17103e-08	-1.68941e-10	-0.198842	2.68389e-05	-1.68941e-10	-0.140524	0.00916063	-1.68941e-10	4.8317
38112317	chr19:38112317:C:T	2.24446e-08	-1.49097	-4.99793e-10	6.73302e-06	-1.52335	-4.99793e-10	1.53641e-05	-1.55893	-4.99793e-10
38113058	chr19:38113058:G:A	8.19857e-08	-1.68941e-10	-0.195477	2.69346e-05	-1.68941e-10	-0.136965	0.00924925	-1.68941e-10	4.84133
38113948	chr19:38113948:C:T	1.93584e-08	-1.1524	-0.486498	6.43829e-06	-1.17386	-0.394247	3.90136e-05	-1.03877	0.411708
38114331	chr19:38114331:G:A	8.44359e-08	-1.68941e-10	-0.16603	2.77692e-05	-1.68941e-10	-0.106446	0.00985556	-1.68941e-10	4.90482
38114338	chr19:38114338:G:A	1.97358e-08	-1.14874	-0.470848	6.57684e-06	-1.16932	-0.377496	4.00505e-05	-1.03372	0.432895
38114474	chr19:38114474:C:T	4.15968e-09	-1.66728	-1.50931	1.23599e-06	-1.73698	-1.48152	2.95362e-06	-1.72396	-1.48398
38114756	chr19:38114756:G:A	2.45956e-08	-1.68941e-10	-1.39946	7.84436e-06	-1.68941e-10	-1.37058	1.78131e-05	-1.68941e-10	-1.41103
38114796	chr19:38114796:A:G	2.20894e-08	-1.10519	-0.401732	7.37628e-06	-1.12669	-0.305416	4.6161e-05	-0.986492	0.527661
38114876	chr19:38114876:C:A	4.0482e-08	-1.68941e-10	-0.901165	1.21063e-05	-1.68941e-10	-0.936646	2.68977e-05	-1.68941e-10	-0.998925
38115875	chr19:38115875:C:G	4.38246e-09	-1.63118	-1.49324	1.29607e-06	-1.71561	-1.45542	2.97112e-06	-1.69916	-1.50287
38116022	chr19:38116022:G:A	4.42442e-08	-0.812298	-4.99793e-10	7.80839e-06	-1.37518	-4.99793e-10	1.80508e-05	-1.39778	-4.99793e-10
38116616	chr19:38116616:G:A	4.43327e-09	-1.60701	-1.50587	1.28932e-06	-1.70078	-1.47548	3.0648e-06	-1.68172	-1.48926
38117356	chr19:38117356:A:C	1.28937e-08	-1.20636	-0.838917	4.24119e-06	-1.22424	-0.761292	2.27538e-05	-1.09499	-0.0712444
38117568	chr19:38117568:G:A	1.4526e-07	-1.68941e-10	0.376503	4.5526e-05	-1.68941e-10	0.387909	9.22722e-05	-1.68941e-10	0.233776
38117580	chr19:38117580:T:C	7.89116e-08	-1.68941e-10	-0.233694	2.60133e-05	-1.68941e-10	-0.171769	0.00856871	-1.68941e-10	4.7649
38117754	chr19:38117754:T:C	2.18052e-08	-1.68941e-10	-1.51987	6.74582e-06	-1.68941e-10	-1.52145	1.61293e-05	-1.68941e-10	-1.51033
38118339	chr19:38118339:C:T	1.20545e-08	-1.36671	-0.745871	4.00941e-06	-1.37944	-0.662287	2.18848e-05	-1.27148	0.0663046
38118357	chr19:38118357:A:G	5.9088e-09	-1.31913	-1.50644	2.1959e-06	-1.16633	-1.47746	6.15578e-06	-1.08905	-1.38452
38118911	chr19:38118911:C:CTGTT	6.13334e-09	-1.28519	-1.50309	2.29072e-06	-1.13018	-1.47133	6.49239e-06	-1.04748	-1.37286
38119146	chr19:38119146:T:C	1.18121e-07	-1.68941e-10	0.169689	3.90841e-05	-1.68941e-10	0.235341	0.0198151	-1.68941e-10	5.60323
38119902	chr19:38119902:G:A	8.56444e-09	-1.2625	-1.19191	2.33236e-06	-1.36383	-1.21966	7.12369e-06	-1.42494	-0.9026
38119992	chr19:38119992:G:A	2.74161e-08	-1.68941e-10	-1.29089	8.41234e-06	-1.68941e-10	-1.30068	1.94e-05	-1.68941e-10	-1.3257
38120081	chr19:38120081:G:A	5.94692e-09	-1.34917	-1.46998	2.23853e-06	-1.20379	-1.42077	6.48548e-06	-1.12661	-1.29479
38120185	chr19:38120185:G:A	8.68036e-09	-1.26867	-1.17229	2.363e-06	-1.37022	-1.20022	7.28586e-06	-1.43062	-0.874412
38120241	chr19:38120241:C:T	2.07829e-08	-1.56789	-4.99793e-10	5.97793e-06	-1.6423	-4.99793e-10	1.40654e-05	-1.64725	-4.99793e-10
38120485	chr19:38120485:A:C	5.90902e-08	-1.68941e-10	-0.522956	1.78465e-05	-1.68941e-10	-0.548569	3.91133e-05	-1.68941e-10	-0.624505
38120852	chr19:38120852:G:A	2.25785e-08	-1.68941e-10	-1.48503	6.95396e-06	-1.68941e-10	-1.49106	1.73484e-05	-1.68941e-10	-1.43747
38121987	chr19:38121987:G:A	6.91879e-09	-1.36272	-1.30506	1.92103e-06	-1.45105	-1.32646	5.57152e-06	-1.50848	-1.06481
38122189	chr19:38122189:C:CCAA	1.11375e-07	-1.68941e-10	0.110878	3.67834e-05	-1.68941e-10	0.174671	0.0176034	-1.68941e-10	5.48488
38122353	chr19:38122353:C:T	4.50444e-09	-1.61751	-1.47945	1.33434e-06	-1.70732	-1.43463	2.97437e-06	-1.68945	-1.51148
38122396	chr19:38122396:C:G	1.01181e-07	-1.68941e-10	0.0148883	3.33697e-05	-1.68941e-10	0.0772719	0.0144034	-1.68941e-10	5.28425
38122424	chr19:38122424:G:A	4.47039e-09	-1.63089	-1.47366	1.33412e-06	-1.71571	-1.4264	2.93853e-06	-1.69905	-1.51401
38122498	chr19:38122498:C:T	8.88808e-08	-1.68941e-10	-0.114726	2.66048e-05	-1.68941e-10	-0.149282	5.9759e-05	-1.68941e-10	-0.200648
38122714	chr19:38122714:C:T	1.01936e-08	-1.74263	-0.537629	3.82801e-06	-1.7682	-0.319834	2.74454e-05	-1.76593	0.787164
38122803	chr19:38122803:T:G	2.98733e-08	-1.68941e-10	-1.20506	8.76301e-06	-1.68941e-10	-1.25984	2.38188e-05	-1.68941e-10	-1.12049
38123684	chr19:38123684:A:G	2.32278e-08	-1.68941e-10	-1.45667	7.27763e-06	-1.68941e-10	-1.44557	1.6671e-05	-1.68941e-10	-1.47729
38124251	chr19:38124251:G:A	2.25123e-08	-1.68941e-10	-1.48796	7.03275e-06	-1.68941e-10	-1.4798	1.62737e-05	-1.68941e-10	-1.50142
38124674	chr19:38124674:A:G	2.06939e-07	1.39206	-0.661661	0.000187425	2.30894	-0.505943	0.00106203	1.34014	1.33683
38124808	chr19:38124808:C:T	3.38872e-08	-1.07898	-4.99793e-10	1.01618e-05	-1.11174	-4.99793e-10	2.39716e-05	-1.1141	-4.99793e-10
38124821	chr19:38124821:G:A	2.72755e-08	-1.12835	-0.167685	9.19685e-06	-1.14951	-0.0620018	6.18211e-05	-1.01054	0.843817
38125349	chr19:38125349:T:TA	8.18441e-07	2.10538	-4.99793e-10	2.65968e-05	-0.149583	-4.99793e-10	6.67585e-05	-0.0898862	-4.99793e-10
38125393	chr19:38125393:G:A	1.95365e-08	-1.62974	-4.99793e-10	5.92091e-06	-1.65188	-4.99793e-10	1.36198e-05	-1.67944	-4.99793e-10
38125746	chr19:38125746:C:T	1.11526e-07	-1.68941e-10	0.112239	3.68316e-05	-1.68941e-10	0.175981	0.0176525	-1.68941e-10	5.48767
38126166	chr19:38126166:G:C	2.18974e-08	-1.51565	-4.99793e-10	7.18478e-06	-1.45841	-4.99793e-10	1.78921e-05	-1.40661	-4.99793e-10
38126463	chr19:38126463:G:A	1.11278e-07	-1.68941e-10	0.110008	3.67409e-05	-1.68941e-10	0.173514	0.0175679	-1.68941e-10	5.48286
38126725	chr19:38126725:G:A	3.91258e-08	-0.935241	-4.99793e-10	1.35367e-05	-0.824972	-4.99793e-10	3.39379e-05	-0.766434	-4.99793e-10
38127003	chr19:38127003:A:G	1.26807e-07	-1.68941e-10	0.240642	4.19168e-05	-1.68941e-10	0.305313	0.0229293	-1.68941e-10	5.7492
38127006	chr19:38127006:G:A	6.32176e-08	-1.68941e-10	-0.45544	2.05648e-05	-1.68941e-10	-0.406795	0.00427361	-1.68941e-10	4.06925
38127077	chr19:38127077:A:G	1.7509e-08	-1.73931	-4.99793e-10	5.29341e-06	-1.76391	-4.99793e-10	1.26033e-05	-1.75701	-4.99793e-10
38127114	chr19:38127114:T:C	1.11256e-07	-1.68941e-10	0.10981	3.67271e-05	-1.68941e-10	0.173141	0.0175344	-1.68941e-10	5.48095
38127133	chr19:38127133:G:A	7.09183e-09	-1.70132	-0.941758	2.29832e-06	-1.73231	-0.865884	5.6379e-06	-1.7467	-0.814759
38127134	chr19:38127134:A:G	1.16277e-07	-1.68941e-10	0.153949	3.84165e-05	-1.68941e-10	0.218112	0.0192014	-1.68941e-10	5.57177
38127268	chr19:38127268:T:C	1.13028e-07	-1.68941e-10	0.125613	3.73299e-05	-1.68941e-10	0.189419	0.0181155	-1.68941e-10	5.51356
38127470	chr19:38127470:G:T	1.09174e-07	-1.68941e-10	0.0909187	3.59823e-05	-1.68941e-10	0.152652	0.0167541	-1.68941e-10	5.43543
38127630	chr19:38127630:G:A	1.85248e-08	-1.68291	-4.99793e-10	5.93035e-06	-1.65029	-4.99793e-10	1.42859e-05	-1.6317	-4.99793e-10
38127737	chr19:38127737:A:G	3.47483e-08	-1.68941e-10	-1.05389	1.13161e-05	-1.68941e-10	-1.00415	2.41114e-05	-1.68941e-10	-1.10828
38128149	chr19:38128149:T:A	1.10783e-07	-1.68941e-10	0.105554	3.66481e-05	-1.68941e-10	0.170987	0.0178018	-1.68941e-10	5.49609
38128461	chr19:38128461:C:T	2.18576e-08	-1.68941e-10	-1.51747	6.75115e-06	-1.68941e-10	-1.52066	1.61418e-05	-1.68941e-10	-1.50955
38128508	chr19:38128508:T:G	1.09101e-07	-1.68941e-10	0.0902484	3.59648e-05	-1.68941e-10	0.152166	0.0167769	-1.68941e-10	5.43679
38128615	chr19:38128615:GGCCGGGCGCAGTGGCTCAC:G	6.22567e-08	-1.68941e-10	-0.470757	2.02423e-05	-1.68941e-10	-0.4226	0.00412529	-1.68941e-10	4.03393
38128789	chr19:38128789:C:T	3.76841e-08	-1.68941e-10	-0.972783	1.20436e-05	-1.68941e-10	-0.941844	0.000315137	-1.68941e-10	1.46204
38129058	chr19:38129058:G:A	1.08786e-07	-1.68941e-10	0.0873608	3.5898e-05	-1.68941e-10	0.150306	0.0166871	-1.68941e-10	5.43142
38129102	chr19:38129102:A:G	6.68272e-09	-1.18115	-1.52135	2.46659e-06	-1.01877	-1.50877	6.82326e-06	-0.925753	-1.44488
38129130	chr19:38129130:G:A	1.09881e-07	-1.68941e-10	0.0973755	3.62655e-05	-1.68941e-10	0.160493	0.0170388	-1.68941e-10	5.45228
38129159	chr19:38129159:G:A	2.90288e-08	-1.68941e-10	-1.23373	8.51878e-06	-1.68941e-10	-1.2881	2.31054e-05	-1.68941e-10	-1.1509
38129495	chr19:38129495:C:T	7.50635e-09	-1.34833	-1.23795	2.06591e-06	-1.4398	-1.26501	6.23123e-06	-1.49359	-0.967803
38129496	chr19:38129496:G:A	1.02184e-07	-1.68941e-10	0.0247526	3.36684e-05	-1.68941e-10	0.0861835	0.0146548	-1.68941e-10	5.30156
38130046	chr19:38130046:G:A	5.49703e-08	-1.68941e-10	-0.595229	1.78112e-05	-1.68941e-10	-0.550548	0.0030367	-1.68941e-10	3.72756
38130062	chr19:38130062:G:A	1.18131e-07	-1.68941e-10	0.169775	3.90183e-05	-1.68941e-10	0.233655	0.0197287	-1.68941e-10	5.59886
38130192	chr19:38130192:TG:T	2.73427e-08	-1.29357	-4.99793e-10	8.72047e-06	-1.2647	-4.99793e-10	2.08388e-05	-1.25415	-4.99793e-10
38130833	chr19:38130833:G:A	3.61768e-07	2.73447	-1.44549	0.000257427	3.51241	-1.39205	0.00102278	3.98018	-1.34086
38131483	chr19:38131483:A:G	1.23319e-08	-0.650208	-1.43962	3.86597e-06	-0.655168	-1.42299	9.95871e-06	-0.507516	-1.485
38131522	chr19:38131522:G:A	4.97242e-08	-0.821388	0.125857	1.6802e-05	-0.849291	0.240413	0.000127079	-0.699084	1.25292
38131551	chr19:38131551:T:C	1.24445e-08	-0.563265	-1.51748	4.15188e-06	-0.486658	-1.52016	1.40921e-05	-0.428356	-1.217
38132182	chr19:38132182:G:A	2.36354e-08	-0.8829	-0.556376	7.80931e-06	-0.910889	-0.46417	4.76856e-05	-0.764401	0.338063
38132325	chr19:38132325:C:T	1.67333e-08	-0.836376	-0.948246	9.354e-06	-0.375268	-0.819303	9.90476e-06	-0.840697	-1.15725
38132539	chr19:38132539:G:A	1.7339e-08	-0.307767	-1.4413	5.85047e-06	-0.207477	-1.45638	2.49908e-05	-0.150845	-0.921615
38132734	chr19:38132734:G:A	2.17728e-08	-1.68941e-10	-1.52136	6.74747e-06	-1.68941e-10	-1.52121	1.62962e-05	-1.68941e-10	-1.50004
38133252	chr19:38133252:C:T	3.33176e-08	0.119574	-1.21551	1.25935e-05	0.266829	-1.16403	4.97835e-05	0.307514	-0.690798
38133585	chr19:38133585:A:G	3.46314e-08	-1.68941e-10	-1.05726	1.11924e-05	-1.68941e-10	-1.01514	0.000740115	-1.68941e-10	2.31584
38134172	chr19:38134172:C:T	1.7188e-08	-1.75781	-4.99793e-10	5.53056e-06	-1.72009	-4.99793e-10	1.30891e-05	-1.71918	-4.99793e-10
38134632	chr19:38134632:A:G	2.24518e-08	-1.68941e-10	-1.49065	6.9617e-06	-1.68941e-10	-1.48995	1.66319e-05	-1.68941e-10	-1.47964
38134701	chr19:38134701:T:C	7.04687e-09	-1.5735	-1.07593	2.2331e-06	-1.69961	-0.927373	1.13067e-05	-1.68126	-0.184316
38135010	chr19:38135010:C:A	2.10821e-08	-0.874567	-0.679032	7.1812e-06	-0.857414	-0.601495	4.16177e-05	-0.713216	0.150775
38135306	chr19:38135306:C:T	3.27407e-08	-0.391222	-0.722182	1.17656e-05	-0.422413	-0.542786	5.98864e-05	-0.207643	0.00912438
38135379	chr19:38135379:C:T	8.18968e-09	-1.67038	-0.82877	2.80278e-06	-1.74777	-0.651989	1.69526e-05	-1.73565	0.275105
38135468	chr19:38135468:G:A	6.19453e-09	-1.35411	-1.42424	1.73269e-06	-1.48202	-1.39868	8.8185e-06	-1.51505	-0.599063
38135520	chr19:38135520:C:T	2.24207e-08	-1.68941e-10	-1.49204	6.88546e-06	-1.68941e-10	-1.50096	1.66455e-05	-1.68941e-10	-1.47883
38135677	chr19:38135677:G:A	6.8807e-09	-1.30918	-1.36412	1.9223e-06	-1.4447	-1.33215	1.08194e-05	-1.47979	-0.429836
38135855	chr19:38135855:T:C	1.76724e-08	-0.594146	-1.13587	9.83646e-06	-0.107783	-1.0365	1.14104e-05	-0.61301	-1.24343
38136323	chr19:38136323:G:T	7.90587e-08	-1.68941e-10	-0.231832	2.61527e-05	-1.68941e-10	-0.166423	0.00442735	-1.68941e-10	4.10459
38136370	chr19:38136370:G:A	1.8525e-08	-0.915781	-0.76712	6.31476e-06	-0.89631	-0.691175	3.52904e-05	-0.754464	0.0271063
38136498	chr19:38136498:A:G	5.89419e-09	-1.54832	-1.27974	2.00954e-06	-1.458	-1.27447	4.43532e-06	-1.34183	-1.45954
38136560	chr19:38136560:C:T	6.82687e-09	-1.30999	-1.37116	1.90631e-06	-1.44537	-1.33983	1.06252e-05	-1.48041	-0.44732
38136598	chr19:38136598:C:T	2.28952e-08	-0.856698	-0.614396	7.84499e-06	-0.839441	-0.53106	4.66522e-05	-0.692293	0.244046
38136640	chr19:38136640:C:T	6.59627e-09	-1.32467	-1.39085	1.84324e-06	-1.45726	-1.36159	9.93628e-06	-1.49194	-0.502836
38136649	chr19:38136649:T:C	1.30041e-08	-0.595532	-1.44122	7.04615e-06	-0.0835661	-1.39433	8.95881e-06	-0.59837	-1.49996
38136826	chr19:38136826:G:A	1.3212e-08	-0.913464	-1.10743	6.89303e-06	-0.49495	-1.00491	8.5555e-06	-0.925479	-1.21891
38137264	chr19:38137264:C:T	1.03367e-08	-0.799479	-1.46685	2.88125e-06	-0.963487	-1.40866	8.04676e-06	-0.89409	-1.31161
38137435	chr19:38137435:C:T	7.52589e-08	-1.68941e-10	-0.281089	2.48801e-05	-1.68941e-10	-0.216306	0.00400211	-1.68941e-10	4.00361
38137913	chr19:38137913:T:C	2.23851e-08	-1.68941e-10	-1.49363	6.87598e-06	-1.68941e-10	-1.50234	1.66148e-05	-1.68941e-10	-1.48068
38138141	chr19:38138141:A:T	2.30449e-08	-1.68941e-10	-1.46458	7.1996e-06	-1.68941e-10	-1.45635	1.65061e-05	-1.68941e-10	-1.48724
38138387	chr19:38138387:G:A	8.92908e-09	-1.04718	-1.36553	2.37726e-06	-1.18129	-1.38313	6.50565e-06	-1.26148	-1.15681
38138486	chr19:38138486:T:C	6.1819e-09	-1.26005	-1.52035	2.40203e-06	-1.04705	-1.50701	6.4807e-06	-0.966669	-1.45547
38138810	chr19:38138810:A:C	3.55822e-08	-1.68941e-10	-1.03018	1.24522e-05	-1.68941e-10	-0.908481	2.25231e-05	-1.68941e-10	-1.17643
38138990	chr19:38138990:A:T	6.34866e-09	-1.23586	-1.51791	2.48795e-06	-1.01892	-1.5	6.76471e-06	-0.937947	-1.4413
38139103	chr19:38139103:C:T	2.52033e-08	-0.94586	-0.429188	8.72435e-06	-0.928235	-0.336022	5.53139e-05	-0.789222	0.511278
38139285	chr19:38139285:G:T	2.218e-08	-0.845939	-0.65689	7.59718e-06	-0.827617	-0.574982	4.45611e-05	-0.679744	0.185638
38139520	chr19:38139520:G:A	6.24061e-09	-1.25567	-1.51528	2.44545e-06	-1.04218	-1.49396	6.68389e-06	-0.962019	-1.42925
38140092	chr19:38140092:TGGGTGGCCATGAACGG:T	1.82784e-08	-1.6963	-4.99793e-10	5.83395e-06	-1.66668	-4.99793e-10	1.40256e-05	-1.65008	-4.99793e-10
38140137	chr19:38140137:C:CA	2.27811e-08	-1.68941e-10	-1.47609	7.017e-06	-1.68941e-10	-1.48204	1.75634e-05	-1.68941e-10	-1.42515
38140553	chr19:38140553:T:C	6.27402e-09	-1.25131	-1.5143	2.46441e-06	-1.03649	-1.49193	6.75261e-06	-0.955471	-1.42557
38140612	chr19:38140612:G:A	1.75593e-08	-1.73644	-4.99793e-10	5.27417e-06	-1.76755	-4.99793e-10	1.24689e-05	-1.76773	-4.99793e-10
38140622	chr19:38140622:A:G	1.22658e-08	-0.655284	-1.43992	6.55612e-06	-0.157266	-1.39271	8.44549e-06	-0.657996	-1.49934
38140821	chr19:38140821:G:T	8.64912e-09	-1.06367	-1.38089	2.31091e-06	-1.19509	-1.39765	6.27008e-06	-1.27462	-1.18056
38140947	chr19:38140947:A:G	5.05252e-08	-0.287774	-0.391776	1.92942e-05	-0.320218	-0.150352	0.000104517	-0.0938603	0.452246
38141921	chr19:38141921:G:A	3.21206e-08	-1.68941e-10	-1.13253	9.90384e-06	-1.68941e-10	-1.13745	2.23101e-05	-1.68941e-10	-1.18593
38142062	chr19:38142062:G:A	1.08316e-08	-0.698096	-1.52145	5.49444e-06	-0.210724	-1.51591	8.0484e-06	-0.702948	-1.50255
38142320	chr19:38142320:G:T	2.06805e-08	-1.57283	-4.99793e-10	6.32101e-06	-1.5865	-4.99793e-10	1.53454e-05	-1.56015	-4.99793e-10
38142385	chr19:38142385:C:G	2.35155e-08	-1.68941e-10	-1.44436	7.2195e-06	-1.68941e-10	-1.45359	1.76339e-05	-1.68941e-10	-1.42115
38142519	chr19:38142519:C:T	1.93776e-08	-0.959562	-0.67834	6.69568e-06	-0.944409	-0.584504	3.78769e-05	-0.803981	0.147356
38143350	chr19:38143350:C:G	6.10298e-09	-1.39816	-1.39509	2.46939e-06	-1.20857	-1.31783	7.31821e-06	-1.14954	-1.15107
38143380	chr19:38143380:C:T	5.89892e-09	-1.33382	-1.49344	2.30541e-06	-1.1385	-1.45662	6.42236e-06	-1.06283	-1.36835
38143441	chr19:38143441:T:G	2.04596e-08	-0.467825	-1.11575	7.0376e-06	-0.498884	-0.980224	3.12909e-05	-0.288328	-0.559312
38143688	chr19:38143688:G:A	7.98224e-09	-1.45339	-1.07141	2.33539e-06	-1.56424	-1.01796	1.82872e-05	-1.59082	0.206054
38143834	chr19:38143834:T:C	6.21789e-09	-1.29331	-1.48128	2.46257e-06	-1.09	-1.43917	6.94479e-06	-1.01148	-1.3415
38144134	chr19:38144134:G:A	2.55545e-08	-1.68941e-10	-1.36121	8.02813e-06	-1.68941e-10	-1.34742	1.79896e-05	-1.68941e-10	-1.40117
38144254	chr19:38144254:G:T	6.5868e-09	-1.36742	-1.34953	1.86115e-06	-1.49361	-1.31557	1.0668e-05	-1.52504	-0.398677
38146026	chr19:38146026:C:A	9.53507e-09	-1.35398	-0.993065	2.75955e-06	-1.48035	-0.934955	2.29907e-05	-1.51306	0.357189
38147106	chr19:38147106:A:G	6.27471e-09	-1.27597	-1.48952	2.48185e-06	-1.07002	-1.45135	6.96403e-06	-0.990464	-1.35974
38147305	chr19:38147305:C:T	7.19012e-09	-1.24947	-1.37984	2.98764e-06	-1.03582	-1.30007	9.08303e-06	-0.956378	-1.12818
38147347	chr19:38147347:G:A	2.55843e-08	-1.36004	-4.99793e-10	8.40347e-06	-1.30173	-4.99793e-10	2.11716e-05	-1.23831	-4.99793e-10
38147403	chr19:38147403:T:A	1.23824e-08	-0.688195	-1.39755	6.59084e-06	-0.206473	-1.33822	8.35463e-06	-0.712762	-1.45539
38147536	chr19:38147536:A:T	6.22898e-09	-1.27908	-1.49373	2.45642e-06	-1.07402	-1.45765	6.86748e-06	-0.99478	-1.36939
38147783	chr19:38147783:G:A	9.16536e-09	-1.22998	-1.15661	2.60931e-06	-1.36497	-1.10632	1.88059e-05	-1.40112	0.044327
38148046	chr19:38148046:ATAAT:A	8.71613e-09	-1.3888	-1.04805	2.53221e-06	-1.50925	-0.992036	2.01803e-05	-1.5399	0.253643
38148149	chr19:38148149:G:A	2.21244e-08	-1.68941e-10	-1.50534	7.03016e-06	-1.68941e-10	-1.48017	1.59518e-05	-1.68941e-10	-1.52139
38148278	chr19:38148278:GA:G	5.59342e-08	-1.68941e-10	-0.577847	1.74455e-05	-1.68941e-10	-0.571295	5.00791e-05	-1.68941e-10	-0.377363
38148419	chr19:38148419:C:T	3.28247e-08	-1.68941e-10	-1.11084	1.01894e-05	-1.68941e-10	-1.10903	2.57443e-05	-1.68941e-10	-1.04275
38149168	chr19:38149168:G:T	2.70864e-08	-1.68941e-10	-1.30299	8.29424e-06	-1.68941e-10	-1.31481	1.85547e-05	-1.68941e-10	-1.37024
38149263	chr19:38149263:C:T	7.07161e-09	-1.25508	-1.39085	2.92724e-06	-1.04242	-1.3139	8.85877e-06	-0.962875	-1.14668
38149625	chr19:38149625:C:T	1.76016e-08	-1.73403	-4.99793e-10	5.44739e-06	-1.73524	-4.99793e-10	1.29045e-05	-1.73339	-4.99793e-10
38150359	chr19:38150359:C:A	4.19625e-08	-1.68941e-10	-0.865246	1.20094e-05	-1.68941e-10	-0.944687	3.45537e-05	-1.68941e-10	-0.748453
38150371	chr19:38150371:T:C	1.52155e-07	-1.68941e-10	0.422874	5.10655e-05	-1.68941e-10	0.502735	0.0147151	-1.68941e-10	5.30566
38151404	chr19:38151404:T:C	5.76276e-09	-1.35394	-1.49666	2.23588e-06	-1.16382	-1.46191	6.20773e-06	-1.08915	-1.37602
38151601	chr19:38151601:A:G	1.71118e-08	-0.971104	-0.791148	5.88245e-06	-0.955703	-0.702699	3.19492e-05	-0.815014	-0.0118068
38151825	chr19:38151825:G:A	1.75957e-08	-0.970341	-0.764025	6.05432e-06	-0.955818	-0.673785	3.32439e-05	-0.814657	0.0275609
38152166	chr19:38152166:G:A	3.87387e-07	2.72405	-1.36664	0.00027725	3.48676	-1.29222	0.00112256	3.95827	-1.22587
38152234	chr19:38152234:C:T	6.80143e-09	-1.30987	-1.37502	2.79397e-06	-1.10884	-1.29407	8.48511e-06	-1.03235	-1.12031
38152899	chr19:38152899:C:T	2.27738e-08	-1.47641	-4.99793e-10	6.85092e-06	-1.50599	-4.99793e-10	1.57959e-05	-1.53122	-4.99793e-10
38153134	chr19:38153134:G:A	5.16859e-08	-1.68941e-10	-0.656837	1.64708e-05	-1.68941e-10	-0.628789	0.00024953	-1.68941e-10	1.22861
38153230	chr19:38153230:A:T	1.66297e-08	-0.476802	-1.31403	9.50803e-06	0.0590829	-1.23732	1.10027e-05	-0.50269	-1.39013
38153311	chr19:38153311:G:A	6.20145e-09	-1.26049	-1.51675	2.44192e-06	-1.0413	-1.49629	6.57846e-06	-0.969197	-1.43797
38153888	chr19:38153888:C:T	7.00731e-09	-1.20717	-1.4479	2.91417e-06	-0.976304	-1.38449	8.47737e-06	-0.902647	-1.25092
38154469	chr19:38154469:C:T	3.46429e-08	-1.68941e-10	-1.05693	1.02423e-05	-1.68941e-10	-1.10385	2.3087e-05	-1.68941e-10	-1.1517
38155902	chr19:38155902:G:A	2.7785e-08	-1.68941e-10	-1.27753	8.30924e-06	-1.68941e-10	-1.31301	2.27229e-05	-1.68941e-10	-1.1676
38156065	chr19:38156065:G:A	1.40873e-08	-0.653943	-1.3028	7.79448e-06	-0.152489	-1.22447	9.31583e-06	-0.677963	-1.38129
38156905	chr19:38156905:A:G	6.05918e-09	-1.28539	-1.51506	2.37684e-06	-1.07215	-1.49245	6.41236e-06	-1.00163	-1.43111
38157100	chr19:38157100:G:A	2.17782e-08	-1.68941e-10	-1.52111	6.74726e-06	-1.68941e-10	-1.52124	1.6012e-05	-1.68941e-10	-1.51763
38157493	chr19:38157493:C:G	1.79317e-08	-1.71545	-4.99793e-10	5.70583e-06	-1.68889	-4.99793e-10	1.34029e-05	-1.6955	-4.99793e-10
38157969	chr19:38157969:G:A	1.8196e-08	-0.395828	-1.30499	1.06178e-05	0.158993	-1.22684	1.20352e-05	-0.420186	-1.38295
38158430	chr19:38158430:T:C	9.31772e-09	-1.24428	-1.12582	2.62241e-06	-1.39722	-1.06906	1.73976e-05	-1.43067	-0.00396777
38158705	chr19:38158705:A:G	2.38953e-08	-1.68941e-10	-1.42834	7.3436e-06	-1.68941e-10	-1.43655	1.82437e-05	-1.68941e-10	-1.38715
38159010	chr19:38159010:A:T	2.44987e-08	-1.68941e-10	-1.4034	7.92338e-06	-1.68941e-10	-1.36056	1.69627e-05	-1.68941e-10	-1.45995
38159144	chr19:38159144:C:G	2.31389e-08	-1.68941e-10	-1.46051	7.19967e-06	-1.68941e-10	-1.45634	3.51602e-05	-1.68941e-10	-0.731054
38160547	chr19:38160547:G:A	1.04071e-08	-0.871434	-1.3881	3.58848e-06	-0.745175	-1.40747	1.44107e-05	-0.700155	-0.922841
38160594	chr19:38160594:G:A	3.70258e-08	-1.68941e-10	-0.990407	1.06809e-05	-1.68941e-10	-1.06192	3.01035e-05	-1.68941e-10	-0.886328
38160663	chr19:38160663:A:G	2.51239e-08	-1.68941e-10	-1.3782	8.29e-06	-1.68941e-10	-1.31533	1.71531e-05	-1.68941e-10	-1.44879
38161289	chr19:38161289:T:C	2.88208e-08	-0.773577	-0.467349	1.11667e-05	-0.7928	-0.224638	5.72044e-05	-0.60422	0.359883
38162322	chr19:38162322:C:T	4.72022e-08	-0.747581	-4.99793e-10	1.38015e-05	-0.805599	-4.99793e-10	3.09217e-05	-0.859511	-4.99793e-10
38162353	chr19:38162353:C:T	5.77306e-09	-1.35116	-1.49766	2.27036e-06	-1.14874	-1.4617	6.22515e-06	-1.0815	-1.38087
38162457	chr19:38162457:A:C	2.20314e-08	-0.849272	-0.660281	8.35923e-06	-0.8662	-0.440809	4.07281e-05	-0.684086	0.100038
38162736	chr19:38162736:C:T	1.83471e-08	-1.69255	-4.99793e-10	5.85482e-06	-1.66311	-4.99793e-10	1.40817e-05	-1.64609	-4.99793e-10
38162756	chr19:38162756:G:T	5.86332e-09	-1.38968	-1.44363	1.62519e-06	-1.48616	-1.45859	4.34094e-06	-1.53769	-1.28519
38162956	chr19:38162956:T:A	1.7192e-08	-1.75758	-4.99793e-10	5.49305e-06	-1.72689	-4.99793e-10	1.32022e-05	-1.71058	-4.99793e-10
38162973	chr19:38162973:A:T	7.59458e-09	-1.52817	-1.04641	2.27729e-06	-1.62668	-0.980714	1.6465e-05	-1.64542	0.155689
38163027	chr19:38163027:C:T	2.71225e-08	-1.68941e-10	-1.30166	8.30503e-06	-1.68941e-10	-1.31351	1.85751e-05	-1.68941e-10	-1.36915
38163404	chr19:38163404:T:C	2.99578e-08	-1.07563	-0.126606	1.08406e-05	-1.05951	0.0124359	6.36221e-05	-0.926189	0.788182
38163614	chr19:38163614:G:T	8.92999e-08	-0.110022	-4.99793e-10	3.9096e-05	0.235644	-4.99793e-10	7.73002e-05	0.0567289	-4.99793e-10
38163911	chr19:38163911:A:G	6.66671e-09	-1.61598	-1.08891	2.02314e-06	-1.69069	-1.03503	1.46686e-05	-1.70497	0.0997125
38164081	chr19:38164081:T:G	2.79766e-08	-1.68941e-10	-1.27066	8.87031e-06	-1.68941e-10	-1.24767	0.00012902	-1.68941e-10	0.569003
38164177	chr19:38164177:C:T	5.27418e-08	-0.636615	-4.99793e-10	1.53159e-05	-0.701484	-4.99793e-10	3.59734e-05	-0.708188	-4.99793e-10
38166473	chr19:38166473:A:G	3.05525e-08	-1.68941e-10	-1.18258	9.19362e-06	-1.68941e-10	-1.21187	2.54424e-05	-1.68941e-10	-1.05455
38166490	chr19:38166490:A:C	3.46513e-08	-0.600452	-0.456235	1.24022e-05	-0.602144	-0.310355	6.70992e-05	-0.4295	0.344704
38166510	chr19:38166510:A:G	2.352e-08	-0.603074	-0.841096	8.11839e-06	-0.597951	-0.738292	4.07042e-05	-0.429168	-0.155469
38167967	chr19:38167967:G:A	6.05587e-09	-1.29685	-1.50415	2.39911e-06	-1.08358	-1.4717	6.57902e-06	-1.01134	-1.39574
38167970	chr19:38167970:C:A	9.28164e-08	-0.071399	-4.99793e-10	2.57074e-05	-0.183597	-4.99793e-10	5.7373e-05	-0.241393	-4.99793e-10
38168260	chr19:38168260:G:A	7.86682e-09	-1.17227	-1.36709	2.08632e-06	-1.30683	-1.38815	5.82501e-06	-1.37358	-1.15522
38169017	chr19:38169017:G:T	1.27645e-07	0.247229	-4.99793e-10	3.62342e-05	0.159629	-4.99793e-10	7.93681e-05	0.0831287	-4.99793e-10
38169333	chr19:38169333:G:C	1.21358e-07	-1.68941e-10	0.196724	4.17118e-05	-1.68941e-10	0.30041	0.00558245	-1.68941e-10	4.33642
38169475	chr19:38169475:TG:T	2.55702e-07	2.34042	-1.39843	0.000180347	3.09519	-1.33068	0.000722743	3.55763	-1.26555
38170352	chr19:38170352:G:A	8.83363e-08	-0.120871	-4.99793e-10	3.86398e-05	0.223906	-4.99793e-10	7.64557e-05	0.0457443	-4.99793e-10
38170417	chr19:38170417:G:A	8.36769e-08	-0.175059	-4.99793e-10	1.1209e-05	-1.01366	-4.99793e-10	2.55172e-05	-1.05161	-4.99793e-10
38170588	chr19:38170588:G:A	7.66606e-09	-1.13477	-1.43045	3.19746e-06	-0.903345	-1.36467	9.26186e-06	-0.822746	-1.24232
38170840	chr19:38170840:G:A	6.5346e-09	-1.21324	-1.51167	2.58035e-06	-0.998098	-1.48435	7.15905e-06	-0.918713	-1.40388
38171042	chr19:38171042:C:A	1.60804e-07	-1.68941e-10	0.478164	4.93271e-05	-1.68941e-10	0.468098	0.000105544	-1.68941e-10	0.36816
38171212	chr19:38171212:G:A	3.23476e-08	-1.68941e-10	-1.12548	9.52434e-06	-1.68941e-10	-1.17652	2.6736e-05	-1.68941e-10	-1.00496
38171317	chr19:38171317:A:G	2.58141e-08	-1.68941e-10	-1.3511	7.76071e-06	-1.68941e-10	-1.3813	1.89498e-05	-1.68941e-10	-1.34917
38171328	chr19:38171328:C:T	3.32806e-08	-1.68941e-10	-1.09705	1.01195e-05	-1.68941e-10	-1.11591	2.23072e-05	-1.68941e-10	-1.18606
38171498	chr19:38171498:T:C	3.55832e-08	-1.03015	-4.99793e-10	1.08158e-05	-1.04937	-4.99793e-10	2.41998e-05	-1.10462	-4.99793e-10
38171886	chr19:38171886:A:G	3.39322e-08	-1.68941e-10	-1.07766	1.03353e-05	-1.68941e-10	-1.09481	2.2841e-05	-1.68941e-10	-1.16241
38172241	chr19:38172241:A:T	8.94225e-09	-1.25288	-1.15836	3.07508e-06	-1.2384	-1.06864	8.70928e-06	-1.20657	-0.920012
38172456	chr19:38172456:G:A	3.02212e-08	-1.68941e-10	-1.19348	9.16292e-06	-1.68941e-10	-1.21521	2.03882e-05	-1.68941e-10	-1.27601
38172816	chr19:38172816:A:G	2.61421e-08	-1.68941e-10	-1.33848	8.15897e-06	-1.68941e-10	-1.33126	2.1069e-05	-1.68941e-10	-1.24317
38172998	chr19:38172998:AG:A	2.93109e-08	-1.68941e-10	-1.22406	8.69274e-06	-1.68941e-10	-1.26789	2.32238e-05	-1.68941e-10	-1.14579
38173196	chr19:38173196:T:C	3.04045e-08	-1.68941e-10	-1.18743	1.06615e-05	-1.68941e-10	-1.06374	2.07754e-05	-1.68941e-10	-1.2572
38173220	chr19:38173220:C:A	1.31448e-08	-1.76521	-0.260785	4.33341e-06	-1.76734	-0.196682	4.92263e-05	-1.76763	1.37309
38174154	chr19:38174154:G:C	2.46335e-08	-1.68941e-10	-1.39791	7.43263e-06	-1.68941e-10	-1.4245	1.8476e-05	-1.68941e-10	-1.37449
38174241	chr19:38174241:G:A	2.37226e-08	-1.68941e-10	-1.43559	7.41136e-06	-1.68941e-10	-1.42736	1.92711e-05	-1.68941e-10	-1.33236
38174470	chr19:38174470:A:C	2.38579e-08	-1.68941e-10	-1.42991	7.22901e-06	-1.68941e-10	-1.45227	1.83441e-05	-1.68941e-10	-1.38166
38175393	chr19:38175393:G:A	3.10665e-08	-1.68941e-10	-1.16589	9.91715e-06	-1.68941e-10	-1.13611	4.13203e-05	-1.68941e-10	-0.569613
38176239	chr19:38176239:C:T	1.66951e-08	-0.345598	-1.44131	9.46767e-06	0.195618	-1.37811	1.15965e-05	-0.337807	-1.50245
38176746	chr19:38176746:T:C	2.47857e-08	-0.602366	-0.789391	8.98027e-06	-0.561357	-0.673988	4.3923e-05	-0.315908	-0.192622
38177165	chr19:38177165:C:T	4.50159e-08	-0.459552	-0.335454	1.77853e-05	-0.394876	-0.157127	0.00010587	-0.128975	0.500215
38177189	chr19:38177189:A:G	2.46639e-08	-1.68941e-10	-1.39668	8.26814e-06	-1.68941e-10	-1.31797	1.7183e-05	-1.68941e-10	-1.44705
38177276	chr19:38177276:A:G	2.34341e-07	-0.625313	1.48007	0.000101524	-0.575183	1.76511	0.000804055	-0.33685	2.73555
38178600	chr19:38178600:C:T	1.73538e-07	0.554375	-4.99793e-10	6.74504e-05	0.781018	-4.99793e-10	0.000169836	0.843864	-4.99793e-10
38178982	chr19:38178982:G:A	1.12554e-07	0.121411	-4.99793e-10	3.91284e-05	0.236473	-4.99793e-10	0.00010892	0.399648	-4.99793e-10
38178989	chr19:38178989:C:T	2.50529e-08	-1.68941e-10	-1.38103	7.74866e-06	-1.68941e-10	-1.38286	1.78034e-05	-1.68941e-10	-1.41158
38179303	chr19:38179303:G:A	2.62875e-08	-0.0633927	-1.26954	1.39597e-05	0.363954	-1.15816	4.59805e-05	0.471342	-0.934091
38179476	chr19:38179476:A:G	2.19168e-08	-1.68941e-10	-1.51477	6.80256e-06	-1.68941e-10	-1.51308	1.60853e-05	-1.68941e-10	-1.51306
38179815	chr19:38179815:C:G	1.9962e-08	-1.7682	0.160003	6.5144e-06	-1.75958	0.203216	0.00010858	-1.76043	2.15695
38179896	chr19:38179896:G:A	2.66086e-08	-1.32079	-4.99793e-10	7.65934e-06	-1.39445	-4.99793e-10	1.69833e-05	-1.45874	-4.99793e-10
38179992	chr19:38179992:G:A	2.20345e-08	-1.68941e-10	-1.50941	6.83053e-06	-1.68941e-10	-1.50897	2.17022e-05	-1.68941e-10	-1.21356
38180561	chr19:38180561:A:G	6.87184e-09	-1.76197	-0.912615	2.28892e-06	-1.76679	-0.835506	1.66968e-05	-1.76811	0.292358
38180796	chr19:38180796:T:C	1.41088e-08	-1.68753	-0.267692	6.88935e-06	-1.53981	0.0394148	3.8189e-05	-1.62696	0.978541
38181016	chr19:38181016:T:C	2.3606e-08	-1.68941e-10	-1.44052	7.30956e-06	-1.68941e-10	-1.44119	1.86248e-05	-1.68941e-10	-1.36648
38181102	chr19:38181102:G:C	2.52444e-08	-1.68941e-10	-1.37342	8.52236e-06	-1.68941e-10	-1.28768	1.7491e-05	-1.68941e-10	-1.42928
38181532	chr19:38181532:C:T	3.68065e-08	-1.765	0.768649	1.28695e-05	-1.76696	0.891445	3.93407e-05	-1.76621	1.1475
38181569	chr19:38181569:T:C	2.44678e-08	-1.40466	-4.99793e-10	7.40227e-06	-1.42859	-4.99793e-10	1.70065e-05	-1.45737	-4.99793e-10
38181669	chr19:38181669:C:T	4.28831e-08	-1.68941e-10	-0.843545	1.2471e-05	-1.68941e-10	-0.906967	3.50332e-05	-1.68941e-10	-0.734671
38181756	chr19:38181756:G:A	4.50306e-07	1.50791	-4.99793e-10	6.71332e-05	0.776303	-4.99793e-10	0.000130274	0.57867	-4.99793e-10
38182354	chr19:38182354:C:T	2.37677e-08	-1.68941e-10	-1.43369	7.86985e-06	-1.68941e-10	-1.36734	1.64268e-05	-1.68941e-10	-1.49205
38182713	chr19:38182713:G:A	1.70297e-08	-1.76706	-4.99793e-10	5.34343e-06	-1.75451	-4.99793e-10	1.26306e-05	-1.75484	-4.99793e-10
38184051	chr19:38184051:C:T	3.19158e-08	-0.472259	-0.666661	1.24941e-05	-0.39207	-0.513052	6.40093e-05	-0.10669	-0.0252498
38184458	chr19:38184458:G:A	3.36984e-08	0.0631378	-1.14771	1.91188e-05	0.540543	-1.02025	6.72675e-05	0.680971	-0.763262
38184715	chr19:38184715:C:A	8.7298e-08	-1.68941e-10	-0.132695	2.4605e-05	-1.68941e-10	-0.227425	7.57695e-05	-1.68941e-10	0.0367282
38185509	chr19:38185509:C:T	1.70106e-08	-1.76818	-4.99793e-10	5.27422e-06	-1.76754	-4.99793e-10	1.25193e-05	-1.7637	-4.99793e-10
38185622	chr19:38185622:C:T	2.25517e-08	-1.68941e-10	-1.48621	7.05562e-06	-1.68941e-10	-1.47655	1.61851e-05	-1.68941e-10	-1.50687
38185773	chr19:38185773:C:T	4.28596e-08	-1.68941e-10	-0.844092	1.24651e-05	-1.68941e-10	-0.907441	3.50353e-05	-1.68941e-10	-0.734612
38185782	chr19:38185782:G:T	1.59846e-07	-1.68941e-10	0.47219	4.91066e-05	-1.68941e-10	0.463619	0.000104748	-1.68941e-10	0.360587
38186374	chr19:38186374:G:A	2.44621e-08	0.0111899	-1.41609	1.48594e-05	0.613296	-1.34504	1.67838e-05	0.0183826	-1.48894
38186542	chr19:38186542:C:T	2.17734e-08	-1.68941e-10	-1.52133	6.74581e-06	-1.68941e-10	-1.52145	1.62171e-05	-1.68941e-10	-1.5049
38186724	chr19:38186724:C:A	3.47536e-08	-1.76625	0.71251	1.13231e-05	-1.76516	0.761628	0.000232629	-1.76587	2.92435
38186932	chr19:38186932:A:G	1.82643e-08	-0.258341	-1.43873	6.93848e-06	-0.0405775	-1.45272	2.74815e-05	0.125138	-1.10259
38187522	chr19:38187522:C:T	3.4832e-08	0.0755245	-1.12701	1.99063e-05	0.554501	-0.99384	7.13356e-05	0.695281	-0.718852
38187770	chr19:38187770:A:G	9.40234e-08	-0.695469	0.63699	4.15101e-05	-0.622018	0.917578	0.000247375	-0.362691	1.58263
38187854	chr19:38187854:G:A	3.97288e-07	1.38264	-4.99793e-10	7.85816e-05	0.933763	-4.99793e-10	0.0002024	1.01928	-4.99793e-10
38188182	chr19:38188182:G:T	2.62016e-08	-1.68941e-10	-1.3362	8.11001e-06	-1.68941e-10	-1.33728	1.85303e-05	-1.68941e-10	-1.37156
38188780	chr19:38188780:G:A	3.27488e-08	-1.76788	0.654724	1.0762e-05	-1.75569	0.701337	0.000224075	-1.75693	2.87795
38189329	chr19:38189329:A:C	2.99538e-08	-1.67685	0.474487	1.39363e-05	-1.54236	0.746486	0.000106917	-1.61433	1.99542
38189635	chr19:38189635:A:G	8.80476e-09	-1.74669	-0.680042	2.9097e-06	-1.76732	-0.595011	2.3511e-05	-1.76505	0.631555
38189999	chr19:38189999:T:C	2.63305e-08	-1.68941e-10	-1.3313	8.96749e-06	-1.68941e-10	-1.23677	1.77471e-05	-1.68941e-10	-1.41475
38190241	chr19:38190241:C:T	2.84874e-08	-0.0206767	-1.23188	1.5769e-05	0.443152	-1.11548	5.46005e-05	0.581391	-0.872316
38190462	chr19:38190462:A:C	4.10714e-08	-1.68941e-10	-0.886711	1.19528e-05	-1.68941e-10	-0.949408	3.34229e-05	-1.68941e-10	-0.781726
38190894	chr19:38190894:C:T	1.63194e-08	-0.385636	-1.42404	9.40136e-06	0.162327	-1.35185	1.12875e-05	-0.372705	-1.49457
38191346	chr19:38191346:G:A	2.57686e-08	-1.68941e-10	-1.35286	7.73532e-06	-1.68941e-10	-1.38458	1.99564e-05	-1.68941e-10	-1.29742
38191739	chr19:38191739:G:GA	1.50271e-07	-0.61268	1.0231	6.68744e-05	-0.54582	1.31826	0.000441501	-0.267184	2.0664
38191913	chr19:38191913:G:A	2.15061e-08	-1.76814	0.234457	7.02335e-06	-1.75804	0.276906	0.000121781	-1.759	2.27025
38192241	chr19:38192241:C:T	4.49639e-08	-1.68941e-10	-0.796162	1.45915e-05	-1.68941e-10	-0.749938	0.000208927	-1.68941e-10	1.05102
38192401	chr19:38192401:G:A	2.65929e-08	-1.68941e-10	-1.32138	8.22014e-06	-1.68941e-10	-1.32379	1.87829e-05	-1.68941e-10	-1.35802
38192626	chr19:38192626:A:C	5.17352e-08	-1.68941e-10	-0.655884	1.83787e-05	-1.68941e-10	-0.519184	4.50076e-05	-1.68941e-10	-0.484137
38192665	chr19:38192665:A:G	1.01911e-07	1.13966	-1.11758	6.48327e-05	1.71966	-0.978227	0.000237598	1.87876	-0.69915
38193170	chr19:38193170:T:C	9.55901e-09	-1.73559	-0.608951	3.17193e-06	-1.76409	-0.511949	2.98283e-05	-1.7602	0.864691
38193788	chr19:38193788:TG:T	5.85284e-08	-1.68941e-10	-0.53251	1.93381e-05	-1.68941e-10	-0.468298	0.000356037	-1.68941e-10	1.58407
38193863	chr19:38193863:G:A	8.96757e-08	-1.68941e-10	-0.105822	2.54392e-05	-1.68941e-10	-0.194085	5.6547e-05	-1.68941e-10	-0.255895
38194066	chr19:38194066:G:A	3.85516e-08	-1.68941e-10	-0.950026	1.12588e-05	-1.68941e-10	-1.00922	3.1233e-05	-1.68941e-10	-0.849492
38194283	chr19:38194283:G:A	3.25139e-08	0.18854	-1.30889	1.83229e-05	0.685538	-1.20776	6.23234e-05	0.830258	-0.988888
38194525	chr19:38194525:G:A	2.61009e-08	-1.68941e-10	-1.34005	8.05975e-06	-1.68941e-10	-1.34349	1.84356e-05	-1.68941e-10	-1.37668
38194576	chr19:38194576:G:A	3.97162e-08	-1.68941e-10	-0.920262	1.15805e-05	-1.68941e-10	-0.981055	3.22753e-05	-1.68941e-10	-0.816664
38194987	chr19:38194987:G:A	1.86145e-08	-0.171186	-1.50689	1.03579e-05	0.428025	-1.52065	1.47916e-05	-0.151646	-1.44526
38195397	chr19:38195397:G:A	1.49154e-08	-0.392493	-1.50713	6.74294e-06	-0.00196128	-1.51992	1.84948e-05	0.119195	-1.49267
38195632	chr19:38195632:G:A	5.0743e-09	-1.5439	-1.43394	1.50719e-06	-1.60312	-1.41701	3.37834e-06	-1.56259	-1.51099
38196732	chr19:38196732:G:A	2.56519e-08	-1.68941e-10	-1.35741	8.00322e-06	-1.68941e-10	-1.35053	2.98256e-05	-1.68941e-10	-0.895599
38197006	chr19:38197006:T:C	3.73586e-08	-1.70864	0.727185	1.33198e-05	-1.74592	0.904794	0.000385788	-1.75501	3.41933
38197230	chr19:38197230:C:T	2.18713e-08	-1.68941e-10	-1.51685	6.76765e-06	-1.68941e-10	-1.51822	1.59922e-05	-1.68941e-10	-1.51887
38197766	chr19:38197766:A:G	2.4584e-08	-1.68941e-10	-1.39993	7.56462e-06	-1.68941e-10	-1.40689	1.67787e-05	-1.68941e-10	-1.47086
38197817	chr19:38197817:C:T	1.05216e-08	-0.847924	-1.40066	3.04776e-06	-0.918756	-1.39721	1.49945e-05	-1.01734	-0.565944
38197956	chr19:38197956:C:T	3.44634e-08	-1.68941e-10	-1.06212	1.09341e-05	-1.68941e-10	-1.03849	2.64306e-05	-1.68941e-10	-1.01644
38198103	chr19:38198103:G:A	1.70413e-08	-1.76639	-4.99793e-10	5.28304e-06	-1.76587	-4.99793e-10	1.25674e-05	-1.75986	-4.99793e-10
38198175	chr19:38198175:C:T	2.26452e-08	-1.68941e-10	-1.48207	7.04298e-06	-1.68941e-10	-1.47834	3.04295e-05	-1.68941e-10	-0.875555
38198337	chr19:38198337:G:C	4.54584e-09	-1.75533	-1.33248	1.42384e-06	-1.74526	-1.33176	3.67092e-06	-1.74574	-1.24479
38199011	chr19:38199011:C:T	5.2907e-09	-1.66795	-1.26812	2.55575e-06	-1.37655	-1.11548	7.47794e-06	-1.40229	-0.876719
38199035	chr19:38199035:G:A	2.85803e-08	-1.68941e-10	-1.2493	8.51924e-06	-1.68941e-10	-1.28805	2.25444e-05	-1.68941e-10	-1.17548
38199333	chr19:38199333:G:A	3.05731e-08	-1.68941e-10	-1.1819	9.18305e-06	-1.68941e-10	-1.21302	2.09572e-05	-1.68941e-10	-1.24849
38199682	chr19:38199682:C:T	3.65665e-08	-1.68941e-10	-1.00289	1.11087e-05	-1.68941e-10	-1.02265	2.99428e-05	-1.68941e-10	-0.891679
38199741	chr19:38199741:T:A	2.3441e-08	-1.68941e-10	-1.44754	7.16701e-06	-1.68941e-10	-1.46089	1.664e-05	-1.68941e-10	-1.47916
38199746	chr19:38199746:A:C	5.3204e-08	-1.68941e-10	-0.627889	1.59299e-05	-1.68941e-10	-0.662176	3.97289e-05	-1.68941e-10	-0.60889
38199882	chr19:38199882:G:A	2.96912e-08	-1.68941e-10	-1.21117	8.81448e-06	-1.68941e-10	-1.25398	2.35628e-05	-1.68941e-10	-1.1313
38200163	chr19:38200163:C:T	2.26002e-08	-1.68941e-10	-1.48406	6.92885e-06	-1.68941e-10	-1.49468	1.59536e-05	-1.68941e-10	-1.52128
38200641	chr19:38200641:T:C	9.63536e-09	-1.76793	-0.568653	3.13988e-06	-1.76505	-0.52114	1.08805e-05	-1.75593	-0.148059
38201346	chr19:38201346:G:A	4.9776e-08	-0.694489	-4.99793e-10	1.7145e-05	-0.588666	-4.99793e-10	4.68235e-05	-0.444582	-4.99793e-10
38201382	chr19:38201382:G:T	4.17396e-08	-1.68941e-10	-0.870572	1.34915e-05	-1.68941e-10	-0.828317	3.21436e-05	-1.68941e-10	-0.820755
38201596	chr19:38201596:C:T	3.02991e-08	-1.68941e-10	-1.1909	9.93176e-06	-1.68941e-10	-1.13464	2.11698e-05	-1.68941e-10	-1.23839
38202309	chr19:38202309:C:T	3.17971e-07	1.15994	-4.99793e-10	0.000110663	1.27611	-4.99793e-10	0.000315108	1.46195	-4.99793e-10
38202412	chr19:38202412:AC:A	2.34082e-08	-1.68941e-10	-1.44894	7.11472e-06	-1.68941e-10	-1.46821	1.78733e-05	-1.68941e-10	-1.40766
38202535	chr19:38202535:C:T	5.52218e-08	-1.68941e-10	-0.590665	1.67099e-05	-1.68941e-10	-0.614371	3.30375e-05	-1.68941e-10	-0.793323
38202969	chr19:38202969:T:C	1.79967e-08	-1.71183	-4.99793e-10	5.63349e-06	-1.70165	-4.99793e-10	1.36541e-05	-1.67693	-4.99793e-10
38203324	chr19:38203324:A:G	8.29786e-08	-1.76618	1.58274	3.26654e-05	-1.72394	1.77988	0.000121376	-1.69365	2.20158
38203410	chr19:38203410:C:T	6.84739e-08	-1.76207	1.3865	2.53259e-05	-1.74467	1.54612	8.49167e-05	-1.70553	1.85623
38203470	chr19:38203470:TGCA:T	2.27471e-08	-1.68941e-10	-1.47758	6.97584e-06	-1.68941e-10	-1.48792	1.62552e-05	-1.68941e-10	-1.50256
38203659	chr19:38203659:C:T	5.62224e-09	-1.75994	-1.11535	1.83968e-06	-1.73929	-1.0815	5.67484e-06	-1.71783	-0.837092
38204305	chr19:38204305:AC:A	2.89093e-08	-1.68941e-10	-1.23786	8.7301e-06	-1.68941e-10	-1.2636	1.80169e-05	-1.68941e-10	-1.39966
38204503	chr19:38204503:A:G	1.357e-08	-1.76265	-0.231515	4.91278e-06	-1.71184	-0.126696	1.45952e-05	-1.67709	0.0668152
38204555	chr19:38204555:G:A	2.66088e-08	-1.68941e-10	-1.32078	8.07322e-06	-1.68941e-10	-1.34182	1.71049e-05	-1.68941e-10	-1.4516
38204622	chr19:38204622:G:A	1.71972e-08	-1.75728	-4.99793e-10	5.29629e-06	-1.76337	-4.99793e-10	1.24631e-05	-1.76819	-4.99793e-10
38205297	chr19:38205297:T:TA	1.30075e-08	-1.76303	-0.273464	4.7488e-06	-1.71421	-0.158274	1.37715e-05	-1.67952	0.0111498
38205728	chr19:38205728:G:A	2.25638e-08	-1.68941e-10	-1.48568	7.0155e-06	-1.68941e-10	-1.48225	1.6275e-05	-1.68941e-10	-1.50133
38206074	chr19:38206074:T:C	4.62686e-09	-1.59124	-1.4789	1.85784e-06	-1.30103	-1.50993	4.52844e-06	-1.29053	-1.49006
38206600	chr19:38206600:C:T	5.43119e-07	1.69531	-4.99793e-10	3.43845e-05	0.10723	-4.99793e-10	9.3286e-05	0.244703	-4.99793e-10
38206953	chr19:38206953:C:T	5.99377e-07	-1.68941e-10	1.79387	0.000196518	-1.68941e-10	1.85038	0.000751169	-1.68941e-10	2.33066
38207108	chr19:38207108:G:A	2.2681e-08	-1.68941e-10	-1.48049	6.92641e-06	-1.68941e-10	-1.49503	1.71352e-05	-1.68941e-10	-1.44983
38207620	chr19:38207620:C:T	4.09949e-08	0.522156	-1.41073	1.54103e-05	0.690758	-1.3861	5.30254e-05	1.20122	-1.52142
38208961	chr19:38208961:C:T	2.69164e-07	-1.56258	2.55588	0.000104694	-1.53202	2.75268	0.000362667	-1.45816	3.06068
38209346	chr19:38209346:G:A	1.17937e-07	-1.68941e-10	0.168127	3.40153e-05	-1.68941e-10	0.0964365	7.37116e-05	-1.68941e-10	0.00919227
38211397	chr19:38211397:G:A	2.18354e-08	-1.68941e-10	-1.51849	6.74842e-06	-1.68941e-10	-1.52107	1.65433e-05	-1.68941e-10	-1.48499
38212310	chr19:38212310:G:A	1.58023e-08	-1.43944	-0.402433	2.96123e-06	-1.70464	-0.640132	6.42585e-06	-1.72067	-0.709966
38212562	chr19:38212562:C:T	2.00712e-08	-1.60274	-4.99793e-10	6.08854e-06	-1.62397	-4.99793e-10	1.45903e-05	-1.61061	-4.99793e-10
38212586	chr19:38212586:G:A	2.18782e-08	-1.68941e-10	-1.51653	6.7689e-06	-1.68941e-10	-1.51804	1.59536e-05	-1.68941e-10	-1.52128
38213513	chr19:38213513:G:A	2.12195e-08	-0.998448	-0.548651	6.71513e-06	-1.06885	-0.45716	2.74962e-05	-0.937548	-0.039372
38213552	chr19:38213552:A:G	2.00699e-07	-0.82567	1.52546	8.57566e-05	-0.926849	1.94799	0.000538315	-1.06641	3.06389
38213921	chr19:38213921:G:A	5.80259e-08	-1.48596	0.944824	1.54395e-05	-1.63452	0.94107	6.04234e-05	-1.65227	1.46268
38214597	chr19:38214597:T:C	4.95346e-09	-1.53323	-1.46871	2.03914e-06	-1.30288	-1.41496	3.49123e-06	-1.59135	-1.44936
38214727	chr19:38214727:C:G	1.71253e-08	-1.76147	-4.99793e-10	5.27096e-06	-1.76816	-4.99793e-10	1.24641e-05	-1.76812	-4.99793e-10
38214736	chr19:38214736:T:C	1.40671e-08	-0.82427	-1.13392	7.37571e-06	-0.413928	-1.01826	1.41231e-05	-0.953385	-0.689773
38214874	chr19:38214874:T:C	5.4323e-09	-1.62941	-1.28025	1.5663e-06	-1.74982	-1.23184	4.32205e-06	-1.76466	-1.06258
38215008	chr19:38215008:G:T	6.47545e-09	-1.3707	-1.3633	2.5964e-06	-1.16574	-1.31051	6.94787e-06	-1.12767	-1.22486
38215011	chr19:38215011:T:A	2.68997e-07	2.28347	-1.29079	5.43248e-05	1.82455	-1.25994	0.000193443	2.16629	-1.19227
38215016	chr19:38215016:A:AG	6.72275e-09	-1.32057	-1.37595	2.72555e-06	-1.10235	-1.32536	7.28928e-06	-1.06211	-1.24245
38215054	chr19:38215054:T:C	1.00202e-08	-1.12159	-1.17584	4.34694e-06	-0.862485	-1.09842	1.19992e-05	-0.818946	-0.987185
38215219	chr19:38215219:G:A	2.46906e-08	-1.68941e-10	-1.3956	8.27873e-06	-1.68941e-10	-1.31669	1.73328e-05	-1.68941e-10	-1.43836
38215272	chr19:38215272:C:T	6.44049e-08	1.05522	-1.49206	1.38652e-05	0.683525	-1.48452	4.24742e-05	0.958229	-1.5003
38215277	chr19:38215277:G:A	3.52412e-08	-1.68941e-10	-1.03981	1.14004e-05	-1.68941e-10	-0.996727	2.55464e-05	-1.68941e-10	-1.05047
38215288	chr19:38215288:T:C	4.53057e-09	-1.75966	-1.33152	1.48436e-06	-1.74922	-1.28618	4.2527e-06	-1.71935	-1.12407
38215540	chr19:38215540:C:T	2.46834e-08	-1.68941e-10	-1.39589	7.78041e-06	-1.68941e-10	-1.37877	3.8978e-05	-1.68941e-10	-0.62797
38215731	chr19:38215731:G:A	2.88984e-08	-1.68941e-10	-1.23824	8.82651e-06	-1.68941e-10	-1.25262	2.19016e-05	-1.68941e-10	-1.20441
38216246	chr19:38216246:G:A	2.15552e-08	-1.5314	-4.99793e-10	6.646e-06	-1.53636	-4.99793e-10	1.60066e-05	-1.51797	-4.99793e-10
38216349	chr19:38216349:G:A	4.07765e-09	-1.76641	-1.43009	1.47878e-06	-1.62951	-1.40965	3.80537e-06	-1.54658	-1.40797
38216657	chr19:38216657:G:T	3.87681e-09	-1.76801	-1.479	1.3709e-06	-1.64952	-1.46539	3.50199e-06	-1.57345	-1.46419
38216699	chr19:38216699:C:T	2.2381e-08	-1.68941e-10	-1.49381	6.85045e-06	-1.68941e-10	-1.50606	1.62915e-05	-1.68941e-10	-1.50032
38217689	chr19:38217689:A:C	1.41937e-08	-1.00566	-0.943568	6.29917e-06	-0.735706	-0.854251	1.21311e-05	-0.68512	-1.11007
38217758	chr19:38217758:A:C	7.8572e-09	-1.39749	-1.1431	2.05461e-06	-1.62992	-1.08037	5.68965e-06	-1.68594	-0.86638
38218330	chr19:38218330:T:C	8.19161e-09	-1.34306	-1.15585	2.1007e-06	-1.59401	-1.0941	5.75016e-06	-1.65938	-0.882355
38218512	chr19:38218512:G:C	2.28953e-08	-1.68941e-10	-1.47109	7.16672e-06	-1.68941e-10	-1.46093	3.08659e-05	-1.68941e-10	-0.861315
38218928	chr19:38218928:C:T	7.95939e-09	-1.36773	-1.15994	2.03834e-06	-1.61345	-1.10479	5.61214e-06	-1.67594	-0.890095
38219247	chr19:38219247:T:C	2.7372e-08	-1.68941e-10	-1.2925	8.84818e-06	-1.68941e-10	-1.25016	2.03251e-05	-1.68941e-10	-1.27911
38219383	chr19:38219383:C:T	2.18614e-08	-1.68941e-10	-1.5173	6.76134e-06	-1.68941e-10	-1.51915	1.60813e-05	-1.68941e-10	-1.51331
38219394	chr19:38219394:A:G	2.37093e-08	-1.68941e-10	-1.43615	7.44658e-06	-1.68941e-10	-1.42262	3.46648e-05	-1.68941e-10	-0.745242
38219909	chr19:38219909:T:G	7.99016e-09	-1.33785	-1.18596	3.23927e-06	-1.13605	-1.11898	6.48571e-06	-1.09767	-1.32369
38220061	chr19:38220061:T:C	1.8063e-08	-1.70816	-4.99793e-10	5.48917e-06	-1.7276	-4.99793e-10	1.2873e-05	-1.73584	-4.99793e-10
38220817	chr19:38220817:A:G	9.88167e-09	-1.0903	-1.22104	4.21023e-06	-0.835577	-1.15728	8.57151e-06	-0.791441	-1.35108
38221366	chr19:38221366:T:C	9.2584e-09	-1.14948	-1.22701	3.91421e-06	-0.901721	-1.16404	7.97143e-06	-0.859137	-1.35597
38221506	chr19:38221506:C:G	1.02319e-08	-1.04526	-1.23126	4.38632e-06	-0.783154	-1.16873	8.96709e-06	-0.738563	-1.35884
38221578	chr19:38221578:T:C	9.22608e-09	-1.15553	-1.22446	3.89154e-06	-0.911041	-1.16053	7.90699e-06	-0.869072	-1.35415
38222026	chr19:38222026:A:G	2.70599e-08	-1.68941e-10	-1.30397	8.31663e-06	-1.68941e-10	-1.31212	2.08078e-05	-1.68941e-10	-1.25564
38222928	chr19:38222928:G:A	1.36764e-07	1.83433	-1.51809	2.86011e-05	1.43866	-1.51559	8.91706e-05	1.72006	-1.52048
38223057	chr19:38223057:T:G	2.40433e-08	-1.68941e-10	-1.42217	7.71637e-06	-1.68941e-10	-1.38703	1.76866e-05	-1.68941e-10	-1.41816
38223129	chr19:38223129:C:T	8.19248e-08	-1.68941e-10	-0.19622	2.67596e-05	-1.68941e-10	-0.14348	7.43527e-05	-1.68941e-10	0.0178524
38224767	chr19:38224767:G:A	2.18809e-08	-1.68941e-10	-1.51641	6.77113e-06	-1.68941e-10	-1.51771	1.60811e-05	-1.68941e-10	-1.51333
38225174	chr19:38225174:G:A	1.17741e-08	-0.614694	-1.52143	1.75564e-06	-1.35515	-1.5124	4.05212e-06	-1.37397	-1.51776
38225225	chr19:38225225:C:T	2.31291e-08	-1.68941e-10	-1.46093	7.07238e-06	-1.68941e-10	-1.47418	1.68067e-05	-1.68941e-10	-1.46919
38225244	chr19:38225244:C:G	2.30117e-08	-1.68941e-10	-1.46602	7.31977e-06	-1.68941e-10	-1.4398	2.76539e-05	-1.68941e-10	-0.971202
38225365	chr19:38225365:G:A	6.7827e-09	-1.17173	-1.51592	2.79096e-06	-0.883199	-1.52079	7.11519e-06	-0.868039	-1.4607
38225710	chr19:38225710:G:A	4.48123e-08	-0.799539	-4.99793e-10	1.14766e-05	-0.990061	-4.99793e-10	2.54461e-05	-1.0544	-4.99793e-10
38226053	chr19:38226053:G:A	2.61435e-08	-1.33842	-4.99793e-10	8.05146e-06	-1.34452	-4.99793e-10	1.96039e-05	-1.31524	-4.99793e-10
38226060	chr19:38226060:T:C	3.54516e-07	-1.6997	2.96843	0.000159172	-1.62541	3.26501	0.000623569	-1.53969	3.68418
38226139	chr19:38226139:A:G	2.21371e-08	-1.68941e-10	-1.50477	6.86371e-06	-1.68941e-10	-1.50413	1.62595e-05	-1.68941e-10	-1.50229
38226591	chr19:38226591:G:T	2.2416e-08	-1.68941e-10	-1.49225	6.9475e-06	-1.68941e-10	-1.49199	1.64263e-05	-1.68941e-10	-1.49208
38226624	chr19:38226624:A:G	4.34588e-08	0.554969	-1.38518	6.02879e-06	-0.261805	-1.37202	1.822e-05	-0.272318	-1.11613
38226738	chr19:38226738:A:G	5.73009e-08	0.83986	-1.39356	7.52764e-06	-0.0310468	-1.38075	2.25958e-05	-0.0427321	-1.13047
38226753	chr19:38226753:T:C	8.49494e-09	-0.988269	-1.47428	3.74214e-06	-0.660798	-1.44992	8.40513e-06	-0.643713	-1.51841
38226988	chr19:38226988:A:C	3.31484e-08	0.331748	-1.43278	5.34306e-06	-0.335789	-1.41879	1.53869e-05	-0.345384	-1.21207
38226991	chr19:38226991:TC:T	2.86496e-08	0.245161	-1.49205	4.58192e-06	-0.422514	-1.48574	1.24318e-05	-0.441393	-1.32931
38226998	chr19:38226998:C:T	1.30464e-07	0.269075	-4.99793e-10	2.07857e-05	-0.396112	-4.99793e-10	4.6404e-05	-0.453582	-4.99793e-10
38227870	chr19:38227870:C:G	2.2277e-08	-1.68941e-10	-1.49847	6.98063e-06	-1.68941e-10	-1.48724	1.62775e-05	-1.68941e-10	-1.50119
38228212	chr19:38228212:G:A	2.34437e-08	-1.68941e-10	-1.44742	7.4204e-06	-1.68941e-10	-1.42614	2.49254e-05	-1.68941e-10	-1.07508
38228486	chr19:38228486:C:T	2.31267e-08	-1.68941e-10	-1.46103	7.28928e-06	-1.68941e-10	-1.44397	1.6875e-05	-1.68941e-10	-1.46513
38228518	chr19:38228518:C:T	4.87503e-08	-1.68941e-10	-0.71531	1.66466e-05	-1.68941e-10	-0.61817	3.72812e-05	-1.68941e-10	-0.672477
38228769	chr19:38228769:A:G	6.13341e-08	-1.68941e-10	-0.485686	1.95012e-05	-1.68941e-10	-0.459901	4.42744e-05	-1.68941e-10	-0.50056
38230398	chr19:38230398:T:C	3.07391e-07	-1.6829	2.809	0.000138193	-1.60266	3.10093	0.000542259	-1.51202	3.51679
38230789	chr19:38230789:A:T	3.21913e-08	-1.68941e-10	-1.13033	1.0368e-05	-1.68941e-10	-1.09165	7.10728e-05	-1.68941e-10	-0.0272626
38231042	chr19:38231042:G:A	3.97236e-08	0.485142	-1.40522	5.65076e-06	-0.305371	-1.39321	1.6773e-05	-0.319506	-1.15169
38231784	chr19:38231784:G:A	3.10884e-08	-1.68941e-10	-1.16519	9.61055e-06	-1.68941e-10	-1.16751	2.33367e-05	-1.68941e-10	-1.14094
38231826	chr19:38231826:C:T	2.5825e-08	-1.68941e-10	-1.35068	8.19559e-06	-1.68941e-10	-1.32678	4.29646e-05	-1.68941e-10	-0.53059
38232437	chr19:38232437:G:T	2.18546e-08	-1.68941e-10	-1.51761	6.82163e-06	-1.68941e-10	-1.51028	1.60244e-05	-1.68941e-10	-1.51686
38232447	chr19:38232447:T:A	3.5131e-08	-1.68941e-10	-1.04294	1.05124e-05	-1.68941e-10	-1.07782	2.58593e-05	-1.68941e-10	-1.0383
38232610	chr19:38232610:G:C	2.18325e-08	-1.68941e-10	-1.51862	6.81588e-06	-1.68941e-10	-1.51112	2.16129e-05	-1.68941e-10	-1.21768
38233185	chr19:38233185:A:G	2.60686e-08	-1.68941e-10	-1.34129	8.27883e-06	-1.68941e-10	-1.31667	4.39212e-05	-1.68941e-10	-0.50857
38233990	chr19:38233990:G:A	1.37321e-08	-0.499715	-1.48257	6.76033e-06	-0.0608505	-1.45845	1.65556e-05	0.0303645	-1.51461
38234021	chr19:38234021:G:A	2.35548e-08	-1.68941e-10	-1.44269	7.44359e-06	-1.68941e-10	-1.42302	1.71948e-05	-1.68941e-10	-1.44636
38234390	chr19:38234390:C:T	3.71705e-09	-1.76776	-1.52133	1.16192e-06	-1.75885	-1.52145	2.78468e-06	-1.7454	-1.52144
38234907	chr19:38234907:A:T	1.04732e-08	-0.746914	-1.50629	2.69511e-06	-0.993219	-1.44572	7.39108e-06	-0.948828	-1.34187
38235028	chr19:38235028:T:A	2.2961e-08	-1.68941e-10	-1.46822	6.9571e-06	-1.68941e-10	-1.49061	1.75705e-05	-1.68941e-10	-1.42475
38235219	chr19:38235219:T:C	2.17465e-08	-0.616519	-0.906048	6.97044e-06	-0.700734	-0.787962	2.20997e-05	-0.396958	-0.798444
38235371	chr19:38235371:G:C	4.90606e-08	0.812485	-1.52145	1.88093e-05	1.02366	-1.51969	4.36816e-05	1.00438	-1.51842
38235436	chr19:38235436:A:G	3.08484e-08	0.341645	-1.51458	4.56965e-06	-0.405059	-1.50588	1.51514e-05	-0.156392	-1.41648
38236215	chr19:38236215:T:C	1.83102e-08	-1.69457	-4.99793e-10	5.79e-06	-1.67424	-4.99793e-10	1.37376e-05	-1.67083	-4.99793e-10
38236379	chr19:38236379:G:A	4.67655e-08	-1.68941e-10	-0.756876	1.51214e-05	-1.68941e-10	-0.714266	3.24697e-05	-1.68941e-10	-0.81066
38236452	chr19:38236452:G:T	2.36731e-08	-1.68941e-10	-1.43768	7.39145e-06	-1.68941e-10	-1.43005	1.75563e-05	-1.68941e-10	-1.42556
38237000	chr19:38237000:A:T	6.88583e-08	1.15147	-1.52144	9.84251e-06	0.376099	-1.51976	3.09654e-05	0.605997	-1.46409
38237004	chr19:38237004:A:G	4.93667e-08	-1.68941e-10	-0.702745	1.59859e-05	-1.68941e-10	-0.658665	3.42216e-05	-1.68941e-10	-0.758109
38237062	chr19:38237062:C:T	2.45681e-08	-1.68941e-10	-1.40057	7.70702e-06	-1.68941e-10	-1.38824	1.90408e-05	-1.68941e-10	-1.34438
38237176	chr19:38237176:C:T	2.45342e-08	-1.68941e-10	-1.40196	7.70427e-06	-1.68941e-10	-1.3886	1.90543e-05	-1.68941e-10	-1.34368
38237514	chr19:38237514:G:A	9.94713e-08	1.51917	-1.52133	6.79073e-05	2.30279	-1.51502	9.9661e-05	1.7121	-1.4013
38238327	chr19:38238327:C:T	1.77483e-08	-1.72573	-4.99793e-10	5.37907e-06	-1.74786	-4.99793e-10	1.26237e-05	-1.75539	-4.99793e-10
38238372	chr19:38238372:G:A	4.35428e-08	-1.68941e-10	-0.828278	1.4039e-05	-1.68941e-10	-0.788533	3.03279e-05	-1.68941e-10	-0.878898
38238376	chr19:38238376:A:T	4.27674e-08	-1.68941e-10	-0.846246	1.37806e-05	-1.68941e-10	-0.807111	2.98056e-05	-1.68941e-10	-0.896271
38238381	chr19:38238381:A:ACTG	4.32465e-08	-1.68941e-10	-0.835105	1.39406e-05	-1.68941e-10	-0.795571	3.01313e-05	-1.68941e-10	-0.885403
38238514	chr19:38238514:C:T	4.8644e-08	-1.68941e-10	-0.717494	1.57298e-05	-1.68941e-10	-0.674819	3.37443e-05	-1.68941e-10	-0.772156
38238538	chr19:38238538:T:C	2.41193e-08	-1.68941e-10	-1.41901	7.56526e-06	-1.68941e-10	-1.40681	1.86369e-05	-1.68941e-10	-1.36582
38238612	chr19:38238612:AG:A	2.58499e-08	-1.68941e-10	-1.34972	8.13831e-06	-1.68941e-10	-1.33379	2.02782e-05	-1.68941e-10	-1.28142
38239149	chr19:38239149:A:G	2.46419e-08	-1.68941e-10	-1.39757	7.73921e-06	-1.68941e-10	-1.38408	1.91715e-05	-1.68941e-10	-1.33754
38239418	chr19:38239418:T:A	2.36867e-08	-1.68941e-10	-1.43711	7.39216e-06	-1.68941e-10	-1.42995	1.75599e-05	-1.68941e-10	-1.42535
38240793	chr19:38240793:G:A	2.41528e-08	-1.68941e-10	-1.41762	7.57589e-06	-1.68941e-10	-1.4054	1.86683e-05	-1.68941e-10	-1.36414
38240800	chr19:38240800:C:T	2.41528e-08	-1.68941e-10	-1.41762	7.57589e-06	-1.68941e-10	-1.4054	1.86683e-05	-1.68941e-10	-1.36414
38241022	chr19:38241022:G:A	1.76349e-08	-0.212892	-1.51925	2.26092e-06	-1.09809	-1.51652	6.08579e-06	-0.979199	-1.50581
38241049	chr19:38241049:C:T	2.41145e-08	-1.68941e-10	-1.41921	7.5632e-06	-1.68941e-10	-1.40708	1.86315e-05	-1.68941e-10	-1.36612
38241611	chr19:38241611:C:T	1.27114e-07	0.909289	-0.666231	6.33115e-05	1.2358	-0.518106	0.000103323	1.00606	-0.659162
38241709	chr19:38241709:T:C	5.13247e-08	0.808444	-1.47229	1.9962e-05	1.01976	-1.4563	4.46726e-05	1.00183	-1.49343
38241877	chr19:38241877:T:C	8.41602e-08	0.569593	-0.738893	4.08661e-05	0.882356	-0.602431	6.80298e-05	0.663594	-0.734616
38241943	chr19:38241943:C:T	1.91451e-08	-1.75986	0.109885	6.28726e-06	-1.71822	0.126371	1.23526e-05	-1.69195	-0.0851459
38242440	chr19:38242440:C:T	2.30036e-08	-1.68941e-10	-1.46637	7.16663e-06	-1.68941e-10	-1.46094	1.69542e-05	-1.68941e-10	-1.46045
38242523	chr19:38242523:C:T	1.70535e-08	-1.76567	-4.99793e-10	5.27077e-06	-1.7682	-4.99793e-10	1.25157e-05	-1.76399	-4.99793e-10
38242813	chr19:38242813:G:A	3.14601e-08	-0.485615	-0.667686	5.94447e-06	-1.1097	-0.538217	1.77487e-05	-0.861124	-0.553533
38242905	chr19:38242905:G:A	1.77176e-08	-1.72747	-4.99793e-10	5.33956e-06	-1.75523	-4.99793e-10	1.2614e-05	-1.75616	-4.99793e-10
38242933	chr19:38242933:C:A	2.2059e-08	-1.68941e-10	-1.5083	6.84089e-06	-1.68941e-10	-1.50746	1.60672e-05	-1.68941e-10	-1.51419
38243003	chr19:38243003:G:A	2.29866e-08	-0.522254	-0.944855	3.09059e-06	-1.32196	-0.980058	6.87859e-06	-1.22811	-1.13444
38243115	chr19:38243115:G:A	2.32303e-08	-1.68941e-10	-1.45656	7.25495e-06	-1.68941e-10	-1.44869	1.71445e-05	-1.68941e-10	-1.44929
38243409	chr19:38243409:C:T	2.3982e-08	-1.68941e-10	-1.42472	7.50353e-06	-1.68941e-10	-1.415	1.77254e-05	-1.68941e-10	-1.41597
38243753	chr19:38243753:G:A	6.06706e-09	-1.30193	-1.49722	1.5688e-06	-1.49525	-1.48482	4.13821e-06	-1.41014	-1.46056
38244035	chr19:38244035:G:C	1.7185e-08	-1.75799	-4.99793e-10	5.3237e-06	-1.75821	-4.99793e-10	1.27476e-05	-1.74563	-4.99793e-10
38244400	chr19:38244400:T:TC	1.47127e-08	-1.16471	-0.748602	3.58394e-06	-1.37647	-0.777443	7.87688e-06	-1.28218	-0.944852
38244612	chr19:38244612:G:T	1.97727e-08	-1.61772	-4.99793e-10	6.54662e-06	-1.55143	-4.99793e-10	1.61772e-05	-1.50737	-4.99793e-10
38244669	chr19:38244669:G:A	6.68988e-09	-1.65413	-1.0473	2.39334e-06	-1.53844	-1.01925	5.44747e-06	-1.4807	-1.11511
38244739	chr19:38244739:G:A	8.05344e-07	-1.68941e-10	2.08925	0.000327721	-1.68941e-10	2.36179	0.00059906	-1.68941e-10	2.10439
38244818	chr19:38244818:AAATC:A	1.08498e-08	-1.44722	-0.770661	4.15054e-06	-1.26769	-0.739446	9.19497e-06	-1.17995	-0.892362
38244946	chr19:38244946:G:A	7.19615e-09	-1.64135	-0.987125	2.59143e-06	-1.51978	-0.958385	5.86092e-06	-1.46013	-1.06253
38244973	chr19:38244973:C:T	1.25428e-08	-0.552047	-1.52083	3.75353e-06	-0.588524	-1.51915	1.14361e-05	-0.337558	-1.51663
38245164	chr19:38245164:A:T	2.74152e-08	0.097943	-1.38887	3.99694e-06	-0.679489	-1.36536	1.30172e-05	-0.424188	-1.30051
38245308	chr19:38245308:G:C	2.99741e-08	-1.68941e-10	-1.20169	9.42125e-06	-1.68941e-10	-1.18741	2.22999e-05	-1.68941e-10	-1.18639
38245328	chr19:38245328:G:A	2.29837e-08	-1.68941e-10	-1.46724	7.04199e-06	-1.68941e-10	-1.47848	1.68104e-05	-1.68941e-10	-1.46897
38246910	chr19:38246910:C:G	9.39462e-08	-1.68941e-10	-0.0593004	3.01202e-05	-1.68941e-10	-0.0251782	6.93061e-05	-1.68941e-10	-0.0524347
38246992	chr19:38246992:G:A	7.56348e-09	-1.65698	-0.921709	2.71305e-06	-1.5419	-0.890399	6.09403e-06	-1.48459	-0.999067
38247495	chr19:38247495:C:A	2.01438e-08	-1.59912	-4.99793e-10	6.409e-06	-1.57267	-4.99793e-10	1.56623e-05	-1.53971	-4.99793e-10
38248220	chr19:38248220:C:T	3.80493e-08	-1.68941e-10	-0.96314	1.19413e-05	-1.68941e-10	-0.950374	2.83812e-05	-1.68941e-10	-0.945242
38248388	chr19:38248388:CT:C	4.89327e-09	-1.59807	-1.41609	8.51872e-06	0.187493	-1.4756	1.88748e-05	0.131892	-1.48503
38248661	chr19:38248661:G:T	1.47742e-08	-1.61232	-0.296822	4.39393e-06	-1.6851	-0.265048	1.273e-05	-1.69061	-0.0564013
38248709	chr19:38248709:T:G	3.03962e-08	-1.68941e-10	-1.1877	9.07456e-06	-1.68941e-10	-1.2249	2.24737e-05	-1.68941e-10	-1.17862
38249543	chr19:38249543:T:C	2.64209e-08	0.190023	-1.51789	3.29011e-06	-0.719329	-1.52012	9.09219e-06	-0.569956	-1.5136
38249625	chr19:38249625:C:T	6.58284e-08	-1.68941e-10	-0.414971	2.36597e-05	-1.68941e-10	-0.266601	4.98295e-05	-1.68941e-10	-0.38236
38249778	chr19:38249778:A:G	1.71168e-08	-1.57897	-0.18299	4.87862e-06	-1.70702	-0.138494	1.43273e-05	-1.71116	0.0823646
38250306	chr19:38250306:A:G	1.81024e-08	-1.57442	-0.131556	5.13229e-06	-1.7094	-0.0854253	1.51182e-05	-1.71363	0.13856
38250496	chr19:38250496:G:A	1.87779e-08	-1.59968	-0.0696658	5.48431e-06	-1.69434	-0.0341487	1.60955e-05	-1.69946	0.187036
38250937	chr19:38250937:T:G	1.95236e-08	-1.59455	-0.0358502	5.71275e-06	-1.6978	0.0101232	1.69475e-05	-1.70223	0.241381
38252178	chr19:38252178:G:A	4.08554e-08	-1.68941e-10	-0.891984	1.11837e-05	-1.68941e-10	-1.01592	2.14677e-05	-1.68941e-10	-1.22442
38252206	chr19:38252206:G:A	2.72997e-08	0.226258	-1.5214	3.49804e-06	-0.667531	-1.51064	9.57566e-06	-0.53537	-1.49637
38252656	chr19:38252656:C:T	7.70684e-08	-1.63153	1.3742	2.3862e-05	-1.67189	1.4138	7.78534e-05	-1.6772	1.74106
38252731	chr19:38252731:C:T	4.54516e-09	-1.66506	-1.4229	1.59058e-06	-1.56008	-1.40619	3.80965e-06	-1.49767	-1.45576
38252826	chr19:38252826:G:A	2.18688e-08	-1.68941e-10	-1.51696	6.76821e-06	-1.68941e-10	-1.51814	1.635e-05	-1.68941e-10	-1.49674
38252866	chr19:38252866:A:G	9.5195e-08	-1.62616	1.58007	2.90846e-05	-1.67983	1.61967	9.58965e-05	-1.68634	1.95864
38252951	chr19:38252951:G:T	7.08429e-08	-1.61137	1.26981	2.11726e-05	-1.68707	1.3094	6.85095e-05	-1.6922	1.62821
38252988	chr19:38252988:G:A	3.58048e-08	-1.68941e-10	-1.02394	1.13947e-05	-1.68941e-10	-0.997231	2.61923e-05	-1.68941e-10	-1.0255
38253322	chr19:38253322:A:G	2.03698e-08	-0.193945	-1.39402	3.158e-06	-0.906372	-1.37407	9.91242e-06	-0.68289	-1.31429
38253402	chr19:38253402:G:T	5.43911e-08	-1.68941e-10	-0.605823	1.60477e-05	-1.68941e-10	-0.654808	3.62363e-05	-1.68941e-10	-0.700907
38253745	chr19:38253745:T:A	4.67798e-09	-1.68052	-1.37863	1.62925e-06	-1.58201	-1.36024	3.85089e-06	-1.52266	-1.42
38254093	chr19:38254093:A:G	1.8144e-08	-0.315013	-1.38867	2.91098e-06	-0.993583	-1.3683	9.05342e-06	-0.780233	-1.30759
38254348	chr19:38254348:AGGGTGGAGTACAAT:A	2.67512e-08	-1.68941e-10	-1.31544	8.40103e-06	-1.68941e-10	-1.30202	1.93601e-05	-1.68941e-10	-1.32775
38254525	chr19:38254525:G:A	5.70081e-08	-0.558829	-4.99793e-10	2.01141e-05	-0.428952	-4.99793e-10	5.32794e-05	-0.315417	-4.99793e-10
38254526	chr19:38254526:T:A	7.78915e-08	-1.61492	1.36822	2.34297e-05	-1.68456	1.40819	7.64157e-05	-1.68954	1.73476
38254675	chr19:38254675:T:C	2.50936e-08	-1.37941	-4.99793e-10	6.65092e-06	-1.53562	-4.99793e-10	1.64245e-05	-1.4922	-4.99793e-10
38254733	chr19:38254733:G:A	3.22682e-08	-1.68941e-10	-1.12794	1.01584e-05	-1.68941e-10	-1.11207	2.40446e-05	-1.68941e-10	-1.11106
38255397	chr19:38255397:T:C	5.00864e-09	-1.65381	-1.33704	1.77392e-06	-1.54223	-1.31496	4.17256e-06	-1.47786	-1.38457
38255479	chr19:38255479:T:C	4.02775e-09	-1.76611	-1.4427	1.82648e-06	-1.41144	-1.41654	4.09262e-06	-1.40358	-1.4782
38255569	chr19:38255569:T:C	3.35466e-08	-1.69413	0.605044	1.15666e-05	-1.60825	0.626001	3.65406e-05	-1.61208	0.919536
38256235	chr19:38256235:C:T	2.20457e-08	-1.68941e-10	-1.50891	6.80729e-06	-1.68941e-10	-1.51238	1.6175e-05	-1.68941e-10	-1.5075
38256454	chr19:38256454:G:T	3.74277e-09	-1.76374	-1.51846	1.62157e-06	-1.42584	-1.52114	3.92092e-06	-1.42065	-1.50399
38256477	chr19:38256477:A:G	1.64086e-08	-0.406482	-1.39773	2.69971e-06	-1.06046	-1.37677	8.2923e-06	-0.858207	-1.31743
38256677	chr19:38256677:G:A	6.02729e-09	-1.73525	-1.07047	2.16439e-06	-1.46019	-1.19804	4.82369e-06	-1.49477	-1.22266
38256681	chr19:38256681:G:A	4.61612e-09	-1.57079	-1.50168	8.93795e-06	0.280731	-1.5208	1.99881e-05	0.225598	-1.52143
38256826	chr19:38256826:T:A	4.35102e-08	-1.68941e-10	-0.829027	1.37972e-05	-1.68941e-10	-0.805912	3.25752e-05	-1.68941e-10	-0.807415
38256829	chr19:38256829:A:G	4.57096e-08	-1.68941e-10	-0.779714	1.45081e-05	-1.68941e-10	-0.755666	3.42333e-05	-1.68941e-10	-0.757767
38257070	chr19:38257070:G:T	1.80599e-08	-1.70833	-4.99793e-10	5.86375e-06	-1.66159	-4.99793e-10	1.40424e-05	-1.64889	-4.99793e-10
38257403	chr19:38257403:T:G	3.7618e-09	-1.76493	-1.51219	1.64207e-06	-1.41626	-1.51816	4.00597e-06	-1.4118	-1.49138
38257630	chr19:38257630:C:T	8.19627e-09	-0.997832	-1.50051	1.99737e-06	-1.26249	-1.47606	5.32083e-06	-1.17477	-1.44457
38258273	chr19:38258273:G:A	1.67753e-08	-0.294645	-1.48747	2.66565e-06	-0.975122	-1.47481	7.98283e-06	-0.76704	-1.44663
38258817	chr19:38258817:C:T	2.46571e-08	-1.39696	-4.99793e-10	8.75905e-06	-1.26029	-4.99793e-10	2.06063e-05	-1.26537	-4.99793e-10
38259125	chr19:38259125:C:CA	3.77135e-09	-1.76452	-1.51007	1.63639e-06	-1.42107	-1.51681	4.00292e-06	-1.4163	-1.48765
38259354	chr19:38259354:A:G	3.78354e-09	-1.76725	-1.50411	1.70608e-06	-1.38341	-1.51277	4.19688e-06	-1.37889	-1.47774
38259460	chr19:38259460:G:C	1.72225e-08	-0.30608	-1.44973	5.22906e-06	-0.367534	-1.40861	1.62942e-05	-0.0817467	-1.41841
38260731	chr19:38260731:C:T	7.7121e-08	-0.256647	-4.99793e-10	4.03397e-05	0.266961	-4.99793e-10	6.40354e-05	-0.131532	-4.99793e-10
38260830	chr19:38260830:G:C	3.78978e-09	-1.76398	-1.50574	1.63616e-06	-1.42417	-1.51385	4.02004e-06	-1.41958	-1.4801
38261414	chr19:38261414:A:G	2.52127e-08	-1.37467	-4.99793e-10	5.27277e-06	-1.76782	-4.99793e-10	1.24643e-05	-1.7681	-4.99793e-10
38261626	chr19:38261626:A:C	1.71574e-08	-1.75959	-4.99793e-10	5.57114e-06	-1.71277	-4.99793e-10	1.36384e-05	-1.67808	-4.99793e-10
38261701	chr19:38261701:A:G	6.10912e-09	-1.61699	-1.17525	1.79138e-06	-1.70185	-1.14554	3.7918e-06	-1.70186	-1.25626
38261809	chr19:38261809:G:C	4.89931e-09	-1.68609	-1.32683	1.6194e-06	-1.64295	-1.30537	3.51893e-06	-1.64657	-1.38624
38262091	chr19:38262091:A:G	4.17272e-08	-1.68941e-10	-0.870868	1.33112e-05	-1.68941e-10	-0.841768	3.0494e-05	-1.68941e-10	-0.873438
38262342	chr19:38262342:A:G	3.52062e-08	-1.36842	0.327624	1.11252e-05	-1.31099	0.289823	3.09379e-05	-1.31415	0.455161
38262366	chr19:38262366:C:G	2.79021e-08	0.044382	-1.3177	3.4944e-06	-0.818059	-1.36115	9.26222e-06	-0.675538	-1.38949
38262577	chr19:38262577:G:A	2.18386e-08	-1.68941e-10	-1.51834	6.75547e-06	-1.68941e-10	-1.52002	1.61934e-05	-1.68941e-10	-1.50636
38262745	chr19:38262745:C:T	4.08963e-09	-1.75972	-1.43384	1.73037e-06	-1.44033	-1.44171	4.3223e-06	-1.44247	-1.38471
38262970	chr19:38262970:C:T	1.75812e-08	-1.73519	-4.99793e-10	5.74048e-06	-1.68283	-4.99793e-10	1.33147e-05	-1.7021	-4.99793e-10
38262985	chr19:38262985:T:C	2.25659e-08	0.018187	-1.50377	3.31243e-06	-0.735773	-1.49692	1.02281e-05	-0.49765	-1.46818
38263036	chr19:38263036:A:C	4.42844e-09	-1.65101	-1.46296	1.24594e-06	-1.75176	-1.45873	2.95637e-06	-1.7355	-1.4715
38263761	chr19:38263761:T:C	1.70427e-08	-1.7663	-4.99793e-10	5.47262e-06	-1.73062	-4.99793e-10	1.2859e-05	-1.73692	-4.99793e-10
38264308	chr19:38264308:G:A	4.31464e-09	-1.64548	-1.49453	1.20731e-06	-1.7501	-1.49188	2.87885e-06	-1.73319	-1.50039
38264366	chr19:38264366:G:A	4.98938e-09	-1.49079	-1.50392	1.57068e-06	-1.48089	-1.49798	3.88277e-06	-1.42778	-1.50664
38264369	chr19:38264369:C:G	2.29349e-08	-1.68941e-10	-1.46936	7.03762e-06	-1.68941e-10	-1.47911	1.76402e-05	-1.68941e-10	-1.42079
38264766	chr19:38264766:C:G	4.58256e-09	-1.63094	-1.44883	1.27339e-06	-1.74444	-1.44425	3.02504e-06	-1.72543	-1.45861
38265104	chr19:38265104:A:G	5.92843e-09	-1.32016	-1.50211	2.0807e-06	-1.1979	-1.49977	5.43866e-06	-1.11888	-1.47855
38265458	chr19:38265458:T:C	2.17713e-08	-1.68941e-10	-1.52143	6.7605e-06	-1.68941e-10	-1.51928	1.82188e-05	-1.68941e-10	-1.38851
38265750	chr19:38265750:G:C	4.84671e-09	-1.51496	-1.50877	1.64921e-06	-1.42317	-1.50691	4.2154e-06	-1.36293	-1.48929
38266372	chr19:38266372:C:A	4.75243e-09	-1.63026	-1.41311	1.32056e-06	-1.74297	-1.40935	3.12174e-06	-1.72433	-1.42825
38266481	chr19:38266481:C:A	4.68773e-09	-1.62269	-1.43439	1.29534e-06	-1.74097	-1.43064	3.07627e-06	-1.7207	-1.44655
38266504	chr19:38266504:C:T	2.31257e-08	-1.68941e-10	-1.46108	7.35644e-06	-1.68941e-10	-1.4348	1.68471e-05	-1.68941e-10	-1.46679
38266532	chr19:38266532:T:C	1.03402e-08	-1.75814	-0.507848	3.30324e-06	-1.7539	-0.481573	8.74945e-06	-1.74316	-0.378814
38267150	chr19:38267150:A:G	1.83785e-08	-0.302239	-1.3886	1.02876e-05	0.259831	-1.35926	2.95199e-05	0.39288	-1.29878
38267183	chr19:38267183:TCTGA:T	1.7057e-08	-1.76546	-4.99793e-10	5.27079e-06	-1.76819	-4.99793e-10	1.24721e-05	-1.76747	-4.99793e-10
38267360	chr19:38267360:T:C	3.02138e-07	-1.68941e-10	1.10886	0.000111514	-1.68941e-10	1.28377	0.000681037	-1.68941e-10	2.23265
38267481	chr19:38267481:C:T	2.44099e-08	-1.68941e-10	-1.40703	7.48422e-06	-1.68941e-10	-1.41758	1.77209e-05	-1.68941e-10	-1.41622
38267500	chr19:38267500:G:A	8.51701e-08	-0.410165	0.252793	2.09079e-05	-0.859133	0.468883	0.000103775	-0.424318	0.775573
38268090	chr19:38268090:A:G	9.31208e-09	-1.768	-0.602705	4.63273e-06	-1.20698	-0.690251	1.03081e-05	-1.26328	-0.694755
38268302	chr19:38268302:A:G	9.4617e-09	-1.76808	-0.586688	4.65303e-06	-1.21782	-0.675039	1.04034e-05	-1.2694	-0.679434
38268378	chr19:38268378:T:G	9.16669e-09	-1.76802	-0.618429	4.56207e-06	-1.20801	-0.704585	1.01774e-05	-1.26378	-0.707018
38268463	chr19:38268463:T:C	5.41029e-09	-1.44424	-1.46948	1.93547e-06	-1.29892	-1.4711	5.08901e-06	-1.24617	-1.41771
38268540	chr19:38268540:T:C	9.81488e-09	-1.18563	-1.13249	2.43495e-06	-1.41384	-1.12661	5.96049e-06	-1.30899	-1.19683
38268976	chr19:38268976:A:G	1.73467e-08	-1.74862	-4.99793e-10	5.27847e-06	-1.76674	-4.99793e-10	1.2523e-05	-1.7634	-4.99793e-10
38269735	chr19:38269735:C:T	9.43276e-09	-1.76812	-0.589713	4.7089e-06	-1.2154	-0.665516	1.04091e-05	-1.27089	-0.677398
38269771	chr19:38269771:G:A	1.70123e-08	-1.76809	-4.99793e-10	5.32651e-06	-1.75768	-4.99793e-10	1.25301e-05	-1.76283	-4.99793e-10
38269851	chr19:38269851:T:C	6.58457e-08	-1.68941e-10	-0.414709	2.12107e-05	-1.68941e-10	-0.375871	4.77098e-05	-1.68941e-10	-0.425831
38270052	chr19:38270052:G:A	6.68849e-09	-1.25764	-1.444	2.23599e-06	-1.2083	-1.41739	6.15677e-06	-1.16014	-1.31327
38270057	chr19:38270057:G:C	1.12541e-08	-0.856342	-1.32495	3.92407e-06	-0.773094	-1.29015	1.22491e-05	-0.612523	-1.17299
38270523	chr19:38270523:T:C	6.18435e-09	-1.27393	-1.50607	1.8139e-06	-1.34357	-1.49133	4.55917e-06	-1.29865	-1.47517
38270632	chr19:38270632:C:T	2.17718e-08	-1.68941e-10	-1.52141	6.76001e-06	-1.68941e-10	-1.51935	1.82316e-05	-1.68941e-10	-1.38781
38271097	chr19:38271097:T:C	8.24713e-09	-0.970887	-1.52127	2.35689e-06	-1.05487	-1.51816	6.33212e-06	-0.925228	-1.5201
38271417	chr19:38271417:A:G	1.50496e-08	-1.45043	-0.440242	3.25207e-05	0.572874	-0.521374	6.82672e-05	0.532743	-0.600281
38272365	chr19:38272365:G:A	1.11848e-08	-0.681634	-1.50584	2.47614e-06	-1.01983	-1.50385	6.80433e-06	-0.859457	-1.51395
38272500	chr19:38272500:G:A	5.74938e-09	-1.4548	-1.39813	2.18251e-06	-1.28443	-1.36547	5.83297e-06	-1.22027	-1.30717
38273057	chr19:38273057:A:G	1.73213e-08	-1.75008	-4.99793e-10	5.43772e-06	-1.73702	-4.99793e-10	1.29752e-05	-1.72793	-4.99793e-10
38273268	chr19:38273268:C:G	3.82142e-08	-1.68941e-10	-0.958815	1.14857e-05	-1.68941e-10	-0.989276	2.61759e-05	-1.68941e-10	-1.02613
38273321	chr19:38273321:T:C	2.3888e-08	-1.68941e-10	-1.42864	7.7199e-06	-1.68941e-10	-1.38657	1.76998e-05	-1.68941e-10	-1.41741
38273652	chr19:38273652:C:T	4.09876e-08	-1.68941e-10	-0.888753	1.40105e-05	-1.68941e-10	-0.790568	3.11515e-05	-1.68941e-10	-0.852106
38273985	chr19:38273985:C:G	2.74631e-08	-1.68941e-10	-1.28918	8.11441e-06	-1.68941e-10	-1.33673	2.02104e-05	-1.68941e-10	-1.28477
38274060	chr19:38274060:G:A	1.71985e-08	-1.7572	-4.99793e-10	5.32641e-06	-1.7577	-4.99793e-10	1.26474e-05	-1.75352	-4.99793e-10
38274432	chr19:38274432:C:T	1.10524e-08	-0.796948	-1.40243	2.53287e-06	-1.10861	-1.39241	6.70807e-06	-0.960223	-1.42743
38274980	chr19:38274980:G:A	1.71167e-08	-1.76197	-4.99793e-10	5.27538e-06	-1.76732	-4.99793e-10	1.2473e-05	-1.7674	-4.99793e-10
38275068	chr19:38275068:T:C	3.07854e-08	-1.68941e-10	-1.17498	9.86725e-06	-1.68941e-10	-1.14115	3.19111e-05	-1.68941e-10	-0.828015
38275316	chr19:38275316:A:G	5.34696e-09	-1.40415	-1.52134	1.52477e-05	0.796873	-1.50282	3.42406e-05	0.731991	-1.48955
38275417	chr19:38275417:T:C	9.44338e-09	-1.54114	-0.815564	2.11775e-06	-1.7675	-0.912519	4.88306e-06	-1.76581	-0.939387
38275484	chr19:38275484:C:T	1.71028e-08	-1.76278	-4.99793e-10	5.29781e-06	-1.76308	-4.99793e-10	1.26213e-05	-1.75558	-4.99793e-10
38276470	chr19:38276470:T:C	1.0223e-08	-0.854987	-1.42239	2.37564e-06	-1.15373	-1.41138	6.25262e-06	-1.01208	-1.44589
38276510	chr19:38276510:C:T	4.05422e-08	0.344757	-1.24444	7.68001e-06	-0.185358	-1.2064	2.40442e-05	0.029537	-1.14061
38276925	chr19:38276925:C:T	1.20166e-08	-0.594382	-1.52135	6.71167e-06	-0.0145355	-1.51199	1.2734e-05	-0.420086	-1.32661
38277110	chr19:38277110:G:A	2.25565e-08	-1.68941e-10	-1.486	7.04177e-06	-1.68941e-10	-1.47852	1.66218e-05	-1.68941e-10	-1.48026
38277468	chr19:38277468:G:C	9.8567e-09	-1.49608	-0.817792	2.11185e-06	-1.76786	-0.914949	4.90494e-06	-1.75949	-0.941235
38277627	chr19:38277627:C:T	1.85456e-08	-1.68179	-4.99793e-10	5.90747e-06	-1.65416	-4.99793e-10	1.42631e-05	-1.63329	-4.99793e-10
38279022	chr19:38279022:G:A	4.58918e-08	-1.68941e-10	-0.775735	1.58023e-05	-1.68941e-10	-0.670221	3.49895e-05	-1.68941e-10	-0.73592
38280443	chr19:38280443:T:C	5.70774e-09	-1.35472	-1.50548	2.11743e-06	-1.17336	-1.50681	5.36245e-06	-1.0901	-1.52145
38280535	chr19:38280535:G:A	6.88848e-09	-1.61217	-1.06	2.36206e-06	-1.47778	-1.09306	6.76456e-06	-1.47104	-0.908235
38280727	chr19:38280727:GGTC:G	1.11337e-08	-1.53358	-0.658462	2.44145e-06	-1.76783	-0.769949	5.54303e-06	-1.7651	-0.813322
38281214	chr19:38281214:G:A	2.42552e-08	-1.68941e-10	-1.41339	7.85624e-06	-1.68941e-10	-1.36907	1.79825e-05	-1.68941e-10	-1.40157
38281277	chr19:38281277:T:A	1.44755e-08	-1.46826	-0.461301	2.89935e-06	-1.76644	-0.599448	6.65341e-06	-1.75397	-0.641864
38281437	chr19:38281437:C:T	5.9899e-09	-1.29088	-1.52107	1.72728e-06	-1.36322	-1.52061	4.45016e-06	-1.28164	-1.51638
38281841	chr19:38281841:T:C	1.042e-08	-0.844117	-1.41418	2.41646e-06	-1.1453	-1.40277	6.3543e-06	-1.00333	-1.43851
38281869	chr19:38281869:C:T	2.41399e-08	-1.68941e-10	-1.41815	7.81665e-06	-1.68941e-10	-1.37412	1.78922e-05	-1.68941e-10	-1.4066
38281906	chr19:38281906:A:G	8.37204e-08	-1.66845	1.49391	2.57446e-05	-1.62567	1.44352	7.65155e-05	-1.62482	1.67135
38281981	chr19:38281981:T:C	2.47711e-08	-1.68941e-10	-1.39234	8.05841e-06	-1.68941e-10	-1.34366	1.83924e-05	-1.68941e-10	-1.37903
38282338	chr19:38282338:T:C	1.04128e-08	-1.46001	-0.798971	2.15405e-06	-1.76551	-0.897516	5.02634e-06	-1.75213	-0.924143
38282426	chr19:38282426:C:T	4.28406e-09	-1.63973	-1.50739	1.49649e-06	-1.51352	-1.51374	3.69654e-06	-1.50846	-1.47511
38282834	chr19:38282834:G:T	8.78516e-08	-1.68941e-10	-0.126373	2.4824e-05	-1.68941e-10	-0.218563	6.71469e-05	-1.68941e-10	-0.0840844
38282882	chr19:38282882:T:C	1.04312e-08	-0.892326	-1.3649	2.43472e-06	-1.18678	-1.35376	6.35146e-06	-1.0473	-1.39498
38283326	chr19:38283326:A:G	1.19798e-08	-0.840391	-1.27841	2.77301e-06	-1.14486	-1.26558	7.21813e-06	-1.00059	-1.31378
38283804	chr19:38283804:T:C	2.41969e-08	-1.68941e-10	-1.4158	7.84275e-06	-1.68941e-10	-1.37079	1.79327e-05	-1.68941e-10	-1.40434
38283982	chr19:38283982:C:T	8.65108e-09	-0.946951	-1.49739	2.50309e-06	-1.03108	-1.48177	6.72081e-06	-0.89787	-1.48789
38284024	chr19:38284024:G:T	5.85404e-09	-1.51179	-1.3231	2.20701e-06	-1.35429	-1.28445	5.99146e-06	-1.29392	-1.20671
38285147	chr19:38285147:G:C	2.74125e-08	-1.68941e-10	-1.29102	8.10116e-06	-1.68941e-10	-1.33837	2.01723e-05	-1.68941e-10	-1.28666
38285367	chr19:38285367:T:G	8.2903e-08	-1.68941e-10	-0.184351	2.26422e-05	-1.68941e-10	-0.310558	6.22118e-05	-1.68941e-10	-0.160424
38286041	chr19:38286041:C:T	2.46223e-08	-1.68941e-10	-1.39837	7.64863e-06	-1.68941e-10	-1.39585	1.66412e-05	-1.68941e-10	-1.47909
38286463	chr19:38286463:G:T	2.21238e-08	-1.68941e-10	-1.50537	6.8104e-06	-1.68941e-10	-1.51192	1.61531e-05	-1.68941e-10	-1.50885
38286507	chr19:38286507:T:C	1.36414e-08	-0.641701	-1.34721	3.09767e-06	-0.93441	-1.36531	9.27546e-06	-0.772715	-1.29088
38286669	chr19:38286669:G:C	7.33406e-09	-1.10001	-1.50948	2.83993e-06	-0.875948	-1.51065	7.32164e-06	-0.778899	-1.52123
38286797	chr19:38286797:G:A	1.01203e-08	-0.89203	-1.39544	2.36998e-06	-1.18412	-1.38338	6.18041e-06	-1.04682	-1.42276
38287086	chr19:38287086:T:C	1.01646e-08	-0.875359	-1.40776	2.37335e-06	-1.16977	-1.39631	6.20892e-06	-1.0309	-1.43408
38287112	chr19:38287112:C:T	9.09959e-09	-1.5313	-0.86249	3.26215e-06	-1.38045	-0.867538	9.84465e-06	-1.36949	-0.634551
38287336	chr19:38287336:C:T	8.31174e-08	-1.42599	1.24422	2.58904e-05	-1.3665	1.19	7.65637e-05	-1.3631	1.41025
38287439	chr19:38287439:T:C	9.99343e-09	-0.899424	-1.40067	2.34514e-06	-1.18886	-1.38917	6.11641e-06	-1.05196	-1.42803
38287977	chr19:38287977:A:G	4.62414e-09	-1.58417	-1.48656	1.63709e-06	-1.43971	-1.49775	4.14059e-06	-1.43579	-1.43434
38288284	chr19:38288284:C:T	1.87464e-08	-1.67102	-4.99793e-10	5.70588e-06	-1.68888	-4.99793e-10	1.31934e-05	-1.71125	-4.99793e-10
38288852	chr19:38288852:A:C	2.67589e-08	-1.68941e-10	-1.31516	7.93579e-06	-1.68941e-10	-1.35899	1.96838e-05	-1.68941e-10	-1.31117
38289216	chr19:38289216:C:T	7.5758e-08	-1.47996	1.20548	2.34344e-05	-1.42223	1.14606	6.91886e-05	-1.42147	1.36734
38289272	chr19:38289272:A:G	7.64256e-09	-1.0521	-1.51619	2.17515e-06	-1.13246	-1.52081	5.83363e-06	-1.00684	-1.52049
38289578	chr19:38289578:G:A	1.70405e-08	-1.76643	-4.99793e-10	5.29818e-06	-1.76301	-4.99793e-10	1.26255e-05	-1.75525	-4.99793e-10
38289716	chr19:38289716:C:T	2.43817e-08	-1.68941e-10	-1.40819	7.8399e-06	-1.68941e-10	-1.37115	1.79154e-05	-1.68941e-10	-1.40531
38291377	chr19:38291377:C:T	4.42661e-09	-1.6154	-1.49899	6.67722e-06	-0.0705756	-1.4611	1.52014e-05	-0.131036	-1.43854
38291782	chr19:38291782:C:T	3.53404e-08	-1.68941e-10	-1.03699	1.19232e-05	-1.68941e-10	-0.951885	2.71e-05	-1.68941e-10	-0.991434
38292823	chr19:38292823:G:A	4.76585e-08	-1.46203	0.724065	1.57784e-05	-1.40855	0.736819	4.07389e-05	-1.39517	0.811389
38293329	chr19:38293329:A:G	1.70134e-08	-1.76802	-4.99793e-10	5.29726e-06	-1.76319	-4.99793e-10	1.24687e-05	-1.76774	-4.99793e-10
38293805	chr19:38293805:T:C	8.62722e-09	-1.52449	-0.922612	1.91615e-06	-1.76812	-1.01193	4.43678e-06	-1.76377	-1.03727
38293859	chr19:38293859:A:AC	1.70225e-08	-1.76749	-4.99793e-10	5.29554e-06	-1.76351	-4.99793e-10	1.26735e-05	-1.75146	-4.99793e-10
38293910	chr19:38293910:C:T	9.99239e-09	-1.55972	-0.740481	2.27243e-06	-1.76612	-0.843404	5.20653e-06	-1.76732	-0.87373
38293992	chr19:38293992:C:T	4.98692e-08	-1.68941e-10	-0.692618	1.62567e-05	-1.68941e-10	-0.641869	3.68203e-05	-1.68941e-10	-0.684917
38294277	chr19:38294277:C:T	1.29062e-08	-1.21786	-0.826458	4.63035e-06	-1.04328	-0.85446	1.36936e-05	-1.05457	-0.619467
38294821	chr19:38294821:A:G	4.65377e-08	-1.68941e-10	-0.761759	1.58207e-05	-1.68941e-10	-0.669053	3.37635e-05	-1.68941e-10	-0.771587
38295034	chr19:38295034:G:A	5.79961e-09	-1.32291	-1.52133	1.68153e-06	-1.39284	-1.51783	4.33359e-06	-1.31357	-1.511
38295341	chr19:38295341:G:A	1.42839e-08	-1.51087	-0.432019	5.21128e-06	-1.35328	-0.426273	1.66879e-05	-1.34165	-0.134636
38295600	chr19:38295600:G:A	2.91931e-08	-1.68941e-10	-1.22809	9.66043e-06	-1.68941e-10	-1.16234	2.19036e-05	-1.68941e-10	-1.20432
38296480	chr19:38296480:G:A	4.87251e-09	-1.52196	-1.49645	1.1594e-06	-1.76813	-1.51434	2.74789e-06	-1.76368	-1.51645
38296531	chr19:38296531:A:G	1.30871e-07	0.272192	-4.99793e-10	7.15765e-06	-1.46219	-4.99793e-10	1.73751e-05	-1.43593	-4.99793e-10
38297066	chr19:38297066:A:G	9.51438e-09	-1.51663	-0.832586	2.07889e-06	-1.7682	-0.930341	4.81909e-06	-1.76266	-0.955724
38297325	chr19:38297325:A:G	6.01184e-09	-1.51169	-1.2966	1.56024e-06	-1.70132	-1.28421	3.40234e-06	-1.67766	-1.38884
38297534	chr19:38297534:T:C	1.82492e-08	-1.6979	-4.99793e-10	5.60346e-06	-1.70699	-4.99793e-10	1.32034e-05	-1.71049	-4.99793e-10
38297614	chr19:38297614:C:T	4.28001e-08	-1.31823	0.472748	1.40603e-05	-1.26625	0.479228	3.66811e-05	-1.24464	0.555932
38298102	chr19:38298102:G:A	4.31933e-08	-1.68941e-10	-0.836338	1.46404e-05	-1.68941e-10	-0.74659	3.13524e-05	-1.68941e-10	-0.845678
38298107	chr19:38298107:A:G	4.31824e-08	-1.68941e-10	-0.83659	1.46364e-05	-1.68941e-10	-0.746862	3.13444e-05	-1.68941e-10	-0.845931
38298572	chr19:38298572:G:A	1.2784e-08	-0.563063	-1.49076	6.97377e-06	0.0285945	-1.51681	1.17411e-05	-0.383006	-1.44487
38298609	chr19:38298609:G:A	1.04258e-08	-1.55734	-0.700393	2.35156e-06	-1.76635	-0.808947	5.32797e-06	-1.76717	-0.850825
38299995	chr19:38299995:A:C	8.37242e-09	-0.956977	-1.5201	1.80837e-06	-1.31895	-1.519	4.56436e-06	-1.25758	-1.51511
38300762	chr19:38300762:G:A	3.33046e-08	-1.68941e-10	-1.09633	1.07151e-05	-1.68941e-10	-1.05872	2.40927e-05	-1.68941e-10	-1.10906
38300973	chr19:38300973:G:A	3.54734e-08	-1.68941e-10	-1.03324	1.17227e-05	-1.68941e-10	-0.968848	3.01996e-05	-1.68941e-10	-0.88314
38301532	chr19:38301532:T:C	2.04776e-08	-0.326026	-1.25667	3.2132e-06	-1.01314	-1.24996	7.30217e-06	-0.952579	-1.35022
38301913	chr19:38301913:C:T	7.90288e-08	0.416329	-0.648538	1.68707e-05	0.0773196	-0.682115	4.62299e-05	0.117333	-0.574674
38302005	chr19:38302005:G:A	1.35877e-07	1.826	-1.51628	4.03377e-05	1.77155	-1.50464	0.00010199	1.8529	-1.51899
38302202	chr19:38302202:CA:C	4.54772e-09	-1.56961	-1.51778	9.96716e-06	0.364332	-1.49541	2.27502e-05	0.309143	-1.47554
38302274	chr19:38302274:A:G	2.54761e-08	-1.68941e-10	-1.36428	8.09435e-06	-1.68941e-10	-1.33921	1.86829e-05	-1.68941e-10	-1.36336
38302433	chr19:38302433:C:G	3.31532e-06	-0.108711	3.613	0.00128761	0.104811	3.62536	0.00480849	0.195182	3.99199
38302587	chr19:38302587:C:T	2.3625e-08	-1.10583	-0.333883	9.40189e-06	-0.870158	-0.319307	3.09343e-05	-0.814724	-0.0443783
38302745	chr19:38302745:G:A	4.3857e-09	-1.61057	-1.5131	8.76019e-06	0.22422	-1.48438	2.00864e-05	0.17205	-1.46298
38302817	chr19:38302817:T:G	1.70114e-08	-1.76814	-4.99793e-10	5.30254e-06	-1.76219	-4.99793e-10	1.2578e-05	-1.75901	-4.99793e-10
38302956	chr19:38302956:G:C	1.00545e-08	-1.22029	-1.0737	3.79158e-06	-0.997215	-1.10038	1.10475e-05	-0.950987	-0.937775
38303243	chr19:38303243:A:T	1.71274e-08	-1.76134	-4.99793e-10	5.27581e-06	-1.76724	-4.99793e-10	1.24685e-05	-1.76776	-4.99793e-10
38303728	chr19:38303728:T:C	9.82596e-07	-0.0256522	2.31383	0.000370946	0.190498	2.29518	0.00130862	0.28435	2.60141
38303768	chr19:38303768:T:G	2.21744e-08	-1.68941e-10	-1.50308	6.96755e-06	-1.68941e-10	-1.48911	1.62391e-05	-1.68941e-10	-1.50355
38303983	chr19:38303983:C:T	3.26241e-08	-1.68941e-10	-1.11697	1.04866e-05	-1.68941e-10	-1.08027	2.36092e-05	-1.68941e-10	-1.12933
38303984	chr19:38303984:C:T	2.17897e-08	-1.68941e-10	-1.52059	6.7458e-06	-1.68941e-10	-1.52146	1.61846e-05	-1.68941e-10	-1.50691
38304110	chr19:38304110:G:A	3.22804e-08	-1.12756	-4.99793e-10	1.2926e-05	-0.871135	-4.99793e-10	3.16616e-05	-0.835861	-4.99793e-10
38304146	chr19:38304146:T:G	1.92575e-08	-1.11048	-0.533645	7.5882e-06	-0.87611	-0.527671	2.37513e-05	-0.822761	-0.30057
38304190	chr19:38304190:C:A	3.79851e-08	-1.68941e-10	-0.964827	1.27e-05	-1.68941e-10	-0.888776	2.88988e-05	-1.68941e-10	-0.927166
38304255	chr19:38304255:T:C	1.63949e-08	-0.495066	-1.30999	2.72325e-06	-1.12758	-1.30097	6.20903e-06	-1.07554	-1.38942
38304334	chr19:38304334:C:T	4.22114e-08	-0.859333	-4.99793e-10	1.47824e-05	-0.736939	-4.99793e-10	3.9699e-05	-0.609642	-4.99793e-10
38304519	chr19:38304519:G:A	3.90354e-08	-1.08081	0.143251	1.58586e-05	-0.844207	0.17754	5.48848e-05	-0.786538	0.500807
38304871	chr19:38304871:C:T	4.89318e-08	-1.68941e-10	-0.711595	1.47906e-05	-1.68941e-10	-0.736385	3.57116e-05	-1.68941e-10	-0.715492
38305091	chr19:38305091:G:A	3.02326e-08	-1.1931	-4.99793e-10	8.29937e-06	-1.3142	-4.99793e-10	2.08436e-05	-1.25392	-4.99793e-10
38305294	chr19:38305294:C:T	2.39855e-08	-1.68941e-10	-1.42457	7.68478e-06	-1.68941e-10	-1.39113	1.76605e-05	-1.68941e-10	-1.41964
38305646	chr19:38305646:A:G	8.01148e-09	-1.03147	-1.48968	2.86942e-06	-0.883163	-1.4931	7.20429e-06	-0.807077	-1.50921
38305743	chr19:38305743:A:G	8.24211e-09	-1.56897	-0.923792	2.99477e-06	-1.38178	-0.95173	9.24153e-06	-1.32804	-0.739219
38305932	chr19:38305932:G:A	1.07318e-08	-0.957839	-1.27098	4.23454e-06	-0.694998	-1.2921	1.20906e-05	-0.636775	-1.16176
38305938	chr19:38305938:T:TC	8.20652e-09	-1.20303	-1.29407	3.10779e-06	-0.981731	-1.31473	8.80809e-06	-0.925345	-1.18995
38306403	chr19:38306403:G:T	1.40564e-08	-1.31339	-0.645553	5.30549e-06	-1.11303	-0.648599	1.65952e-05	-1.08995	-0.391906
38306549	chr19:38306549:A:G	3.31897e-08	0.420096	-1.51988	4.96222e-06	-0.307558	-1.52096	1.34992e-05	-0.195484	-1.49285
38306684	chr19:38306684:A:T	4.46162e-08	-1.68941e-10	-0.803926	1.34313e-05	-1.68941e-10	-0.832788	3.25143e-05	-1.68941e-10	-0.809286
38307306	chr19:38307306:G:C	1.18237e-06	0.401874	2.07138	0.000457035	0.644657	2.04973	0.00163866	0.755852	2.35481
38307388	chr19:38307388:C:T	4.09779e-08	-0.0602261	-0.828763	8.79216e-06	-0.389758	-0.866757	2.35898e-05	-0.37067	-0.759485
38307446	chr19:38307446:T:C	8.3416e-08	1.06807	-1.24625	1.08286e-05	0.191534	-1.23972	3.43533e-05	0.335252	-1.08952
38307586	chr19:38307586:G:A	2.70552e-08	-1.30414	-4.99793e-10	9.47931e-06	-1.18126	-4.99793e-10	2.23145e-05	-1.18573	-4.99793e-10
38308169	chr19:38308169:G:A	2.43114e-08	-1.41108	-4.99793e-10	8.55017e-06	-1.28442	-4.99793e-10	2.03053e-05	-1.28009	-4.99793e-10
38308311	chr19:38308311:A:G	4.09225e-07	-1.68941e-10	1.41224	0.000125047	-1.68941e-10	1.39831	0.000277024	-1.68941e-10	1.33314
38308434	chr19:38308434:G:A	2.63027e-08	-1.68941e-10	-1.33235	8.29153e-06	-1.68941e-10	-1.31514	1.91745e-05	-1.68941e-10	-1.33738
38309076	chr19:38309076:G:A	2.63161e-08	-1.68941e-10	-1.33184	8.38613e-06	-1.68941e-10	-1.3038	1.93674e-05	-1.68941e-10	-1.32738
38309525	chr19:38309525:C:T	7.30896e-08	0.310214	-0.62055	3.53773e-05	0.832776	-0.697081	0.000124975	0.95815	-0.421003
38309720	chr19:38309720:C:T	1.96241e-08	-1.62526	-4.99793e-10	5.99621e-06	-1.63925	-4.99793e-10	1.37345e-05	-1.67106	-4.99793e-10
38310647	chr19:38310647:C:T	6.1289e-08	0.359172	-0.845594	1.26413e-05	-0.00866636	-0.884738	3.40117e-05	0.0133859	-0.777649
38310777	chr19:38310777:C:T	4.86747e-08	-0.716862	-4.99793e-10	1.80684e-05	-0.536212	-4.99793e-10	4.70574e-05	-0.4396	-4.99793e-10
38311160	chr19:38311160:G:A	9.52881e-09	-0.950364	-1.39734	4.41613e-06	-0.489217	-1.4559	7.18506e-06	-0.800629	-1.51833
38312219	chr19:38312219:A:G	2.40872e-08	-0.241577	-1.17877	9.19162e-06	-0.000344721	-1.21174	2.54141e-05	0.0706883	-1.12635
38312349	chr19:38312349:C:G	1.39383e-08	-0.964951	-1.00243	5.42943e-06	-0.696586	-1.04196	1.62998e-05	-0.648003	-0.851809
38312660	chr19:38312660:G:A	5.39608e-08	-0.613764	-4.99793e-10	1.31037e-05	-0.857479	-4.99793e-10	2.83481e-05	-0.946408	-4.99793e-10
38312690	chr19:38312690:C:G	2.38002e-08	-1.68941e-10	-1.43233	7.48776e-06	-1.68941e-10	-1.41711	1.75693e-05	-1.68941e-10	-1.42481
38312786	chr19:38312786:C:T	4.86066e-08	-1.68941e-10	-0.718263	1.55878e-05	-1.68941e-10	-0.683887	3.55021e-05	-1.68941e-10	-0.721375
38312829	chr19:38312829:C:T	2.17802e-08	-1.68941e-10	-1.52102	6.74994e-06	-1.68941e-10	-1.52084	1.74907e-05	-1.68941e-10	-1.4293
38312998	chr19:38312998:C:A	2.31562e-08	-1.68941e-10	-1.45976	7.31832e-06	-1.68941e-10	-1.43999	2.21679e-05	-1.68941e-10	-1.19232
38313056	chr19:38313056:G:A	7.30808e-08	1.21096	-1.52142	9.5181e-06	0.343289	-1.52047	2.56809e-05	0.463173	-1.50839
38313578	chr19:38313578:A:G	7.67372e-08	1.24557	-1.5072	9.82917e-06	0.367397	-1.51242	2.76256e-05	0.491578	-1.4638
38314263	chr19:38314263:C:T	3.73237e-08	-1.68941e-10	-0.982395	1.20672e-05	-1.68941e-10	-0.939887	2.69873e-05	-1.68941e-10	-0.995602
38315065	chr19:38315065:C:T	1.74093e-08	-1.74502	-4.99793e-10	5.5557e-06	-1.71555	-4.99793e-10	1.34922e-05	-1.68885	-4.99793e-10
38315691	chr19:38315691:G:C	8.95e-08	1.17443	-1.28222	1.52034e-05	0.533795	-1.24265	4.90065e-05	0.792956	-1.19197
38316234	chr19:38316234:C:T	3.69741e-08	-1.68941e-10	-0.991804	1.20672e-05	-1.68941e-10	-0.939881	2.77717e-05	-1.68941e-10	-0.966948
38316262	chr19:38316262:T:C	2.97988e-08	-1.68941e-10	-1.20755	9.43255e-06	-1.68941e-10	-1.18621	2.17166e-05	-1.68941e-10	-1.21289
38316395	chr19:38316395:C:G	1.29008e-07	0.336958	-0.0791092	2.31512e-05	-0.153111	-0.135218	6.10138e-05	-0.122785	-0.0570826
38316544	chr19:38316544:G:A	9.05839e-08	1.42028	-1.51603	1.14826e-05	0.529729	-1.51927	3.18782e-05	0.656713	-1.48576
38316850	chr19:38316850:A:G	5.04176e-09	-1.46792	-1.51635	1.15198e-05	0.506114	-1.49242	2.60443e-05	0.442689	-1.47386
38316901	chr19:38316901:T:C	6.11904e-08	-0.840225	0.352194	2.56073e-05	-0.560365	0.372869	8.96035e-05	-0.500969	0.705396
38317173	chr19:38317173:C:T	9.15276e-08	-0.0853812	-4.99793e-10	2.65386e-05	-0.151775	-4.99793e-10	6.42572e-05	-0.128073	-4.99793e-10
38317507	chr19:38317507:T:C	2.99708e-08	-1.68941e-10	-1.2018	1.00279e-05	-1.68941e-10	-1.125	2.23955e-05	-1.68941e-10	-1.18211
38317864	chr19:38317864:A:G	1.42585e-07	1.72545	-1.36754	1.67846e-05	0.77165	-1.38156	5.15159e-05	0.909666	-1.25874
38317865	chr19:38317865:A:C	1.35333e-07	1.75136	-1.44564	1.59803e-05	0.796357	-1.45538	4.73706e-05	0.934212	-1.36718
38317872	chr19:38317872:A:G	1.7351e-07	1.93275	-1.37854	1.98798e-05	0.951597	-1.39227	6.14824e-05	1.10217	-1.27438
38317893	chr19:38317893:T:C	7.91053e-08	-0.716676	0.485434	3.38041e-05	-0.41254	0.502746	0.000120408	-0.349261	0.849183
38318430	chr19:38318430:C:T	5.06469e-09	-1.45914	-1.52058	1.15435e-05	0.520792	-1.50504	2.5956e-05	0.456192	-1.49075
38318719	chr19:38318719:C:A	2.92392e-08	-0.306439	-0.920074	1.0431e-05	-0.0789999	-1.00659	3.07005e-05	-0.000880767	-0.865807
38319003	chr19:38319003:C:A	2.04605e-08	-1.58353	-4.99793e-10	6.36898e-06	-1.57894	-4.99793e-10	1.56885e-05	-1.53804	-4.99793e-10
38320104	chr19:38320104:C:G	4.54587e-08	-0.785219	-4.99793e-10	1.51633e-05	-0.711499	-4.99793e-10	4.03686e-05	-0.592916	-4.99793e-10
38320513	chr19:38320513:T:C	3.78048e-08	-0.159887	-0.8097	1.34797e-05	0.0749822	-0.904173	4.02032e-05	0.158264	-0.755285
38322410	chr19:38322410:G:C	8.92306e-08	0.251299	-0.362097	1.62727e-05	-0.226022	-0.414861	4.22722e-05	-0.200285	-0.346553
38323269	chr19:38323269:G:A	2.9828e-07	1.09601	-4.99793e-10	7.78631e-05	0.924577	-4.99793e-10	0.000159237	0.779426	-4.99793e-10
38323898	chr19:38323898:A:G	2.59997e-08	-1.34394	-4.99793e-10	7.0583e-06	-1.47617	-4.99793e-10	1.61316e-05	-1.51019	-4.99793e-10
38323911	chr19:38323911:G:A	2.70568e-08	-1.68941e-10	-1.30408	8.56251e-06	-1.68941e-10	-1.28298	1.82896e-05	-1.68941e-10	-1.38464
38324046	chr19:38324046:A:G	4.70121e-09	-1.74774	-1.30646	1.79375e-06	-1.526	-1.32006	4.59486e-06	-1.54258	-1.22345
38324104	chr19:38324104:T:A	2.53707e-08	-1.68941e-10	-1.36843	8.00883e-06	-1.68941e-10	-1.34983	1.88389e-05	-1.68941e-10	-1.35504
38324130	chr19:38324130:A:G	3.36981e-08	-1.68941e-10	-1.08458	1.09371e-05	-1.68941e-10	-1.03821	2.51238e-05	-1.68941e-10	-1.06715
38324383	chr19:38324383:G:C	3.45843e-08	-1.68941e-10	-1.05862	1.12346e-05	-1.68941e-10	-1.01137	2.58168e-05	-1.68941e-10	-1.03994
38324577	chr19:38324577:A:G	4.95912e-09	-1.48275	-1.51805	1.77101e-06	-1.36522	-1.49361	3.87332e-06	-1.48616	-1.4507
38324584	chr19:38324584:G:A	2.2803e-08	-1.68941e-10	-1.47513	7.12684e-06	-1.68941e-10	-1.46651	1.66625e-05	-1.68941e-10	-1.47781
38324732	chr19:38324732:G:A	5.50908e-08	-0.599017	0.00597642	2.3796e-05	-0.284809	0.0239522	8.1572e-05	-0.220099	0.330617
38324843	chr19:38324843:T:C	4.50115e-08	0.711356	-1.50646	5.9162e-06	-0.142091	-1.51059	1.59411e-05	-0.0577777	-1.46429
38325092	chr19:38325092:A:G	2.1788e-08	-1.52066	-4.99793e-10	6.78146e-06	-1.51618	-4.99793e-10	1.68023e-05	-1.46945	-4.99793e-10
38326169	chr19:38326169:G:A	2.67824e-08	-1.68941e-10	-1.31428	8.54093e-06	-1.68941e-10	-1.28551	1.97256e-05	-1.68941e-10	-1.30905
38326312	chr19:38326312:G:A	5.21026e-09	-1.4463	-1.50509	1.21425e-05	0.537144	-1.47081	2.75043e-05	0.473293	-1.44992
38326336	chr19:38326336:T:C	1.11793e-08	-0.898306	-1.28965	4.48025e-06	-0.60599	-1.32471	1.24833e-05	-0.558586	-1.20799
38326687	chr19:38326687:C:T	1.20668e-06	-1.68941e-10	2.49361	0.000482168	-1.68941e-10	2.74792	0.00102558	-1.68941e-10	2.64205
38326719	chr19:38326719:C:T	1.83667e-08	-1.69149	-4.99793e-10	5.61843e-06	-1.70432	-4.99793e-10	1.32402e-05	-1.70771	-4.99793e-10
38326723	chr19:38326723:C:T	5.11032e-09	-1.4735	-1.49726	1.15059e-05	0.47007	-1.45759	2.60951e-05	0.405928	-1.43515
38326774	chr19:38326774:G:A	2.18928e-08	-1.68941e-10	-1.51586	6.82686e-06	-1.68941e-10	-1.50951	1.68034e-05	-1.68941e-10	-1.46939
38326846	chr19:38326846:T:C	1.74722e-08	-1.20733	-0.53408	4.10763e-06	-1.53903	-0.478502	1.3489e-05	-1.50772	-0.181371
38327304	chr19:38327304:G:A	2.01702e-08	-1.59782	-4.99793e-10	5.82654e-06	-1.66795	-4.99793e-10	1.37345e-05	-1.67106	-4.99793e-10
38327593	chr19:38327593:C:T	5.19839e-08	-0.651088	-4.99793e-10	1.78157e-05	-0.550296	-4.99793e-10	4.44147e-05	-0.497396	-4.99793e-10
38327659	chr19:38327659:C:T	3.14075e-08	-1.08599	-0.0689805	7.58402e-06	-1.46348	0.0591437	2.58506e-05	-1.42555	0.386918
38328078	chr19:38328078:G:A	2.64073e-08	-1.68941e-10	-1.32838	8.41083e-06	-1.68941e-10	-1.30085	1.94459e-05	-1.68941e-10	-1.32333
38328111	chr19:38328111:T:C	1.59529e-08	-1.20334	-0.629037	3.73695e-06	-1.53582	-0.576285	1.21204e-05	-1.5043	-0.291775
38328285	chr19:38328285:C:T	3.05305e-08	-1.11432	-0.0689805	7.44087e-06	-1.48253	0.0591437	2.53351e-05	-1.44569	0.386918
38328458	chr19:38328458:A:G	1.64782e-08	-1.20741	-0.592572	3.8677e-06	-1.53903	-0.538687	1.26033e-05	-1.50779	-0.249219
38328610	chr19:38328610:AAGGAGGATCGCTTGAGGCC:A	6.46231e-08	0.177465	-0.610916	1.19581e-05	-0.29065	-0.658317	3.09635e-05	-0.264285	-0.593874
38328664	chr19:38328664:G:A	2.28746e-08	-1.68941e-10	-1.472	7.22844e-06	-1.68941e-10	-1.45235	1.66671e-05	-1.68941e-10	-1.47753
38328870	chr19:38328870:GAA:G	3.20413e-08	-1.68941e-10	-1.135	1.03702e-05	-1.68941e-10	-1.09144	2.3851e-05	-1.68941e-10	-1.11914
38328994	chr19:38328994:GA:G	2.41736e-08	-1.68941e-10	-1.41676	7.69247e-06	-1.68941e-10	-1.39013	1.7614e-05	-1.68941e-10	-1.42227
38329356	chr19:38329356:A:C	2.29759e-08	-1.68941e-10	-1.46758	7.26649e-06	-1.68941e-10	-1.4471	1.67372e-05	-1.68941e-10	-1.47334
38329439	chr19:38329439:A:T	2.26973e-08	-1.68941e-10	-1.47978	7.16237e-06	-1.68941e-10	-1.46153	1.65458e-05	-1.68941e-10	-1.48483
38329831	chr19:38329831:T:C	2.29409e-08	-1.68941e-10	-1.4691	7.25363e-06	-1.68941e-10	-1.44887	1.67132e-05	-1.68941e-10	-1.47477
38329888	chr19:38329888:C:T	6.73346e-08	-0.524526	0.132178	2.93208e-05	-0.202571	0.150493	0.00010143	-0.1357	0.464106
38330195	chr19:38330195:G:A	2.29483e-08	-1.68941e-10	-1.46878	7.25616e-06	-1.68941e-10	-1.44852	1.67179e-05	-1.68941e-10	-1.47449
38330297	chr19:38330297:C:T	2.34906e-08	-1.68941e-10	-1.44542	7.45486e-06	-1.68941e-10	-1.42151	1.70727e-05	-1.68941e-10	-1.45349
38330401	chr19:38330401:G:T	3.02415e-08	-1.14122	-0.0515891	7.44609e-06	-1.50004	0.0773564	2.53672e-05	-1.46387	0.406364
38330450	chr19:38330450:C:T	2.30448e-08	-1.68941e-10	-1.46458	7.23562e-06	-1.68941e-10	-1.45136	1.66785e-05	-1.68941e-10	-1.47684
38330834	chr19:38330834:T:C	3.30027e-08	-1.14514	0.0397047	8.24989e-06	-1.50277	0.182599	2.8288e-05	-1.46669	0.518155
38330968	chr19:38330968:G:A	2.23336e-08	-1.68941e-10	-1.49593	7.02136e-06	-1.68941e-10	-1.48142	1.62978e-05	-1.68941e-10	-1.49993
38331026	chr19:38331026:T:C	2.2952e-08	-1.68941e-10	-1.46862	7.25759e-06	-1.68941e-10	-1.44833	1.67205e-05	-1.68941e-10	-1.47433
38331057	chr19:38331057:C:T	3.92954e-08	0.576587	-1.5075	5.44976e-06	-0.236053	-1.49875	1.35588e-05	-0.162701	-1.52123
38331069	chr19:38331069:G:A	3.28477e-08	-1.06925	-0.0408961	7.88112e-06	-1.45442	0.0885135	2.69398e-05	-1.41561	0.418247
38331088	chr19:38331088:A:T	2.29591e-08	-1.68941e-10	-1.46831	7.26012e-06	-1.68941e-10	-1.44798	1.67251e-05	-1.68941e-10	-1.47405
38331199	chr19:38331199:G:A	7.62952e-09	-1.24248	-1.32752	2.47068e-06	-1.14614	-1.37974	6.25309e-06	-1.14442	-1.31347
38331397	chr19:38331397:G:A	2.36386e-08	-1.68941e-10	-1.43914	7.51212e-06	-1.68941e-10	-1.41386	1.72137e-05	-1.68941e-10	-1.44526
38331620	chr19:38331620:G:A	1.71459e-08	-1.76026	-4.99793e-10	5.47345e-06	-1.73047	-4.99793e-10	1.2709e-05	-1.74866	-4.99793e-10
38331668	chr19:38331668:C:T	3.2307e-08	-1.68941e-10	-1.12674	1.04582e-05	-1.68941e-10	-1.08299	2.40737e-05	-1.68941e-10	-1.10985
38331919	chr19:38331919:G:T	2.40742e-08	-1.68941e-10	-1.42088	7.57567e-06	-1.68941e-10	-1.40543	1.78008e-05	-1.68941e-10	-1.41172
38331988	chr19:38331988:C:T	3.24956e-08	-1.68941e-10	-1.12092	1.0523e-05	-1.68941e-10	-1.07681	2.42174e-05	-1.68941e-10	-1.1039
38332063	chr19:38332063:A:T	2.4574e-08	-1.68941e-10	-1.40034	7.83412e-06	-1.68941e-10	-1.37189	1.78714e-05	-1.68941e-10	-1.40777
38332155	chr19:38332155:C:T	2.45448e-08	-1.68941e-10	-1.40152	7.82383e-06	-1.68941e-10	-1.3732	1.78506e-05	-1.68941e-10	-1.40893
38332227	chr19:38332227:T:C	3.16028e-08	-1.68941e-10	-1.14878	1.02184e-05	-1.68941e-10	-1.10619	2.35347e-05	-1.68941e-10	-1.13249
38332348	chr19:38332348:T:C	2.29822e-08	-1.68941e-10	-1.4673	7.26888e-06	-1.68941e-10	-1.44677	1.6742e-05	-1.68941e-10	-1.47305
38332562	chr19:38332562:T:G	4.62801e-08	0.744953	-1.51226	6.21505e-06	-0.0985366	-1.50487	1.55992e-05	-0.0223361	-1.52141
38332631	chr19:38332631:CA:C	2.36264e-08	-1.68941e-10	-1.43966	7.50487e-06	-1.68941e-10	-1.41482	1.7187e-05	-1.68941e-10	-1.44681
38332653	chr19:38332653:T:C	2.3024e-08	-1.68941e-10	-1.46548	7.28393e-06	-1.68941e-10	-1.4447	1.67695e-05	-1.68941e-10	-1.4714
38332948	chr19:38332948:C:A	2.28505e-08	-1.68941e-10	-1.47305	7.21866e-06	-1.68941e-10	-1.45371	1.66509e-05	-1.68941e-10	-1.4785
38333054	chr19:38333054:G:A	2.10448e-08	-1.55537	-4.99793e-10	6.55279e-06	-1.55048	-4.99793e-10	1.61891e-05	-1.50663	-4.99793e-10
38333145	chr19:38333145:C:T	2.28918e-08	-1.68941e-10	-1.47124	7.23578e-06	-1.68941e-10	-1.45134	1.66797e-05	-1.68941e-10	-1.47678
38333331	chr19:38333331:C:A	1.87519e-08	-1.35131	-0.31942	4.97985e-06	-1.63015	-0.194822	1.62972e-05	-1.60371	0.103735
38333365	chr19:38333365:A:G	2.29878e-08	-1.68941e-10	-1.46706	7.27084e-06	-1.68941e-10	-1.4465	1.67445e-05	-1.68941e-10	-1.4729
38333380	chr19:38333380:A:G	2.301e-08	-1.68941e-10	-1.46609	7.27916e-06	-1.68941e-10	-1.44536	1.67604e-05	-1.68941e-10	-1.47195
38333704	chr19:38333704:G:A	3.26801e-08	-1.09251	-0.0227469	7.99271e-06	-1.46898	0.117139	2.72901e-05	-1.43099	0.446551
38333941	chr19:38333941:C:T	6.0585e-08	1.0075	-1.50548	7.51483e-06	0.0963221	-1.50982	2.02702e-05	0.181839	-1.46366
38333993	chr19:38333993:A:G	8.72435e-09	-1.10389	-1.33202	2.84935e-06	-0.999653	-1.38363	7.27931e-06	-0.995233	-1.3107
38334316	chr19:38334316:T:C	2.2717e-08	-1.68941e-10	-1.47891	7.16875e-06	-1.68941e-10	-1.46064	1.65576e-05	-1.68941e-10	-1.48412
38334454	chr19:38334454:A:G	1.81883e-08	-1.19842	-0.502824	4.29283e-06	-1.53321	-0.440215	1.4166e-05	-1.50018	-0.13994
38334484	chr19:38334484:G:T	2.68707e-08	-1.68941e-10	-1.31099	8.56946e-06	-1.68941e-10	-1.28217	1.97944e-05	-1.68941e-10	-1.30557
38334520	chr19:38334520:C:T	2.70842e-08	-1.68941e-10	-1.30307	8.73145e-06	-1.68941e-10	-1.26344	1.98318e-05	-1.68941e-10	-1.30368
38334678	chr19:38334678:G:A	2.27231e-08	-1.68941e-10	-1.47864	7.17112e-06	-1.68941e-10	-1.46031	1.6562e-05	-1.68941e-10	-1.48385
38334807	chr19:38334807:T:G	6.86777e-08	-0.486951	0.114353	2.99753e-05	-0.162406	0.132406	0.000103515	-0.0948204	0.443569
38334881	chr19:38334881:A:G	2.2632e-08	-1.68941e-10	-1.48266	7.13665e-06	-1.68941e-10	-1.46513	1.64995e-05	-1.68941e-10	-1.48764
38334949	chr19:38334949:C:T	2.59073e-08	-1.68941e-10	-1.3475	8.24372e-06	-1.68941e-10	-1.32092	1.91004e-05	-1.68941e-10	-1.34126
38335447	chr19:38335447:T:A	6.99915e-09	-1.15734	-1.4989	2.40932e-06	-1.0682	-1.48283	5.6209e-06	-1.05918	-1.5053
38335683	chr19:38335683:C:T	3.25533e-08	-1.76358	0.644433	9.93382e-06	-1.76804	0.633605	2.95396e-05	-1.76817	0.862939
38336190	chr19:38336190:G:A	2.33303e-08	-1.68941e-10	-1.45227	7.30715e-06	-1.68941e-10	-1.44152	1.70542e-05	-1.68941e-10	-1.45457
38336307	chr19:38336307:T:C	1.638e-08	-0.285692	-1.52027	2.75198e-06	-0.896734	-1.52132	7.07357e-06	-0.834111	-1.50049
38336812	chr19:38336812:A:G	6.00024e-09	-1.30179	-1.50843	1.48139e-05	0.780336	-1.51515	3.28516e-05	0.722344	-1.52131
38336839	chr19:38336839:AGGC:A	5.92437e-09	-1.31592	-1.50703	1.43981e-05	0.750924	-1.51421	3.19079e-05	0.693043	-1.52116
38336990	chr19:38336990:G:A	4.96484e-09	-1.49013	-1.50951	1.07758e-05	0.425732	-1.47881	2.44352e-05	0.364518	-1.45946
38337160	chr19:38337160:T:C	5.82893e-09	-1.33115	-1.50804	1.38224e-05	0.710785	-1.51487	3.06699e-05	0.653581	-1.52127
38337165	chr19:38337165:A:G	5.86942e-09	-1.32445	-1.50781	1.40509e-05	0.727024	-1.51472	3.11683e-05	0.669672	-1.52124
38337320	chr19:38337320:T:C	7.17308e-08	-0.445691	0.116589	3.14371e-05	-0.117488	0.135103	0.000109197	-0.0517179	0.453907
38337321	chr19:38337321:C:A	3.25487e-08	-1.68941e-10	-1.11929	1.04222e-05	-1.68941e-10	-1.08644	2.45991e-05	-1.68941e-10	-1.08826
38337649	chr19:38337649:G:A	8.10929e-08	-1.68941e-10	-0.206427	2.24761e-05	-1.68941e-10	-0.317922	5.99117e-05	-1.68941e-10	-0.198095
38337828	chr19:38337828:C:T	3.25208e-08	-1.68941e-10	-1.12014	1.04127e-05	-1.68941e-10	-1.08735	2.45781e-05	-1.68941e-10	-1.08911
38337869	chr19:38337869:A:C	6.21815e-09	-1.29489	-1.47966	1.61755e-05	0.846258	-1.49313	3.53378e-05	0.785238	-1.51125
38338015	chr19:38338015:C:T	2.33503e-08	-1.68941e-10	-1.45141	7.40604e-06	-1.68941e-10	-1.42808	1.701e-05	-1.68941e-10	-1.45717
38338107	chr19:38338107:G:A	3.24317e-08	-1.68941e-10	-1.12289	1.03843e-05	-1.68941e-10	-1.09008	2.45054e-05	-1.68941e-10	-1.09207
38338124	chr19:38338124:A:C	2.32303e-08	-1.68941e-10	-1.45656	7.41648e-06	-1.68941e-10	-1.42667	1.84311e-05	-1.68941e-10	-1.37693
38338296	chr19:38338296:C:T	2.24454e-08	-1.68941e-10	-1.49094	7.06433e-06	-1.68941e-10	-1.47532	1.66297e-05	-1.68941e-10	-1.47977
38338306	chr19:38338306:G:A	2.33633e-08	-1.68941e-10	-1.45086	7.41066e-06	-1.68941e-10	-1.42746	1.70184e-05	-1.68941e-10	-1.45667
38338373	chr19:38338373:C:T	2.32094e-08	-1.76711	0.309649	7.0815e-06	-1.76806	0.295175	2.08331e-05	-1.76665	0.512223
38338444	chr19:38338444:G:A	6.93303e-08	-1.68941e-10	-0.36314	2.01274e-05	-1.68941e-10	-0.428294	5.33114e-05	-1.68941e-10	-0.314817
38338457	chr19:38338457:G:A	2.3333e-08	-1.68941e-10	-1.45215	7.39972e-06	-1.68941e-10	-1.42893	1.6998e-05	-1.68941e-10	-1.45787
38338976	chr19:38338976:C:T	5.53505e-08	-0.227773	-0.360564	1.07142e-05	-0.643038	-0.415768	2.79265e-05	-0.620017	-0.341376
38339311	chr19:38339311:C:T	3.24828e-08	-1.68941e-10	-1.12131	1.04001e-05	-1.68941e-10	-1.08856	2.45479e-05	-1.68941e-10	-1.09034
38339357	chr19:38339357:G:C	1.37045e-08	-0.721528	-1.26277	3.72712e-06	-0.91024	-1.2045	8.40955e-06	-0.881288	-1.28031
38339359	chr19:38339359:T:G	1.37258e-08	-0.722483	-1.26026	3.73369e-06	-0.911171	-1.20181	8.42139e-06	-0.882217	-1.27798
38339816	chr19:38339816:C:G	3.18329e-08	-1.68941e-10	-1.14152	1.01827e-05	-1.68941e-10	-1.10969	2.40348e-05	-1.68941e-10	-1.11146
38340146	chr19:38340146:G:A	1.70104e-08	-1.7682	-4.99793e-10	5.28362e-06	-1.76576	-4.99793e-10	1.2463e-05	-1.7682	-4.99793e-10
38340326	chr19:38340326:T:C	6.6751e-08	-0.403427	0.00237413	2.94133e-05	-0.0681284	0.0191999	0.000101338	-0.000854476	0.32835
38340458	chr19:38340458:C:A	1.8061e-08	-1.70827	-4.99793e-10	6.04981e-06	-1.63035	-4.99793e-10	1.42392e-05	-1.63497	-4.99793e-10
38340543	chr19:38340543:C:T	3.40673e-08	-1.68941e-10	-1.07368	1.10419e-05	-1.68941e-10	-1.02868	2.53788e-05	-1.68941e-10	-1.05705
38340671	chr19:38340671:A:G	1.62948e-08	-0.868155	-0.943024	6.63638e-06	-0.579846	-0.957963	1.94987e-05	-0.527128	-0.79349
38340673	chr19:38340673:G:A	1.93222e-08	-1.76769	0.126921	5.87664e-06	-1.76361	0.104222	1.72247e-05	-1.75912	0.314493
38341624	chr19:38341624:G:A	2.28347e-08	-1.68941e-10	-1.47374	7.14283e-06	-1.68941e-10	-1.46427	2.13631e-05	-1.68941e-10	-1.2293
38341689	chr19:38341689:T:G	4.14079e-08	-0.878552	-4.99793e-10	1.51696e-05	-0.711083	-4.99793e-10	3.93536e-05	-0.61838	-4.99793e-10
38341770	chr19:38341770:C:T	1.70202e-08	-1.76762	-4.99793e-10	5.27244e-06	-1.76788	-4.99793e-10	1.24754e-05	-1.76721	-4.99793e-10
38342160	chr19:38342160:G:A	3.29486e-08	-0.0563467	-1.05073	6.26637e-06	-0.499285	-1.09589	1.42876e-05	-0.467648	-1.16393
38342306	chr19:38342306:G:A	1.14914e-08	-0.645916	-1.51451	2.11785e-06	-1.17117	-1.5088	5.23469e-06	-1.11494	-1.52072
38342474	chr19:38342474:T:C	7.17077e-09	-1.45642	-1.17559	1.76521e-06	-1.64972	-1.21239	5.1899e-06	-1.62551	-1.01874
38342525	chr19:38342525:A:G	4.67137e-09	-1.54016	-1.52041	9.24489e-06	0.298302	-1.50461	2.08712e-05	0.239008	-1.49161
38342548	chr19:38342548:C:T	3.41739e-08	-1.68941e-10	-1.07056	1.10807e-05	-1.68941e-10	-1.02517	2.54668e-05	-1.68941e-10	-1.05359
38342632	chr19:38342632:C:T	3.23476e-08	-1.68941e-10	-1.12548	1.03556e-05	-1.68941e-10	-1.09285	2.44465e-05	-1.68941e-10	-1.09448
38342710	chr19:38342710:C:T	1.71818e-08	-1.11596	-0.642209	3.91371e-06	-1.48036	-0.585527	1.26825e-05	-1.44687	-0.303873
38343559	chr19:38343559:G:C	3.24828e-08	-1.68941e-10	-1.12131	1.04001e-05	-1.68941e-10	-1.08856	2.45479e-05	-1.68941e-10	-1.09034
38343737	chr19:38343737:G:T	5.47209e-09	-1.43054	-1.47182	1.3768e-05	0.595917	-1.40395	3.16289e-05	0.532626	-1.36952
38343915	chr19:38343915:A:G	5.26914e-09	-1.75267	-1.18749	1.52022e-06	-1.76388	-1.24764	3.94246e-06	-1.76612	-1.15305
38344334	chr19:38344334:G:A	2.34148e-08	-1.68941e-10	-1.44866	7.2556e-06	-1.68941e-10	-1.4486	1.70055e-05	-1.68941e-10	-1.45743
38344518	chr19:38344518:T:C	6.14145e-08	0.0386466	-0.523024	1.1552e-05	-0.41357	-0.569947	2.98643e-05	-0.38787	-0.506433
38344909	chr19:38344909:T:A	2.00116e-08	-1.60571	-4.99793e-10	6.15788e-06	-1.61264	-4.99793e-10	1.42977e-05	-1.63087	-4.99793e-10
38345325	chr19:38345325:C:T	5.28446e-09	-1.74981	-1.18744	1.51912e-06	-1.76221	-1.25004	3.95934e-06	-1.76493	-1.14996
38345332	chr19:38345332:G:A	3.58984e-08	-1.68941e-10	-1.02133	1.1877e-05	-1.68941e-10	-0.955773	2.67324e-05	-1.68941e-10	-1.00509
38345883	chr19:38345883:G:A	2.27224e-08	-1.68941e-10	-1.47867	7.10305e-06	-1.68941e-10	-1.46985	2.11009e-05	-1.68941e-10	-1.24165
38346041	chr19:38346041:C:T	4.89454e-09	-1.50649	-1.50741	1.03226e-05	0.378948	-1.47499	2.34442e-05	0.318523	-1.45487
38346137	chr19:38346137:G:A	8.86781e-09	-0.916489	-1.5031	3.24101e-06	-0.748927	-1.50556	8.2661e-06	-0.662087	-1.51672
38346245	chr19:38346245:C:T	3.53231e-08	-1.68941e-10	-1.03749	1.16417e-05	-1.68941e-10	-0.97578	2.61973e-05	-1.68941e-10	-1.02531
38347246	chr19:38347246:T:C	5.73319e-09	-1.45138	-1.40437	1.42222e-06	-1.64631	-1.43185	3.92247e-06	-1.62174	-1.30251
38347277	chr19:38347277:C:T	4.49272e-07	-1.68941e-10	1.50561	0.000166427	-1.68941e-10	1.68418	0.000373985	-1.68941e-10	1.63325
38348351	chr19:38348351:C:T	5.09808e-08	-1.68941e-10	-0.670572	1.75183e-05	-1.68941e-10	-0.567127	3.83673e-05	-1.68941e-10	-0.643762
38348548	chr19:38348548:A:G	2.33455e-08	-1.68941e-10	-1.45162	7.2413e-06	-1.68941e-10	-1.45057	1.68256e-05	-1.68941e-10	-1.46807
38349069	chr19:38349069:C:T	7.58443e-08	-1.68941e-10	-0.27334	2.11094e-05	-1.68941e-10	-0.380656	5.62923e-05	-1.68941e-10	-0.26041
38349219	chr19:38349219:T:C	5.60104e-09	-1.44998	-1.42909	1.39508e-06	-1.64536	-1.45207	3.79335e-06	-1.62064	-1.33708
38349652	chr19:38349652:G:T	2.58341e-08	-0.674638	-0.675687	6.25825e-06	-0.95612	-0.640355	1.52808e-05	-0.939026	-0.625345
38350229	chr19:38350229:A:T	3.00855e-08	-1.19798	-4.99793e-10	1.03433e-05	-1.09404	-4.99793e-10	2.37905e-05	-1.12168	-4.99793e-10
38350256	chr19:38350256:T:C	1.56784e-08	-0.328408	-1.52133	2.65384e-06	-0.934523	-1.51984	6.7464e-06	-0.870396	-1.51156
38350531	chr19:38350531:C:T	5.3594e-09	-1.45101	-1.47216	1.30677e-05	0.544172	-1.4044	3.00322e-05	0.481353	-1.37005
38350738	chr19:38350738:C:T	2.82568e-08	-1.68941e-10	-1.26069	8.665e-06	-1.68941e-10	-1.27108	2.07337e-05	-1.68941e-10	-1.25921
38351074	chr19:38351074:A:C	7.89268e-08	1.27086	-1.50436	2.57606e-05	1.32631	-1.50784	6.64325e-05	1.42504	-1.51983
38351330	chr19:38351330:C:T	1.70116e-08	-1.76813	-4.99793e-10	5.27821e-06	-1.76679	-4.99793e-10	1.2465e-05	-1.76804	-4.99793e-10
38352781	chr19:38352781:CAGAG:C	6.68023e-08	-1.68941e-10	-0.400284	1.94095e-05	-1.68941e-10	-0.464611	5.13137e-05	-1.68941e-10	-0.353009
38353504	chr19:38353504:T:C	1.67744e-08	-0.317412	-1.46476	2.86399e-06	-0.925376	-1.45278	6.82828e-06	-0.862929	-1.50697
38353837	chr19:38353837:C:A	8.34319e-08	-1.68941e-10	-0.177991	2.31092e-05	-1.68941e-10	-0.290144	6.21143e-05	-1.68941e-10	-0.161991
38354568	chr19:38354568:G:A	5.27175e-09	-1.43225	-1.50741	1.24824e-05	0.568936	-1.47499	2.82043e-05	0.503375	-1.45487
38354861	chr19:38354861:C:T	2.28794e-08	-1.68941e-10	-1.47179	7.09534e-06	-1.68941e-10	-1.47094	1.65354e-05	-1.68941e-10	-1.48546
38354899	chr19:38354899:A:T	3.64215e-08	-1.68941e-10	-1.00686	1.20613e-05	-1.68941e-10	-0.940374	2.713e-05	-1.68941e-10	-0.990326
38355005	chr19:38355005:A:G	4.28973e-08	-1.68941e-10	-0.843214	1.25139e-05	-1.68941e-10	-0.903535	3.31754e-05	-1.68941e-10	-0.789158
38355229	chr19:38355229:C:T	2.53856e-08	-0.958277	-0.409563	1.03492e-05	-0.682027	-0.411436	3.45808e-05	-0.634728	-0.112941
38356074	chr19:38356074:TTTA:T	2.18084e-08	-1.68941e-10	-1.51973	6.75419e-06	-1.68941e-10	-1.52021	2.10416e-05	-1.68941e-10	-1.24447
38356361	chr19:38356361:C:T	3.31505e-07	-1.68941e-10	1.20162	0.000121707	-1.68941e-10	1.37124	0.000273312	-1.68941e-10	1.31965
38356791	chr19:38356791:T:C	2.98727e-08	-0.0913193	-1.11376	4.35225e-06	-0.839552	-1.12013	9.7004e-06	-0.780306	-1.23849
38357991	chr19:38357991:G:A	1.93992e-08	-1.63679	-4.99793e-10	5.64441e-06	-1.69971	-4.99793e-10	1.29641e-05	-1.72878	-4.99793e-10
38358156	chr19:38358156:A:G	7.23184e-09	-1.4806	-1.14293	1.75715e-06	-1.71718	-1.14951	3.82501e-06	-1.70283	-1.24658
38358221	chr19:38358221:C:G	8.81907e-08	1.38435	-1.50687	2.89872e-05	1.44592	-1.50944	7.50067e-05	1.54714	-1.52053
38358675	chr19:38358675:G:A	2.62074e-08	-1.43672	0.100743	5.69946e-06	-1.75751	0.0675103	1.26284e-05	-1.76012	0.00510008
38358694	chr19:38358694:C:A	3.401e-08	-1.68941e-10	-1.07537	1.10227e-05	-1.68941e-10	-1.03042	2.53353e-05	-1.68941e-10	-1.05877
38358870	chr19:38358870:GAC:G	5.78395e-09	-1.32581	-1.52112	1.58665e-05	0.842832	-1.509	3.53912e-05	0.773102	-1.49761
38359051	chr19:38359051:T:C	1.08378e-08	-0.882318	-1.33666	4.50437e-06	-0.535662	-1.38967	1.28161e-05	-0.492179	-1.24809
38359070	chr19:38359070:A:G	1.44606e-08	-0.409619	-1.52098	2.56853e-06	-0.96858	-1.51846	6.35689e-06	-0.928492	-1.51294
38359516	chr19:38359516:C:T	3.40232e-08	-1.68941e-10	-1.07498	1.10272e-05	-1.68941e-10	-1.03001	2.53452e-05	-1.68941e-10	-1.05838
38359770	chr19:38359770:C:T	6.20015e-08	-0.01681	-0.458054	1.16763e-05	-0.456708	-0.516108	2.79994e-05	-0.434408	-0.524375
38359808	chr19:38359808:C:T	2.29753e-08	-1.4676	-4.99793e-10	5.07135e-05	0.495817	-4.99793e-10	0.000112078	0.428228	-4.99793e-10
38359883	chr19:38359883:AAC:A	5.86517e-08	-1.68941e-10	-0.530405	2.04891e-05	-1.68941e-10	-0.410484	4.44048e-05	-1.68941e-10	-0.49762
38360119	chr19:38360119:G:A	1.88155e-08	-0.235437	-1.43191	3.19874e-06	-0.852817	-1.4148	7.40282e-06	-0.796112	-1.49299
38360678	chr19:38360678:G:A	2.34075e-08	-1.68941e-10	-1.44896	6.95463e-06	-1.68941e-10	-1.49097	1.59524e-05	-1.68941e-10	-1.52136
38360915	chr19:38360915:A:G	3.40374e-08	-1.68941e-10	-1.07456	1.10333e-05	-1.68941e-10	-1.02946	2.53553e-05	-1.68941e-10	-1.05798
38360937	chr19:38360937:C:T	3.30561e-08	-1.68941e-10	-1.10382	9.95384e-06	-1.68941e-10	-1.13242	2.38725e-05	-1.68941e-10	-1.11824
38361182	chr19:38361182:A:C	4.56487e-09	-1.76564	-1.31799	1.36268e-06	-1.75411	-1.36682	3.46175e-06	-1.75267	-1.29652
38361813	chr19:38361813:C:T	5.16274e-08	-0.111145	-0.546825	9.22468e-06	-0.547289	-0.661204	2.09079e-05	-0.514958	-0.735882
38362165	chr19:38362165:C:T	8.19239e-08	-1.68941e-10	-0.196231	2.27537e-05	-1.68941e-10	-0.305649	6.11301e-05	-1.68941e-10	-0.177963
38362310	chr19:38362310:G:T	3.05748e-08	-1.68941e-10	-1.18184	9.86678e-06	-1.68941e-10	-1.1412	2.28362e-05	-1.68941e-10	-1.16262
38363019	chr19:38363019:C:T	7.06984e-09	-1.23711	-1.40908	2.77926e-06	-0.952903	-1.45529	7.46428e-06	-0.9251	-1.35574
38363062	chr19:38363062:G:A	3.28538e-08	-1.68941e-10	-1.10996	1.06169e-05	-1.68941e-10	-1.06793	2.44901e-05	-1.68941e-10	-1.0927
38363078	chr19:38363078:G:A	3.25974e-08	-1.68941e-10	-1.11779	1.05322e-05	-1.68941e-10	-1.07594	2.43044e-05	-1.68941e-10	-1.10031
38363082	chr19:38363082:A:G	3.60687e-08	-1.0166	-4.99793e-10	9.75373e-06	-1.15273	-4.99793e-10	2.46781e-05	-1.08505	-4.99793e-10
38363224	chr19:38363224:GC:G	5.10206e-09	-1.45101	-1.52137	1.15406e-05	0.529706	-1.51421	2.58004e-05	0.465246	-1.50582
38363914	chr19:38363914:C:T	6.6627e-09	-1.29196	-1.41354	2.58319e-06	-1.02261	-1.45875	6.89801e-06	-0.998704	-1.36103
38363973	chr19:38363973:T:C	3.63774e-08	-1.00807	-4.99793e-10	9.83473e-06	-1.14446	-4.99793e-10	2.48916e-05	-1.07644	-4.99793e-10
38364116	chr19:38364116:G:A	3.33055e-08	-1.68941e-10	-1.0963	1.09477e-05	-1.68941e-10	-1.03724	2.46718e-05	-1.68941e-10	-1.08531
38364177	chr19:38364177:C:T	1.38461e-08	-1.76246	-0.211556	4.28118e-06	-1.74934	-0.226805	1.21206e-05	-1.7459	-0.0501553
38364581	chr19:38364581:C:T	1.70237e-08	-1.76741	-4.99793e-10	5.28468e-06	-1.76556	-4.99793e-10	1.25541e-05	-1.76092	-4.99793e-10
38364799	chr19:38364799:C:T	2.20474e-08	-1.68941e-10	-1.50883	6.86307e-06	-1.68941e-10	-1.50422	1.92694e-05	-1.68941e-10	-1.33245
38365341	chr19:38365341:G:A	5.27113e-09	-1.663	-1.27677	1.88547e-06	-1.5228	-1.27339	4.45612e-06	-1.43241	-1.36428
38365568	chr19:38365568:G:A	2.46153e-08	-1.39865	-4.99793e-10	8.20171e-06	-1.32603	-4.99793e-10	1.89335e-05	-1.35004	-4.99793e-10
38365605	chr19:38365605:G:A	1.23224e-08	-0.776211	-1.31439	5.09228e-06	-0.482942	-1.31971	1.45152e-05	-0.431359	-1.18441
38365851	chr19:38365851:T:G	5.77758e-09	-1.32659	-1.52144	2.25423e-06	-1.09846	-1.5191	5.46448e-06	-1.07626	-1.51644
38366415	chr19:38366415:T:C	3.29838e-08	-1.106	-4.99793e-10	1.18453e-05	-0.958444	-4.99793e-10	3.02398e-05	-0.881808	-4.99793e-10
38366445	chr19:38366445:T:C	4.62454e-09	-1.76729	-1.30336	1.45149e-06	-1.7437	-1.31408	4.03827e-06	-1.74521	-1.14994
38366535	chr19:38366535:A:G	2.3119e-08	-1.68941e-10	-1.46137	7.46211e-06	-1.68941e-10	-1.42054	1.72581e-05	-1.68941e-10	-1.44268
38366891	chr19:38366891:A:G	2.38558e-08	-1.68941e-10	-1.43	7.57914e-06	-1.68941e-10	-1.40498	1.736e-05	-1.68941e-10	-1.4368
38366936	chr19:38366936:A:G	2.29502e-08	-0.817654	-0.651042	5.78131e-06	-1.08037	-0.595374	1.21466e-05	-1.07548	-0.718441
38366945	chr19:38366945:C:T	4.64812e-08	-0.762974	-4.99793e-10	1.5156e-05	-0.711979	-4.99793e-10	3.87713e-05	-0.633286	-4.99793e-10
38366993	chr19:38366993:C:T	8.92836e-08	-0.960627	0.850422	2.22751e-05	-1.21322	0.886311	4.58785e-05	-1.2076	0.742625
38367420	chr19:38367420:G:A	2.29545e-08	-1.68941e-10	-1.46851	7.39833e-06	-1.68941e-10	-1.42912	1.70365e-05	-1.68941e-10	-1.45561
38367422	chr19:38367422:G:A	5.522e-09	-1.6158	-1.27748	3.68745e-06	-0.83371	-1.29173	9.32485e-06	-0.868313	-1.18997
38367645	chr19:38367645:C:T	2.96005e-08	-1.68941e-10	-1.21423	9.40921e-06	-1.68941e-10	-1.18869	2.19207e-05	-1.68941e-10	-1.20353
38367792	chr19:38367792:T:C	8.54059e-08	-1.68941e-10	-0.154607	2.88622e-05	-1.68941e-10	-0.0678441	5.95667e-05	-1.68941e-10	-0.203871
38367793	chr19:38367793:C:T	4.08578e-08	0.128358	-1.02028	7.65316e-06	-0.333295	-1.06196	1.83197e-05	-0.302981	-1.08001
38367943	chr19:38367943:T:C	8.18792e-08	-1.68941e-10	-0.196777	2.77273e-05	-1.68941e-10	-0.107958	5.73464e-05	-1.68941e-10	-0.241857
38368403	chr19:38368403:T:C	8.49657e-09	-1.4255	-1.03686	1.96572e-06	-1.76197	-0.992547	4.05498e-06	-1.75951	-1.13151
38368626	chr19:38368626:C:T	3.2859e-08	-1.68941e-10	-1.1098	1.00031e-05	-1.68941e-10	-1.12748	2.29012e-05	-1.68941e-10	-1.15978
38368663	chr19:38368663:C:T	3.01322e-08	-1.68941e-10	-1.19643	9.71726e-06	-1.68941e-10	-1.15647	2.2393e-05	-1.68941e-10	-1.18222
38368906	chr19:38368906:G:A	5.09407e-09	-1.70782	-1.26612	1.44271e-06	-1.73863	-1.32522	3.70072e-06	-1.73999	-1.24245
38369426	chr19:38369426:A:G	7.19583e-08	-1.68941e-10	-0.325935	2.18432e-05	-1.68941e-10	-0.346484	4.96673e-05	-1.68941e-10	-0.385621
38369431	chr19:38369431:T:A	3.35741e-08	-1.68941e-10	-1.08827	1.02627e-05	-1.68941e-10	-1.10186	2.34628e-05	-1.68941e-10	-1.13555
38369569	chr19:38369569:A:C	3.19122e-08	-1.68941e-10	-1.13903	1.03095e-05	-1.68941e-10	-1.09731	2.37511e-05	-1.68941e-10	-1.12334
38369731	chr19:38369731:A:G	3.33137e-08	-1.68941e-10	-1.09605	1.05816e-05	-1.68941e-10	-1.07126	2.44438e-05	-1.68941e-10	-1.09459
38369818	chr19:38369818:C:T	4.92097e-09	-1.4889	-1.51962	1.07525e-05	0.446251	-1.50149	2.42461e-05	0.384894	-1.4876
38369889	chr19:38369889:A:G	6.16602e-08	-1.68941e-10	-0.480383	2.00318e-05	-1.68941e-10	-0.433052	4.26734e-05	-1.68941e-10	-0.537392
38369963	chr19:38369963:G:T	1.28155e-08	-1.76619	-0.285173	3.91171e-06	-1.76784	-0.298563	1.09913e-05	-1.76726	-0.1266
38370078	chr19:38370078:G:A	3.28446e-08	-1.68941e-10	-1.11024	1.04283e-05	-1.68941e-10	-1.08585	2.40989e-05	-1.68941e-10	-1.1088
38370272	chr19:38370272:C:T	3.68939e-08	-1.68941e-10	-0.993976	1.20746e-05	-1.68941e-10	-0.939273	2.6633e-05	-1.68941e-10	-1.00882
38370307	chr19:38370307:C:T	8.46813e-09	-1.27222	-1.19349	2.58282e-06	-1.27622	-1.20528	6.16751e-06	-1.27198	-1.1997
38370350	chr19:38370350:T:C	6.51382e-08	-1.68941e-10	-0.425512	2.11874e-05	-1.68941e-10	-0.376971	4.50068e-05	-1.68941e-10	-0.484155
38370459	chr19:38370459:G:A	2.06686e-08	-1.05639	-0.517014	6.46604e-06	-1.07857	-0.485242	1.4874e-05	-1.06131	-0.530049
38370693	chr19:38370693:G:A	1.15264e-07	1.66559	-1.52038	3.55321e-05	1.62797	-1.48791	9.67713e-05	1.67801	-1.39663
38370722	chr19:38370722:T:C	4.88093e-09	-1.74888	-1.26781	1.40407e-06	-1.76402	-1.32698	3.60325e-06	-1.76461	-1.24453
38371028	chr19:38371028:G:T	2.32114e-07	0.845206	-4.99793e-10	6.00776e-05	0.665261	-4.99793e-10	0.000126023	0.545493	-4.99793e-10
38371045	chr19:38371045:G:A	3.13889e-08	-1.68941e-10	-1.15557	1.01362e-05	-1.68941e-10	-1.11426	2.33558e-05	-1.68941e-10	-1.14012
38371076	chr19:38371076:G:A	7.27815e-08	0.112464	-0.427024	1.34622e-05	-0.34556	-0.48493	3.24854e-05	-0.315976	-0.494201
38371110	chr19:38371110:C:T	3.23093e-08	-0.026544	-1.10012	6.12374e-06	-0.472279	-1.14592	1.403e-05	-0.438504	-1.21127
38371132	chr19:38371132:C:T	6.4136e-08	-1.68941e-10	-0.441017	2.0858e-05	-1.68941e-10	-0.392636	4.43454e-05	-1.68941e-10	-0.498959
38372063	chr19:38372063:T:C	1.10096e-07	-0.10567	0.205002	2.06849e-05	-0.525619	0.12465	4.80771e-05	-0.502312	0.0841495
38372432	chr19:38372432:G:T	5.09294e-09	-1.69285	-1.28132	1.77843e-06	-1.56977	-1.28488	4.19574e-06	-1.48693	-1.36997
38372489	chr19:38372489:T:A	4.24489e-09	-1.68825	-1.46806	1.23075e-06	-1.72697	-1.49578	3.01622e-06	-1.72671	-1.46026
38372804	chr19:38372804:C:T	3.18413e-08	-1.68941e-10	-1.14126	1.02855e-05	-1.68941e-10	-1.09964	2.36987e-05	-1.68941e-10	-1.12555
38372824	chr19:38372824:C:A	1.44141e-07	-1.75526	2.12403	5.51942e-05	-1.69007	2.27055	0.000202292	-1.6325	2.65125
38373249	chr19:38373249:CT:C	2.66021e-08	-1.68941e-10	-1.32103	8.48602e-06	-1.68941e-10	-1.29195	1.89807e-05	-1.68941e-10	-1.34754
38373275	chr19:38373275:G:A	3.85503e-08	-1.68941e-10	-0.950057	1.26595e-05	-1.68941e-10	-0.891968	2.77995e-05	-1.68941e-10	-0.965948
38373525	chr19:38373525:G:T	2.34144e-08	-1.44867	-4.99793e-10	5.40702e-05	0.559907	-4.99793e-10	0.000120018	0.496673	-4.99793e-10
38373714	chr19:38373714:G:A	1.94681e-08	-1.63324	-4.99793e-10	6.17588e-06	-1.60972	-4.99793e-10	1.51046e-05	-1.57597	-4.99793e-10
38373790	chr19:38373790:C:T	2.26891e-08	-1.68941e-10	-1.48014	7.28335e-06	-1.68941e-10	-1.44478	1.68106e-05	-1.68941e-10	-1.46896
38374059	chr19:38374059:T:A	3.57297e-08	-1.39344	0.367403	7.05236e-06	-1.76509	0.288075	1.41404e-05	-1.76606	0.124128
38374996	chr19:38374996:G:C	2.47606e-08	-0.122376	-1.27039	4.84039e-06	-0.555721	-1.29766	1.12421e-05	-0.522824	-1.34848
38375163	chr19:38375163:G:A	3.00267e-08	-1.19994	-4.99793e-10	7.94663e-06	-1.35763	-4.99793e-10	1.81253e-05	-1.39366	-4.99793e-10
38375370	chr19:38375370:G:A	2.72614e-08	-1.68941e-10	-1.29655	8.71344e-06	-1.68941e-10	-1.26551	1.94039e-05	-1.68941e-10	-1.32549
38376299	chr19:38376299:G:T	1.61711e-08	-1.75401	-0.0647866	4.88605e-06	-1.76537	-0.0786202	1.38753e-05	-1.76627	0.10541
38376498	chr19:38376498:A:C	1.65205e-08	-1.23718	-0.560241	4.20145e-05	0.904833	-0.597194	8.44548e-05	0.866942	-0.721692
38376799	chr19:38376799:C:T	4.39507e-08	-1.68941e-10	-0.818954	1.36625e-05	-1.68941e-10	-0.815723	3.09618e-05	-1.68941e-10	-0.858213
38376920	chr19:38376920:A:T	3.55134e-08	-1.68941e-10	-1.03211	1.16137e-05	-1.68941e-10	-0.97819	2.56791e-05	-1.68941e-10	-1.04529
38377095	chr19:38377095:C:T	1.04418e-07	0.0463758	-4.99793e-10	6.23394e-06	-1.60037	-4.99793e-10	1.50722e-05	-1.57811	-4.99793e-10
38377277	chr19:38377277:CT:C	3.67094e-08	-1.68941e-10	-0.99899	1.20285e-05	-1.68941e-10	-0.943094	2.65435e-05	-1.68941e-10	-1.01218
38377491	chr19:38377491:C:T	4.5884e-09	-1.55761	-1.52088	9.38833e-06	0.315568	-1.50648	2.10679e-05	0.250894	-1.49411
38377742	chr19:38377742:GCCTCAGCCTC:G	1.2784e-07	-0.134264	0.383019	2.45366e-05	-0.556316	0.326105	5.63278e-05	-0.533437	0.273657
38377769	chr19:38377769:A:G	3.62972e-08	-1.68941e-10	-1.01028	1.18855e-05	-1.68941e-10	-0.955054	2.62463e-05	-1.68941e-10	-1.02344
38377980	chr19:38377980:T:A	2.41378e-08	-1.68941e-10	-1.41824	7.92323e-06	-1.68941e-10	-1.36058	1.79873e-05	-1.68941e-10	-1.4013
38378064	chr19:38378064:G:A	2.51931e-08	-1.68941e-10	-1.37545	7.9196e-06	-1.68941e-10	-1.36103	1.84986e-05	-1.68941e-10	-1.37327
38378410	chr19:38378410:A:C	4.69761e-09	-1.53379	-1.52118	9.93489e-06	0.373874	-1.5082	2.22643e-05	0.308666	-1.49665
38378539	chr19:38378539:G:A	4.61446e-09	-1.55204	-1.52078	9.48656e-06	0.325353	-1.50585	2.12973e-05	0.261123	-1.49351
38378878	chr19:38378878:G:A	2.29377e-08	-1.46924	-4.99793e-10	5.49532e-05	0.576106	-4.99793e-10	0.000121218	0.506623	-4.99793e-10
38378911	chr19:38378911:C:A	4.93237e-09	-1.52956	-1.47664	1.0893e-05	0.382316	-1.42457	2.49053e-05	0.318287	-1.39417
38379387	chr19:38379387:C:T	2.18259e-07	0.783661	-4.99793e-10	5.91573e-05	0.649825	-4.99793e-10	0.000124796	0.535716	-4.99793e-10
38379462	chr19:38379462:C:CT	3.58572e-08	-1.68941e-10	-1.02248	1.17337e-05	-1.68941e-10	-0.967907	2.59309e-05	-1.68941e-10	-1.03553
38379651	chr19:38379651:G:A	3.84643e-08	-1.68941e-10	-0.952291	1.1949e-05	-1.68941e-10	-0.94973	2.7183e-05	-1.68941e-10	-0.988374
38380149	chr19:38380149:G:A	1.01467e-07	0.0177161	-4.99793e-10	2.08446e-05	-0.393282	-4.99793e-10	5.85505e-05	-0.221077	-4.99793e-10
38380150	chr19:38380150:A:G	2.88579e-08	-1.42263	0.182987	5.73869e-06	-1.7667	0.0835575	1.16069e-05	-1.76812	-0.0712476
38380420	chr19:38380420:G:A	2.57736e-08	0.138466	-1.49114	1.70553e-05	0.921601	-1.51551	2.43981e-05	0.374497	-1.47096
38380520	chr19:38380520:A:G	3.67785e-08	-1.68941e-10	-0.997109	1.20533e-05	-1.68941e-10	-0.941036	2.65907e-05	-1.68941e-10	-1.01041
38380887	chr19:38380887:C:T	9.30666e-08	-1.68941e-10	-0.0687069	3.33707e-05	-1.68941e-10	0.0773028	7.57165e-05	-1.68941e-10	0.0360285
38380982	chr19:38380982:C:T	2.35513e-08	-1.44284	-4.99793e-10	8.09931e-06	-1.3386	-4.99793e-10	1.90524e-05	-1.34377	-4.99793e-10
38381062	chr19:38381062:C:T	4.44417e-08	-1.68941e-10	-0.807844	1.40951e-05	-1.68941e-10	-0.784549	3.23292e-05	-1.68941e-10	-0.814998
38381063	chr19:38381063:G:A	3.70158e-08	-1.68941e-10	-0.990676	1.14536e-05	-1.68941e-10	-0.992075	2.60862e-05	-1.68941e-10	-1.02956
38381336	chr19:38381336:G:A	3.88628e-08	-1.68941e-10	-0.941986	1.2727e-05	-1.68941e-10	-0.886646	4.41481e-05	-1.68941e-10	-0.503418
38381368	chr19:38381368:C:G	1.22291e-08	-1.75492	-0.343287	3.66765e-06	-1.76572	-0.365099	1.02338e-05	-1.76673	-0.198545
38381393	chr19:38381393:C:G	5.18987e-09	-1.66889	-1.28642	1.44615e-06	-1.71274	-1.34873	3.71435e-06	-1.71239	-1.26638
38381595	chr19:38381595:G:A	1.73904e-08	-1.7461	-4.99793e-10	5.60748e-06	-1.70627	-4.99793e-10	1.29837e-05	-1.72727	-4.99793e-10
38381695	chr19:38381695:C:A	4.01456e-09	-1.76268	-1.44942	1.65442e-06	-1.49923	-1.42769	3.67663e-06	-1.50759	-1.48138
38381708	chr19:38381708:A:G	4.20712e-08	-1.68941e-10	-0.862658	1.30438e-05	-1.68941e-10	-0.862062	2.96088e-05	-1.68941e-10	-0.902897
38381896	chr19:38381896:G:A	7.21439e-08	-0.00708185	-0.316278	1.35759e-05	-0.44602	-0.376061	3.28806e-05	-0.419103	-0.378983
38381918	chr19:38381918:A:T	6.1999e-09	-1.49527	-1.28222	1.2781e-05	0.470665	-1.35308	2.78187e-05	0.408228	-1.37349
38381994	chr19:38381994:T:C	3.02791e-08	-1.1669	-0.0246701	8.31448e-05	1.05459	-0.0643856	0.000164642	1.017	-0.204199
38382138	chr19:38382138:C:T	7.1199e-09	-1.44625	-1.19288	2.65711e-06	-1.30512	-1.14801	6.93386e-06	-1.28225	-1.0723
38382259	chr19:38382259:G:A	4.39507e-08	-1.68941e-10	-0.818954	1.36625e-05	-1.68941e-10	-0.815723	3.09618e-05	-1.68941e-10	-0.858213
38382360	chr19:38382360:T:C	7.71219e-08	-1.68941e-10	-0.256635	2.34037e-05	-1.68941e-10	-0.277482	5.3137e-05	-1.68941e-10	-0.318094
38382839	chr19:38382839:AG:A	3.02233e-08	-1.10232	-0.091091	9.83166e-05	1.28902	-0.131201	0.000196371	1.25664	-0.267604
38383190	chr19:38383190:C:A	1.84301e-08	-1.68804	-4.99793e-10	5.64861e-06	-1.69897	-4.99793e-10	1.3186e-05	-1.71181	-4.99793e-10
38384188	chr19:38384188:C:T	5.0203e-09	-1.65605	-1.33248	1.40659e-06	-1.7013	-1.3879	3.5819e-06	-1.70083	-1.31424
38384242	chr19:38384242:C:T	2.2555e-08	-1.68941e-10	-1.48607	7.0943e-06	-1.68941e-10	-1.47108	1.65167e-05	-1.68941e-10	-1.48659
38384299	chr19:38384299:G:T	3.64666e-08	-1.68941e-10	-1.00562	1.19445e-05	-1.68941e-10	-0.950102	2.63675e-05	-1.68941e-10	-1.01883
38384842	chr19:38384842:C:T	4.56176e-09	-1.56306	-1.52125	9.03071e-06	0.279051	-1.5088	2.02777e-05	0.216101	-1.49755
38385034	chr19:38385034:C:T	3.20769e-08	-1.68941e-10	-1.13389	1.02028e-05	-1.68941e-10	-1.10771	2.36935e-05	-1.68941e-10	-1.12577
38385231	chr19:38385231:C:T	2.37833e-08	-1.68941e-10	-1.43304	7.77606e-06	-1.68941e-10	-1.37933	1.76993e-05	-1.68941e-10	-1.41744
38385562	chr19:38385562:C:T	1.78289e-08	-1.7212	-4.99793e-10	5.3791e-06	-1.74785	-4.99793e-10	1.26078e-05	-1.75665	-4.99793e-10
38385623	chr19:38385623:C:T	3.64666e-08	-1.68941e-10	-1.00562	1.19445e-05	-1.68941e-10	-0.950102	2.63675e-05	-1.68941e-10	-1.01883
38385712	chr19:38385712:G:A	2.91727e-08	-0.114502	-1.11429	5.42338e-06	-0.55309	-1.18657	1.26468e-05	-0.518608	-1.23496
38385834	chr19:38385834:C:T	4.62911e-09	-1.54877	-1.52089	9.47068e-06	0.324383	-1.50656	2.12698e-05	0.260814	-1.49449
38386048	chr19:38386048:C:T	3.54962e-08	-1.68941e-10	-1.0326	1.16074e-05	-1.68941e-10	-0.978731	2.56672e-05	-1.68941e-10	-1.04575
38386118	chr19:38386118:C:T	3.55662e-08	-1.68941e-10	-1.03063	1.16316e-05	-1.68941e-10	-0.976651	2.57168e-05	-1.68941e-10	-1.04382
38386304	chr19:38386304:C:T	3.20892e-08	-1.68941e-10	-1.1335	1.02072e-05	-1.68941e-10	-1.10728	2.37035e-05	-1.68941e-10	-1.12534
38386830	chr19:38386830:C:T	2.61082e-08	-1.68941e-10	-1.33977	8.12492e-06	-1.68941e-10	-1.33544	1.87132e-05	-1.68941e-10	-1.36174
38387283	chr19:38387283:A:G	4.6729e-09	-1.53906	-1.52118	9.73428e-06	0.35359	-1.50831	2.18352e-05	0.289443	-1.49689
38387357	chr19:38387357:G:T	1.48113e-07	1.85837	-1.46242	4.28056e-05	1.84688	-1.52059	0.000112316	1.93383	-1.50348
38389870	chr19:38389870:T:C	2.17707e-08	-1.68941e-10	-1.52146	6.74997e-06	-1.68941e-10	-1.52084	1.77202e-05	-1.68941e-10	-1.41626
38389871	chr19:38389871:T:TG	2.92358e-08	-1.68941e-10	-1.22663	9.269e-06	-1.68941e-10	-1.2037	2.15844e-05	-1.68941e-10	-1.21899
38390728	chr19:38390728:C:T	2.44538e-08	-1.68941e-10	-1.40524	8.05905e-06	-1.68941e-10	-1.34358	1.82383e-05	-1.68941e-10	-1.38744
38391076	chr19:38391076:G:T	2.93866e-08	-1.68941e-10	-1.22148	9.31775e-06	-1.68941e-10	-1.19845	2.16964e-05	-1.68941e-10	-1.21382
38391190	chr19:38391190:G:A	1.88082e-08	-1.1013	-0.566437	5.99673e-05	1.25335	-0.589923	0.000122206	1.21637	-0.701635
38391374	chr19:38391374:A:G	2.20752e-08	-1.50757	-4.99793e-10	4.76483e-05	0.433473	-4.99793e-10	0.000105536	0.368089	-4.99793e-10
38391885	chr19:38391885:C:T	9.40598e-08	-1.68941e-10	-0.0580918	2.6026e-05	-1.68941e-10	-0.171281	7.01588e-05	-1.68941e-10	-0.0402057
38392326	chr19:38392326:G:A	1.78964e-08	-1.71742	-4.99793e-10	5.47548e-06	-1.7301	-4.99793e-10	1.27707e-05	-1.74382	-4.99793e-10
38392945	chr19:38392945:G:C	3.10099e-08	-1.52237	0.354658	6.9804e-06	-1.74933	0.262065	1.40619e-05	-1.75648	0.108982
38393157	chr19:38393157:T:C	5.92924e-09	-1.57155	-1.25057	1.5507e-06	-1.76631	-1.22535	3.318e-06	-1.76786	-1.32375
38393539	chr19:38393539:T:G	6.49356e-09	-1.44353	-1.28768	1.45847e-05	0.606966	-1.35737	3.17173e-05	0.544246	-1.37835
38393588	chr19:38393588:G:C	4.68308e-09	-1.54	-1.51807	9.73512e-06	0.342329	-1.49696	2.19561e-05	0.279936	-1.48186
38393608	chr19:38393608:T:C	3.33439e-08	-1.68941e-10	-1.09515	1.087e-05	-1.68941e-10	-1.04437	2.41238e-05	-1.68941e-10	-1.10777
38393642	chr19:38393642:A:G	4.93286e-09	-1.48514	-1.52097	1.04637e-05	0.433275	-1.51573	2.31914e-05	0.36136	-1.50855
38394193	chr19:38394193:G:A	4.56005e-09	-1.56345	-1.52124	9.0453e-06	0.280598	-1.50873	2.02685e-05	0.215571	-1.49747
38394269	chr19:38394269:A:T	9.76844e-08	-0.253939	0.233659	1.92572e-05	-0.658961	0.186473	4.45238e-05	-0.636277	0.141334
38394596	chr19:38394596:G:A	3.33385e-08	-1.68941e-10	-1.09531	1.08682e-05	-1.68941e-10	-1.04454	2.41201e-05	-1.68941e-10	-1.10792
38394876	chr19:38394876:G:A	4.66984e-09	-1.55916	-1.50174	9.05507e-06	0.292496	-1.51955	2.00314e-05	0.227749	-1.52142
38395057	chr19:38395057:T:A	2.755e-08	-1.28602	-4.99793e-10	9.89543e-06	-1.1383	-4.99793e-10	2.34545e-05	-1.13591	-4.99793e-10
38395671	chr19:38395671:T:G	4.62352e-09	-1.57709	-1.49378	8.58386e-06	0.23604	-1.51653	1.89704e-05	0.172208	-1.52029
38396073	chr19:38396073:C:T	4.70165e-09	-1.5613	-1.49281	9.01849e-06	0.285024	-1.51612	1.99082e-05	0.220252	-1.52009
38396118	chr19:38396118:G:T	4.71883e-09	-1.55742	-1.49304	9.14241e-06	0.298774	-1.51623	2.0181e-05	0.233913	-1.52014
38396430	chr19:38396430:T:C	3.15981e-08	-1.68941e-10	-1.14893	1.02789e-05	-1.68941e-10	-1.10028	2.28931e-05	-1.68941e-10	-1.16013
38396502	chr19:38396502:A:C	6.05554e-09	-1.66337	-1.13768	5.69936e-06	-0.538035	-1.15199	1.25121e-05	-0.56227	-1.202
38396542	chr19:38396542:C:T	3.76399e-08	-1.68941e-10	-0.973957	1.16914e-05	-1.68941e-10	-0.971518	2.66138e-05	-1.68941e-10	-1.00954
38396699	chr19:38396699:GA:G	4.38912e-08	-1.68941e-10	-0.820309	1.36443e-05	-1.68941e-10	-0.817053	3.09184e-05	-1.68941e-10	-0.859614
38396823	chr19:38396823:C:T	4.73635e-09	-1.56712	-1.47964	8.92275e-06	0.267959	-1.50973	1.9654e-05	0.203548	-1.51624
38397298	chr19:38397298:G:T	3.28492e-08	-1.68941e-10	-1.11009	1.06984e-05	-1.68941e-10	-1.06028	2.3789e-05	-1.68941e-10	-1.12174
38397372	chr19:38397372:A:G	2.14075e-08	-1.53828	-4.99793e-10	4.44785e-05	0.364631	-4.99793e-10	9.84011e-05	0.298085	-4.99793e-10
38397482	chr19:38397482:G:A	5.1772e-08	-1.68941e-10	-0.655173	1.57898e-05	-1.68941e-10	-0.671014	3.64178e-05	-1.68941e-10	-0.695909
38397504	chr19:38397504:G:T	2.16567e-08	-1.52671	-4.99793e-10	4.62327e-05	0.403312	-4.99793e-10	0.000102111	0.335095	-4.99793e-10
38397654	chr19:38397654:T:C	6.38391e-09	-1.52182	-1.22642	1.24607e-05	0.397596	-1.30539	2.69959e-05	0.333949	-1.32923
38397934	chr19:38397934:TC:T	1.05718e-07	-1.68941e-10	0.0587546	3.32634e-05	-1.68941e-10	0.0740812	7.33305e-05	-1.68941e-10	0.00400922
38397947	chr19:38397947:C:T	1.19814e-08	-0.620483	-1.49819	2.79832e-06	-0.91699	-1.48437	7.20815e-06	-0.86053	-1.45522
38398147	chr19:38398147:C:G	3.83209e-08	-1.68941e-10	-0.956026	1.19043e-05	-1.68941e-10	-0.953473	2.7085e-05	-1.68941e-10	-0.991988
38398619	chr19:38398619:G:A	2.59134e-08	-1.68941e-10	-1.34726	8.2624e-06	-1.68941e-10	-1.31866	1.85114e-05	-1.68941e-10	-1.37258
38399158	chr19:38399158:T:A	2.07671e-08	-1.56865	-4.99793e-10	4.13344e-05	0.291319	-4.99793e-10	9.16207e-05	0.22669	-4.99793e-10
38399371	chr19:38399371:G:A	4.99448e-09	-1.64806	-1.34563	1.39552e-06	-1.69814	-1.39897	3.55769e-06	-1.69624	-1.32561
38400358	chr19:38400358:A:G	1.1823e-07	-1.68941e-10	0.170611	4.18136e-05	-1.68941e-10	0.302846	9.75978e-05	-1.68941e-10	0.289888
38400547	chr19:38400547:G:A	1.786e-08	-1.71946	-4.99793e-10	5.39649e-06	-1.74463	-4.99793e-10	1.27486e-05	-1.74554	-4.99793e-10
38400606	chr19:38400606:T:C	5.88406e-09	-1.5838	-1.24597	9.76581e-06	0.17076	-1.32225	2.1208e-05	0.109352	-1.34594
38400863	chr19:38400863:G:A	3.31095e-08	-1.68941e-10	-1.1022	1.07891e-05	-1.68941e-10	-1.05184	2.39755e-05	-1.68941e-10	-1.11394
38400951	chr19:38400951:A:C	1.22176e-08	-1.29619	-0.802954	3.12385e-05	0.849485	-0.838208	6.47427e-05	0.804247	-0.924793
38401246	chr19:38401246:AC:A	2.03507e-08	-1.58891	-4.99793e-10	3.90056e-05	0.23333	-4.99793e-10	8.68165e-05	0.172829	-4.99793e-10
38401399	chr19:38401399:G:A	5.90344e-09	-1.57615	-1.25034	3.95231e-06	-0.852676	-1.2034	8.53059e-06	-0.854627	-1.29268
38401779	chr19:38401779:T:C	3.1777e-08	-1.68941e-10	-1.14328	1.03369e-05	-1.68941e-10	-1.09465	2.30216e-05	-1.68941e-10	-1.15453
38402025	chr19:38402025:C:G	4.54469e-09	-1.59492	-1.49314	8.96358e-06	0.212618	-1.44982	2.04647e-05	0.151327	-1.42359
38402207	chr19:38402207:C:CT	2.81634e-08	-1.68941e-10	-1.264	9.26099e-06	-1.68941e-10	-1.20456	2.44672e-05	-1.68941e-10	-1.09363
38402544	chr19:38402544:T:G	2.55293e-08	-1.68941e-10	-1.3622	8.06226e-06	-1.68941e-10	-1.34318	1.88826e-05	-1.68941e-10	-1.35273
38402601	chr19:38402601:G:A	1.76025e-08	-1.73584	0.0018587	5.27435e-06	-1.75521	-0.012307	1.51503e-05	-1.75685	0.183906
38402602	chr19:38402602:C:T	1.73928e-08	-1.74844	0.00247529	5.23887e-06	-1.76262	-0.0116519	1.50569e-05	-1.76367	0.184543
38402790	chr19:38402790:C:T	4.50533e-09	-1.6092	-1.48756	7.96634e-06	0.158626	-1.51378	1.76751e-05	0.100088	-1.5189
38403032	chr19:38403032:C:A	2.55252e-08	-1.36235	-4.99793e-10	6.89112e-06	-1.50014	-4.99793e-10	1.5647e-05	-1.54069	-4.99793e-10
38403034	chr19:38403034:C:A	5.90523e-09	-1.54838	-1.27781	1.05557e-05	0.201742	-1.27545	2.58908e-05	0.156533	-1.19361
38403036	chr19:38403036:G:A	5.8051e-09	-1.54675	-1.29654	1.04108e-05	0.206735	-1.29427	2.54579e-05	0.161456	-1.2154
38403046	chr19:38403046:A:T	5.7929e-09	-1.54847	-1.29692	1.03513e-05	0.201388	-1.29465	2.53124e-05	0.156133	-1.2158
38403216	chr19:38403216:G:C	1.39001e-08	-0.450079	-1.52005	3.13269e-06	-0.772577	-1.51591	7.94018e-06	-0.715265	-1.50377
38403284	chr19:38403284:A:G	1.35409e-08	-1.37544	-0.62087	2.84755e-06	-1.7682	-0.61572	5.7756e-06	-1.76771	-0.769614
38403295	chr19:38403295:C:T	1.3757e-08	-1.3898	-0.590671	2.93481e-06	-1.76801	-0.585723	5.93229e-06	-1.76809	-0.742465
38403462	chr19:38403462:G:A	1.70313e-08	-1.76697	-4.99793e-10	5.27077e-06	-1.7682	-4.99793e-10	1.24811e-05	-1.76675	-4.99793e-10
38403708	chr19:38403708:TGCAGAAGTG:T	2.25257e-08	-1.68941e-10	-1.48737	7.01216e-06	-1.68941e-10	-1.48273	1.60798e-05	-1.68941e-10	-1.5134
38404080	chr19:38404080:C:T	5.1522e-08	-0.818552	0.158539	1.26615e-05	-1.05985	0.168038	2.72163e-05	-1.03051	0.043363
38404143	chr19:38404143:C:T	5.94844e-09	-1.53504	-1.28385	1.15908e-05	0.301487	-1.28165	2.85216e-05	0.261095	-1.2014
38404258	chr19:38404258:G:A	7.75598e-08	-1.68941e-10	-0.250972	2.15505e-05	-1.68941e-10	-0.359975	5.76155e-05	-1.68941e-10	-0.237176
38404364	chr19:38404364:G:T	5.63858e-09	-1.54841	-1.32398	1.07023e-05	0.262071	-1.32199	2.6175e-05	0.222021	-1.24819
38404411	chr19:38404411:G:A	4.95814e-09	-1.52186	-1.47913	9.79796e-06	0.331328	-1.47953	2.30579e-05	0.293171	-1.44613
38405037	chr19:38405037:C:T	3.56464e-08	-1.68941e-10	-1.02837	1.0172e-05	-1.68941e-10	-1.11074	2.62789e-05	-1.68941e-10	-1.0222
38405564	chr19:38405564:T:G	3.22514e-08	-1.12846	-4.99793e-10	9.09042e-06	-1.22315	-4.99793e-10	2.05723e-05	-1.26702	-4.99793e-10
38405574	chr19:38405574:GCCT:G	3.34929e-08	-1.68941e-10	-1.09069	1.05239e-05	-1.68941e-10	-1.07673	2.40306e-05	-1.68941e-10	-1.11164
38405604	chr19:38405604:C:A	8.98635e-09	-1.76819	-0.638121	2.75518e-06	-1.76353	-0.65336	7.38798e-06	-1.76236	-0.52875
38405655	chr19:38405655:A:G	5.19429e-09	-1.47067	-1.48379	1.06111e-05	0.416128	-1.4846	2.47541e-05	0.370689	-1.45266
38406254	chr19:38406254:T:C	5.62216e-08	0.168375	-0.741096	1.18189e-05	-0.156555	-0.80412	3.01159e-05	-0.0547124	-0.831202
38406474	chr19:38406474:T:C	3.1725e-08	-1.68941e-10	-1.14492	9.45136e-06	-1.68941e-10	-1.18422	2.43394e-05	-1.68941e-10	-1.09887
38406522	chr19:38406522:T:A	4.11312e-08	-0.885256	-4.99793e-10	1.44651e-05	-0.758634	-4.99793e-10	3.7772e-05	-0.659401	-4.99793e-10
38406565	chr19:38406565:C:T	3.36121e-08	-1.68941e-10	-1.08714	1.04736e-05	-1.68941e-10	-1.08152	2.39172e-05	-1.68941e-10	-1.11637
38406606	chr19:38406606:G:A	3.30865e-08	-1.68941e-10	-1.1029	1.077e-05	-1.68941e-10	-1.05361	2.39584e-05	-1.68941e-10	-1.11465
38407254	chr19:38407254:C:A	4.37749e-09	-1.61975	-1.5058	8.07302e-06	0.129564	-1.47141	1.84105e-05	0.07151	-1.44956
38407303	chr19:38407303:C:T	1.74963e-07	-1.68941e-10	0.56255	5.28372e-05	-1.68941e-10	0.53684	0.000118895	-1.68941e-10	0.487269
38407437	chr19:38407437:C:T	3.77411e-08	-0.971274	-4.99793e-10	5.62997e-06	-1.70227	-4.99793e-10	1.31494e-05	-1.71459	-4.99793e-10
38407504	chr19:38407504:A:G	8.65477e-09	-1.07086	-1.37305	2.59101e-05	1.18305	-1.3588	5.76857e-05	1.17565	-1.41161
38407923	chr19:38407923:G:A	3.17055e-08	-1.68941e-10	-1.14553	9.84985e-06	-1.68941e-10	-1.14292	2.25238e-05	-1.68941e-10	-1.1764
38408160	chr19:38408160:G:A	4.54407e-09	-1.60407	-1.48413	8.77192e-06	0.179845	-1.43866	2.00791e-05	0.121307	-1.41259
38408514	chr19:38408514:A:G	5.43166e-09	-1.50084	-1.40893	1.05529e-05	0.337411	-1.41139	2.5215e-05	0.293858	-1.35739
38409196	chr19:38409196:A:C	3.39901e-08	-1.68941e-10	-1.07595	9.72224e-06	-1.68941e-10	-1.15596	2.50619e-05	-1.68941e-10	-1.06962
38409227	chr19:38409227:T:C	2.63818e-08	-1.68941e-10	-1.32935	8.5836e-06	-1.68941e-10	-1.28052	1.95356e-05	-1.68941e-10	-1.31873
38409230	chr19:38409230:C:T	2.7148e-08	-1.68941e-10	-1.30072	8.66606e-06	-1.68941e-10	-1.27096	1.92746e-05	-1.68941e-10	-1.33218
38409359	chr19:38409359:G:A	3.76395e-09	-1.76724	-1.50932	1.1889e-06	-1.75697	-1.50038	2.79055e-06	-1.75013	-1.5146
38409466	chr19:38409466:G:A	3.98239e-08	-1.68941e-10	-0.917556	1.41113e-05	-1.68941e-10	-0.783397	2.99165e-05	-1.68941e-10	-0.892556
38410443	chr19:38410443:T:C	3.50956e-08	-1.68941e-10	-1.04395	1.10288e-05	-1.68941e-10	-1.02986	2.35063e-05	-1.68941e-10	-1.1337
38410795	chr19:38410795:T:C	8.5568e-08	-1.68941e-10	-0.152711	2.39865e-05	-1.68941e-10	-0.252883	6.31602e-05	-1.68941e-10	-0.145293
38410993	chr19:38410993:C:T	2.29808e-08	-0.0453915	-1.42197	1.10089e-05	0.364417	-1.39609	2.34461e-05	0.310459	-1.44672
38411075	chr19:38411075:C:A	3.99229e-09	-1.75316	-1.4645	1.33301e-06	-1.69617	-1.44677	3.06095e-06	-1.68711	-1.48514
38411283	chr19:38411283:G:A	2.59869e-08	-1.68941e-10	-1.34443	7.98808e-06	-1.68941e-10	-1.35243	1.86984e-05	-1.68941e-10	-1.36253
38411526	chr19:38411526:G:C	2.21608e-08	-1.68941e-10	-1.5037	6.91561e-06	-1.68941e-10	-1.49659	1.63426e-05	-1.68941e-10	-1.49719
38411687	chr19:38411687:C:T	7.89636e-09	-1.76797	-0.76765	3.35866e-06	-1.30205	-0.916779	7.47424e-06	-1.14672	-1.13279
38411717	chr19:38411717:T:C	1.16338e-08	-1.70241	-0.445693	3.38745e-06	-1.58152	-0.628782	6.81223e-06	-1.48102	-0.891225
38411806	chr19:38411806:G:A	1.30916e-08	-0.637616	-1.39244	1.65405e-06	-1.57177	-1.35537	4.01417e-06	-1.65486	-1.24628
38412284	chr19:38412284:A:AT	1.11166e-08	-1.72576	-0.467815	3.48216e-06	-1.53522	-0.647503	7.07236e-06	-1.42322	-0.911557
38412392	chr19:38412392:G:A	1.92689e-08	-0.212598	-1.43093	9.07178e-06	0.180818	-1.40602	1.9389e-05	0.127301	-1.45356
38412459	chr19:38412459:A:G	6.85204e-09	-1.45434	-1.22313	1.79655e-06	-1.76659	-1.07791	5.35409e-06	-1.76475	-0.848358
38412759	chr19:38412759:G:A	3.18737e-08	-1.14024	-4.99793e-10	5.27209e-06	-1.76795	-4.99793e-10	1.24638e-05	-1.76814	-4.99793e-10
38413090	chr19:38413090:G:A	2.24244e-08	-1.68941e-10	-1.49187	7.00255e-06	-1.68941e-10	-1.4841	1.64876e-05	-1.68941e-10	-1.48836
38413174	chr19:38413174:G:T	6.96621e-08	-1.68941e-10	-0.358367	2.27509e-05	-1.68941e-10	-0.305772	5.63471e-05	-1.68941e-10	-0.259437
38413528	chr19:38413528:C:T	3.49952e-08	-1.68941e-10	-1.04681	1.18271e-05	-1.68941e-10	-0.959979	2.7576e-05	-1.68941e-10	-0.974022
38413540	chr19:38413540:T:A	8.08441e-09	-0.999623	-1.51246	3.42658e-06	-0.677997	-1.52082	7.58426e-06	-0.775996	-1.4889
38413905	chr19:38413905:T:C	2.25495e-08	-1.68941e-10	-1.48631	7.04352e-06	-1.68941e-10	-1.47827	1.659e-05	-1.68941e-10	-1.48216
38414301	chr19:38414301:T:C	2.27903e-08	-1.68941e-10	-1.47569	7.23066e-06	-1.68941e-10	-1.45205	1.66487e-05	-1.68941e-10	-1.47864
38414322	chr19:38414322:T:C	4.05655e-08	-0.899104	-4.99793e-10	1.08128e-05	-1.04964	-4.99793e-10	2.56576e-05	-1.04613	-4.99793e-10
38414364	chr19:38414364:G:C	1.77491e-08	-1.72569	-4.99793e-10	6.46212e-06	-1.56442	-4.99793e-10	1.5367e-05	-1.55875	-4.99793e-10
38414599	chr19:38414599:C:T	5.53542e-09	-1.51122	-1.37964	1.43266e-06	-1.76708	-1.30376	3.62783e-06	-1.75017	-1.25217
38414992	chr19:38414992:A:G	3.50524e-08	-1.68941e-10	-1.04518	1.1848e-05	-1.68941e-10	-0.95822	2.76249e-05	-1.68941e-10	-0.972248
38415043	chr19:38415043:A:G	6.14648e-09	-1.49423	-1.29191	1.593e-06	-1.76796	-1.1968	4.06424e-06	-1.75477	-1.13397
38415152	chr19:38415152:G:A	4.21509e-09	-1.75929	-1.40406	1.25872e-06	-1.74754	-1.45274	2.78422e-06	-1.74594	-1.52106
38415175	chr19:38415175:T:TG	2.17882e-08	-1.68941e-10	-1.52065	6.77916e-06	-1.68941e-10	-1.51652	1.59509e-05	-1.68941e-10	-1.52145
38415299	chr19:38415299:C:A	5.96248e-08	-1.68941e-10	-0.513951	1.79264e-05	-1.68941e-10	-0.544102	5.53108e-05	-1.68941e-10	-0.278
38415833	chr19:38415833:C:T	9.65348e-08	-1.68941e-10	-0.0321186	2.75031e-05	-1.68941e-10	-0.116078	7.32392e-05	-1.68941e-10	0.00276267
38416238	chr19:38416238:T:C	6.98676e-09	-1.75729	-0.900711	3.61756e-06	-1.11443	-1.03014	8.42898e-06	-0.929562	-1.22973
38416329	chr19:38416329:G:A	5.39803e-08	-1.68941e-10	-0.613402	1.62599e-05	-1.68941e-10	-0.641676	4.94874e-05	-1.68941e-10	-0.38925
38416353	chr19:38416353:T:C	1.27095e-08	-0.895487	-1.16418	2.30863e-06	-1.59353	-1.00019	6.49339e-06	-1.66608	-0.754098
38416688	chr19:38416688:A:T	3.90477e-08	-1.68941e-10	-0.937238	1.33498e-05	-1.68941e-10	-0.838874	3.23617e-05	-1.68941e-10	-0.813993
38416761	chr19:38416761:G:T	2.52363e-08	-1.68941e-10	-1.37374	7.7483e-06	-1.68941e-10	-1.3829	1.80972e-05	-1.68941e-10	-1.39521
38416762	chr19:38416762:T:C	2.52167e-08	-1.68941e-10	-1.37452	7.74242e-06	-1.68941e-10	-1.38366	1.8084e-05	-1.68941e-10	-1.39594
38416945	chr19:38416945:T:G	4.6159e-09	-1.59548	-1.47703	1.26741e-06	-1.76106	-1.43234	3.14959e-06	-1.73905	-1.40465
38417809	chr19:38417809:G:A	8.85029e-08	-1.68941e-10	-0.118986	2.52956e-05	-1.68941e-10	-0.199746	6.70901e-05	-1.68941e-10	-0.0849314
38417962	chr19:38417962:G:A	4.92876e-08	-1.68941e-10	-0.704349	1.48135e-05	-1.68941e-10	-0.734838	4.45083e-05	-1.68941e-10	-0.495292
38417963	chr19:38417963:A:C	5.76288e-08	-1.68941e-10	-0.547999	1.73008e-05	-1.68941e-10	-0.579623	5.24763e-05	-1.68941e-10	-0.330606
38418159	chr19:38418159:TGTCAC:T	8.86965e-08	-1.68941e-10	-0.116802	2.53381e-05	-1.68941e-10	-0.198064	6.72401e-05	-1.68941e-10	-0.0826981
38418837	chr19:38418837:C:A	3.55779e-08	-1.0303	-4.99793e-10	1.31718e-05	-0.852298	-4.99793e-10	3.09826e-05	-0.857543	-4.99793e-10
38419423	chr19:38419423:T:C	8.97505e-08	0.951078	-1.05607	2.05475e-05	0.588793	-0.99643	7.62424e-05	0.841471	-0.798522
38419463	chr19:38419463:C:T	7.47623e-09	-1.74249	-0.847807	2.57103e-06	-1.45289	-1.03318	5.77333e-06	-1.32627	-1.21145
38419755	chr19:38419755:C:T	1.29261e-06	2.43105	0.13135	0.000249207	1.76339	0.324524	0.00103396	1.99265	0.657532
38420066	chr19:38420066:G:A	1.70104e-08	-1.7682	-4.99793e-10	5.34493e-06	-1.75423	-4.99793e-10	1.271e-05	-1.74858	-4.99793e-10
38420147	chr19:38420147:C:T	4.71073e-08	0.686273	-1.43587	1.94781e-05	1.02388	-1.48496	4.95315e-05	1.11312	-1.50148
38420307	chr19:38420307:A:T	2.23559e-08	-1.68941e-10	-1.49493	7.0198e-06	-1.68941e-10	-1.48164	1.74545e-05	-1.68941e-10	-1.43137
38420382	chr19:38420382:G:T	2.23257e-08	-1.68941e-10	-1.49628	6.97746e-06	-1.68941e-10	-1.48769	1.65395e-05	-1.68941e-10	-1.48522
38420637	chr19:38420637:G:A	2.26885e-08	-1.68941e-10	-1.48017	6.9199e-06	-1.68941e-10	-1.49597	1.64997e-05	-1.68941e-10	-1.48763
38420764	chr19:38420764:G:C	7.12355e-08	-1.68941e-10	-0.336031	2.13238e-05	-1.68941e-10	-0.37055	6.5694e-05	-1.68941e-10	-0.105961
38421013	chr19:38421013:G:T	2.21846e-08	-1.68941e-10	-1.50262	6.80534e-06	-1.68941e-10	-1.51267	1.61773e-05	-1.68941e-10	-1.50736
38421057	chr19:38421057:T:C	2.23214e-08	-1.68941e-10	-1.49647	6.8347e-06	-1.68941e-10	-1.50836	1.62591e-05	-1.68941e-10	-1.50231
38421075	chr19:38421075:C:G	2.02437e-08	-0.108496	-1.48568	9.52918e-06	0.293544	-1.46956	2.06979e-05	0.239067	-1.5
38421127	chr19:38421127:C:T	1.16144e-07	-1.68941e-10	0.152807	3.7801e-05	-1.68941e-10	0.201961	9.04198e-05	-1.68941e-10	0.213495
38421315	chr19:38421315:G:A	2.17826e-08	-1.68941e-10	-1.52091	6.75124e-06	-1.68941e-10	-1.52065	1.71182e-05	-1.68941e-10	-1.45082
38421399	chr19:38421399:G:A	2.55184e-08	-1.68941e-10	-1.36262	7.80915e-06	-1.68941e-10	-1.37508	1.83009e-05	-1.68941e-10	-1.38402
38421514	chr19:38421514:C:T	3.81811e-08	-0.959681	-4.99793e-10	9.88664e-06	-1.13919	-4.99793e-10	2.38014e-05	-1.12122	-4.99793e-10
38421589	chr19:38421589:G:A	2.46342e-08	-1.68941e-10	-1.39789	7.91145e-06	-1.68941e-10	-1.36206	1.73932e-05	-1.68941e-10	-1.43489
38421603	chr19:38421603:T:C	2.18612e-08	-1.68941e-10	-1.51731	6.80427e-06	-1.68941e-10	-1.51283	1.60961e-05	-1.68941e-10	-1.51239
38421631	chr19:38421631:G:A	2.31916e-08	-0.000827236	-1.45741	1.10867e-05	0.411197	-1.43583	2.39048e-05	0.358303	-1.47519
38421957	chr19:38421957:G:A	5.15315e-06	5.09066	-1.14531	0.000174761	2.94862	-1.21558	0.000324557	2.88919	-1.3977
38422124	chr19:38422124:A:G	2.46429e-06	4.126	-0.918369	0.000123033	2.32	-0.937917	0.000200244	2.17212	-1.16355
38422681	chr19:38422681:C:T	4.5499e-08	-1.68941e-10	-0.784333	1.30431e-05	-1.68941e-10	-0.862115	3.24605e-05	-1.68941e-10	-0.810943
38423192	chr19:38423192:C:CT	1.70796e-08	-1.76413	-4.99793e-10	5.36524e-06	-1.75043	-4.99793e-10	1.27287e-05	-1.74711	-4.99793e-10
38423453	chr19:38423453:G:A	3.70605e-08	-1.68941e-10	-0.989471	1.07526e-05	-1.68941e-10	-1.05522	2.63157e-05	-1.68941e-10	-1.0208
38423812	chr19:38423812:G:A	8.70772e-08	-1.68941e-10	-0.135228	2.73647e-05	-1.68941e-10	-0.121123	6.55113e-05	-1.68941e-10	-0.108746
38423936	chr19:38423936:G:A	1.71066e-08	-1.76256	-4.99793e-10	5.39184e-06	-1.74549	-4.99793e-10	1.28784e-05	-1.73542	-4.99793e-10
38423961	chr19:38423961:G:C	3.38098e-08	-1.68941e-10	-1.08127	1.11903e-05	-1.68941e-10	-1.01533	2.64385e-05	-1.68941e-10	-1.01615
38424099	chr19:38424099:T:C	3.21679e-08	-1.68941e-10	-1.13105	1.03013e-05	-1.68941e-10	-1.0981	2.45092e-05	-1.68941e-10	-1.09192
38424102	chr19:38424102:A:G	7.82126e-08	-1.68941e-10	-0.242591	2.5134e-05	-1.68941e-10	-0.206155	8.19292e-05	-1.68941e-10	0.114888
38424280	chr19:38424280:G:C	1.6905e-06	4.19163	-1.36087	8.24569e-05	2.36555	-1.38365	0.000151829	2.21353	-1.48174
38424821	chr19:38424821:AG:A	2.21492e-08	-1.68941e-10	-1.50422	6.92668e-06	-1.68941e-10	-1.495	1.64079e-05	-1.68941e-10	-1.49321
38425157	chr19:38425157:C:A	2.31171e-08	-1.68941e-10	-1.46145	7.2718e-06	-1.68941e-10	-1.44637	1.72787e-05	-1.68941e-10	-1.44149
38425170	chr19:38425170:C:T	2.88807e-08	0.2179	-1.45675	1.40841e-05	0.65029	-1.43562	3.03085e-05	0.596726	-1.47626
38425190	chr19:38425190:A:C	1.22048e-08	-1.01719	-1.083	4.90726e-06	-0.809262	-1.0304	1.2235e-05	-0.947771	-0.838897
38425599	chr19:38425599:C:T	2.30605e-08	0.0226159	-1.48652	1.09982e-05	0.437661	-1.4703	2.39399e-05	0.385839	-1.50126
38425668	chr19:38425668:T:A	2.29778e-08	0.0158794	-1.48337	1.09978e-05	0.433846	-1.46653	2.38507e-05	0.379691	-1.49884
38425685	chr19:38425685:T:C	7.84106e-07	3.55268	-1.49016	8.45295e-05	2.46546	-1.45873	0.000263431	2.69899	-1.41617
38425687	chr19:38425687:G:A	2.44649e-08	0.0820284	-1.48681	1.17839e-05	0.507023	-1.47067	2.55769e-05	0.452202	-1.50148
38426455	chr19:38426455:T:C	2.82376e-08	0.218891	-1.48026	1.38964e-05	0.664137	-1.46288	2.98939e-05	0.603053	-1.49637
38426611	chr19:38426611:A:G	8.93731e-09	-1.23261	-1.17918	5.81697e-06	-0.620663	-1.04893	1.27333e-05	-0.736341	-1.01041
38427229	chr19:38427229:A:T	3.94205e-09	-1.76735	-1.46297	1.41506e-06	-1.56889	-1.51431	3.54882e-06	-1.51081	-1.51354
38427695	chr19:38427695:A:C	2.44203e-08	-1.68941e-10	-1.40661	7.7001e-06	-1.68941e-10	-1.38914	1.83517e-05	-1.68941e-10	-1.38124
38428177	chr19:38428177:T:C	1.36637e-06	4.13419	-1.5163	0.000147781	3.06389	-1.49853	0.000462338	3.30979	-1.46446
38428395	chr19:38428395:G:A	2.29763e-08	-1.68941e-10	-1.46756	7.34754e-06	-1.68941e-10	-1.43601	1.8033e-05	-1.68941e-10	-1.39876
38428457	chr19:38428457:G:A	4.64514e-08	-1.68941e-10	-0.763616	1.56454e-05	-1.68941e-10	-0.680201	3.74899e-05	-1.68941e-10	-0.666896
38428584	chr19:38428584:T:G	1.24103e-08	-0.805564	-1.27793	5.11524e-06	-0.556944	-1.24121	1.19158e-05	-0.732674	-1.08043
38428633	chr19:38428633:C:T	5.39189e-08	-1.68941e-10	-0.614542	1.72511e-05	-1.68941e-10	-0.582502	5.32853e-05	-1.68941e-10	-0.315308
38428809	chr19:38428809:A:G	2.57951e-08	-1.68941e-10	-1.35184	8.16987e-06	-1.68941e-10	-1.32992	1.95083e-05	-1.68941e-10	-1.32013
38428861	chr19:38428861:G:A	1.32815e-08	-0.795646	-1.22	5.40031e-06	-0.561483	-1.18243	1.31834e-05	-0.721865	-0.990145
38428904	chr19:38428904:G:A	2.12191e-08	-0.0398583	-1.50726	1.0078e-05	0.37657	-1.49659	2.21722e-05	0.323751	-1.51588
38429111	chr19:38429111:G:A	3.07368e-08	-1.68941e-10	-1.17656	9.84838e-06	-1.68941e-10	-1.14307	2.351e-05	-1.68941e-10	-1.13354
38429331	chr19:38429331:C:T	2.27879e-08	0.010019	-1.48581	1.08969e-05	0.426563	-1.46846	2.37541e-05	0.377212	-1.50043
38429552	chr19:38429552:C:G	4.2558e-08	-0.851155	-4.99793e-10	1.55263e-05	-0.687839	-4.99793e-10	3.95164e-05	-0.614253	-4.99793e-10
38429754	chr19:38429754:T:C	2.42227e-08	-1.68941e-10	-1.41473	7.93805e-06	-1.68941e-10	-1.35871	1.86447e-05	-1.68941e-10	-1.36541
38430018	chr19:38430018:G:A	2.05586e-07	-1.68941e-10	0.72384	5.65161e-05	-1.68941e-10	0.604151	0.00015494	-1.68941e-10	0.752071
38430196	chr19:38430196:G:A	9.14127e-07	3.57856	-1.36261	3.79578e-05	1.60688	-1.40078	7.43016e-05	1.48513	-1.46797
38430456	chr19:38430456:C:T	4.0367e-08	-1.68941e-10	-0.904009	1.28452e-05	-1.68941e-10	-0.877401	2.93945e-05	-1.68941e-10	-0.910161
38430502	chr19:38430502:A:G	2.23813e-08	-1.68941e-10	-1.4938	7.15951e-06	-1.68941e-10	-1.46193	1.68765e-05	-1.68941e-10	-1.46504
38430769	chr19:38430769:G:A	2.11341e-08	-1.55113	-4.99793e-10	6.11179e-06	-1.62016	-4.99793e-10	1.42669e-05	-1.63302	-4.99793e-10
38430966	chr19:38430966:T:C	2.38186e-08	-1.68941e-10	-1.43156	7.81678e-06	-1.68941e-10	-1.3741	1.84336e-05	-1.68941e-10	-1.37679
38431111	chr19:38431111:A:G	2.17824e-08	-1.68941e-10	-1.52092	6.75175e-06	-1.68941e-10	-1.52057	1.59743e-05	-1.68941e-10	-1.51999
38431223	chr19:38431223:T:C	2.44005e-08	-1.68941e-10	-1.40742	7.70541e-06	-1.68941e-10	-1.38845	1.83332e-05	-1.68941e-10	-1.38225
38431403	chr19:38431403:T:C	3.86769e-08	-1.68941e-10	-0.94678	1.26313e-05	-1.68941e-10	-0.894197	3.78732e-05	-1.68941e-10	-0.656723
38431439	chr19:38431439:G:A	2.34866e-08	-1.68941e-10	-1.44559	7.67559e-06	-1.68941e-10	-1.39233	1.81057e-05	-1.68941e-10	-1.39474
38431547	chr19:38431547:C:T	1.28373e-06	3.98273	-1.42722	0.000156037	3.03501	-1.41529	0.000432431	3.22749	-1.44904
38431629	chr19:38431629:C:A	1.24928e-06	3.8547	-1.3264	0.000154728	2.92019	-1.3089	0.000419503	3.10693	-1.35883
38431836	chr19:38431836:G:C	4.05535e-09	-1.72104	-1.48095	1.23488e-06	-1.69976	-1.51964	3.07432e-06	-1.66431	-1.50358
38432404	chr19:38432404:C:T	2.45194e-08	-1.68941e-10	-1.40256	8.00532e-06	-1.68941e-10	-1.35027	1.89127e-05	-1.68941e-10	-1.35113
38432481	chr19:38432481:G:A	2.50794e-08	-1.68941e-10	-1.37998	8.28411e-06	-1.68941e-10	-1.31604	1.94409e-05	-1.68941e-10	-1.32359
38432967	chr19:38432967:A:G	2.54247e-07	0.936284	-4.99793e-10	0.000100013	1.17493	-4.99793e-10	0.00028829	1.373	-4.99793e-10
38433246	chr19:38433246:C:T	2.97921e-08	-1.68941e-10	-1.20778	1.02034e-05	-1.68941e-10	-1.10765	2.3989e-05	-1.68941e-10	-1.11337
38433399	chr19:38433399:C:A	7.48834e-08	-1.68941e-10	-0.28609	2.3462e-05	-1.68941e-10	-0.274991	6.98559e-05	-1.68941e-10	-0.0445325
38433516	chr19:38433516:A:G	2.34959e-08	-1.68941e-10	-1.4452	7.43511e-06	-1.68941e-10	-1.42416	1.7058e-05	-1.68941e-10	-1.45435
38433741	chr19:38433741:CCCCAGCCCGCCCCCAGCCCTCCCG:C	2.66764e-08	-1.68941e-10	-1.31824	8.46784e-06	-1.68941e-10	-1.2941	2.01696e-05	-1.68941e-10	-1.28679
38434174	chr19:38434174:T:C	1.00905e-08	-1.08573	-1.2047	1.80021e-06	-1.55453	-1.28794	3.94975e-06	-1.60257	-1.31475
38434713	chr19:38434713:C:T	6.47663e-08	-0.479398	0.0481623	2.60707e-05	-0.194788	0.0252262	4.64572e-05	-0.213411	-0.239025
38435075	chr19:38435075:G:A	1.83014e-08	-1.69504	-4.99793e-10	5.91634e-06	-1.65266	-4.99793e-10	1.42029e-05	-1.63752	-4.99793e-10
38435228	chr19:38435228:T:C	3.40252e-08	-1.68941e-10	-1.07492	9.93192e-06	-1.68941e-10	-1.13462	1.79948e-05	-1.68941e-10	-1.40089
38435260	chr19:38435260:G:A	2.90478e-08	-1.02785	-0.205233	7.83868e-06	-1.24671	-0.12459	2.01203e-05	-1.34143	0.0521929
38435996	chr19:38435996:C:G	4.23373e-08	-1.68941e-10	-0.856354	1.41421e-05	-1.68941e-10	-0.781217	3.57536e-05	-1.68941e-10	-0.714317
38436676	chr19:38436676:A:G	1.72157e-08	-0.343802	-1.4124	2.55825e-06	-1.03682	-1.45423	5.40593e-06	-1.08668	-1.51679
38436871	chr19:38436871:T:A	2.66418e-08	-1.68941e-10	-1.31954	7.86621e-06	-1.68941e-10	-1.3678	1.8734e-05	-1.68941e-10	-1.36063
38436875	chr19:38436875:C:T	2.21108e-08	-1.68941e-10	-1.50596	6.79165e-06	-1.68941e-10	-1.51468	1.62999e-05	-1.68941e-10	-1.49981
38437321	chr19:38437321:G:A	3.48904e-06	3.51182	0.04354	0.0001803	1.7549	0.00935043	0.000260659	1.59955	-0.327301
38437649	chr19:38437649:T:C	2.2156e-08	-1.68941e-10	-1.50391	6.80114e-06	-1.68941e-10	-1.51328	1.63359e-05	-1.68941e-10	-1.4976
38437795	chr19:38437795:A:C	5.87891e-08	-1.68941e-10	-0.528065	1.93045e-05	-1.68941e-10	-0.470036	4.42993e-05	-1.68941e-10	-0.499998
38438074	chr19:38438074:C:T	2.69237e-08	-1.68941e-10	-1.30901	8.27456e-06	-1.68941e-10	-1.31719	1.98127e-05	-1.68941e-10	-1.30464
38438865	chr19:38438865:A:G	2.52819e-08	-1.68941e-10	-1.37193	8.16708e-06	-1.68941e-10	-1.33026	1.85193e-05	-1.68941e-10	-1.37215
38438904	chr19:38438904:C:T	3.02164e-08	-1.68941e-10	-1.19364	9.78209e-06	-1.68941e-10	-1.14982	2.39623e-05	-1.68941e-10	-1.11449
38439130	chr19:38439130:A:G	2.30173e-08	-1.68941e-10	-1.46578	7.24112e-06	-1.68941e-10	-1.4506	1.66762e-05	-1.68941e-10	-1.47698
38439212	chr19:38439212:A:G	4.46563e-09	-1.76778	-1.33783	1.34022e-06	-1.7682	-1.36934	3.55247e-06	-1.76698	-1.25634
38439276	chr19:38439276:A:G	5.2108e-09	-1.4323	-1.51899	1.8037e-06	-1.31957	-1.52096	4.54594e-06	-1.25678	-1.51996
38439658	chr19:38439658:C:T	1.24199e-07	0.154562	0.0653046	2.12682e-05	-0.479028	0.105867	3.46678e-05	-0.65098	-0.0941767
38439743	chr19:38439743:A:G	4.09172e-08	-1.68941e-10	-0.890473	1.33587e-05	-1.68941e-10	-0.838208	3.97016e-05	-1.68941e-10	-0.609576
38439855	chr19:38439855:A:G	4.0104e-09	-1.74223	-1.4709	1.33184e-06	-1.68503	-1.45878	2.94556e-06	-1.72818	-1.48249
38440140	chr19:38440140:G:C	1.80108e-07	-1.68941e-10	0.591536	5.88051e-05	-1.68941e-10	0.643854	0.000146861	-1.68941e-10	0.698521
38440385	chr19:38440385:A:G	1.81601e-08	-1.70279	-4.99793e-10	5.80173e-06	-1.67222	-4.99793e-10	1.40425e-05	-1.64888	-4.99793e-10
38441573	chr19:38441573:C:T	6.03458e-09	-1.33482	-1.4697	2.43645e-06	-1.10715	-1.43268	5.59006e-06	-1.12718	-1.4428
38441667	chr19:38441667:G:A	3.25062e-08	-1.68941e-10	-1.12059	1.05283e-05	-1.68941e-10	-1.07631	2.33988e-05	-1.68941e-10	-1.13828
38442480	chr19:38442480:G:A	1.65389e-07	1.63878	-1.1325	4.59982e-05	1.5146	-1.11638	0.000151882	1.72452	-0.992382
38442775	chr19:38442775:A:C	2.27298e-08	-1.68941e-10	-1.47835	7.08622e-06	-1.68941e-10	-1.47222	1.66382e-05	-1.68941e-10	-1.47927
38442814	chr19:38442814:C:T	1.46533e-06	1.55929	1.12852	0.000472713	1.38646	1.34165	0.00187183	1.63894	1.60476
38442971	chr19:38442971:A:G	2.2256e-08	-1.68941e-10	-1.49941	6.94276e-06	-1.68941e-10	-1.49268	1.62467e-05	-1.68941e-10	-1.50308
38442986	chr19:38442986:T:C	2.21768e-08	-1.50297	-4.99793e-10	6.41315e-06	-1.57202	-4.99793e-10	1.46721e-05	-1.60502	-4.99793e-10
38443008	chr19:38443008:C:T	2.19004e-08	-1.68941e-10	-1.51552	6.76442e-06	-1.68941e-10	-1.5187	1.60118e-05	-1.68941e-10	-1.51764
38443033	chr19:38443033:G:A	2.17763e-08	-1.68941e-10	-1.5212	6.75184e-06	-1.68941e-10	-1.52056	1.59732e-05	-1.68941e-10	-1.52005
38443048	chr19:38443048:T:C	3.29102e-08	-1.68941e-10	-1.10824	1.09666e-05	-1.68941e-10	-1.03552	2.85857e-05	-1.68941e-10	-0.938061
38443265	chr19:38443265:A:G	2.20347e-08	-1.68941e-10	-1.5094	6.86434e-06	-1.68941e-10	-1.50404	1.61043e-05	-1.68941e-10	-1.51188
38443410	chr19:38443410:A:G	2.19674e-08	-1.68941e-10	-1.51246	6.83814e-06	-1.68941e-10	-1.50786	1.60714e-05	-1.68941e-10	-1.51392
38443935	chr19:38443935:G:A	2.19659e-08	-1.68941e-10	-1.51253	6.84384e-06	-1.68941e-10	-1.50703	1.60723e-05	-1.68941e-10	-1.51387
38443953	chr19:38443953:G:C	2.23628e-08	-1.68941e-10	-1.49462	6.84426e-06	-1.68941e-10	-1.50696	1.59945e-05	-1.68941e-10	-1.51872
38444619	chr19:38444619:C:T	4.33623e-08	-1.68941e-10	-0.832432	1.35605e-05	-1.68941e-10	-0.823215	3.38931e-05	-1.68941e-10	-0.767755
38444640	chr19:38444640:A:G	1.7117e-07	1.84103	-1.30039	1.22332e-05	0.436593	-1.36281	2.24834e-05	0.281677	-1.45987
38444726	chr19:38444726:C:T	3.67296e-07	2.10463	-0.800486	1.84271e-05	0.352366	-0.86892	3.5921e-05	0.137431	-0.847075
38445032	chr19:38445032:G:A	8.72832e-07	3.66144	-1.49171	9.45921e-06	0.307148	-1.49053	1.66304e-05	0.0392377	-1.51897
38445308	chr19:38445308:C:T	3.19196e-07	1.13705	0.0267275	2.63564e-05	-0.0704452	-0.0882201	3.6316e-05	-0.227261	-0.471447
38445604	chr19:38445604:G:A	4.01241e-08	-1.68941e-10	-0.910046	1.26294e-05	-1.68941e-10	-0.894344	2.71658e-05	-1.68941e-10	-0.98901
38445673	chr19:38445673:T:C	3.89391e-08	-1.68941e-10	-0.940023	1.28673e-05	-1.68941e-10	-0.875686	2.78628e-05	-1.68941e-10	-0.963674
38445854	chr19:38445854:A:G	2.39372e-07	2.02791	-1.15191	1.61817e-05	0.589343	-1.23584	2.856e-05	0.434271	-1.37323
38445895	chr19:38445895:C:CAGG	2.67318e-07	2.08955	-1.10313	1.76847e-05	0.635756	-1.19343	3.0814e-05	0.479317	-1.34232
38446013	chr19:38446013:A:C	2.55759e-07	2.09385	-1.15163	1.70304e-05	0.640227	-1.2356	3.0003e-05	0.483425	-1.3731
38446031	chr19:38446031:C:T	2.73794e-08	-1.68941e-10	-1.29223	8.41063e-06	-1.68941e-10	-1.30088	2.01949e-05	-1.68941e-10	-1.28554
38446089	chr19:38446089:G:A	2.2409e-08	-1.68941e-10	-1.49256	7.08108e-06	-1.68941e-10	-1.47295	1.64052e-05	-1.68941e-10	-1.49337
38446196	chr19:38446196:C:T	3.22818e-07	2.05328	-0.878217	2.1192e-05	0.611469	-0.988218	3.52304e-05	0.455668	-1.18473
38447278	chr19:38447278:C:T	2.17751e-08	-1.68941e-10	-1.52125	6.7713e-06	-1.68941e-10	-1.51768	1.59512e-05	-1.68941e-10	-1.52143
38447417	chr19:38447417:T:C	2.20684e-08	-1.68941e-10	-1.50788	6.8028e-06	-1.68941e-10	-1.51304	1.59509e-05	-1.68941e-10	-1.52146
38447492	chr19:38447492:G:A	2.19458e-08	-1.68941e-10	-1.51344	6.87513e-06	-1.68941e-10	-1.50246	1.60278e-05	-1.68941e-10	-1.51664
38447563	chr19:38447563:C:T	2.24779e-08	-1.68941e-10	-1.48949	6.93825e-06	-1.68941e-10	-1.49333	1.60097e-05	-1.68941e-10	-1.51777
38447569	chr19:38447569:C:T	3.98863e-07	2.61569	-1.22909	1.69416e-05	0.677937	-1.27854	3.20421e-05	0.438718	-1.26263
38447954	chr19:38447954:A:G	2.18631e-08	-1.68941e-10	-1.51722	6.81374e-06	-1.68941e-10	-1.51143	1.6015e-05	-1.68941e-10	-1.51744
38448147	chr19:38448147:C:T	4.91933e-09	-1.76759	-1.24126	5.0342e-06	-0.382482	-1.43164	1.53244e-05	-0.073307	-1.48821
38448460	chr19:38448460:C:T	2.17708e-08	-1.68941e-10	-1.52145	6.76752e-06	-1.68941e-10	-1.51824	1.59834e-05	-1.68941e-10	-1.51942
38448768	chr19:38448768:T:C	4.75894e-09	-1.76816	-1.27384	1.52419e-06	-1.56941	-1.4395	3.42909e-06	-1.55888	-1.49979
38448865	chr19:38448865:T:C	2.0449e-07	0.718497	-4.99793e-10	7.48308e-05	0.884854	-4.99793e-10	0.000206239	1.03807	-4.99793e-10
38449401	chr19:38449401:G:A	2.61042e-08	-1.68941e-10	-1.33993	7.88978e-06	-1.68941e-10	-1.36481	1.87178e-05	-1.68941e-10	-1.36149
38449569	chr19:38449569:C:T	3.90241e-08	-1.68941e-10	-0.937843	1.14394e-05	-1.68941e-10	-0.993313	2.45788e-05	-1.68941e-10	-1.08908
38449589	chr19:38449589:C:T	1.71097e-08	-1.76753	0.0051561	4.67156e-06	-1.58192	-0.306965	9.5411e-06	-1.56598	-0.469379
38450510	chr19:38450510:G:A	3.78253e-08	-1.68941e-10	-0.969045	1.24986e-05	-1.68941e-10	-0.90476	2.71294e-05	-1.68941e-10	-0.990348
38450512	chr19:38450512:GCT:G	2.31281e-08	-1.46097	-4.99793e-10	7.45222e-06	-1.42186	-4.99793e-10	1.72945e-05	-1.44058	-4.99793e-10
38450635	chr19:38450635:A:G	2.76967e-08	-1.68941e-10	-1.28071	8.94856e-06	-1.68941e-10	-1.23888	2.0771e-05	-1.68941e-10	-1.25741
38450762	chr19:38450762:CA:C	9.99365e-09	-1.76605	-0.534025	2.85513e-06	-1.48345	-0.897807	5.59662e-06	-1.47424	-1.09456
38450939	chr19:38450939:C:T	2.50719e-08	-1.68941e-10	-1.38027	7.60042e-06	-1.68941e-10	-1.40217	1.80176e-05	-1.68941e-10	-1.39962
38450959	chr19:38450959:C:T	5.10752e-08	-0.491278	-0.177445	8.47448e-06	-0.934453	-0.358862	1.55265e-05	-0.980324	-0.568095
38451005	chr19:38451005:C:T	5.09679e-08	-0.481349	-0.189477	8.4496e-06	-0.925662	-0.370595	1.54865e-05	-0.971935	-0.579067
38451608	chr19:38451608:G:A	1.7834e-08	-0.500407	-1.22051	6.36291e-06	-0.315942	-1.26395	1.5623e-05	-0.253074	-1.28915
38451639	chr19:38451639:T:C	5.74926e-08	-1.68941e-10	-0.550366	2.02494e-05	-1.68941e-10	-0.42225	4.47931e-05	-1.68941e-10	-0.488914
38452074	chr19:38452074:G:A	1.02953e-08	-1.76743	-0.502897	2.87503e-06	-1.50217	-0.872142	5.61574e-06	-1.49305	-1.07234
38452514	chr19:38452514:A:G	3.61818e-08	-1.68941e-10	-1.01347	1.1923e-05	-1.68941e-10	-0.951902	2.59731e-05	-1.68941e-10	-1.03391
38452541	chr19:38452541:C:T	5.66118e-08	-1.68941e-10	-0.565805	1.98837e-05	-1.68941e-10	-0.440476	4.40049e-05	-1.68941e-10	-0.506667
38452766	chr19:38452766:G:T	4.35853e-08	-1.68941e-10	-0.827303	1.45952e-05	-1.68941e-10	-0.749681	3.31213e-05	-1.68941e-10	-0.790792
38452790	chr19:38452790:C:T	1.15534e-07	0.147541	-4.99793e-10	5.91688e-06	-1.65257	-4.99793e-10	1.42437e-05	-1.63465	-4.99793e-10
38453087	chr19:38453087:C:T	3.44501e-08	-1.68941e-10	-1.06251	1.05201e-05	-1.68941e-10	-1.07709	2.543e-05	-1.68941e-10	-1.05504
38453159	chr19:38453159:C:T	3.23588e-08	-1.68941e-10	-1.12514	1.05862e-05	-1.68941e-10	-1.07082	2.31721e-05	-1.68941e-10	-1.14802
38453213	chr19:38453213:G:A	2.2145e-08	-1.68941e-10	-1.50441	6.97545e-06	-1.68941e-10	-1.48798	1.68163e-05	-1.68941e-10	-1.46862
38453706	chr19:38453706:A:G	4.83931e-07	1.57992	-4.99793e-10	0.000201697	1.87639	-4.99793e-10	0.000590713	2.09036	-4.99793e-10
38453759	chr19:38453759:C:T	3.64962e-08	-1.68941e-10	-1.00481	1.20074e-05	-1.68941e-10	-0.944851	2.60498e-05	-1.68941e-10	-1.03096
38454076	chr19:38454076:A:G	1.86411e-08	-0.797789	-0.878863	3.27349e-06	-1.20002	-1.04449	6.79194e-06	-1.22514	-1.1501
38454098	chr19:38454098:G:A	1.01587e-07	1.41026	-1.39137	6.27187e-06	-0.22773	-1.36657	1.17045e-05	-0.398824	-1.43217
38454233	chr19:38454233:T:A	3.74926e-08	-1.68941e-10	-0.97788	1.23827e-05	-1.68941e-10	-0.914075	2.68962e-05	-1.68941e-10	-0.998984
38454452	chr19:38454452:A:G	5.1143e-08	-1.68941e-10	-0.667398	1.61032e-05	-1.68941e-10	-0.651357	3.87618e-05	-1.68941e-10	-0.633532
38454600	chr19:38454600:A:G	4.54356e-08	-0.427565	-0.358162	7.49451e-06	-0.883447	-0.532758	1.39601e-05	-0.931661	-0.723105
38454762	chr19:38454762:A:G	1.59582e-06	1.73446	1.03866	9.88933e-05	0.292693	0.870974	0.00012161	0.133944	0.375906
38455203	chr19:38455203:T:C	2.20436e-08	-1.68941e-10	-1.509	6.91384e-06	-1.68941e-10	-1.49685	1.6655e-05	-1.68941e-10	-1.47826
38455211	chr19:38455211:T:C	6.53921e-09	-1.7639	-0.960308	2.05166e-06	-1.47305	-1.23867	4.31298e-06	-1.46307	-1.36626
38455542	chr19:38455542:G:A	4.81568e-08	-0.440576	-0.286983	7.96229e-06	-0.890244	-0.465414	1.4744e-05	-0.936235	-0.663898
38456090	chr19:38456090:G:GAACTCC	2.34745e-08	-1.68941e-10	-1.44611	7.46537e-06	-1.68941e-10	-1.4201	1.82222e-05	-1.68941e-10	-1.38833
38456211	chr19:38456211:A:G	4.12485e-08	-0.333835	-0.548572	6.79826e-06	-0.804329	-0.70938	1.29063e-05	-0.852385	-0.880869
38456335	chr19:38456335:G:A	2.40478e-08	-1.68941e-10	-1.42198	7.32553e-06	-1.68941e-10	-1.43901	1.7362e-05	-1.68941e-10	-1.43669
38456572	chr19:38456572:G:A	1.63793e-07	-1.68941e-10	0.496583	5.31263e-05	-1.68941e-10	0.542296	0.000135836	-1.68941e-10	0.620483
38456726	chr19:38456726:A:T	6.52998e-08	0.896995	-1.32003	4.58359e-06	-0.473792	-1.4341	1.00194e-05	-0.516144	-1.4703
38456818	chr19:38456818:G:A	3.73545e-08	-1.68941e-10	-0.981568	1.22007e-05	-1.68941e-10	-0.928878	2.66651e-05	-1.68941e-10	-1.00761
38457628	chr19:38457628:C:G	2.41518e-08	-1.68941e-10	-1.41767	7.35504e-06	-1.68941e-10	-1.43499	1.74351e-05	-1.68941e-10	-1.43248
38457716	chr19:38457716:T:C	8.63038e-08	0.619936	-0.764085	6.13523e-06	-0.652201	-0.964127	1.21577e-05	-0.702986	-1.09002
38457877	chr19:38457877:C:G	2.41567e-08	-1.68941e-10	-1.41746	7.16454e-06	-1.68941e-10	-1.46123	1.6577e-05	-1.68941e-10	-1.48295
38458323	chr19:38458323:C:G	1.02498e-08	-0.841496	-1.43327	3.90366e-06	-0.701689	-1.36677	1.05042e-05	-0.655988	-1.2832
38458462	chr19:38458462:C:T	2.23154e-08	-1.68941e-10	-1.49675	6.78943e-06	-1.68941e-10	-1.51501	1.59558e-05	-1.68941e-10	-1.52114
38458579	chr19:38458579:C:T	1.03442e-07	-1.68941e-10	0.0369922	3.27365e-05	-1.68941e-10	0.0581159	7.62108e-05	-1.68941e-10	0.0425354
38458706	chr19:38458706:C:T	2.56005e-08	-1.68941e-10	-1.35941	8.2591e-06	-1.68941e-10	-1.31906	1.86823e-05	-1.68941e-10	-1.36339
38458774	chr19:38458774:A:G	1.61918e-07	0.903666	-0.418601	1.10125e-05	-0.420302	-0.611043	1.96165e-05	-0.497313	-0.817283
38458865	chr19:38458865:C:T	9.05089e-07	1.73105	0.474962	5.54088e-05	0.283939	0.300425	7.37203e-05	0.124938	-0.115627
38458951	chr19:38458951:C:T	3.16265e-08	-1.68941e-10	-1.14803	8.99142e-06	-1.68941e-10	-1.2341	2.01427e-05	-1.68941e-10	-1.28812
38459089	chr19:38459089:T:G	1.45787e-07	0.88742	-0.507294	1.006e-05	-0.430365	-0.691444	1.82295e-05	-0.506347	-0.881576
38459116	chr19:38459116:C:T	4.71925e-08	-1.68941e-10	-0.747788	1.63585e-05	-1.68941e-10	-0.635626	3.64006e-05	-1.68941e-10	-0.696383
38459219	chr19:38459219:G:A	4.02433e-08	-1.68941e-10	-0.907078	1.2077e-05	-1.68941e-10	-0.939072	2.7422e-05	-1.68941e-10	-0.979622
38459264	chr19:38459264:C:T	1.43381e-07	0.896958	-0.533476	9.89666e-06	-0.423122	-0.715056	1.79449e-05	-0.500195	-0.903469
38459449	chr19:38459449:A:G	9.74229e-08	-1.68941e-10	-0.0229614	3.10239e-05	-1.68941e-10	0.00438232	7.75439e-05	-1.68941e-10	0.0598765
38459753	chr19:38459753:G:A	1.2182e-08	-0.603234	-1.49883	4.66263e-06	-0.436414	-1.45438	1.21721e-05	-0.384624	-1.40719
38459891	chr19:38459891:G:A	8.17134e-09	-1.16015	-1.34124	2.71663e-06	-1.05239	-1.3786	6.59067e-06	-1.13964	-1.26567
38460043	chr19:38460043:C:T	2.34731e-08	-1.68941e-10	-1.44617	7.15723e-06	-1.68941e-10	-1.46225	1.67838e-05	-1.68941e-10	-1.47055
38460307	chr19:38460307:C:T	1.7185e-07	0.875409	-0.330812	1.17208e-05	-0.43872	-0.53029	2.08181e-05	-0.514865	-0.740278
38460333	chr19:38460333:A:G	2.56259e-08	-1.68941e-10	-1.35842	8.26821e-06	-1.68941e-10	-1.31796	1.87004e-05	-1.68941e-10	-1.36242
38460429	chr19:38460429:T:C	2.19824e-08	-1.68941e-10	-1.51178	6.78043e-06	-1.68941e-10	-1.51633	1.59509e-05	-1.68941e-10	-1.52145
38460616	chr19:38460616:T:C	5.12922e-08	-1.68941e-10	-0.664483	1.7907e-05	-1.68941e-10	-0.545181	3.97313e-05	-1.68941e-10	-0.608828
38460704	chr19:38460704:G:A	2.56005e-08	-1.68941e-10	-1.35941	8.2591e-06	-1.68941e-10	-1.31906	1.86823e-05	-1.68941e-10	-1.36339
38461358	chr19:38461358:G:A	2.4354e-08	-1.68941e-10	-1.40933	7.41122e-06	-1.68941e-10	-1.42738	1.75715e-05	-1.68941e-10	-1.42469
38461369	chr19:38461369:G:A	3.64693e-08	-1.68941e-10	-1.00555	1.18934e-05	-1.68941e-10	-0.954392	2.60551e-05	-1.68941e-10	-1.03075
38461408	chr19:38461408:A:G	7.99385e-09	-1.30227	-1.22108	1.28641e-06	-1.74779	-1.43074	2.86748e-06	-1.74368	-1.49386
38461812	chr19:38461812:T:C	2.27616e-08	-1.68941e-10	-1.47695	7.43395e-06	-1.68941e-10	-1.42432	1.78982e-05	-1.68941e-10	-1.40627
38462185	chr19:38462185:A:G	2.57849e-08	-1.68941e-10	-1.35223	7.74426e-06	-1.68941e-10	-1.38342	1.94881e-05	-1.68941e-10	-1.32116
38462210	chr19:38462210:G:C	8.31617e-08	0.618371	-0.799607	5.80739e-06	-0.665593	-1.00565	1.17844e-05	-0.715764	-1.10843
38462340	chr19:38462340:G:C	2.22856e-08	-1.68941e-10	-1.49808	6.88688e-06	-1.68941e-10	-1.50076	1.63773e-05	-1.68941e-10	-1.49507
38462381	chr19:38462381:A:G	2.18693e-08	-1.68941e-10	-1.51694	6.82766e-06	-1.68941e-10	-1.50939	1.63878e-05	-1.68941e-10	-1.49443
38462415	chr19:38462415:G:C	8.1813e-07	1.53318	0.571821	5.24906e-05	0.137584	0.392675	6.84534e-05	-0.031134	-0.0336805
38462469	chr19:38462469:G:T	1.54463e-07	0.641526	-0.203596	1.1185e-05	-0.601151	-0.414651	1.95469e-05	-0.68562	-0.63253
38462511	chr19:38462511:C:T	2.23379e-08	-1.68941e-10	-1.49574	6.81114e-06	-1.68941e-10	-1.51182	1.59904e-05	-1.68941e-10	-1.51898
38462570	chr19:38462570:A:T	9.51311e-09	-0.857018	-1.49233	3.56649e-06	-0.711851	-1.44694	9.10409e-06	-0.684413	-1.39783
38462604	chr19:38462604:AG:A	1.10874e-08	-0.692241	-1.50397	4.19179e-06	-0.512418	-1.48483	1.03268e-05	-0.484898	-1.47133
38462994	chr19:38462994:T:G	2.4415e-08	-1.68941e-10	-1.40683	7.4204e-06	-1.68941e-10	-1.42614	1.70242e-05	-1.68941e-10	-1.45633
38463356	chr19:38463356:A:G	3.00781e-08	-1.75803	0.559801	7.05566e-06	-1.73347	0.256927	1.52101e-05	-1.6884	0.119392
38463558	chr19:38463558:C:T	2.17711e-08	-1.68941e-10	-1.52144	6.7487e-06	-1.68941e-10	-1.52103	1.61568e-05	-1.68941e-10	-1.50863
38463979	chr19:38463979:T:G	6.75413e-09	-1.27138	-1.42049	2.55974e-06	-1.08026	-1.41021	6.10107e-06	-1.08033	-1.40217
38463999	chr19:38463999:G:A	3.23018e-08	-1.68941e-10	-1.1269	1.10311e-05	-1.68941e-10	-1.02966	2.42411e-05	-1.68941e-10	-1.10292
38464097	chr19:38464097:C:T	3.31862e-08	-1.68941e-10	-1.09989	9.24427e-06	-1.68941e-10	-1.20637	2.05406e-05	-1.68941e-10	-1.26857
38464374	chr19:38464374:A:G	2.41971e-08	-1.68941e-10	-1.41579	7.83941e-06	-1.68941e-10	-1.37121	1.91384e-05	-1.68941e-10	-1.33927
38464573	chr19:38464573:G:A	3.58488e-08	-1.02271	-4.99793e-10	1.12236e-05	-1.01236	-4.99793e-10	2.79678e-05	-0.959914	-4.99793e-10
38464598	chr19:38464598:C:G	3.31991e-08	-1.68941e-10	-1.0995	1.01132e-05	-1.68941e-10	-1.11653	2.35067e-05	-1.68941e-10	-1.13368
38464741	chr19:38464741:G:A	2.19837e-08	-1.68941e-10	-1.51172	6.85563e-06	-1.68941e-10	-1.5053	1.60849e-05	-1.68941e-10	-1.51309
38464864	chr19:38464864:G:A	1.36106e-07	-1.68941e-10	0.311415	4.57131e-05	-1.68941e-10	0.39201	0.000110095	-1.68941e-10	0.410379
38464943	chr19:38464943:G:A	2.06095e-08	-0.267159	-1.30911	2.35078e-06	-1.19076	-1.38487	5.08519e-06	-1.19276	-1.47188
38465021	chr19:38465021:G:A	1.19201e-07	-1.68941e-10	0.178791	3.31034e-05	-1.68941e-10	0.0692599	8.73007e-05	-1.68941e-10	0.178391
38465105	chr19:38465105:G:A	2.39531e-08	-1.68941e-10	-1.42593	7.68735e-06	-1.68941e-10	-1.3908	1.78537e-05	-1.68941e-10	-1.40875
38465136	chr19:38465136:C:T	2.17718e-08	-1.68941e-10	-1.52141	6.74859e-06	-1.68941e-10	-1.52104	1.59576e-05	-1.68941e-10	-1.52103
38465261	chr19:38465261:A:C	2.18244e-08	-1.68941e-10	-1.51899	6.78922e-06	-1.68941e-10	-1.51504	1.59824e-05	-1.68941e-10	-1.51948
38465335	chr19:38465335:G:T	2.97822e-08	-1.68941e-10	-1.20811	1.01041e-05	-1.68941e-10	-1.11743	2.26897e-05	-1.68941e-10	-1.16905
38465554	chr19:38465554:C:T	4.16162e-08	-1.68941e-10	-0.873533	1.35031e-05	-1.68941e-10	-0.827459	3.17216e-05	-1.68941e-10	-0.833969
38465657	chr19:38465657:C:T	3.44634e-08	-1.68941e-10	-1.06212	9.57806e-06	-1.68941e-10	-1.1709	2.13575e-05	-1.68941e-10	-1.22956
38465709	chr19:38465709:A:G	3.44622e-08	-1.68941e-10	-1.06216	9.57962e-06	-1.68941e-10	-1.17074	2.13638e-05	-1.68941e-10	-1.22927
38465864	chr19:38465864:G:A	4.16739e-08	-1.68941e-10	-0.872147	1.35256e-05	-1.68941e-10	-0.825789	3.17497e-05	-1.68941e-10	-0.833083
38465866	chr19:38465866:G:A	4.26318e-08	-1.68941e-10	-0.849422	1.23326e-05	-1.68941e-10	-0.918126	2.89391e-05	-1.68941e-10	-0.925775
38465980	chr19:38465980:G:C	2.63494e-07	-1.68941e-10	0.972007	8.89803e-05	-1.68941e-10	1.05804	0.000223288	-1.68941e-10	1.11749
38466086	chr19:38466086:C:T	1.70132e-08	-1.76803	-4.99793e-10	5.31743e-06	-1.75939	-4.99793e-10	1.2712e-05	-1.74842	-4.99793e-10
38466163	chr19:38466163:G:A	1.34888e-07	1.51534	-1.21292	8.50584e-06	0.0388138	-1.32844	1.95626e-05	0.105523	-1.42287
38466199	chr19:38466199:C:T	3.47486e-08	-0.387298	-0.666585	1.62169e-05	-0.144128	-0.500194	5.86267e-05	0.0120067	-0.231783
38466499	chr19:38466499:A:G	2.38131e-08	-1.68941e-10	-1.43179	7.64145e-06	-1.68941e-10	-1.39679	1.7746e-05	-1.68941e-10	-1.41481
38466780	chr19:38466780:C:T	3.3948e-08	0.0137989	-1.09099	3.16287e-06	-1.05325	-1.22565	6.78172e-06	-1.03982	-1.33692
38466790	chr19:38466790:T:C	2.63393e-07	-1.68941e-10	0.971623	8.89491e-05	-1.68941e-10	1.05769	0.000223212	-1.68941e-10	1.11715
38466906	chr19:38466906:A:G	2.95971e-08	-1.68941e-10	-1.21434	8.71674e-06	-1.68941e-10	-1.26513	2.09768e-05	-1.68941e-10	-1.24755
38467026	chr19:38467026:A:G	2.29103e-08	-1.68941e-10	-1.47044	7.10108e-06	-1.68941e-10	-1.47013	1.69779e-05	-1.68941e-10	-1.45906
38467457	chr19:38467457:C:T	2.67848e-08	-1.68941e-10	-1.31419	8.94225e-06	-1.68941e-10	-1.23959	2.02444e-05	-1.68941e-10	-1.28309
38467757	chr19:38467757:G:A	2.37381e-08	-1.68941e-10	-1.43494	7.27223e-06	-1.68941e-10	-1.44631	1.70083e-05	-1.68941e-10	-1.45727
38467984	chr19:38467984:A:G	2.17722e-08	-1.68941e-10	-1.52139	6.7591e-06	-1.68941e-10	-1.51949	1.59774e-05	-1.68941e-10	-1.51979
38468556	chr19:38468556:T:G	5.08153e-09	-1.73217	-1.24424	2.18706e-06	-1.25507	-1.39275	5.30843e-06	-1.17451	-1.44717
38468689	chr19:38468689:A:G	3.53404e-08	-1.68941e-10	-1.037	1.14408e-05	-1.68941e-10	-0.993188	2.67111e-05	-1.68941e-10	-1.00589
38469207	chr19:38469207:C:T	2.81718e-08	-1.68941e-10	-1.2637	8.3334e-06	-1.68941e-10	-1.3101	2.00186e-05	-1.68941e-10	-1.29431
38469695	chr19:38469695:C:T	3.63225e-08	-1.68941e-10	-1.00958	1.00283e-05	-1.68941e-10	-1.12497	2.22875e-05	-1.68941e-10	-1.18694
38469954	chr19:38469954:T:A	3.82842e-08	-1.68941e-10	-0.956986	1.23785e-05	-1.68941e-10	-0.914412	2.90442e-05	-1.68941e-10	-0.922148
38470090	chr19:38470090:C:T	1.265e-07	-1.46672	1.70494	3.67409e-05	-1.6263	1.79981	0.000114806	-1.67614	2.12842
38470589	chr19:38470589:C:T	2.19241e-08	-1.68941e-10	-1.51443	6.77206e-06	-1.68941e-10	-1.51757	1.60092e-05	-1.68941e-10	-1.5178
38470635	chr19:38470635:C:G	3.74202e-08	-1.68941e-10	-0.979812	1.02917e-05	-1.68941e-10	-1.09903	2.28198e-05	-1.68941e-10	-1.16334
38470894	chr19:38470894:G:A	3.79645e-09	-1.76762	-1.50034	2.9934e-06	-0.887911	-1.44605	7.76608e-06	-0.85538	-1.38582
38470980	chr19:38470980:G:A	3.19819e-08	-1.68941e-10	-1.13685	1.11408e-05	-1.68941e-10	-1.01976	2.38377e-05	-1.68941e-10	-1.1197
38471271	chr19:38471271:G:A	2.3559e-08	-1.68941e-10	-1.44252	7.69678e-06	-1.68941e-10	-1.38957	1.72989e-05	-1.68941e-10	-1.44032
38471597	chr19:38471597:A:AC	2.22845e-08	-1.68941e-10	-1.49813	7.02372e-06	-1.68941e-10	-1.48108	1.65067e-05	-1.68941e-10	-1.4872
38471666	chr19:38471666:C:T	4.60209e-09	-1.745	-1.33051	2.19985e-06	-1.19412	-1.44786	5.43813e-06	-1.10976	-1.48777
38471722	chr19:38471722:G:A	1.85058e-08	-1.68394	-4.99793e-10	5.86314e-06	-1.66169	-4.99793e-10	1.40389e-05	-1.64913	-4.99793e-10
38471806	chr19:38471806:G:T	2.71417e-07	-1.68941e-10	1.00163	9.20851e-05	-1.68941e-10	1.09234	0.00023077	-1.68941e-10	1.15045
38471843	chr19:38471843:A:G	2.27509e-08	-1.68941e-10	-1.47742	7.21331e-06	-1.68941e-10	-1.45445	1.69025e-05	-1.68941e-10	-1.4635
38472024	chr19:38472024:A:G	2.32382e-08	-1.68941e-10	-1.45623	7.5601e-06	-1.68941e-10	-1.40749	1.70571e-05	-1.68941e-10	-1.4544
38472316	chr19:38472316:G:A	2.24232e-08	-1.68941e-10	-1.49193	7.0808e-06	-1.68941e-10	-1.47299	1.66305e-05	-1.68941e-10	-1.47973
38472388	chr19:38472388:A:T	2.25012e-08	-1.68941e-10	-1.48846	7.11457e-06	-1.68941e-10	-1.46823	1.67089e-05	-1.68941e-10	-1.47503
38472397	chr19:38472397:T:G	1.60343e-08	-1.35892	-0.468374	3.27237e-06	-1.75645	-0.488412	6.72793e-06	-1.72431	-0.660387
38472653	chr19:38472653:G:A	2.32914e-08	-1.68941e-10	-1.45394	7.34606e-06	-1.68941e-10	-1.43621	1.88712e-05	-1.68941e-10	-1.35333
38472706	chr19:38472706:C:T	2.29827e-08	-1.68941e-10	-1.46728	7.23399e-06	-1.68941e-10	-1.45158	1.84606e-05	-1.68941e-10	-1.37533
38472773	chr19:38472773:T:C	2.40771e-08	-1.68941e-10	-1.42076	7.1526e-06	-1.68941e-10	-1.4629	1.79412e-05	-1.68941e-10	-1.40387
38472977	chr19:38472977:T:C	2.32065e-08	-1.68941e-10	-1.45759	7.5468e-06	-1.68941e-10	-1.40925	1.7034e-05	-1.68941e-10	-1.45576
38473293	chr19:38473293:G:C	2.44498e-08	-1.4054	-4.99793e-10	7.86964e-06	-1.36736	-4.99793e-10	1.89482e-05	-1.34926	-4.99793e-10
38473343	chr19:38473343:G:A	2.25589e-08	-1.68941e-10	-1.48589	7.13538e-06	-1.68941e-10	-1.46531	1.67493e-05	-1.68941e-10	-1.47261
38473469	chr19:38473469:T:C	2.39683e-08	-1.68941e-10	-1.42529	7.96378e-06	-1.68941e-10	-1.35547	1.77637e-05	-1.68941e-10	-1.41381
38473487	chr19:38473487:C:A	2.2362e-08	-1.68941e-10	-1.49466	7.10299e-06	-1.68941e-10	-1.46986	1.62878e-05	-1.68941e-10	-1.50055
38473635	chr19:38473635:A:G	2.67667e-08	-1.68941e-10	-1.31486	9.14279e-06	-1.68941e-10	-1.21741	1.99148e-05	-1.68941e-10	-1.29951
38473718	chr19:38473718:C:T	2.5157e-08	-1.68941e-10	-1.37689	8.31209e-06	-1.68941e-10	-1.31266	1.89077e-05	-1.68941e-10	-1.3514
38473885	chr19:38473885:T:G	2.35017e-08	-1.68941e-10	-1.44495	7.66977e-06	-1.68941e-10	-1.39309	1.72632e-05	-1.68941e-10	-1.44239
38473901	chr19:38473901:A:G	3.77727e-09	-1.76122	-1.5118	2.77696e-06	-0.99199	-1.41703	7.24496e-06	-0.962716	-1.34794
38474037	chr19:38474037:A:G	2.25925e-08	-1.68941e-10	-1.4844	7.15093e-06	-1.68941e-10	-1.46313	1.67865e-05	-1.68941e-10	-1.47039
38474323	chr19:38474323:C:T	3.96716e-08	-1.68941e-10	-0.921387	1.37961e-05	-1.68941e-10	-0.805987	3.49538e-05	-1.68941e-10	-0.73694
38474405	chr19:38474405:G:A	3.84158e-08	-1.68941e-10	-0.953554	1.04933e-05	-1.68941e-10	-1.07964	2.32311e-05	-1.68941e-10	-1.14548
38474423	chr19:38474423:C:T	6.7566e-08	-1.68941e-10	-0.388918	1.77591e-05	-1.68941e-10	-0.553478	3.74173e-05	-1.68941e-10	-0.668834
38474424	chr19:38474424:A:G	1.73646e-08	-1.74044	-0.00715104	7.3082e-06	-1.37186	-0.0695234	1.62392e-05	-1.21644	-0.2871
38474425	chr19:38474425:G:C	2.41047e-08	-1.68941e-10	-1.41961	7.73932e-06	-1.68941e-10	-1.38406	1.79737e-05	-1.68941e-10	-1.40206
38474478	chr19:38474478:G:T	2.25155e-08	-1.68941e-10	-1.48782	7.12013e-06	-1.68941e-10	-1.46745	1.67167e-05	-1.68941e-10	-1.47456
38474548	chr19:38474548:C:T	1.70672e-08	-1.76487	-4.99793e-10	5.34839e-06	-1.75358	-4.99793e-10	1.24988e-05	-1.76534	-4.99793e-10
38475072	chr19:38475072:A:C	1.64513e-08	-1.73727	-0.064344	6.81882e-06	-1.38361	-0.127078	1.5209e-05	-1.23026	-0.338823
38475094	chr19:38475094:C:T	4.6384e-09	-1.73954	-1.32811	2.14962e-06	-1.21843	-1.44665	5.30551e-06	-1.13539	-1.48683
38475149	chr19:38475149:A:G	2.14728e-07	0.767348	-4.99793e-10	9.01957e-05	1.07161	-4.99793e-10	0.000224295	1.12199	-4.99793e-10
38475250	chr19:38475250:A:G	2.18277e-08	-1.68941e-10	-1.51884	6.76552e-06	-1.68941e-10	-1.51854	1.60549e-05	-1.68941e-10	-1.51495
38475312	chr19:38475312:T:C	1.13155e-08	-1.68183	-0.494021	4.11207e-06	-1.51286	-0.503585	9.39384e-06	-1.39124	-0.659671
38475571	chr19:38475571:T:C	2.34619e-08	-1.68941e-10	-1.44664	7.65066e-06	-1.68941e-10	-1.39558	1.7223e-05	-1.68941e-10	-1.44472
38475616	chr19:38475616:T:C	2.34916e-08	-1.68941e-10	-1.44538	7.66311e-06	-1.68941e-10	-1.39396	1.7245e-05	-1.68941e-10	-1.44344
38475649	chr19:38475649:A:G	2.35339e-08	-1.68941e-10	-1.44358	7.68036e-06	-1.68941e-10	-1.39171	1.7275e-05	-1.68941e-10	-1.44171
38475690	chr19:38475690:A:G	2.4726e-08	-1.68941e-10	-1.39417	8.1468e-06	-1.68941e-10	-1.33275	1.85549e-05	-1.68941e-10	-1.37023
38476091	chr19:38476091:T:C	2.45869e-08	-1.68941e-10	-1.39981	8.22537e-06	-1.68941e-10	-1.32315	1.82398e-05	-1.68941e-10	-1.38736
38477029	chr19:38477029:T:TC	2.18112e-08	-1.68941e-10	-1.5196	6.7601e-06	-1.68941e-10	-1.51934	1.60354e-05	-1.68941e-10	-1.51617
38477390	chr19:38477390:T:G	4.82909e-08	-1.68941e-10	-0.724778	1.64271e-05	-1.68941e-10	-0.631443	3.35674e-05	-1.68941e-10	-0.777411
38477464	chr19:38477464:C:A	2.85308e-08	-1.68941e-10	-1.25104	9.64336e-06	-1.68941e-10	-1.16411	2.16758e-05	-1.68941e-10	-1.21477
38477585	chr19:38477585:G:T	4.45985e-09	-1.6301	-1.47681	1.49383e-06	-1.52923	-1.49981	3.62675e-06	-1.55601	-1.44662
38477899	chr19:38477899:G:A	2.21928e-08	-1.68941e-10	-1.50225	7.09107e-06	-1.68941e-10	-1.47154	1.63279e-05	-1.68941e-10	-1.49809
38477976	chr19:38477976:T:C	2.2752e-08	-1.68941e-10	-1.47737	7.35664e-06	-1.68941e-10	-1.43477	1.6774e-05	-1.68941e-10	-1.47113
38478102	chr19:38478102:T:TC	2.37488e-08	-1.68941e-10	-1.43449	7.85189e-06	-1.68941e-10	-1.36962	1.76525e-05	-1.68941e-10	-1.42009
38478135	chr19:38478135:T:C	3.73367e-09	-1.76459	-1.52004	2.79904e-06	-1.0417	-1.3594	7.26376e-06	-1.01795	-1.29012
38478281	chr19:38478281:C:T	2.18574e-08	-1.68941e-10	-1.51748	6.75676e-06	-1.68941e-10	-1.51983	1.5975e-05	-1.68941e-10	-1.51994
38478856	chr19:38478856:C:T	5.40436e-09	-1.66421	-1.25061	1.72391e-06	-1.60098	-1.2848	4.06843e-06	-1.52042	-1.36729
38478923	chr19:38478923:A:G	2.28608e-08	-1.68941e-10	-1.4726	7.34462e-06	-1.68941e-10	-1.43641	1.68233e-05	-1.68941e-10	-1.4682
38479292	chr19:38479292:G:A	2.20328e-08	-1.68941e-10	-1.50949	6.79827e-06	-1.68941e-10	-1.51371	1.62332e-05	-1.68941e-10	-1.50391
38479635	chr19:38479635:G:A	3.63694e-08	-1.26941	0.261113	2.41285e-05	-0.94988	0.702899	3.71736e-05	-1.20334	0.527972
38479873	chr19:38479873:T:G	1.52394e-08	-1.76688	-0.111256	7.20151e-06	-1.31794	-0.138145	1.56567e-05	-1.19381	-0.346254
38480329	chr19:38480329:A:T	2.78438e-08	-1.68941e-10	-1.27541	8.45296e-06	-1.68941e-10	-1.29586	1.96969e-05	-1.68941e-10	-1.3105
38480634	chr19:38480634:T:C	9.34747e-09	-1.64702	-0.719898	3.51517e-06	-1.56204	-0.611244	6.99871e-06	-1.61545	-0.729792
38480687	chr19:38480687:T:G	7.63487e-08	-1.68941e-10	-0.266711	2.21117e-05	-1.68941e-10	-0.334267	5.5164e-05	-1.68941e-10	-0.280657
38480876	chr19:38480876:C:T	4.00856e-07	1.39158	-4.99793e-10	9.70828e-05	1.14519	-4.99793e-10	0.000206853	1.04104	-4.99793e-10
38480916	chr19:38480916:C:T	5.47007e-09	-1.71967	-1.18306	1.91823e-06	-1.66466	-1.11431	3.96265e-06	-1.71805	-1.19601
38481171	chr19:38481171:G:A	2.68456e-08	-1.68941e-10	-1.31192	8.99215e-06	-1.68941e-10	-1.23402	2.03443e-05	-1.68941e-10	-1.27816
38481214	chr19:38481214:C:A	4.47902e-09	-1.68464	-1.41797	4.39182e-06	-0.45247	-1.49816	1.09063e-05	-0.384742	-1.51688
38481578	chr19:38481578:G:A	1.98372e-08	-1.75261	0.138149	1.14636e-05	-1.05461	0.063407	2.33216e-05	-0.90749	-0.234097
38481596	chr19:38481596:G:A	6.70333e-09	-1.7353	-0.964116	4.21789e-06	-0.920443	-1.0706	9.62136e-06	-0.797243	-1.22974
38481685	chr19:38481685:C:T	4.51693e-09	-1.59921	-1.49497	8.86735e-06	-0.0563525	-1.19165	2.41832e-05	-0.028479	-1.07683
38481796	chr19:38481796:A:C	2.82886e-08	-1.68941e-10	-1.25956	8.68102e-06	-1.68941e-10	-1.26924	2.0105e-05	-1.68941e-10	-1.29
38481807	chr19:38481807:G:T	2.27098e-08	-1.68941e-10	-1.47923	7.36188e-06	-1.68941e-10	-1.43406	1.68795e-05	-1.68941e-10	-1.46487
38481857	chr19:38481857:T:G	1.56979e-08	-1.76669	-0.0818079	8.24677e-06	-1.21156	-0.108995	1.81305e-05	-1.07407	-0.319303
38482515	chr19:38482515:A:G	2.3856e-08	-1.68941e-10	-1.42999	7.5579e-06	-1.68941e-10	-1.40778	1.74141e-05	-1.68941e-10	-1.43368
38482603	chr19:38482603:G:A	1.48957e-08	-1.54349	-0.357463	1.66111e-05	-0.10795	-0.512351	3.80727e-05	0.0649013	-0.716371
38482984	chr19:38482984:C:T	2.31141e-08	-1.68941e-10	-1.46158	7.43466e-06	-1.68941e-10	-1.42422	1.98764e-05	-1.68941e-10	-1.30143
38482993	chr19:38482993:C:T	3.23564e-08	-1.68941e-10	-1.12521	1.06492e-05	-1.68941e-10	-1.06489	2.45216e-05	-1.68941e-10	-1.09141
38483200	chr19:38483200:A:AG	7.47954e-08	-1.68941e-10	-0.287266	2.16489e-05	-1.68941e-10	-0.355419	5.39023e-05	-1.68941e-10	-0.303794
38483301	chr19:38483301:G:A	3.40665e-08	-1.68941e-10	-1.07371	1.03045e-05	-1.68941e-10	-1.0978	2.38969e-05	-1.68941e-10	-1.11722
38483476	chr19:38483476:C:T	2.3779e-08	-1.68941e-10	-1.43322	7.2457e-06	-1.68941e-10	-1.44997	1.77901e-05	-1.68941e-10	-1.41233
38483745	chr19:38483745:G:T	3.55728e-08	-1.68941e-10	-1.03044	1.12969e-05	-1.68941e-10	-1.00584	2.52012e-05	-1.68941e-10	-1.06407
38483948	chr19:38483948:G:A	2.17718e-08	-1.68941e-10	-1.52141	6.7599e-06	-1.68941e-10	-1.51937	1.59723e-05	-1.68941e-10	-1.52011
38483973	chr19:38483973:G:A	2.41047e-08	-1.68941e-10	-1.41962	7.12336e-06	-1.68941e-10	-1.467	1.72836e-05	-1.68941e-10	-1.44121
38484086	chr19:38484086:G:A	2.95085e-08	-1.68941e-10	-1.21734	9.38605e-06	-1.68941e-10	-1.19115	2.75275e-05	-1.68941e-10	-0.97578
38484103	chr19:38484103:G:T	2.77613e-08	-1.68941e-10	-1.27838	9.35462e-06	-1.68941e-10	-1.19451	2.10725e-05	-1.68941e-10	-1.243
38484223	chr19:38484223:C:T	7.13122e-09	-1.71331	-0.924227	1.13563e-05	-0.518682	-0.481923	3.15444e-05	-0.479394	-0.360179
38484303	chr19:38484303:T:C	9.80274e-09	-1.76629	-0.553071	4.99132e-06	-1.16988	-0.652796	1.16556e-05	-1.04319	-0.791993
38484350	chr19:38484350:T:C	5.87986e-09	-1.63247	-1.19802	2.32487e-06	-1.52529	-1.06142	4.70364e-06	-1.58207	-1.16056
38484656	chr19:38484656:G:A	2.22862e-08	-1.64653	0.148473	8.35632e-06	-1.75751	0.450153	3.52393e-05	-1.76814	1.03933
38484809	chr19:38484809:T:C	8.11502e-09	-1.42501	-1.08329	3.69668e-06	-1.22166	-0.901277	6.93906e-06	-1.33469	-1.01911
38484921	chr19:38484921:G:T	1.16872e-06	2.46164	-4.99793e-10	8.81076e-06	-1.2544	-4.99793e-10	2.17882e-05	-1.2096	-4.99793e-10
38484954	chr19:38484954:G:C	4.39317e-08	-1.68941e-10	-0.819386	1.18176e-05	-1.68941e-10	-0.960789	2.59523e-05	-1.68941e-10	-1.03471
38485172	chr19:38485172:T:G	2.17995e-08	-1.68941e-10	-1.52013	6.75352e-06	-1.68941e-10	-1.52031	1.59513e-05	-1.68941e-10	-1.52143
38485226	chr19:38485226:C:T	6.17932e-09	-1.46449	-1.31633	2.63607e-06	-1.2737	-1.18739	5.13894e-06	-1.38082	-1.2733
38485767	chr19:38485767:C:T	2.81679e-08	-1.68941e-10	-1.26384	9.52044e-06	-1.68941e-10	-1.17693	2.14171e-05	-1.68941e-10	-1.22678
38486015	chr19:38486015:C:T	7.94683e-08	-0.226664	-4.99793e-10	5.93483e-06	-1.64954	-4.99793e-10	1.42586e-05	-1.63361	-4.99793e-10
38486148	chr19:38486148:G:T	2.1793e-08	-1.68941e-10	-1.52043	6.75133e-06	-1.68941e-10	-1.52064	1.59509e-05	-1.68941e-10	-1.52146
38486287	chr19:38486287:A:T	2.92198e-07	-1.68941e-10	1.07541	0.000112062	-1.68941e-10	1.28868	0.000258861	-1.68941e-10	1.26532
38486334	chr19:38486334:C:G	3.78347e-08	-1.68941e-10	-0.968796	1.49053e-05	-1.68941e-10	-0.72866	3.44921e-05	-1.68941e-10	-0.750236
38486382	chr19:38486382:C:T	7.03705e-09	-1.34273	-1.3081	2.45256e-06	-1.20553	-1.32771	7.01364e-06	-1.162	-1.18111
38486465	chr19:38486465:C:T	2.94655e-08	-1.2188	-4.99793e-10	5.31321e-06	-1.76018	-4.99793e-10	1.25015e-05	-1.76512	-4.99793e-10
38486595	chr19:38486595:C:A	5.03736e-09	-1.5132	-1.47194	1.83509e-06	-1.39999	-1.42329	3.96293e-06	-1.45675	-1.45723
38487003	chr19:38487003:A:G	2.40311e-08	-1.68941e-10	-1.42267	7.83924e-06	-1.68941e-10	-1.37123	1.7753e-05	-1.68941e-10	-1.41441
38487063	chr19:38487063:A:G	2.26754e-08	-1.68941e-10	-1.48074	7.0671e-06	-1.68941e-10	-1.47492	1.68852e-05	-1.68941e-10	-1.46453
38487482	chr19:38487482:T:C	2.18041e-08	-1.68941e-10	-1.51992	6.74743e-06	-1.68941e-10	-1.52121	1.59542e-05	-1.68941e-10	-1.52124
38487485	chr19:38487485:A:C	1.08272e-08	-1.22611	-0.993859	1.78541e-06	-1.76813	-1.0826	3.8519e-06	-1.76248	-1.17992
38487596	chr19:38487596:C:T	1.27688e-08	-1.53662	-0.518398	9.33778e-06	-0.922323	-0.273984	2.22981e-05	-0.975972	-0.210494
38488078	chr19:38488078:A:G	3.12139e-08	-1.16116	-4.99793e-10	9.86403e-06	-1.14148	-4.99793e-10	2.44938e-05	-1.09255	-4.99793e-10
38488176	chr19:38488176:G:A	2.18368e-08	-1.68941e-10	-1.51843	6.79636e-06	-1.68941e-10	-1.51399	1.59909e-05	-1.68941e-10	-1.51895
38488598	chr19:38488598:T:C	7.73109e-09	-1.39634	-1.16044	3.03982e-06	-1.26355	-1.05503	6.44191e-06	-1.32022	-1.10792
38488747	chr19:38488747:T:C	1.51327e-08	-1.11952	-0.765642	2.21949e-06	-1.76139	-0.871709	4.61765e-06	-1.7682	-0.992882
38488916	chr19:38488916:A:T	4.18547e-09	-1.6577	-1.5127	1.57256e-06	-1.47295	-1.50472	3.86399e-06	-1.43896	-1.50031
38489101	chr19:38489101:G:A	3.8465e-09	-1.75963	-1.49523	3.8317e-06	-0.568237	-1.51883	1.00444e-05	-0.468298	-1.51565
38489194	chr19:38489194:C:T	2.19177e-08	-1.68941e-10	-1.51473	6.8188e-06	-1.68941e-10	-1.51069	1.62999e-05	-1.68941e-10	-1.49981
38489251	chr19:38489251:A:G	1.03508e-08	-0.770996	-1.49396	3.99176e-06	-0.575055	-1.47109	9.82617e-06	-0.523641	-1.48228
38489263	chr19:38489263:G:C	2.96395e-08	-1.68941e-10	-1.21292	9.42289e-06	-1.68941e-10	-1.18723	2.6924e-05	-1.68941e-10	-0.997951
38489714	chr19:38489714:C:T	2.48408e-08	-1.68941e-10	-1.38954	7.7983e-06	-1.68941e-10	-1.37647	1.88917e-05	-1.68941e-10	-1.35225
38489722	chr19:38489722:G:A	2.97493e-08	-1.68941e-10	-1.20922	1.05946e-05	-1.68941e-10	-1.07003	2.47638e-05	-1.68941e-10	-1.08158
38489738	chr19:38489738:C:T	2.97493e-08	-1.68941e-10	-1.20922	1.05946e-05	-1.68941e-10	-1.07003	2.47638e-05	-1.68941e-10	-1.08158
38489849	chr19:38489849:T:C	1.59201e-08	-0.975849	-0.858589	2.13983e-06	-1.73145	-0.938199	4.32698e-06	-1.75936	-1.06674
38489953	chr19:38489953:G:A	2.30693e-08	-0.00623055	-1.45729	1.15635e-05	0.443692	-1.42621	2.20931e-05	0.260167	-1.45587
38490026	chr19:38490026:C:T	2.33853e-08	-1.44991	-4.99793e-10	6.36924e-06	-1.5789	-4.99793e-10	1.42796e-05	-1.63213	-4.99793e-10
38490644	chr19:38490644:A:G	3.73684e-09	-1.76298	-1.5208	4.5765e-06	-0.551209	-1.35823	1.26481e-05	-0.476921	-1.27654
38490831	chr19:38490831:G:A	8.45425e-08	-1.68941e-10	-0.164768	2.43323e-05	-1.68941e-10	-0.23857	6.07513e-05	-1.68941e-10	-0.184179
38490899	chr19:38490899:C:T	1.34043e-08	-1.1787	-0.827747	2.08789e-06	-1.76611	-0.928108	4.38948e-06	-1.76678	-1.04498
38491072	chr19:38491072:T:C	3.00571e-08	-1.68941e-10	-1.19892	1.03344e-05	-1.68941e-10	-1.0949	2.34015e-05	-1.68941e-10	-1.13817
38491110	chr19:38491110:G:T	2.17774e-08	-1.68941e-10	-1.52115	6.74582e-06	-1.68941e-10	-1.52145	1.5951e-05	-1.68941e-10	-1.52144
38491118	chr19:38491118:C:T	3.73126e-09	-1.76384	-1.52144	4.62851e-06	-0.564545	-1.3336	1.28543e-05	-0.490773	-1.24652
38491138	chr19:38491138:C:T	2.3972e-08	-1.68941e-10	-1.42514	7.27618e-06	-1.68941e-10	-1.44577	1.78536e-05	-1.68941e-10	-1.40876
38491143	chr19:38491143:G:A	1.30195e-08	-1.16911	-0.866461	2.01509e-06	-1.76552	-0.964194	4.2476e-06	-1.7672	-1.07741
38491157	chr19:38491157:A:G	1.79578e-08	-0.649256	-1.06474	6.52608e-06	-0.648811	-0.905757	1.6229e-05	-0.599219	-0.904948
38491247	chr19:38491247:T:G	6.03438e-08	-1.68941e-10	-0.501964	2.1818e-05	-1.68941e-10	-0.347641	4.70453e-05	-1.68941e-10	-0.439856
38491320	chr19:38491320:AT:A	4.99693e-08	-1.68941e-10	-0.690613	1.51111e-05	-1.68941e-10	-0.714944	3.41311e-05	-1.68941e-10	-0.760758
38491466	chr19:38491466:G:C	7.23851e-08	-1.68941e-10	-0.320022	2.08662e-05	-1.68941e-10	-0.392246	5.23364e-05	-1.68941e-10	-0.333275
38491585	chr19:38491585:C:T	3.24594e-08	-1.12203	-4.99793e-10	1.02913e-05	-1.09907	-4.99793e-10	2.56051e-05	-1.04818	-4.99793e-10
38491639	chr19:38491639:A:T	5.08128e-08	-1.68941e-10	-0.673874	1.75972e-05	-1.68941e-10	-0.562633	3.73814e-05	-1.68941e-10	-0.669794
38491718	chr19:38491718:T:C	1.41072e-07	1.33672	-0.989471	7.22427e-06	-0.404219	-1.04871	1.19341e-05	-0.598744	-1.21282
38491925	chr19:38491925:C:T	2.50854e-08	-1.68941e-10	-1.37974	7.87877e-06	-1.68941e-10	-1.3662	1.9102e-05	-1.68941e-10	-1.34117
38492040	chr19:38492040:A:C	6.36352e-08	-1.68941e-10	-0.448855	2.3096e-05	-1.68941e-10	-0.290717	4.96931e-05	-1.68941e-10	-0.385101
38492209	chr19:38492209:T:C	3.74894e-09	-1.75971	-1.52084	5.04597e-06	-0.498165	-1.31362	1.40979e-05	-0.422936	-1.22201
38492306	chr19:38492306:A:T	3.72589e-09	-1.76531	-1.52141	4.59182e-06	-0.582128	-1.32397	1.28751e-05	-0.507167	-1.22851
38492320	chr19:38492320:A:G	3.09767e-08	-1.16879	-4.99793e-10	9.80589e-06	-1.14739	-4.99793e-10	2.43459e-05	-1.0986	-4.99793e-10
38492540	chr19:38492540:G:T	1.28928e-08	-1.55898	-0.486378	9.2818e-06	-0.96406	-0.238259	2.22158e-05	-1.01627	-0.173898
38492776	chr19:38492776:G:A	4.01089e-08	-1.68941e-10	-0.910424	1.59533e-05	-1.68941e-10	-0.660711	3.69471e-05	-1.68941e-10	-0.681481
38492894	chr19:38492894:C:A	6.619e-09	-1.76475	-0.947327	4.88619e-06	-0.672145	-1.17182	1.23162e-05	-0.554194	-1.22586
38492935	chr19:38492935:C:T	2.43328e-08	0.0197124	-1.42991	1.28197e-05	0.509627	-1.38902	2.30929e-05	0.28352	-1.43496
38493055	chr19:38493055:C:T	3.09288e-08	-1.68941e-10	-1.17034	9.77978e-06	-1.68941e-10	-1.15006	2.94594e-05	-1.68941e-10	-0.907954
38493176	chr19:38493176:A:C	4.25906e-08	-1.68941e-10	-0.850389	1.38318e-05	-1.68941e-10	-0.803406	3.37523e-05	-1.68941e-10	-0.771919
38493639	chr19:38493639:C:T	2.68078e-08	-1.68941e-10	-1.31333	8.48906e-06	-1.68941e-10	-1.2916	2.35714e-05	-1.68941e-10	-1.13094
38493801	chr19:38493801:T:C	2.41295e-08	-1.68941e-10	-1.41859	7.91212e-06	-1.68941e-10	-1.36198	1.81159e-05	-1.68941e-10	-1.39418
38493925	chr19:38493925:T:C	5.8001e-08	-1.68941e-10	-0.541562	2.09778e-05	-1.68941e-10	-0.38691	4.51137e-05	-1.68941e-10	-0.48178
38494073	chr19:38494073:G:A	6.24338e-08	-1.68941e-10	-0.467915	1.66302e-05	-1.68941e-10	-0.619152	3.81675e-05	-1.68941e-10	-0.648983
38494281	chr19:38494281:T:C	6.01125e-08	-1.68941e-10	-0.505805	2.18006e-05	-1.68941e-10	-0.348437	4.68168e-05	-1.68941e-10	-0.444726
38494461	chr19:38494461:C:T	2.5375e-08	-1.68941e-10	-1.36826	8.00468e-06	-1.68941e-10	-1.35035	2.17388e-05	-1.68941e-10	-1.21187
38494575	chr19:38494575:C:T	2.18232e-08	-1.68941e-10	-1.51905	6.7805e-06	-1.68941e-10	-1.51632	1.59675e-05	-1.68941e-10	-1.52041
38494668	chr19:38494668:G:A	4.26795e-09	-1.67951	-1.47138	1.48698e-06	-1.59538	-1.43825	3.24697e-06	-1.61713	-1.49612
38494820	chr19:38494820:T:C	1.07226e-08	-0.760492	-1.46917	4.01108e-06	-0.563082	-1.47823	1.06845e-05	-0.514347	-1.40783
38495339	chr19:38495339:G:A	1.18074e-08	-1.17612	-0.95717	1.82766e-06	-1.76669	-1.06065	3.90735e-06	-1.76656	-1.16155
38495919	chr19:38495919:C:T	2.40904e-08	-1.68941e-10	-1.42021	7.39702e-06	-1.68941e-10	-1.4293	1.78393e-05	-1.68941e-10	-1.40956
38496058	chr19:38496058:C:T	7.86292e-09	-1.23277	-1.3071	2.99735e-06	-1.06557	-1.26707	5.80055e-06	-1.20575	-1.32727
38496377	chr19:38496377:A:G	7.08169e-08	0.260549	-0.602473	4.1994e-05	0.782242	-0.475092	8.77099e-05	0.704403	-0.521335
38496477	chr19:38496477:G:A	2.36213e-08	-1.68941e-10	-1.43987	7.18749e-06	-1.68941e-10	-1.45803	1.70141e-05	-1.68941e-10	-1.45692
38496673	chr19:38496673:G:C	2.2614e-08	-1.68941e-10	-1.48345	6.83251e-06	-1.68941e-10	-1.50868	1.67467e-05	-1.68941e-10	-1.47277
38496732	chr19:38496732:T:C	2.33972e-08	-1.68941e-10	-1.4494	7.06874e-06	-1.68941e-10	-1.47469	1.65451e-05	-1.68941e-10	-1.48488
38496810	chr19:38496810:A:G	3.1978e-08	-1.68941e-10	-1.13697	9.51295e-06	-1.68941e-10	-1.17772	2.3835e-05	-1.68941e-10	-1.11981
38497287	chr19:38497287:A:C	2.53272e-08	-1.68941e-10	-1.37014	8.25756e-06	-1.68941e-10	-1.31925	1.86874e-05	-1.68941e-10	-1.36312
38497365	chr19:38497365:C:T	2.23447e-08	-1.68941e-10	-1.49543	6.9409e-06	-1.68941e-10	-1.49294	1.65293e-05	-1.68941e-10	-1.48583
38497386	chr19:38497386:A:G	7.53768e-09	-1.0975	-1.48461	2.02643e-06	-1.25245	-1.47165	4.55881e-06	-1.29482	-1.47909
38497455	chr19:38497455:G:T	2.5078e-08	-1.68941e-10	-1.38003	7.49887e-06	-1.68941e-10	-1.41562	1.61378e-05	-1.68941e-10	-1.5098
38497672	chr19:38497672:A:T	4.25684e-09	-1.64702	-1.50648	5.69227e-06	-0.255768	-1.4355	1.66194e-05	-0.0961174	-1.38428
38497731	chr19:38497731:T:C	5.65686e-09	-1.63023	-1.23892	1.55513e-06	-1.76806	-1.22076	3.85141e-06	-1.76799	-1.17454
38497892	chr19:38497892:T:C	2.18416e-08	-1.68941e-10	-1.51821	6.82725e-06	-1.68941e-10	-1.50945	1.60597e-05	-1.68941e-10	-1.51465
38497905	chr19:38497905:G:A	1.86593e-08	-1.67568	-4.99793e-10	6.18101e-06	-1.60889	-4.99793e-10	1.5299e-05	-1.56318	-4.99793e-10
38498207	chr19:38498207:G:A	1.34542e-08	-0.98219	-1.02054	2.6007e-06	-1.51882	-0.955776	6.45949e-06	-1.50632	-0.919099
38499431	chr19:38499431:ATCCTGGGGCTGGCGGGAGCCTGGTGTTACCCCTAGAGGTGTTGGG:A	9.11674e-09	-1.34271	-1.0492	2.06232e-06	-1.70176	-1.00479	5.16482e-06	-1.69472	-0.954381
38499608	chr19:38499608:A:AC	2.17836e-08	-1.68941e-10	-1.52087	6.74773e-06	-1.68941e-10	-1.52117	1.59958e-05	-1.68941e-10	-1.51864
38499696	chr19:38499696:C:T	8.21063e-09	-1.76084	-0.735755	2.43628e-06	-1.74131	-0.798592	6.54555e-06	-1.74862	-0.663562
38499705	chr19:38499705:C:T	4.40992e-09	-1.59691	-1.52126	1.5659e-06	-1.47755	-1.50437	3.44978e-06	-1.53236	-1.5203
38499953	chr19:38499953:C:T	1.71345e-08	-0.505991	-1.25494	1.52349e-06	-1.61259	-1.39678	3.48306e-06	-1.62131	-1.42175
38500036	chr19:38500036:C:A	7.9079e-09	-1.75412	-0.780036	2.36286e-06	-1.72945	-0.841054	6.30795e-06	-1.7384	-0.710757
38500876	chr19:38500876:G:A	1.23987e-08	-1.35196	-0.73247	2.84227e-06	-1.70633	-0.679437	7.13448e-06	-1.69596	-0.630066
38500903	chr19:38500903:G:A	1.20755e-08	-1.34442	-0.766424	2.57689e-06	-1.70786	-0.775927	6.91611e-06	-1.69522	-0.661899
38501094	chr19:38501094:G:A	3.21616e-08	-1.68941e-10	-1.13125	1.01479e-05	-1.68941e-10	-1.11311	2.44726e-05	-1.68941e-10	-1.09341
38501249	chr19:38501249:C:T	8.45182e-09	-1.72445	-0.74319	3.54231e-06	-1.28516	-0.880438	7.87633e-06	-1.15105	-1.07605
38501324	chr19:38501324:C:T	4.59665e-09	-1.55555	-1.52115	1.19037e-06	-1.73601	-1.5201	2.81904e-06	-1.7337	-1.52087
38501446	chr19:38501446:C:T	2.13154e-08	-0.328141	-1.21445	1.67325e-06	-1.54689	-1.36872	3.80938e-06	-1.55699	-1.39651
38501538	chr19:38501538:G:A	9.37422e-09	-1.46482	-0.899237	2.30216e-06	-1.64478	-0.951752	4.82601e-06	-1.5978	-1.11915
38501715	chr19:38501715:A:G	2.63251e-08	-1.76818	0.436678	7.59815e-06	-1.76551	0.36304	2.13786e-05	-1.76619	0.537611
38502027	chr19:38502027:C:T	3.0235e-08	-1.68941e-10	-1.19302	9.51245e-06	-1.68941e-10	-1.17777	2.29381e-05	-1.68941e-10	-1.15817
38502629	chr19:38502629:G:A	2.88858e-08	-1.68941e-10	-1.23867	8.59662e-06	-1.68941e-10	-1.27901	2.05951e-05	-1.68941e-10	-1.26591
38502863	chr19:38502863:T:C	5.32503e-08	-1.68941e-10	-0.627018	1.70701e-05	-1.68941e-10	-0.593049	3.94592e-05	-1.68941e-10	-0.615701
38502907	chr19:38502907:C:T	4.90718e-09	-1.55718	-1.45415	1.30115e-06	-1.73495	-1.43218	3.06209e-06	-1.73387	-1.438
38502998	chr19:38502998:A:G	1.47466e-08	-1.49337	-0.417643	4.08297e-06	-1.52877	-0.49478	8.22534e-06	-1.46874	-0.715004
38503131	chr19:38503131:C:T	3.53249e-08	-0.247245	-0.79019	7.91414e-06	-0.614756	-0.746967	2.3069e-05	-0.603743	-0.548736
38503436	chr19:38503436:T:C	8.67403e-09	-1.74484	-0.696846	4.29799e-06	-1.21351	-0.758717	9.17721e-06	-1.12046	-0.953784
38503748	chr19:38503748:G:T	2.86764e-08	-1.68941e-10	-1.24595	9.00592e-06	-1.68941e-10	-1.23249	2.16703e-05	-1.68941e-10	-1.21502
38504040	chr19:38504040:G:T	8.41522e-08	1.32195	-1.49135	4.10742e-06	-0.553098	-1.46448	1.0605e-05	-0.473568	-1.45608
38504270	chr19:38504270:G:A	8.30095e-09	-1.75466	-0.730988	4.4585e-06	-1.14258	-0.792987	9.65597e-06	-1.04268	-0.980713
38504512	chr19:38504512:G:A	1.14977e-08	-1.74011	-0.419769	5.55731e-06	-1.22908	-0.486182	1.16587e-05	-1.13054	-0.704377
38504593	chr19:38504593:A:G	1.09418e-08	-1.65172	-0.557716	3.74158e-06	-1.48685	-0.62402	7.69618e-06	-1.42099	-0.829258
38504715	chr19:38504715:ACCT:A	8.25475e-09	-1.75765	-0.733587	4.54244e-06	-1.12096	-0.795953	9.8538e-06	-1.02004	-0.983074
38504798	chr19:38504798:T:C	7.75711e-09	-1.76056	-0.792853	4.40126e-06	-1.0961	-0.852382	9.63453e-06	-0.993473	-1.03214
38504870	chr19:38504870:T:C	8.26167e-09	-1.73722	-0.753175	3.93862e-06	-1.24611	-0.813437	8.44315e-06	-1.15652	-1.00109
38505335	chr19:38505335:G:A	1.20692e-08	-1.74494	-0.366433	6.00391e-06	-1.1674	-0.470562	1.23623e-05	-1.09396	-0.68236
38505358	chr19:38505358:C:G	2.79998e-08	-1.68941e-10	-1.26982	8.3508e-06	-1.68941e-10	-1.30802	2.02908e-05	-1.68941e-10	-1.2808
38505359	chr19:38505359:C:T	2.47546e-08	-1.68941e-10	-1.39301	7.25164e-06	-1.68941e-10	-1.44915	1.66791e-05	-1.68941e-10	-1.47681
38505426	chr19:38505426:A:G	1.19756e-08	-1.74573	-0.373421	5.98743e-06	-1.16346	-0.477251	1.23468e-05	-1.0896	-0.687967
38505459	chr19:38505459:C:T	7.55249e-08	0.491462	-0.769023	5.5296e-06	-1.02923	-0.691032	1.01716e-05	-1.13976	-0.831612
38506000	chr19:38506000:A:G	1.14736e-08	-1.74324	-0.41873	5.66097e-06	-1.17618	-0.520599	1.16958e-05	-1.10289	-0.728849
38506045	chr19:38506045:C:G	2.73028e-08	-1.68941e-10	-1.29503	8.43025e-06	-1.68941e-10	-1.29855	1.95021e-05	-1.68941e-10	-1.32045
38506350	chr19:38506350:T:C	1.15364e-08	-1.71219	-0.444324	4.86816e-06	-1.30331	-0.544352	9.97199e-06	-1.23968	-0.751507
38506436	chr19:38506436:C:T	1.16146e-08	-1.73215	-0.417605	5.4034e-06	-1.2241	-0.519243	1.11458e-05	-1.15447	-0.725428
38506752	chr19:38506752:G:A	3.00462e-08	-1.68941e-10	-1.19928	9.46575e-06	-1.68941e-10	-1.18269	2.27557e-05	-1.68941e-10	-1.16615
38506754	chr19:38506754:C:A	2.22333e-08	-1.68941e-10	-1.50043	6.84624e-06	-1.68941e-10	-1.50668	1.63553e-05	-1.68941e-10	-1.49641
38506819	chr19:38506819:G:C	1.16711e-08	-1.73993	-0.404975	5.64996e-06	-1.19149	-0.507235	1.1667e-05	-1.11948	-0.714722
38506969	chr19:38506969:T:A	1.17686e-08	-1.73147	-0.40512	5.44487e-06	-1.22704	-0.508666	1.1217e-05	-1.15739	-0.716147
38507039	chr19:38507039:G:T	1.17376e-08	-1.75613	-0.383094	6.34137e-06	-1.09748	-0.485797	1.31512e-05	-1.01998	-0.694479
38507104	chr19:38507104:C:T	4.3384e-08	-0.831933	-4.99793e-10	1.16056e-05	-0.978884	-4.99793e-10	2.55968e-05	-1.0485	-4.99793e-10
38507123	chr19:38507123:C:A	1.31165e-08	-1.74695	-0.281206	6.58556e-06	-1.15662	-0.38888	1.34558e-05	-1.08286	-0.608691
38507258	chr19:38507258:G:T	3.79071e-08	-1.68941e-10	-0.966884	1.2088e-05	-1.68941e-10	-0.938159	3.7758e-05	-1.68941e-10	-0.65977
38507385	chr19:38507385:G:T	1.71254e-08	-0.608894	-1.15256	1.51641e-06	-1.68391	-1.33012	3.46277e-06	-1.69115	-1.35775
38507639	chr19:38507639:G:A	1.77472e-08	-1.72579	-4.99793e-10	5.32482e-06	-1.758	-4.99793e-10	1.24917e-05	-1.7659	-4.99793e-10
38507649	chr19:38507649:A:G	2.13681e-08	-1.54012	-4.99793e-10	7.48774e-06	-1.41711	-4.99793e-10	1.85886e-05	-1.36842	-4.99793e-10
38507722	chr19:38507722:G:A	2.89227e-08	-1.68941e-10	-1.2374	9.13498e-06	-1.68941e-10	-1.21826	2.74024e-05	-1.68941e-10	-0.980337
38507884	chr19:38507884:G:T	2.19282e-08	-1.68941e-10	-1.51425	6.80365e-06	-1.68941e-10	-1.51292	1.61316e-05	-1.68941e-10	-1.51019
38507988	chr19:38507988:G:A	4.95338e-08	-1.68941e-10	-0.699367	1.44439e-05	-1.68941e-10	-0.760104	3.55855e-05	-1.68941e-10	-0.71903
38508131	chr19:38508131:A:G	3.11721e-08	-0.104891	-1.05761	6.95957e-06	-0.513962	-0.976295	1.88119e-05	-0.482445	-0.874031
38508166	chr19:38508166:A:C	1.09907e-08	-1.74008	-0.464895	5.31714e-06	-1.19248	-0.566962	1.10602e-05	-1.11991	-0.767702
38508405	chr19:38508405:G:A	6.82307e-09	-1.75805	-0.923667	2.23314e-06	-1.74459	-0.882381	5.61954e-06	-1.746	-0.81872
38508420	chr19:38508420:G:T	1.11162e-08	-0.800418	-1.3932	3.29702e-05	1.58603	-1.5208	9.60129e-05	1.7832	-1.50968
38508580	chr19:38508580:A:G	6.87657e-08	-0.174272	-0.197046	1.5972e-05	-0.556927	-0.10261	4.80734e-05	-0.539553	0.121314
38509019	chr19:38509019:C:T	3.05318e-08	-1.68941e-10	-1.18325	9.61563e-06	-1.68941e-10	-1.16699	2.31444e-05	-1.68941e-10	-1.14921
38509458	chr19:38509458:T:A	1.75537e-08	-1.73676	-4.99793e-10	5.38186e-06	-1.74734	-4.99793e-10	1.28135e-05	-1.74047	-4.99793e-10
38509514	chr19:38509514:G:A	1.40091e-08	-0.733937	-1.22838	1.39461e-06	-1.71436	-1.3834	3.20425e-06	-1.72033	-1.40616
38509576	chr19:38509576:C:T	1.27529e-08	-1.74887	-0.307388	6.45751e-06	-1.14834	-0.416787	1.32684e-05	-1.07322	-0.632361
38509596	chr19:38509596:C:T	2.18281e-08	-1.68941e-10	-1.51882	6.77385e-06	-1.68941e-10	-1.51731	1.60117e-05	-1.68941e-10	-1.51765
38509612	chr19:38509612:C:T	1.06444e-08	-0.763823	-1.47317	2.78649e-06	-0.948717	-1.45687	6.20283e-06	-0.999247	-1.46671
38509613	chr19:38509613:G:A	2.53581e-08	-1.68941e-10	-1.36892	7.63155e-06	-1.68941e-10	-1.39808	1.81875e-05	-1.68941e-10	-1.39023
38509900	chr19:38509900:C:T	1.18571e-08	-1.74439	-0.384707	5.85523e-06	-1.17256	-0.490484	1.21036e-05	-1.09842	-0.699045
38509922	chr19:38509922:T:C	1.21145e-08	-1.74642	-0.361197	6.05221e-06	-1.16196	-0.467995	1.2484e-05	-1.08749	-0.679027
38509936	chr19:38509936:C:T	2.03852e-08	-1.76292	0.175708	5.96612e-06	-1.7516	0.107323	1.65585e-05	-1.75328	0.26921
38509946	chr19:38509946:G:A	4.71076e-08	-1.68941e-10	-0.749587	1.54845e-05	-1.68941e-10	-0.690538	3.72937e-05	-1.68941e-10	-0.672143
38510185	chr19:38510185:T:A	8.21871e-08	1.29534	-1.48836	4.0522e-06	-0.571023	-1.46009	1.0455e-05	-0.492511	-1.45138
38510229	chr19:38510229:G:A	2.19573e-08	-0.0953734	-1.41755	2.7297e-06	-0.989613	-1.43657	6.91118e-06	-0.96944	-1.38839
38510306	chr19:38510306:A:G	4.6246e-09	-1.5956	-1.47504	1.26993e-06	-1.74844	-1.44298	2.98207e-06	-1.74768	-1.45067
38510514	chr19:38510514:T:C	4.46537e-08	-1.68941e-10	-0.803086	1.44326e-05	-1.68941e-10	-0.760886	4.61819e-05	-1.68941e-10	-0.458379
38511110	chr19:38511110:A:G	9.38873e-09	-0.906942	-1.45557	2.7856e-05	1.38942	-1.49275	8.19605e-05	1.57946	-1.46419
38511201	chr19:38511201:C:T	1.6242e-08	-1.70662	-0.107806	1.52199e-05	-0.362721	-0.34505	3.29608e-05	-0.199331	-0.596317
38511289	chr19:38511289:C:T	2.75119e-08	-1.68941e-10	-1.2874	8.49431e-06	-1.68941e-10	-1.29098	1.96433e-05	-1.68941e-10	-1.31323
38511918	chr19:38511918:C:T	2.31529e-08	-1.68941e-10	-1.4599	7.4087e-06	-1.68941e-10	-1.42772	1.73171e-05	-1.68941e-10	-1.43927
38511974	chr19:38511974:T:G	2.76156e-08	-0.960224	-0.323415	3.20791e-06	-1.68213	-0.582622	6.19163e-06	-1.65996	-0.807806
38512051	chr19:38512051:C:T	1.63143e-08	-1.71987	-0.0901166	1.44316e-05	-0.430784	-0.330173	3.10608e-05	-0.273128	-0.581892
38512085	chr19:38512085:A:G	1.32067e-08	-1.71034	-0.310957	5.52088e-06	-1.30112	-0.420721	1.11954e-05	-1.23849	-0.636975
38512513	chr19:38512513:C:T	9.55868e-09	-0.844471	-1.5001	3.3127e-05	1.51382	-1.44385	9.90119e-05	1.70436	-1.40009
38512602	chr19:38512602:G:C	3.65793e-08	-1.68941e-10	-1.00254	1.09304e-05	-1.68941e-10	-1.03883	3.21406e-05	-1.68941e-10	-0.820848
38512623	chr19:38512623:A:G	3.15889e-07	1.15337	-4.99793e-10	0.000105709	1.23032	-4.99793e-10	0.000238566	1.18368	-4.99793e-10
38513453	chr19:38513453:C:G	1.05597e-07	-1.68941e-10	0.0576035	3.82996e-05	-1.68941e-10	0.215064	8.27699e-05	-1.68941e-10	0.125097
38513608	chr19:38513608:C:T	3.01642e-08	-1.68941e-10	-1.19537	9.49444e-06	-1.68941e-10	-1.17967	2.28371e-05	-1.68941e-10	-1.16258
38513733	chr19:38513733:C:T	3.04243e-08	-1.68941e-10	-1.18678	9.58126e-06	-1.68941e-10	-1.17057	2.30571e-05	-1.68941e-10	-1.153
38513839	chr19:38513839:T:C	7.36613e-09	-1.75755	-0.84758	2.41619e-06	-1.74423	-0.803957	6.10213e-06	-1.74556	-0.736773
38513971	chr19:38513971:C:A	2.91969e-08	-1.68941e-10	-1.22796	9.41973e-06	-1.68941e-10	-1.18757	2.20782e-05	-1.68941e-10	-1.19638
38514354	chr19:38514354:C:CAG	2.89507e-08	-1.68941e-10	-1.23643	9.10622e-06	-1.68941e-10	-1.22142	2.18811e-05	-1.68941e-10	-1.20534
38514501	chr19:38514501:G:A	1.84022e-08	-1.68955	-4.99793e-10	5.41528e-06	-1.74115	-4.99793e-10	1.27187e-05	-1.74789	-4.99793e-10
38514614	chr19:38514614:A:G	2.32642e-08	-1.68941e-10	-1.45511	7.22477e-06	-1.68941e-10	-1.45286	1.72052e-05	-1.68941e-10	-1.44576
38514759	chr19:38514759:C:G	1.87299e-08	-1.6719	-4.99793e-10	5.64402e-06	-1.69978	-4.99793e-10	1.31114e-05	-1.71748	-4.99793e-10
38514890	chr19:38514890:G:C	4.17999e-08	-1.68941e-10	-0.869128	1.36857e-05	-1.68941e-10	-0.814023	3.29348e-05	-1.68941e-10	-0.796438
38514899	chr19:38514899:A:G	3.05082e-08	-1.68941e-10	-1.18403	9.40345e-06	-1.68941e-10	-1.1893	2.17082e-05	-1.68941e-10	-1.21328
38515203	chr19:38515203:T:A	2.28753e-08	-1.68941e-10	-1.47196	7.04046e-06	-1.68941e-10	-1.4787	1.59513e-05	-1.68941e-10	-1.52143
38515493	chr19:38515493:G:A	2.24654e-08	-1.68941e-10	-1.49005	6.84474e-06	-1.68941e-10	-1.50689	1.64114e-05	-1.68941e-10	-1.49299
38515496	chr19:38515496:A:G	6.96584e-09	-1.40389	-1.25711	1.47706e-06	-1.74241	-1.29791	3.58417e-06	-1.74714	-1.2673
38515629	chr19:38515629:A:C	1.04412e-08	-0.957322	-1.29894	1.86106e-06	-1.50741	-1.30182	4.70983e-06	-1.48348	-1.25784
38515640	chr19:38515640:T:A	2.36674e-08	-0.710949	-0.726972	6.49586e-06	-0.927939	-0.631271	1.55755e-05	-0.958737	-0.586531
38515743	chr19:38515743:A:G	1.18753e-08	-0.664115	-1.46345	1.89793e-06	-1.32414	-1.46547	4.75413e-06	-1.29244	-1.43951
38516074	chr19:38516074:C:T	2.24179e-08	-1.68941e-10	-1.49216	7.23662e-06	-1.68941e-10	-1.45122	1.664e-05	-1.68941e-10	-1.47916
38516450	chr19:38516450:T:C	2.57109e-08	-1.68941e-10	-1.35511	8.95199e-06	-1.68941e-10	-1.2385	1.95521e-05	-1.68941e-10	-1.31789
38516570	chr19:38516570:A:C	1.63391e-08	-0.29347	-1.51499	3.40331e-06	-0.704071	-1.50156	8.66273e-06	-0.650153	-1.48179
38516870	chr19:38516870:T:C	2.27508e-08	-1.68941e-10	-1.47742	7.39911e-06	-1.68941e-10	-1.42902	1.69329e-05	-1.68941e-10	-1.46171
38517158	chr19:38517158:G:A	2.41996e-08	-1.68941e-10	-1.41569	7.71585e-06	-1.68941e-10	-1.3871	1.7623e-05	-1.68941e-10	-1.42176
38517213	chr19:38517213:G:A	7.79214e-09	-1.15857	-1.39033	1.49035e-06	-1.62938	-1.40199	3.74332e-06	-1.61346	-1.35753
38517363	chr19:38517363:G:A	1.07172e-08	-0.918327	-1.31184	3.84893e-05	1.74111	-1.52111	0.000119688	2.00964	-1.51572
38517444	chr19:38517444:C:T	2.2781e-08	-1.68941e-10	-1.4761	7.1998e-06	-1.68941e-10	-1.45632	1.66292e-05	-1.68941e-10	-1.47981
38517555	chr19:38517555:C:T	4.36356e-08	-1.68941e-10	-0.826149	1.24578e-05	-1.68941e-10	-0.908026	3.44555e-05	-1.68941e-10	-0.7513
38517858	chr19:38517858:G:A	5.9045e-09	-1.60179	-1.22452	2.00573e-06	-1.68114	-1.05323	4.19155e-06	-1.71277	-1.14513
38518136	chr19:38518136:C:T	2.24568e-08	-1.68941e-10	-1.49043	7.10428e-06	-1.68941e-10	-1.46968	1.69568e-05	-1.68941e-10	-1.4603
38518295	chr19:38518295:C:T	2.28777e-08	-1.68941e-10	-1.47186	7.2239e-06	-1.68941e-10	-1.45298	1.72174e-05	-1.68941e-10	-1.44505
38518961	chr19:38518961:C:T	7.56147e-09	-1.50102	-1.07794	3.16903e-06	-1.3035	-0.973452	8.73689e-06	-1.22671	-0.896707
38519011	chr19:38519011:C:T	5.64827e-09	-1.63203	-1.23864	1.82545e-06	-1.76636	-1.06219	3.86508e-06	-1.74585	-1.19313
38519052	chr19:38519052:G:A	1.70165e-08	-1.76784	-4.99793e-10	5.29454e-06	-1.7637	-4.99793e-10	1.25635e-05	-1.76017	-4.99793e-10
38519413	chr19:38519413:C:T	2.40457e-07	2.38845	-1.50793	8.0359e-06	0.174853	-1.52131	2.09592e-05	0.272077	-1.52047
38519461	chr19:38519461:G:A	1.71674e-08	-1.75901	-4.99793e-10	5.27235e-06	-1.7679	-4.99793e-10	1.24632e-05	-1.76819	-4.99793e-10
38519959	chr19:38519959:G:A	2.58365e-08	-1.68941e-10	-1.35023	8.46344e-06	-1.68941e-10	-1.29462	1.91191e-05	-1.68941e-10	-1.34028
38519991	chr19:38519991:T:A	1.48098e-08	-0.954556	-0.952174	2.51198e-06	-1.51963	-0.989677	6.83803e-06	-1.49774	-0.870723
38520501	chr19:38520501:C:G	1.40626e-08	-0.453843	-1.50466	3.09802e-06	-0.798017	-1.50159	7.81677e-06	-0.78861	-1.44609
38521266	chr19:38521266:C:A	2.76769e-08	-1.68941e-10	-1.28143	9.81493e-06	-1.68941e-10	-1.14647	2.09886e-05	-1.68941e-10	-1.24699
38521416	chr19:38521416:G:A	4.75408e-09	-1.63717	-1.40585	1.47041e-06	-1.76763	-1.2772	3.23458e-06	-1.74804	-1.36903
38521672	chr19:38521672:G:A	4.62267e-09	-1.68753	-1.38352	1.52228e-06	-1.76528	-1.24488	3.26281e-06	-1.76408	-1.3443
38521717	chr19:38521717:T:A	1.05932e-08	-0.811821	-1.42999	1.74547e-06	-1.43401	-1.43934	4.39052e-06	-1.4088	-1.40272
38521943	chr19:38521943:C:T	2.22343e-08	-1.68941e-10	-1.50039	6.8412e-06	-1.68941e-10	-1.50741	1.62321e-05	-1.68941e-10	-1.50398
38522072	chr19:38522072:G:A	2.33458e-08	-1.68941e-10	-1.45161	7.39507e-06	-1.68941e-10	-1.42956	1.76315e-05	-1.68941e-10	-1.42128
38522178	chr19:38522178:T:C	2.65546e-08	-1.68941e-10	-1.32282	8.73257e-06	-1.68941e-10	-1.26332	1.96602e-05	-1.68941e-10	-1.31237
38522685	chr19:38522685:T:C	8.31561e-09	-1.3859	-1.09799	2.09462e-06	-1.71433	-0.976669	4.51883e-06	-1.72443	-1.05828
38522814	chr19:38522814:G:C	8.08697e-09	-1.10021	-1.41156	1.50369e-06	-1.60009	-1.42236	3.76799e-06	-1.5825	-1.38192
38523825	chr19:38523825:G:A	2.3427e-08	-1.68941e-10	-1.44813	7.43351e-06	-1.68941e-10	-1.42438	1.70591e-05	-1.68941e-10	-1.45428
38524534	chr19:38524534:C:T	9.87805e-09	-0.965365	-1.34634	1.79576e-06	-1.4972	-1.34774	4.53499e-06	-1.48652	-1.29263
38524657	chr19:38524657:G:A	3.01422e-08	-1.68941e-10	-1.19609	1.09167e-05	-1.68941e-10	-1.04008	2.29999e-05	-1.68941e-10	-1.15548
38524814	chr19:38524814:T:C	7.23034e-09	-1.15082	-1.47292	1.19123e-06	-1.75291	-1.50248	2.88823e-06	-1.74147	-1.48885
38526170	chr19:38526170:C:T	1.19668e-07	0.182697	-4.99793e-10	3.15878e-05	0.0223954	-4.99793e-10	7.11667e-05	-0.0259423	-4.99793e-10
38526482	chr19:38526482:G:A	2.25824e-08	-1.68941e-10	-1.48485	7.12405e-06	-1.68941e-10	-1.4669	1.64906e-05	-1.68941e-10	-1.48818
38526738	chr19:38526738:T:C	8.41035e-09	-1.34008	-1.13248	2.04666e-06	-1.69464	-1.01953	4.39119e-06	-1.70438	-1.10699
38526915	chr19:38526915:G:A	2.18055e-08	-1.68941e-10	-1.51986	6.75286e-06	-1.68941e-10	-1.52041	1.59535e-05	-1.68941e-10	-1.52129
38527521	chr19:38527521:A:G	1.09246e-08	-1.3724	-0.838609	2.74095e-06	-1.59463	-0.827439	7.0069e-06	-1.58015	-0.763918
38527637	chr19:38527637:C:T	1.45292e-06	3.56885	-0.889534	3.30904e-05	1.10667	-1.0378	9.19156e-05	1.23121	-1.0013
38527640	chr19:38527640:C:T	5.15058e-09	-1.64274	-1.32017	1.64052e-06	-1.76731	-1.16805	3.51583e-06	-1.75061	-1.28308
38527942	chr19:38527942:C:CA	1.96342e-08	-0.393141	-1.23161	2.86979e-06	-1.14157	-1.23456	7.46342e-06	-1.12234	-1.15861
38528201	chr19:38528201:C:T	2.39314e-08	-1.68941e-10	-1.42683	7.73663e-06	-1.68941e-10	-1.38441	1.7705e-05	-1.68941e-10	-1.41712
38528457	chr19:38528457:G:A	2.26759e-08	-1.68941e-10	-1.48072	7.36459e-06	-1.68941e-10	-1.43369	1.68636e-05	-1.68941e-10	-1.46581
38528602	chr19:38528602:C:G	2.40059e-08	-1.68941e-10	-1.42372	7.37579e-06	-1.68941e-10	-1.43217	1.60926e-05	-1.68941e-10	-1.51261
38528825	chr19:38528825:G:A	1.70118e-08	-1.76811	-4.99793e-10	5.2953e-06	-1.76356	-4.99793e-10	1.25627e-05	-1.76024	-4.99793e-10
38529112	chr19:38529112:C:T	1.00073e-08	-0.962958	-1.33575	1.81433e-06	-1.49593	-1.33872	4.60172e-06	-1.48461	-1.27993
38529309	chr19:38529309:C:T	4.46128e-09	-1.76775	-1.33883	2.12467e-06	-1.5063	-1.17046	4.98955e-06	-1.55145	-1.13218
38529696	chr19:38529696:A:G	1.70113e-08	-1.76815	-4.99793e-10	5.2818e-06	-1.76611	-4.99793e-10	1.25025e-05	-1.76504	-4.99793e-10
38529751	chr19:38529751:A:G	3.48049e-08	-1.68941e-10	-1.05226	1.03109e-05	-1.68941e-10	-1.09718	2.47242e-05	-1.68941e-10	-1.08318
38529920	chr19:38529920:T:G	1.27007e-08	-0.758312	-1.30205	2.13617e-06	-1.36607	-1.30529	5.47361e-06	-1.34932	-1.24171
38530186	chr19:38530186:T:C	1.02987e-08	-0.94258	-1.32743	1.84816e-06	-1.48572	-1.33046	4.69429e-06	-1.47423	-1.27039
38530411	chr19:38530411:C:T	2.23986e-08	-1.68941e-10	-1.49303	7.05127e-06	-1.68941e-10	-1.47717	1.63555e-05	-1.68941e-10	-1.49641
38530562	chr19:38530562:G:A	9.98207e-09	-0.964141	-1.33709	1.80875e-06	-1.49775	-1.33998	4.58625e-06	-1.4866	-1.28131
38530828	chr19:38530828:GT:G	3.40175e-08	-1.68941e-10	-1.07515	1.30527e-05	-1.68941e-10	-0.86138	2.63479e-05	-1.68941e-10	-1.01958
38530934	chr19:38530934:C:T	4.21338e-08	-0.861173	-4.99793e-10	1.10864e-05	-1.02466	-4.99793e-10	2.46072e-05	-1.08793	-4.99793e-10
38531114	chr19:38531114:A:G	4.7788e-09	-1.56866	-1.46917	1.22657e-06	-1.74228	-1.48387	3.001e-06	-1.73154	-1.46049
38531122	chr19:38531122:C:T	2.17709e-08	-1.68941e-10	-1.52145	6.74654e-06	-1.68941e-10	-1.52135	1.5964e-05	-1.68941e-10	-1.52063
38531124	chr19:38531124:G:A	2.67076e-08	-1.68941e-10	-1.31707	7.80684e-06	-1.68941e-10	-1.37537	1.93635e-05	-1.68941e-10	-1.32758
38531266	chr19:38531266:G:A	5.68362e-09	-1.54754	-1.3169	1.38408e-06	-1.73797	-1.36738	3.50309e-06	-1.72282	-1.31451
38532083	chr19:38532083:A:G	1.41355e-08	-0.931183	-1.02215	2.39683e-06	-1.49296	-1.06327	6.44407e-06	-1.47079	-0.957019
38533025	chr19:38533025:T:C	8.27054e-09	-1.51612	-0.973206	2.63793e-06	-1.00323	-1.45715	7.52943e-06	-0.779763	-1.49239
38533029	chr19:38533029:GA:G	4.82872e-09	-1.57419	-1.45325	1.27161e-06	-1.7236	-1.46648	3.07075e-06	-1.71082	-1.45822
38533139	chr19:38533139:G:A	4.2284e-08	-0.857614	-4.99793e-10	1.11381e-05	-1.02	-4.99793e-10	2.47494e-05	-1.08217	-4.99793e-10
38533217	chr19:38533217:G:C	4.43393e-08	-0.81015	-4.99793e-10	1.16277e-05	-0.976989	-4.99793e-10	2.57556e-05	-1.04231	-4.99793e-10
38533352	chr19:38533352:T:C	4.291e-08	-0.842918	-4.99793e-10	1.13118e-05	-1.00453	-4.99793e-10	2.50618e-05	-1.06962	-4.99793e-10
38533533	chr19:38533533:T:A	9.20096e-09	-0.86195	-1.52076	1.21469e-06	-1.74017	-1.49572	2.92078e-06	-1.72988	-1.48923
38533816	chr19:38533816:C:T	4.66052e-08	-0.76031	-4.99793e-10	1.21702e-05	-0.931383	-4.99793e-10	2.69074e-05	-0.998567	-4.99793e-10
38533850	chr19:38533850:A:G	2.51469e-08	-1.68941e-10	-1.37729	7.55319e-06	-1.68941e-10	-1.40841	1.82938e-05	-1.68941e-10	-1.38441
38533967	chr19:38533967:A:G	2.97438e-08	-1.2094	-4.99793e-10	7.15725e-06	-1.46225	-4.99793e-10	1.80387e-05	-1.39845	-4.99793e-10
38534081	chr19:38534081:A:G	3.69733e-08	-0.991825	-4.99793e-10	9.86991e-06	-1.14088	-4.99793e-10	2.2012e-05	-1.19938	-4.99793e-10
38534131	chr19:38534131:C:T	4.44634e-08	-0.807356	-4.99793e-10	1.16778e-05	-0.972683	-4.99793e-10	2.58627e-05	-1.03817	-4.99793e-10
38534726	chr19:38534726:C:G	4.54011e-08	-0.786487	-4.99793e-10	1.19009e-05	-0.953761	-4.99793e-10	2.63365e-05	-1.02001	-4.99793e-10
38535668	chr19:38535668:G:A	4.67596e-08	-0.757003	-4.99793e-10	1.22139e-05	-0.927799	-4.99793e-10	2.70093e-05	-0.994786	-4.99793e-10
38535868	chr19:38535868:C:T	2.32581e-08	-1.68941e-10	-1.45537	7.37126e-06	-1.68941e-10	-1.43279	1.7607e-05	-1.68941e-10	-1.42267
38535885	chr19:38535885:G:C	3.95676e-08	-0.924011	-4.99793e-10	1.04982e-05	-1.07917	-4.99793e-10	2.33594e-05	-1.13997	-4.99793e-10
38536027	chr19:38536027:G:A	5.39774e-08	-0.613457	-4.99793e-10	1.29712e-05	-0.867644	-4.99793e-10	3.10628e-05	-0.854956	-4.99793e-10
38537245	chr19:38537245:C:A	3.87369e-08	-0.94523	-4.99793e-10	1.03384e-05	-1.09451	-4.99793e-10	2.30041e-05	-1.15529	-4.99793e-10
38537295	chr19:38537295:C:T	4.28602e-08	-1.68941e-10	-0.844079	1.34327e-05	-1.68941e-10	-0.832681	3.06419e-05	-1.68941e-10	-0.8686
38537433	chr19:38537433:C:T	4.21063e-08	-1.68941e-10	-0.861825	1.31945e-05	-1.68941e-10	-0.850577	3.01127e-05	-1.68941e-10	-0.88602
38537896	chr19:38537896:G:A	2.70972e-08	-1.68941e-10	-1.30259	8.92543e-06	-1.68941e-10	-1.24147	2.00169e-05	-1.68941e-10	-1.29439
38538028	chr19:38538028:A:G	3.62243e-08	-1.01229	-4.99793e-10	9.72935e-06	-1.15523	-4.99793e-10	2.17059e-05	-1.21339	-4.99793e-10
38538178	chr19:38538178:T:C	3.19699e-08	-1.68941e-10	-1.13723	1.13398e-05	-1.68941e-10	-1.00206	2.47211e-05	-1.68941e-10	-1.08331
38538492	chr19:38538492:A:G	2.94211e-07	2.60368	-1.5214	1.04797e-05	0.440435	-1.52137	2.61542e-05	0.492207	-1.51917
38538540	chr19:38538540:A:G	4.66764e-08	-1.68941e-10	-0.758783	1.37425e-05	-1.68941e-10	-0.809881	3.55286e-05	-1.68941e-10	-0.72063
38538893	chr19:38538893:A:G	3.94605e-08	-0.926721	-4.99793e-10	1.05005e-05	-1.07895	-4.99793e-10	2.33507e-05	-1.14034	-4.99793e-10
38539037	chr19:38539037:C:CT	2.38117e-08	-1.68941e-10	-1.43184	7.13043e-06	-1.68941e-10	-1.466	1.71131e-05	-1.68941e-10	-1.45112
38539053	chr19:38539053:C:T	2.26699e-08	-1.68941e-10	-1.48099	7.15228e-06	-1.68941e-10	-1.46294	1.70539e-05	-1.68941e-10	-1.45459
38539140	chr19:38539140:T:C	3.95074e-08	-0.925534	-4.99793e-10	1.05198e-05	-1.07711	-4.99793e-10	2.33862e-05	-1.13882	-4.99793e-10
38539158	chr19:38539158:A:G	2.23521e-08	-1.68941e-10	-1.4951	6.84725e-06	-1.68941e-10	-1.50653	1.6241e-05	-1.68941e-10	-1.50343
38539395	chr19:38539395:T:C	4.35503e-08	0.474692	-1.3028	8.20196e-06	0.0136648	-1.33967	2.15331e-05	0.052661	-1.27404
38539492	chr19:38539492:C:T	3.87956e-08	-0.943715	-4.99793e-10	1.03361e-05	-1.09473	-4.99793e-10	2.30006e-05	-1.15545	-4.99793e-10
38539537	chr19:38539537:C:T	2.67186e-08	-1.68941e-10	-1.31666	8.63258e-06	-1.68941e-10	-1.27483	2.00735e-05	-1.68941e-10	-1.29157
38539705	chr19:38539705:A:G	3.87686e-08	-0.944413	-4.99793e-10	1.03297e-05	-1.09536	-4.99793e-10	2.2987e-05	-1.15604	-4.99793e-10
38540122	chr19:38540122:A:G	3.91655e-08	-0.934225	-4.99793e-10	1.04251e-05	-1.08616	-4.99793e-10	2.31894e-05	-1.14727	-4.99793e-10
38540154	chr19:38540154:T:C	3.78726e-08	-0.967795	-4.99793e-10	1.01244e-05	-1.11542	-4.99793e-10	2.25471e-05	-1.17536	-4.99793e-10
38540174	chr19:38540174:T:C	3.82903e-08	-0.956826	-4.99793e-10	1.0219e-05	-1.10613	-4.99793e-10	2.27509e-05	-1.16636	-4.99793e-10
38540230	chr19:38540230:T:C	2.33513e-08	-1.68941e-10	-1.45137	7.40598e-06	-1.68941e-10	-1.42809	1.76907e-05	-1.68941e-10	-1.41793
38540358	chr19:38540358:A:G	6.08388e-08	-0.493794	-4.99793e-10	1.64185e-05	-0.631966	-4.99793e-10	3.6418e-05	-0.695903	-4.99793e-10
38540909	chr19:38540909:A:G	1.85001e-08	-1.68424	-4.99793e-10	5.50579e-06	-1.72457	-4.99793e-10	1.28541e-05	-1.73731	-4.99793e-10
38540921	chr19:38540921:G:A	4.91684e-08	-0.706772	-4.99793e-10	1.29148e-05	-0.872002	-4.99793e-10	2.8793e-05	-0.930835	-4.99793e-10
38540938	chr19:38540938:A:G	4.90841e-08	-0.708487	-4.99793e-10	1.29401e-05	-0.870043	-4.99793e-10	2.87256e-05	-0.933178	-4.99793e-10
38540972	chr19:38540972:T:C	4.14133e-08	-0.87842	-4.99793e-10	1.1112e-05	-1.02235	-4.99793e-10	2.4861e-05	-1.07767	-4.99793e-10
38540979	chr19:38540979:A:G	2.26672e-08	-1.68941e-10	-1.48111	6.91285e-06	-1.68941e-10	-1.49699	1.65055e-05	-1.68941e-10	-1.48727
38541074	chr19:38541074:G:A	1.9032e-08	-0.190199	-1.4657	4.03702e-06	-0.575801	-1.45907	1.04572e-05	-0.563176	-1.3805
38541092	chr19:38541092:C:T	2.34983e-08	-1.68941e-10	-1.44509	7.16193e-06	-1.68941e-10	-1.4616	1.71796e-05	-1.68941e-10	-1.44724
38541115	chr19:38541115:T:A	2.46784e-08	-1.68941e-10	-1.39609	7.60572e-06	-1.68941e-10	-1.40147	1.77451e-05	-1.68941e-10	-1.41486
38541183	chr19:38541183:C:T	3.78103e-08	-0.96944	-4.99793e-10	1.0099e-05	-1.11794	-4.99793e-10	2.24978e-05	-1.17755	-4.99793e-10
38541273	chr19:38541273:A:G	3.8282e-08	-0.957042	-4.99793e-10	1.02126e-05	-1.10676	-4.99793e-10	2.2739e-05	-1.16689	-4.99793e-10
38541597	chr19:38541597:T:C	2.18099e-08	-1.68941e-10	-1.51966	6.80819e-06	-1.68941e-10	-1.51225	1.61637e-05	-1.68941e-10	-1.5082
38541761	chr19:38541761:A:T	3.61688e-08	-1.01383	-4.99793e-10	9.69651e-06	-1.15861	-4.99793e-10	2.16449e-05	-1.2162	-4.99793e-10
38541791	chr19:38541791:A:C	3.75746e-08	-0.975695	-4.99793e-10	1.00435e-05	-1.12345	-4.99793e-10	2.23796e-05	-1.18282	-4.99793e-10
38541813	chr19:38541813:C:T	1.75603e-08	-1.73638	-4.99793e-10	5.32817e-06	-1.75737	-4.99793e-10	1.25486e-05	-1.76136	-4.99793e-10
38541885	chr19:38541885:C:T	1.58797e-08	-0.699143	-1.13784	3.6491e-06	-1.05486	-1.08103	8.62968e-06	-1.19297	-0.942786
38542166	chr19:38542166:C:T	4.10989e-08	-0.886042	-4.99793e-10	1.09159e-05	-1.04015	-4.99793e-10	2.42336e-05	-1.10323	-4.99793e-10
38542272	chr19:38542272:T:C	5.84904e-07	3.29024	-1.52081	1.77647e-05	0.967542	-1.5207	4.5014e-05	1.03308	-1.51707
38542388	chr19:38542388:T:C	3.61782e-08	-1.01357	-4.99793e-10	9.70502e-06	-1.15773	-4.99793e-10	2.16608e-05	-1.21546	-4.99793e-10
38542540	chr19:38542540:C:T	4.28813e-08	-0.843586	-4.99793e-10	1.13279e-05	-1.0031	-4.99793e-10	2.5122e-05	-1.06722	-4.99793e-10
38542620	chr19:38542620:G:A	2.34774e-08	-0.614709	-0.831273	3.48856e-06	-1.53276	-0.648123	6.68799e-06	-1.58439	-0.806261
38542679	chr19:38542679:T:C	3.59094e-08	-1.02102	-4.99793e-10	9.63174e-06	-1.16531	-4.99793e-10	2.1479e-05	-1.22389	-4.99793e-10
38542814	chr19:38542814:C:T	1.02498e-08	-1.37009	-0.904674	2.55613e-06	-1.59513	-0.896754	6.53774e-06	-1.57912	-0.834254
38542817	chr19:38542817:A:G	2.19374e-08	-0.171605	-1.34222	2.6044e-06	-1.21294	-1.26023	5.42278e-06	-1.23904	-1.36132
38543040	chr19:38543040:C:G	5.56001e-07	3.23725	-1.5185	1.71475e-05	0.929754	-1.51828	4.35269e-05	0.994799	-1.51239
38543112	chr19:38543112:A:G	3.76714e-08	-0.973122	-4.99793e-10	1.00662e-05	-1.12119	-4.99793e-10	2.24283e-05	-1.18064	-4.99793e-10
38543682	chr19:38543682:G:A	7.42558e-09	-1.568	-1.02909	1.87131e-06	-1.7225	-1.08124	4.83427e-06	-1.70787	-1.00737
38543804	chr19:38543804:C:T	4.38316e-08	-1.68941e-10	-0.821666	1.37153e-05	-1.68941e-10	-0.811862	3.13296e-05	-1.68941e-10	-0.846404
38543893	chr19:38543893:C:A	2.34833e-08	-1.68941e-10	-1.44573	7.10147e-06	-1.68941e-10	-1.47007	1.71219e-05	-1.68941e-10	-1.45061
38543894	chr19:38543894:T:C	8.80968e-08	-0.123586	-4.99793e-10	2.22054e-05	-0.330038	-4.99793e-10	4.89775e-05	-0.399607	-4.99793e-10
38543944	chr19:38543944:GC:G	2.21911e-08	-1.68941e-10	-1.50233	7.1214e-06	-1.68941e-10	-1.46727	1.64369e-05	-1.68941e-10	-1.49144
38543972	chr19:38543972:G:A	1.12641e-08	-1.35572	-0.82468	2.80495e-06	-1.58485	-0.814136	7.18519e-06	-1.56859	-0.750353
38544042	chr19:38544042:C:G	2.3944e-08	-1.68941e-10	-1.4263	7.58418e-06	-1.68941e-10	-1.40431	1.72093e-05	-1.68941e-10	-1.44552
38544131	chr19:38544131:T:C	3.8287e-08	-0.956911	-4.99793e-10	1.02139e-05	-1.10663	-4.99793e-10	2.2742e-05	-1.16675	-4.99793e-10
38544196	chr19:38544196:T:C	3.6857e-08	-0.994977	-4.99793e-10	9.86907e-06	-1.14097	-4.99793e-10	2.20091e-05	-1.19951	-4.99793e-10
38544296	chr19:38544296:T:C	2.42111e-08	-1.68941e-10	-1.41521	7.56123e-06	-1.68941e-10	-1.40734	1.8187e-05	-1.68941e-10	-1.39026
38544428	chr19:38544428:G:C	8.44202e-07	3.57632	-1.43995	2.36693e-05	1.17026	-1.43645	6.13796e-05	1.24008	-1.41397
38544630	chr19:38544630:A:G	3.77587e-08	-0.970806	-4.99793e-10	1.00869e-05	-1.11914	-4.99793e-10	2.24718e-05	-1.17871	-4.99793e-10
38545172	chr19:38545172:A:G	4.38366e-08	-0.821552	-4.99793e-10	1.15458e-05	-0.984053	-4.99793e-10	2.55759e-05	-1.04932	-4.99793e-10
38545226	chr19:38545226:G:A	4.43235e-08	-0.810508	-4.99793e-10	1.16622e-05	-0.974019	-4.99793e-10	2.58218e-05	-1.03975	-4.99793e-10
38545275	chr19:38545275:G:A	4.41418e-08	-0.814616	-4.99793e-10	1.16187e-05	-0.977759	-4.99793e-10	2.57294e-05	-1.04333	-4.99793e-10
38545486	chr19:38545486:C:T	2.29802e-08	-1.68941e-10	-1.46739	7.26808e-06	-1.68941e-10	-1.44688	1.6731e-05	-1.68941e-10	-1.4737
38545551	chr19:38545551:A:G	3.01232e-08	0.0104406	-1.20717	3.41741e-06	-1.09931	-1.10218	6.9103e-06	-1.12928	-1.22867
38545705	chr19:38545705:A:G	4.40405e-08	-0.816912	-4.99793e-10	1.1595e-05	-0.979804	-4.99793e-10	2.56783e-05	-1.04532	-4.99793e-10
38545751	chr19:38545751:CA:C	4.48571e-08	-0.79854	-4.99793e-10	1.17901e-05	-0.963117	-4.99793e-10	2.60928e-05	-1.02931	-4.99793e-10
38545753	chr19:38545753:G:T	4.48341e-08	-0.799053	-4.99793e-10	1.17846e-05	-0.96358	-4.99793e-10	2.60813e-05	-1.02975	-4.99793e-10
38545776	chr19:38545776:A:C	1.85196e-08	-0.161794	-1.5214	3.89623e-06	-0.549392	-1.52097	9.50506e-06	-0.538744	-1.5004
38545929	chr19:38545929:T:C	5.45957e-07	3.22007	-1.51955	1.68898e-05	0.915771	-1.51944	4.28289e-05	0.9807	-1.51445
38545942	chr19:38545942:G:A	4.39679e-08	-0.818563	-4.99793e-10	1.15774e-05	-0.981319	-4.99793e-10	2.56418e-05	-1.04674	-4.99793e-10
38546014	chr19:38546014:A:G	4.7557e-07	3.08026	-1.51777	1.53542e-05	0.818711	-1.5177	3.89692e-05	0.883073	-1.51127
38546030	chr19:38546030:C:T	2.2954e-08	-1.68941e-10	-1.46853	7.25861e-06	-1.68941e-10	-1.44819	1.67136e-05	-1.68941e-10	-1.47475
38546177	chr19:38546177:C:T	2.60021e-08	-1.68941e-10	-1.34385	8.3591e-06	-1.68941e-10	-1.30702	1.94941e-05	-1.68941e-10	-1.32086
38546274	chr19:38546274:C:A	4.25064e-08	-1.68941e-10	-0.852367	1.21526e-05	-1.68941e-10	-0.932833	3.35133e-05	-1.68941e-10	-0.779024
38546537	chr19:38546537:A:G	2.29751e-08	-1.68941e-10	-1.46761	7.46309e-06	-1.68941e-10	-1.42041	1.69266e-05	-1.68941e-10	-1.46208
38546713	chr19:38546713:A:T	6.04758e-08	-0.49978	-4.99793e-10	1.55016e-05	-0.68943	-4.99793e-10	3.40061e-05	-0.764426	-4.99793e-10
38546876	chr19:38546876:C:T	2.68885e-08	-1.31032	-4.99793e-10	9.0775e-06	-1.22458	-4.99793e-10	2.19166e-05	-1.20372	-4.99793e-10
38547184	chr19:38547184:G:A	2.22028e-08	-1.68941e-10	-1.5018	6.7828e-06	-1.68941e-10	-1.51599	1.61369e-05	-1.68941e-10	-1.50986
38547342	chr19:38547342:C:T	2.20978e-08	-1.68941e-10	-1.50654	6.95634e-06	-1.68941e-10	-1.49072	1.65708e-05	-1.68941e-10	-1.48332
38547518	chr19:38547518:T:C	2.85423e-08	-0.35016	-0.900476	3.68053e-06	-1.40026	-0.727061	7.04273e-06	-1.46688	-0.872094
38547524	chr19:38547524:T:C	5.95362e-07	3.27992	-1.49277	1.87285e-05	0.986067	-1.4864	4.61711e-05	1.03779	-1.4964
38547638	chr19:38547638:G:C	2.24253e-08	-1.68941e-10	-1.49183	7.06101e-06	-1.68941e-10	-1.47579	1.63585e-05	-1.68941e-10	-1.49622
38548075	chr19:38548075:G:A	3.20918e-08	-1.68941e-10	-1.13342	8.92261e-06	-1.68941e-10	-1.24179	1.99066e-05	-1.68941e-10	-1.29992
38548104	chr19:38548104:G:C	2.08086e-08	-0.636569	-0.930088	3.09604e-06	-1.54256	-0.757694	5.99848e-06	-1.59315	-0.906307
38548512	chr19:38548512:A:G	2.55367e-08	-0.906634	-0.455273	7.18764e-06	-1.06882	-0.389192	1.26984e-05	-1.12441	-0.625077
38549502	chr19:38549502:C:A	4.97637e-09	-1.54585	-1.45147	1.29221e-06	-1.70923	-1.46479	3.12525e-06	-1.6947	-1.45675
38549544	chr19:38549544:A:C	4.54511e-08	0.472189	-1.25758	4.70122e-06	-0.721816	-1.16074	9.47679e-06	-0.765336	-1.27679
38550048	chr19:38550048:G:A	2.6973e-08	-1.68941e-10	-1.30718	9.29191e-06	-1.68941e-10	-1.20123	2.05801e-05	-1.68941e-10	-1.26664
38550837	chr19:38550837:T:G	9.06424e-09	-1.64238	-0.755301	3.21341e-06	-1.35661	-0.906434	7.27354e-06	-1.25126	-1.05546
38551392	chr19:38551392:T:C	2.54399e-08	-1.3657	-4.99793e-10	8.91321e-06	-1.24284	-4.99793e-10	2.06404e-05	-1.26372	-4.99793e-10
38551997	chr19:38551997:G:T	2.18828e-08	-1.68941e-10	-1.51632	6.84986e-06	-1.68941e-10	-1.50615	1.62823e-05	-1.68941e-10	-1.50089
38552109	chr19:38552109:G:A	4.95591e-08	-0.698857	-4.99793e-10	1.28734e-05	-0.875215	-4.99793e-10	2.84057e-05	-0.944379	-4.99793e-10
38552114	chr19:38552114:C:A	7.07484e-08	-0.342893	-4.99793e-10	2.92457e-05	-0.0546444	-4.99793e-10	7.87683e-05	0.0755435	-4.99793e-10
38552444	chr19:38552444:G:A	2.17719e-08	-1.68941e-10	-1.5214	6.75619e-06	-1.68941e-10	-1.51992	1.5951e-05	-1.68941e-10	-1.52145
38552679	chr19:38552679:A:G	2.41951e-08	-1.68941e-10	-1.41587	7.71402e-06	-1.68941e-10	-1.38734	1.84514e-05	-1.68941e-10	-1.37583
38552946	chr19:38552946:C:A	3.76859e-09	-1.76815	-1.50717	1.15814e-06	-1.76619	-1.51737	2.73556e-06	-1.76398	-1.52065
38553307	chr19:38553307:C:G	2.48633e-08	-1.38863	-4.99793e-10	8.73123e-06	-1.26347	-4.99793e-10	1.98542e-05	-1.30255	-4.99793e-10
38553562	chr19:38553562:G:A	2.41523e-08	-1.68941e-10	-1.41764	7.69856e-06	-1.68941e-10	-1.38934	1.84133e-05	-1.68941e-10	-1.37789
38553785	chr19:38553785:A:G	5.00597e-08	-0.688805	-4.99793e-10	1.29919e-05	-0.866048	-4.99793e-10	2.86521e-05	-0.93574	-4.99793e-10
38553852	chr19:38553852:C:T	4.58114e-08	-0.777489	-4.99793e-10	1.19875e-05	-0.94651	-4.99793e-10	2.65271e-05	-1.0128	-4.99793e-10
38553913	chr19:38553913:T:C	2.52933e-08	-1.68941e-10	-1.37148	8.08254e-06	-1.68941e-10	-1.34067	1.91256e-05	-1.68941e-10	-1.33994
38553934	chr19:38553934:G:A	2.48373e-08	-1.68941e-10	-1.38967	7.39759e-06	-1.68941e-10	-1.42922	1.80052e-05	-1.68941e-10	-1.40031
38555081	chr19:38555081:C:T	1.0285e-06	3.79412	-1.46028	2.7632e-05	1.3454	-1.4568	7.13082e-05	1.41251	-1.43646
38555270	chr19:38555270:G:C	4.25778e-08	-1.68941e-10	-0.850689	1.33225e-05	-1.68941e-10	-0.840922	3.04447e-05	-1.68941e-10	-0.875056
38555496	chr19:38555496:T:C	9.75113e-09	-1.39067	-0.933968	2.45841e-06	-1.60678	-0.92408	6.25543e-06	-1.59201	-0.865508
38555733	chr19:38555733:A:C	2.60283e-08	-1.68941e-10	-1.34284	8.1473e-06	-1.68941e-10	-1.33269	1.96817e-05	-1.68941e-10	-1.31128
38555928	chr19:38555928:A:G	2.6009e-08	-1.68941e-10	-1.34358	8.14143e-06	-1.68941e-10	-1.33341	1.96666e-05	-1.68941e-10	-1.31204
38556031	chr19:38556031:T:G	2.37461e-08	-0.465057	-0.969546	2.22723e-06	-1.62643	-1.00319	5.26671e-06	-1.60763	-1.02194
38556079	chr19:38556079:G:A	1.29911e-07	1.42224	-1.15741	5.65511e-06	-0.641968	-1.05585	1.15798e-05	-0.64916	-1.19254
38556463	chr19:38556463:C:G	3.18332e-08	-1.68941e-10	-1.14151	1.01733e-05	-1.68941e-10	-1.11061	2.45204e-05	-1.68941e-10	-1.09146
38556464	chr19:38556464:T:A	5.30748e-08	0.565386	-1.19571	5.31782e-06	-0.669238	-1.09007	1.06183e-05	-0.711511	-1.21687
38556510	chr19:38556510:C:T	2.44384e-08	-1.68941e-10	-1.40587	7.63502e-06	-1.68941e-10	-1.39763	1.83751e-05	-1.68941e-10	-1.37997
38557272	chr19:38557272:G:A	2.3409e-08	-1.68941e-10	-1.4489	7.16144e-06	-1.68941e-10	-1.46166	1.69926e-05	-1.68941e-10	-1.45819
38557333	chr19:38557333:T:TG	2.46344e-08	-1.39788	-4.99793e-10	6.57101e-06	-1.54771	-4.99793e-10	1.54926e-05	-1.5506	-4.99793e-10
38557391	chr19:38557391:T:C	2.24318e-08	-1.68941e-10	-1.49154	6.88541e-06	-1.68941e-10	-1.50097	1.63487e-05	-1.68941e-10	-1.49682
38557489	chr19:38557489:A:C	6.4164e-07	3.38346	-1.52145	1.92293e-05	1.04751	-1.52145	4.85317e-05	1.11105	-1.5198
38557523	chr19:38557523:C:A	1.59535e-07	1.48942	-1.01918	7.06657e-06	-0.590035	-0.884966	1.41161e-05	-0.603468	-1.04018
38557928	chr19:38557928:C:T	5.64493e-08	0.667544	-1.23622	5.51653e-06	-0.586375	-1.13625	1.10554e-05	-0.632481	-1.25557
38557974	chr19:38557974:T:C	2.19578e-08	-1.68941e-10	-1.5129	6.89263e-06	-1.68941e-10	-1.49992	1.63952e-05	-1.68941e-10	-1.49398
38557998	chr19:38557998:C:A	4.90993e-08	0.536486	-1.24466	4.94631e-06	-0.685834	-1.1459	9.96944e-06	-0.727872	-1.26357
38558036	chr19:38558036:C:T	2.22125e-08	-1.68941e-10	-1.50137	7.00998e-06	-1.68941e-10	-1.48304	1.6706e-05	-1.68941e-10	-1.4752
38558769	chr19:38558769:ACT:A	2.93417e-08	-1.68941e-10	-1.22301	9.52994e-06	-1.68941e-10	-1.17594	2.29443e-05	-1.68941e-10	-1.1579
38558809	chr19:38558809:G:T	9.48042e-07	3.77276	-1.52038	2.52577e-05	1.31896	-1.5202	6.43568e-05	1.38909	-1.51562
38558885	chr19:38558885:G:A	4.96535e-08	-0.696952	-4.99793e-10	1.28894e-05	-0.873973	-4.99793e-10	2.84452e-05	-0.942988	-4.99793e-10
38558956	chr19:38558956:G:A	4.78344e-08	-0.734278	-4.99793e-10	1.24665e-05	-0.907328	-4.99793e-10	2.75464e-05	-0.975096	-4.99793e-10
38558972	chr19:38558972:C:T	3.14107e-08	-1.68941e-10	-1.15487	1.17107e-05	-1.68941e-10	-0.969873	2.33214e-05	-1.68941e-10	-1.14159
38559021	chr19:38559021:G:A	4.97763e-08	-0.694484	-4.99793e-10	1.29309e-05	-0.870754	-4.99793e-10	2.85263e-05	-0.94014	-4.99793e-10
38559803	chr19:38559803:A:G	2.26801e-08	-1.68941e-10	-1.48053	6.94944e-06	-1.68941e-10	-1.49171	1.65135e-05	-1.68941e-10	-1.48679
38559838	chr19:38559838:C:T	2.59225e-08	-1.68941e-10	-1.34691	8.07571e-06	-1.68941e-10	-1.34151	1.87075e-05	-1.68941e-10	-1.36204
38559980	chr19:38559980:C:T	3.18841e-08	-1.13991	-4.99793e-10	1.13423e-05	-1.00183	-4.99793e-10	2.97884e-05	-0.896847	-4.99793e-10
38560371	chr19:38560371:A:T	2.70014e-08	-1.68941e-10	-1.30613	8.71157e-06	-1.68941e-10	-1.26572	2.09279e-05	-1.68941e-10	-1.24988
38560409	chr19:38560409:A:G	4.79511e-09	-1.61496	-1.41947	1.28682e-06	-1.74199	-1.43621	3.10618e-06	-1.73185	-1.42572
38560455	chr19:38560455:G:A	4.09803e-08	-0.888932	-4.99793e-10	5.35669e-06	-1.75203	-4.99793e-10	1.27868e-05	-1.74255	-4.99793e-10
38560891	chr19:38560891:C:T	1.75254e-08	-1.73837	-4.99793e-10	5.65049e-06	-1.69863	-4.99793e-10	1.35609e-05	-1.68378	-4.99793e-10
38561015	chr19:38561015:T:C	7.34735e-09	-1.42834	-1.17935	1.88507e-06	-1.6305	-1.16591	4.71235e-06	-1.61688	-1.1239
38561418	chr19:38561418:C:T	2.72074e-08	-1.68941e-10	-1.29853	8.78318e-06	-1.68941e-10	-1.25754	2.11057e-05	-1.68941e-10	-1.24143
38561646	chr19:38561646:G:A	2.19152e-08	-1.68941e-10	-1.51484	6.86991e-06	-1.68941e-10	-1.50322	1.63322e-05	-1.68941e-10	-1.49783
38562184	chr19:38562184:C:T	2.71689e-08	-1.68941e-10	-1.29995	8.46421e-06	-1.68941e-10	-1.29453	1.95872e-05	-1.68941e-10	-1.31609
38562400	chr19:38562400:C:T	2.24666e-08	-1.68941e-10	-1.48999	7.11257e-06	-1.68941e-10	-1.46851	1.68124e-05	-1.68941e-10	-1.46885
38562585	chr19:38562585:C:T	2.42757e-08	-1.68941e-10	-1.41255	7.44328e-06	-1.68941e-10	-1.42306	1.76114e-05	-1.68941e-10	-1.42242
38562642	chr19:38562642:C:T	3.84517e-09	-1.75166	-1.50354	1.307e-06	-1.64778	-1.51486	3.17117e-06	-1.62261	-1.51425
38562886	chr19:38562886:C:T	2.22337e-08	-1.68941e-10	-1.50041	7.15755e-06	-1.68941e-10	-1.46221	1.64957e-05	-1.68941e-10	-1.48787
38562978	chr19:38562978:T:C	2.21547e-08	-1.68941e-10	-1.50397	6.86632e-06	-1.68941e-10	-1.50375	1.63605e-05	-1.68941e-10	-1.4961
38563051	chr19:38563051:T:C	8.98497e-09	-1.76246	-0.644008	3.8521e-06	-1.69447	-0.387288	6.91126e-06	-1.70292	-0.654899
38563104	chr19:38563104:T:C	3.19479e-08	-1.68941e-10	-1.13791	1.04168e-05	-1.68941e-10	-1.08696	2.50268e-05	-1.68941e-10	-1.07102
38563322	chr19:38563322:A:G	1.14797e-07	0.141145	-4.99793e-10	2.47288e-05	-0.222408	-4.99793e-10	6.11689e-05	-0.177328	-4.99793e-10
38564010	chr19:38564010:T:C	3.01355e-08	-1.68941e-10	-1.19632	8.9844e-06	-1.68941e-10	-1.23489	2.17483e-05	-1.68941e-10	-1.21143
38564240	chr19:38564240:C:T	2.97865e-08	-1.68941e-10	-1.20797	8.46315e-06	-1.68941e-10	-1.29465	2.14848e-05	-1.68941e-10	-1.22362
38564397	chr19:38564397:C:T	2.17749e-08	-1.68941e-10	-1.52126	6.78514e-06	-1.68941e-10	-1.51564	1.598e-05	-1.68941e-10	-1.51963
38564489	chr19:38564489:C:T	2.2835e-08	-1.68941e-10	-1.47373	6.90331e-06	-1.68941e-10	-1.49837	1.6847e-05	-1.68941e-10	-1.4668
38564511	chr19:38564511:T:G	2.18287e-08	-1.68941e-10	-1.5188	6.82859e-06	-1.68941e-10	-1.50926	1.60399e-05	-1.68941e-10	-1.51589
38564664	chr19:38564664:C:T	1.26654e-08	-1.28845	-0.774702	3.30829e-06	-1.42927	-0.804675	9.94059e-06	-1.46656	-0.527785
38564703	chr19:38564703:C:T	1.01703e-08	-1.06922	-1.21333	1.95404e-06	-1.44722	-1.31326	5.52523e-06	-1.44107	-1.14058
38564772	chr19:38564772:T:C	7.46162e-08	-1.68941e-10	-0.289664	2.34218e-05	-1.68941e-10	-0.276707	5.85946e-05	-1.68941e-10	-0.220324
38564796	chr19:38564796:G:A	2.863e-08	-1.68941e-10	-1.24757	9.04806e-06	-1.68941e-10	-1.22783	2.148e-05	-1.68941e-10	-1.22384
38566645	chr19:38566645:G:A	2.70307e-08	-1.68941e-10	-1.30505	8.71075e-06	-1.68941e-10	-1.26582	2.10154e-05	-1.68941e-10	-1.24571
38566937	chr19:38566937:G:A	3.80139e-08	-1.68941e-10	-0.964071	1.13028e-05	-1.68941e-10	-1.00533	3.37808e-05	-1.68941e-10	-0.771076
38566975	chr19:38566975:C:T	4.28991e-08	-1.68941e-10	-0.843173	1.47609e-05	-1.68941e-10	-0.738391	3.25773e-05	-1.68941e-10	-0.807352
38566976	chr19:38566976:G:A	2.17805e-08	-1.68941e-10	-1.52101	6.75876e-06	-1.68941e-10	-1.51954	1.59554e-05	-1.68941e-10	-1.52117
38567052	chr19:38567052:C:T	8.94768e-08	-1.68941e-10	-0.108043	2.4459e-05	-1.68941e-10	-0.233375	7.32057e-05	-1.68941e-10	0.00230549
38567064	chr19:38567064:C:T	3.77896e-08	-1.68941e-10	-0.969989	1.12403e-05	-1.68941e-10	-1.01087	3.34895e-05	-1.68941e-10	-0.779735
38567295	chr19:38567295:C:T	4.11671e-08	-1.68941e-10	-0.884383	1.41592e-05	-1.68941e-10	-0.780012	3.06761e-05	-1.68941e-10	-0.867483
38567412	chr19:38567412:GA:G	3.73901e-08	-1.68941e-10	-0.980616	1.27664e-05	-1.68941e-10	-0.88356	2.76667e-05	-1.68941e-10	-0.970737
38567534	chr19:38567534:C:G	5.27896e-09	-1.42844	-1.50985	1.23145e-06	-1.70115	-1.52104	3.13576e-06	-1.63807	-1.51003
38567678	chr19:38567678:G:A	1.15123e-07	0.143981	-4.99793e-10	2.43946e-05	-0.236012	-4.99793e-10	6.06797e-05	-0.185358	-4.99793e-10
38568435	chr19:38568435:G:A	2.25039e-08	-1.68941e-10	-1.48833	6.81357e-06	-1.68941e-10	-1.51146	1.63603e-05	-1.68941e-10	-1.49611
38568793	chr19:38568793:CAT:C	1.02473e-08	-1.06135	-1.21366	2.79273e-06	-0.882716	-1.52064	8.06876e-06	-0.683597	-1.51937
38568912	chr19:38568912:G:A	1.91154e-08	-1.65153	-4.99793e-10	5.71852e-06	-1.68667	-4.99793e-10	1.32579e-05	-1.70637	-4.99793e-10
38568961	chr19:38568961:G:A	8.37823e-08	-1.68941e-10	-0.1738	2.58324e-05	-1.68941e-10	-0.178745	6.55512e-05	-1.68941e-10	-0.108135
38569049	chr19:38569049:T:C	4.946e-08	-1.68941e-10	-0.700857	1.40435e-05	-1.68941e-10	-0.788215	3.4863e-05	-1.68941e-10	-0.739542
38569050	chr19:38569050:G:A	5.83361e-08	-1.68941e-10	-0.535802	1.6415e-05	-1.68941e-10	-0.632181	4.09301e-05	-1.68941e-10	-0.579101
38569057	chr19:38569057:T:C	1.55857e-08	-0.611307	-1.24436	2.97546e-06	-1.28468	-1.05529	6.12719e-06	-1.21011	-1.26812
38569101	chr19:38569101:C:T	3.20035e-07	-1.68941e-10	1.16641	8.87672e-05	-1.68941e-10	1.05564	0.000283967	-1.68941e-10	1.35789
38569217	chr19:38569217:A:G	5.93035e-08	-1.68941e-10	-0.519354	2.0646e-05	-1.68941e-10	-0.402854	4.62792e-05	-1.68941e-10	-0.456276
38569348	chr19:38569348:G:T	2.88998e-08	-1.68941e-10	-1.23819	8.47032e-06	-1.68941e-10	-1.29381	1.90283e-05	-1.68941e-10	-1.34504
38569396	chr19:38569396:GT:G	4.04637e-08	-1.68941e-10	-0.901617	1.3137e-05	-1.68941e-10	-0.854943	2.80144e-05	-1.68941e-10	-0.95825
38569598	chr19:38569598:C:T	2.29703e-08	0.0466688	-1.51449	3.40203e-06	-0.72371	-1.48229	8.31738e-06	-0.652205	-1.52041
38569614	chr19:38569614:C:T	2.3909e-08	-1.68941e-10	-1.42777	7.11902e-06	-1.68941e-10	-1.4676	1.69666e-05	-1.68941e-10	-1.45972
38570344	chr19:38570344:C:T	2.14361e-07	-1.68941e-10	0.765638	5.67862e-05	-1.68941e-10	0.608918	0.000183364	-1.68941e-10	0.920508
38570618	chr19:38570618:C:G	9.82157e-09	-0.839713	-1.47773	2.1364e-06	-1.19462	-1.47663	5.13439e-06	-1.19685	-1.45816
38570959	chr19:38570959:C:T	5.49018e-08	-1.68941e-10	-0.596477	1.57345e-05	-1.68941e-10	-0.674522	4.28115e-05	-1.68941e-10	-0.534161
38571623	chr19:38571623:G:T	2.22897e-07	-1.68941e-10	0.804686	5.92607e-05	-1.68941e-10	0.651571	0.000190379	-1.68941e-10	0.958047
38571882	chr19:38571882:A:G	2.19644e-08	-1.68941e-10	-1.5126	6.85545e-06	-1.68941e-10	-1.50533	1.61691e-05	-1.68941e-10	-1.50787
38572386	chr19:38572386:C:T	9.28988e-08	-1.68941e-10	-0.0705121	2.55941e-05	-1.68941e-10	-0.188015	7.69905e-05	-1.68941e-10	0.052714
38572435	chr19:38572435:A:G	2.17981e-08	-1.68941e-10	-1.5202	6.76197e-06	-1.68941e-10	-1.51906	1.59769e-05	-1.68941e-10	-1.51982
38573136	chr19:38573136:A:G	6.89542e-08	-1.68941e-10	-0.368579	2.08442e-05	-1.68941e-10	-0.393301	5.28423e-05	-1.68941e-10	-0.323655
38573508	chr19:38573508:C:T	2.21905e-08	-1.68941e-10	-1.50236	6.85209e-06	-1.68941e-10	-1.50582	1.61857e-05	-1.68941e-10	-1.50684
38574478	chr19:38574478:C:A	2.17716e-08	-1.68941e-10	-1.52141	6.76033e-06	-1.68941e-10	-1.5193	1.61657e-05	-1.68941e-10	-1.50807
38574795	chr19:38574795:T:C	4.10808e-08	-1.68941e-10	-0.886483	1.11632e-05	-1.68941e-10	-1.01776	2.89116e-05	-1.68941e-10	-0.926724
38574908	chr19:38574908:T:C	2.39631e-08	-1.68941e-10	-1.42551	8.10685e-06	-1.68941e-10	-1.33767	1.70868e-05	-1.68941e-10	-1.45266
38574948	chr19:38574948:A:G	2.47261e-08	-0.918042	-0.47612	2.99126e-06	-1.66237	-0.672307	5.88773e-06	-1.58341	-0.934683
38575231	chr19:38575231:C:T	2.87185e-08	-1.68941e-10	-1.24448	9.03246e-06	-1.68941e-10	-1.22955	2.18896e-05	-1.68941e-10	-1.20495
38575536	chr19:38575536:C:T	5.962e-08	-1.68941e-10	-0.514031	1.88215e-05	-1.68941e-10	-0.495377	5.12555e-05	-1.68941e-10	-0.354145
38575670	chr19:38575670:G:A	2.95661e-08	-1.68941e-10	-1.21539	9.59559e-06	-1.68941e-10	-1.16907	2.31967e-05	-1.68941e-10	-1.14696
38575718	chr19:38575718:G:A	8.339e-09	-1.31209	-1.16899	1.97843e-06	-1.48808	-1.25999	5.47369e-06	-1.50754	-1.08348
38575854	chr19:38575854:C:T	6.49305e-08	-0.428704	-4.99793e-10	2.5043e-05	-0.209782	-4.99793e-10	6.09948e-05	-0.180179	-4.99793e-10
38576531	chr19:38576531:G:A	2.51284e-07	-1.68941e-10	0.924561	7.69387e-05	-1.68941e-10	0.912634	0.000182428	-1.68941e-10	0.91539
38576650	chr19:38576650:A:G	3.95754e-08	-1.68941e-10	-0.923815	1.27098e-05	-1.68941e-10	-0.888005	3.61307e-05	-1.68941e-10	-0.703824
38576756	chr19:38576756:C:T	2.16701e-08	-0.899775	-0.626315	5.27628e-06	-1.10662	-0.660533	1.60324e-05	-1.16456	-0.351801
38576787	chr19:38576787:G:A	6.81447e-09	-1.2506	-1.43238	1.68769e-06	-1.56134	-1.34568	3.91243e-06	-1.46917	-1.45763
38576877	chr19:38576877:G:A	4.82353e-08	-0.834619	0.108688	1.14065e-05	-1.04722	0.0510322	3.7292e-05	-1.10702	0.434834
38577025	chr19:38577025:A:G	2.1063e-07	-1.68941e-10	0.74808	5.58199e-05	-1.68941e-10	0.591754	0.000180157	-1.68941e-10	0.902861
38577176	chr19:38577176:G:A	2.23776e-08	-0.918404	-0.575557	5.47856e-06	-1.11947	-0.610064	1.6722e-05	-1.17842	-0.29582
38577229	chr19:38577229:C:T	2.17762e-08	-1.68941e-10	-1.52121	6.77899e-06	-1.68941e-10	-1.51655	1.62465e-05	-1.68941e-10	-1.50309
38577276	chr19:38577276:T:C	2.26181e-08	-1.68941e-10	-1.48327	6.90185e-06	-1.68941e-10	-1.49859	1.63032e-05	-1.68941e-10	-1.49961
38577347	chr19:38577347:C:T	7.77275e-09	-1.32005	-1.23135	3.57499e-06	-0.635054	-1.52136	1.00634e-05	-0.464268	-1.51779
38577348	chr19:38577348:G:A	2.46068e-08	-1.68941e-10	-1.399	8.04518e-06	-1.68941e-10	-1.3453	1.77249e-05	-1.68941e-10	-1.416
38577388	chr19:38577388:C:T	2.95946e-08	-1.68941e-10	-1.21443	9.60533e-06	-1.68941e-10	-1.16806	2.32207e-05	-1.68941e-10	-1.14593
38577410	chr19:38577410:C:T	7.39441e-09	-1.44518	-1.15611	2.09309e-06	-1.61535	-1.07638	4.36087e-06	-1.6054	-1.2129
38578590	chr19:38578590:T:C	8.10295e-09	-1.12951	-1.38029	1.95658e-06	-1.48387	-1.27531	4.49191e-06	-1.37732	-1.41137
38578690	chr19:38578690:C:T	2.95663e-08	-1.68941e-10	-1.21539	9.59559e-06	-1.68941e-10	-1.16907	2.31973e-05	-1.68941e-10	-1.14693
38579352	chr19:38579352:G:A	2.17767e-08	-1.68941e-10	-1.52118	6.77979e-06	-1.68941e-10	-1.51643	1.625e-05	-1.68941e-10	-1.50288
38579777	chr19:38579777:G:T	4.68142e-08	-1.68941e-10	-0.755836	1.63734e-05	-1.68941e-10	-0.63472	3.63706e-05	-1.68941e-10	-0.697207
38580617	chr19:38580617:C:T	7.47554e-09	-1.16896	-1.42143	1.80324e-06	-1.51109	-1.3297	4.20495e-06	-1.40786	-1.44685
38580878	chr19:38580878:A:G	2.43145e-08	-1.68941e-10	-1.41095	8.27274e-06	-1.68941e-10	-1.31741	1.73159e-05	-1.68941e-10	-1.43934
38580923	chr19:38580923:G:A	2.64293e-08	-1.68941e-10	-1.32755	8.35384e-06	-1.68941e-10	-1.30765	2.07349e-05	-1.68941e-10	-1.25915
38580991	chr19:38580991:T:C	7.05078e-09	-1.30222	-1.34667	1.81217e-06	-1.60962	-1.22623	4.03317e-06	-1.51384	-1.38258
38581195	chr19:38581195:T:A	9.87916e-09	-1.23534	-1.07626	2.58149e-06	-1.377	-1.10501	7.37574e-06	-1.40154	-0.891227
38581205	chr19:38581205:G:A	1.82761e-08	-1.69643	-4.99793e-10	5.35966e-06	-1.75147	-4.99793e-10	1.2814e-05	-1.74043	-4.99793e-10
38581566	chr19:38581566:G:A	2.19535e-08	-1.68941e-10	-1.5131	6.74791e-06	-1.68941e-10	-1.52114	1.59695e-05	-1.68941e-10	-1.52029
38581639	chr19:38581639:C:T	3.36924e-08	-0.0347043	-1.05004	1.34424e-06	-1.68677	-1.44778	3.26022e-06	-1.62473	-1.48444
38581945	chr19:38581945:A:T	2.26455e-08	-1.68941e-10	-1.48206	6.93593e-06	-1.68941e-10	-1.49366	1.59729e-05	-1.68941e-10	-1.52008
38582135	chr19:38582135:T:C	3.95547e-09	-1.74254	-1.48439	1.2521e-06	-1.74394	-1.46161	2.85462e-06	-1.72595	-1.51608
38582511	chr19:38582511:C:T	5.39324e-09	-1.41027	-1.50661	1.29074e-06	-1.65658	-1.51858	3.42488e-06	-1.58507	-1.47483
38582573	chr19:38582573:C:T	2.18518e-08	-1.68941e-10	-1.51774	6.74595e-06	-1.68941e-10	-1.52143	1.59945e-05	-1.68941e-10	-1.51872
38582608	chr19:38582608:G:A	5.77382e-08	-1.68941e-10	-0.546104	1.74967e-05	-1.68941e-10	-0.568361	4.41743e-05	-1.68941e-10	-0.502823
38582875	chr19:38582875:C:A	2.28034e-08	-1.68941e-10	-1.47511	7.1731e-06	-1.68941e-10	-1.46004	1.7156e-05	-1.68941e-10	-1.44862
38583246	chr19:38583246:G:A	1.17177e-07	-1.68941e-10	0.16166	4.23184e-05	-1.68941e-10	0.314847	9.66867e-05	-1.68941e-10	0.280508
38583493	chr19:38583493:CAT:C	2.46539e-08	-1.68941e-10	-1.39709	7.95832e-06	-1.68941e-10	-1.35616	1.83253e-05	-1.68941e-10	-1.38269
38583541	chr19:38583541:AC:A	1.37507e-07	0.321649	-4.99793e-10	2.85561e-05	-0.0785031	-4.99793e-10	7.04019e-05	-0.0367467	-4.99793e-10
38583565	chr19:38583565:G:A	4.67514e-08	-1.68941e-10	-0.757178	1.32852e-05	-1.68941e-10	-0.843726	3.35083e-05	-1.68941e-10	-0.779174
38584073	chr19:38584073:C:G	1.28937e-08	-1.24523	-0.800057	3.3179e-06	-1.40745	-0.823595	9.38363e-06	-1.45127	-0.600727
38584158	chr19:38584158:C:T	5.14707e-08	-1.68941e-10	-0.66101	8.47778e-06	-1.68941e-10	-1.29293	1.87038e-05	-1.68941e-10	-1.36224
38584907	chr19:38584907:G:A	2.41826e-08	-1.68941e-10	-1.41639	6.96902e-06	-1.68941e-10	-1.4889	1.62e-05	-1.68941e-10	-1.50596
38585622	chr19:38585622:T:C	6.82733e-08	-1.68941e-10	-0.378503	2.45288e-05	-1.68941e-10	-0.230529	5.4553e-05	-1.68941e-10	-0.291795
38586207	chr19:38586207:G:A	2.8586e-08	-1.68941e-10	-1.2491	9.26372e-06	-1.68941e-10	-1.20427	2.23567e-05	-1.68941e-10	-1.18384
38586223	chr19:38586223:G:C	3.03052e-08	-1.68941e-10	-1.1907	8.29849e-06	-1.68941e-10	-1.3143	2.14832e-05	-1.68941e-10	-1.2237
38586263	chr19:38586263:C:T	3.05339e-08	-1.68941e-10	-1.18319	8.34959e-06	-1.68941e-10	-1.30816	2.16464e-05	-1.68941e-10	-1.21613
38586280	chr19:38586280:AGGGGGT:A	2.196e-08	-1.31038	-0.202426	5.68233e-06	-1.45782	-0.235197	1.85567e-05	-1.50025	0.130112
38587161	chr19:38587161:G:A	2.3281e-08	-1.68941e-10	-1.45438	7.40362e-06	-1.68941e-10	-1.42841	1.71942e-05	-1.68941e-10	-1.44639
38587844	chr19:38587844:C:T	6.35466e-08	-1.68941e-10	-0.450249	2.0615e-05	-1.68941e-10	-0.404355	5.2707e-05	-1.68941e-10	-0.326218
38587934	chr19:38587934:T:C	2.20722e-08	-1.68941e-10	-1.5077	6.76305e-06	-1.68941e-10	-1.5189	1.67024e-05	-1.68941e-10	-1.47541
38587978	chr19:38587978:AAGG:A	5.42036e-08	-1.68941e-10	-0.609276	1.8955e-05	-1.68941e-10	-0.488305	4.16227e-05	-1.68941e-10	-0.562321
38588700	chr19:38588700:C:T	6.24286e-09	-1.36416	-1.40643	1.47012e-06	-1.60884	-1.43619	4.08121e-06	-1.55847	-1.3261
38588859	chr19:38588859:C:T	2.1771e-08	-1.68941e-10	-1.52145	7.4487e-06	-1.68941e-10	-1.42234	1.76703e-05	-1.68941e-10	-1.41908
38589668	chr19:38589668:G:A	4.25415e-08	-1.68941e-10	-0.851543	1.47134e-05	-1.68941e-10	-0.741615	3.17686e-05	-1.68941e-10	-0.83249
38590088	chr19:38590088:C:G	1.84515e-08	-1.76317	0.0762991	6.08244e-06	-1.59637	-0.028599	1.61891e-05	-1.59645	0.0898213
38591091	chr19:38591091:G:A	1.58895e-07	-1.68941e-10	0.466222	4.37989e-05	-1.68941e-10	0.349233	0.000132595	-1.68941e-10	0.59633
38591347	chr19:38591347:G:A	6.00494e-09	-1.52724	-1.2822	1.55723e-06	-1.66073	-1.32673	4.24668e-06	-1.67071	-1.17412
38591463	chr19:38591463:A:G	7.91035e-08	-1.68941e-10	-0.231266	3.77267e-05	-1.68941e-10	0.199993	0.000252301	-1.68941e-10	1.23966
38591607	chr19:38591607:T:G	2.17933e-08	-1.68941e-10	-1.52042	7.61356e-06	-1.68941e-10	-1.40044	1.80986e-05	-1.68941e-10	-1.39513
38591928	chr19:38591928:G:A	3.21391e-07	-1.68941e-10	1.17064	8.79125e-05	-1.68941e-10	1.04597	0.000285227	-1.68941e-10	1.36232
38592053	chr19:38592053:C:T	4.45237e-08	-1.68941e-10	-0.806	1.30238e-05	-1.68941e-10	-0.863598	3.15561e-05	-1.68941e-10	-0.839201
38592107	chr19:38592107:A:G	2.17712e-08	-1.68941e-10	-1.52144	6.78021e-06	-1.68941e-10	-1.51637	1.59541e-05	-1.68941e-10	-1.52125
38592127	chr19:38592127:AG:A	4.33723e-08	-1.68941e-10	-0.832202	1.50266e-05	-1.68941e-10	-0.72055	3.24065e-05	-1.68941e-10	-0.812608
38592451	chr19:38592451:T:C	1.82716e-08	-1.69667	-4.99793e-10	5.39484e-06	-1.74493	-4.99793e-10	1.26057e-05	-1.75682	-4.99793e-10
38592684	chr19:38592684:G:A	2.99042e-08	-1.68941e-10	-1.20402	9.2274e-06	-1.68941e-10	-1.2082	2.1776e-05	-1.68941e-10	-1.21016
38593633	chr19:38593633:C:T	3.40284e-08	-1.07483	-4.99793e-10	9.05644e-06	-1.2269	-4.99793e-10	2.00644e-05	-1.29202	-4.99793e-10
38593669	chr19:38593669:G:A	2.34017e-08	-1.68941e-10	-1.44921	7.06058e-06	-1.68941e-10	-1.47585	1.66576e-05	-1.68941e-10	-1.4781
38593893	chr19:38593893:A:G	2.21315e-08	-1.68941e-10	-1.50502	6.77153e-06	-1.68941e-10	-1.51765	1.68017e-05	-1.68941e-10	-1.46949
38594115	chr19:38594115:C:T	3.91867e-08	-0.933685	-4.99793e-10	1.00189e-05	-1.1259	-4.99793e-10	2.22638e-05	-1.18801	-4.99793e-10
38594180	chr19:38594180:G:T	4.43166e-08	-1.68941e-10	-0.810663	1.42841e-05	-1.68941e-10	-0.771231	3.62019e-05	-1.68941e-10	-0.701856
38594361	chr19:38594361:C:T	2.19146e-08	-1.68941e-10	-1.51487	7.86683e-06	-1.68941e-10	-1.36772	1.86768e-05	-1.68941e-10	-1.36369
38594469	chr19:38594469:G:A	3.65666e-08	-1.68941e-10	-1.00289	1.05842e-05	-1.68941e-10	-1.07101	2.65947e-05	-1.68941e-10	-1.01025
38594814	chr19:38594814:A:C	2.18076e-08	-1.68941e-10	-1.51977	6.74755e-06	-1.68941e-10	-1.5212	1.59957e-05	-1.68941e-10	-1.51865
38594829	chr19:38594829:T:A	5.9599e-08	-1.68941e-10	-0.514384	1.94449e-05	-1.68941e-10	-0.462791	4.52216e-05	-1.68941e-10	-0.479392
38595204	chr19:38595204:G:A	2.1886e-08	-1.51893	0.00275806	6.34092e-06	-1.71972	0.136365	2.05205e-05	-1.75627	0.486726
38595237	chr19:38595237:C:T	3.29772e-08	-1.10621	-4.99793e-10	1.25987e-05	-0.896782	-4.99793e-10	3.25503e-05	-0.80818	-4.99793e-10
38595600	chr19:38595600:T:C	3.8019e-08	-1.68941e-10	-0.963936	1.15278e-05	-1.68941e-10	-0.985613	2.82818e-05	-1.68941e-10	-0.94875
38595940	chr19:38595940:A:G	3.74465e-08	-1.68941e-10	-0.97911	1.13581e-05	-1.68941e-10	-1.00045	2.78512e-05	-1.68941e-10	-0.964091
38595964	chr19:38595964:T:C	2.18819e-08	-1.68941e-10	-1.51636	6.75385e-06	-1.68941e-10	-1.52026	1.63672e-05	-1.68941e-10	-1.49569
38596597	chr19:38596597:G:A	4.77123e-08	-1.68941e-10	-0.736834	1.45254e-05	-1.68941e-10	-0.754479	3.61841e-05	-1.68941e-10	-0.702347
38596747	chr19:38596747:A:G	2.5828e-08	-1.68941e-10	-1.35056	7.84806e-06	-1.68941e-10	-1.37011	2.09324e-05	-1.68941e-10	-1.24967
38596784	chr19:38596784:C:G	2.0713e-08	-1.57126	-4.99793e-10	6.12397e-06	-1.61816	-4.99793e-10	1.40833e-05	-1.64597	-4.99793e-10
38596883	chr19:38596883:AGCGCAGACCGCAGGTGG:A	5.12805e-08	-1.68941e-10	-0.664711	1.56093e-05	-1.68941e-10	-0.682508	3.89926e-05	-1.68941e-10	-0.627597
38597010	chr19:38597010:C:T	1.70371e-08	-1.76663	-4.99793e-10	5.47204e-06	-1.73072	-4.99793e-10	1.31434e-05	-1.71505	-4.99793e-10
38597248	chr19:38597248:C:A	5.5997e-08	-1.68941e-10	-0.576724	1.70284e-05	-1.68941e-10	-0.595491	4.26628e-05	-1.68941e-10	-0.53764
38597472	chr19:38597472:T:C	6.73638e-08	-1.68941e-10	-0.391915	2.04479e-05	-1.68941e-10	-0.412497	5.15052e-05	-1.68941e-10	-0.349285
38597660	chr19:38597660:T:C	4.24587e-08	-1.68941e-10	-0.853491	1.46824e-05	-1.68941e-10	-0.743725	3.17045e-05	-1.68941e-10	-0.834507
38597782	chr19:38597782:C:A	5.63629e-08	-1.68941e-10	-0.57021	1.71453e-05	-1.68941e-10	-0.588649	4.29502e-05	-1.68941e-10	-0.530926
38597821	chr19:38597821:A:T	7.2238e-09	-1.12716	-1.49748	1.74648e-06	-1.37112	-1.50165	4.62954e-06	-1.31395	-1.44456
38597902	chr19:38597902:C:A	5.58043e-08	-1.68941e-10	-0.580172	1.69705e-05	-1.68941e-10	-0.5989	4.25085e-05	-1.68941e-10	-0.541263
38597973	chr19:38597973:C:T	2.39722e-08	-1.68941e-10	-1.42513	7.17637e-06	-1.68941e-10	-1.45958	1.7175e-05	-1.68941e-10	-1.44751
38598093	chr19:38598093:T:C	5.57507e-08	-1.68941e-10	-0.581132	1.69544e-05	-1.68941e-10	-0.599847	4.24667e-05	-1.68941e-10	-0.542247
38598180	chr19:38598180:G:A	6.07968e-08	-1.68941e-10	-0.494485	1.8473e-05	-1.68941e-10	-0.514066	4.63921e-05	-1.68941e-10	-0.453837
38598236	chr19:38598236:G:T	4.23291e-07	-1.68941e-10	1.44604	0.000115168	-1.68941e-10	1.31602	0.000377837	-1.68941e-10	1.6435
38598327	chr19:38598327:G:A	1.71274e-08	-1.76134	-4.99793e-10	5.27274e-06	-1.76782	-4.99793e-10	1.24631e-05	-1.76819	-4.99793e-10
38598608	chr19:38598608:A:C	6.34164e-08	-1.68941e-10	-0.4523	1.92614e-05	-1.68941e-10	-0.472271	4.84289e-05	-1.68941e-10	-0.410871
38598741	chr19:38598741:C:T	2.36942e-08	-1.68941e-10	-1.43679	7.3413e-06	-1.68941e-10	-1.43686	1.76378e-05	-1.68941e-10	-1.42093
38599057	chr19:38599057:G:A	3.69515e-08	-0.992417	-4.99793e-10	5.38605e-06	-1.74656	-4.99793e-10	1.29162e-05	-1.73248	-4.99793e-10
38599457	chr19:38599457:T:G	9.31519e-09	-0.954467	-1.41591	3.61333e-06	-0.630482	-1.51526	1.05233e-05	-0.435577	-1.5018
38599487	chr19:38599487:C:T	1.72922e-08	-1.75177	-4.99793e-10	5.59155e-06	-1.70912	-4.99793e-10	1.33276e-05	-1.70113	-4.99793e-10
38599760	chr19:38599760:T:C	5.18228e-08	-1.68941e-10	-0.654191	1.57714e-05	-1.68941e-10	-0.672177	3.94157e-05	-1.68941e-10	-0.616804
38600389	chr19:38600389:G:C	9.23273e-08	-1.68941e-10	-0.0766818	2.7869e-05	-1.68941e-10	-0.102861	9.63298e-05	-1.68941e-10	0.27681
38600393	chr19:38600393:A:G	2.39303e-08	-1.68941e-10	-1.42688	6.93468e-06	-1.68941e-10	-1.49384	1.59724e-05	-1.68941e-10	-1.5201
38600559	chr19:38600559:T:C	2.64919e-08	-1.68941e-10	-1.32518	7.5781e-06	-1.68941e-10	-1.40511	1.89499e-05	-1.68941e-10	-1.34917
38601028	chr19:38601028:A:T	4.38051e-08	0.301411	-1.12368	1.35987e-06	-1.73536	-1.38763	2.96471e-06	-1.72563	-1.47856
38601502	chr19:38601502:C:T	2.06497e-08	-1.57432	-4.99793e-10	5.87763e-06	-1.65922	-4.99793e-10	1.35315e-05	-1.68595	-4.99793e-10
38602237	chr19:38602237:G:A	2.28356e-08	-1.68941e-10	-1.4737	7.00783e-06	-1.68941e-10	-1.48335	1.77232e-05	-1.68941e-10	-1.41609
38602384	chr19:38602384:A:C	2.59178e-08	-1.68941e-10	-1.34709	8.3235e-06	-1.68941e-10	-1.31129	1.99528e-05	-1.68941e-10	-1.2976
38602487	chr19:38602487:T:C	2.56952e-08	-1.68941e-10	-1.35572	6.74833e-06	-1.68941e-10	-1.52108	1.60133e-05	-1.68941e-10	-1.51755
38602675	chr19:38602675:T:C	2.1924e-08	-1.68941e-10	-1.51444	6.76864e-06	-1.68941e-10	-1.51807	1.61008e-05	-1.68941e-10	-1.5121
38602733	chr19:38602733:T:C	2.26634e-08	-1.68941e-10	-1.48127	6.95392e-06	-1.68941e-10	-1.49107	1.66958e-05	-1.68941e-10	-1.47581
38602756	chr19:38602756:A:G	3.17152e-08	-1.68941e-10	-1.14523	9.44914e-06	-1.68941e-10	-1.18445	2.73467e-05	-1.68941e-10	-0.982373
38603797	chr19:38603797:A:C	2.32687e-08	-1.68941e-10	-1.45492	7.21355e-06	-1.68941e-10	-1.45441	1.67437e-05	-1.68941e-10	-1.47295
38603927	chr19:38603927:T:A	4.96801e-08	-1.68941e-10	-0.696417	1.51352e-05	-1.68941e-10	-0.71335	3.76109e-05	-1.68941e-10	-0.663674
38603958	chr19:38603958:T:C	2.17773e-08	-1.68941e-10	-1.52115	6.74626e-06	-1.68941e-10	-1.52139	1.59649e-05	-1.68941e-10	-1.52057
38603971	chr19:38603971:G:A	1.22511e-08	-0.696921	-1.39949	3.09212e-06	-0.785804	-1.51572	8.58603e-06	-0.631558	-1.50927
38604261	chr19:38604261:A:G	2.40766e-08	-1.68941e-10	-1.42078	7.35258e-06	-1.68941e-10	-1.43532	1.62586e-05	-1.68941e-10	-1.50235
38604407	chr19:38604407:C:T	2.18011e-08	-1.68941e-10	-1.52006	6.77914e-06	-1.68941e-10	-1.51652	1.60837e-05	-1.68941e-10	-1.51316
38604722	chr19:38604722:G:A	2.18936e-08	-1.68941e-10	-1.51583	6.76258e-06	-1.68941e-10	-1.51897	1.60724e-05	-1.68941e-10	-1.51386
38606396	chr19:38606396:A:C	2.78377e-08	-1.68941e-10	-1.27563	8.80053e-06	-1.68941e-10	-1.25556	1.98513e-05	-1.68941e-10	-1.3027
38606538	chr19:38606538:CG:C	1.99476e-08	-0.282706	-1.32621	2.43544e-06	-1.02061	-1.51964	6.58042e-06	-0.891438	-1.51543
38606863	chr19:38606863:G:A	2.37415e-08	-1.68941e-10	-1.4348	7.66883e-06	-1.68941e-10	-1.39321	1.75408e-05	-1.68941e-10	-1.42644
38607131	chr19:38607131:G:C	3.09959e-08	0.215164	-1.38333	1.47171e-06	-1.55622	-1.48773	3.54985e-06	-1.50386	-1.5202
38607574	chr19:38607574:A:G	2.20734e-08	-1.68941e-10	-1.50765	6.80349e-06	-1.68941e-10	-1.51294	1.62223e-05	-1.68941e-10	-1.50458
38607730	chr19:38607730:G:A	4.29901e-09	-1.7665	-1.37714	1.31507e-06	-1.74209	-1.41439	2.97644e-06	-1.74598	-1.45426
38608740	chr19:38608740:T:C	3.8532e-08	0.351393	-1.30193	1.30397e-06	-1.75558	-1.40938	2.85166e-06	-1.73617	-1.5069
38609463	chr19:38609463:G:A	6.26093e-08	-1.68941e-10	-0.465109	1.97423e-05	-1.68941e-10	-0.447611	4.96159e-05	-1.68941e-10	-0.386655
38609588	chr19:38609588:C:G	7.95205e-08	-1.68941e-10	-0.226008	2.2914e-05	-1.68941e-10	-0.298627	5.61243e-05	-1.68941e-10	-0.263399
38609657	chr19:38609657:A:C	1.70541e-08	-1.76563	-4.99793e-10	5.27393e-06	-1.7676	-4.99793e-10	1.24841e-05	-1.76652	-4.99793e-10
38609735	chr19:38609735:G:A	6.89909e-08	-0.368048	-4.99793e-10	1.58719e-05	-0.665826	-4.99793e-10	4.44877e-05	-0.495755	-4.99793e-10
38609776	chr19:38609776:C:A	6.95289e-08	-1.68941e-10	-0.36028	2.46987e-05	-1.68941e-10	-0.223623	5.39788e-05	-1.68941e-10	-0.302376
38609822	chr19:38609822:G:C	3.84519e-08	-1.68941e-10	-0.952615	1.13829e-05	-1.68941e-10	-0.998264	3.41932e-05	-1.68941e-10	-0.75894
38609954	chr19:38609954:G:A	1.19488e-07	-1.68941e-10	0.181197	3.58343e-05	-1.68941e-10	0.148531	0.000127378	-1.68941e-10	0.556188
38610048	chr19:38610048:G:A	2.81033e-08	-1.68941e-10	-1.26614	8.31725e-06	-1.68941e-10	-1.31204	2.32474e-05	-1.68941e-10	-1.14477
38610094	chr19:38610094:A:AGGGCTGGTGT	5.52935e-08	-1.68941e-10	-0.589367	1.74078e-05	-1.68941e-10	-0.57346	4.31526e-05	-1.68941e-10	-0.526226
38610262	chr19:38610262:G:C	6.94021e-08	-1.68941e-10	-0.362105	2.46531e-05	-1.68941e-10	-0.225472	5.38847e-05	-1.68941e-10	-0.304121
38610500	chr19:38610500:C:G	1.27463e-07	-1.68941e-10	0.245805	4.70653e-05	-1.68941e-10	0.421161	9.96303e-05	-1.68941e-10	0.310499
38611029	chr19:38611029:A:G	7.99573e-08	0.975217	-1.19575	1.28049e-06	-1.76817	-1.41496	2.79901e-06	-1.76755	-1.49415
38611077	chr19:38611077:G:T	6.95876e-08	-1.68941e-10	-0.359436	2.47206e-05	-1.68941e-10	-0.222738	5.40251e-05	-1.68941e-10	-0.301518
38611230	chr19:38611230:T:C	7.51537e-08	0.955041	-1.23753	1.25116e-06	-1.7682	-1.4381	2.76928e-06	-1.76719	-1.50519
38611899	chr19:38611899:G:A	2.20121e-08	-1.68941e-10	-1.51043	6.7997e-06	-1.68941e-10	-1.5135	1.62381e-05	-1.68941e-10	-1.50361
38612190	chr19:38612190:T:C	2.01485e-08	-1.59889	-4.99793e-10	5.86712e-06	-1.66101	-4.99793e-10	1.36608e-05	-1.67644	-4.99793e-10
38613078	chr19:38613078:C:T	2.82386e-08	-1.68941e-10	-1.26133	8.77341e-06	-1.68941e-10	-1.25865	2.1032e-05	-1.68941e-10	-1.24492
38613797	chr19:38613797:A:G	5.18111e-09	-1.76705	-1.18995	1.69278e-06	-1.76086	-1.14314	4.28968e-06	-1.7528	-1.08195
38613810	chr19:38613810:C:T	3.76454e-08	-1.68941e-10	-0.973811	1.13819e-05	-1.68941e-10	-0.998355	3.4085e-05	-1.68941e-10	-0.76211
38613860	chr19:38613860:G:A	2.70291e-08	-1.68941e-10	-1.30511	8.57902e-06	-1.68941e-10	-1.28106	1.92846e-05	-1.68941e-10	-1.33166
38614094	chr19:38614094:G:A	4.62835e-08	-1.68941e-10	-0.767237	1.30602e-05	-1.68941e-10	-0.860807	3.7645e-05	-1.68941e-10	-0.662767
38615107	chr19:38615107:G:A	4.60425e-08	-1.68941e-10	-0.772457	1.31143e-05	-1.68941e-10	-0.856676	3.28354e-05	-1.68941e-10	-0.79946
38615352	chr19:38615352:C:T	2.41972e-08	-0.0527021	-1.36308	1.99568e-05	0.758918	-1.19572	4.87682e-05	0.250863	-0.654753
38615538	chr19:38615538:A:G	2.28305e-08	-1.68941e-10	-1.47393	7.16957e-06	-1.68941e-10	-1.46053	1.66999e-05	-1.68941e-10	-1.47556
38615688	chr19:38615688:C:T	4.31069e-08	-1.68941e-10	-0.838339	1.412e-05	-1.68941e-10	-0.782783	3.21202e-05	-1.68941e-10	-0.821484
38615754	chr19:38615754:A:T	2.62132e-08	-1.68941e-10	-1.33576	8.363e-06	-1.68941e-10	-1.30656	1.89701e-05	-1.68941e-10	-1.3481
38616263	chr19:38616263:C:A	2.95596e-08	-1.68941e-10	-1.21561	1.08957e-05	-1.68941e-10	-1.04201	2.17791e-05	-1.68941e-10	-1.21002
38616284	chr19:38616284:A:G	2.3936e-08	-1.68941e-10	-1.42664	7.54338e-06	-1.68941e-10	-1.40971	1.6934e-05	-1.68941e-10	-1.46165
38616375	chr19:38616375:T:A	2.18041e-08	-1.68941e-10	-1.51993	6.74707e-06	-1.68941e-10	-1.52127	1.59913e-05	-1.68941e-10	-1.51892
38616516	chr19:38616516:T:C	4.07705e-09	-1.76819	-1.42845	1.27381e-06	-1.74569	-1.44267	2.84895e-06	-1.75066	-1.49336
38616591	chr19:38616591:C:T	2.12693e-07	0.757826	-4.99793e-10	4.19813e-05	0.306849	-4.99793e-10	0.000104212	0.355464	-4.99793e-10
38616601	chr19:38616601:G:C	2.8534e-08	-1.68941e-10	-1.25093	9.6564e-06	-1.68941e-10	-1.16275	1.98018e-05	-1.68941e-10	-1.30519
38616776	chr19:38616776:A:G	2.53119e-08	-1.68941e-10	-1.37075	7.48693e-06	-1.68941e-10	-1.41722	1.84564e-05	-1.68941e-10	-1.37556
38617014	chr19:38617014:G:A	2.44037e-08	-1.68941e-10	-1.40729	7.38747e-06	-1.68941e-10	-1.43059	1.82532e-05	-1.68941e-10	-1.38663
38617514	chr19:38617514:T:TTC	3.28435e-08	-1.68941e-10	-1.11027	9.39395e-06	-1.68941e-10	-1.19031	2.3003e-05	-1.68941e-10	-1.15534
38618083	chr19:38618083:C:T	5.51535e-07	3.04047	-1.32979	1.43901e-06	-1.58637	-1.48005	4.15361e-06	-1.41781	-1.44918
38618477	chr19:38618477:A:G	3.79007e-08	-1.68941e-10	-0.967053	1.06792e-05	-1.68941e-10	-1.06208	2.64936e-05	-1.68941e-10	-1.01406
38618631	chr19:38618631:C:G	1.05448e-07	-1.68941e-10	0.0561919	2.94e-05	-1.68941e-10	-0.0493806	8.76848e-05	-1.68941e-10	0.182781
38618901	chr19:38618901:G:A	3.1026e-08	-1.1672	-4.99793e-10	1.47925e-05	-0.736256	-4.99793e-10	3.14802e-05	-0.84161	-4.99793e-10
38618967	chr19:38618967:G:A	4.05538e-09	-1.74828	-1.45369	1.52827e-06	-1.69652	-1.30972	3.77589e-06	-1.69519	-1.26714
38619142	chr19:38619142:C:T	8.12484e-08	-1.68941e-10	-0.204511	2.74746e-05	-1.68941e-10	-0.117113	5.64731e-05	-1.68941e-10	-0.257203
38619304	chr19:38619304:C:A	5.48386e-08	-1.68941e-10	-0.597627	1.5328e-05	-1.68941e-10	-0.700696	4.51901e-05	-1.68941e-10	-0.480089
38619335	chr19:38619335:C:T	4.40329e-07	2.8081	-1.3226	1.50499e-06	-1.53836	-1.48323	4.41557e-06	-1.35244	-1.45339
38619475	chr19:38619475:C:T	2.21314e-08	-1.68941e-10	-1.50502	6.83513e-06	-1.68941e-10	-1.5083	1.6337e-05	-1.68941e-10	-1.49754
38619699	chr19:38619699:C:T	5.70808e-08	-1.68941e-10	-0.557555	1.91311e-05	-1.68941e-10	-0.479059	4.52706e-05	-1.68941e-10	-0.478309
38620009	chr19:38620009:A:G	4.60587e-08	0.72702	-1.49912	1.36333e-06	-1.60327	-1.51718	4.16105e-06	-1.40486	-1.46034
38620326	chr19:38620326:T:G	2.44681e-08	-1.68941e-10	-1.40465	7.28833e-06	-1.68941e-10	-1.4441	1.78599e-05	-1.68941e-10	-1.40841
38620889	chr19:38620889:C:T	2.20061e-08	-1.68941e-10	-1.5107	6.9776e-06	-1.68941e-10	-1.48767	1.60246e-05	-1.68941e-10	-1.51684
38621947	chr19:38621947:C:T	2.86845e-08	-1.68941e-10	-1.24567	9.80335e-06	-1.68941e-10	-1.14765	2.08593e-05	-1.68941e-10	-1.25317
38622222	chr19:38622222:C:T	1.06236e-07	-1.68941e-10	0.0636444	3.21109e-05	-1.68941e-10	0.03882	0.000113386	-1.68941e-10	0.439831
38622480	chr19:38622480:A:G	2.20143e-08	-1.68941e-10	-1.51033	6.8684e-06	-1.68941e-10	-1.50344	1.61111e-05	-1.68941e-10	-1.51146
38622687	chr19:38622687:C:T	9.0691e-08	-1.68941e-10	-0.0945636	2.92843e-05	-1.68941e-10	-0.0533237	7.41281e-05	-1.68941e-10	0.0148268
38622693	chr19:38622693:A:G	2.72348e-08	-1.68941e-10	-1.29753	9.09205e-06	-1.68941e-10	-1.22297	1.98271e-05	-1.68941e-10	-1.30392
38623304	chr19:38623304:C:T	2.18027e-08	-1.68941e-10	-1.51999	6.74734e-06	-1.68941e-10	-1.52123	1.63153e-05	-1.68941e-10	-1.49886
38623702	chr19:38623702:ATC:A	2.19629e-08	-1.68941e-10	-1.51267	6.90078e-06	-1.68941e-10	-1.49874	1.62403e-05	-1.68941e-10	-1.50347
38623934	chr19:38623934:A:G	2.50808e-08	-1.68941e-10	-1.37992	7.64915e-06	-1.68941e-10	-1.39578	1.83339e-05	-1.68941e-10	-1.38222
38624668	chr19:38624668:A:G	6.30106e-09	-1.59769	-1.16362	1.81842e-06	-1.74485	-1.08756	3.74476e-06	-1.70344	-1.26717
38624836	chr19:38624836:T:C	3.80558e-09	-1.76196	-1.5036	1.3428e-06	-1.72557	-1.41005	3.28046e-06	-1.72488	-1.3781
38624912	chr19:38624912:A:G	2.822e-08	-1.68941e-10	-1.26199	7.54849e-06	-1.68941e-10	-1.40903	1.61278e-05	-1.68941e-10	-1.51042
38625008	chr19:38625008:C:T	8.25224e-08	-1.68941e-10	-0.188953	2.78223e-05	-1.68941e-10	-0.104538	5.69383e-05	-1.68941e-10	-0.249
38625188	chr19:38625188:G:A	2.17933e-08	-1.68941e-10	-1.52042	6.77081e-06	-1.68941e-10	-1.51775	1.5963e-05	-1.68941e-10	-1.52069
38625364	chr19:38625364:C:G	1.17724e-07	-1.68941e-10	0.166323	3.82698e-05	-1.68941e-10	0.214287	9.77437e-05	-1.68941e-10	0.291382
38625530	chr19:38625530:G:T	1.68053e-07	0.522257	-4.99793e-10	4.03399e-05	0.266967	-4.99793e-10	9.23362e-05	0.234469	-4.99793e-10
38625561	chr19:38625561:G:A	3.02449e-08	-1.68941e-10	-1.19269	8.75018e-06	-1.68941e-10	-1.2613	2.19495e-05	-1.68941e-10	-1.20222
38625881	chr19:38625881:G:A	6.57288e-08	-1.68941e-10	-0.416485	2.22562e-05	-1.68941e-10	-0.327754	5.24202e-05	-1.68941e-10	-0.331676
38626190	chr19:38626190:C:T	5.94169e-08	-1.68941e-10	-0.517444	2.09451e-05	-1.68941e-10	-0.38847	4.6101e-05	-1.68941e-10	-0.460133
38626321	chr19:38626321:A:G	3.66058e-08	-1.00181	-4.99793e-10	1.43269e-05	-0.768239	-4.99793e-10	3.72931e-05	-0.672159	-4.99793e-10
38626435	chr19:38626435:C:T	2.85173e-08	-1.68941e-10	-1.25151	9.71813e-06	-1.68941e-10	-1.15638	2.07076e-05	-1.68941e-10	-1.26047
38627119	chr19:38627119:T:G	1.70112e-08	-1.76815	-4.99793e-10	5.40878e-06	-1.74235	-4.99793e-10	1.31619e-05	-1.71364	-4.99793e-10
38627556	chr19:38627556:C:T	1.00225e-07	-1.68941e-10	0.00539227	2.79593e-05	-1.68941e-10	-0.0996244	8.34012e-05	-1.68941e-10	0.132695
38629019	chr19:38629019:T:A	5.28157e-09	-1.76045	-1.17735	1.89343e-06	-1.7092	-1.08279	4.24479e-06	-1.70585	-1.13942
38629356	chr19:38629356:G:A	3.26263e-08	-1.68941e-10	-1.1169	9.39109e-06	-1.68941e-10	-1.19061	2.36174e-05	-1.68941e-10	-1.12899
38629822	chr19:38629822:G:A	1.7068e-08	-1.76482	-4.99793e-10	5.28607e-06	-1.7653	-4.99793e-10	1.2527e-05	-1.76308	-4.99793e-10
38629833	chr19:38629833:T:G	5.71156e-09	-1.60296	-1.25657	1.63674e-06	-1.74679	-1.19088	3.4501e-06	-1.70675	-1.34581
38629985	chr19:38629985:C:T	1.66998e-07	-1.68941e-10	0.515961	5.62087e-05	-1.68941e-10	0.598697	0.00014412	-1.68941e-10	0.67968
38630124	chr19:38630124:G:C	9.76458e-08	-1.68941e-10	-0.0206755	3.30433e-05	-1.68941e-10	0.0674448	6.7387e-05	-1.68941e-10	-0.0805152
38630332	chr19:38630332:T:A	3.00341e-08	-1.68941e-10	-1.19969	1.02745e-05	-1.68941e-10	-1.10071	2.1677e-05	-1.68941e-10	-1.21472
38630376	chr19:38630376:G:A	2.70045e-07	0.996566	-4.99793e-10	5.271e-06	-1.76816	-4.99793e-10	1.24839e-05	-1.76653	-4.99793e-10
38630788	chr19:38630788:T:A	3.01741e-08	-1.68941e-10	-1.19504	1.03692e-05	-1.68941e-10	-1.09154	2.18855e-05	-1.68941e-10	-1.20514
38631631	chr19:38631631:CA:C	1.87973e-07	-1.68941e-10	0.634277	6.14771e-05	-1.68941e-10	0.68829	0.000158834	-1.68941e-10	0.776895
38631688	chr19:38631688:G:A	1.31401e-07	-1.68941e-10	0.276231	4.27783e-05	-1.68941e-10	0.325655	0.000109678	-1.68941e-10	0.40658
38631751	chr19:38631751:G:A	2.86344e-08	-1.68941e-10	-1.24741	8.8127e-06	-1.68941e-10	-1.25418	1.98481e-05	-1.68941e-10	-1.30286
38631801	chr19:38631801:T:C	7.35884e-08	-1.68941e-10	-0.303535	2.9456e-05	-1.68941e-10	-0.0474763	5.40898e-05	-1.68941e-10	-0.300323
38631821	chr19:38631821:C:T	2.18565e-08	-1.68941e-10	-1.51753	6.77653e-06	-1.68941e-10	-1.51691	1.60881e-05	-1.68941e-10	-1.51289
38631920	chr19:38631920:T:C	2.29586e-08	-1.68941e-10	-1.46833	7.24437e-06	-1.68941e-10	-1.45015	1.73234e-05	-1.68941e-10	-1.43891
38631958	chr19:38631958:A:T	1.75502e-07	-1.68941e-10	0.56563	6.76806e-05	-1.68941e-10	0.784425	0.000126075	-1.68941e-10	0.545911
38632031	chr19:38632031:C:T	3.79159e-09	-1.76381	-1.50543	1.33062e-06	-1.73043	-1.4143	3.25591e-06	-1.72985	-1.38064
38632185	chr19:38632185:G:A	3.96417e-08	-1.68941e-10	-0.922141	1.34446e-05	-1.68941e-10	-0.8318	2.98821e-05	-1.68941e-10	-0.893709
38632487	chr19:38632487:G:A	2.64578e-08	-1.68941e-10	-1.32647	8.21064e-06	-1.68941e-10	-1.32494	2.11658e-05	-1.68941e-10	-1.23858
38633453	chr19:38633453:T:C	3.19555e-08	-1.68941e-10	-1.13768	9.21686e-06	-1.68941e-10	-1.20934	2.31544e-05	-1.68941e-10	-1.14878
38633500	chr19:38633500:C:A	2.18563e-08	-1.68941e-10	-1.51753	6.77648e-06	-1.68941e-10	-1.51692	1.6088e-05	-1.68941e-10	-1.5129
38633770	chr19:38633770:C:T	2.20528e-08	-1.68941e-10	-1.50858	6.81282e-06	-1.68941e-10	-1.51157	1.62619e-05	-1.68941e-10	-1.50214
38635276	chr19:38635276:C:T	2.18531e-08	-1.68941e-10	-1.51768	6.77542e-06	-1.68941e-10	-1.51707	1.60845e-05	-1.68941e-10	-1.51311
38636074	chr19:38636074:C:T	1.05694e-07	-1.68941e-10	0.0585286	3.42006e-05	-1.68941e-10	0.101869	8.62358e-05	-1.68941e-10	0.166118
38636094	chr19:38636094:G:A	2.39746e-08	-1.68941e-10	-1.42503	6.87157e-06	-1.68941e-10	-1.50298	1.61009e-05	-1.68941e-10	-1.51209
38636645	chr19:38636645:G:T	2.68104e-08	-1.68941e-10	-1.31323	8.63587e-06	-1.68941e-10	-1.27445	2.09717e-05	-1.68941e-10	-1.2478
38637379	chr19:38637379:C:T	7.00667e-09	-1.66046	-0.994697	6.43812e-06	-0.843624	-0.724515	1.79818e-05	-0.882899	-0.518708
38637521	chr19:38637521:A:G	3.95744e-07	2.71897	-1.34022	1.50423e-06	-1.51712	-1.50498	4.43809e-06	-1.32085	-1.4799
38638327	chr19:38638327:A:G	5.8001e-08	0.933959	-1.47552	2.15287e-06	-1.15812	-1.50545	7.25671e-06	-0.824958	-1.48408
38638680	chr19:38638680:C:T	2.17767e-08	-1.68941e-10	-1.52118	6.75868e-06	-1.68941e-10	-1.51955	1.59555e-05	-1.68941e-10	-1.52116
38639788	chr19:38639788:T:G	4.52414e-08	-1.68941e-10	-0.790011	1.23709e-05	-1.68941e-10	-0.915025	3.6951e-05	-1.68941e-10	-0.681375
38640206	chr19:38640206:A:G	2.52015e-08	-1.68941e-10	-1.37512	8.16445e-06	-1.68941e-10	-1.33059	1.93786e-05	-1.68941e-10	-1.3268
38640421	chr19:38640421:C:CCACT	2.19508e-08	-1.68941e-10	-1.51322	6.80098e-06	-1.68941e-10	-1.51331	1.61865e-05	-1.68941e-10	-1.50679
38640909	chr19:38640909:G:A	2.92817e-08	-1.68941e-10	-1.22506	8.5687e-06	-1.68941e-10	-1.28226	2.24908e-05	-1.68941e-10	-1.17786
38641103	chr19:38641103:G:A	1.91951e-08	-1.64737	-4.99793e-10	6.36394e-06	-1.57973	-4.99793e-10	1.57866e-05	-1.5318	-4.99793e-10
38641411	chr19:38641411:G:A	8.49663e-08	-1.68941e-10	-0.159768	3.09109e-05	-1.68941e-10	0.000734272	7.17349e-05	-1.68941e-10	-0.0179903
38641709	chr19:38641709:G:A	1.54967e-07	0.441192	-4.99793e-10	5.27106e-06	-1.76814	-4.99793e-10	1.24821e-05	-1.76668	-4.99793e-10
38641960	chr19:38641960:C:T	3.08529e-08	0.311276	-1.48407	1.37725e-06	-1.72232	-1.38796	4.68356e-06	-1.41743	-1.32948
38642219	chr19:38642219:G:A	2.22861e-08	-1.68941e-10	-1.49806	6.90253e-06	-1.68941e-10	-1.49849	1.64884e-05	-1.68941e-10	-1.48831
38643348	chr19:38643348:C:G	5.27235e-08	-1.68941e-10	-0.636962	1.76062e-05	-1.68941e-10	-0.562124	3.68616e-05	-1.68941e-10	-0.683796
38643918	chr19:38643918:T:C	3.71652e-08	-1.02018	0.0335334	8.47267e-06	-1.74798	0.454453	4.31704e-05	-1.74275	1.21694
38643950	chr19:38643950:G:A	2.1784e-08	-1.68941e-10	-1.52085	6.74582e-06	-1.68941e-10	-1.52145	1.60306e-05	-1.68941e-10	-1.51647
38644129	chr19:38644129:G:C	2.19907e-08	-1.68941e-10	-1.5114	6.83771e-06	-1.68941e-10	-1.50792	1.63716e-05	-1.68941e-10	-1.49542
38644556	chr19:38644556:C:T	3.3274e-08	-1.68941e-10	-1.09725	9.6459e-06	-1.68941e-10	-1.16384	2.61536e-05	-1.68941e-10	-1.02698
38645369	chr19:38645369:A:T	6.10304e-06	5.35087	-1.23635	1.65007e-06	-1.50424	-1.42532	5.10201e-06	-1.28001	-1.38132
38645444	chr19:38645444:A:G	2.38862e-08	-1.42872	-4.99793e-10	8.96803e-06	-1.23671	-4.99793e-10	2.31504e-05	-1.14896	-4.99793e-10
38645465	chr19:38645465:C:T	4.02469e-08	0.598349	-1.50534	4.24034e-06	-0.487	-1.49873	1.18376e-05	-0.366222	-1.45346
38645725	chr19:38645725:C:T	6.31439e-06	5.41232	-1.26375	1.65706e-06	-1.51666	-1.40867	5.11344e-06	-1.29735	-1.36175
38645841	chr19:38645841:G:A	7.97612e-08	-0.222985	-4.99793e-10	2.90385e-05	-0.0617525	-4.99793e-10	7.58413e-05	0.0376759	-4.99793e-10
38645846	chr19:38645846:G:A	5.08217e-08	-0.20263	-0.471069	3.26416e-06	-1.6581	-0.589274	1.14933e-05	-1.72215	-0.127051
38646486	chr19:38646486:G:A	2.23477e-08	-1.68941e-10	-1.4953	6.83338e-06	-1.68941e-10	-1.50856	1.63006e-05	-1.68941e-10	-1.49977
38646840	chr19:38646840:G:A	4.08797e-08	-1.68941e-10	-0.891389	1.119e-05	-1.68941e-10	-1.01536	3.3924e-05	-1.68941e-10	-0.766844
38647032	chr19:38647032:G:A	3.98204e-08	-1.68941e-10	-0.917644	1.09372e-05	-1.68941e-10	-1.0382	3.29748e-05	-1.68941e-10	-0.795225
38647524	chr19:38647524:A:C	2.58761e-08	0.0977511	-1.44645	1.35279e-06	-1.69017	-1.43804	4.88344e-06	-1.31943	-1.38569
38648251	chr19:38648251:G:T	2.18104e-08	-1.68941e-10	-1.51964	6.74774e-06	-1.68941e-10	-1.52117	1.69756e-05	-1.68941e-10	-1.45919
38648308	chr19:38648308:A:G	3.78355e-08	-0.335131	-0.633645	5.52297e-06	-1.65659	-0.064865	3.25633e-05	-1.6091	0.801321
38648690	chr19:38648690:G:A	2.49422e-08	-1.68941e-10	-1.38546	7.67328e-06	-1.68941e-10	-1.39263	1.80479e-05	-1.68941e-10	-1.39794
38648777	chr19:38648777:G:A	3.16512e-07	1.15534	-4.99793e-10	5.27649e-06	-1.76711	-4.99793e-10	1.25214e-05	-1.76353	-4.99793e-10
38650284	chr19:38650284:C:T	3.98646e-08	-1.68941e-10	-0.916533	1.17541e-05	-1.68941e-10	-0.966174	3.54853e-05	-1.68941e-10	-0.72185
38651167	chr19:38651167:A:G	4.14336e-08	-1.68941e-10	-0.87793	1.13375e-05	-1.68941e-10	-1.00226	3.44532e-05	-1.68941e-10	-0.751366
38651273	chr19:38651273:G:A	7.54139e-08	-1.68941e-10	-0.279031	2.03137e-05	-1.68941e-10	-0.419078	5.12485e-05	-1.68941e-10	-0.354281
38651334	chr19:38651334:C:T	4.67095e-06	4.99135	-1.14425	1.60396e-06	-1.44784	-1.51006	4.92926e-06	-1.20791	-1.48787
38651689	chr19:38651689:C:T	1.08615e-08	-1.75858	-0.458217	8.66769e-06	-1.28942	0.0186494	4.92405e-05	-1.30201	0.907761
38651890	chr19:38651890:C:T	2.70108e-08	-1.68941e-10	-1.30578	8.21582e-06	-1.68941e-10	-1.32431	2.01823e-05	-1.68941e-10	-1.28616
38652048	chr19:38652048:G:A	5.50584e-08	0.718029	-1.31166	5.55737e-06	-0.427633	-1.28762	1.66949e-05	-0.303127	-1.17274
38652050	chr19:38652050:A:G	8.20512e-08	-1.68941e-10	-0.194679	2.97408e-05	-1.68941e-10	-0.0378549	6.92861e-05	-1.68941e-10	-0.0527232
38652185	chr19:38652185:G:A	4.06482e-08	-1.68941e-10	-0.897068	1.11563e-05	-1.68941e-10	-1.01838	3.37071e-05	-1.68941e-10	-0.77326
38652288	chr19:38652288:G:A	5.22323e-09	-1.6853	-1.26361	1.45579e-06	-1.74917	-1.30566	3.55038e-06	-1.75174	-1.27218
38652499	chr19:38652499:A:G	4.07837e-08	-1.68941e-10	-0.893739	1.1191e-05	-1.68941e-10	-1.01526	3.38224e-05	-1.68941e-10	-0.769843
38652591	chr19:38652591:T:C	3.50622e-08	-1.68941e-10	-1.0449	9.77568e-06	-1.68941e-10	-1.15048	2.86206e-05	-1.68941e-10	-0.936842
38652649	chr19:38652649:G:A	8.99788e-08	-1.76357	1.66112	3.70088e-05	-1.52284	1.70362	0.000327692	-1.3512	2.85231
38653244	chr19:38653244:G:A	3.35949e-07	-1.76809	2.98302	0.000147163	-1.39267	2.95383	0.00189099	-1.16927	4.42316
38653549	chr19:38653549:A:T	5.12549e-09	-1.70327	-1.26452	1.44269e-06	-1.75731	-1.30655	3.52068e-06	-1.75924	-1.27308
38653604	chr19:38653604:C:T	1.16813e-07	-1.76773	1.92628	4.98686e-05	-1.40259	1.8816	0.000547854	-1.18644	3.20148
38654074	chr19:38654074:C:A	2.59494e-08	-1.40719	0.0613187	4.419e-05	-0.288307	0.64643	0.000284615	-0.33707	1.69724
38654479	chr19:38654479:T:G	4.2224e-08	-1.68941e-10	-0.859033	1.15435e-05	-1.68941e-10	-0.984255	3.51275e-05	-1.68941e-10	-0.731984
38655164	chr19:38655164:G:A	3.99114e-08	-1.68941e-10	-0.915361	1.09766e-05	-1.68941e-10	-1.03461	3.30348e-05	-1.68941e-10	-0.793405
38655212	chr19:38655212:A:G	2.17741e-08	-1.68941e-10	-1.5213	6.76679e-06	-1.68941e-10	-1.51835	1.71242e-05	-1.68941e-10	-1.45047
38655477	chr19:38655477:C:T	3.86656e-08	-1.68941e-10	-0.947073	1.06695e-05	-1.68941e-10	-1.06298	3.19051e-05	-1.68941e-10	-0.828202
38655807	chr19:38655807:C:T	1.63373e-06	2.7966	-4.99793e-10	7.40098e-06	-1.42876	-4.99793e-10	1.81961e-05	-1.38976	-4.99793e-10
38655969	chr19:38655969:A:C	2.36078e-08	-1.68941e-10	-1.44044	7.15433e-06	-1.68941e-10	-1.46266	1.69757e-05	-1.68941e-10	-1.45919
38656247	chr19:38656247:G:A	3.87785e-08	-1.68941e-10	-0.944156	1.11298e-05	-1.68941e-10	-1.02075	3.08322e-05	-1.68941e-10	-0.862408
38656458	chr19:38656458:T:G	4.00742e-08	-1.68941e-10	-0.91129	1.10165e-05	-1.68941e-10	-1.03098	3.31826e-05	-1.68941e-10	-0.788941
38656478	chr19:38656478:T:C	4.01829e-08	-1.68941e-10	-0.908581	1.10436e-05	-1.68941e-10	-1.02852	3.32815e-05	-1.68941e-10	-0.785965
38656524	chr19:38656524:A:G	2.52218e-08	-1.37432	-4.99793e-10	7.28727e-06	-1.44425	-4.99793e-10	1.63926e-05	-1.49414	-4.99793e-10
38656870	chr19:38656870:G:A	1.49705e-08	-1.75472	-0.141215	4.92224e-06	-1.75933	-0.0772808	1.47577e-05	-1.74292	0.143718
38656986	chr19:38656986:T:C	2.42485e-08	-1.68941e-10	-1.41367	7.28666e-06	-1.68941e-10	-1.44433	1.75929e-05	-1.68941e-10	-1.42347
38657408	chr19:38657408:G:T	5.27328e-09	-1.67569	-1.26368	1.46242e-06	-1.74455	-1.30573	3.5654e-06	-1.74743	-1.27226
38657463	chr19:38657463:A:G	3.65468e-08	-1.62966	0.626228	8.47208e-06	-1.6869	0.393302	6.85143e-05	-1.58672	1.52279
38657642	chr19:38657642:C:A	5.29412e-09	-1.67182	-1.26361	1.46539e-06	-1.74259	-1.30566	3.57226e-06	-1.74559	-1.27218
38657821	chr19:38657821:A:G	2.02858e-08	-1.5921	-4.99793e-10	5.70737e-06	-1.68862	-4.99793e-10	1.33322e-05	-1.70078	-4.99793e-10
38658294	chr19:38658294:C:T	3.93166e-08	-1.68941e-10	-0.930375	1.08295e-05	-1.68941e-10	-1.0481	3.24975e-05	-1.68941e-10	-0.809806
38658409	chr19:38658409:A:G	5.38946e-08	-1.68941e-10	-0.614992	1.78786e-05	-1.68941e-10	-0.54677	3.71973e-05	-1.68941e-10	-0.674733
38658626	chr19:38658626:T:G	2.19332e-08	-1.68941e-10	-1.51402	6.79444e-06	-1.68941e-10	-1.51427	1.61715e-05	-1.68941e-10	-1.50772
38658923	chr19:38658923:A:G	4.13439e-08	-1.68941e-10	-0.880098	1.13297e-05	-1.68941e-10	-1.00295	3.43349e-05	-1.68941e-10	-0.754805
38658950	chr19:38658950:T:TC	4.04008e-08	-1.68941e-10	-0.903173	1.16059e-05	-1.68941e-10	-0.978864	2.89576e-05	-1.68941e-10	-0.925134
38658997	chr19:38658997:G:A	2.46098e-08	-1.39888	-4.99793e-10	6.69992e-06	-1.52828	-4.99793e-10	1.60086e-05	-1.51784	-4.99793e-10
38659559	chr19:38659559:A:G	2.5551e-07	1.8586	-0.91736	2.24244e-05	0.518668	-0.838893	6.96013e-05	0.639002	-0.687187
38659595	chr19:38659595:A:G	6.52648e-08	-1.76686	1.34329	2.70426e-05	-1.41794	1.28498	0.00025499	-1.20528	2.45554
38659690	chr19:38659690:A:G	2.78462e-08	-1.27533	-4.99793e-10	1.0898e-05	-1.0418	-4.99793e-10	2.67118e-05	-1.00586	-4.99793e-10
38659864	chr19:38659864:T:C	4.04642e-08	-1.68941e-10	-0.901604	1.11125e-05	-1.68941e-10	-1.02231	3.35414e-05	-1.68941e-10	-0.778186
38659982	chr19:38659982:G:T	9.16916e-09	-1.76426	-0.621917	7.33837e-06	-1.25508	-0.182176	3.80679e-05	-1.2717	0.620106
38660282	chr19:38660282:A:G	2.22438e-08	-1.68941e-10	-1.49996	6.80959e-06	-1.68941e-10	-1.51204	1.61627e-05	-1.68941e-10	-1.50826
38660323	chr19:38660323:T:G	9.37648e-08	-1.68941e-10	-0.0612332	3.36052e-05	-1.68941e-10	0.0843055	7.34342e-05	-1.68941e-10	0.00542252
38660542	chr19:38660542:C:T	7.6282e-06	5.47658	-1.139	1.5887e-06	-1.45699	-1.51047	4.8096e-06	-1.23154	-1.48882
38660923	chr19:38660923:C:T	4.03967e-08	-1.68941e-10	-0.903275	1.10963e-05	-1.68941e-10	-1.02377	3.34765e-05	-1.68941e-10	-0.780125
38660954	chr19:38660954:A:G	4.02959e-08	-1.68941e-10	-0.905773	1.10716e-05	-1.68941e-10	-1.026	3.33866e-05	-1.68941e-10	-0.782813
38661063	chr19:38661063:C:G	2.30405e-08	-1.68941e-10	-1.46477	7.00963e-06	-1.68941e-10	-1.48309	1.66212e-05	-1.68941e-10	-1.48029
38661078	chr19:38661078:G:A	4.37911e-08	-1.68941e-10	-0.822592	1.19355e-05	-1.68941e-10	-0.950861	3.65316e-05	-1.68941e-10	-0.69279
38661489	chr19:38661489:C:T	4.03623e-08	-1.68941e-10	-0.904126	1.10878e-05	-1.68941e-10	-1.02453	3.34442e-05	-1.68941e-10	-0.781088
38661754	chr19:38661754:G:A	2.29986e-08	-1.46659	-4.99793e-10	8.58554e-06	-1.2803	-4.99793e-10	2.2132e-05	-1.19394	-4.99793e-10
38661813	chr19:38661813:C:T	4.60299e-08	-1.68941e-10	-0.772731	1.51816e-05	-1.68941e-10	-0.710291	3.20035e-05	-1.68941e-10	-0.825123
38661890	chr19:38661890:T:G	6.57221e-07	3.40065	-1.51465	3.84287e-06	-0.965557	-1.1186	1.72793e-05	-0.553525	-0.88793
38662103	chr19:38662103:C:G	1.36691e-07	1.80382	-1.48811	9.21653e-06	0.271914	-1.48129	2.56273e-05	0.381236	-1.42854
38662268	chr19:38662268:T:C	1.32787e-08	-1.5551	-0.460757	1.68895e-05	-0.623239	0.0195589	9.08084e-05	-0.661636	0.879421
38662398	chr19:38662398:C:T	4.28749e-08	-1.68941e-10	-0.843736	1.17077e-05	-1.68941e-10	-0.970129	3.57253e-05	-1.68941e-10	-0.71511
38662625	chr19:38662625:A:G	5.11183e-09	-1.69499	-1.27547	1.4337e-06	-1.7536	-1.31651	3.49454e-06	-1.7559	-1.28386
38662667	chr19:38662667:T:A	1.6064e-07	1.95424	-1.47709	1.04491e-05	0.387668	-1.47152	2.93623e-05	0.503246	-1.4145
38662671	chr19:38662671:G:A	1.96057e-08	-1.6262	-4.99793e-10	6.41952e-06	-1.57103	-4.99793e-10	1.57202e-05	-1.53602	-4.99793e-10
38662890	chr19:38662890:T:C	2.36854e-08	-1.68941e-10	-1.43716	7.14758e-06	-1.68941e-10	-1.4636	1.72123e-05	-1.68941e-10	-1.44534
38663237	chr19:38663237:T:G	5.4012e-08	-1.68941e-10	-0.612817	1.79271e-05	-1.68941e-10	-0.544061	3.72868e-05	-1.68941e-10	-0.672329
38663439	chr19:38663439:A:G	2.96053e-07	-1.68941e-10	1.08852	0.000109534	-1.68941e-10	1.26586	0.00023156	-1.68941e-10	1.15387
38664169	chr19:38664169:GT:G	8.41989e-08	-1.68941e-10	-0.16884	2.35301e-05	-1.68941e-10	-0.272095	7.14492e-05	-1.68941e-10	-0.0219804
38665028	chr19:38665028:G:A	4.01274e-08	-1.68941e-10	-0.909963	1.10298e-05	-1.68941e-10	-1.02977	3.32312e-05	-1.68941e-10	-0.787479
38665086	chr19:38665086:A:T	2.20855e-08	-1.68941e-10	-1.5071	6.84089e-06	-1.68941e-10	-1.50746	1.6317e-05	-1.68941e-10	-1.49876
38665128	chr19:38665128:A:C	5.7236e-08	-1.68941e-10	-0.554839	1.9053e-05	-1.68941e-10	-0.483153	3.99697e-05	-1.68941e-10	-0.602847
38665240	chr19:38665240:G:A	2.16622e-07	-1.68004	2.45617	5.53894e-05	-1.64609	2.2301	0.000712939	-1.52791	3.80634
38665498	chr19:38665498:C:T	1.71144e-07	1.01598	-0.475499	1.75487e-05	-0.21642	-0.348978	5.77872e-05	-0.0763067	-0.157893
38665742	chr19:38665742:A:G	5.12289e-08	0.830335	-1.49605	4.93954e-06	-0.343619	-1.48948	1.39726e-05	-0.21561	-1.43826
38665949	chr19:38665949:G:C	4.53834e-08	-1.68941e-10	-0.786875	1.23024e-05	-1.68941e-10	-0.920577	3.80411e-05	-1.68941e-10	-0.652299
38666166	chr19:38666166:C:T	2.3214e-08	-1.68941e-10	-1.45727	7.02746e-06	-1.68941e-10	-1.48055	1.6729e-05	-1.68941e-10	-1.47382
38666620	chr19:38666620:G:T	3.93241e-08	-1.68941e-10	-0.930185	1.08303e-05	-1.68941e-10	-1.04802	3.24675e-05	-1.68941e-10	-0.810728
38666635	chr19:38666635:A:G	4.68722e-08	-1.68941e-10	-0.754597	1.53351e-05	-1.68941e-10	-0.700229	3.40888e-05	-1.68941e-10	-0.762
38666959	chr19:38666959:C:T	9.02084e-06	5.60331	-1.09804	1.59054e-06	-1.4837	-1.4826	4.82674e-06	-1.26465	-1.45214
38667091	chr19:38667091:A:T	4.28455e-08	-1.68941e-10	-0.844422	1.17144e-05	-1.68941e-10	-0.96956	3.57144e-05	-1.68941e-10	-0.715412
38667273	chr19:38667273:C:T	2.29305e-08	-1.68941e-10	-1.46956	6.98182e-06	-1.68941e-10	-1.48707	1.65588e-05	-1.68941e-10	-1.48405
38667313	chr19:38667313:G:T	2.19493e-08	-1.68941e-10	-1.51329	6.78309e-06	-1.68941e-10	-1.51594	1.59694e-05	-1.68941e-10	-1.52029
38668289	chr19:38668289:A:G	2.28264e-08	-1.68941e-10	-1.47411	6.93787e-06	-1.68941e-10	-1.49338	1.66309e-05	-1.68941e-10	-1.4797
38668304	chr19:38668304:C:A	5.47658e-08	-1.68941e-10	-0.598956	1.8195e-05	-1.68941e-10	-0.529231	3.82748e-05	-1.68941e-10	-0.646176
38668501	chr19:38668501:C:T	5.20229e-08	-1.68941e-10	-0.650338	1.72333e-05	-1.68941e-10	-0.583533	3.59648e-05	-1.68941e-10	-0.708427
38668672	chr19:38668672:G:C	4.3435e-08	-1.68941e-10	-0.830756	1.18599e-05	-1.68941e-10	-0.957215	3.62508e-05	-1.68941e-10	-0.700507
38668960	chr19:38668960:C:T	2.28247e-08	-1.68941e-10	-1.47418	6.95607e-06	-1.68941e-10	-1.49076	1.64891e-05	-1.68941e-10	-1.48827
38669046	chr19:38669046:G:A	3.48103e-08	-1.05211	-4.99793e-10	1.2705e-05	-0.888376	-4.99793e-10	3.08514e-05	-0.861784	-4.99793e-10
38669154	chr19:38669154:T:C	7.07062e-08	-0.343489	-4.99793e-10	1.27469e-05	-0.885091	-4.99793e-10	3.19616e-05	-0.826431	-4.99793e-10
38669211	chr19:38669211:T:C	2.19935e-08	-1.68941e-10	-1.51127	6.7693e-06	-1.68941e-10	-1.51798	1.6019e-05	-1.68941e-10	-1.51719
38669277	chr19:38669277:C:T	6.00839e-08	-1.68941e-10	-0.50628	1.99952e-05	-1.68941e-10	-0.434882	5.02757e-05	-1.68941e-10	-0.373445
38669313	chr19:38669313:CT:C	3.66023e-08	-1.68941e-10	-1.00191	1.04918e-05	-1.68941e-10	-1.07979	2.93578e-05	-1.68941e-10	-0.911411
38669414	chr19:38669414:G:A	4.23574e-08	-1.68941e-10	-0.85588	1.15939e-05	-1.68941e-10	-0.9799	3.52706e-05	-1.68941e-10	-0.727918
38669451	chr19:38669451:A:G	4.27501e-08	-1.68941e-10	-0.846651	1.16909e-05	-1.68941e-10	-0.971561	3.56278e-05	-1.68941e-10	-0.717842
38669626	chr19:38669626:C:T	4.61699e-08	-1.68941e-10	-0.769695	1.28825e-05	-1.68941e-10	-0.874507	3.16289e-05	-1.68941e-10	-0.836898
38669779	chr19:38669779:G:A	8.22238e-08	-1.68941e-10	-0.192578	2.9895e-05	-1.68941e-10	-0.0326836	6.93409e-05	-1.68941e-10	-0.0519324
38670039	chr19:38670039:G:A	2.2235e-08	-1.68941e-10	-1.50035	6.80631e-06	-1.68941e-10	-1.51252	1.62398e-05	-1.68941e-10	-1.50351
38670214	chr19:38670214:G:A	4.28436e-08	-1.68941e-10	-0.844466	1.17138e-05	-1.68941e-10	-0.969611	3.57103e-05	-1.68941e-10	-0.715528
38670667	chr19:38670667:G:A	7.78002e-08	-1.68941e-10	-0.247878	2.16395e-05	-1.68941e-10	-0.355856	6.48129e-05	-1.68941e-10	-0.119462
38671007	chr19:38671007:A:G	2.51207e-08	-1.68941e-10	-1.37833	7.50754e-06	-1.68941e-10	-1.41447	1.79298e-05	-1.68941e-10	-1.4045
38671590	chr19:38671590:A:C	1.34949e-08	-1.57113	-0.428586	1.64287e-05	-0.673971	0.042628	9.02125e-05	-0.709948	0.921149
38671694	chr19:38671694:A:AT	4.28276e-08	-1.68941e-10	-0.84484	1.17099e-05	-1.68941e-10	-0.969937	3.56982e-05	-1.68941e-10	-0.715868
38671777	chr19:38671777:AGTCT:A	4.50725e-08	-1.68941e-10	-0.79375	1.22644e-05	-1.68941e-10	-0.923678	3.77463e-05	-1.68941e-10	-0.660081
38671795	chr19:38671795:C:T	1.21857e-05	5.90239	-1.09639	1.52448e-06	-1.52562	-1.4831	4.56659e-06	-1.31939	-1.45281
38671871	chr19:38671871:A:G	5.19392e-08	-1.68941e-10	-0.651948	1.72041e-05	-1.68941e-10	-0.585225	3.59087e-05	-1.68941e-10	-0.709987
38672050	chr19:38672050:CTTCA:C	5.19449e-08	-1.68941e-10	-0.651839	1.72063e-05	-1.68941e-10	-0.585098	3.59127e-05	-1.68941e-10	-0.709876
38672533	chr19:38672533:A:G	4.26098e-08	-1.68941e-10	-0.849939	1.16542e-05	-1.68941e-10	-0.974707	3.55143e-05	-1.68941e-10	-0.721032
38672868	chr19:38672868:C:T	4.33453e-08	-1.68941e-10	-0.832825	1.18404e-05	-1.68941e-10	-0.958856	3.60554e-05	-1.68941e-10	-0.70591
38673329	chr19:38673329:T:C	1.08813e-05	5.78298	-1.0902	1.55458e-06	-1.50429	-1.48488	4.69179e-06	-1.28984	-1.45531
38673370	chr19:38673370:T:C	4.48873e-08	-1.68941e-10	-0.797868	1.22158e-05	-1.68941e-10	-0.927646	3.76119e-05	-1.68941e-10	-0.663648
38673824	chr19:38673824:C:T	6.51323e-08	-1.74379	1.31819	2.36211e-05	-1.54509	1.27685	0.000224349	-1.37251	2.49474
38674075	chr19:38674075:C:T	1.08125e-05	5.80197	-1.11553	1.5618e-06	-1.50676	-1.47778	4.71949e-06	-1.29422	-1.44505
38674109	chr19:38674109:G:A	7.61591e-08	-1.68941e-10	-0.269198	1.98619e-05	-1.68941e-10	-0.44157	6.71943e-05	-1.68941e-10	-0.0833798
38674348	chr19:38674348:T:A	4.35699e-08	-1.68941e-10	-0.827656	1.18929e-05	-1.68941e-10	-0.954434	3.63735e-05	-1.68941e-10	-0.697127
38674422	chr19:38674422:G:T	1.21035e-05	5.89562	-1.09639	1.52785e-06	-1.52341	-1.4831	4.57906e-06	-1.31666	-1.45281
38675197	chr19:38675197:G:A	4.28276e-08	-1.68941e-10	-0.84484	1.17099e-05	-1.68941e-10	-0.969937	3.56982e-05	-1.68941e-10	-0.715868
38675213	chr19:38675213:C:T	4.39674e-08	-1.68941e-10	-0.818574	1.19912e-05	-1.68941e-10	-0.9462	3.67352e-05	-1.68941e-10	-0.687231
38675960	chr19:38675960:C:T	2.24768e-08	-1.68941e-10	-1.48954	6.97203e-06	-1.68941e-10	-1.48847	1.64231e-05	-1.68941e-10	-1.49228
38676412	chr19:38676412:G:A	4.26804e-08	-1.68941e-10	-0.848284	1.16736e-05	-1.68941e-10	-0.973046	3.55648e-05	-1.68941e-10	-0.719612
38676475	chr19:38676475:C:G	4.28276e-08	-1.68941e-10	-0.84484	1.17099e-05	-1.68941e-10	-0.969937	3.56982e-05	-1.68941e-10	-0.715868
38676649	chr19:38676649:C:T	4.28276e-08	-1.68941e-10	-0.84484	1.17099e-05	-1.68941e-10	-0.969937	3.56982e-05	-1.68941e-10	-0.715868
38676720	chr19:38676720:A:G	5.7088e-08	-0.781236	0.223809	1.26697e-05	-1.76092	0.869758	0.000115532	-1.74993	2.20851
38676990	chr19:38676990:C:T	2.18e-08	-1.68941e-10	-1.52011	6.75065e-06	-1.68941e-10	-1.52074	1.59814e-05	-1.68941e-10	-1.51954
38677109	chr19:38677109:C:A	4.39592e-08	-1.68941e-10	-0.81876	1.1988e-05	-1.68941e-10	-0.946469	3.67222e-05	-1.68941e-10	-0.687587
38677120	chr19:38677120:T:C	2.23438e-08	-1.72393	0.22846	7.43611e-06	-1.54005	0.116021	5.18528e-05	-1.36555	1.02299
38677168	chr19:38677168:C:T	5.18472e-08	-1.68941e-10	-0.653721	1.71738e-05	-1.68941e-10	-0.586991	3.58461e-05	-1.68941e-10	-0.711732
38677195	chr19:38677195:CCAT:C	2.34508e-08	-1.68941e-10	-1.44712	7.79639e-06	-1.68941e-10	-1.37671	1.84054e-05	-1.68941e-10	-1.37832
38677370	chr19:38677370:AACAG:A	4.84749e-07	-1.75557	3.33717	0.000194764	-1.4533	3.29471	0.00262359	-1.24755	4.82888
38677678	chr19:38677678:G:A	2.18043e-08	-1.68941e-10	-1.51991	6.75376e-06	-1.68941e-10	-1.52028	1.6031e-05	-1.68941e-10	-1.51644
38678328	chr19:38678328:G:A	4.28192e-08	-1.68941e-10	-0.845037	1.17076e-05	-1.68941e-10	-0.970137	3.56904e-05	-1.68941e-10	-0.716085
38678708	chr19:38678708:C:T	4.39592e-08	-1.68941e-10	-0.81876	1.1988e-05	-1.68941e-10	-0.946469	3.67222e-05	-1.68941e-10	-0.687587
38678715	chr19:38678715:C:T	3.65986e-08	-1.68941e-10	-1.00201	1.04907e-05	-1.68941e-10	-1.07989	2.93546e-05	-1.68941e-10	-0.911519
38679294	chr19:38679294:T:C	4.18817e-08	-1.68941e-10	-0.867173	1.14755e-05	-1.68941e-10	-0.990162	3.48324e-05	-1.68941e-10	-0.740418
38679324	chr19:38679324:G:A	6.00947e-08	-1.68941e-10	-0.506101	2.10076e-05	-1.68941e-10	-0.38549	4.65111e-05	-1.68941e-10	-0.451277
38679389	chr19:38679389:C:T	1.04402e-07	0.816628	-0.770406	1.09105e-05	-0.372937	-0.667715	3.53247e-05	-0.239682	-0.486704
38679528	chr19:38679528:C:G	6.32916e-08	-1.68941e-10	-0.454269	1.77948e-05	-1.68941e-10	-0.551471	5.23296e-05	-1.68941e-10	-0.333406
38679623	chr19:38679623:G:A	3.72077e-08	-1.68941e-10	-0.985507	1.19047e-05	-1.68941e-10	-0.953444	2.69481e-05	-1.68941e-10	-0.997056
38679833	chr19:38679833:A:G	2.11498e-07	-1.74047	2.49266	7.87353e-05	-1.49907	2.43479	0.000943034	-1.30968	3.86781
38680464	chr19:38680464:A:G	1.86436e-06	4.44321	-1.51455	2.9649e-06	-1.22803	-1.1155	1.24038e-05	-0.887757	-0.885208
38680513	chr19:38680513:GA:G	2.22707e-08	-1.68941e-10	-1.49875	7.01173e-06	-1.68941e-10	-1.48279	1.6565e-05	-1.68941e-10	-1.48368
38680853	chr19:38680853:C:T	4.1967e-08	-1.68941e-10	-0.865139	1.15004e-05	-1.68941e-10	-0.987993	3.49581e-05	-1.68941e-10	-0.736816
38681359	chr19:38681359:C:T	4.04149e-09	-1.76515	-1.44026	1.21154e-06	-1.75481	-1.48367	2.90131e-06	-1.75625	-1.46955
38681580	chr19:38681580:A:G	1.89529e-06	4.45983	-1.51473	2.95043e-06	-1.23159	-1.11683	1.23327e-05	-0.891745	-0.886968
38681594	chr19:38681594:C:T	3.42807e-08	0.388032	-1.45547	1.39778e-06	-1.66545	-1.43005	5.04957e-06	-1.29818	-1.37349
38681651	chr19:38681651:C:T	8.43147e-08	-1.68941e-10	-0.167466	2.3561e-05	-1.68941e-10	-0.270784	7.15525e-05	-1.68941e-10	-0.0205355
38681765	chr19:38681765:G:A	1.70467e-08	-1.76606	-4.99793e-10	5.39382e-06	-1.74512	-4.99793e-10	1.28551e-05	-1.73722	-4.99793e-10
38681869	chr19:38681869:T:C	5.19439e-09	-1.70853	-1.24592	1.46385e-06	-1.75966	-1.28965	3.57573e-06	-1.76125	-1.25555
38682846	chr19:38682846:A:C	1.68589e-07	-1.76819	2.29363	7.38754e-05	-1.37053	2.24254	0.000876672	-1.14744	3.63261
38682915	chr19:38682915:C:T	1.93994e-07	0.665804	-4.99793e-10	3.82469e-05	0.213687	-4.99793e-10	9.4752e-05	0.260295	-4.99793e-10
38683005	chr19:38683005:T:C	9.3153e-07	3.74389	-1.50908	3.23991e-06	-1.12096	-1.13387	1.37538e-05	-0.739022	-0.930627
38683457	chr19:38683457:C:T	1.1757e-07	0.165013	-4.99793e-10	1.22645e-05	-0.923667	-4.99793e-10	2.64902e-05	-1.01419	-4.99793e-10
38683692	chr19:38683692:G:A	5.35703e-08	0.780873	-1.4019	3.9222e-06	-1.25603	-0.807693	1.42829e-05	-1.07753	-0.554366
38683761	chr19:38683761:A:G	6.93242e-08	-0.363228	-4.99793e-10	2.50953e-05	-0.207693	-4.99793e-10	6.4409e-05	-0.125714	-4.99793e-10
38684075	chr19:38684075:G:A	2.17733e-08	-1.68941e-10	-1.52134	6.77032e-06	-1.68941e-10	-1.51783	1.71591e-05	-1.68941e-10	-1.44844
38684276	chr19:38684276:G:A	2.09529e-08	-1.55974	-4.99793e-10	5.82869e-06	-1.66758	-4.99793e-10	1.36049e-05	-1.68054	-4.99793e-10
38685155	chr19:38685155:G:A	2.18027e-08	-1.68941e-10	-1.51999	6.75526e-06	-1.68941e-10	-1.52005	1.60244e-05	-1.68941e-10	-1.51685
38685317	chr19:38685317:C:T	2.18836e-08	-1.68941e-10	-1.51629	6.74905e-06	-1.68941e-10	-1.52097	1.59724e-05	-1.68941e-10	-1.5201
38685655	chr19:38685655:G:A	2.19543e-08	-1.68941e-10	-1.51306	6.75757e-06	-1.68941e-10	-1.51971	1.60019e-05	-1.68941e-10	-1.51826
38686224	chr19:38686224:C:T	4.31367e-09	-1.73557	-1.40466	1.58287e-06	-1.54828	-1.42286	3.69583e-06	-1.58553	-1.39823
38686802	chr19:38686802:G:C	2.21999e-08	-1.68941e-10	-1.50193	6.80038e-06	-1.68941e-10	-1.5134	1.61233e-05	-1.68941e-10	-1.5107
38686970	chr19:38686970:T:G	0.000843961	10.0581	-1.01425	1.17776e-06	-1.76573	-1.50103	2.89804e-06	-1.74885	-1.47808
38687977	chr19:38687977:TCTACAAATGGTCAATAAGCACATGAAAAGGTGTTCGATGTCATTACTAATTAGGGCAAATCAAAACCATAACCA:T	0.00222304	11.1852	-1.17284	1.28281e-06	-1.72504	-1.45628	3.00919e-06	-1.76755	-1.42175
38688319	chr19:38688319:C:T	3.13918e-08	-1.68941e-10	-1.15548	9.20857e-06	-1.68941e-10	-1.21024	2.27893e-05	-1.68941e-10	-1.16468
38688442	chr19:38688442:G:A	2.54968e-08	-1.68941e-10	-1.36347	7.57843e-06	-1.68941e-10	-1.40507	1.93702e-05	-1.68941e-10	-1.32723
38688452	chr19:38688452:T:G	0.00805953	11.9971	-0.696752	1.2334e-06	-1.70189	-1.51871	2.73577e-06	-1.7633	-1.52125
38688502	chr19:38688502:G:C	0.00776463	12.0054	-0.742302	1.23104e-06	-1.70175	-1.52076	2.74023e-06	-1.76313	-1.5198
38688631	chr19:38688631:G:A	2.00136e-06	-1.28462	4.28418	0.000297051	-1.76814	4.03167	0.00499425	-1.74499	5.97007
38688639	chr19:38688639:A:G	0.00973637	12.2071	-0.717738	1.2504e-06	-1.68706	-1.51985	2.75022e-06	-1.75856	-1.52073
38689199	chr19:38689199:T:G	0.0100485	12.1965	-0.675596	1.25237e-06	-1.68787	-1.51747	2.74758e-06	-1.7588	-1.52144
38689294	chr19:38689294:A:G	5.22355e-07	-0.335148	1.99147	0.000180724	-1.73049	3.49709	0.00286682	-1.70773	5.37772
38689573	chr19:38689573:C:G	2.65831e-08	-1.68941e-10	-1.32175	8.57462e-06	-1.68941e-10	-1.28157	2.05367e-05	-1.68941e-10	-1.26875
38689818	chr19:38689818:C:T	2.64044e-06	-1.19334	4.47002	0.000358406	-1.76517	4.21646	0.00607268	-1.76026	6.18084
38689884	chr19:38689884:A:G	2.38713e-08	-1.68941e-10	-1.42935	7.18925e-06	-1.68941e-10	-1.45779	1.73331e-05	-1.68941e-10	-1.43835
38690448	chr19:38690448:T:C	9.02831e-08	-1.68941e-10	-0.0990721	2.49664e-05	-1.68941e-10	-0.212845	7.57028e-05	-1.68941e-10	0.0358483
38690674	chr19:38690674:C:T	0.0165863	12.996	-0.973902	1.3574e-06	-1.61651	-1.50829	2.93105e-06	-1.72727	-1.48834
38690729	chr19:38690729:T:G	0.000478027	9.52242	-1.04702	2.01148e-06	-1.21347	-1.51804	4.12968e-06	-1.36764	-1.50513
38691137	chr19:38691137:C:T	2.3614e-08	-1.68941e-10	-1.44018	7.12629e-06	-1.68941e-10	-1.46658	1.71685e-05	-1.68941e-10	-1.44789
38691272	chr19:38691272:A:G	1.604e-08	-1.63758	-0.189358	1.9255e-05	-0.827788	0.355185	0.000113991	-0.862536	1.30769
38691332	chr19:38691332:C:T	0.0124658	12.0824	-0.34596	1.29687e-06	-1.69699	-1.47343	2.80005e-06	-1.76209	-1.49924
38691640	chr19:38691640:C:T	4.00047e-08	-1.68941e-10	-0.913024	1.42783e-05	-1.68941e-10	-0.771633	4.01276e-05	-1.68941e-10	-0.598902
38691660	chr19:38691660:T:C	3.61755e-07	1.28895	-4.99793e-10	5.29476e-06	-1.76366	-4.99793e-10	1.25963e-05	-1.75757	-4.99793e-10
38691700	chr19:38691700:C:T	2.34816e-08	-1.68941e-10	-1.44581	7.09246e-06	-1.68941e-10	-1.47134	1.70698e-05	-1.68941e-10	-1.45365
38691925	chr19:38691925:C:T	5.00792e-07	-1.19666	2.81083	9.4122e-05	-1.75911	2.87333	0.00086429	-1.76317	4.23411
38692052	chr19:38692052:T:A	0.013098	12.5702	-0.784302	1.28427e-06	-1.65873	-1.52145	2.79069e-06	-1.74743	-1.51724
38692074	chr19:38692074:A:G	2.17836e-08	-1.68941e-10	-1.52087	6.79356e-06	-1.68941e-10	-1.5144	1.60422e-05	-1.68941e-10	-1.51575
38692259	chr19:38692259:T:C	0.0118757	12.719	-1.031	1.34842e-06	-1.61684	-1.5146	2.83032e-06	-1.72973	-1.52085
38692874	chr19:38692874:C:T	5.06058e-09	-1.6938	-1.28674	1.41874e-06	-1.7534	-1.32721	3.45732e-06	-1.75557	-1.2949
38692944	chr19:38692944:A:G	0.0151815	12.4676	-0.534058	1.29412e-06	-1.66773	-1.50481	2.78033e-06	-1.75127	-1.51713
38693078	chr19:38693078:T:C	2.30153e-08	-1.68941e-10	-1.46586	6.97684e-06	-1.68941e-10	-1.48778	1.67596e-05	-1.68941e-10	-1.472
38693530	chr19:38693530:T:G	0.00913477	11.9283	-0.502742	1.25208e-06	-1.70509	-1.50048	2.75146e-06	-1.76406	-1.51477
38694029	chr19:38694029:C:G	0.0269288	13.0835	-0.576794	1.48364e-06	-1.52743	-1.50844	3.00646e-06	-1.67123	-1.51897
38694066	chr19:38694066:T:G	3.8537e-08	-1.68941e-10	-0.950403	1.10895e-05	-1.68941e-10	-1.02438	2.76529e-05	-1.68941e-10	-0.971238
38694171	chr19:38694171:G:A	6.28186e-07	-1.25007	3.09089	0.000125167	-1.7635	3.16278	0.00118773	-1.75829	4.54712
38694182	chr19:38694182:T:G	1.33665e-08	-1.64881	-0.36046	1.51901e-05	-0.841513	0.131781	8.83948e-05	-0.877796	1.06864
38694635	chr19:38694635:G:A	5.54502e-08	-1.68941e-10	-0.586537	1.48027e-05	-1.68941e-10	-0.735567	4.74744e-05	-1.68941e-10	-0.430776
38695302	chr19:38695302:C:T	2.17733e-08	-1.68941e-10	-1.52134	6.74746e-06	-1.68941e-10	-1.52121	1.59578e-05	-1.68941e-10	-1.52102
38695589	chr19:38695589:T:C	1.09104e-08	-1.66772	-0.544583	1.14156e-05	-0.912441	-0.0829533	6.19301e-05	-0.94445	0.779488
38695709	chr19:38695709:A:G	3.85493e-08	-1.68941e-10	-0.950084	1.10945e-05	-1.68941e-10	-1.02392	2.76659e-05	-1.68941e-10	-0.970766
38695828	chr19:38695828:C:T	2.18607e-08	-1.68941e-10	-1.51733	6.74632e-06	-1.68941e-10	-1.52138	1.59605e-05	-1.68941e-10	-1.52085
38695835	chr19:38695835:TGCCCCCCC:T	8.03689e-08	-1.68941e-10	-0.215395	2.085e-05	-1.68941e-10	-0.39302	7.1268e-05	-1.68941e-10	-0.0245198
38695973	chr19:38695973:G:A	5.2094e-07	-1.56695	3.22057	0.000148438	-1.71749	3.28729	0.00161538	-1.61458	4.71093
38696173	chr19:38696173:G:A	2.27962e-08	-1.68941e-10	-1.47543	7.07276e-06	-1.68941e-10	-1.47412	1.66452e-05	-1.68941e-10	-1.47885
38696310	chr19:38696310:A:G	3.39462e-07	-0.507661	1.733	0.000127677	-1.75188	3.17101	0.00195498	-1.73587	5.02303
38696364	chr19:38696364:C:A	0.011097	12.3447	-0.724578	1.26167e-06	-1.67773	-1.52021	2.76001e-06	-1.75524	-1.52049
38696472	chr19:38696472:C:G	2.6751e-08	-1.68941e-10	-1.31545	8.14032e-06	-1.68941e-10	-1.33355	1.9982e-05	-1.68941e-10	-1.29614
38696745	chr19:38696745:A:G	1.7623e-08	-1.56581	-0.167009	2.33195e-05	-0.643848	0.362763	0.00013991	-0.683904	1.33393
38696765	chr19:38696765:G:A	3.72534e-08	-1.68941e-10	-0.984278	1.06475e-05	-1.68941e-10	-1.06505	2.99115e-05	-1.68941e-10	-0.892724
38696839	chr19:38696839:A:G	0.0126642	12.2963	-0.544068	1.27491e-06	-1.68142	-1.50608	2.76374e-06	-1.75661	-1.51777
38696977	chr19:38696977:C:G	2.17814e-08	-1.68941e-10	-1.52097	6.7606e-06	-1.68941e-10	-1.51926	1.70523e-05	-1.68941e-10	-1.45468
38697083	chr19:38697083:G:T	2.17737e-08	-1.68941e-10	-1.52132	6.76596e-06	-1.68941e-10	-1.51847	1.66515e-05	-1.68941e-10	-1.47847
38697106	chr19:38697106:AAGCCAG:A	0.0108459	12.3675	-0.770233	1.26252e-06	-1.6759	-1.52137	2.76826e-06	-1.75454	-1.51821
38697158	chr19:38697158:C:T	5.5611e-08	-1.68941e-10	-0.583641	1.48425e-05	-1.68941e-10	-0.73288	4.76295e-05	-1.68941e-10	-0.427516
38697424	chr19:38697424:C:G	1.70544e-08	-1.63121	-0.134408	2.06174e-05	-0.813623	0.409383	0.000122513	-0.845469	1.36272
38697472	chr19:38697472:G:A	3.33328e-06	-1.18172	4.69141	0.000446555	-1.76487	4.43606	0.0079889	-1.76062	6.45546
38697509	chr19:38697509:A:G	1.26873e-07	1.26791	-1.02674	9.91606e-06	-0.284681	-0.851539	2.87203e-05	-0.172849	-0.760514
38697596	chr19:38697596:G:T	0.0111844	12.3988	-0.770806	1.26573e-06	-1.67335	-1.52137	2.7711e-06	-1.75355	-1.51817
38697676	chr19:38697676:C:T	0.0111461	12.3912	-0.766576	1.265e-06	-1.67398	-1.52132	2.76966e-06	-1.7538	-1.51844
38697818	chr19:38697818:T:A	5.74602e-08	-0.550929	-4.99793e-10	1.45624e-05	-0.751932	-4.99793e-10	3.3315e-05	-0.784959	-4.99793e-10
38697842	chr19:38697842:G:A	4.43264e-08	-1.68941e-10	-0.810441	1.45333e-05	-1.68941e-10	-0.753934	3.07747e-05	-1.68941e-10	-0.864274
38698091	chr19:38698091:C:T	0.0120819	12.5126	-0.807396	1.31527e-06	-1.65673	-1.4996	2.79939e-06	-1.74534	-1.51623
38698584	chr19:38698584:A:G	2.18512e-08	-1.51777	-4.99793e-10	6.37228e-06	-1.57842	-4.99793e-10	1.45589e-05	-1.61277	-4.99793e-10
38698727	chr19:38698727:A:G	4.40013e-07	1.48478	-4.99793e-10	5.45208e-06	-1.73438	-4.99793e-10	1.30674e-05	-1.72085	-4.99793e-10
38699051	chr19:38699051:G:A	3.08644e-07	1.13017	-4.99793e-10	4.87574e-05	0.456481	-4.99793e-10	0.000150711	0.724395	-4.99793e-10
38699106	chr19:38699106:T:C	2.06283e-07	-0.654329	1.38156	5.34172e-05	-1.74936	2.29712	0.00067038	-1.73277	3.94964
38699255	chr19:38699255:C:T	2.90877e-07	2.57784	-1.50696	2.14234e-05	1.12723	-1.49312	6.15439e-05	1.2886	-1.45982
38699321	chr19:38699321:G:A	0.0135987	12.3765	-0.553033	1.28173e-06	-1.67496	-1.5072	2.76896e-06	-1.75419	-1.5183
38699627	chr19:38699627:C:T	0.0106542	12.3494	-0.769974	1.26085e-06	-1.67723	-1.52136	2.76681e-06	-1.75504	-1.51823
38699679	chr19:38699679:C:G	2.36321e-08	-1.68941e-10	-1.43941	7.12996e-06	-1.68941e-10	-1.46607	1.71715e-05	-1.68941e-10	-1.44772
38699791	chr19:38699791:A:G	0.0104961	12.1155	-0.551013	1.25638e-06	-1.6952	-1.50694	2.74972e-06	-1.76128	-1.51818
38699823	chr19:38699823:A:G	0.0145223	12.323	-0.433848	1.30028e-06	-1.67938	-1.48841	2.79354e-06	-1.75589	-1.50777
38700411	chr19:38700411:C:T	1.91869e-08	-1.6478	-4.99793e-10	6.35833e-06	-1.58061	-4.99793e-10	1.57711e-05	-1.53279	-4.99793e-10
38700904	chr19:38700904:G:A	1.16612e-07	1.54429	-1.38745	8.32012e-06	0.0676557	-1.37935	2.38244e-05	0.174877	-1.29513
38701093	chr19:38701093:C:T	2.72946e-08	-1.29533	-4.99793e-10	7.81638e-06	-1.37415	-4.99793e-10	1.75496e-05	-1.42593	-4.99793e-10
38701476	chr19:38701476:G:A	3.87432e-08	-0.945066	-4.99793e-10	9.58579e-06	-1.17009	-4.99793e-10	2.14672e-05	-1.22444	-4.99793e-10
38701580	chr19:38701580:G:A	2.33955e-08	-1.68941e-10	-1.44948	7.07145e-06	-1.68941e-10	-1.47431	1.70078e-05	-1.68941e-10	-1.4573
38702072	chr19:38702072:C:T	2.75259e-08	-1.68941e-10	-1.28689	8.10184e-06	-1.68941e-10	-1.33828	2.14332e-05	-1.68941e-10	-1.22603
38702701	chr19:38702701:G:A	6.88586e-08	-1.68941e-10	-0.369967	2.49769e-05	-1.68941e-10	-0.212423	5.94309e-05	-1.68941e-10	-0.206154
38703050	chr19:38703050:C:T	9.68612e-09	-1.75451	-0.576815	2.69622e-06	-1.76617	-0.672352	8.47849e-06	-1.7662	-0.387231
38703530	chr19:38703530:C:A	5.03301e-09	-1.67582	-1.31018	1.40095e-06	-1.74461	-1.34861	3.40741e-06	-1.74732	-1.3177
38703542	chr19:38703542:G:A	0.0149916	12.7095	-0.788548	1.337e-06	-1.61849	-1.52145	2.84056e-06	-1.72927	-1.5177
38703775	chr19:38703775:A:G	4.17574e-08	-1.68941e-10	-0.870146	1.40093e-05	-1.68941e-10	-0.79065	3.16215e-05	-1.68941e-10	-0.837131
38703854	chr19:38703854:C:T	6.71443e-08	-1.68941e-10	-0.395178	1.93644e-05	-1.68941e-10	-0.466941	4.78754e-05	-1.68941e-10	-0.422366
38703959	chr19:38703959:C:T	6.06706e-08	-0.496562	-4.99793e-10	1.51695e-05	-0.711088	-4.99793e-10	3.4491e-05	-0.750269	-4.99793e-10
38704184	chr19:38704184:G:A	2.20489e-08	-1.68941e-10	-1.50876	6.7644e-06	-1.68941e-10	-1.5187	1.60137e-05	-1.68941e-10	-1.51752
38704375	chr19:38704375:C:T	3.7196e-09	-1.76711	-1.5213	1.18624e-06	-1.74927	-1.51032	2.7813e-06	-1.75131	-1.51674
38704443	chr19:38704443:C:G	3.49354e-07	-1.09201	2.34607	3.87538e-05	-1.75464	1.98149	0.000413118	-1.7675	3.50027
38704547	chr19:38704547:G:A	2.32927e-08	-1.68941e-10	-1.45388	7.36399e-06	-1.68941e-10	-1.43377	1.94523e-05	-1.68941e-10	-1.323
38704662	chr19:38704662:AGGAG:A	3.85969e-07	-1.41133	2.76507	7.90647e-05	-1.76147	2.70136	0.000859925	-1.70882	4.1747
38704674	chr19:38704674:T:G	2.53823e-07	-1.10781	2.04242	2.96372e-05	-1.75678	1.71544	0.000298116	-1.76691	3.17343
38705095	chr19:38705095:C:T	4.17466e-09	-1.68458	-1.48841	1.23673e-06	-1.74914	-1.46877	2.88349e-06	-1.75135	-1.48061
38705155	chr19:38705155:G:A	3.88125e-08	-0.94328	-4.99793e-10	1.37651e-05	-0.808237	-4.99793e-10	3.07086e-05	-0.866425	-4.99793e-10
38705445	chr19:38705445:A:G	0.0109175	12.2518	-0.647957	1.26571e-06	-1.67823	-1.51651	2.75774e-06	-1.75514	-1.52141
38705584	chr19:38705584:G:A	0.0126555	12.2774	-0.525863	1.27639e-06	-1.68256	-1.50378	2.76596e-06	-1.75702	-1.51656
38705688	chr19:38705688:C:T	6.56775e-08	-0.798232	0.380966	1.52603e-05	-1.76482	1.0597	0.000141597	-1.75686	2.41888
38706096	chr19:38706096:G:A	1.02756e-07	1.40352	-1.37319	7.60243e-06	-0.0413223	-1.36059	2.18373e-05	0.0619353	-1.26928
38706105	chr19:38706105:C:T	2.51933e-07	-1.14618	2.07332	3.04055e-05	-1.76129	1.74554	0.000308019	-1.76466	3.20385
38706462	chr19:38706462:A:G	0.01424	12.4381	-0.568601	1.2851e-06	-1.67041	-1.50914	2.77149e-06	-1.75242	-1.51916
38706670	chr19:38706670:C:T	0.0149682	12.4464	-0.52694	1.29204e-06	-1.67026	-1.50389	2.77896e-06	-1.75234	-1.51655
38706912	chr19:38706912:C:G	0.0127868	12.3305	-0.568601	1.27387e-06	-1.67918	-1.50914	2.76203e-06	-1.75584	-1.51916
38706945	chr19:38706945:A:G	1.70797e-08	-1.61962	-0.144511	2.13688e-05	-0.777616	0.409173	0.000127978	-0.814215	1.3751
38707133	chr19:38707133:G:A	0.00844335	12.167	-0.820176	1.24291e-06	-1.69187	-1.52105	2.76435e-06	-1.76021	-1.51395
38707314	chr19:38707314:T:C	0.0118161	12.2311	-0.548129	1.26701e-06	-1.68701	-1.50671	2.75741e-06	-1.75862	-1.51805
38707344	chr19:38707344:C:T	3.89767e-09	-1.73948	-1.50217	1.21433e-06	-1.76818	-1.468	2.83877e-06	-1.76818	-1.47942
38707581	chr19:38707581:G:C	3.69295e-08	-1.68941e-10	-0.993013	1.05621e-05	-1.68941e-10	-1.0731	2.96318e-05	-1.68941e-10	-0.90212
38707680	chr19:38707680:A:G	0.0136422	12.4081	-0.581492	1.27992e-06	-1.67301	-1.51057	2.767e-06	-1.75345	-1.51975
38708651	chr19:38708651:G:C	2.19158e-08	-1.68941e-10	-1.51481	6.76505e-06	-1.68941e-10	-1.51861	1.61253e-05	-1.68941e-10	-1.51058
38708747	chr19:38708747:T:G	0.0175116	12.6024	-0.526063	1.31283e-06	-1.65636	-1.50183	2.79708e-06	-1.74648	-1.51591
38708776	chr19:38708776:C:T	2.19532e-08	-1.68941e-10	-1.51311	6.77192e-06	-1.68941e-10	-1.51759	1.6147e-05	-1.68941e-10	-1.50923
38708981	chr19:38708981:T:C	1.39768e-08	-1.62612	-0.338508	1.66064e-05	-0.78634	0.165752	9.41266e-05	-0.816673	1.07035
38709196	chr19:38709196:G:A	2.22725e-08	-1.68941e-10	-1.49867	6.78434e-06	-1.68941e-10	-1.51576	1.61084e-05	-1.68941e-10	-1.51162
38709340	chr19:38709340:G:T	3.77075e-09	-1.76596	-1.50879	1.16926e-06	-1.75293	-1.52108	2.76708e-06	-1.75477	-1.51841
38709358	chr19:38709358:G:A	3.76509e-09	-1.76512	-1.51113	1.16662e-06	-1.75488	-1.52138	2.75904e-06	-1.7566	-1.51948
38710203	chr19:38710203:C:T	0.00311161	11.3539	-1.00531	1.20533e-06	-1.73685	-1.50677	2.81608e-06	-1.76806	-1.48756
38710634	chr19:38710634:C:G	9.69447e-08	1.30817	-1.33605	7.35416e-06	-0.112935	-1.32217	2.13241e-05	-0.0100139	-1.22111
38710848	chr19:38710848:C:T	2.98756e-07	-1.12758	2.22518	3.51897e-05	-1.75918	1.88956	0.000368032	-1.76592	3.38312
38711141	chr19:38711141:C:T	3.5524e-07	-1.11088	2.38165	4.09036e-05	-1.75711	2.03795	0.000438789	-1.76679	3.55985
38711176	chr19:38711176:T:C	0.0131209	12.4105	-0.622778	1.2755e-06	-1.67256	-1.51448	2.76405e-06	-1.75327	-1.52101
38711416	chr19:38711416:C:T	1.04724e-07	1.30494	-1.25564	7.93767e-06	-0.113703	-1.24505	2.33063e-05	-0.0100088	-1.13224
38711544	chr19:38711544:G:A	0.0121977	12.2737	-0.558923	1.27171e-06	-1.68282	-1.5072	2.76076e-06	-1.75708	-1.51838
38711701	chr19:38711701:G:A	8.607e-08	1.36135	-1.50821	6.36936e-06	-0.0745394	-1.50434	1.7429e-05	0.0309375	-1.46377
38711862	chr19:38711862:G:A	2.26346e-08	-1.68941e-10	-1.48254	6.8967e-06	-1.68941e-10	-1.49933	1.63921e-05	-1.68941e-10	-1.49417
38712257	chr19:38712257:G:A	4.38424e-07	-1.44662	2.92778	9.34358e-05	-1.75591	2.86281	0.00106194	-1.69355	4.37043
38712949	chr19:38712949:CTGGCCCCTCTCTGAGGGGGTAG:C	0.0112586	12.2453	-0.610678	1.2591e-06	-1.68655	-1.51343	2.75041e-06	-1.75842	-1.52079
38713803	chr19:38713803:TCCCCGTGTGCA:T	2.33399e-08	-1.68941e-10	-1.45186	7.05815e-06	-1.68941e-10	-1.47619	1.69671e-05	-1.68941e-10	-1.45969
38714205	chr19:38714205:C:T	0.0132283	12.399	-0.603113	1.2758e-06	-1.67419	-1.51261	2.76369e-06	-1.75385	-1.52055
38714206	chr19:38714206:G:A	5.07251e-06	-1.09422	5.02379	0.000587771	-1.75382	4.69978	0.0107579	-1.7676	6.76003
38714271	chr19:38714271:G:A	7.88067e-08	-1.68941e-10	-0.235025	2.19024e-05	-1.68941e-10	-0.34378	6.5538e-05	-1.68941e-10	-0.108337
38714375	chr19:38714375:C:T	3.45963e-08	-1.05828	-4.99793e-10	1.41354e-05	-0.781693	-4.99793e-10	3.79075e-05	-0.655818	-4.99793e-10
38714967	chr19:38714967:G:A	0.0120443	12.3042	-0.602101	1.26585e-06	-1.68203	-1.5126	2.75548e-06	-1.75683	-1.52054
38714973	chr19:38714973:C:T	7.40696e-07	-1.3122	3.31777	0.000155108	-1.76757	3.38132	0.00155098	-1.74763	4.80331
38715294	chr19:38715294:C:T	2.18097e-08	-1.68941e-10	-1.51967	6.75528e-06	-1.68941e-10	-1.52005	1.60397e-05	-1.68941e-10	-1.5159
38715648	chr19:38715648:C:T	5.14209e-06	-1.17673	5.11993	0.000637323	-1.76365	4.79055	0.012037	-1.76228	6.86706
38715989	chr19:38715989:C:T	9.42588e-08	-1.68941e-10	-0.0559777	3.45491e-05	-1.68941e-10	0.112006	8.09309e-05	-1.68941e-10	0.102628
38716046	chr19:38716046:C:T	5.08803e-09	-1.66191	-1.31322	1.40668e-06	-1.73746	-1.35168	3.41297e-06	-1.74051	-1.32288
38716594	chr19:38716594:G:A	2.13856e-07	1.16646	-0.403175	1.83992e-05	-0.226034	-0.292033	5.88271e-05	-0.123094	-0.0932705
38716630	chr19:38716630:A:C	2.21751e-08	-1.68941e-10	-1.50305	6.79672e-06	-1.68941e-10	-1.51394	1.61196e-05	-1.68941e-10	-1.51093
38716942	chr19:38716942:G:C	2.34563e-08	-1.44688	-4.99793e-10	6.80977e-06	-1.51202	-4.99793e-10	1.54531e-05	-1.55316	-4.99793e-10
38717102	chr19:38717102:G:A	8.62826e-08	-0.144394	-4.99793e-10	3.60235e-05	0.153797	-4.99793e-10	8.70035e-05	0.174981	-4.99793e-10
38717573	chr19:38717573:G:C	5.09069e-09	-1.66533	-1.30928	1.40971e-06	-1.73918	-1.34782	3.42788e-06	-1.74219	-1.31683
38718001	chr19:38718001:C:A	3.49346e-08	-1.68941e-10	-1.04855	1.10318e-05	-1.68941e-10	-1.02959	3.56309e-05	-1.68941e-10	-0.717753
38718155	chr19:38718155:C:T	0.0135406	12.8982	-1.07898	1.3499e-06	-1.61784	-1.5125	2.89067e-06	-1.72986	-1.49962
38718646	chr19:38718646:G:A	1.04337e-07	1.18794	-1.14234	8.26051e-06	-0.197657	-1.12123	2.47138e-05	-0.0994502	-0.984155
38718757	chr19:38718757:G:A	9.44298e-08	-1.68941e-10	-0.0541655	3.62662e-05	-1.68941e-10	0.16051	0.000108006	-1.68941e-10	0.391217
38719165	chr19:38719165:C:T	1.02087e-07	-1.68941e-10	0.0238029	2.60997e-05	-1.68941e-10	-0.168451	9.15809e-05	-1.68941e-10	0.226255
38719248	chr19:38719248:C:G	1.34505e-08	-1.68402	-0.318981	1.46265e-05	-0.947881	0.20034	8.44352e-05	-0.978122	1.12314
38719288	chr19:38719288:C:T	2.17806e-08	-1.68941e-10	-1.521	6.74687e-06	-1.68941e-10	-1.5213	1.59589e-05	-1.68941e-10	-1.52095
38719513	chr19:38719513:A:G	2.19695e-08	-1.68941e-10	-1.51237	6.77645e-06	-1.68941e-10	-1.51692	1.61744e-05	-1.68941e-10	-1.50754
38719583	chr19:38719583:G:A	1.91944e-08	-1.6474	-4.99793e-10	5.51776e-06	-1.7224	-4.99793e-10	1.27941e-05	-1.74199	-4.99793e-10
38719666	chr19:38719666:G:A	2.42276e-08	-1.68941e-10	-1.41453	7.26906e-06	-1.68941e-10	-1.44675	1.73187e-05	-1.68941e-10	-1.43918
38719827	chr19:38719827:G:A	2.17741e-08	-1.68941e-10	-1.5213	6.74631e-06	-1.68941e-10	-1.52138	1.59824e-05	-1.68941e-10	-1.51948
38719953	chr19:38719953:G:A	1.95185e-08	-1.40303	-0.227636	3.97952e-06	-0.860166	-1.18905	1.30951e-05	-0.571359	-1.14737
38720252	chr19:38720252:G:A	1.80055e-07	-1.68941e-10	0.591241	6.80242e-05	-1.68941e-10	0.789489	0.000141987	-1.68941e-10	0.664769
38720261	chr19:38720261:C:T	2.25598e-08	-1.68941e-10	-1.48585	6.99742e-06	-1.68941e-10	-1.48483	1.64785e-05	-1.68941e-10	-1.48891
38720320	chr19:38720320:C:T	3.0048e-08	-1.68941e-10	-1.19923	9.45236e-06	-1.68941e-10	-1.18411	2.89833e-05	-1.68941e-10	-0.924248
38720321	chr19:38720321:A:G	1.96088e-08	-1.65614	0.030093	2.34807e-05	-0.878371	0.604173	0.000144986	-0.910012	1.59568
38721180	chr19:38721180:G:A	2.2082e-08	-1.68941e-10	-1.50726	6.77812e-06	-1.68941e-10	-1.51668	1.60653e-05	-1.68941e-10	-1.51431
38721412	chr19:38721412:T:C	0.0195457	12.7937	-0.607482	1.32029e-06	-1.63939	-1.51313	2.80538e-06	-1.73873	-1.5207
38721760	chr19:38721760:C:T	2.36422e-08	-1.68941e-10	-1.43899	7.13285e-06	-1.68941e-10	-1.46566	1.71793e-05	-1.68941e-10	-1.44726
38722477	chr19:38722477:AG:A	6.89014e-07	-1.30868	3.24192	0.000144295	-1.76751	3.309	0.00141736	-1.74795	4.71354
38722547	chr19:38722547:A:G	0.0184946	12.735	-0.604047	1.31348e-06	-1.6449	-1.51279	2.79842e-06	-1.74131	-1.5206
38722568	chr19:38722568:G:A	1.12628e-07	-1.68941e-10	0.122064	4.08238e-05	-1.68941e-10	0.278891	8.91546e-05	-1.68941e-10	0.199405
38722612	chr19:38722612:A:G	0.0183654	12.9195	-0.795533	1.32565e-06	-1.62706	-1.52141	2.83537e-06	-1.7326	-1.51619
38722616	chr19:38722616:C:T	3.84334e-09	-1.73491	-1.52077	1.16878e-06	-1.7682	-1.50621	2.74598e-06	-1.76814	-1.51268
38722918	chr19:38722918:G:A	2.33473e-08	-1.68941e-10	-1.45154	7.05873e-06	-1.68941e-10	-1.47611	1.69744e-05	-1.68941e-10	-1.45926
38723771	chr19:38723771:C:T	0.0158147	12.5721	-0.597715	1.29615e-06	-1.65881	-1.51217	2.78155e-06	-1.74756	-1.5204
38723996	chr19:38723996:G:A	2.6007e-08	-1.68941e-10	-1.34366	7.71033e-06	-1.68941e-10	-1.38781	2.00841e-05	-1.68941e-10	-1.29104
38724693	chr19:38724693:C:T	4.28865e-06	-1.12969	4.8914	0.00051346	-1.75899	4.56979	0.00924765	-1.76581	6.60697
38725084	chr19:38725084:ATTAC:A	0.017669	12.8853	-0.799967	1.32133e-06	-1.63035	-1.52139	2.83157e-06	-1.73426	-1.51587
38725551	chr19:38725551:G:A	0.0203079	12.7667	-0.542226	1.32889e-06	-1.64015	-1.50588	2.81251e-06	-1.73918	-1.51771
38725563	chr19:38725563:T:C	0.0228064	12.8765	-0.535976	1.34414e-06	-1.62941	-1.50521	2.82805e-06	-1.73397	-1.51742
38726149	chr19:38726149:A:G	2.18642e-08	-1.68941e-10	-1.51717	6.7517e-06	-1.68941e-10	-1.52058	1.60179e-05	-1.68941e-10	-1.51726
38726209	chr19:38726209:G:A	1.3372e-07	0.293728	-4.99793e-10	4.97571e-05	0.476778	-4.99793e-10	0.000128668	0.566265	-4.99793e-10
38726867	chr19:38726867:G:A	0.00912937	12.5212	-1.09619	1.31492e-06	-1.65505	-1.50155	2.83784e-06	-1.7459	-1.50202
38727539	chr19:38727539:G:T	2.3501e-08	-1.68941e-10	-1.44498	7.09855e-06	-1.68941e-10	-1.47049	1.70799e-05	-1.68941e-10	-1.45306
38727694	chr19:38727694:C:A	2.67188e-08	-1.68941e-10	-1.31665	8.42792e-06	-1.68941e-10	-1.29882	1.94114e-05	-1.68941e-10	-1.32511
38727754	chr19:38727754:A:G	0.0169289	12.573	-0.530448	1.30556e-06	-1.65924	-1.5045	2.79007e-06	-1.74782	-1.51708
38727755	chr19:38727755:A:C	0.0203488	12.7808	-0.554338	1.32635e-06	-1.64046	-1.50749	2.81007e-06	-1.73925	-1.51851
38728634	chr19:38728634:C:T	1.88711e-08	-1.76781	0.103426	6.46457e-06	-1.73571	0.171675	1.9688e-05	-1.70985	0.398895
38728920	chr19:38728920:G:T	0.0193666	12.7183	-0.541239	1.32089e-06	-1.6462	-1.50588	2.80475e-06	-1.74191	-1.51774
38729140	chr19:38729140:T:C	1.33986e-08	-1.41201	-0.594861	3.48064e-06	-0.84785	-1.33531	1.1531e-05	-0.551564	-1.29436
38729780	chr19:38729780:T:C	2.4138e-08	-1.68941e-10	-1.41823	7.21466e-06	-1.68941e-10	-1.45426	1.72514e-05	-1.68941e-10	-1.44308
38730549	chr19:38730549:T:A	2.79927e-08	-1.27008	-4.99793e-10	7.15572e-06	-1.46246	-4.99793e-10	1.67931e-05	-1.47	-4.99793e-10
38730655	chr19:38730655:A:G	8.44437e-09	-1.65126	-0.817266	7.95376e-06	-0.896082	-0.460649	3.96434e-05	-0.909193	0.29815
38730688	chr19:38730688:G:A	2.22045e-08	-1.68941e-10	-1.50173	6.80138e-06	-1.68941e-10	-1.51325	1.62156e-05	-1.68941e-10	-1.505
38730884	chr19:38730884:G:A	2.46643e-08	-1.68941e-10	-1.39667	7.35637e-06	-1.68941e-10	-1.43481	1.60186e-05	-1.68941e-10	-1.51722
38731307	chr19:38731307:A:T	6.04732e-08	0.993882	-1.4937	4.36184e-06	-0.509233	-1.44825	1.1655e-05	-0.413338	-1.42189
38731829	chr19:38731829:C:G	0.0156305	12.4682	-0.505525	1.3088e-06	-1.66035	-1.50092	2.79319e-06	-1.74864	-1.51514
38731987	chr19:38731987:G:A	0.0136255	12.3499	-0.52444	1.29225e-06	-1.67046	-1.50353	2.7777e-06	-1.75279	-1.51655
38732055	chr19:38732055:C:T	2.35188e-08	-1.68941e-10	-1.44422	7.23456e-06	-1.68941e-10	-1.45151	1.64313e-05	-1.68941e-10	-1.49178
38732090	chr19:38732090:C:T	5.27353e-09	-1.50055	-1.43877	1.38837e-06	-1.64038	-1.46186	3.32759e-06	-1.64537	-1.44335
38732336	chr19:38732336:CTTT:C	4.0081e-08	-1.68941e-10	-0.911121	1.3381e-05	-1.68941e-10	-0.836536	3.02311e-05	-1.68941e-10	-0.882097
38732739	chr19:38732739:A:C	1.74818e-07	0.561723	-4.99793e-10	5.39235e-06	-1.74539	-4.99793e-10	1.26388e-05	-1.75419	-4.99793e-10
38732792	chr19:38732792:AGT:A	9.23733e-08	1.02564	-1.10183	7.46622e-06	-0.497811	-0.922176	2.07993e-05	-0.395435	-0.860614
38733077	chr19:38733077:C:T	0.0136493	12.3329	-0.505745	1.29567e-06	-1.67056	-1.50079	2.78173e-06	-1.75279	-1.5151
38733184	chr19:38733184:G:A	6.22825e-08	-1.68941e-10	-0.470341	1.64652e-05	-1.68941e-10	-0.629127	5.30683e-05	-1.68941e-10	-0.319388
38733388	chr19:38733388:G:A	0.00903547	12.1451	-0.730477	1.25128e-06	-1.68577	-1.52044	2.75162e-06	-1.75851	-1.52027
38733631	chr19:38733631:G:A	4.74328e-08	-1.68941e-10	-0.742707	1.56478e-05	-1.68941e-10	-0.680045	3.33012e-05	-1.68941e-10	-0.785373
38733773	chr19:38733773:A:G	1.24124e-08	-1.76099	-0.32233	4.94548e-06	-1.59453	-0.237367	1.3041e-05	-1.54151	-0.18136
38733838	chr19:38733838:G:A	2.39279e-08	-1.68941e-10	-1.42698	7.24084e-06	-1.68941e-10	-1.45064	1.72462e-05	-1.68941e-10	-1.44338
38733870	chr19:38733870:T:C	2.1719e-08	-1.52383	-4.99793e-10	5.95644e-06	-1.6459	-4.99793e-10	1.3894e-05	-1.65951	-4.99793e-10
38734262	chr19:38734262:G:A	0.0143907	12.6392	-0.759124	1.30302e-06	-1.64449	-1.5212	2.80239e-06	-1.7416	-1.5189
38734294	chr19:38734294:C:T	0.0130208	12.4186	-0.638569	1.28488e-06	-1.6641	-1.51561	2.77136e-06	-1.75032	-1.52131
38734410	chr19:38734410:A:G	2.33012e-08	-1.68941e-10	-1.45352	7.09265e-06	-1.68941e-10	-1.47132	1.72312e-05	-1.68941e-10	-1.44425
38734439	chr19:38734439:C:T	2.73251e-08	-1.29422	-4.99793e-10	2.15871e-05	-0.358278	-4.99793e-10	4.78737e-05	-0.4224	-4.99793e-10
38734631	chr19:38734631:G:A	2.73024e-08	-1.68941e-10	-1.29505	7.94539e-06	-1.68941e-10	-1.35778	1.94476e-05	-1.68941e-10	-1.32324
38735218	chr19:38735218:T:C	3.88227e-07	1.76744	-0.407874	2.89917e-05	0.221206	-0.28457	9.48647e-05	0.340142	-0.0786577
38735244	chr19:38735244:A:G	2.6399e-08	-1.68941e-10	-1.3287	8.01257e-06	-1.68941e-10	-1.34936	2.02681e-05	-1.68941e-10	-1.28192
38735583	chr19:38735583:G:A	8.21328e-08	-1.68941e-10	-0.193685	2.1127e-05	-1.68941e-10	-0.379823	7.10717e-05	-1.68941e-10	-0.0272781
38736098	chr19:38736098:C:T	2.4805e-08	-1.68941e-10	-1.39098	7.37498e-06	-1.68941e-10	-1.43228	1.80692e-05	-1.68941e-10	-1.39676
38736259	chr19:38736259:G:A	2.26871e-08	-1.68941e-10	-1.48023	6.89687e-06	-1.68941e-10	-1.49931	1.64233e-05	-1.68941e-10	-1.49227
38737207	chr19:38737207:G:A	2.19023e-08	-1.68941e-10	-1.51543	6.82592e-06	-1.68941e-10	-1.50965	1.6008e-05	-1.68941e-10	-1.51788
38737604	chr19:38737604:T:C	9.0272e-08	1.25488	-1.35408	6.94293e-06	-0.153768	-1.33888	2.02914e-05	-0.0414514	-1.23932
38738449	chr19:38738449:A:G	0.000194776	9.08563	-1.50804	1.73724e-06	-1.75362	-1.12446	5.1526e-06	-1.76117	-0.890297
38738676	chr19:38738676:A:G	0.0215258	12.8049	-0.522203	1.33526e-06	-1.63772	-1.50353	2.81892e-06	-1.73807	-1.51655
38738926	chr19:38738926:G:A	0.0173292	12.4918	-0.425967	1.31831e-06	-1.66533	-1.4887	2.8087e-06	-1.75052	-1.50773
38739311	chr19:38739311:A:G	0.0114412	12.1702	-0.519496	1.26735e-06	-1.69108	-1.50237	2.75894e-06	-1.76013	-1.51599
38739319	chr19:38739319:G:A	0.0108758	12.1083	-0.508256	1.26441e-06	-1.69434	-1.50143	2.7574e-06	-1.76109	-1.51559
38739373	chr19:38739373:T:C	0.00808573	11.8717	-0.568138	1.23563e-06	-1.70955	-1.50924	2.73401e-06	-1.76579	-1.51941
38740108	chr19:38740108:C:G	0.0247471	12.866	-0.443768	1.36044e-06	-1.63103	-1.49153	2.84848e-06	-1.73477	-1.50941
38740394	chr19:38740394:G:C	4.34009e-08	-1.68941e-10	-0.831541	1.56547e-05	-1.68941e-10	-0.679607	7.56865e-05	-1.68941e-10	0.0356317
38740629	chr19:38740629:G:A	0.02166	12.7584	-0.469435	1.34064e-06	-1.64148	-1.49575	2.8261e-06	-1.73998	-1.51209
38740692	chr19:38740692:C:T	2.18316e-08	-1.68941e-10	-1.51866	6.74631e-06	-1.68941e-10	-1.52138	1.59599e-05	-1.68941e-10	-1.52089
38740724	chr19:38740724:C:T	0.0158132	12.5266	-0.552317	1.29795e-06	-1.66225	-1.50734	2.78275e-06	-1.74914	-1.51838
38741248	chr19:38741248:T:G	0.0182795	12.6233	-0.504046	1.31651e-06	-1.65438	-1.50101	2.80098e-06	-1.7458	-1.51519
38741341	chr19:38741341:G:A	2.2238e-07	-1.37672	2.17908	4.36469e-05	-1.76572	2.11147	0.000423026	-1.72441	3.48087
38742506	chr19:38742506:A:G	8.25558e-09	-1.70373	-0.787402	7.20513e-06	-1.04926	-0.406317	3.53993e-05	-1.06289	0.338618
38742617	chr19:38742617:C:T	1.22002e-08	-1.74844	-0.352131	2.86705e-06	-1.76101	-0.616085	9.06165e-06	-1.76819	-0.318723
38743143	chr19:38743143:C:T	2.31045e-08	-1.68941e-10	-1.462	7.02863e-06	-1.68941e-10	-1.48038	1.67013e-05	-1.68941e-10	-1.47548
38743871	chr19:38743871:C:T	2.23277e-07	1.8172	-1.01081	1.57802e-05	0.250424	-0.922043	4.97389e-05	0.392103	-0.776284
38744234	chr19:38744234:T:C	4.41483e-09	-1.73383	-1.38322	1.38528e-06	-1.76774	-1.33673	3.25329e-06	-1.76804	-1.34326
38744239	chr19:38744239:T:C	1.09556e-08	-1.67313	-0.535043	2.51881e-06	-1.75568	-0.750913	7.8407e-06	-1.74367	-0.487972
38744438	chr19:38744438:C:T	4.28063e-08	-1.68941e-10	-0.845336	1.40578e-05	-1.68941e-10	-0.787198	2.99403e-05	-1.68941e-10	-0.891764
38744737	chr19:38744737:A:G	1.10635e-08	-1.69135	-0.50702	1.05792e-05	-1.0098	-0.0616835	5.89954e-05	-1.02153	0.808021
38744820	chr19:38744820:G:A	0.00509167	11.4271	-0.58604	1.21606e-06	-1.72567	-1.50909	2.72876e-06	-1.76775	-1.51937
38744872	chr19:38744872:T:C	1.11526e-08	-1.70508	-0.485273	1.04063e-05	-1.05106	-0.0369006	5.83916e-05	-1.06435	0.840555
38744899	chr19:38744899:T:A	1.38582e-08	-1.25639	-0.716757	2.37502e-06	-1.71446	-0.850907	7.22559e-06	-1.7171	-0.596235
38745277	chr19:38745277:CTCTT:C	7.34755e-08	-1.68941e-10	-0.30507	2.07298e-05	-1.68941e-10	-0.398803	6.19086e-05	-1.68941e-10	-0.165309
38746316	chr19:38746316:G:C	4.51872e-09	-1.57244	-1.52135	1.24705e-06	-1.6898	-1.51979	2.9348e-06	-1.69431	-1.52002
38746342	chr19:38746342:T:C	4.22866e-05	6.49213	-0.441924	1.37853e-06	-1.73797	-1.37139	3.0406e-06	-1.7675	-1.41141
38746369	chr19:38746369:C:T	2.23361e-08	-1.68941e-10	-1.49582	6.80461e-06	-1.68941e-10	-1.51277	1.62365e-05	-1.68941e-10	-1.50371
38746433	chr19:38746433:C:G	3.62111e-05	6.37093	-0.475828	1.35172e-06	-1.74522	-1.38378	3.00674e-06	-1.76818	-1.42193
38747159	chr19:38747159:C:T	5.398e-08	-0.613408	-4.99793e-10	1.29612e-05	-0.868414	-4.99793e-10	3.02692e-05	-0.880838	-4.99793e-10
38747325	chr19:38747325:C:T	2.48558e-08	-1.68941e-10	-1.38893	7.42594e-06	-1.68941e-10	-1.4254	1.88361e-05	-1.68941e-10	-1.35519
38748303	chr19:38748303:A:G	1.28081e-08	-1.67097	-0.380977	1.31082e-05	-0.949183	0.0920421	7.52369e-05	-0.962191	0.991866
38748963	chr19:38748963:C:A	4.78108e-09	-1.55907	-1.47829	1.28191e-06	-1.6836	-1.49842	3.02972e-06	-1.68782	-1.49468
38749579	chr19:38749579:C:T	2.27967e-06	-1.39926	4.52902	0.000276863	-1.75714	3.95029	0.00444163	-1.70793	5.81574
38749921	chr19:38749921:T:C	1.36785e-05	5.33674	-0.415185	1.346e-06	-1.7682	-1.36504	3.12785e-06	-1.74516	-1.40546
38750025	chr19:38750025:T:C	4.06311e-09	-1.74111	-1.45896	1.1972e-06	-1.76374	-1.48665	2.87046e-06	-1.76473	-1.47176
38750518	chr19:38750518:G:A	0.00501518	11.3527	-0.52677	1.22948e-06	-1.7231	-1.50069	2.74085e-06	-1.76739	-1.51531
38750646	chr19:38750646:TGGA:T	4.0566e-09	-1.75684	-1.44484	1.20477e-06	-1.76813	-1.47596	2.89694e-06	-1.7682	-1.45911
38750666	chr19:38750666:C:T	0.00573711	11.5815	-0.621015	1.22907e-06	-1.71182	-1.5123	2.7318e-06	-1.76544	-1.52057
38750833	chr19:38750833:T:C	6.22337e-09	-1.5645	-1.20921	1.62845e-06	-1.6856	-1.25715	3.99994e-06	-1.68742	-1.21727
38750945	chr19:38750945:G:A	0.005941	11.4855	-0.49015	1.24316e-06	-1.71759	-1.49513	2.75173e-06	-1.76661	-1.51213
38751284	chr19:38751284:T:C	1.7462e-07	0.552581	0.00801069	2.97402e-05	-1.53242	1.49455	0.00023565	-1.44182	2.61321
38751378	chr19:38751378:C:T	6.60957e-08	-1.68941e-10	-0.410919	1.86321e-05	-1.68941e-10	-0.505491	5.44039e-05	-1.68941e-10	-0.294532
38751821	chr19:38751821:C:T	6.73101e-05	6.44247	0.0725718	1.76263e-06	-1.7243	-1.13927	3.75816e-06	-1.76473	-1.20231
38751919	chr19:38751919:A:C	7.40753e-07	-1.44688	3.45252	0.000175062	-1.7672	3.50196	0.00175358	-1.73214	4.91059
38752017	chr19:38752017:C:T	6.57527e-09	-1.64403	-1.07468	1.97154e-06	-1.73263	-1.01893	4.62633e-06	-1.73289	-1.02631
38752540	chr19:38752540:A:G	2.39515e-08	-1.68941e-10	-1.42599	7.29421e-06	-1.68941e-10	-1.4433	1.76249e-05	-1.68941e-10	-1.42165
38752856	chr19:38752856:C:T	3.08641e-08	-1.57739	0.404956	4.3865e-05	-0.647379	0.998121	0.000291421	-0.702957	2.08676
38753169	chr19:38753169:A:C	1.03983e-07	-1.68941e-10	0.0422012	3.15235e-05	-1.68941e-10	0.0203584	7.52598e-05	-1.68941e-10	0.0299786
38753208	chr19:38753208:C:T	1.16804e-07	-1.68941e-10	0.158475	3.56346e-05	-1.68941e-10	0.142943	8.4618e-05	-1.68941e-10	0.147179
38753316	chr19:38753316:C:T	1.05829e-08	-1.59413	-0.648651	1.40569e-05	-0.606186	-0.181074	6.77147e-05	-0.665078	0.589414
38753329	chr19:38753329:G:T	7.06782e-07	-1.49163	3.45033	0.000174828	-1.76249	3.49591	0.00176692	-1.71332	4.89935
38753330	chr19:38753330:C:T	7.6563e-07	-1.46309	3.50177	0.000183767	-1.76578	3.54907	0.00185592	-1.725	4.96017
38753378	chr19:38753378:A:G	0.0110335	12.2265	-0.612114	1.31597e-06	-1.6453	-1.5105	2.79871e-06	-1.7418	-1.52
38753388	chr19:38753388:C:T	8.29344e-06	3.81456	0.606641	3.46681e-05	-0.0942002	0.209645	0.000133142	-0.391179	0.991629
38753407	chr19:38753407:A:T	0.0373354	12.3834	0.450056	1.96953e-06	-1.62357	-1.12901	3.88799e-06	-1.73083	-1.20224
38753494	chr19:38753494:G:T	3.19441e-08	-1.68941e-10	-1.13803	1.1144e-05	-1.68941e-10	-1.01947	4.63155e-05	-1.68941e-10	-0.455491
38753528	chr19:38753528:C:T	1.49221e-08	-1.45662	-0.442552	2.1265e-05	-0.382665	0.00935377	0.000112499	-0.447871	0.879845
38753529	chr19:38753529:A:G	1.35072e-08	-1.511	-0.487797	1.75373e-05	-0.510039	-0.0560073	9.10309e-05	-0.5652	0.785432
38753636	chr19:38753636:C:T	1.24828e-05	6.24481	-1.41473	1.2643e-06	-1.72834	-1.46752	2.9848e-06	-1.76644	-1.43099
38753666	chr19:38753666:T:C	9.57593e-06	5.95381	-1.38882	1.22087e-06	-1.74601	-1.4848	2.9103e-06	-1.76812	-1.45459
38753697	chr19:38753697:T:C	9.31771e-06	5.9492	-1.41155	1.23735e-06	-1.74606	-1.47134	2.9628e-06	-1.76812	-1.43671
38753772	chr19:38753772:A:G	1.20197e-05	6.17863	-1.38636	1.23572e-06	-1.73271	-1.48602	2.90915e-06	-1.76726	-1.45584
38753902	chr19:38753902:A:G	2.56587e-07	1.87453	-0.929082	1.94934e-05	0.375611	-0.835909	5.93865e-05	0.470153	-0.677054
38754070	chr19:38754070:T:A	4.52041e-09	-1.65969	-1.43373	3.82595e-06	-0.583828	-1.50474	1.21763e-05	-0.281418	-1.51006
38754208	chr19:38754208:C:T	3.46535e-08	-1.68941e-10	-1.05662	1.08636e-05	-1.68941e-10	-1.04495	2.55106e-05	-1.68941e-10	-1.05187
38754380	chr19:38754380:A:T	4.60197e-09	-1.65928	-1.41626	3.7825e-06	-0.588784	-1.51121	1.20556e-05	-0.286334	-1.51511
38754400	chr19:38754400:T:C	4.71556e-09	-1.65002	-1.40113	3.65564e-06	-0.618794	-1.51531	1.16171e-05	-0.320208	-1.51828
38754467	chr19:38754467:T:C	4.54178e-09	-1.66664	-1.42206	3.89183e-06	-0.562116	-1.50938	1.24316e-05	-0.256873	-1.51386
38754693	chr19:38754693:A:G	1.14736e-07	1.63518	-1.49457	8.65844e-06	0.216383	-1.48822	2.33789e-05	0.298747	-1.43788
38754874	chr19:38754874:A:G	4.94104e-09	-1.75576	-1.24869	1.4215e-06	-1.76786	-1.3108	3.45899e-06	-1.76812	-1.28188
38754957	chr19:38754957:C:T	7.87842e-08	-1.68941e-10	-0.23531	2.85916e-05	-1.68941e-10	-0.0772615	6.82347e-05	-1.68941e-10	-0.0680135
38755164	chr19:38755164:TA:T	4.20584e-09	-1.69841	-1.46714	4.66672e-06	-0.411249	-1.47867	1.53514e-05	-0.0951802	-1.46458
38755177	chr19:38755177:G:A	4.09735e-09	-1.69257	-1.49911	4.46815e-06	-0.454253	-1.47915	1.45657e-05	-0.147232	-1.46507
38755516	chr19:38755516:C:T	4.13212e-09	-1.68266	-1.50057	4.44619e-06	-0.503881	-1.43445	1.46476e-05	-0.192052	-1.41464
38755577	chr19:38755577:T:C	4.15505e-09	-1.69601	-1.48169	4.56316e-06	-0.448354	-1.46401	1.50392e-05	-0.131141	-1.44917
38756127	chr19:38756127:C:T	4.40014e-09	-1.59937	-1.52101	1.22639e-06	-1.70607	-1.52023	2.8934e-06	-1.70759	-1.52095
38756336	chr19:38756336:G:A	3.92586e-07	-1.48958	2.86031	9.94629e-05	-1.75754	2.92695	0.000982734	-1.69227	4.29164
38756454	chr19:38756454:A:G	0.0147622	12.107	-0.201424	1.55243e-06	-1.65076	-1.33979	3.15466e-06	-1.74281	-1.39928
38756586	chr19:38756586:T:C	4.21792e-09	-1.66432	-1.49836	4.15537e-06	-0.567205	-1.43877	1.35696e-05	-0.263909	-1.41923
38756662	chr19:38756662:T:C	9.15224e-06	-1.2393	5.75903	0.000885727	-1.7676	5.12363	0.0152182	-1.75371	7.09299
38756817	chr19:38756817:T:C	4.15395e-09	-1.68962	-1.48835	4.46701e-06	-0.478024	-1.45563	1.46953e-05	-0.165612	-1.43783
38756845	chr19:38756845:A:G	4.23015e-09	-1.65706	-1.50273	4.07996e-06	-0.594319	-1.42997	1.32791e-05	-0.294859	-1.40992
38756874	chr19:38756874:A:C	2.20759e-08	-1.68941e-10	-1.50753	6.80273e-06	-1.68941e-10	-1.51305	1.63609e-05	-1.68941e-10	-1.49607
38757037	chr19:38757037:T:C	4.11999e-09	-1.67908	-1.5071	4.38441e-06	-0.532212	-1.42011	1.44359e-05	-0.223817	-1.39743
38757170	chr19:38757170:C:G	4.26052e-09	-1.64574	-1.50689	3.96065e-06	-0.633616	-1.42035	1.2851e-05	-0.338732	-1.39881
38757269	chr19:38757269:A:C	0.0129708	12.2598	-0.483653	1.34815e-06	-1.64194	-1.4897	2.83601e-06	-1.73962	-1.50895
38757356	chr19:38757356:G:A	4.19569e-09	-1.66873	-1.49923	4.17372e-06	-0.564234	-1.43733	1.36354e-05	-0.260808	-1.41749
38757461	chr19:38757461:ACT:A	4.17113e-09	-1.67983	-1.494	4.34351e-06	-0.515216	-1.44648	1.42433e-05	-0.206655	-1.42802
38757485	chr19:38757485:C:A	4.32658e-08	-1.68941e-10	-0.83466	1.28212e-05	-1.68941e-10	-0.879274	3.03879e-05	-1.68941e-10	-0.876923
38757508	chr19:38757508:C:T	3.75924e-08	-1.68941e-10	-0.975221	1.15174e-05	-1.68941e-10	-0.98652	2.66732e-05	-1.68941e-10	-1.00731
38757522	chr19:38757522:C:T	2.28895e-08	-1.68941e-10	-1.47135	7.01704e-06	-1.68941e-10	-1.48203	1.68626e-05	-1.68941e-10	-1.46587
38757551	chr19:38757551:G:C	2.84967e-08	-0.770792	-0.481444	2.29692e-05	-0.17698	-0.119241	7.22102e-05	-0.529118	0.517732
38757578	chr19:38757578:G:C	4.45009e-09	-1.60522	-1.50388	3.53706e-06	-0.73952	-1.42756	1.13059e-05	-0.458887	-1.40675
38757727	chr19:38757727:C:T	2.42755e-08	-1.68941e-10	-1.41255	7.24779e-06	-1.68941e-10	-1.44968	1.82688e-05	-1.68941e-10	-1.38577
38757951	chr19:38757951:A:G	5.19246e-09	-1.63593	-1.31888	3.48535e-06	-0.660679	-1.52113	1.10621e-05	-0.366126	-1.52131
38758260	chr19:38758260:CACAATT:C	4.21336e-08	-1.68941e-10	-0.861177	1.291e-05	-1.68941e-10	-0.872373	2.99204e-05	-1.68941e-10	-0.892427
38758363	chr19:38758363:A:G	4.2855e-09	-1.64284	-1.50394	3.9221e-06	-0.636414	-1.42733	1.27073e-05	-0.342104	-1.40669
38758433	chr19:38758433:C:T	7.88526e-08	-1.68941e-10	-0.234442	2.86405e-05	-1.68941e-10	-0.0755541	6.83907e-05	-1.68941e-10	-0.0657302
38758666	chr19:38758666:T:C	4.95185e-07	-1.08915	2.69206	4.42294e-05	-1.75614	2.11515	0.000429078	-1.7672	3.53787
38758861	chr19:38758861:G:A	4.12277e-09	-1.6795	-1.506	4.45082e-06	-0.514459	-1.42283	1.46399e-05	-0.205995	-1.40122
38758870	chr19:38758870:A:G	4.18649e-09	-1.66587	-1.50429	4.22394e-06	-0.562638	-1.42697	1.38073e-05	-0.259931	-1.40584
38759036	chr19:38759036:A:G	4.16186e-09	-1.67023	-1.50583	4.30656e-06	-0.546907	-1.42333	1.41027e-05	-0.242705	-1.40189
38759205	chr19:38759205:T:C	4.24667e-09	-1.65663	-1.49926	4.0557e-06	-0.592497	-1.43775	1.31944e-05	-0.293239	-1.41793
38759209	chr19:38759209:T:C	4.24344e-09	-1.65595	-1.5007	4.05829e-06	-0.594715	-1.4349	1.32038e-05	-0.295748	-1.41472
38759375	chr19:38759375:A:G	2.84388e-08	-1.58873	0.334458	3.90251e-05	-0.685858	0.919687	0.000298198	-0.743059	2.14985
38759536	chr19:38759536:G:T	4.53642e-08	-1.68941e-10	-0.7873	1.35449e-05	-1.68941e-10	-0.824366	3.40676e-05	-1.68941e-10	-0.76262
38759697	chr19:38759697:G:A	9.53455e-07	-1.32623	3.5843	0.000203365	-1.76644	3.65106	0.00208079	-1.75099	5.10052
38759803	chr19:38759803:C:T	4.77801e-09	-1.63257	-1.40543	1.29071e-06	-1.73188	-1.44331	3.12646e-06	-1.72778	-1.42328
38759962	chr19:38759962:T:C	3.48947e-08	-1.68941e-10	-1.04969	1.09214e-05	-1.68941e-10	-1.03965	2.58122e-05	-1.68941e-10	-1.04012
38760160	chr19:38760160:T:G	8.29416e-09	-1.66847	-0.817997	4.63021e-06	-0.606002	-1.29177	1.43659e-05	-0.298758	-1.32736
38760976	chr19:38760976:T:A	1.30346e-08	-1.46445	-0.569967	3.59864e-06	-1.00287	-1.14695	1.04977e-05	-0.748364	-1.19144
38760984	chr19:38760984:G:A	1.38052e-08	-1.50257	-0.47441	4.10117e-06	-0.933261	-1.08584	1.20599e-05	-0.666988	-1.1341
38761153	chr19:38761153:A:G	1.17889e-08	-1.55051	-0.584357	4.16731e-06	-0.846631	-1.15647	1.24431e-05	-0.569774	-1.20003
38761283	chr19:38761283:C:T	2.46591e-08	-1.41835	0.0214726	5.66629e-06	-0.776845	-0.918995	1.73754e-05	-0.493944	-0.941969
38761598	chr19:38761598:G:A	8.0226e-05	7.13743	-0.446852	1.96418e-06	-1.59771	-1.15759	3.85686e-06	-1.70268	-1.23843
38761811	chr19:38761811:A:C	2.66921e-08	-1.68941e-10	-1.31765	8.03658e-06	-1.68941e-10	-1.34637	1.98559e-05	-1.68941e-10	-1.30247
38762208	chr19:38762208:T:C	7.27963e-08	0.120886	-0.435243	1.30977e-05	-0.296499	-0.561438	3.93935e-05	-0.312577	-0.30479
38762454	chr19:38762454:G:A	2.41416e-08	-0.488205	-0.92988	9.83682e-06	-0.300195	-0.844047	4.16059e-05	0.0707345	-0.633459
38762965	chr19:38762965:G:A	2.19353e-08	-1.51392	-4.99793e-10	5.75156e-06	-1.6809	-4.99793e-10	1.37381e-05	-1.6708	-4.99793e-10
38763137	chr19:38763137:AAAAG:A	1.53879e-08	-0.516865	-1.35158	3.98957e-06	-0.57446	-1.47223	7.30697e-06	-0.814878	-1.48726
38763141	chr19:38763141:G:A	9.90754e-08	-1.68941e-10	-0.00614137	3.68612e-05	-1.68941e-10	0.176786	7.51527e-05	-1.68941e-10	0.0285552
38763151	chr19:38763151:A:C	3.12321e-08	-1.68941e-10	-1.16058	8.84538e-06	-1.68941e-10	-1.25048	2.18095e-05	-1.68941e-10	-1.20862
38763189	chr19:38763189:T:C	3.04022e-08	-1.68941e-10	-1.18751	8.6331e-06	-1.68941e-10	-1.27477	2.13006e-05	-1.68941e-10	-1.23223
38763207	chr19:38763207:G:A	8.16413e-09	-1.53336	-0.968916	3.25467e-06	-1.55387	-0.696416	1.2665e-05	-1.58052	-0.171604
38763591	chr19:38763591:T:G	2.17816e-08	-1.68941e-10	-1.52096	6.75141e-06	-1.68941e-10	-1.52062	1.59896e-05	-1.68941e-10	-1.51903
38763981	chr19:38763981:A:G	3.79872e-09	-1.74938	-1.51797	1.15256e-06	-1.76784	-1.52055	2.73361e-06	-1.76741	-1.51794
38764033	chr19:38764033:T:A	1.54475e-08	-0.604151	-1.26042	3.83537e-06	-0.661877	-1.42423	7.01462e-06	-0.89336	-1.44961
38764339	chr19:38764339:C:T	1.49938e-08	-0.66685	-1.22753	3.6646e-06	-0.723913	-1.40774	6.76419e-06	-0.94858	-1.43075
38764352	chr19:38764352:G:C	1.15307e-08	-0.71752	-1.43949	1.53541e-06	-1.69905	-1.30252	5.37731e-06	-1.69132	-0.917463
38764580	chr19:38764580:C:T	4.77457e-07	2.63636	-1.06991	1.76453e-06	-1.4812	-1.38129	4.36244e-06	-1.43532	-1.38262
38765210	chr19:38765210:C:T	1.0273e-08	-1.48455	-0.787954	2.81095e-06	-1.58968	-0.807175	6.23118e-06	-1.60781	-0.853595
38765266	chr19:38765266:CAGA:C	7.71724e-09	-1.5931	-0.965464	2.14104e-06	-1.68547	-0.983617	8.72301e-06	-1.69482	-0.430185
38765758	chr19:38765758:G:A	2.45297e-08	-1.68941e-10	-1.40214	7.84231e-06	-1.68941e-10	-1.37084	1.86425e-05	-1.68941e-10	-1.36552
38765793	chr19:38765793:A:G	1.52876e-08	-0.690586	-1.18439	3.67918e-06	-0.74712	-1.38056	6.79095e-06	-0.968962	-1.40641
38766010	chr19:38766010:C:T	1.48195e-08	-0.753922	-1.15216	3.52953e-06	-0.8094	-1.35981	6.54404e-06	-1.02431	-1.38811
38766168	chr19:38766168:A:T	8.66556e-09	-1.49867	-0.943996	2.33447e-06	-1.62052	-0.962067	9.5708e-06	-1.63306	-0.399193
38766231	chr19:38766231:C:T	8.23059e-09	-1.72838	-0.765786	3.41292e-06	-1.75369	-0.449118	1.47609e-05	-1.76392	0.164933
38766307	chr19:38766307:A:C	3.82437e-08	-1.68941e-10	-0.958043	8.20319e-06	-1.68941e-10	-1.32585	1.9252e-05	-1.68941e-10	-1.33335
38766309	chr19:38766309:TACAA:T	9.19305e-09	-1.71757	-0.666006	3.86331e-06	-1.74674	-0.332113	1.71895e-05	-1.75978	0.31311
38766325	chr19:38766325:G:A	2.99199e-08	-1.68941e-10	-1.2035	8.55278e-06	-1.68941e-10	-1.28412	2.09672e-05	-1.68941e-10	-1.24801
38766383	chr19:38766383:C:T	2.83213e-08	-1.68941e-10	-1.25841	1.02816e-05	-1.68941e-10	-1.10002	3.55504e-05	-1.68941e-10	-0.720017
38766656	chr19:38766656:G:A	5.5834e-09	-1.71925	-1.16297	1.75584e-06	-1.7586	-1.10883	6.91709e-06	-1.75696	-0.600014
38766755	chr19:38766755:A:T	2.54975e-08	-1.68941e-10	-1.36344	7.88454e-06	-1.68941e-10	-1.36547	1.87299e-05	-1.68941e-10	-1.36084
38766961	chr19:38766961:C:G	8.0586e-09	-1.53396	-0.98132	2.19458e-06	-1.64565	-0.998737	8.85641e-06	-1.65755	-0.452279
38767293	chr19:38767293:G:A	3.5459e-08	-1.68941e-10	-1.03364	1.21821e-05	-1.68941e-10	-0.930407	2.76886e-05	-1.68941e-10	-0.969948
38767470	chr19:38767470:C:T	5.61617e-09	-1.70929	-1.16708	1.75558e-06	-1.75408	-1.11349	6.9009e-06	-1.75199	-0.607326
38767499	chr19:38767499:T:A	4.57783e-08	-1.68941e-10	-0.778211	1.60882e-05	-1.68941e-10	-0.65229	3.64247e-05	-1.68941e-10	-0.695721
38767612	chr19:38767612:C:T	2.63459e-08	-1.68941e-10	-1.33071	8.16867e-06	-1.68941e-10	-1.33007	1.9369e-05	-1.68941e-10	-1.32729
38767722	chr19:38767722:G:A	2.53963e-08	-1.68941e-10	-1.36742	7.85393e-06	-1.68941e-10	-1.36936	1.86568e-05	-1.68941e-10	-1.36475
38767901	chr19:38767901:T:C	7.81775e-09	-1.05466	-1.49097	1.31471e-06	-1.76558	-1.39118	4.28398e-06	-1.76365	-1.07243
38768460	chr19:38768460:G:A	6.68175e-09	-1.36293	-1.33971	1.71297e-06	-1.75282	-1.13933	6.40146e-06	-1.75936	-0.675086
38768545	chr19:38768545:A:C	8.57468e-09	-1.37813	-1.07508	3.00561e-06	-1.48265	-0.847238	1.08706e-05	-1.54206	-0.362843
38768606	chr19:38768606:A:C	2.6859e-08	-1.68941e-10	-1.31142	8.64549e-06	-1.68941e-10	-1.27334	1.93712e-05	-1.68941e-10	-1.32718
38769057	chr19:38769057:C:T	4.79341e-08	-0.732196	-4.99793e-10	1.419e-05	-0.777839	-4.99793e-10	2.69884e-05	-0.995559	-4.99793e-10
38769134	chr19:38769134:TGACA:T	4.78436e-08	-0.734085	-4.99793e-10	1.41637e-05	-0.779691	-4.99793e-10	2.69443e-05	-0.997197	-4.99793e-10
38769325	chr19:38769325:C:T	6.61115e-09	-1.39847	-1.31479	1.81606e-06	-1.74064	-1.09306	7.02572e-06	-1.74998	-0.591413
38769360	chr19:38769360:T:C	2.33918e-08	-0.677301	-0.772336	4.2432e-05	0.722049	-0.404522	0.000188343	0.60354	0.343755
38769554	chr19:38769554:T:C	5.92294e-09	-1.6313	-1.19189	2.40248e-06	-1.61769	-0.936184	9.38779e-06	-1.6603	-0.391258
38769639	chr19:38769639:G:C	8.36494e-08	1.31705	-1.49244	1.32783e-06	-1.64169	-1.50514	3.27571e-06	-1.60029	-1.50414
38769642	chr19:38769642:G:A	1.87215e-08	-1.02128	-0.651064	5.13976e-06	-1.23962	-0.553753	2.33263e-05	-1.29064	0.149254
38770131	chr19:38770131:G:A	2.56494e-08	-1.68941e-10	-1.3575	8.21956e-06	-1.68941e-10	-1.32386	1.8659e-05	-1.68941e-10	-1.36464
38773490	chr19:38773490:C:T	4.85513e-07	-1.68941e-10	1.58318	0.000184982	-1.68941e-10	1.78988	0.000577703	-1.68941e-10	2.06809
38773693	chr19:38773693:G:A	2.54735e-08	-1.68941e-10	-1.36438	7.9813e-06	-1.68941e-10	-1.35327	1.84675e-05	-1.68941e-10	-1.37495
38773892	chr19:38773892:A:G	2.96681e-07	-1.68941e-10	1.09063	0.000116193	-1.68941e-10	1.32488	0.000346372	-1.68941e-10	1.55655
38773947	chr19:38773947:A:T	4.68979e-07	-1.68941e-10	1.54854	0.000188185	-1.68941e-10	1.80705	0.000567654	-1.68941e-10	2.05055
38774189	chr19:38774189:G:A	1.57771e-08	-0.584444	-1.25902	3.24392e-06	-1.0681	-1.18549	7.07436e-06	-1.09183	-1.24266
38774333	chr19:38774333:T:C	1.94239e-08	-0.558461	-1.07706	4.0528e-06	-1.05291	-0.978055	8.68128e-06	-1.075	-1.05479
38774381	chr19:38774381:G:T	2.851e-08	-1.68941e-10	-1.25177	9.23668e-06	-1.68941e-10	-1.20719	2.07501e-05	-1.68941e-10	-1.25842
38774563	chr19:38774563:A:G	1.07802e-06	3.01767	-0.636818	5.17174e-05	0.889931	-0.374511	0.000195867	0.751031	0.235438
38774589	chr19:38774589:A:T	9.50361e-09	-1.03219	-1.31817	1.5086e-06	-1.50812	-1.51108	4.87409e-06	-1.18576	-1.52128
38774601	chr19:38774601:C:T	1.14541e-06	3.19784	-0.756345	5.01804e-05	1.00595	-0.520697	0.000184967	0.873052	0.0561605
38774775	chr19:38774775:C:T	2.27395e-08	-1.68941e-10	-1.47792	7.26012e-06	-1.68941e-10	-1.44798	1.68899e-05	-1.68941e-10	-1.46425
38775131	chr19:38775131:C:T	3.43695e-08	-1.68941e-10	-1.06485	1.17032e-05	-1.68941e-10	-0.970512	2.55477e-05	-1.68941e-10	-1.05042
38775158	chr19:38775158:G:A	3.36763e-08	-1.68941e-10	-1.08523	1.14433e-05	-1.68941e-10	-0.992974	2.5023e-05	-1.68941e-10	-1.07117
38775166	chr19:38775166:C:T	5.13827e-08	-1.68941e-10	-0.662722	1.48839e-05	-1.68941e-10	-0.730095	3.5923e-05	-1.68941e-10	-0.709591
38775283	chr19:38775283:C:T	1.77622e-08	-1.72495	-4.99793e-10	1.25691e-05	-0.899133	-4.99793e-10	2.79792e-05	-0.959505	-4.99793e-10
38775352	chr19:38775352:G:A	3.42721e-08	-1.68941e-10	-1.06769	1.13201e-05	-1.68941e-10	-1.0038	2.47983e-05	-1.68941e-10	-1.08019
38775360	chr19:38775360:G:GC	2.17747e-08	-1.68941e-10	-1.52127	6.75768e-06	-1.68941e-10	-1.5197	1.59683e-05	-1.68941e-10	-1.52036
38775372	chr19:38775372:A:G	6.10164e-08	-1.68941e-10	-0.490879	1.8332e-05	-1.68941e-10	-0.521725	4.65782e-05	-1.68941e-10	-0.449834
38775401	chr19:38775401:T:C	3.59633e-08	-1.68941e-10	-1.01952	1.23034e-05	-1.68941e-10	-0.920497	2.67586e-05	-1.68941e-10	-1.00411
38775417	chr19:38775417:A:G	3.50403e-08	-1.68941e-10	-1.04552	1.19542e-05	-1.68941e-10	-0.949296	2.60536e-05	-1.68941e-10	-1.03081
38775512	chr19:38775512:A:G	3.47417e-08	-1.68941e-10	-1.05408	1.18417e-05	-1.68941e-10	-0.958746	2.5831e-05	-1.68941e-10	-1.03939
38775554	chr19:38775554:G:A	3.42614e-08	-1.68941e-10	-1.068	1.16627e-05	-1.68941e-10	-0.973981	2.54661e-05	-1.68941e-10	-1.05362
38775598	chr19:38775598:T:G	3.40822e-08	-1.68941e-10	-1.07325	1.15957e-05	-1.68941e-10	-0.979743	2.53418e-05	-1.68941e-10	-1.05851
38775649	chr19:38775649:T:C	1.57043e-08	-0.564161	-1.28393	2.11115e-05	0.725722	-1.10628	6.85963e-05	0.572671	-0.6354
38775756	chr19:38775756:C:T	3.53886e-08	-1.68941e-10	-1.03563	1.15197e-05	-1.68941e-10	-0.986316	2.55973e-05	-1.68941e-10	-1.04848
38775794	chr19:38775794:T:TTC	2.21664e-08	-1.68941e-10	-1.50345	7.01451e-06	-1.68941e-10	-1.48239	1.63942e-05	-1.68941e-10	-1.49404
38775795	chr19:38775795:T:TC	3.22588e-08	-1.68941e-10	-1.12823	1.05962e-05	-1.68941e-10	-1.06988	2.34651e-05	-1.68941e-10	-1.13545
38775822	chr19:38775822:G:T	3.17889e-08	-1.68941e-10	-1.14291	1.0738e-05	-1.68941e-10	-1.05659	2.3585e-05	-1.68941e-10	-1.13035
38775857	chr19:38775857:C:T	3.7641e-09	-1.75818	-1.51833	1.24373e-06	-1.69771	-1.51455	2.93573e-06	-1.6974	-1.51661
38776220	chr19:38776220:C:T	3.08059e-08	-1.68941e-10	-1.17432	9.38942e-06	-1.68941e-10	-1.19079	2.17575e-05	-1.68941e-10	-1.21101
38776306	chr19:38776306:C:T	2.25555e-08	-1.68941e-10	-1.48604	7.18309e-06	-1.68941e-10	-1.45865	1.67283e-05	-1.68941e-10	-1.47387
38776371	chr19:38776371:G:A	2.29222e-08	-1.68941e-10	-1.46992	7.20693e-06	-1.68941e-10	-1.45533	1.67683e-05	-1.68941e-10	-1.47147
38776427	chr19:38776427:G:A	2.5583e-08	-1.36009	-4.99793e-10	8.5998e-06	-1.27864	-4.99793e-10	2.15654e-05	-1.21988	-4.99793e-10
38776492	chr19:38776492:C:T	1.24281e-08	-1.46922	-0.612838	5.29576e-06	-1.60798	-0.15549	2.47123e-05	-1.63738	0.553713
38776557	chr19:38776557:C:T	2.78821e-08	-1.68941e-10	-1.27404	9.02361e-06	-1.68941e-10	-1.23053	2.02819e-05	-1.68941e-10	-1.28124
38776705	chr19:38776705:T:C	2.46503e-08	-1.20019	-0.197046	1.05943e-05	-1.40537	0.335319	5.06861e-05	-1.47747	1.11216
38776772	chr19:38776772:G:A	2.04395e-07	1.69247	-0.974439	1.9673e-05	0.510101	-0.961227	4.6717e-05	0.494931	-0.94179
38776854	chr19:38776854:G:C	8.78578e-07	2.17628	-4.99793e-10	0.000156118	1.62024	-4.99793e-10	0.000386589	1.66639	-4.99793e-10
38777275	chr19:38777275:C:T	3.82691e-09	-1.74343	-1.51653	1.27823e-06	-1.67205	-1.51285	3.03064e-06	-1.66795	-1.51424
38777904	chr19:38777904:G:A	2.27732e-08	-1.68941e-10	-1.47644	7.15176e-06	-1.68941e-10	-1.46302	1.66664e-05	-1.68941e-10	-1.47758
38778188	chr19:38778188:T:C	9.88702e-09	-1.49527	-0.815526	4.00877e-06	-1.62718	-0.414717	1.7678e-05	-1.65427	0.235626
38778203	chr19:38778203:A:G	1.20369e-07	-0.345591	0.534128	2.21908e-05	-0.928487	0.597791	5.38e-05	-0.911399	0.605705
38778260	chr19:38778260:C:T	1.01973e-08	-1.04332	-1.23658	1.56069e-06	-1.49745	-1.4878	4.99107e-06	-1.17107	-1.51225
38778423	chr19:38778423:C:A	2.25185e-08	-1.68941e-10	-1.48769	7.16826e-06	-1.68941e-10	-1.46071	1.67218e-05	-1.68941e-10	-1.47425
38779071	chr19:38779071:T:C	2.56547e-07	1.87734	-0.932057	2.37949e-05	0.657566	-0.918471	5.64291e-05	0.641939	-0.899921
38779180	chr19:38779180:C:T	2.18564e-08	-1.68941e-10	-1.51753	6.75881e-06	-1.68941e-10	-1.51953	1.60202e-05	-1.68941e-10	-1.51712
38779302	chr19:38779302:A:G	2.66405e-07	2.02806	-1.04507	2.3969e-05	0.779032	-1.03265	5.6832e-05	0.762699	-1.01357
38779306	chr19:38779306:TG:T	2.71026e-08	-1.68941e-10	-1.30239	8.74924e-06	-1.68941e-10	-1.26141	1.97239e-05	-1.68941e-10	-1.30913
38779743	chr19:38779743:C:T	3.09068e-08	-0.651994	-0.519053	5.63069e-05	0.72264	-0.122197	0.000270656	0.596715	0.713168
38779769	chr19:38779769:C:T	2.38163e-08	-1.68941e-10	-1.43165	7.57463e-06	-1.68941e-10	-1.40557	1.73989e-05	-1.68941e-10	-1.43456
38779905	chr19:38779905:TC:T	2.30346e-07	1.76255	-0.924994	2.17743e-05	0.562401	-0.912045	5.17749e-05	0.546226	-0.890288
38780384	chr19:38780384:A:G	2.38853e-07	1.70154	-0.827717	2.29291e-05	0.515002	-0.812971	5.44027e-05	0.497117	-0.79167
38780970	chr19:38780970:A:T	3.16495e-08	-0.604699	-0.542602	5.07145e-05	0.670535	-0.174698	0.000240501	0.527418	0.66434
38781065	chr19:38781065:T:G	2.17848e-08	-1.68941e-10	-1.52081	6.74829e-06	-1.68941e-10	-1.52109	1.6174e-05	-1.68941e-10	-1.50756
38781297	chr19:38781297:C:T	2.21161e-08	-1.68941e-10	-1.50572	6.98769e-06	-1.68941e-10	-1.48622	1.63438e-05	-1.68941e-10	-1.49712
38781425	chr19:38781425:C:T	2.81648e-08	-1.68941e-10	-1.26395	9.12137e-06	-1.68941e-10	-1.21976	2.04827e-05	-1.68941e-10	-1.27138
38781622	chr19:38781622:C:T	1.76632e-08	-1.73054	-4.99793e-10	5.2735e-06	-1.76768	-4.99793e-10	1.25427e-05	-1.76183	-4.99793e-10
38781695	chr19:38781695:G:A	1.25452e-07	0.229901	-4.99793e-10	3.13973e-05	0.0163478	-4.99793e-10	6.58565e-05	-0.103489	-4.99793e-10
38781699	chr19:38781699:G:A	3.12865e-08	-1.68941e-10	-1.15883	9.72453e-06	-1.68941e-10	-1.15572	1.64737e-05	-1.68941e-10	-1.4892
38781969	chr19:38781969:G:A	2.59773e-08	-1.68941e-10	-1.3448	8.34848e-06	-1.68941e-10	-1.3083	1.98877e-05	-1.68941e-10	-1.30087
38781995	chr19:38781995:G:T	2.19272e-08	-1.68941e-10	-1.51429	6.77181e-06	-1.68941e-10	-1.51761	1.59753e-05	-1.68941e-10	-1.51993
38782172	chr19:38782172:A:C	7.90735e-07	2.07094	-4.99793e-10	6.22052e-05	0.700064	-4.99793e-10	0.000144742	0.683986	-4.99793e-10
38782376	chr19:38782376:G:A	4.87669e-08	-1.68941e-10	-0.714971	1.47867e-05	-1.68941e-10	-0.736649	3.72824e-05	-1.68941e-10	-0.672447
38783177	chr19:38783177:T:C	3.6411e-08	-1.00715	-4.99793e-10	1.0746e-05	-1.05584	-4.99793e-10	2.11934e-05	-1.23728	-4.99793e-10
38783636	chr19:38783636:G:A	1.01532e-05	5.71849	-1.09497	3.06124e-06	-0.911196	-1.40036	7.84441e-06	-0.8287	-1.40247
38783686	chr19:38783686:T:C	2.49459e-08	-0.634641	-0.750672	3.83439e-05	0.634779	-0.418558	0.000173159	0.504972	0.358273
38784324	chr19:38784324:G:A	2.25018e-08	-1.48843	-4.99793e-10	6.38869e-06	-1.57585	-4.99793e-10	1.47011e-05	-1.60304	-4.99793e-10
38784705	chr19:38784705:A:C	5.79303e-09	-1.50574	-1.33963	1.79507e-06	-1.71072	-1.13461	6.78182e-06	-1.7244	-0.652322
38784839	chr19:38784839:T:C	1.96729e-07	-1.68941e-10	0.679803	7.27051e-05	-1.68941e-10	0.856036	0.000234137	-1.68941e-10	1.16494
38784872	chr19:38784872:G:A	4.00231e-08	-1.68941e-10	-0.912566	1.31144e-05	-1.68941e-10	-0.856661	2.88974e-05	-1.68941e-10	-0.927218
38785118	chr19:38785118:T:G	2.11686e-07	-1.68941e-10	0.753082	7.8474e-05	-1.68941e-10	0.932392	0.000254021	-1.68941e-10	1.24645
38785741	chr19:38785741:A:G	1.76772e-05	6.05945	-0.881439	3.86047e-06	-0.802149	-1.27744	9.90285e-06	-0.716512	-1.28163
38785904	chr19:38785904:C:T	1.53872e-05	5.99484	-0.955569	3.62751e-06	-0.819536	-1.32229	9.30448e-06	-0.734257	-1.32621
38786106	chr19:38786106:G:A	2.79017e-08	-1.68941e-10	-1.27333	8.97316e-06	-1.68941e-10	-1.23614	2.01322e-05	-1.68941e-10	-1.28864
38786514	chr19:38786514:A:G	6.38233e-09	-1.39619	-1.35229	1.70151e-06	-1.74613	-1.15273	6.40304e-06	-1.75426	-0.679936
38787015	chr19:38787015:C:A	1.55531e-07	1.68906	-1.24424	1.47474e-05	0.499579	-1.23888	3.45465e-05	0.489708	-1.23837
38787369	chr19:38787369:T:C	7.39693e-09	-1.22572	-1.37524	2.21421e-06	-1.23528	-1.4002	4.24087e-06	-1.39716	-1.44904
38787589	chr19:38787589:T:C	2.11898e-08	-0.0554549	-1.49305	2.90324e-05	1.37258	-1.43454	6.96526e-05	1.14678	-1.19423
38787694	chr19:38787694:G:A	3.77975e-08	-0.96978	-4.99793e-10	1.14673e-05	-0.990874	-4.99793e-10	2.28682e-05	-1.16122	-4.99793e-10
38788286	chr19:38788286:T:G	3.07199e-08	-1.68941e-10	-1.17711	9.93912e-06	-1.68941e-10	-1.1339	2.21295e-05	-1.68941e-10	-1.19406
38788550	chr19:38788550:T:C	7.81608e-09	-1.20321	-1.34263	2.33866e-06	-1.21056	-1.37023	4.4304e-06	-1.37693	-1.42555
38788941	chr19:38788941:C:T	8.12346e-09	-1.16292	-1.34434	2.42782e-06	-1.17177	-1.37161	4.57504e-06	-1.34442	-1.42593
38789184	chr19:38789184:C:A	1.37698e-07	1.6969	-1.37386	1.3002e-05	0.506991	-1.37226	3.02807e-05	0.48862	-1.36908
38790431	chr19:38790431:TTTTG:T	3.13151e-08	-1.68941e-10	-1.15792	9.72622e-06	-1.68941e-10	-1.15555	2.32568e-05	-1.68941e-10	-1.14437
38792504	chr19:38792504:C:T	2.70561e-06	4.13791	-0.836849	1.92308e-06	-1.40365	-1.3728	4.8717e-06	-1.33276	-1.37477
38792508	chr19:38792508:G:A	2.65091e-08	-1.68941e-10	-1.32454	8.53763e-06	-1.68941e-10	-1.28589	2.02857e-05	-1.68941e-10	-1.28105
38792761	chr19:38792761:C:G	1.43775e-08	-0.41502	-1.52134	1.7641e-05	0.936757	-1.4969	4.19539e-05	0.781031	-1.33543
38792795	chr19:38792795:C:T	2.40828e-08	-1.68941e-10	-1.42052	7.69241e-06	-1.68941e-10	-1.39014	1.82378e-05	-1.68941e-10	-1.38747
38793033	chr19:38793033:T:A	1.30896e-06	3.62606	-1.05109	5.46371e-05	1.42863	-0.858291	0.000166999	1.2507	-0.42368
38793079	chr19:38793079:C:T	3.04761e-07	0.330555	0.78695	6.15271e-05	-0.711487	1.40059	0.000329877	-0.779481	2.28723
38793127	chr19:38793127:T:G	1.05183e-06	3.34224	-0.985974	4.54341e-05	1.16878	-0.782891	0.000142901	0.997683	-0.326498
38793153	chr19:38793153:A:C	9.56155e-06	5.21269	-0.649207	3.18978e-06	-1.09689	-1.17354	8.39768e-06	-1.00359	-1.15942
38793447	chr19:38793447:C:A	3.47324e-07	0.290973	0.957262	7.24437e-05	-0.738611	1.59105	0.000399446	-0.805596	2.50471
38793525	chr19:38793525:T:C	1.11175e-06	3.39621	-0.98454	4.7906e-05	1.22061	-0.781748	0.000150449	1.04811	-0.325452
38793893	chr19:38793893:T:G	3.75262e-09	-1.75872	-1.52085	1.22704e-06	-1.70639	-1.51938	2.91845e-06	-1.69983	-1.52008
38793898	chr19:38793898:G:T	1.23389e-08	-0.577419	-1.51184	1.39419e-05	0.670349	-1.46583	3.55296e-05	0.543816	-1.26442
38793900	chr19:38793900:G:A	1.04355e-05	5.26159	-0.610649	3.33708e-06	-1.07672	-1.14856	8.80006e-06	-0.982291	-1.13392
38793967	chr19:38793967:C:G	1.74547e-06	3.46783	-0.605069	8.43625e-05	1.28837	-0.28362	0.00029124	1.10107	0.282112
38794148	chr19:38794148:C:A	1.0337e-06	3.27904	-0.940163	4.5844e-05	1.12218	-0.727306	0.00014653	0.95408	-0.257819
38794323	chr19:38794323:A:G	1.46954e-08	-0.411944	-1.50254	1.86484e-05	0.935961	-1.44058	4.80409e-05	0.779976	-1.19889
38794475	chr19:38794475:A:C	1.09626e-06	3.33796	-0.940322	4.92564e-05	1.19551	-0.728842	0.000156982	1.02432	-0.259154
38794683	chr19:38794683:A:C	1.73259e-06	3.17039	-0.315045	8.32115e-05	1.00491	-0.0138978	0.000317265	0.833069	0.635702
38795018	chr19:38795018:G:A	2.45546e-08	-1.68941e-10	-1.40112	7.41413e-06	-1.68941e-10	-1.42699	1.86035e-05	-1.68941e-10	-1.36762
38795167	chr19:38795167:C:G	2.53728e-08	-1.68941e-10	-1.36835	8.27605e-06	-1.68941e-10	-1.31701	1.916e-05	-1.68941e-10	-1.33814
38795237	chr19:38795237:A:G	3.01497e-07	-1.68941e-10	1.10674	0.000112831	-1.68941e-10	1.29552	0.000344904	-1.68941e-10	1.5523
38795602	chr19:38795602:AAAG:A	2.5114e-08	-1.68941e-10	-1.3786	8.05324e-06	-1.68941e-10	-1.3443	1.91278e-05	-1.68941e-10	-1.33982
38795624	chr19:38795624:C:T	1.13755e-06	3.34941	-0.914804	4.96185e-05	1.17404	-0.700051	0.000159184	1.0039	-0.224808
38795768	chr19:38795768:AG:A	1.2855e-06	3.51196	-0.955078	5.42727e-05	1.3103	-0.74665	0.00017174	1.1369	-0.281889
38795802	chr19:38795802:T:C	1.24574e-06	3.41549	-0.890029	5.38093e-05	1.22695	-0.671876	0.000174154	1.05679	-0.187819
38795886	chr19:38795886:T:G	2.78922e-08	-1.68941e-10	-1.27367	8.67909e-06	-1.68941e-10	-1.26946	2.06845e-05	-1.68941e-10	-1.26158
38795891	chr19:38795891:G:A	1.31606e-06	3.54422	-0.963837	5.0288e-05	1.24736	-0.759965	0.000158393	1.0743	-0.300184
38796185	chr19:38796185:C:T	2.48677e-08	-1.68941e-10	-1.38845	7.98185e-06	-1.68941e-10	-1.35321	1.85535e-05	-1.68941e-10	-1.37031
38796400	chr19:38796400:C:T	2.92066e-07	0.221154	0.853802	5.86383e-05	-0.830132	1.47114	0.000315397	-0.895139	2.358
38796432	chr19:38796432:C:T	2.53398e-08	-1.68941e-10	-1.36965	8.26329e-06	-1.68941e-10	-1.31855	1.91319e-05	-1.68941e-10	-1.33961
38796605	chr19:38796605:T:C	6.08885e-08	-1.68941e-10	-0.492978	1.83408e-05	-1.68941e-10	-0.521247	4.57913e-05	-1.68941e-10	-0.466874
38796630	chr19:38796630:A:C	2.53608e-08	-1.68941e-10	-1.36882	8.27153e-06	-1.68941e-10	-1.31756	1.91498e-05	-1.68941e-10	-1.33867
38796761	chr19:38796761:G:A	1.2023e-06	3.29366	-0.803693	4.89685e-05	1.04013	-0.579325	0.000164676	0.883988	-0.0709746
38796802	chr19:38796802:C:T	3.33666e-07	2.24418	-1.03606	1.9965e-06	-1.65625	-1.08273	4.32137e-06	-1.66155	-1.16584
38796943	chr19:38796943:C:T	4.76124e-06	3.33892	0.527317	0.000283186	1.13108	1.08465	0.0012196	0.941253	1.87406
38796952	chr19:38796952:C:T	4.47997e-08	-1.68941e-10	-0.79982	1.47581e-05	-1.68941e-10	-0.738583	3.45429e-05	-1.68941e-10	-0.748766
38797153	chr19:38797153:G:T	1.53348e-08	-0.363267	-1.50863	1.96734e-05	1.00236	-1.45346	4.98565e-05	0.846022	-1.22784
38797161	chr19:38797161:T:A	1.21282e-06	3.45317	-0.954481	4.64184e-05	1.16074	-0.753417	0.000148646	0.999985	-0.289387
38797668	chr19:38797668:C:T	3.91728e-09	-1.76242	-1.47421	1.3168e-06	-1.71098	-1.44419	3.07332e-06	-1.71257	-1.45564
38797687	chr19:38797687:C:A	2.80078e-07	-1.68941e-10	1.03305	0.000175418	-1.68941e-10	1.73679	0.00106422	-1.68941e-10	2.67903
38798473	chr19:38798473:G:A	2.66381e-08	-1.68941e-10	-1.31968	8.75368e-06	-1.68941e-10	-1.2609	2.02485e-05	-1.68941e-10	-1.28289
38798624	chr19:38798624:A:T	3.15318e-08	-1.68941e-10	-1.15103	1.15625e-05	-1.68941e-10	-0.982605	2.50436e-05	-1.68941e-10	-1.07035
38798890	chr19:38798890:T:C	5.09527e-07	2.94417	-1.31271	2.20506e-06	-1.20245	-1.43717	5.73638e-06	-1.102	-1.44214
38799149	chr19:38799149:T:A	6.2466e-08	-1.68941e-10	-0.4674	2.27894e-05	-1.68941e-10	-0.304082	5.00155e-05	-1.68941e-10	-0.378635
38799473	chr19:38799473:G:A	5.15315e-08	0.855793	-1.51562	9.98993e-06	0.387542	-1.51634	2.44247e-05	0.415333	-1.51071
38799710	chr19:38799710:G:T	2.9605e-08	-1.68941e-10	-1.21408	9.0588e-06	-1.68941e-10	-1.22664	1.97351e-05	-1.68941e-10	-1.30857
38800171	chr19:38800171:T:C	3.07905e-08	-1.17482	-4.99793e-10	7.22499e-06	-1.45283	-4.99793e-10	1.7454e-05	-1.4314	-4.99793e-10
38800317	chr19:38800317:C:T	2.95365e-08	-1.2164	-4.99793e-10	9.96673e-06	-1.13112	-4.99793e-10	2.56507e-05	-1.0464	-4.99793e-10
38801051	chr19:38801051:A:G	2.98677e-08	-0.893135	-0.31211	6.88656e-06	-1.20093	-0.299873	1.51865e-05	-1.21436	-0.356194
38801131	chr19:38801131:A:G	1.84671e-08	-0.197575	-1.48846	2.13417e-05	1.14745	-1.51716	4.62233e-05	1.04254	-1.50002
38801454	chr19:38801454:G:T	2.50902e-08	-1.68941e-10	-1.37955	7.40544e-06	-1.68941e-10	-1.42816	1.71044e-05	-1.68941e-10	-1.45163
38801477	chr19:38801477:A:T	1.91722e-08	-1.64856	-4.99793e-10	5.44952e-06	-1.73485	-4.99793e-10	1.27374e-05	-1.74642	-4.99793e-10
38801726	chr19:38801726:A:G	2.43826e-08	-1.68941e-10	-1.40815	7.61255e-06	-1.68941e-10	-1.40058	1.76957e-05	-1.68941e-10	-1.41764
38802173	chr19:38802173:G:A	2.27226e-08	-1.68941e-10	-1.47866	7.59403e-06	-1.68941e-10	-1.40301	1.73839e-05	-1.68941e-10	-1.43543
38802655	chr19:38802655:C:A	2.12121e-06	3.63599	-0.578269	2.35588e-06	-1.59836	-0.975097	5.91946e-06	-1.55648	-0.956243
38802866	chr19:38802866:C:T	2.99158e-08	-1.68941e-10	-1.20363	9.49118e-06	-1.68941e-10	-1.18001	2.18461e-05	-1.68941e-10	-1.20694
38802883	chr19:38802883:G:C	4.58586e-08	-1.68941e-10	-0.776459	1.38461e-05	-1.68941e-10	-0.802375	3.46145e-05	-1.68941e-10	-0.746695
38803161	chr19:38803161:C:T	4.24514e-08	-1.68941e-10	-0.853662	1.44095e-05	-1.68941e-10	-0.76249	3.33846e-05	-1.68941e-10	-0.782874
38803297	chr19:38803297:G:A	3.5417e-08	-0.624497	-0.410334	7.58007e-06	-0.995022	-0.40983	1.69439e-05	-1.00472	-0.456342
38803826	chr19:38803826:C:A	3.78611e-08	-0.035189	-0.93291	7.53355e-06	-0.684558	-0.72645	2.05321e-05	-0.61935	-0.649627
38803945	chr19:38803945:G:A	2.17905e-08	-1.68941e-10	-1.52055	6.78235e-06	-1.68941e-10	-1.51605	1.5999e-05	-1.68941e-10	-1.51844
38804129	chr19:38804129:T:C	5.50144e-08	0.582883	-1.17731	8.36702e-05	2.00772	-1.01121	0.000203913	1.77127	-0.744548
38804170	chr19:38804170:G:A	4.27989e-09	-1.73285	-1.41524	1.42652e-06	-1.65532	-1.41982	3.47469e-06	-1.63377	-1.41169
38804256	chr19:38804256:G:A	4.21549e-09	-1.73116	-1.4321	1.41358e-06	-1.64811	-1.43614	3.44476e-06	-1.62571	-1.4284
38804323	chr19:38804323:A:C	3.05506e-08	-1.68941e-10	-1.18264	1.02493e-05	-1.68941e-10	-1.10317	2.77011e-05	-1.68941e-10	-0.969497
38804331	chr19:38804331:G:A	5.2192e-08	-1.68941e-10	-0.647093	1.92598e-05	-1.68941e-10	-0.472356	5.17719e-05	-1.68941e-10	-0.344119
38804677	chr19:38804677:A:G	3.49481e-08	-1.68941e-10	-1.04816	1.03065e-05	-1.68941e-10	-1.0976	2.38517e-05	-1.68941e-10	-1.11911
38804746	chr19:38804746:C:G	2.49797e-08	-1.68941e-10	-1.38396	7.11332e-06	-1.68941e-10	-1.46841	1.69082e-05	-1.68941e-10	-1.46317
38804944	chr19:38804944:T:A	1.04392e-07	-1.68941e-10	0.0461283	3.70884e-05	-1.68941e-10	0.182929	0.000117875	-1.68941e-10	0.478657
38805033	chr19:38805033:G:A	9.88637e-08	-1.68941e-10	-0.0082797	2.94061e-05	-1.68941e-10	-0.049173	7.49182e-05	-1.68941e-10	0.0254288
38805051	chr19:38805051:C:T	2.66924e-08	-1.68941e-10	-1.31764	7.42771e-06	-1.68941e-10	-1.42516	1.77029e-05	-1.68941e-10	-1.41724
38805122	chr19:38805122:C:T	8.62785e-08	-1.68941e-10	-0.144442	2.57105e-05	-1.68941e-10	-0.183476	6.52797e-05	-1.68941e-10	-0.112287
38805223	chr19:38805223:T:C	1.16417e-08	-1.12383	-1.02361	2.07523e-06	-1.74523	-0.955078	4.829e-06	-1.73767	-0.978658
38805468	chr19:38805468:A:C	5.85673e-09	-1.76409	-1.07034	2.68794e-06	-1.44526	-0.996343	6.77022e-06	-1.41355	-0.964885
38805657	chr19:38805657:A:T	1.6742e-07	0.101107	0.417376	1.55918e-05	-1.23581	0.55218	5.69683e-05	-1.41012	1.16165
38805679	chr19:38805679:T:G	1.60216e-07	0.0736054	0.400897	1.5097e-05	-1.25102	0.535137	5.5184e-05	-1.42255	1.14226
38806228	chr19:38806228:C:T	2.7123e-08	-1.68941e-10	-1.30164	8.96627e-06	-1.68941e-10	-1.2369	2.37356e-05	-1.68941e-10	-1.12399
38806346	chr19:38806346:C:T	2.35021e-08	-1.68941e-10	-1.44493	7.31506e-06	-1.68941e-10	-1.44044	1.71582e-05	-1.68941e-10	-1.44849
38806370	chr19:38806370:AAAAAAAAG:A	1.14866e-07	-1.68941e-10	0.141743	3.41757e-05	-1.68941e-10	0.101139	8.73703e-05	-1.68941e-10	0.179187
38806920	chr19:38806920:T:C	2.93183e-08	-1.04129	-0.182524	4.30644e-05	0.0894539	0.242866	0.000185815	-0.074795	1.00858
38807267	chr19:38807267:C:T	1.00066e-07	-1.68941e-10	0.0038099	2.97535e-05	-1.68941e-10	-0.0374291	7.58282e-05	-1.68941e-10	0.0375031
38807365	chr19:38807365:T:C	6.74928e-08	-1.68941e-10	-0.390001	2.35536e-05	-1.68941e-10	-0.271098	5.74592e-05	-1.68941e-10	-0.239893
38807643	chr19:38807643:A:G	2.30372e-08	-1.68941e-10	-1.46491	7.03285e-06	-1.68941e-10	-1.47978	1.65203e-05	-1.68941e-10	-1.48638
38807759	chr19:38807759:G:A	2.6237e-08	-1.68941e-10	-1.33485	7.34296e-06	-1.68941e-10	-1.43663	1.74945e-05	-1.68941e-10	-1.42908
38807774	chr19:38807774:T:C	3.94274e-08	-1.09606	0.1685	4.84736e-05	-0.044343	0.494987	0.000202845	-0.17694	1.19842
38807887	chr19:38807887:G:A	2.98223e-08	-1.68941e-10	-1.20677	9.97437e-06	-1.68941e-10	-1.13036	2.69557e-05	-1.68941e-10	-0.996773
38807911	chr19:38807911:T:C	8.18071e-07	2.10493	-4.99793e-10	0.000340612	2.40037	-4.99793e-10	0.000927364	2.54138	-4.99793e-10
38808151	chr19:38808151:A:G	2.20904e-08	-1.68941e-10	-1.50688	6.93388e-06	-1.68941e-10	-1.49396	1.64363e-05	-1.68941e-10	-1.49147
38808349	chr19:38808349:T:C	1.04958e-08	-1.2813	-0.969747	4.83305e-06	-1.18019	-0.674703	1.65615e-05	-1.27047	-0.213414
38808359	chr19:38808359:C:T	2.26764e-08	-1.68941e-10	-1.4807	7.07223e-06	-1.68941e-10	-1.4742	1.70383e-05	-1.68941e-10	-1.4555
38808568	chr19:38808568:A:G	6.17922e-09	-1.76173	-1.0191	2.94153e-06	-1.41784	-0.933603	6.14459e-06	-1.39823	-1.07717
38808722	chr19:38808722:A:G	1.77698e-07	1.34525	-0.767186	1.86632e-05	0.170371	-0.67419	4.40377e-05	-0.220984	-0.284936
38809231	chr19:38809231:T:A	1.92441e-08	-1.64482	-4.99793e-10	5.50264e-06	-1.72515	-4.99793e-10	1.29661e-05	-1.72863	-4.99793e-10
38809922	chr19:38809922:A:G	1.15568e-07	-1.68941e-10	0.147836	3.7411e-05	-1.68941e-10	0.191589	0.000105856	-1.68941e-10	0.371115
38810582	chr19:38810582:T:C	1.39932e-07	-1.68941e-10	0.339131	3.94876e-05	-1.68941e-10	0.245613	0.000113312	-1.68941e-10	0.439178
38810634	chr19:38810634:T:C	3.27165e-08	-0.754927	-0.359217	9.70704e-06	-0.898635	-0.258889	2.54457e-05	-0.918621	-0.135799
38810757	chr19:38810757:G:A	9.27273e-09	-1.28922	-1.08573	5.72715e-06	-0.841352	-0.843805	1.38056e-05	-1.22229	-0.443597
38811490	chr19:38811490:ATAAAAAT:A	4.07538e-08	-0.752909	-0.141566	1.2177e-05	-0.897484	-0.0333424	3.22911e-05	-0.918513	0.102338
38811739	chr19:38811739:C:T	4.03289e-08	-0.769621	-0.135333	1.20525e-05	-0.914185	-0.026919	3.19944e-05	-0.934984	0.109577
38811992	chr19:38811992:G:A	2.28995e-08	-1.68941e-10	-1.47091	7.2927e-06	-1.68941e-10	-1.4435	1.71399e-05	-1.68941e-10	-1.44956
38812140	chr19:38812140:C:T	6.62611e-08	-1.68941e-10	-0.408419	1.84465e-05	-1.68941e-10	-0.515499	5.18212e-05	-1.68941e-10	-0.343168
38812203	chr19:38812203:A:G	2.61646e-08	-1.68941e-10	-1.33761	8.38048e-06	-1.68941e-10	-1.30447	2.10013e-05	-1.68941e-10	-1.24638
38812251	chr19:38812251:C:G	2.56223e-08	-1.68941e-10	-1.35856	7.70928e-06	-1.68941e-10	-1.38795	1.92832e-05	-1.68941e-10	-1.33173
38812294	chr19:38812294:C:G	2.18898e-07	-1.68941e-10	0.786582	7.83458e-05	-1.68941e-10	0.930757	0.000258711	-1.68941e-10	1.26475
38812308	chr19:38812308:G:A	1.56984e-07	-1.68941e-10	0.454121	4.3051e-05	-1.68941e-10	0.332011	0.000127763	-1.68941e-10	0.559211
38812339	chr19:38812339:T:TG	8.87117e-08	-1.68941e-10	-0.116631	3.55012e-05	-1.68941e-10	0.139192	9.63221e-05	-1.68941e-10	0.27673
38812518	chr19:38812518:G:A	2.22139e-08	-1.68941e-10	-1.5013	7.00962e-06	-1.68941e-10	-1.48309	1.73426e-05	-1.68941e-10	-1.4378
38812741	chr19:38812741:A:T	3.62975e-08	-1.68941e-10	-1.01027	1.17321e-05	-1.68941e-10	-0.96805	3.03291e-05	-1.68941e-10	-0.878859
38812794	chr19:38812794:C:T	8.66947e-09	-1.10531	-1.33691	6.34563e-06	-0.349529	-1.23308	1.47906e-05	-0.400491	-1.19649
38813176	chr19:38813176:G:T	1.56642e-08	-1.06499	-0.785653	1.3122e-05	-0.292353	-0.563729	3.24713e-05	-0.344533	-0.466077
38813435	chr19:38813435:C:T	1.81291e-08	-1.7045	-4.99793e-10	5.48766e-06	-1.72787	-4.99793e-10	1.32289e-05	-1.70857	-4.99793e-10
38813652	chr19:38813652:CCA:C	3.11623e-08	-1.68941e-10	-1.16281	9.54125e-06	-1.68941e-10	-1.17475	2.11348e-05	-1.68941e-10	-1.24005
38813762	chr19:38813762:G:A	1.81058e-07	1.84935	-1.25255	0.000278512	3.27055	-1.07147	0.000558758	2.8755	-0.840748
38814337	chr19:38814337:C:A	3.21774e-08	-1.68941e-10	-1.13076	9.82543e-06	-1.68941e-10	-1.1454	2.20933e-05	-1.68941e-10	-1.19569
38814659	chr19:38814659:C:G	7.58019e-08	-1.68941e-10	-0.273899	2.80208e-05	-1.68941e-10	-0.0974273	8.54034e-05	-1.68941e-10	0.156419
38814805	chr19:38814805:A:G	1.60135e-08	-1.05178	-0.776812	1.35026e-05	-0.274192	-0.553298	3.34211e-05	-0.327702	-0.454078
38814905	chr19:38814905:A:G	9.19545e-09	-0.98225	-1.40106	5.60607e-06	-0.300085	-1.40644	1.44579e-05	-0.281713	-1.33801
38815105	chr19:38815105:G:A	2.78713e-08	-1.68941e-10	-1.27443	9.01319e-06	-1.68941e-10	-1.23169	2.10259e-05	-1.68941e-10	-1.24521
38815361	chr19:38815361:TG:T	3.26596e-08	-1.68941e-10	-1.11588	1.05044e-05	-1.68941e-10	-1.07858	2.69477e-05	-1.68941e-10	-0.997069
38815423	chr19:38815423:TCTTTA:T	2.19901e-08	-1.68941e-10	-1.51143	6.80731e-06	-1.68941e-10	-1.51238	1.64114e-05	-1.68941e-10	-1.49299
38816300	chr19:38816300:C:T	2.32053e-08	-1.68941e-10	-1.45764	7.29894e-06	-1.68941e-10	-1.44265	1.70218e-05	-1.68941e-10	-1.45647
38816463	chr19:38816463:C:T	2.5696e-07	1.04949	-0.102589	0.00020779	1.92983	-0.0236771	0.00061012	2.06408	0.0586064
38816786	chr19:38816786:C:T	2.21503e-08	-1.68941e-10	-1.50417	6.8644e-06	-1.68941e-10	-1.50403	1.61865e-05	-1.68941e-10	-1.50679
38817285	chr19:38817285:C:T	5.7443e-09	-1.76747	-1.08635	1.77981e-06	-1.76086	-1.09301	4.74954e-06	-1.76546	-0.96746
38817413	chr19:38817413:C:T	4.18548e-08	-0.867816	-4.99793e-10	1.52181e-05	-0.70789	-4.99793e-10	3.81749e-05	-0.64879	-4.99793e-10
38817550	chr19:38817550:C:T	1.10481e-08	-0.9225	-1.27726	6.71744e-06	-0.237788	-1.28788	1.74712e-05	-0.220252	-1.21016
38817962	chr19:38817962:T:C	1.25174e-06	2.09498	0.435294	6.92502e-05	0.191232	0.61612	0.000196282	-0.16342	1.15201
38818065	chr19:38818065:C:T	2.3076e-08	-1.68941e-10	-1.46323	7.25467e-06	-1.68941e-10	-1.44873	1.69242e-05	-1.68941e-10	-1.46222
38818127	chr19:38818127:G:A	1.15046e-08	-0.954689	-1.20458	7.06757e-06	-0.25796	-1.2169	1.85912e-05	-0.239101	-1.12918
38818128	chr19:38818128:G:A	4.64026e-08	-0.764667	-4.99793e-10	1.30394e-05	-0.862403	-4.99793e-10	2.83929e-05	-0.94483	-4.99793e-10
38818275	chr19:38818275:G:A	4.57612e-08	-1.68941e-10	-0.778586	1.3842e-05	-1.68941e-10	-0.802666	3.40094e-05	-1.68941e-10	-0.76433
38818705	chr19:38818705:C:T	1.13314e-08	-0.908721	-1.26572	7.08705e-06	-0.194689	-1.27742	1.85012e-05	-0.175093	-1.19804
38819580	chr19:38819580:G:A	5.50105e-09	-1.7299	-1.16719	2.1621e-06	-1.66762	-0.991672	5.14055e-06	-1.68813	-0.965674
38820352	chr19:38820352:G:A	2.59991e-08	-1.68941e-10	-1.34396	8.33986e-06	-1.68941e-10	-1.30933	1.94744e-05	-1.68941e-10	-1.32187
38820644	chr19:38820644:C:A	2.28305e-08	-1.47393	-4.99793e-10	7.627e-06	-1.39868	-4.99793e-10	1.81208e-05	-1.39391	-4.99793e-10
38820716	chr19:38820716:G:A	7.28511e-08	-1.68941e-10	-0.313605	2.72074e-05	-1.68941e-10	-0.126886	7.0245e-05	-1.68941e-10	-0.0389787
38820720	chr19:38820720:T:C	2.17794e-08	-1.68941e-10	-1.52106	6.74743e-06	-1.68941e-10	-1.52121	1.60597e-05	-1.68941e-10	-1.51466
38820861	chr19:38820861:G:A	4.1105e-08	-0.885892	-4.99793e-10	1.12979e-05	-1.00575	-4.99793e-10	2.53013e-05	-1.06011	-4.99793e-10
38821269	chr19:38821269:C:T	4.99839e-08	-1.68941e-10	-0.690321	1.69956e-05	-1.68941e-10	-0.597421	3.98939e-05	-1.68941e-10	-0.604744
38821445	chr19:38821445:T:C	1.11743e-08	-1.32819	-0.86021	8.43823e-06	-0.633932	-0.663671	2.07454e-05	-0.694765	-0.563876
38821504	chr19:38821504:C:T	8.19262e-09	-1.05117	-1.44762	5.36623e-06	-0.302125	-1.44812	1.18321e-05	-0.338561	-1.48159
38821591	chr19:38821591:T:C	3.30531e-08	0.148286	-1.25219	1.31792e-05	0.396658	-1.24839	4.21206e-05	0.574252	-1.12468
38821640	chr19:38821640:G:A	2.18318e-08	-1.68941e-10	-1.51865	6.77971e-06	-1.68941e-10	-1.51644	1.59882e-05	-1.68941e-10	-1.51912
38821706	chr19:38821706:A:T	2.51563e-08	0.131038	-1.50795	1.01561e-05	0.392838	-1.50514	2.85431e-05	0.53571	-1.47526
38821712	chr19:38821712:C:T	9.7174e-09	-1.28605	-1.04206	5.51212e-06	-0.907427	-0.815999	1.21292e-05	-1.3843	-0.411051
38821791	chr19:38821791:G:A	1.64532e-07	0.6336	-0.132518	3.35378e-05	0.128936	-0.0466389	7.92058e-05	-0.0636998	0.144782
38822172	chr19:38822172:A:G	3.65564e-08	-1.68941e-10	-1.00317	1.10971e-05	-1.68941e-10	-1.02369	2.57773e-05	-1.68941e-10	-1.04147
38822724	chr19:38822724:T:C	2.79692e-08	-1.68941e-10	-1.27092	9.03985e-06	-1.68941e-10	-1.22873	2.13952e-05	-1.68941e-10	-1.2278
38823337	chr19:38823337:C:T	1.71124e-08	-1.76222	-4.99793e-10	5.27392e-06	-1.7676	-4.99793e-10	1.24637e-05	-1.76814	-4.99793e-10
38823371	chr19:38823371:G:A	1.27874e-08	-1.00805	-1.04551	7.96365e-06	-0.537025	-0.818463	1.52281e-05	-1.15101	-0.416813
38823563	chr19:38823563:C:T	3.26844e-08	-1.68941e-10	-1.11513	1.05154e-05	-1.68941e-10	-1.07753	2.70105e-05	-1.68941e-10	-0.994742
38824365	chr19:38824365:A:C	2.85613e-08	0.262371	-1.51234	1.16016e-05	0.530789	-1.51002	3.26647e-05	0.678983	-1.48366
38824588	chr19:38824588:A:G	2.20419e-08	-1.68941e-10	-1.50908	6.93617e-06	-1.68941e-10	-1.49363	1.71524e-05	-1.68941e-10	-1.44883
38824937	chr19:38824937:G:A	1.49353e-08	-0.378599	-1.51969	2.09131e-06	-1.17499	-1.5176	5.32757e-06	-1.11978	-1.4983
38825554	chr19:38825554:C:T	1.56631e-08	-0.836778	-1.01394	5.37489e-06	-0.980781	-0.767856	1.61378e-05	-1.03836	-0.471438
38825677	chr19:38825677:A:G	6.35265e-09	-1.50032	-1.25283	3.20467e-06	-1.17068	-1.09509	1.28666e-05	-1.00884	-0.727487
38825845	chr19:38825845:G:A	2.67903e-08	-1.68941e-10	-1.31398	8.65939e-06	-1.68941e-10	-1.27173	2.02405e-05	-1.68941e-10	-1.28328
38826034	chr19:38826034:G:A	3.128e-08	-1.68941e-10	-1.15904	1.00423e-05	-1.68941e-10	-1.12357	2.57048e-05	-1.68941e-10	-1.04429
38826158	chr19:38826158:G:A	1.22647e-08	-1.03103	-1.06427	7.56304e-06	-0.565638	-0.841464	1.44988e-05	-1.17128	-0.445626
38826324	chr19:38826324:C:T	4.43228e-08	-1.68941e-10	-0.810523	1.49901e-05	-1.68941e-10	-0.722986	3.54739e-05	-1.68941e-10	-0.722171
38826705	chr19:38826705:A:G	1.43135e-07	-1.68941e-10	0.361768	5.03429e-05	-1.68941e-10	0.488483	0.000164894	-1.68941e-10	0.814336
38826882	chr19:38826882:C:G	2.34102e-08	-1.44885	-4.99793e-10	7.84341e-06	-1.3707	-4.99793e-10	1.86376e-05	-1.36579	-4.99793e-10
38827017	chr19:38827017:G:C	6.23321e-08	-1.68941e-10	-0.469545	1.97065e-05	-1.68941e-10	-0.449426	5.83528e-05	-1.68941e-10	-0.22446
38827319	chr19:38827319:AT:A	1.22656e-08	-1.02351	-1.07172	7.56792e-06	-0.555957	-0.8505	1.44286e-05	-1.16469	-0.457061
38827366	chr19:38827366:C:T	1.65077e-08	-0.794591	-1.00361	5.66561e-06	-0.94078	-0.755181	1.70275e-05	-0.999642	-0.456493
38827374	chr19:38827374:G:A	2.70243e-08	-1.68941e-10	-1.30528	8.70299e-06	-1.68941e-10	-1.26671	2.02917e-05	-1.68941e-10	-1.28076
38827429	chr19:38827429:G:C	4.45233e-09	-1.76687	-1.34172	1.47755e-06	-1.76153	-1.27846	3.54572e-06	-1.7664	-1.25883
38827465	chr19:38827465:G:A	8.18294e-09	-0.992499	-1.50747	5.36695e-06	-0.241989	-1.50813	1.20875e-05	-0.279211	-1.51959
38827596	chr19:38827596:G:C	6.19751e-09	-1.32936	-1.44852	3.57544e-06	-0.709033	-1.44725	7.94379e-06	-0.739139	-1.47944
38827624	chr19:38827624:T:C	2.72117e-08	-1.68941e-10	-1.29837	7.92152e-06	-1.68941e-10	-1.36079	2.05382e-05	-1.68941e-10	-1.26868
38828103	chr19:38828103:C:A	3.84865e-08	-1.68941e-10	-0.951715	1.16988e-05	-1.68941e-10	-0.970893	2.85335e-05	-1.68941e-10	-0.939888
38828554	chr19:38828554:G:A	3.22184e-06	2.82038	0.655304	0.000153455	0.73567	0.867365	0.000413159	0.345887	1.38698
38829351	chr19:38829351:T:C	1.35416e-07	0.30633	-4.99793e-10	3.08277e-05	-0.00196208	-4.99793e-10	8.3943e-05	0.139171	-4.99793e-10
38829392	chr19:38829392:C:T	1.7021e-08	-0.784479	-0.983094	1.13995e-05	-0.257645	-0.739163	2.03228e-05	-0.951507	-0.327715
38829985	chr19:38829985:G:A	2.83886e-08	-1.68941e-10	-1.25603	8.46547e-06	-1.68941e-10	-1.29438	2.00241e-05	-1.68941e-10	-1.29403
38830763	chr19:38830763:AG:A	4.57521e-08	-1.68941e-10	-0.778784	1.551e-05	-1.68941e-10	-0.688888	3.67083e-05	-1.68941e-10	-0.687966
38830972	chr19:38830972:G:T	1.21971e-08	-1.00683	-1.094	7.53182e-06	-0.533202	-0.878036	1.41687e-05	-1.1505	-0.489434
38831051	chr19:38831051:G:C	2.20384e-08	-1.68941e-10	-1.50923	6.9345e-06	-1.68941e-10	-1.49387	1.71459e-05	-1.68941e-10	-1.44921
38831259	chr19:38831259:G:A	8.02112e-09	-1.0114	-1.50855	5.22444e-06	-0.267856	-1.50917	1.17768e-05	-0.30486	-1.51998
38831279	chr19:38831279:A:T	2.77567e-08	-1.68941e-10	-1.27855	8.9675e-06	-1.68941e-10	-1.23677	2.12733e-05	-1.68941e-10	-1.23351
38831712	chr19:38831712:G:T	2.59673e-08	-1.68941e-10	-1.34518	8.37134e-06	-1.68941e-10	-1.30556	1.9575e-05	-1.68941e-10	-1.31672
38831774	chr19:38831774:G:T	1.75879e-08	-1.73481	-4.99793e-10	5.63065e-06	-1.70215	-4.99793e-10	1.30969e-05	-1.71859	-4.99793e-10
38831953	chr19:38831953:A:C	2.70367e-08	-1.68941e-10	-1.30483	8.70933e-06	-1.68941e-10	-1.26598	2.03196e-05	-1.68941e-10	-1.27938
38832126	chr19:38832126:A:C	1.86127e-08	-0.700265	-0.977914	1.29899e-05	-0.132182	-0.734019	2.22584e-05	-0.874728	-0.31352
38832329	chr19:38832329:G:A	2.71655e-08	-1.68941e-10	-1.30007	8.75454e-06	-1.68941e-10	-1.2608	2.07255e-05	-1.68941e-10	-1.2596
38832411	chr19:38832411:GC:G	1.63547e-08	-0.794519	-1.01299	5.60878e-06	-0.94033	-0.765711	1.68052e-05	-0.999359	-0.469922
38832452	chr19:38832452:TCAGAAGGGCTAAA:T	1.5424e-08	-0.829685	-1.03642	5.27105e-06	-0.973892	-0.794254	1.57302e-05	-1.03152	-0.503866
38833301	chr19:38833301:T:C	1.79248e-08	-1.71584	-4.99793e-10	6.26321e-06	-1.59568	-4.99793e-10	1.43726e-05	-1.62565	-4.99793e-10
38833514	chr19:38833514:C:T	4.97553e-08	-0.702253	0.00734693	2.30305e-05	-0.835082	0.541528	0.000101288	-0.911077	1.23808
38833542	chr19:38833542:A:C	2.5309e-08	-1.68941e-10	-1.37086	8.10394e-06	-1.68941e-10	-1.33803	1.91853e-05	-1.68941e-10	-1.33682
38833690	chr19:38833690:T:C	6.40971e-09	-1.61244	-1.13177	2.90346e-06	-1.37154	-0.992928	1.02115e-05	-1.23284	-0.734609
38833783	chr19:38833783:C:T	6.65373e-08	-1.68941e-10	-0.40426	2.41203e-05	-1.68941e-10	-0.247323	7.32649e-05	-1.68941e-10	0.00311478
38834802	chr19:38834802:T:C	2.522e-08	-1.68941e-10	-1.37439	7.62636e-06	-1.68941e-10	-1.39876	1.89614e-05	-1.68941e-10	-1.34856
38835111	chr19:38835111:T:C	2.30885e-08	-1.68941e-10	-1.46269	7.12777e-06	-1.68941e-10	-1.46638	1.70032e-05	-1.68941e-10	-1.45756
38835114	chr19:38835114:C:T	1.23765e-07	1.65162	-1.43526	2.07431e-05	1.05284	-1.451	4.65308e-05	1.02797	-1.47882
38835640	chr19:38835640:A:T	2.23887e-08	-0.840331	-0.653132	1.11405e-05	-0.499135	-0.520653	2.97171e-05	-1.08463	0.185382
38835809	chr19:38835809:T:G	7.63964e-08	-1.68941e-10	-0.266087	2.26835e-05	-1.68941e-10	-0.308739	5.43209e-05	-1.68941e-10	-0.296059
38835839	chr19:38835839:T:C	1.12452e-07	1.25293	-1.13243	5.78448e-05	1.68433	-1.05694	0.000176662	1.63161	-0.748338
38835931	chr19:38835931:T:C	6.11039e-07	2.76872	-0.955579	0.000617151	3.88935	-0.894608	0.00206101	4.13507	-0.795082
38836114	chr19:38836114:G:C	1.11864e-07	1.22226	-1.107	5.74568e-05	1.65008	-1.02942	0.000176906	1.59713	-0.712477
38836170	chr19:38836170:G:A	7.60551e-08	-1.68941e-10	-0.270564	2.26245e-05	-1.68941e-10	-0.311341	5.4597e-05	-1.68941e-10	-0.290988
38836285	chr19:38836285:T:C	5.08755e-08	-1.68941e-10	-0.67264	1.72711e-05	-1.68941e-10	-0.581342	4.62966e-05	-1.68941e-10	-0.455899
38837069	chr19:38837069:T:TGG	4.74025e-08	-1.68941e-10	-0.743348	1.40388e-05	-1.68941e-10	-0.78855	3.48577e-05	-1.68941e-10	-0.739694
38837216	chr19:38837216:A:T	1.03131e-07	1.12505	-1.09107	5.24838e-05	1.54246	-1.01233	0.000162697	1.49137	-0.690453
38837505	chr19:38837505:A:C	5.42865e-08	-0.576676	-0.0310701	2.47981e-05	-0.720425	0.500819	0.000108379	-0.799462	1.19413
38838328	chr19:38838328:T:C	5.87477e-08	-1.68941e-10	-0.52877	2.25255e-05	-1.68941e-10	-0.315725	6.01599e-05	-1.68941e-10	-0.193961
38838565	chr19:38838565:C:T	1.71234e-08	-1.76157	-4.99793e-10	5.28287e-06	-1.76591	-4.99793e-10	1.24929e-05	-1.7658	-4.99793e-10
38838742	chr19:38838742:G:A	8.82365e-08	-1.68941e-10	-0.122002	2.92688e-05	-1.68941e-10	-0.0538537	7.0803e-05	-1.68941e-10	-0.0310657
38838877	chr19:38838877:C:T	6.82513e-09	-1.15996	-1.52145	3.58017e-06	-0.639844	-1.51512	8.97464e-06	-0.577194	-1.51937
38839296	chr19:38839296:T:C	3.37514e-08	-1.68941e-10	-1.083	9.97231e-06	-1.68941e-10	-1.13056	2.32839e-05	-1.68941e-10	-1.14321
38839323	chr19:38839323:C:T	2.09903e-07	-1.68941e-10	0.744621	7.49956e-05	-1.68941e-10	0.887054	0.000252259	-1.68941e-10	1.23949
38839418	chr19:38839418:A:G	1.09888e-08	-0.984075	-1.22108	3.65852e-06	-1.13517	-0.998143	1.16081e-05	-1.20889	-0.630374
38840005	chr19:38840005:G:A	1.18699e-08	-1.31755	-0.810472	8.52972e-06	-0.672904	-0.613914	2.09555e-05	-0.734673	-0.513895
38840074	chr19:38840074:A:C	3.36991e-07	2.0585	-0.840462	3.59104e-06	-0.956647	-1.19529	5.67488e-06	-1.24255	-1.31237
38843696	chr19:38843696:G:A	3.8937e-09	-1.76774	-1.47492	1.23659e-06	-1.74874	-1.46928	2.99244e-06	-1.7434	-1.45147
38844496	chr19:38844496:G:A	2.25917e-08	-1.68941e-10	-1.48444	6.97345e-06	-1.68941e-10	-1.48827	1.6979e-05	-1.68941e-10	-1.45899
38844634	chr19:38844634:T:C	3.78164e-08	0.220516	-1.1898	1.91541e-05	0.679668	-1.15753	6.55031e-05	0.936156	-1.04503
38844772	chr19:38844772:C:T	1.45903e-07	-1.68941e-10	0.38092	5.10542e-05	-1.68941e-10	0.502513	0.000120278	-1.68941e-10	0.498841
38844894	chr19:38844894:C:T	5.70828e-08	-1.68941e-10	-0.557519	1.73395e-05	-1.68941e-10	-0.577388	4.19704e-05	-1.68941e-10	-0.554003
38845104	chr19:38845104:A:G	1.0296e-07	1.20461	-1.17229	5.22681e-05	1.62687	-1.10086	0.000157816	1.57392	-0.803459
38845460	chr19:38845460:T:G	3.42073e-08	-1.30388	0.234294	2.37824e-05	-0.660998	0.399571	5.94739e-05	-0.719043	0.513613
38845477	chr19:38845477:T:C	4.11665e-08	-1.68941e-10	-0.884398	1.2538e-05	-1.68941e-10	-0.901613	3.00371e-05	-1.68941e-10	-0.888533
38845528	chr19:38845528:G:A	4.56017e-08	-1.68941e-10	-0.782077	1.44615e-05	-1.68941e-10	-0.758882	4.76537e-05	-1.68941e-10	-0.427007
38845640	chr19:38845640:C:G	1.4704e-07	-1.68941e-10	0.388684	5.14925e-05	-1.68941e-10	0.511061	0.000121426	-1.68941e-10	0.508334
38846101	chr19:38846101:G:A	1.24161e-07	-1.68941e-10	0.219554	4.31755e-05	-1.68941e-10	0.334897	0.000102369	-1.68941e-10	0.337619
38846325	chr19:38846325:G:A	2.76088e-08	-0.700274	-0.583612	1.40894e-05	-0.335893	-0.449058	3.61252e-05	-0.965548	0.261571
38846352	chr19:38846352:C:T	2.54455e-08	-1.68941e-10	-1.36548	7.83549e-06	-1.68941e-10	-1.37171	1.87955e-05	-1.68941e-10	-1.35735
38846391	chr19:38846391:T:A	4.55436e-09	-1.62012	-1.46582	1.34584e-06	-1.73622	-1.39714	3.41253e-06	-1.65346	-1.41005
38847126	chr19:38847126:G:A	2.1823e-08	-1.68941e-10	-1.51906	6.74598e-06	-1.68941e-10	-1.52143	1.6025e-05	-1.68941e-10	-1.51682
38847502	chr19:38847502:A:G	9.45484e-08	1.14713	-1.20004	4.76331e-05	1.56505	-1.1319	0.000142695	1.51272	-0.84298
38848023	chr19:38848023:G:A	1.05548e-07	1.52039	-1.46325	9.13356e-05	2.55889	-1.47473	0.000306396	2.85992	-1.42601
38848094	chr19:38848094:TTTTA:T	2.80038e-08	-0.633558	-0.636124	1.43477e-05	-0.261883	-0.504905	3.55934e-05	-0.908474	0.189668
38848142	chr19:38848142:G:A	3.68877e-08	-1.24209	0.247947	2.65234e-05	-0.566376	0.41403	6.61037e-05	-0.626836	0.527093
38848345	chr19:38848345:A:G	3.33781e-08	-1.68941e-10	-1.09412	9.88681e-06	-1.68941e-10	-1.13917	2.3034e-05	-1.68941e-10	-1.154
38848623	chr19:38848623:G:A	7.65335e-08	-1.68941e-10	-0.264293	2.8055e-05	-1.68941e-10	-0.0962086	8.62944e-05	-1.68941e-10	0.166797
38848643	chr19:38848643:C:T	2.50412e-08	-1.68941e-10	-1.3815	7.11651e-06	-1.68941e-10	-1.46796	1.76426e-05	-1.68941e-10	-1.42065
38848924	chr19:38848924:T:C	3.025e-08	-1.68941e-10	-1.19253	1.05896e-05	-1.68941e-10	-1.07051	2.31997e-05	-1.68941e-10	-1.14683
38849921	chr19:38849921:G:A	2.87283e-08	-1.68941e-10	-1.24414	9.96394e-06	-1.68941e-10	-1.1314	2.19614e-05	-1.68941e-10	-1.20168
38850331	chr19:38850331:T:A	2.88374e-08	-1.68941e-10	-1.24035	9.34731e-06	-1.68941e-10	-1.19529	2.1813e-05	-1.68941e-10	-1.20846
38850542	chr19:38850542:G:T	1.42622e-08	-0.718865	-1.22555	4.80313e-06	-0.847766	-1.01334	1.5056e-05	-0.91341	-0.66578
38850722	chr19:38850722:C:T	2.29208e-08	-1.68941e-10	-1.46998	7.01516e-06	-1.68941e-10	-1.4823	1.66537e-05	-1.68941e-10	-1.47834
38850828	chr19:38850828:C:G	2.17555e-08	-1.52215	-4.99793e-10	6.0418e-06	-1.63167	-4.99793e-10	1.42474e-05	-1.63439	-4.99793e-10
38850915	chr19:38850915:A:G	8.33875e-08	0.940864	-1.11939	4.30244e-05	1.37587	-1.04448	0.000133361	1.33364	-0.731551
38851161	chr19:38851161:A:G	1.46704e-07	-1.68941e-10	0.386396	5.1372e-05	-1.68941e-10	0.508719	0.000121151	-1.68941e-10	0.506067
38851640	chr19:38851640:T:A	1.23371e-07	-1.68941e-10	0.213172	4.28913e-05	-1.68941e-10	0.328293	0.00010168	-1.68941e-10	0.330865
38851737	chr19:38851737:G:A	4.49982e-08	-1.68941e-10	-0.7954	1.33593e-05	-1.68941e-10	-0.838162	3.31667e-05	-1.68941e-10	-0.789421
38851884	chr19:38851884:G:A	1.4704e-07	-1.68941e-10	0.388684	5.14925e-05	-1.68941e-10	0.511061	0.000121426	-1.68941e-10	0.508334
38852793	chr19:38852793:G:A	1.28131e-07	-1.68941e-10	0.251033	4.46749e-05	-1.68941e-10	0.369036	0.000105354	-1.68941e-10	0.36636
38852973	chr19:38852973:A:G	3.59089e-08	-1.68941e-10	-1.02104	1.05946e-05	-1.68941e-10	-1.07003	2.46558e-05	-1.68941e-10	-1.08596
38853356	chr19:38853356:C:T	4.63797e-08	-0.805861	0.0407016	2.20731e-05	-0.919968	0.583952	9.89758e-05	-0.986965	1.29087
38853385	chr19:38853385:A:C	2.7368e-08	-1.68941e-10	-1.29265	8.50008e-06	-1.68941e-10	-1.2903	1.9635e-05	-1.68941e-10	-1.31366
38853494	chr19:38853494:G:A	4.75837e-08	-0.758986	0.0194549	2.25579e-05	-0.874603	0.560314	0.000100544	-0.94358	1.26321
38853516	chr19:38853516:T:G	2.45465e-08	-1.68941e-10	-1.40145	7.32965e-06	-1.68941e-10	-1.43845	1.85209e-05	-1.68941e-10	-1.37207
38853548	chr19:38853548:C:T	2.91226e-08	-1.68941e-10	-1.23051	1.01228e-05	-1.68941e-10	-1.11559	2.22679e-05	-1.68941e-10	-1.18782
38853796	chr19:38853796:C:T	4.35303e-08	-0.756488	-0.0720765	2.02409e-05	-0.87377	0.451098	8.88317e-05	-0.94193	1.13771
38853800	chr19:38853800:T:A	3.71033e-08	-1.19661	0.208295	2.72902e-05	-0.496457	0.372608	6.77776e-05	-0.558612	0.483876
38853807	chr19:38853807:C:T	1.17414e-08	-1.28218	-0.856721	8.54568e-06	-0.618986	-0.665963	2.08859e-05	-0.681853	-0.570039
38853878	chr19:38853878:T:A	1.07499e-08	-1.02065	-1.20647	3.74993e-06	-1.11843	-0.990213	1.19538e-05	-1.17746	-0.632455
38853975	chr19:38853975:C:T	3.84842e-08	-1.22345	0.271677	2.79581e-05	-0.538817	0.439149	6.97007e-05	-0.599877	0.55312
38853997	chr19:38853997:C:G	4.51869e-09	-1.62894	-1.46486	1.34272e-06	-1.74021	-1.39547	3.38976e-06	-1.66136	-1.40885
38854257	chr19:38854257:C:A	7.91718e-08	-1.68941e-10	-0.230402	3.12144e-05	-1.68941e-10	0.0105038	8.44601e-05	-1.68941e-10	0.145312
38854385	chr19:38854385:G:A	1.14105e-07	0.986714	-0.851613	6.08825e-05	1.42694	-0.74837	0.000203946	1.37896	-0.352072
38854557	chr19:38854557:C:T	3.34103e-08	0.41782	-1.51098	1.32954e-05	0.669325	-1.51228	3.72981e-05	0.834058	-1.50608
38855023	chr19:38855023:C:A	1.09347e-07	0.892693	-0.800189	5.85961e-05	1.33206	-0.691771	0.000198002	1.28379	-0.286478
38855024	chr19:38855024:T:A	9.97225e-08	0.841666	-0.841297	5.293e-05	1.27644	-0.737844	0.000177896	1.22813	-0.337901
38855243	chr19:38855243:T:C	2.20727e-08	-1.68941e-10	-1.50768	6.88428e-06	-1.68941e-10	-1.50113	1.64059e-05	-1.68941e-10	-1.49332
38855269	chr19:38855269:G:T	1.02118e-07	1.06066	-1.03655	5.28898e-05	1.49951	-0.961673	0.000166586	1.45881	-0.63427
38855465	chr19:38855465:C:T	3.54618e-08	-1.03357	-4.99793e-10	9.94477e-06	-1.13333	-4.99793e-10	2.19132e-05	-1.20388	-4.99793e-10
38855498	chr19:38855498:G:A	5.88843e-08	-1.68941e-10	-0.526447	1.78683e-05	-1.68941e-10	-0.547347	4.2292e-05	-1.68941e-10	-0.546369
38856376	chr19:38856376:G:A	4.93675e-08	-0.773094	0.0703639	2.35552e-05	-0.888697	0.617667	0.000106091	-0.958095	1.33142
38856495	chr19:38856495:T:A	1.58758e-07	-1.68941e-10	0.465361	5.57238e-05	-1.68941e-10	0.590033	0.000131413	-1.68941e-10	0.587375
38856501	chr19:38856501:C:T	2.80094e-08	-1.68941e-10	-1.26948	9.00898e-06	-1.68941e-10	-1.23215	2.10284e-05	-1.68941e-10	-1.24509
38857094	chr19:38857094:T:C	1.95731e-08	-1.62787	-4.99793e-10	5.86096e-06	-1.66206	-4.99793e-10	1.35793e-05	-1.68242	-4.99793e-10
38857102	chr19:38857102:T:C	5.50253e-09	-1.42898	-1.46783	1.45639e-06	-1.56412	-1.49029	3.88968e-06	-1.43058	-1.50206
38857270	chr19:38857270:G:A	3.81313e-09	-1.74918	-1.51439	1.16287e-06	-1.76735	-1.51213	2.7748e-06	-1.76654	-1.50385
38857370	chr19:38857370:A:G	4.40842e-08	-0.899785	0.0838644	2.12654e-05	-1.00407	0.630774	9.62917e-05	-1.06996	1.34638
38857417	chr19:38857417:T:C	4.11693e-08	-1.14802	0.263694	3.10884e-05	-0.429754	0.436213	7.75984e-05	-0.494086	0.554665
38857677	chr19:38857677:C:T	2.17851e-08	-1.68941e-10	-1.5208	6.75817e-06	-1.68941e-10	-1.51962	1.59578e-05	-1.68941e-10	-1.52102
38857739	chr19:38857739:A:G	5.74777e-09	-1.38561	-1.4676	1.50964e-06	-1.52816	-1.49034	4.07206e-06	-1.3845	-1.50232
38858914	chr19:38858914:C:A	1.3828e-08	-0.796848	-1.17848	4.75653e-06	-0.918305	-0.952551	1.50673e-05	-0.984948	-0.593492
38858982	chr19:38858982:G:A	2.10507e-08	-1.18559	-0.369504	1.54892e-05	-0.481236	-0.208997	3.76543e-05	-0.545338	-0.117183
38859017	chr19:38859017:A:G	4.83684e-08	-0.89503	0.171855	2.35787e-05	-1.00055	0.730521	0.000107744	-1.06607	1.45486
38859317	chr19:38859317:G:A	4.22662e-07	0.302018	1.14253	0.000488595	0.856146	1.90501	0.00237169	0.681017	2.79937
38859812	chr19:38859812:A:G	2.9018e-08	-0.949632	-0.284474	1.3254e-05	-1.04555	0.199472	5.56015e-05	-1.10456	0.831804
38859881	chr19:38859881:T:C	1.79349e-07	0.587312	-4.99793e-10	0.000104184	1.21578	-4.99793e-10	0.000175107	0.874431	-4.99793e-10
38860157	chr19:38860157:G:A	2.35699e-08	-1.68941e-10	-1.44205	7.11113e-06	-1.68941e-10	-1.46871	1.74776e-05	-1.68941e-10	-1.43005
38860267	chr19:38860267:A:C	3.24118e-08	-1.68941e-10	-1.1235	9.70416e-06	-1.68941e-10	-1.15782	2.37434e-05	-1.68941e-10	-1.12366
38860599	chr19:38860599:G:A	1.01233e-07	-1.68941e-10	0.0154018	3.49253e-05	-1.68941e-10	0.122838	8.34649e-05	-1.68941e-10	0.133459
38860914	chr19:38860914:G:A	2.27598e-08	-1.68941e-10	-1.47703	7.11215e-06	-1.68941e-10	-1.46857	1.66438e-05	-1.68941e-10	-1.47893
38861054	chr19:38861054:C:T	9.63299e-08	-1.68941e-10	-0.0342432	3.31348e-05	-1.68941e-10	0.0702087	7.92049e-05	-1.68941e-10	0.0810707
38862196	chr19:38862196:T:C	1.0235e-08	-0.755147	-1.52106	5.86038e-06	-0.160312	-1.50185	8.23224e-06	-0.674897	-1.50801
38862318	chr19:38862318:G:T	2.49789e-08	-1.68941e-10	-1.38399	8.43807e-06	-1.68941e-10	-1.29762	1.88659e-05	-1.68941e-10	-1.35361
38862346	chr19:38862346:G:A	2.85731e-08	-1.68941e-10	-1.24956	8.26168e-06	-1.68941e-10	-1.31875	2.16358e-05	-1.68941e-10	-1.21662
38863173	chr19:38863173:G:A	2.50312e-08	-1.68941e-10	-1.3819	8.45967e-06	-1.68941e-10	-1.29507	1.89095e-05	-1.68941e-10	-1.3513
38863611	chr19:38863611:C:T	2.46661e-08	-1.68941e-10	-1.39659	8.30063e-06	-1.68941e-10	-1.31404	1.86042e-05	-1.68941e-10	-1.36758
38863765	chr19:38863765:C:T	2.47315e-08	-1.68941e-10	-1.39394	8.33136e-06	-1.68941e-10	-1.31035	1.8659e-05	-1.68941e-10	-1.36464
38863863	chr19:38863863:T:G	2.32553e-08	-1.68941e-10	-1.45549	7.71928e-06	-1.68941e-10	-1.38665	1.81405e-05	-1.68941e-10	-1.39282
38864132	chr19:38864132:G:T	1.92983e-08	-1.642	-4.99793e-10	5.79416e-06	-1.67353	-4.99793e-10	1.34787e-05	-1.68985	-4.99793e-10
38864727	chr19:38864727:C:T	2.24412e-07	-1.68941e-10	0.811463	7.95172e-05	-1.68941e-10	0.945598	0.000261668	-1.68941e-10	1.27611
38865036	chr19:38865036:G:A	4.36017e-08	0.554969	-1.3819	1.77958e-05	0.820544	-1.37196	5.26494e-05	0.993441	-1.32075
38865385	chr19:38865385:A:G	7.65483e-09	-1.32064	-1.24604	4.24853e-06	-0.890212	-1.09359	6.78619e-06	-1.25696	-1.11911
38866031	chr19:38866031:T:C	2.21484e-08	-1.68941e-10	-1.50426	6.91108e-06	-1.68941e-10	-1.49725	1.62257e-05	-1.68941e-10	-1.50437
38866933	chr19:38866933:G:A	2.78434e-08	-1.68941e-10	-1.27543	8.32963e-06	-1.68941e-10	-1.31056	1.94874e-05	-1.68941e-10	-1.3212
38867064	chr19:38867064:A:G	2.25216e-08	-1.68941e-10	-1.48755	6.88508e-06	-1.68941e-10	-1.50102	1.60526e-05	-1.68941e-10	-1.5151
38867598	chr19:38867598:AATT:A	2.18811e-08	-1.68941e-10	-1.5164	6.7635e-06	-1.68941e-10	-1.51883	1.59847e-05	-1.68941e-10	-1.51934
38868000	chr19:38868000:G:A	2.28655e-08	-1.68941e-10	-1.47239	6.97125e-06	-1.68941e-10	-1.48858	1.61671e-05	-1.68941e-10	-1.50799
38868220	chr19:38868220:C:T	2.91644e-08	-1.68941e-10	-1.22907	9.24182e-06	-1.68941e-10	-1.20664	2.17022e-05	-1.68941e-10	-1.21355
38868221	chr19:38868221:A:G	2.24459e-08	-1.68941e-10	-1.49091	6.86744e-06	-1.68941e-10	-1.50358	1.60283e-05	-1.68941e-10	-1.51661
38868652	chr19:38868652:T:C	1.79761e-08	-1.71298	-4.99793e-10	5.67174e-06	-1.69488	-4.99793e-10	1.35805e-05	-1.68233	-4.99793e-10
38868733	chr19:38868733:GA:G	2.21259e-08	-1.68941e-10	-1.50527	6.87494e-06	-1.68941e-10	-1.50249	1.6209e-05	-1.68941e-10	-1.5054
38868737	chr19:38868737:G:A	3.05222e-08	-1.18357	-4.99793e-10	6.00145e-06	-1.63837	-4.99793e-10	1.39502e-05	-1.65547	-4.99793e-10
38868967	chr19:38868967:T:G	2.63476e-08	-1.68941e-10	-1.33064	9.05724e-06	-1.68941e-10	-1.22681	2.00862e-05	-1.68941e-10	-1.29093
38868970	chr19:38868970:T:G	2.68727e-08	-1.68941e-10	-1.31091	9.25764e-06	-1.68941e-10	-1.20493	2.05001e-05	-1.68941e-10	-1.27054
38869797	chr19:38869797:T:C	2.32078e-08	-1.68941e-10	-1.45753	7.28899e-06	-1.68941e-10	-1.44401	1.70054e-05	-1.68941e-10	-1.45744
38870080	chr19:38870080:G:A	2.21913e-08	-0.887383	-0.614941	9.83058e-06	-0.893607	-0.251271	3.36499e-05	-0.961757	0.1868
38871612	chr19:38871612:G:A	2.66404e-08	-1.68941e-10	-1.31959	9.15338e-06	-1.68941e-10	-1.21625	2.0314e-05	-1.68941e-10	-1.27966
38871719	chr19:38871719:T:G	3.02407e-08	-1.68941e-10	-1.19283	9.25465e-06	-1.68941e-10	-1.20525	2.0703e-05	-1.68941e-10	-1.26069
38871742	chr19:38871742:C:T	2.41821e-08	-1.68941e-10	-1.41641	7.41551e-06	-1.68941e-10	-1.4268	1.76814e-05	-1.68941e-10	-1.41846
38871970	chr19:38871970:A:G	2.35878e-08	-1.68941e-10	-1.44129	7.82964e-06	-1.68941e-10	-1.37246	1.76922e-05	-1.68941e-10	-1.41784
38872088	chr19:38872088:C:T	9.00705e-07	2.20116	-4.99793e-10	7.38284e-06	-1.43122	-4.99793e-10	1.81464e-05	-1.39249	-4.99793e-10
38872464	chr19:38872464:C:T	2.7936e-07	-1.68941e-10	1.03048	0.000100151	-1.68941e-10	1.1763	0.000334706	-1.68941e-10	1.52228
38872966	chr19:38872966:TGA:T	1.09054e-07	0.91061	-0.820794	1.71301e-05	-0.0219024	-0.567634	5.69316e-05	-0.0601692	-0.188948
38873512	chr19:38873512:A:C	2.34448e-08	-1.68941e-10	-1.44737	7.244e-06	-1.68941e-10	-1.4502	1.72292e-05	-1.68941e-10	-1.44436
38873686	chr19:38873686:C:T	3.23909e-08	-1.68941e-10	-1.12415	1.05574e-05	-1.68941e-10	-1.07354	2.46673e-05	-1.68941e-10	-1.08549
38873714	chr19:38873714:C:T	2.3664e-08	-1.68941e-10	-1.43807	7.44608e-06	-1.68941e-10	-1.42269	1.73823e-05	-1.68941e-10	-1.43551
38873775	chr19:38873775:C:T	1.02623e-07	0.658394	-0.629357	1.72847e-05	-0.222907	-0.357649	5.73874e-05	-0.259456	0.0183139
38873944	chr19:38873944:C:T	1.37902e-08	-1.22873	-0.749338	1.0266e-05	-0.528895	-0.572644	2.48894e-05	-0.599998	-0.476526
38874305	chr19:38874305:C:T	2.38302e-08	-1.43107	-4.99793e-10	8.04062e-06	-1.34587	-4.99793e-10	1.89628e-05	-1.34849	-4.99793e-10
38874315	chr19:38874315:C:T	5.26447e-09	-1.49817	-1.44287	3.26632e-06	-0.881463	-1.36525	7.63646e-06	-0.908637	-1.3494
38874328	chr19:38874328:A:G	5.67787e-09	-1.3772	-1.48825	1.15234e-06	-1.76807	-1.52051	3.21673e-06	-1.62007	-1.50253
38874516	chr19:38874516:C:T	1.21235e-08	-1.72499	-0.381886	4.63701e-06	-1.62836	-0.267946	2.03976e-05	-1.75635	0.480799
38874640	chr19:38874640:GGGAA:G	2.8252e-08	-1.68941e-10	-1.26086	8.4522e-06	-1.68941e-10	-1.29595	1.9729e-05	-1.68941e-10	-1.30888
38874761	chr19:38874761:G:A	4.25258e-08	0.284789	-1.1367	5.06922e-06	-0.652837	-1.15435	1.65869e-05	-0.523025	-0.959326
38874950	chr19:38874950:C:T	1.66532e-08	-1.21405	-0.575374	1.28005e-05	-0.503228	-0.377661	3.14026e-05	-0.576847	-0.26723
38875008	chr19:38875008:G:A	2.6057e-08	-1.68941e-10	-1.34174	7.80805e-06	-1.68941e-10	-1.37522	1.83826e-05	-1.68941e-10	-1.37956
38875289	chr19:38875289:G:A	3.75405e-08	-1.68941e-10	-0.976602	1.25405e-05	-1.68941e-10	-0.901412	3.28921e-05	-1.68941e-10	-0.797734
38875295	chr19:38875295:C:T	2.54173e-08	-1.36659	-4.99793e-10	6.62929e-06	-1.53888	-4.99793e-10	1.57719e-05	-1.53274	-4.99793e-10
38875398	chr19:38875398:G:A	3.44479e-08	0.406283	-1.46886	4.5096e-06	-0.485663	-1.4385	1.14019e-05	-0.474304	-1.38288
38875416	chr19:38875416:C:T	1.85179e-07	0.619301	-4.99793e-10	4.12835e-05	0.290088	-4.99793e-10	0.00011269	0.433669	-4.99793e-10
38875767	chr19:38875767:G:A	2.39909e-08	-1.68941e-10	-1.42435	7.23163e-06	-1.68941e-10	-1.45191	1.80151e-05	-1.68941e-10	-1.39976
38876139	chr19:38876139:C:T	1.53338e-08	-1.73931	-0.132654	5.8656e-06	-1.65265	-0.00861539	2.82068e-05	-1.76248	0.811074
38876174	chr19:38876174:C:T	2.8668e-08	-1.68941e-10	-1.24624	8.13248e-06	-1.68941e-10	-1.33451	2.16947e-05	-1.68941e-10	-1.2139
38876259	chr19:38876259:A:G	5.05441e-08	0.737993	-1.41717	5.69079e-06	-0.238598	-1.45293	1.60305e-05	-0.136487	-1.37999
38876264	chr19:38876264:T:C	7.54199e-08	-1.68941e-10	-0.278951	2.23996e-05	-1.68941e-10	-0.321334	5.00256e-05	-1.68941e-10	-0.378433
38876471	chr19:38876471:T:C	3.61223e-07	2.78036	-1.49288	6.12412e-05	2.15427	-1.46983	0.00019274	2.39982	-1.42944
38876672	chr19:38876672:C:T	1.31211e-08	-1.7073	-0.320499	5.08092e-06	-1.59979	-0.205091	2.23699e-05	-1.74668	0.56343
38876808	chr19:38876808:A:G	2.52311e-08	-1.68941e-10	-1.37395	8.1349e-06	-1.68941e-10	-1.33421	2.04593e-05	-1.68941e-10	-1.27253
38877095	chr19:38877095:A:G	2.52142e-08	-1.68941e-10	-1.37461	8.1253e-06	-1.68941e-10	-1.33539	2.04371e-05	-1.68941e-10	-1.27361
38877160	chr19:38877160:C:T	8.7629e-08	-1.68941e-10	-0.12891	2.89238e-05	-1.68941e-10	-0.0657114	6.80775e-05	-1.68941e-10	-0.070321
38877374	chr19:38877374:A:G	2.44306e-08	-1.68941e-10	-1.40619	7.84237e-06	-1.68941e-10	-1.37083	1.96089e-05	-1.68941e-10	-1.31499
38877636	chr19:38877636:C:T	4.20992e-08	-1.68941e-10	-0.861993	1.33146e-05	-1.68941e-10	-0.841517	3.62554e-05	-1.68941e-10	-0.70038
38877659	chr19:38877659:T:C	1.56882e-06	4.22271	-1.46666	0.000275016	3.60479	-1.41833	0.000967707	3.96676	-1.3828
38877798	chr19:38877798:C:CCCTCCCTT	4.17979e-08	-1.68941e-10	-0.869177	1.31837e-05	-1.68941e-10	-0.851392	3.57993e-05	-1.68941e-10	-0.71304
38878358	chr19:38878358:T:C	4.80628e-08	-0.0396287	-0.689884	9.77489e-06	-0.759996	-0.390563	3.40251e-05	-0.827944	0.0640754
38879295	chr19:38879295:G:T	3.20483e-08	-1.68941e-10	-1.13478	9.11004e-06	-1.68941e-10	-1.221	2.1868e-05	-1.68941e-10	-1.20594
38879828	chr19:38879828:T:G	2.26165e-08	-1.68941e-10	-1.48334	6.97036e-06	-1.68941e-10	-1.48871	1.64915e-05	-1.68941e-10	-1.48812
38879835	chr19:38879835:T:G	8.14501e-08	-1.68941e-10	-0.202032	2.20348e-05	-1.68941e-10	-0.337751	6.06764e-05	-1.68941e-10	-0.185412
38879872	chr19:38879872:C:A	2.61862e-08	-1.68941e-10	-1.33679	7.9071e-06	-1.68941e-10	-1.36261	1.8411e-05	-1.68941e-10	-1.37802
38879908	chr19:38879908:C:T	4.16639e-08	-1.68941e-10	-0.872386	1.19053e-05	-1.68941e-10	-0.953388	3.03516e-05	-1.68941e-10	-0.878118
38879937	chr19:38879937:C:T	2.56926e-08	-1.68941e-10	-1.35582	7.55555e-06	-1.68941e-10	-1.40809	1.80899e-05	-1.68941e-10	-1.39561
38880045	chr19:38880045:G:A	2.42413e-08	-1.68941e-10	-1.41397	7.43599e-06	-1.68941e-10	-1.42404	1.7484e-05	-1.68941e-10	-1.42968
38880373	chr19:38880373:C:T	1.17864e-08	-0.855172	-1.2799	2.577e-06	-1.14798	-1.33577	6.51693e-06	-1.08581	-1.33075
38880482	chr19:38880482:T:G	9.3354e-09	-1.69534	-0.672871	3.63339e-06	-1.57175	-0.568461	1.3712e-05	-1.73911	0.0664118
38880806	chr19:38880806:C:T	4.77649e-08	-1.68941e-10	-0.735731	1.51468e-05	-1.68941e-10	-0.712583	4.21539e-05	-1.68941e-10	-0.54964
38881243	chr19:38881243:A:G	5.14728e-09	-1.4675	-1.49605	1.9185e-06	-1.27177	-1.50706	3.33382e-06	-1.57267	-1.51418
38881348	chr19:38881348:G:A	3.86452e-08	-1.68941e-10	-0.947598	1.24129e-05	-1.68941e-10	-0.911635	3.04318e-05	-1.68941e-10	-0.875479
38881604	chr19:38881604:C:G	6.37031e-08	1.0665	-1.51429	7.11328e-06	0.0473906	-1.5158	2.02209e-05	0.237201	-1.52145
38882505	chr19:38882505:C:T	1.00006e-07	-1.68941e-10	0.00321247	4.67557e-05	-1.68941e-10	0.414561	9.6175e-05	-1.68941e-10	0.275202
38882562	chr19:38882562:G:A	2.51313e-08	-1.68941e-10	-1.37791	7.89502e-06	-1.68941e-10	-1.36414	1.84976e-05	-1.68941e-10	-1.37333
38882712	chr19:38882712:T:TC	1.68441e-08	-0.257002	-1.52102	3.96875e-06	-0.537715	-1.51421	1.01713e-05	-0.458688	-1.51271
38882903	chr19:38882903:G:A	2.66794e-08	-1.68941e-10	-1.31813	7.99221e-06	-1.68941e-10	-1.35191	1.8723e-05	-1.68941e-10	-1.36122
38883357	chr19:38883357:A:G	4.15614e-09	-1.76164	-1.41579	1.4034e-06	-1.72024	-1.37124	4.01557e-06	-1.76677	-1.13402
38883715	chr19:38883715:C:T	3.36349e-08	-1.68941e-10	-1.08646	9.91833e-06	-1.68941e-10	-1.13599	2.30301e-05	-1.68941e-10	-1.15416
38883802	chr19:38883802:C:T	1.49554e-07	-1.68941e-10	0.405634	7.57963e-05	-1.68941e-10	0.897675	0.000151269	-1.68941e-10	0.728091
38883810	chr19:38883810:C:T	2.90773e-08	-1.68941e-10	-1.23206	9.21144e-06	-1.68941e-10	-1.20993	2.13079e-05	-1.68941e-10	-1.23189
38883841	chr19:38883841:G:A	1.07411e-07	-1.68941e-10	0.0746401	3.32846e-05	-1.68941e-10	0.0747193	0.0001029	-1.68941e-10	0.342791
38883963	chr19:38883963:G:A	2.50033e-08	-1.68941e-10	-1.38301	8.0176e-06	-1.68941e-10	-1.34874	1.91763e-05	-1.68941e-10	-1.33729
38884516	chr19:38884516:T:C	2.22611e-08	-1.68941e-10	-1.49918	6.89763e-06	-1.68941e-10	-1.4992	1.62977e-05	-1.68941e-10	-1.49994
38884517	chr19:38884517:C:T	2.79942e-08	-1.68941e-10	-1.27002	8.92968e-06	-1.68941e-10	-1.241	2.33389e-05	-1.68941e-10	-1.14085
38884760	chr19:38884760:T:C	2.23728e-08	-1.68941e-10	-1.49418	6.91006e-06	-1.68941e-10	-1.4974	1.61587e-05	-1.68941e-10	-1.50851
38884992	chr19:38884992:C:T	4.80328e-08	-1.68941e-10	-0.730139	1.31189e-05	-1.68941e-10	-0.856319	3.20614e-05	-1.68941e-10	-0.823313
38885880	chr19:38885880:C:T	1.62009e-08	-1.07456	-0.742389	4.03719e-06	-1.47549	-0.55934	1.25442e-05	-1.3599	-0.401814
38886057	chr19:38886057:T:G	2.17728e-08	-1.68941e-10	-1.52136	6.82138e-06	-1.68941e-10	-1.51031	1.61176e-05	-1.68941e-10	-1.51106
38886415	chr19:38886415:G:A	2.90287e-08	-1.68941e-10	-1.23374	9.01679e-06	-1.68941e-10	-1.23129	2.19324e-05	-1.68941e-10	-1.203
38886853	chr19:38886853:G:A	2.15685e-08	-0.351189	-1.1796	4.09933e-06	-0.960525	-1.05903	1.32512e-05	-0.768911	-0.93797
38887043	chr19:38887043:C:T	1.36345e-07	0.313164	-4.99793e-10	3.85966e-05	0.222789	-4.99793e-10	8.49418e-05	0.150998	-4.99793e-10
38887154	chr19:38887154:G:A	8.84386e-08	-1.68941e-10	-0.119713	3.22192e-05	-1.68941e-10	0.0421885	8.46459e-05	-1.68941e-10	0.147509
38887270	chr19:38887270:T:A	6.29756e-09	-1.64466	-1.1172	2.28783e-06	-1.51619	-1.08658	4.48595e-06	-1.53165	-1.25837
38887490	chr19:38887490:C:T	2.31213e-08	-1.68941e-10	-1.46127	7.13596e-06	-1.68941e-10	-1.46523	1.6921e-05	-1.68941e-10	-1.46241
38887573	chr19:38887573:C:T	5.65493e-09	-1.72643	-1.14306	1.96486e-06	-1.64428	-1.11068	3.9049e-06	-1.65502	-1.27371
38887997	chr19:38887997:G:T	5.76132e-09	-1.73952	-1.11133	1.98571e-06	-1.66679	-1.07761	3.92162e-06	-1.67616	-1.24831
38888005	chr19:38888005:C:T	2.23695e-08	-1.68941e-10	-1.49432	6.95961e-06	-1.68941e-10	-1.49025	1.65118e-05	-1.68941e-10	-1.48689
38888071	chr19:38888071:G:A	2.24307e-08	-1.68941e-10	-1.49159	6.98017e-06	-1.68941e-10	-1.4873	1.65622e-05	-1.68941e-10	-1.48385
38888164	chr19:38888164:C:T	5.72038e-09	-1.73523	-1.12276	1.97735e-06	-1.65905	-1.08956	3.9126e-06	-1.669	-1.25777
38888833	chr19:38888833:G:A	2.41524e-08	-1.68941e-10	-1.41764	7.4483e-06	-1.68941e-10	-1.42239	1.76813e-05	-1.68941e-10	-1.41846
38888855	chr19:38888855:GACCTGAGAGGGCAA:G	2.33213e-08	-1.68941e-10	-1.45266	7.19775e-06	-1.68941e-10	-1.45661	1.70729e-05	-1.68941e-10	-1.45348
38888950	chr19:38888950:G:A	2.23731e-08	-1.68941e-10	-1.49416	6.87706e-06	-1.68941e-10	-1.50218	1.64236e-05	-1.68941e-10	-1.49225
38889007	chr19:38889007:C:T	4.8192e-07	-1.68941e-10	1.57576	0.000133985	-1.68941e-10	1.46735	0.0002909	-1.68941e-10	1.38201
38889130	chr19:38889130:C:T	8.09885e-08	-0.207716	-4.99793e-10	2.11357e-05	-0.379413	-4.99793e-10	5.0557e-05	-0.367865	-4.99793e-10
38889215	chr19:38889215:G:A	3.8145e-09	-1.76732	-1.49589	1.20475e-06	-1.74525	-1.49885	3.16388e-06	-1.74228	-1.39689
38889251	chr19:38889251:T:C	3.8764e-08	-1.68941e-10	-0.944531	1.25356e-05	-1.68941e-10	-0.901805	2.8542e-05	-1.68941e-10	-0.93959
38889266	chr19:38889266:G:A	3.83635e-09	-1.76174	-1.49576	1.18226e-06	-1.76636	-1.49659	2.72977e-06	-1.76553	-1.52122
38889313	chr19:38889313:A:G	4.60053e-08	-1.68941e-10	-0.773265	1.57123e-05	-1.68941e-10	-0.675929	4.04468e-05	-1.68941e-10	-0.59098
38889390	chr19:38889390:C:T	9.10224e-09	-1.19138	-1.20212	2.74079e-06	-1.3701	-1.05203	8.46372e-06	-1.26224	-0.892941
38889391	chr19:38889391:A:G	3.51759e-08	-1.05578	0.0141184	1.26216e-05	-1.1165	0.22153	2.73472e-05	-1.00268	0.0203245
38890225	chr19:38890225:T:C	4.43846e-08	-1.68941e-10	-0.809129	1.51123e-05	-1.68941e-10	-0.714868	3.88266e-05	-1.68941e-10	-0.631862
38890328	chr19:38890328:GA:G	7.13199e-08	-1.68941e-10	-0.334847	2.5884e-05	-1.68941e-10	-0.176749	7.02798e-05	-1.68941e-10	-0.0384827
38890516	chr19:38890516:C:A	2.33698e-08	-1.68941e-10	-1.45058	7.26939e-06	-1.68941e-10	-1.4467	1.73209e-05	-1.68941e-10	-1.43905
38891167	chr19:38891167:T:C	2.32635e-08	-1.68941e-10	-1.45514	7.18628e-06	-1.68941e-10	-1.4582	1.70462e-05	-1.68941e-10	-1.45504
38891361	chr19:38891361:T:C	2.2555e-08	-1.68941e-10	-1.48606	6.97216e-06	-1.68941e-10	-1.48845	1.64959e-05	-1.68941e-10	-1.48786
38891615	chr19:38891615:T:G	2.17965e-08	-1.68941e-10	-1.52027	6.74625e-06	-1.68941e-10	-1.52139	1.59814e-05	-1.68941e-10	-1.51954
38892273	chr19:38892273:G:A	4.47377e-09	-1.71948	-1.38431	1.33747e-06	-1.75878	-1.38082	2.82308e-06	-1.76055	-1.49259
38892598	chr19:38892598:G:C	1.16715e-08	-1.59903	-0.545847	4.1192e-06	-1.61502	-0.399695	1.20865e-05	-1.53916	-0.25972
38892834	chr19:38892834:T:C	3.33392e-08	-1.68941e-10	-1.09529	1.15447e-05	-1.68941e-10	-0.98415	4.02466e-05	-1.68941e-10	-0.595941
38892869	chr19:38892869:C:T	4.07621e-09	-1.76815	-1.4287	1.40991e-06	-1.76191	-1.32494	3.6794e-06	-1.76786	-1.22035
38893508	chr19:38893508:T:A	2.74675e-07	-1.68941e-10	1.01357	9.5357e-05	-1.68941e-10	1.12725	0.000220571	-1.68941e-10	1.10525
38894091	chr19:38894091:GGCTTT:G	1.93859e-07	-1.68941e-10	0.665109	7.1807e-05	-1.68941e-10	0.843607	0.000191088	-1.68941e-10	0.961769
38894129	chr19:38894129:C:T	2.62951e-08	-1.68941e-10	-1.33264	8.5805e-06	-1.68941e-10	-1.28088	2.04154e-05	-1.68941e-10	-1.27468
38894176	chr19:38894176:A:G	4.03436e-08	-1.68941e-10	-0.904589	1.27645e-05	-1.68941e-10	-0.88371	2.92014e-05	-1.68941e-10	-0.916751
38894389	chr19:38894389:C:T	2.00024e-08	-1.60617	-4.99793e-10	5.95796e-06	-1.64565	-4.99793e-10	1.37315e-05	-1.67128	-4.99793e-10
38894486	chr19:38894486:G:A	2.74195e-08	-1.68941e-10	-1.29077	8.50034e-06	-1.68941e-10	-1.29027	2.04745e-05	-1.68941e-10	-1.27179
38894658	chr19:38894658:C:T	1.14339e-08	-1.76771	-0.397732	4.96386e-06	-1.76818	-0.0600171	1.65682e-05	-1.75303	0.269551
38894659	chr19:38894659:C:G	1.15631e-08	-1.76693	-0.387271	5.02603e-06	-1.76788	-0.0478626	1.68531e-05	-1.74975	0.283314
38894663	chr19:38894663:A:G	5.35644e-08	-1.68941e-10	-0.621138	1.81464e-05	-1.68941e-10	-0.531904	4.37872e-05	-1.68941e-10	-0.511627
38894892	chr19:38894892:T:C	4.99777e-09	-1.76688	-1.22615	1.78044e-06	-1.74054	-1.11297	5.04953e-06	-1.73886	-0.932818
38894911	chr19:38894911:G:A	4.58012e-08	-1.68941e-10	-0.777713	1.43756e-05	-1.68941e-10	-0.764844	3.33648e-05	-1.68941e-10	-0.783466
38894993	chr19:38894993:C:A	7.02508e-08	-1.68941e-10	-0.349951	2.49073e-05	-1.68941e-10	-0.215214	6.49034e-05	-1.68941e-10	-0.118067
38895002	chr19:38895002:C:T	4.55572e-08	-0.783053	-4.99793e-10	1.2273e-05	-0.922975	-4.99793e-10	2.90198e-05	-0.922989	-4.99793e-10
38895613	chr19:38895613:T:C	3.79958e-08	-1.68941e-10	-0.964547	1.20215e-05	-1.68941e-10	-0.943679	2.7489e-05	-1.68941e-10	-0.977182
38896396	chr19:38896396:A:T	1.93391e-08	-1.07519	-0.564701	6.02578e-06	-1.46688	-0.167452	2.94599e-05	-1.24165	0.333714
38896775	chr19:38896775:A:G	9.78021e-08	-1.68941e-10	-0.019076	3.46201e-05	-1.68941e-10	0.114058	9.06022e-05	-1.68941e-10	0.215511
38897076	chr19:38897076:G:A	3.7368e-09	-1.76716	-1.51663	1.16943e-06	-1.76312	-1.51075	2.95437e-06	-1.75683	-1.45085
38897189	chr19:38897189:T:G	2.0676e-08	-1.09019	-0.482853	6.0314e-06	-1.47177	-0.161627	3.19152e-05	-1.25621	0.428328
38897202	chr19:38897202:T:C	1.85625e-08	-1.0576	-0.623285	5.10988e-06	-1.45034	-0.348858	2.59163e-05	-1.22635	0.19025
38897279	chr19:38897279:T:C	7.40014e-09	-1.3981	-1.20243	2.03527e-06	-1.67363	-1.04612	8.01154e-06	-1.51717	-0.692917
38897591	chr19:38897591:A:T	7.98849e-09	-1.31728	-1.20674	2.11411e-06	-1.63066	-1.05108	8.51482e-06	-1.4498	-0.699364
38898691	chr19:38898691:C:T	2.45964e-08	-1.68941e-10	-1.39942	7.78096e-06	-1.68941e-10	-1.3787	1.86172e-05	-1.68941e-10	-1.36688
38899246	chr19:38899246:A:T	5.9187e-09	-1.57392	-1.24998	2.51936e-06	-1.33691	-1.16946	5.26015e-06	-1.49911	-1.1317
38899891	chr19:38899891:G:A	2.40611e-08	-1.68941e-10	-1.42143	7.45937e-06	-1.68941e-10	-1.4209	1.73372e-05	-1.68941e-10	-1.43811
38900291	chr19:38900291:C:G	4.39664e-09	-1.71973	-1.40145	1.64069e-06	-1.63603	-1.29923	4.02623e-06	-1.7096	-1.18853
38901006	chr19:38901006:GT:G	4.12746e-09	-1.66777	-1.51659	1.27134e-06	-1.67986	-1.51045	2.87347e-06	-1.73662	-1.49883
38901027	chr19:38901027:T:G	2.37566e-08	-1.68941e-10	-1.43416	7.28428e-06	-1.68941e-10	-1.44466	1.71538e-05	-1.68941e-10	-1.44875
38901177	chr19:38901177:T:C	4.06582e-09	-1.68447	-1.51493	1.25577e-06	-1.69471	-1.50792	2.85894e-06	-1.74523	-1.49529
38901226	chr19:38901226:TTTTCATTAAA:T	6.14362e-09	-1.50094	-1.28567	2.53751e-06	-1.30729	-1.1919	5.75042e-06	-1.4127	-1.12899
38901312	chr19:38901312:T:C	2.42987e-08	-1.4116	-4.99793e-10	7.17075e-06	-1.46037	-4.99793e-10	1.59688e-05	-1.52033	-4.99793e-10
38901334	chr19:38901334:C:T	4.3871e-09	-1.64283	-1.48053	1.61687e-06	-1.43845	-1.51144	3.59237e-06	-1.49155	-1.5206
38901503	chr19:38901503:T:C	3.54881e-08	-1.68941e-10	-1.03282	1.07926e-05	-1.68941e-10	-1.05152	3.01338e-05	-1.68941e-10	-0.885321
38901845	chr19:38901845:T:C	6.0109e-09	-1.52585	-1.2826	2.46412e-06	-1.34019	-1.18835	5.60922e-06	-1.44151	-1.12504
38902314	chr19:38902314:C:A	6.29422e-09	-1.56959	-1.1928	2.42134e-06	-1.50424	-1.04182	6.23227e-06	-1.5839	-0.87733
38902365	chr19:38902365:C:T	8.83227e-09	-1.50786	-0.915746	3.32927e-06	-1.48974	-0.737888	8.96686e-06	-1.61431	-0.48312
38902858	chr19:38902858:A:G	4.70133e-09	-1.56491	-1.48927	1.43407e-06	-1.58593	-1.48392	3.2322e-06	-1.66767	-1.45014
38903275	chr19:38903275:ATTTAT:A	2.56576e-08	-1.68941e-10	-1.35718	7.95661e-06	-1.68941e-10	-1.35637	1.84064e-05	-1.68941e-10	-1.37827
38903631	chr19:38903631:C:G	4.30165e-09	-1.62446	-1.51857	1.30669e-06	-1.64263	-1.52025	2.88492e-06	-1.71013	-1.52134
38903841	chr19:38903841:C:T	1.27196e-08	-0.736717	-1.32216	3.32535e-06	-0.865578	-1.36322	8.22247e-06	-0.87395	-1.31015
38903957	chr19:38903957:C:T	3.21386e-08	-1.13196	-4.99793e-10	9.05283e-06	-1.2273	-4.99793e-10	2.06639e-05	-1.26258	-4.99793e-10
38904000	chr19:38904000:G:A	2.21067e-08	-1.68941e-10	-1.50614	6.8183e-06	-1.68941e-10	-1.51077	1.60174e-05	-1.68941e-10	-1.51729
38904349	chr19:38904349:G:A	2.54802e-08	-1.68941e-10	-1.36412	8.00035e-06	-1.68941e-10	-1.35089	1.87328e-05	-1.68941e-10	-1.36069
38904457	chr19:38904457:A:T	2.77221e-08	-1.68941e-10	-1.27979	8.83127e-06	-1.68941e-10	-1.25208	2.06076e-05	-1.68941e-10	-1.26531
38904691	chr19:38904691:T:C	3.90482e-09	-1.75798	-1.48183	1.23892e-06	-1.75917	-1.45696	2.89907e-06	-1.76178	-1.46479
38905660	chr19:38905660:C:G	5.69849e-09	-1.48582	-1.376	1.97821e-06	-1.46542	-1.28276	4.58654e-06	-1.59986	-1.16798
38905670	chr19:38905670:C:A	3.46841e-08	-1.68941e-10	-1.05574	1.03837e-05	-1.68941e-10	-1.09014	2.56952e-05	-1.68941e-10	-1.04466
38905695	chr19:38905695:A:T	6.92474e-09	-1.15141	-1.51551	3.73188e-06	-0.626142	-1.48732	7.86443e-06	-0.775127	-1.45349
38905899	chr19:38905899:G:T	1.7181e-08	-1.75822	-4.99793e-10	5.27443e-06	-1.7675	-4.99793e-10	1.24784e-05	-1.76697	-4.99793e-10
38905917	chr19:38905917:A:C	4.10356e-09	-1.76252	-1.42764	1.38516e-06	-1.72685	-1.37771	3.36399e-06	-1.73814	-1.3397
38906009	chr19:38906009:C:T	4.64718e-09	-1.67164	-1.39412	1.38635e-06	-1.74189	-1.36181	3.38534e-06	-1.74707	-1.32445
38906104	chr19:38906104:G:A	3.00019e-08	-1.68941e-10	-1.20076	9.57623e-06	-1.68941e-10	-1.17109	2.22175e-05	-1.68941e-10	-1.19009
38906910	chr19:38906910:TTGAG:T	2.7142e-08	-1.68941e-10	-1.30094	8.63093e-06	-1.68941e-10	-1.27502	2.01074e-05	-1.68941e-10	-1.28988
38906965	chr19:38906965:CT:C	2.71438e-08	-1.68941e-10	-1.30087	8.63091e-06	-1.68941e-10	-1.27503	2.01101e-05	-1.68941e-10	-1.28975
38906993	chr19:38906993:G:A	1.18527e-07	-1.76806	1.94118	6.41006e-05	-1.75393	2.48401	0.000227184	-1.76786	2.90265
38907054	chr19:38907054:A:T	3.83152e-08	-1.68941e-10	-0.956176	1.20898e-05	-1.68941e-10	-0.938017	2.7952e-05	-1.68941e-10	-0.96048
38907057	chr19:38907057:T:C	7.71524e-09	-1.40412	-1.15471	3.35091e-06	-1.1692	-1.05195	7.51407e-06	-1.30096	-0.973228
38907605	chr19:38907605:C:T	2.2351e-08	-1.68941e-10	-1.49515	6.96933e-06	-1.68941e-10	-1.48886	1.6371e-05	-1.68941e-10	-1.49545
38907776	chr19:38907776:A:G	2.07778e-08	-0.062086	-1.50605	1.35082e-05	0.670864	-1.49794	2.00692e-05	0.225177	-1.51696
38907991	chr19:38907991:A:G	1.43642e-07	-0.448842	0.814141	8.69379e-05	0.0523747	0.982444	0.000207908	0.0396908	1.00644
38908009	chr19:38908009:T:C	2.79924e-08	-0.365761	-0.90433	1.37687e-05	0.0336388	-0.841614	3.34167e-05	0.0598417	-0.841754
38909125	chr19:38909125:C:G	4.5675e-08	-1.68941e-10	-0.780471	1.36161e-05	-1.68941e-10	-0.819123	3.14196e-05	-1.68941e-10	-0.843534
38909431	chr19:38909431:G:A	4.78813e-08	-1.68941e-10	-0.733297	1.50922e-05	-1.68941e-10	-0.716197	4.83286e-05	-1.68941e-10	-0.412944
38909535	chr19:38909535:C:G	2.74375e-08	-1.727	0.436889	8.42017e-06	-1.7114	0.411658	1.56147e-05	-1.74977	0.207015
38909854	chr19:38909854:A:G	2.20541e-08	-1.68941e-10	-1.50852	6.88316e-06	-1.68941e-10	-1.5013	1.61089e-05	-1.68941e-10	-1.51159
38909855	chr19:38909855:C:T	1.38635e-08	-1.68303	-0.289737	4.08396e-06	-1.66117	-0.362143	7.37769e-06	-1.7192	-0.573306
38909864	chr19:38909864:A:G	9.67587e-09	-1.68926	-0.643125	2.99122e-06	-1.64646	-0.688232	8.45759e-06	-1.71905	-0.436856
38910459	chr19:38910459:G:C	3.58103e-08	-1.68941e-10	-1.02379	1.45731e-05	-1.68941e-10	-0.751201	2.95138e-05	-1.68941e-10	-0.90611
38911046	chr19:38911046:G:A	2.17847e-08	-1.68941e-10	-1.52082	6.74581e-06	-1.68941e-10	-1.52145	1.59839e-05	-1.68941e-10	-1.51938
38911353	chr19:38911353:A:G	2.1324e-08	-1.54219	-4.99793e-10	6.3909e-06	-1.5755	-4.99793e-10	1.5951e-05	-1.52145	-4.99793e-10
38911753	chr19:38911753:G:A	2.70225e-08	-1.68941e-10	-1.30535	9.09782e-06	-1.68941e-10	-1.22234	1.93033e-05	-1.68941e-10	-1.33069
38911983	chr19:38911983:G:A	2.70314e-08	-1.68941e-10	-1.30502	8.36952e-06	-1.68941e-10	-1.30578	1.95217e-05	-1.68941e-10	-1.31944
38912079	chr19:38912079:C:T	2.59921e-08	-1.68941e-10	-1.34423	7.92877e-06	-1.68941e-10	-1.35988	1.87153e-05	-1.68941e-10	-1.36163
38912459	chr19:38912459:G:A	2.62939e-08	-1.68941e-10	-1.33269	8.06276e-06	-1.68941e-10	-1.34312	2.07451e-05	-1.68941e-10	-1.25866
38912583	chr19:38912583:G:A	2.20008e-08	-1.68941e-10	-1.51095	6.86176e-06	-1.68941e-10	-1.50441	1.60743e-05	-1.68941e-10	-1.51375
38913303	chr19:38913303:T:C	5.43213e-09	-1.45273	-1.45696	1.51211e-06	-1.56765	-1.44922	3.42871e-06	-1.59373	-1.46505
38914160	chr19:38914160:A:C	1.03552e-08	-1.44547	-0.819061	4.13344e-06	-1.21488	-0.796382	7.09776e-06	-1.36382	-0.967367
38914201	chr19:38914201:G:A	4.13136e-08	-1.68941e-10	-0.88083	1.30573e-05	-1.68941e-10	-0.86103	4.07356e-05	-1.68941e-10	-0.583865
38914430	chr19:38914430:T:C	5.32817e-09	-1.67955	-1.24946	2.08407e-06	-1.55672	-1.13934	5.54973e-06	-1.56306	-1.01416
38914586	chr19:38914586:A:G	9.72939e-09	-1.48664	-0.840232	3.82158e-06	-1.26998	-0.819732	6.65666e-06	-1.40958	-0.985774
38914784	chr19:38914784:ATGAAG:A	4.87903e-09	-1.61012	-1.40696	1.50288e-06	-1.62787	-1.39512	3.31242e-06	-1.68271	-1.41058
38914832	chr19:38914832:T:A	4.04321e-08	-0.967097	0.0646994	1.34168e-05	-1.06013	0.226255	4.4962e-05	-0.877385	0.392234
38914919	chr19:38914919:C:T	3.99992e-09	-1.69452	-1.52123	1.39911e-06	-1.58305	-1.51149	3.38513e-06	-1.58732	-1.48426
38915507	chr19:38915507:A:C	3.05967e-08	-1.68941e-10	-1.18113	9.34806e-06	-1.68941e-10	-1.19521	2.18914e-05	-1.68941e-10	-1.20487
38915527	chr19:38915527:C:G	6.33273e-09	-1.56645	-1.18984	2.51277e-06	-1.35769	-1.1513	4.86102e-06	-1.49511	-1.21461
38915788	chr19:38915788:C:T	2.25313e-08	-1.68941e-10	-1.48712	6.93998e-06	-1.68941e-10	-1.49308	1.62533e-05	-1.68941e-10	-1.50267
38915802	chr19:38915802:G:A	7.49007e-09	-1.76759	-0.820851	2.74236e-06	-1.75741	-0.664146	7.80595e-06	-1.75565	-0.480432
38916185	chr19:38916185:T:G	2.21992e-08	-1.68941e-10	-1.50197	6.89695e-06	-1.68941e-10	-1.4993	1.88032e-05	-1.68941e-10	-1.35694
38916516	chr19:38916516:G:A	2.19214e-08	-1.68941e-10	-1.51456	6.80183e-06	-1.68941e-10	-1.51318	1.80323e-05	-1.68941e-10	-1.39881
38916585	chr19:38916585:A:AG	3.88276e-09	-1.72498	-1.5205	1.33634e-06	-1.63245	-1.50799	3.25067e-06	-1.63539	-1.47672
38916952	chr19:38916952:C:T	5.07489e-09	-1.57273	-1.40499	1.47471e-06	-1.6107	-1.43121	3.31425e-06	-1.66101	-1.43173
38917103	chr19:38917103:C:T	2.21267e-08	-1.68941e-10	-1.50524	6.91913e-06	-1.68941e-10	-1.49609	1.61477e-05	-1.68941e-10	-1.50919
38917135	chr19:38917135:A:C	1.88464e-08	-0.67754	-0.988161	8.59615e-06	-0.275803	-1.00326	1.17665e-05	-0.705689	-1.12002
38917446	chr19:38917446:T:C	9.33958e-09	-1.70727	-0.660491	2.98167e-06	-1.65412	-0.683767	8.72872e-06	-1.73167	-0.392674
38917517	chr19:38917517:C:T	2.51211e-08	-1.68941e-10	-1.37831	7.75943e-06	-1.68941e-10	-1.38147	1.97853e-05	-1.68941e-10	-1.30603
38917533	chr19:38917533:T:C	2.65421e-08	-1.68941e-10	-1.32329	8.18214e-06	-1.68941e-10	-1.32842	2.11295e-05	-1.68941e-10	-1.2403
38917594	chr19:38917594:C:T	4.7453e-09	-1.52341	-1.52145	1.58108e-06	-1.45092	-1.52134	3.74724e-06	-1.48097	-1.48898
38917720	chr19:38917720:A:G	4.68632e-08	-1.68941e-10	-0.75479	1.40994e-05	-1.68941e-10	-0.784244	4.33993e-05	-1.68941e-10	-0.520525
38918596	chr19:38918596:C:A	9.04687e-09	-1.67702	-0.722587	2.9165e-06	-1.61411	-0.745879	8.35685e-06	-1.7075	-0.460384
38918997	chr19:38918997:C:T	5.41836e-09	-1.53078	-1.38145	1.5602e-06	-1.57467	-1.41089	3.49284e-06	-1.62985	-1.4104
38919479	chr19:38919479:A:G	4.87961e-09	-1.49759	-1.51937	1.63085e-06	-1.42282	-1.51845	3.79826e-06	-1.45308	-1.50334
38920003	chr19:38920003:C:T	2.22572e-08	-1.68941e-10	-1.49936	6.94651e-06	-1.68941e-10	-1.49214	1.62394e-05	-1.68941e-10	-1.50353
38920299	chr19:38920299:G:A	2.18556e-08	-1.68941e-10	-1.51757	6.80201e-06	-1.68941e-10	-1.51316	1.59836e-05	-1.68941e-10	-1.51941
38921240	chr19:38921240:C:T	2.18685e-08	-1.68941e-10	-1.51698	6.75075e-06	-1.68941e-10	-1.52072	1.59509e-05	-1.68941e-10	-1.52145
38921530	chr19:38921530:G:A	2.56309e-08	-1.68941e-10	-1.35822	7.84514e-06	-1.68941e-10	-1.37048	1.81802e-05	-1.68941e-10	-1.39063
38921764	chr19:38921764:A:G	2.00591e-08	-1.60334	-4.99793e-10	5.86698e-06	-1.66104	-4.99793e-10	1.35131e-05	-1.6873	-4.99793e-10
38922281	chr19:38922281:G:A	3.22131e-08	-1.68941e-10	-1.12965	9.87596e-06	-1.68941e-10	-1.14027	2.32419e-05	-1.68941e-10	-1.14501
38922433	chr19:38922433:C:T	3.73035e-08	-1.68941e-10	-0.982935	1.36423e-05	-1.68941e-10	-0.817203	3.29921e-05	-1.68941e-10	-0.794698
38922480	chr19:38922480:G:A	4.02992e-08	-1.68941e-10	-0.90569	1.27334e-05	-1.68941e-10	-0.886144	3.94833e-05	-1.68941e-10	-0.615091
38922498	chr19:38922498:C:T	2.83461e-08	-1.68941e-10	-1.25753	8.53851e-06	-1.68941e-10	-1.28579	1.97344e-05	-1.68941e-10	-1.3086
38922522	chr19:38922522:C:T	3.9436e-09	-1.7085	-1.52143	1.35966e-06	-1.60792	-1.51522	3.27436e-06	-1.61187	-1.49298
38923310	chr19:38923310:C:T	3.12481e-08	-1.68941e-10	-1.16006	1.01635e-05	-1.68941e-10	-1.11157	2.33111e-05	-1.68941e-10	-1.14204
38923755	chr19:38923755:C:T	1.87473e-08	-1.67097	-4.99793e-10	6.3071e-06	-1.5887	-4.99793e-10	1.40412e-05	-1.64897	-4.99793e-10
38923763	chr19:38923763:G:A	2.02141e-07	-1.68941e-10	0.706942	0.000114586	-1.68941e-10	1.31095	0.000161213	-1.68941e-10	0.791756
38924014	chr19:38924014:C:T	2.04569e-08	-0.701596	-0.882104	9.42563e-06	-0.301627	-0.885316	1.27858e-05	-0.72877	-1.01386
38924194	chr19:38924194:A:G	5.97203e-08	-1.69435	1.182	2.79461e-05	-1.62855	1.52845	8.02547e-05	-1.71852	1.81276
38924790	chr19:38924790:G:A	1.72531e-07	-1.68941e-10	0.548554	9.55465e-05	-1.68941e-10	1.12924	0.000137256	-1.68941e-10	0.630881
38925455	chr19:38925455:C:T	7.87459e-08	-1.68941e-10	-0.235796	2.33555e-05	-1.68941e-10	-0.279541	5.50513e-05	-1.68941e-10	-0.282701
38925599	chr19:38925599:C:T	2.22888e-08	-1.68941e-10	-1.49794	6.85304e-06	-1.68941e-10	-1.50568	1.60408e-05	-1.68941e-10	-1.51583
38925769	chr19:38925769:G:A	6.89575e-08	-0.795571	0.427039	4.39492e-05	-0.374873	0.727531	4.35143e-05	-0.807834	0.289957
38925872	chr19:38925872:A:C	7.14849e-08	-1.68941e-10	-0.332536	2.3713e-05	-1.68941e-10	-0.26435	5.19134e-05	-1.68941e-10	-0.34139
38925944	chr19:38925944:G:C	2.33684e-08	-1.68941e-10	-1.45064	7.17903e-06	-1.68941e-10	-1.45921	1.72585e-05	-1.68941e-10	-1.44266
38926075	chr19:38926075:C:T	2.65331e-08	-1.68941e-10	-1.32363	8.26979e-06	-1.68941e-10	-1.31777	2.71378e-05	-1.68941e-10	-0.990041
38926247	chr19:38926247:C:T	4.74602e-09	-1.56868	-1.47604	1.44258e-06	-1.59241	-1.47153	3.17184e-06	-1.65457	-1.48209
38926258	chr19:38926258:G:A	2.25771e-08	-1.68941e-10	-1.48509	6.80515e-06	-1.68941e-10	-1.51269	1.61759e-05	-1.68941e-10	-1.50745
38926295	chr19:38926295:C:T	1.13235e-07	-1.68941e-10	0.127444	3.86314e-05	-1.68941e-10	0.223689	8.28338e-05	-1.68941e-10	0.125868
38926326	chr19:38926326:G:T	3.95703e-09	-1.74487	-1.48166	1.36535e-06	-1.67808	-1.44089	3.43757e-06	-1.67535	-1.38085
38926589	chr19:38926589:C:G	2.17874e-08	-1.68941e-10	-1.52069	6.77224e-06	-1.68941e-10	-1.51754	1.59805e-05	-1.68941e-10	-1.5196
38926800	chr19:38926800:G:A	3.61437e-08	-1.65742	0.642899	1.63747e-05	-1.57812	0.943478	4.20583e-05	-1.68759	1.13568
38926988	chr19:38926988:G:A	3.5994e-08	-1.68941e-10	-1.01867	1.09465e-05	-1.68941e-10	-1.03735	2.51707e-05	-1.68941e-10	-1.06529
38927012	chr19:38927012:T:C	1.17979e-07	-1.75175	1.92024	5.59765e-05	-1.71302	2.30758	0.000170361	-1.76142	2.60838
38927466	chr19:38927466:T:G	2.20002e-08	-1.68941e-10	-1.51097	6.79716e-06	-1.68941e-10	-1.51387	1.64005e-05	-1.68941e-10	-1.49365
38927845	chr19:38927845:C:T	3.95395e-09	-1.74097	-1.48634	1.37457e-06	-1.66425	-1.44798	3.44198e-06	-1.66226	-1.39266
38927964	chr19:38927964:T:C	1.51033e-07	-1.68941e-10	0.415478	8.2128e-05	-1.68941e-10	0.977904	0.000120308	-1.68941e-10	0.499087
38928289	chr19:38928289:G:A	2.17815e-08	-1.68941e-10	-1.52096	6.74623e-06	-1.68941e-10	-1.52139	1.69767e-05	-1.68941e-10	-1.45913
38928707	chr19:38928707:G:A	2.32587e-08	-1.68941e-10	-1.45534	6.92184e-06	-1.68941e-10	-1.49569	1.65127e-05	-1.68941e-10	-1.48684
38928714	chr19:38928714:T:G	2.34283e-08	-1.44808	-4.99793e-10	1.69972e-05	-0.597329	-4.99793e-10	3.6898e-05	-0.68281	-4.99793e-10
38929554	chr19:38929554:C:T	1.19247e-08	-0.894563	-1.22885	5.43674e-06	-0.529322	-1.20787	8.05419e-06	-0.910846	-1.29393
38929584	chr19:38929584:G:A	5.4677e-08	-1.68941e-10	-0.600579	1.63934e-05	-1.68941e-10	-0.633498	3.85484e-05	-1.68941e-10	-0.639053
38929626	chr19:38929626:C:T	2.2632e-08	-1.68941e-10	-1.48266	6.81647e-06	-1.68941e-10	-1.51103	1.62106e-05	-1.68941e-10	-1.5053
38929682	chr19:38929682:C:T	1.79762e-08	-1.71298	-4.99793e-10	5.49149e-06	-1.72718	-4.99793e-10	1.31188e-05	-1.71692	-4.99793e-10
38929832	chr19:38929832:G:A	4.22309e-08	-1.68941e-10	-0.85887	1.33788e-05	-1.68941e-10	-0.836702	4.18324e-05	-1.68941e-10	-0.557297
38929918	chr19:38929918:C:T	3.669e-08	-1.68941e-10	-0.999518	1.05986e-05	-1.68941e-10	-1.06965	2.54545e-05	-1.68941e-10	-1.05408
38930162	chr19:38930162:T:C	5.58476e-09	-1.43	-1.45198	1.69361e-06	-1.45626	-1.44726	3.64364e-06	-1.53846	-1.45953
38930634	chr19:38930634:T:C	2.21073e-08	-1.68941e-10	-1.50611	6.82656e-06	-1.68941e-10	-1.50955	1.62933e-05	-1.68941e-10	-1.50021
38930748	chr19:38930748:A:G	7.19032e-08	-1.71522	1.38852	3.30219e-05	-1.65905	1.72584	9.6761e-05	-1.73701	2.01829
38931111	chr19:38931111:G:T	2.18438e-08	-1.68941e-10	-1.51811	6.75838e-06	-1.68941e-10	-1.51959	1.67026e-05	-1.68941e-10	-1.4754
38931180	chr19:38931180:T:G	2.1876e-08	-1.68941e-10	-1.51663	6.76582e-06	-1.68941e-10	-1.51849	1.66042e-05	-1.68941e-10	-1.48131
38931266	chr19:38931266:C:T	2.39282e-08	-1.42696	-4.99793e-10	6.91914e-06	-1.49608	-4.99793e-10	1.58101e-05	-1.53032	-4.99793e-10
38931288	chr19:38931288:T:C	2.18158e-08	-1.68941e-10	-1.51939	6.75215e-06	-1.68941e-10	-1.52051	1.67775e-05	-1.68941e-10	-1.47093
38931317	chr19:38931317:A:G	5.27494e-08	-1.68941e-10	-0.63647	1.58367e-05	-1.68941e-10	-0.668045	3.72931e-05	-1.68941e-10	-0.672159
38931486	chr19:38931486:GC:G	2.22784e-08	-1.68941e-10	-1.49841	6.87368e-06	-1.68941e-10	-1.50268	1.62168e-05	-1.68941e-10	-1.50492
38931581	chr19:38931581:G:A	3.9878e-08	-1.68941e-10	-0.916199	1.14294e-05	-1.68941e-10	-0.994183	2.7497e-05	-1.68941e-10	-0.97689
38932233	chr19:38932233:T:C	2.18372e-08	-1.68941e-10	-1.51841	6.75654e-06	-1.68941e-10	-1.51986	1.67685e-05	-1.68941e-10	-1.47147
38932361	chr19:38932361:T:C	2.18891e-08	-1.68941e-10	-1.51603	6.77055e-06	-1.68941e-10	-1.51779	1.66314e-05	-1.68941e-10	-1.47968
38932535	chr19:38932535:G:T	3.40586e-08	-1.68941e-10	-1.07394	1.22429e-05	-1.68941e-10	-0.925429	3.13409e-05	-1.68941e-10	-0.846043
38933181	chr19:38933181:T:TC	4.20469e-09	-1.7383	-1.42752	1.4989e-06	-1.66134	-1.3643	3.80721e-06	-1.66764	-1.28643
38933313	chr19:38933313:G:A	1.02446e-07	-1.70351	1.73083	4.90897e-05	-1.64262	2.1059	0.000139427	-1.72757	2.37415
38933758	chr19:38933758:CTG:C	4.23369e-08	-1.68941e-10	-0.856363	1.34118e-05	-1.68941e-10	-0.834238	4.19588e-05	-1.68941e-10	-0.554278
38933781	chr19:38933781:G:A	1.65765e-08	-0.47277	-1.32127	8.46867e-06	-0.0125272	-1.28147	1.10316e-05	-0.514463	-1.37574
38933830	chr19:38933830:A:G	2.19387e-08	-1.68941e-10	-1.51377	6.78056e-06	-1.68941e-10	-1.51632	1.65836e-05	-1.68941e-10	-1.48255
38934013	chr19:38934013:T:C	7.55038e-08	-1.70312	1.42528	3.5188e-05	-1.64233	1.77266	0.000102047	-1.72739	2.06185
38934405	chr19:38934405:T:C	6.44642e-09	-1.74157	-0.996924	2.32516e-06	-1.67265	-0.913935	6.76258e-06	-1.59415	-0.785414
38934526	chr19:38934526:G:A	5.40141e-09	-1.41024	-1.50512	1.63688e-06	-1.43158	-1.50601	3.55891e-06	-1.52386	-1.49766
38934598	chr19:38934598:C:T	2.2871e-08	-1.68941e-10	-1.47215	6.85581e-06	-1.68941e-10	-1.50528	1.63286e-05	-1.68941e-10	-1.49805
38934639	chr19:38934639:C:T	2.42167e-08	-1.68941e-10	-1.41498	7.43414e-06	-1.68941e-10	-1.42429	1.79897e-05	-1.68941e-10	-1.40117
38934690	chr19:38934690:C:T	2.02251e-08	-1.5951	-4.99793e-10	9.61982e-06	-1.16655	-4.99793e-10	2.15033e-05	-1.22276	-4.99793e-10
38935061	chr19:38935061:G:T	2.28016e-08	-1.68941e-10	-1.47519	7.06622e-06	-1.68941e-10	-1.47505	1.64703e-05	-1.68941e-10	-1.48941
38935082	chr19:38935082:T:C	2.18803e-08	-1.68941e-10	-1.51643	6.76603e-06	-1.68941e-10	-1.51846	1.66906e-05	-1.68941e-10	-1.47612
38935100	chr19:38935100:A:G	2.20115e-08	-1.68941e-10	-1.51046	6.79842e-06	-1.68941e-10	-1.51369	1.647e-05	-1.68941e-10	-1.48942
38935173	chr19:38935173:C:T	2.2765e-08	-1.68941e-10	-1.4768	6.83789e-06	-1.68941e-10	-1.5079	1.62769e-05	-1.68941e-10	-1.50122
38935204	chr19:38935204:C:T	5.04886e-09	-1.74839	-1.23447	1.71036e-06	-1.72964	-1.16403	3.3641e-06	-1.72718	-1.35062
38935505	chr19:38935505:G:A	2.20468e-08	-1.68941e-10	-1.50886	6.80845e-06	-1.68941e-10	-1.51221	1.64281e-05	-1.68941e-10	-1.49198
38935573	chr19:38935573:G:A	2.20483e-07	-1.68941e-10	0.793798	0.000125653	-1.68941e-10	1.40315	0.000176956	-1.68941e-10	0.884936
38935915	chr19:38935915:G:A	2.28369e-07	-1.68941e-10	0.82894	0.00013048	-1.68941e-10	1.44085	0.000183678	-1.68941e-10	0.922219
38936186	chr19:38936186:G:C	2.17772e-08	-1.68941e-10	-1.52116	6.74581e-06	-1.68941e-10	-1.52145	1.71431e-05	-1.68941e-10	-1.44937
38937070	chr19:38937070:G:A	6.73779e-09	-1.30973	-1.38456	2.03247e-06	-1.33734	-1.38379	4.4192e-06	-1.4406	-1.3644
38937220	chr19:38937220:C:T	2.1906e-08	-0.522174	-0.993085	1.09049e-05	-0.0820013	-0.959158	1.36375e-05	-0.569374	-1.10877
38937246	chr19:38937246:T:C	1.64573e-08	-0.500883	-1.30037	8.35834e-06	-0.0491104	-1.25801	1.08994e-05	-0.544638	-1.35762
38937276	chr19:38937276:T:C	2.18899e-08	-1.68941e-10	-1.516	6.76853e-06	-1.68941e-10	-1.51809	1.66724e-05	-1.68941e-10	-1.47721
38937414	chr19:38937414:T:C	2.19841e-08	-1.68941e-10	-1.5117	6.7923e-06	-1.68941e-10	-1.51459	1.65091e-05	-1.68941e-10	-1.48706
38937464	chr19:38937464:G:A	6.0131e-09	-1.29146	-1.51662	2.08572e-06	-1.19006	-1.5052	4.64518e-06	-1.24036	-1.51478
38937628	chr19:38937628:C:A	2.22192e-08	-1.68941e-10	-1.50107	6.85566e-06	-1.68941e-10	-1.5053	1.6273e-05	-1.68941e-10	-1.50146
38938056	chr19:38938056:C:T	5.70811e-09	-1.72658	-1.13355	2.21677e-06	-1.63806	-0.996266	5.96171e-06	-1.64665	-0.858957
38938365	chr19:38938365:G:GT	2.19754e-08	-1.68941e-10	-1.5121	6.79243e-06	-1.68941e-10	-1.51457	1.65195e-05	-1.68941e-10	-1.48643
38938386	chr19:38938386:G:A	6.00439e-09	-1.28867	-1.52086	2.21142e-06	-1.125	-1.51173	4.76255e-06	-1.21942	-1.51076
38938896	chr19:38938896:G:A	4.3919e-08	-1.68941e-10	-0.819676	1.38953e-05	-1.68941e-10	-0.798823	4.40032e-05	-1.68941e-10	-0.506704
38939294	chr19:38939294:C:T	6.9099e-08	-1.72893	1.36244	3.16645e-05	-1.67934	1.70416	9.31242e-05	-1.74712	1.99009
38939395	chr19:38939395:T:C	6.36394e-09	-1.37115	-1.38022	1.92187e-06	-1.39756	-1.37952	4.21691e-06	-1.49236	-1.3595
38939687	chr19:38939687:A:G	4.22616e-09	-1.72646	-1.43427	1.38266e-06	-1.68403	-1.42233	3.69079e-06	-1.65826	-1.32687
38939861	chr19:38939861:A:G	4.38087e-09	-1.71174	-1.41303	1.58142e-06	-1.62537	-1.34669	3.84358e-06	-1.62308	-1.32148
38939900	chr19:38939900:G:A	4.76846e-09	-1.70843	-1.33157	1.70925e-06	-1.6208	-1.27352	4.2056e-06	-1.62022	-1.23433
38939905	chr19:38939905:C:T	4.75542e-08	-1.68941e-10	-0.740151	1.33844e-05	-1.68941e-10	-0.836283	3.26965e-05	-1.68941e-10	-0.8037
38940005	chr19:38940005:G:A	3.80484e-09	-1.76765	-1.49809	1.18664e-06	-1.76076	-1.49849	2.73197e-06	-1.76681	-1.51913
38940262	chr19:38940262:A:G	2.17295e-08	-0.574613	-0.94874	1.0881e-05	-0.142935	-0.900421	1.36029e-05	-0.621926	-1.05876
38940501	chr19:38940501:G:A	1.72569e-08	-1.41578	-0.338026	6.46446e-06	-1.45198	-0.11208	1.23127e-05	-1.52956	-0.250773
38941496	chr19:38941496:G:A	2.01874e-08	-0.632056	-0.964909	1.00198e-05	-0.210289	-0.915526	1.26886e-05	-0.679303	-1.07096
38941505	chr19:38941505:T:C	8.68027e-08	-1.68941e-10	-0.138384	2.71116e-05	-1.68941e-10	-0.130415	8.70231e-05	-1.68941e-10	0.175206
38941773	chr19:38941773:T:G	4.30609e-08	-1.75046	0.911055	2.09129e-05	-1.71393	1.32392	5.88193e-05	-1.76135	1.54486
38941874	chr19:38941874:T:C	9.12081e-09	-1.3909	-1.00056	3.23943e-06	-1.42751	-0.827466	5.87696e-06	-1.51001	-1.00992
38941961	chr19:38941961:C:T	2.18851e-08	-1.68941e-10	-1.51622	6.80385e-06	-1.68941e-10	-1.51289	1.60938e-05	-1.68941e-10	-1.51253
38942143	chr19:38942143:T:C	4.22309e-08	-1.75157	0.892701	2.04558e-05	-1.71613	1.30402	5.75831e-05	-1.76211	1.52437
38942496	chr19:38942496:C:CA	2.6686e-08	-1.21865	-0.0992346	9.85678e-06	-1.27086	0.128647	1.86451e-05	-1.3673	0.00191555
38942659	chr19:38942659:A:G	3.96764e-08	-1.75192	0.830658	1.91198e-05	-1.71638	1.23673	5.37153e-05	-1.76223	1.45496
38942857	chr19:38942857:GT:G	3.44936e-08	-1.75123	0.689985	1.64386e-05	-1.71534	1.0846	4.5818e-05	-1.76196	1.29567
38942859	chr19:38942859:T:G	3.45221e-08	-1.75041	0.689985	1.64608e-05	-1.71399	1.0846	4.58396e-05	-1.76149	1.29567
38943327	chr19:38943327:A:G	4.54543e-08	-1.68941e-10	-0.785314	1.28475e-05	-1.68941e-10	-0.877226	3.10009e-05	-1.68941e-10	-0.856951
38943419	chr19:38943419:G:A	1.71191e-08	-1.76183	-4.99793e-10	5.28016e-06	-1.76642	-4.99793e-10	1.2465e-05	-1.76805	-4.99793e-10
38943620	chr19:38943620:C:T	1.94079e-08	-1.63634	-4.99793e-10	1.2322e-05	-0.918989	-4.99793e-10	2.78049e-05	-0.965755	-4.99793e-10
38944648	chr19:38944648:CCTGT:C	6.57047e-08	-1.7529	1.33604	2.98111e-05	-1.71971	1.68422	8.90732e-05	-1.76347	1.96196
38944673	chr19:38944673:C:T	3.80533e-08	-1.63142	0.668391	1.46786e-05	-1.70914	0.965153	4.26987e-05	-1.66686	1.13006
38946148	chr19:38946148:C:T	4.90832e-08	-1.68941e-10	-0.708506	1.37331e-05	-1.68941e-10	-0.810568	3.35605e-05	-1.68941e-10	-0.777619
38946395	chr19:38946395:G:A	4.22309e-08	-1.68941e-10	-0.85887	1.33788e-05	-1.68941e-10	-0.836702	4.18324e-05	-1.68941e-10	-0.557297
38946618	chr19:38946618:TCA:T	3.26879e-08	-1.64188	0.526858	1.9216e-05	-1.43913	0.964499	4.98654e-05	-1.58458	1.20294
38946630	chr19:38946630:G:A	3.28416e-08	-1.7543	0.643976	1.55396e-05	-1.72231	1.03533	4.33059e-05	-1.76404	1.24137
38946771	chr19:38946771:G:T	4.93779e-09	-1.69998	-1.30512	1.79435e-06	-1.60719	-1.23854	4.40547e-06	-1.60817	-1.19995
38946868	chr19:38946868:G:A	9.49766e-09	-1.27982	-1.07115	2.93667e-06	-1.31244	-1.04066	5.92737e-06	-1.41636	-1.09502
38946919	chr19:38946919:C:T	3.21253e-08	-1.66137	0.528996	1.86567e-05	-1.47096	0.966789	4.8627e-05	-1.60828	1.20149
38946920	chr19:38946920:A:G	3.27341e-08	-1.75308	0.639475	1.54979e-05	-1.71995	1.03028	4.31089e-05	-1.76328	1.23604
38947352	chr19:38947352:G:A	4.49301e-08	-1.68941e-10	-0.796914	1.35047e-05	-1.68941e-10	-0.827341	3.55585e-05	-1.68941e-10	-0.719789
38947580	chr19:38947580:C:G	2.91456e-08	-1.68941e-10	-1.22972	8.83757e-06	-1.68941e-10	-1.25136	2.03695e-05	-1.68941e-10	-1.27693
38948039	chr19:38948039:T:C	3.65184e-08	-1.76751	0.763307	1.70019e-05	-1.74421	1.14716	5.35486e-05	-1.7682	1.45782
38948386	chr19:38948386:T:C	7.02003e-08	-1.68941e-10	-0.35067	2.11735e-05	-1.68941e-10	-0.377624	4.64868e-05	-1.68941e-10	-0.4518
38948395	chr19:38948395:C:G	1.66715e-08	-0.942222	-0.846099	5.5297e-06	-1.04516	-0.675087	7.90195e-06	-1.30024	-0.923613
38948788	chr19:38948788:A:G	2.71965e-08	-1.68941e-10	-1.29893	8.43855e-06	-1.68941e-10	-1.29756	1.91371e-05	-1.68941e-10	-1.33934
38949267	chr19:38949267:A:G	4.62706e-09	-1.75879	-1.31131	1.53312e-06	-1.76818	-1.23489	3.14526e-06	-1.74869	-1.39638
38949557	chr19:38949557:G:A	2.18949e-08	-1.68941e-10	-1.51577	6.77667e-06	-1.68941e-10	-1.51689	1.60098e-05	-1.68941e-10	-1.51776
38949564	chr19:38949564:G:A	2.25046e-08	-1.68941e-10	-1.4883	6.84425e-06	-1.68941e-10	-1.50697	1.6143e-05	-1.68941e-10	-1.50948
38949613	chr19:38949613:G:T	2.24455e-08	-1.68941e-10	-1.49093	6.9687e-06	-1.68941e-10	-1.48895	1.66026e-05	-1.68941e-10	-1.48141
38949729	chr19:38949729:C:T	5.68875e-08	-1.68941e-10	-0.560946	1.77873e-05	-1.68941e-10	-0.551892	4.38273e-05	-1.68941e-10	-0.510712
38950026	chr19:38950026:G:T	2.38849e-08	-1.68941e-10	-1.42878	7.55004e-06	-1.68941e-10	-1.40882	1.83596e-05	-1.68941e-10	-1.38082
38950176	chr19:38950176:G:A	2.22642e-08	-1.68941e-10	-1.49904	6.91182e-06	-1.68941e-10	-1.49714	1.64471e-05	-1.68941e-10	-1.49082
38950278	chr19:38950278:T:C	6.59699e-09	-1.23251	-1.4829	1.76561e-06	-1.40048	-1.4614	4.00715e-06	-1.44366	-1.45923
38950326	chr19:38950326:T:C	6.61469e-09	-1.2273	-1.48543	1.76894e-06	-1.39559	-1.4644	4.01253e-06	-1.43932	-1.46223
38950406	chr19:38950406:G:A	6.47194e-09	-1.51979	-1.21475	2.13082e-06	-1.46713	-1.20674	5.54684e-06	-1.37241	-1.20533
38950508	chr19:38950508:G:C	1.78155e-07	-1.68941e-10	0.580633	6.08632e-05	-1.68941e-10	0.678254	0.000132571	-1.68941e-10	0.596154
38950878	chr19:38950878:G:A	2.20136e-08	-1.68941e-10	-1.51036	6.8067e-06	-1.68941e-10	-1.51247	1.60889e-05	-1.68941e-10	-1.51284
38951000	chr19:38951000:C:T	2.52777e-08	-1.68941e-10	-1.3721	8.09398e-06	-1.68941e-10	-1.33925	1.87269e-05	-1.68941e-10	-1.361
38951829	chr19:38951829:TA:T	6.98222e-09	-1.7662	-0.892456	2.51908e-06	-1.74864	-0.757836	4.36366e-06	-1.76819	-1.04946
38951876	chr19:38951876:A:G	4.10473e-08	-1.74948	0.86218	1.99648e-05	-1.70206	1.26565	6.10268e-05	-1.75759	1.57794
38952069	chr19:38952069:G:C	1.99094e-07	-1.68941e-10	0.691753	6.83832e-05	-1.68941e-10	0.794752	0.000147493	-1.68941e-10	0.702815
38952352	chr19:38952352:G:T	3.78184e-08	-1.76292	0.793695	1.80117e-05	-1.73122	1.19186	5.59702e-05	-1.76675	1.5006
38952361	chr19:38952361:T:C	2.44071e-08	-1.68941e-10	-1.40715	7.48268e-06	-1.68941e-10	-1.41778	1.72525e-05	-1.68941e-10	-1.44301
38952424	chr19:38952424:G:A	2.18015e-08	-1.68941e-10	-1.52004	6.81574e-06	-1.68941e-10	-1.51114	1.61228e-05	-1.68941e-10	-1.51073
38952732	chr19:38952732:C:T	2.34627e-08	-1.68941e-10	-1.44661	7.43076e-06	-1.68941e-10	-1.42475	1.72184e-05	-1.68941e-10	-1.44499
38952815	chr19:38952815:A:C	2.18472e-08	-1.68941e-10	-1.51795	6.76348e-06	-1.68941e-10	-1.51884	1.59831e-05	-1.68941e-10	-1.51943
38952836	chr19:38952836:C:T	2.74054e-08	-1.68941e-10	-1.29128	8.62544e-06	-1.68941e-10	-1.27566	2.03715e-05	-1.68941e-10	-1.27683
38952937	chr19:38952937:A:T	4.57098e-08	-0.221704	-0.558005	1.27341e-05	-0.447564	-0.438528	3.20658e-05	-0.477885	-0.345292
38953164	chr19:38953164:G:A	8.76092e-08	-1.68941e-10	-0.129136	2.95062e-05	-1.68941e-10	-0.0457733	6.64811e-05	-1.68941e-10	-0.0940502
38953279	chr19:38953279:C:T	2.2964e-08	-1.68941e-10	-1.46809	7.07899e-06	-1.68941e-10	-1.47324	1.71654e-05	-1.68941e-10	-1.44807
38953406	chr19:38953406:T:C	6.86002e-08	-1.68941e-10	-0.373727	2.31239e-05	-1.68941e-10	-0.289507	5.0959e-05	-1.68941e-10	-0.359945
38953428	chr19:38953428:T:C	4.23829e-09	-1.74843	-1.40944	1.35046e-06	-1.76128	-1.36865	3.055e-06	-1.70251	-1.47168
38953499	chr19:38953499:C:T	6.52058e-09	-1.55159	-1.17547	2.21618e-06	-1.46458	-1.17001	7.81934e-06	-1.40524	-0.829128
38953777	chr19:38953777:G:A	6.82917e-09	-1.56884	-1.11197	2.29451e-06	-1.66512	-0.934731	6.54749e-06	-1.63647	-0.775415
38954577	chr19:38954577:T:TA	8.34443e-08	-0.177843	-4.99793e-10	2.67948e-05	-0.142167	-4.99793e-10	6.05042e-05	-0.188254	-4.99793e-10
38954625	chr19:38954625:G:A	4.1612e-08	-0.0626501	-0.810984	1.3411e-05	-0.0213087	-0.81299	3.18348e-05	-0.073621	-0.756788
38954724	chr19:38954724:C:T	1.7364e-08	-1.74762	-4.99793e-10	5.70262e-06	-1.68945	-4.99793e-10	1.32586e-05	-1.70632	-4.99793e-10
38954878	chr19:38954878:C:G	4.51085e-09	-1.61953	-1.476	1.3839e-06	-1.66238	-1.44309	3.54109e-06	-1.51998	-1.50656
38954982	chr19:38954982:A:G	1.54063e-08	-0.694463	-1.17278	4.20281e-06	-0.893299	-1.10132	1.01597e-05	-0.879063	-1.09348
38954989	chr19:38954989:G:A	2.48947e-08	-1.68941e-10	-1.38737	7.65261e-06	-1.68941e-10	-1.39533	1.80837e-05	-1.68941e-10	-1.39596
38955138	chr19:38955138:A:G	2.81189e-08	-0.122051	-1.14353	9.15887e-06	-0.0735041	-1.14215	2.13578e-05	-0.124771	-1.10478
38955483	chr19:38955483:TC:T	2.22681e-08	-1.68941e-10	-1.49887	7.05816e-06	-1.68941e-10	-1.47619	1.67082e-05	-1.68941e-10	-1.47507
38955491	chr19:38955491:T:C	2.75405e-08	-1.68941e-10	-1.28636	8.57056e-06	-1.68941e-10	-1.28204	2.41339e-05	-1.68941e-10	-1.10735
38955990	chr19:38955990:G:T	5.98404e-09	-1.66674	-1.14619	1.98553e-06	-1.72147	-1.02302	5.28628e-06	-1.72108	-0.904768
38956102	chr19:38956102:C:T	2.4035e-08	-1.42251	-4.99793e-10	7.71496e-06	-1.38721	-4.99793e-10	1.93289e-05	-1.32937	-4.99793e-10
38956159	chr19:38956159:A:G	4.21957e-09	-1.73982	-1.42247	1.34471e-06	-1.75771	-1.37649	3.08266e-06	-1.69177	-1.4734
38956479	chr19:38956479:C:T	1.32833e-08	-1.07591	-0.939605	4.66219e-06	-1.14065	-0.750245	6.91863e-06	-1.38051	-0.976244
38956803	chr19:38956803:C:G	5.83299e-08	-1.68941e-10	-0.535908	1.86769e-05	-1.68941e-10	-0.503085	4.12555e-05	-1.68941e-10	-0.571182
38957132	chr19:38957132:C:T	2.57285e-08	-1.68941e-10	-1.35442	7.56215e-06	-1.68941e-10	-1.40722	1.84312e-05	-1.68941e-10	-1.37692
38957636	chr19:38957636:G:A	3.76965e-09	-1.76702	-1.50802	1.18111e-06	-1.75319	-1.51073	2.80701e-06	-1.75913	-1.49972
38958087	chr19:38958087:T:C	6.89919e-09	-1.76289	-0.907724	2.10119e-06	-1.74473	-0.943148	7.90226e-06	-1.73785	-0.485968
38958101	chr19:38958101:G:C	2.21863e-08	-1.68941e-10	-1.50255	6.84475e-06	-1.68941e-10	-1.50689	1.61847e-05	-1.68941e-10	-1.5069
38958447	chr19:38958447:C:T	2.25351e-08	-1.68941e-10	-1.48695	6.87113e-06	-1.68941e-10	-1.50305	1.67241e-05	-1.68941e-10	-1.47412
38958492	chr19:38958492:A:G	8.00319e-08	-1.68941e-10	-0.219597	2.57434e-05	-1.68941e-10	-0.182197	5.59111e-05	-1.68941e-10	-0.267204
38958785	chr19:38958785:A:T	5.11942e-08	-1.68941e-10	-0.666395	1.70072e-05	-1.68941e-10	-0.596737	4.27928e-05	-1.68941e-10	-0.534599
38958794	chr19:38958794:G:A	4.62198e-08	-1.68941e-10	-0.768613	1.46225e-05	-1.68941e-10	-0.74781	3.16167e-05	-1.68941e-10	-0.837282
38958828	chr19:38958828:G:A	2.26332e-08	-1.68941e-10	-1.4826	6.9738e-06	-1.68941e-10	-1.48821	1.64531e-05	-1.68941e-10	-1.49045
38958873	chr19:38958873:G:A	5.25632e-09	-1.61526	-1.32733	1.75947e-06	-1.6204	-1.24496	3.21501e-06	-1.71327	-1.40987
38959160	chr19:38959160:T:C	1.82841e-08	-1.69599	-4.99793e-10	5.32886e-06	-1.75724	-4.99793e-10	1.31157e-05	-1.71716	-4.99793e-10
38959192	chr19:38959192:G:A	7.39556e-09	-1.72311	-0.878029	2.70802e-06	-1.62222	-0.811936	6.19427e-06	-1.64415	-0.823189
38959255	chr19:38959255:C:T	2.47774e-08	-1.68941e-10	-1.39209	7.59321e-06	-1.68941e-10	-1.40312	1.78994e-05	-1.68941e-10	-1.4062
38959708	chr19:38959708:C:T	1.95409e-08	-1.71966	0.0901508	8.0529e-06	-1.75803	0.413684	1.99081e-05	-1.71018	0.410338
38960551	chr19:38960551:C:T	2.23829e-08	-1.68941e-10	-1.49373	6.83908e-06	-1.68941e-10	-1.50772	1.65894e-05	-1.68941e-10	-1.4822
38960578	chr19:38960578:G:A	4.11108e-09	-1.7073	-1.48104	1.34267e-06	-1.65027	-1.48545	3.75834e-06	-1.62336	-1.34363
38960736	chr19:38960736:G:A	2.21226e-08	-1.50542	-4.99793e-10	6.90029e-06	-1.49881	-4.99793e-10	1.73252e-05	-1.43881	-4.99793e-10
38960946	chr19:38960946:A:C	2.80984e-08	-1.68941e-10	-1.26631	8.69787e-06	-1.68941e-10	-1.2673	2.05711e-05	-1.68941e-10	-1.26708
38961187	chr19:38961187:T:C	2.23214e-08	-1.68941e-10	-1.49648	6.826e-06	-1.68941e-10	-1.50964	1.65349e-05	-1.68941e-10	-1.4855
38961912	chr19:38961912:G:C	1.76705e-08	-1.74055	0.0104271	7.32324e-06	-1.7669	0.327579	1.78647e-05	-1.7372	0.329055
38962171	chr19:38962171:G:C	1.19924e-08	-1.76066	-0.357085	4.91534e-06	-1.76644	-0.0715774	1.16556e-05	-1.75866	-0.0765186
38962446	chr19:38962446:T:C	2.34001e-08	-1.68941e-10	-1.44928	8.01758e-06	-1.68941e-10	-1.34874	1.9053e-05	-1.68941e-10	-1.34374
38962875	chr19:38962875:G:A	2.65686e-08	-1.68941e-10	-1.32229	8.27204e-06	-1.68941e-10	-1.31749	1.93827e-05	-1.68941e-10	-1.32659
38963076	chr19:38963076:C:T	2.17711e-08	-1.68941e-10	-1.52144	6.76851e-06	-1.68941e-10	-1.51809	1.60468e-05	-1.68941e-10	-1.51546
38963078	chr19:38963078:T:C	3.33482e-08	-1.68941e-10	-1.09502	1.06164e-05	-1.68941e-10	-1.06797	2.47675e-05	-1.68941e-10	-1.08144
38963148	chr19:38963148:T:C	2.26349e-08	-1.68941e-10	-1.48253	6.97998e-06	-1.68941e-10	-1.48733	1.64414e-05	-1.68941e-10	-1.49117
38963244	chr19:38963244:C:A	2.65552e-08	-1.68941e-10	-1.3228	8.26778e-06	-1.68941e-10	-1.31801	1.93716e-05	-1.68941e-10	-1.32716
38963296	chr19:38963296:A:AC	1.72769e-08	-0.564513	-1.18814	4.8565e-06	-0.791556	-1.0585	7.18452e-06	-1.12155	-1.19749
38963501	chr19:38963501:C:T	2.34221e-08	-1.68941e-10	-1.44834	7.6979e-06	-1.68941e-10	-1.38943	1.82132e-05	-1.68941e-10	-1.38882
38963771	chr19:38963771:G:A	1.70101e-08	-0.691856	-1.07636	4.96912e-06	-0.900484	-0.926648	7.77565e-06	-1.20077	-1.0392
38963785	chr19:38963785:T:A	4.85538e-09	-1.66967	-1.35227	1.54843e-06	-1.70184	-1.29129	3.55037e-06	-1.59839	-1.42553
38963823	chr19:38963823:A:G	3.79255e-08	-1.68941e-10	-0.966398	1.19716e-05	-1.68941e-10	-0.947835	2.62328e-05	-1.68941e-10	-1.02396
38963852	chr19:38963852:C:T	9.18819e-08	-0.0815183	-4.99793e-10	3.63776e-05	0.163577	-4.99793e-10	7.65439e-05	0.0468971	-4.99793e-10
38964375	chr19:38964375:A:G	1.3003e-08	-0.946087	-1.09075	2.83561e-06	-1.28313	-1.10499	8.04833e-06	-1.32522	-0.880281
38964680	chr19:38964680:G:A	5.21651e-09	-1.43221	-1.51798	1.45888e-06	-1.54608	-1.50663	3.53186e-06	-1.5552	-1.47394
38964727	chr19:38964727:A:G	3.03057e-08	-1.19069	-4.99793e-10	1.0239e-05	-1.10417	-4.99793e-10	2.48844e-05	-1.07672	-4.99793e-10
38964894	chr19:38964894:T:C	6.75327e-08	-1.75842	1.36901	3.20944e-05	-1.76689	1.8052	0.000104984	-1.75619	2.11903
38965155	chr19:38965155:A:G	2.99602e-08	-1.68941e-10	-1.20215	9.26685e-06	-1.68941e-10	-1.20393	2.62616e-05	-1.68941e-10	-1.02286
38965385	chr19:38965385:T:C	2.81802e-08	-1.3059	0.0425001	1.16805e-05	-1.23643	0.26397	1.47848e-05	-1.39826	-0.199108
38965440	chr19:38965440:G:A	2.46819e-08	-1.68941e-10	-1.39595	7.66404e-06	-1.68941e-10	-1.39384	1.8609e-05	-1.68941e-10	-1.36732
38965654	chr19:38965654:G:A	2.56478e-08	-1.68941e-10	-1.35756	8.02797e-06	-1.68941e-10	-1.34744	1.88147e-05	-1.68941e-10	-1.35633
38965678	chr19:38965678:T:C	2.2641e-08	-1.68941e-10	-1.48226	6.91412e-06	-1.68941e-10	-1.49681	1.94711e-05	-1.68941e-10	-1.32203
38965968	chr19:38965968:T:A	2.3007e-08	-1.68941e-10	-1.46623	7.09099e-06	-1.68941e-10	-1.47155	1.66748e-05	-1.68941e-10	-1.47707
38965970	chr19:38965970:A:T	2.38623e-08	-1.68941e-10	-1.42972	7.34179e-06	-1.68941e-10	-1.43679	1.72453e-05	-1.68941e-10	-1.44343
38966201	chr19:38966201:C:G	4.23362e-08	0.452632	-1.30901	9.67591e-06	0.146128	-1.30686	2.40641e-05	0.144713	-1.25496
38966248	chr19:38966248:G:T	7.23096e-09	-1.75116	-0.872493	2.31278e-06	-1.7336	-0.858319	5.58254e-06	-1.70518	-0.866141
38967128	chr19:38967128:A:G	1.38565e-07	0.329318	-4.99793e-10	4.35424e-05	0.343359	-4.99793e-10	9.19575e-05	0.230359	-4.99793e-10
38967402	chr19:38967402:C:T	2.17787e-08	-1.68941e-10	-1.52109	6.75832e-06	-1.68941e-10	-1.5196	1.60147e-05	-1.68941e-10	-1.51746
38967470	chr19:38967470:A:C	2.28524e-08	-1.68941e-10	-1.47296	6.96827e-06	-1.68941e-10	-1.48901	1.98558e-05	-1.68941e-10	-1.30247
38967723	chr19:38967723:C:T	7.54839e-08	-1.68941e-10	-0.278103	2.47446e-05	-1.68941e-10	-0.221767	5.2443e-05	-1.68941e-10	-0.331241
38968220	chr19:38968220:A:G	6.44454e-08	-1.22949	0.793284	2.70407e-05	-1.13399	1.00096	5.56658e-05	-1.32806	1.05646
38968300	chr19:38968300:C:T	2.16933e-08	-1.52502	-4.99793e-10	1.07941e-05	-1.05137	-4.99793e-10	2.4122e-05	-1.10784	-4.99793e-10
38968336	chr19:38968336:C:T	2.35096e-08	-1.68941e-10	-1.44461	7.054e-06	-1.68941e-10	-1.47678	1.69279e-05	-1.68941e-10	-1.462
38968534	chr19:38968534:A:G	4.313e-08	-1.19302	0.355213	1.90164e-05	-1.08875	0.603674	3.74708e-05	-1.29285	0.625446
38968722	chr19:38968722:G:A	6.26882e-08	-1.35486	0.89101	2.67355e-05	-1.25811	1.11372	6.26031e-05	-1.43481	1.28066
38969009	chr19:38969009:A:G	2.34452e-08	-1.68941e-10	-1.44736	7.12116e-06	-1.68941e-10	-1.4673	2.08968e-05	-1.68941e-10	-1.25137
38969128	chr19:38969128:G:A	2.70216e-08	-1.68941e-10	-1.30539	7.93598e-06	-1.68941e-10	-1.35897	1.92923e-05	-1.68941e-10	-1.33126
38969354	chr19:38969354:G:A	8.25583e-09	-1.57137	-0.919731	2.1583e-06	-1.6909	-0.970151	6.18508e-06	-1.70454	-0.764285
38969721	chr19:38969721:C:T	2.23012e-08	-1.68941e-10	-1.49738	6.88591e-06	-1.68941e-10	-1.5009	1.62439e-05	-1.68941e-10	-1.50325
38969786	chr19:38969786:C:G	3.05708e-08	-1.68941e-10	-1.18198	9.86562e-06	-1.68941e-10	-1.14132	2.26839e-05	-1.68941e-10	-1.16931
38970037	chr19:38970037:G:A	5.45685e-08	-1.68941e-10	-0.602566	1.70717e-05	-1.68941e-10	-0.592954	3.6284e-05	-1.68941e-10	-0.69959
38970270	chr19:38970270:C:T	2.79302e-08	-1.68941e-10	-1.27231	8.34834e-06	-1.68941e-10	-1.30831	2.67731e-05	-1.68941e-10	-1.00357
38970293	chr19:38970293:C:T	2.8676e-08	-1.68941e-10	-1.24596	8.55471e-06	-1.68941e-10	-1.28389	2.77979e-05	-1.68941e-10	-0.966007
38970488	chr19:38970488:G:A	3.06378e-08	-1.68941e-10	-1.17979	9.59833e-06	-1.68941e-10	-1.16879	2.25474e-05	-1.68941e-10	-1.17535
38970588	chr19:38970588:T:C	2.36903e-08	-1.68941e-10	-1.43696	7.1835e-06	-1.68941e-10	-1.45859	2.13509e-05	-1.68941e-10	-1.22988
38970729	chr19:38970729:T:C	2.23324e-08	-1.68941e-10	-1.49599	6.8947e-06	-1.68941e-10	-1.49962	1.62652e-05	-1.68941e-10	-1.50194
38971093	chr19:38971093:A:G	3.02922e-08	-1.75177	0.560634	1.28842e-05	-1.76819	0.893815	3.22248e-05	-1.7462	0.927965
38971131	chr19:38971131:C:A	5.39401e-08	-1.68941e-10	-0.614148	1.68655e-05	-1.68941e-10	-0.605103	3.58566e-05	-1.68941e-10	-0.711441
38971591	chr19:38971591:T:C	4.40623e-08	-1.74494	0.928525	1.96466e-05	-1.76792	1.31545	6.21224e-05	-1.7419	1.58004
38971849	chr19:38971849:A:C	2.49878e-07	0.918949	-4.99793e-10	6.81392e-05	0.791178	-4.99793e-10	0.000136052	0.622069	-4.99793e-10
38971884	chr19:38971884:T:C	5.47928e-08	-1.68941e-10	-0.598464	1.714e-05	-1.68941e-10	-0.588958	3.64231e-05	-1.68941e-10	-0.695765
38972245	chr19:38972245:AAC:A	5.37343e-08	-1.68941e-10	-0.617971	1.67377e-05	-1.68941e-10	-0.612714	3.5515e-05	-1.68941e-10	-0.721012
38972415	chr19:38972415:C:T	2.73139e-08	-1.68941e-10	-1.29463	8.50296e-06	-1.68941e-10	-1.28996	1.99914e-05	-1.68941e-10	-1.29567
38972760	chr19:38972760:A:G	5.95482e-09	-1.38312	-1.4347	1.54324e-06	-1.54759	-1.4489	3.45484e-06	-1.58414	-1.46705
38973025	chr19:38973025:G:A	2.14384e-08	-1.53684	-4.99793e-10	6.36815e-06	-1.57907	-4.99793e-10	1.44668e-05	-1.61911	-4.99793e-10
38973344	chr19:38973344:C:T	1.04595e-08	-1.38894	-0.865573	2.66059e-06	-1.54581	-0.906013	5.49012e-06	-1.58184	-1.00618
38973371	chr19:38973371:C:T	3.63255e-08	0.0892474	-1.09875	8.55499e-06	-0.190028	-1.09383	2.15599e-05	-0.192739	-1.02739
38973428	chr19:38973428:T:C	2.78606e-08	-1.68941e-10	-1.27481	8.67453e-06	-1.68941e-10	-1.26998	2.03894e-05	-1.68941e-10	-1.27595
38973606	chr19:38973606:T:G	4.33984e-08	-1.68941e-10	-0.8316	1.63459e-05	-1.68941e-10	-0.636396	3.91156e-05	-1.68941e-10	-0.624445
38973702	chr19:38973702:C:T	9.84667e-09	-1.43865	-0.876236	2.53088e-06	-1.58467	-0.917135	5.25401e-06	-1.6174	-1.01458
38974270	chr19:38974270:C:T	2.21809e-08	-1.68941e-10	-1.50279	6.85583e-06	-1.68941e-10	-1.50528	1.61773e-05	-1.68941e-10	-1.50736
38974366	chr19:38974366:C:CCGCG	2.73901e-08	-1.68941e-10	-1.29184	8.53408e-06	-1.68941e-10	-1.28631	2.00654e-05	-1.68941e-10	-1.29197
38974371	chr19:38974371:C:T	2.06736e-08	-1.57316	-4.99793e-10	6.31774e-06	-1.58701	-4.99793e-10	1.44415e-05	-1.62086	-4.99793e-10
38974521	chr19:38974521:C:T	1.40857e-08	-0.494576	-1.46229	3.69772e-06	-0.716777	-1.40588	5.85526e-06	-1.05031	-1.47332
38974658	chr19:38974658:A:T	5.35021e-09	-1.72779	-1.1971	1.71787e-06	-1.70304	-1.18625	4.20309e-06	-1.66596	-1.18919
38974713	chr19:38974713:T:A	2.73604e-08	-1.68941e-10	-1.29292	8.52457e-06	-1.68941e-10	-1.28742	2.00433e-05	-1.68941e-10	-1.29307
38974716	chr19:38974716:A:G	2.3506e-08	-1.68941e-10	-1.44477	7.33112e-06	-1.68941e-10	-1.43825	1.59962e-05	-1.68941e-10	-1.51861
38975372	chr19:38975372:T:A	1.16308e-08	-1.46974	-0.678627	2.99517e-06	-1.60874	-0.724632	6.121e-06	-1.63837	-0.840872
38975966	chr19:38975966:T:TG	2.7742e-08	-1.68941e-10	-1.27907	8.11827e-06	-1.68941e-10	-1.33626	1.97806e-05	-1.68941e-10	-1.30627
38976240	chr19:38976240:G:A	2.31926e-08	-1.45819	-4.99793e-10	1.21915e-05	-0.929638	-4.99793e-10	2.71356e-05	-0.99012	-4.99793e-10
38976303	chr19:38976303:T:C	2.73392e-08	-1.68941e-10	-1.2937	8.35346e-06	-1.68941e-10	-1.3077	1.9675e-05	-1.68941e-10	-1.31162
38976390	chr19:38976390:G:C	3.01505e-08	-1.68941e-10	-1.19582	8.70034e-06	-1.68941e-10	-1.26701	2.15029e-05	-1.68941e-10	-1.22278
38976620	chr19:38976620:C:T	2.4627e-08	-1.39818	-4.99793e-10	7.10619e-06	-1.46941	-4.99793e-10	1.61614e-05	-1.50834	-4.99793e-10
38977001	chr19:38977001:T:C	3.97723e-08	-1.68941e-10	-0.918851	1.23041e-05	-1.68941e-10	-0.920447	2.86839e-05	-1.68941e-10	-0.934633
38977324	chr19:38977324:G:A	3.37533e-08	-0.0157029	-1.06724	7.99291e-06	-0.289351	-1.06247	2.01803e-05	-0.291143	-0.995117
38977707	chr19:38977707:T:A	1.39705e-08	-1.49948	-0.465592	3.60151e-06	-1.63181	-0.51721	7.28721e-06	-1.65787	-0.646979
38977835	chr19:38977835:G:A	2.89986e-08	-1.68941e-10	-1.23478	9.03186e-06	-1.68941e-10	-1.22962	2.12186e-05	-1.68941e-10	-1.23609
38978000	chr19:38978000:T:G	2.42176e-08	-1.68941e-10	-1.41494	7.32416e-06	-1.68941e-10	-1.4392	2.20318e-05	-1.68941e-10	-1.19848
38978605	chr19:38978605:A:G	1.10806e-08	-1.38107	-0.815756	3.27043e-06	-1.49038	-0.75507	8.45582e-06	-1.57318	-0.582931
38978608	chr19:38978608:T:A	4.85164e-09	-1.50137	-1.52133	1.35867e-06	-1.60622	-1.51765	3.08608e-06	-1.65556	-1.5085
38979082	chr19:38979082:A:T	1.94889e-07	-1.68941e-10	0.670409	6.44909e-05	-1.68941e-10	0.736148	0.000162193	-1.68941e-10	0.797818
38979246	chr19:38979246:C:T	1.12133e-08	-0.714019	-1.4709	3.03752e-06	-0.903014	-1.41632	4.98738e-06	-1.20792	-1.47614
38979640	chr19:38979640:G:C	1.22937e-08	-0.755679	-1.33725	3.80263e-06	-0.774973	-1.31971	6.77125e-06	-0.988686	-1.3896
38979943	chr19:38979943:G:C	2.17794e-08	-1.68941e-10	-1.52106	6.74855e-06	-1.68941e-10	-1.52105	1.59527e-05	-1.68941e-10	-1.52134
38979995	chr19:38979995:G:A	4.41658e-08	-1.68941e-10	-0.814071	1.70951e-05	-1.68941e-10	-0.591581	4.49522e-05	-1.68941e-10	-0.485367
38980216	chr19:38980216:G:A	6.16801e-08	-1.68941e-10	-0.480061	2.08536e-05	-1.68941e-10	-0.392847	5.21151e-05	-1.68941e-10	-0.337512
38980831	chr19:38980831:A:C	6.5725e-08	-1.52626	1.10972	2.33049e-05	-1.72302	1.44131	0.000117202	-1.6386	2.11153
38980890	chr19:38980890:C:T	2.37644e-08	-1.68941e-10	-1.43384	7.15851e-06	-1.68941e-10	-1.46207	1.67753e-05	-1.68941e-10	-1.47106
38980948	chr19:38980948:G:A	1.72596e-08	-1.75365	-4.99793e-10	5.71795e-06	-1.68676	-4.99793e-10	1.32893e-05	-1.70401	-4.99793e-10
38981015	chr19:38981015:ATGGGCTTCCC:A	4.05059e-09	-1.73472	-1.46844	1.25396e-06	-1.76249	-1.44157	2.79699e-06	-1.74484	-1.51758
38981040	chr19:38981040:C:T	4.86081e-08	-1.68941e-10	-0.718233	1.50752e-05	-1.68941e-10	-0.717323	3.49425e-05	-1.68941e-10	-0.737263
38981041	chr19:38981041:G:A	2.9757e-08	-1.68941e-10	-1.20896	9.28354e-06	-1.68941e-10	-1.20213	2.17717e-05	-1.68941e-10	-1.21036
38981207	chr19:38981207:G:A	2.06861e-08	-1.57256	-4.99793e-10	1.00817e-05	-1.11965	-4.99793e-10	2.25755e-05	-1.1741	-4.99793e-10
38981380	chr19:38981380:C:T	5.92136e-09	-1.76414	-1.05932	1.81413e-06	-1.76786	-1.06691	4.1841e-06	-1.7682	-1.09148
38981607	chr19:38981607:C:T	2.64332e-08	-1.68941e-10	-1.3274	8.18468e-06	-1.68941e-10	-1.32811	2.27027e-05	-1.68941e-10	-1.16848
38981643	chr19:38981643:G:C	2.28844e-08	-1.68941e-10	-1.47156	7.06715e-06	-1.68941e-10	-1.47492	1.66536e-05	-1.68941e-10	-1.47834
38981950	chr19:38981950:G:T	2.39088e-08	-1.68941e-10	-1.42778	7.91965e-06	-1.68941e-10	-1.36103	1.73559e-05	-1.68941e-10	-1.43703
38982051	chr19:38982051:C:T	2.19023e-08	-1.68941e-10	-1.51543	6.77972e-06	-1.68941e-10	-1.51644	1.60152e-05	-1.68941e-10	-1.51743
38982393	chr19:38982393:T:C	4.54513e-09	-1.62488	-1.46308	1.21597e-06	-1.75503	-1.4798	3.13853e-06	-1.70686	-1.44035
38982608	chr19:38982608:A:G	4.40003e-09	-1.61295	-1.50747	1.1772e-06	-1.75138	-1.51586	2.98931e-06	-1.69921	-1.49671
38983007	chr19:38983007:T:C	4.38631e-09	-1.61577	-1.50776	1.19992e-06	-1.75233	-1.49579	2.92912e-06	-1.70078	-1.51549
38983443	chr19:38983443:A:G	2.17903e-08	-1.68941e-10	-1.52056	6.75324e-06	-1.68941e-10	-1.52035	1.59646e-05	-1.68941e-10	-1.52059
38983674	chr19:38983674:A:T	3.85622e-09	-1.73426	-1.51807	1.16881e-06	-1.76317	-1.51122	2.81548e-06	-1.74366	-1.51218
38984141	chr19:38984141:A:ATGG	3.77446e-09	-1.75542	-1.51835	1.18739e-06	-1.74764	-1.51098	2.7783e-06	-1.76125	-1.50788
38984386	chr19:38984386:C:T	4.36291e-09	-1.60888	-1.52	1.18116e-06	-1.74939	-1.51448	2.92852e-06	-1.69502	-1.52146
38984402	chr19:38984402:C:T	4.24344e-08	-1.68941e-10	-0.854062	1.38352e-05	-1.68941e-10	-0.803159	3.14056e-05	-1.68941e-10	-0.843983
38985159	chr19:38985159:A:T	4.18233e-09	-1.6614	-1.50975	1.18356e-06	-1.76393	-1.49792	2.84472e-06	-1.72905	-1.51645
38985187	chr19:38985187:G:A	3.73703e-09	-1.76237	-1.52136	1.19356e-06	-1.73497	-1.51847	2.80143e-06	-1.76622	-1.49462
38985198	chr19:38985198:T:G	4.23598e-09	-1.64296	-1.51545	1.17865e-06	-1.75959	-1.50642	2.86812e-06	-1.71744	-1.51987
38985272	chr19:38985272:T:C	4.26943e-09	-1.64197	-1.50857	1.1909e-06	-1.75945	-1.49622	2.88152e-06	-1.71701	-1.51564
38985442	chr19:38985442:A:T	4.23274e-09	-1.64708	-1.51209	1.18335e-06	-1.76075	-1.50127	2.86538e-06	-1.7203	-1.51796
38985461	chr19:38985461:A:G	4.23783e-09	-1.64604	-1.51193	1.18402e-06	-1.76042	-1.50104	2.86819e-06	-1.71942	-1.51787
38985909	chr19:38985909:C:G	3.79164e-08	-0.966638	-4.99793e-10	9.19894e-06	-1.21129	-4.99793e-10	2.22645e-05	-1.18797	-4.99793e-10
38986109	chr19:38986109:T:G	4.24352e-09	-1.64613	-1.5105	1.18635e-06	-1.7605	-1.49899	2.86986e-06	-1.71972	-1.51698
38986121	chr19:38986121:T:C	2.18486e-08	-1.68941e-10	-1.51789	6.76759e-06	-1.68941e-10	-1.51823	1.60094e-05	-1.68941e-10	-1.51779
38986261	chr19:38986261:G:A	2.18246e-08	-1.68941e-10	-1.51899	6.80208e-06	-1.68941e-10	-1.51315	1.5999e-05	-1.68941e-10	-1.51844
38986543	chr19:38986543:C:T	1.54008e-07	0.434982	-4.99793e-10	4.83101e-05	0.447266	-4.99793e-10	0.000126207	0.546958	-4.99793e-10
38986626	chr19:38986626:T:C	2.32734e-08	-1.68941e-10	-1.45471	7.29065e-06	-1.68941e-10	-1.44378	1.71127e-05	-1.68941e-10	-1.45114
38986684	chr19:38986684:C:T	8.3212e-09	-1.53572	-0.947499	2.8062e-06	-1.56227	-0.836278	6.97293e-06	-1.63829	-0.710639
38986746	chr19:38986746:A:G	5.53272e-08	-1.66092	1.07216	2.18301e-05	-1.76628	1.41919	0.000103691	-1.72987	2.08033
38986755	chr19:38986755:C:T	2.25302e-08	-1.48717	-4.99793e-10	6.61346e-06	-1.54127	-4.99793e-10	1.50339e-05	-1.58066	-4.99793e-10
38986817	chr19:38986817:G:A	4.06997e-09	-1.72683	-1.47155	1.26538e-06	-1.72288	-1.47212	2.91815e-06	-1.73672	-1.4833
38986919	chr19:38986919:T:C	5.56698e-08	-1.63562	1.05304	2.14159e-05	-1.76133	1.39509	0.000102836	-1.7138	2.05597
38986925	chr19:38986925:A:G	4.06006e-09	-1.73035	-1.47047	1.30207e-06	-1.71424	-1.45218	3.06044e-06	-1.74303	-1.42938
38986947	chr19:38986947:C:T	7.49913e-08	-1.75636	1.47171	3.7987e-05	-1.74548	1.95235	0.00018352	-1.76559	2.68695
38986978	chr19:38986978:C:T	9.76952e-09	-1.51317	-0.809582	3.32532e-06	-1.54162	-0.68719	8.35184e-06	-1.62143	-0.547056
38987052	chr19:38987052:C:T	2.30233e-08	-1.68941e-10	-1.46551	7.18801e-06	-1.68941e-10	-1.45796	1.69565e-05	-1.68941e-10	-1.46032
38987171	chr19:38987171:A:G	2.5329e-08	-1.68941e-10	-1.37007	7.87678e-06	-1.68941e-10	-1.36646	1.87417e-05	-1.68941e-10	-1.36022
38987215	chr19:38987215:A:T	2.45514e-08	-1.68941e-10	-1.40125	7.35694e-06	-1.68941e-10	-1.43473	1.724e-05	-1.68941e-10	-1.44374
38987289	chr19:38987289:C:T	9.02073e-09	-1.55543	-0.847067	3.0619e-06	-1.58086	-0.730483	7.72583e-06	-1.65246	-0.593943
38987502	chr19:38987502:C:T	5.648e-08	-1.64293	1.0748	2.19457e-05	-1.76291	1.42111	0.000105287	-1.71836	2.08409
38987527	chr19:38987527:C:T	5.94839e-08	-1.61637	1.10006	2.26757e-05	-1.75648	1.4474	0.000110224	-1.70135	2.1129
38987567	chr19:38987567:T:C	5.97824e-08	-1.66844	1.15713	2.38578e-05	-1.76697	1.50871	0.00011418	-1.73392	2.18072
38987847	chr19:38987847:T:C	5.24352e-08	-1.65454	1.01209	2.04711e-05	-1.76518	1.35382	9.70668e-05	-1.72604	2.01047
38987961	chr19:38987961:A:G	3.9226e-09	-1.72851	-1.50675	1.21634e-06	-1.72663	-1.5079	2.82861e-06	-1.74037	-1.51082
38987976	chr19:38987976:C:T	6.04466e-08	-1.76034	1.26008	3.03501e-05	-1.73879	1.72122	0.000141912	-1.76727	2.43151
38988100	chr19:38988100:G:A	1.71443e-06	-1.68941e-10	2.84481	0.00110048	-1.68941e-10	3.57313	0.00433967	-1.68941e-10	4.08459
38988115	chr19:38988115:C:T	8.99404e-09	-1.57637	-0.829092	3.06565e-06	-1.59952	-0.710596	7.78202e-06	-1.66722	-0.571934
38988197	chr19:38988197:T:C	5.48417e-08	-1.64081	1.04324	2.12402e-05	-1.76266	1.38818	0.000103315	-1.71753	2.06434
38988565	chr19:38988565:G:A	4.33216e-09	-1.70684	-1.42912	1.36657e-06	-1.72762	-1.39045	3.22734e-06	-1.75378	-1.36553
38988590	chr19:38988590:C:T	5.06868e-09	-1.5366	-1.44234	1.55895e-06	-1.57903	-1.40734	3.54297e-06	-1.64131	-1.38469
38988595	chr19:38988595:A:C	3.95062e-09	-1.73815	-1.49	1.22375e-06	-1.73641	-1.49204	2.84926e-06	-1.74828	-1.49563
38988717	chr19:38988717:G:A	2.17889e-08	-1.68941e-10	-1.52062	6.78058e-06	-1.68941e-10	-1.51631	1.59708e-05	-1.68941e-10	-1.5202
38988728	chr19:38988728:A:C	3.78705e-09	-1.75054	-1.51989	1.16869e-06	-1.75304	-1.52144	2.86968e-06	-1.75736	-1.47941
38988759	chr19:38988759:T:C	5.9163e-08	-1.59656	1.07484	2.2214e-05	-1.75001	1.42035	0.00010903	-1.68715	2.08781
38988804	chr19:38988804:G:A	2.84864e-08	-1.68941e-10	-1.2526	8.79362e-06	-1.68941e-10	-1.25635	2.06667e-05	-1.68941e-10	-1.26245
38988995	chr19:38988995:C:T	1.78493e-08	-1.72006	-4.99793e-10	5.43577e-06	-1.73737	-4.99793e-10	1.26838e-05	-1.75064	-4.99793e-10
38989064	chr19:38989064:A:G	2.53629e-08	-1.68941e-10	-1.36873	7.88821e-06	-1.68941e-10	-1.36501	1.87652e-05	-1.68941e-10	-1.35897
38989102	chr19:38989102:G:A	2.20779e-08	-1.68941e-10	-1.50745	6.81237e-06	-1.68941e-10	-1.51163	1.61455e-05	-1.68941e-10	-1.50933
38989206	chr19:38989206:G:A	2.271e-08	-1.68941e-10	-1.47922	7.12844e-06	-1.68941e-10	-1.46628	1.65273e-05	-1.68941e-10	-1.48595
38989379	chr19:38989379:C:T	2.25064e-08	-1.68941e-10	-1.48822	6.88113e-06	-1.68941e-10	-1.50159	1.65079e-05	-1.68941e-10	-1.48713
38989424	chr19:38989424:A:G	5.07914e-09	-1.60767	-1.36921	1.59615e-06	-1.64151	-1.32127	3.71296e-06	-1.69112	-1.28802
38989466	chr19:38989466:G:A	2.17946e-08	-1.68941e-10	-1.52036	6.7473e-06	-1.68941e-10	-1.52123	1.59616e-05	-1.68941e-10	-1.52078
38989989	chr19:38989989:GAC:AAC	9.94055e-09	-1.54016	-0.765238	3.4008e-06	-1.5669	-0.639469	8.61588e-06	-1.64146	-0.4959
38990085	chr19:38990085:T:G	5.41348e-08	-1.6599	1.04936	2.10896e-05	-1.76603	1.38443	9.99516e-05	-1.72922	2.04294
38990159	chr19:38990159:G:A	2.18225e-08	-1.68941e-10	-1.51908	6.75188e-06	-1.68941e-10	-1.52055	1.59852e-05	-1.68941e-10	-1.51931
38990572	chr19:38990572:C:T	3.69052e-08	-1.65774	0.664067	1.39297e-05	-1.76564	0.969283	6.24438e-05	-1.7278	1.5711
38990655	chr19:38990655:C:T	8.41192e-07	-1.68941e-10	2.1328	0.000494363	-1.68941e-10	2.7729	0.00196393	-1.68941e-10	3.29174
38990681	chr19:38990681:T:C	5.53301e-08	-1.65408	1.06537	2.16002e-05	-1.76492	1.40724	0.000102725	-1.72513	2.06622
38990713	chr19:38990713:T:C	4.81592e-08	-1.64457	0.917055	1.84597e-05	-1.76293	1.24814	8.67533e-05	-1.71902	1.89112
38990844	chr19:38990844:T:C	3.91444e-09	-1.75399	-1.48336	1.23098e-06	-1.75464	-1.46792	2.74876e-06	-1.76315	-1.51667
38991017	chr19:38991017:G:A	2.18458e-08	-1.68941e-10	-1.51801	6.75772e-06	-1.68941e-10	-1.51969	1.5995e-05	-1.68941e-10	-1.51869
38991044	chr19:38991044:A:G	4.78642e-08	-1.66003	0.92637	1.79969e-05	-1.76585	1.22567	8.29516e-05	-1.7285	1.85579
38991050	chr19:38991050:G:C	3.92975e-07	-1.68941e-10	1.37172	0.000157256	-1.68941e-10	1.6275	0.00174254	-1.68941e-10	3.17213
38991061	chr19:38991061:T:G	4.15661e-07	-1.68941e-10	1.42785	0.000166738	-1.68941e-10	1.68605	0.00187172	-1.68941e-10	3.24365
38991214	chr19:38991214:G:A	9.4389e-09	-1.53922	-0.817966	3.21557e-06	-1.56574	-0.696633	8.11041e-06	-1.64061	-0.557211
38991347	chr19:38991347:C:T	5.11811e-08	-1.73718	1.07053	2.21297e-05	-1.7489	1.41544	0.000101871	-1.7634	2.09615
38991353	chr19:38991353:C:A	2.35786e-08	-1.68941e-10	-1.44168	7.43594e-06	-1.68941e-10	-1.42405	1.71053e-05	-1.68941e-10	-1.45158
38991470	chr19:38991470:C:T	2.195e-08	-1.68941e-10	-1.51326	6.80801e-06	-1.68941e-10	-1.51227	1.61833e-05	-1.68941e-10	-1.50699
38991531	chr19:38991531:T:C	1.87265e-08	-1.67208	-4.99793e-10	5.63658e-06	-1.7011	-4.99793e-10	1.30997e-05	-1.71838	-4.99793e-10
38991541	chr19:38991541:T:A	5.25397e-08	-1.74553	1.10508	2.31413e-05	-1.7409	1.45215	0.000105701	-1.76633	2.13597
38991626	chr19:38991626:AC:A	5.01577e-08	-1.73736	1.05051	2.16715e-05	-1.74857	1.39419	9.94836e-05	-1.76353	2.07256
38991772	chr19:38991772:C:T	6.21088e-08	-1.74398	1.27084	2.74292e-05	-1.74254	1.62377	0.000128304	-1.76587	2.3293
38991782	chr19:38991782:C:G	5.12407e-08	-1.73859	1.0731	2.22064e-05	-1.74723	1.41723	0.000102035	-1.76416	2.09851
38991807	chr19:38991807:A:G	4.73426e-08	-1.75005	1.00544	2.08839e-05	-1.73541	1.34402	9.36845e-05	-1.76745	2.01641
38991981	chr19:38991981:C:T	6.29724e-08	-1.734	1.27468	2.74208e-05	-1.75114	1.63207	0.000129459	-1.76216	2.33456
38992029	chr19:38992029:T:C	6.02663e-08	-1.71668	1.21343	2.54806e-05	-1.76035	1.5679	0.000121807	-1.75385	2.26532
38992074	chr19:38992074:G:A	4.0369e-09	-1.70388	-1.50266	1.28987e-06	-1.685	-1.49083	2.98367e-06	-1.72214	-1.47568
38992076	chr19:38992076:A:G	4.36243e-08	-1.73636	0.909956	1.80668e-05	-1.74998	1.21368	8.21474e-05	-1.76306	1.88061
38992226	chr19:38992226:C:T	7.49754e-08	-1.68443	1.39957	3.05532e-05	-1.76758	1.75667	0.000151555	-1.73493	2.46491
38992300	chr19:38992300:C:T	5.30309e-08	-1.75065	1.1195	2.35946e-05	-1.73504	1.46569	0.000107039	-1.76753	2.14975
38992410	chr19:38992410:C:T	6.20301e-08	-1.68941e-10	-0.474403	2.04649e-05	-1.68941e-10	-0.411662	4.62749e-05	-1.68941e-10	-0.456368
38992442	chr19:38992442:G:A	4.71834e-08	-1.68941e-10	-0.74798	1.55722e-05	-1.68941e-10	-0.684889	3.55876e-05	-1.68941e-10	-0.718969
38992795	chr19:38992795:G:A	9.39727e-08	-1.73571	1.6767	4.10674e-05	-1.74997	2.03481	0.000199659	-1.76287	2.76852
38992910	chr19:38992910:G:A	9.56297e-08	-1.7378	1.69626	4.20017e-05	-1.74834	2.05568	0.000203957	-1.7637	2.79064
38993021	chr19:38993021:A:G	1.98643e-08	-1.7013	0.0881998	7.87044e-06	-1.57913	0.21187	5.43628e-05	-1.67232	1.37703
38993156	chr19:38993156:C:T	7.99349e-09	-1.75843	-0.764969	3.14498e-06	-1.62609	-0.658479	4.83615e-06	-1.75439	-0.960461
38993184	chr19:38993184:T:C	5.97293e-08	-1.68941e-10	-0.512199	1.84552e-05	-1.68941e-10	-0.515029	3.94604e-05	-1.68941e-10	-0.615669
38993273	chr19:38993273:G:A	2.50286e-08	-1.382	-4.99793e-10	1.4435e-05	-0.76072	-4.99793e-10	3.17233e-05	-0.833915	-4.99793e-10
38993392	chr19:38993392:T:C	2.36485e-08	-1.68941e-10	-1.43872	7.15045e-06	-1.68941e-10	-1.4632	1.72402e-05	-1.68941e-10	-1.44372
38993450	chr19:38993450:G:A	5.83033e-08	-1.68941e-10	-0.536364	1.71948e-05	-1.68941e-10	-0.585769	4.93242e-05	-1.68941e-10	-0.392552
38993526	chr19:38993526:T:G	5.60276e-08	-1.68941e-10	-0.576177	1.80453e-05	-1.68941e-10	-0.537492	4.14171e-05	-1.68941e-10	-0.567275
38993756	chr19:38993756:C:T	6.31655e-08	-1.68941e-10	-0.456264	2.03985e-05	-1.68941e-10	-0.414916	4.67664e-05	-1.68941e-10	-0.445802
38993812	chr19:38993812:T:C	8.7137e-08	-1.75403	1.61949	3.93752e-05	-1.73058	1.97334	0.000185522	-1.76798	2.70019
38994026	chr19:38994026:A:C	4.12278e-08	-1.68941e-10	-0.882908	1.35321e-05	-1.68941e-10	-0.825314	3.10194e-05	-1.68941e-10	-0.856355
38994161	chr19:38994161:A:G	2.40494e-08	-1.68941e-10	-1.42191	7.43777e-06	-1.68941e-10	-1.4238	1.98214e-05	-1.68941e-10	-1.30421
38994263	chr19:38994263:C:T	3.97343e-09	-1.71373	-1.50866	1.26527e-06	-1.69647	-1.49862	2.93002e-06	-1.73065	-1.48531
38994406	chr19:38994406:T:C	6.73271e-08	-1.70499	1.31253	3.00728e-05	-1.76385	1.7371	0.000136106	-1.74723	2.3697
38994564	chr19:38994564:C:T	7.12769e-09	-1.76346	-0.874572	2.70919e-06	-1.6494	-0.784328	4.36636e-06	-1.76083	-1.05621
38994716	chr19:38994716:T:A	4.63021e-09	-1.60958	-1.45984	1.30968e-06	-1.72856	-1.43203	3.62183e-06	-1.65747	-1.34652
38995086	chr19:38995086:T:C	1.13743e-07	-1.42407	1.55599	5.13406e-05	-1.32428	1.83239	0.000200607	-1.50917	2.51955
38995122	chr19:38995122:A:G	8.30075e-08	-1.71863	1.53553	3.42868e-05	-1.75904	1.86342	0.000163939	-1.76116	2.56969
38995141	chr19:38995141:T:C	6.65463e-08	-1.73713	1.33301	2.8144e-05	-1.74727	1.65423	0.000128698	-1.76677	2.33328
38995485	chr19:38995485:T:C	4.02105e-09	-1.76184	-1.44864	1.27995e-06	-1.76575	-1.4178	3.1954e-06	-1.74763	-1.38162
38996731	chr19:38996731:G:A	2.21177e-08	-1.68941e-10	-1.50565	6.80887e-06	-1.68941e-10	-1.51215	1.61848e-05	-1.68941e-10	-1.5069
38996785	chr19:38996785:C:T	1.73217e-08	-1.28267	-0.467391	5.96911e-06	-1.33024	-0.313534	1.47974e-05	-1.45402	-0.142497
38996827	chr19:38996827:G:A	1.10927e-07	-1.68941e-10	0.106848	4.76124e-05	-1.68941e-10	0.432718	0.000154589	-1.68941e-10	0.749805
38996828	chr19:38996828:C:A	6.98605e-08	-1.68941e-10	-0.355521	2.87242e-05	-1.68941e-10	-0.072637	8.83497e-05	-1.68941e-10	0.190335
38997337	chr19:38997337:G:A	7.23372e-09	-1.76615	-0.857115	2.51736e-06	-1.73771	-0.769454	4.60699e-06	-1.76697	-0.996425
38997584	chr19:38997584:A:G	8.6536e-08	-1.68941e-10	-0.141461	3.55916e-05	-1.68941e-10	0.141735	0.000116438	-1.68941e-10	0.466392
38997714	chr19:38997714:T:C	1.70963e-08	-1.76316	-4.99793e-10	5.39822e-06	-1.74431	-4.99793e-10	1.24654e-05	-1.76801	-4.99793e-10
38997920	chr19:38997920:G:T	3.13082e-08	-1.68941e-10	-1.15814	8.99648e-06	-1.68941e-10	-1.23354	3.74613e-05	-1.68941e-10	-0.66766
38998057	chr19:38998057:G:A	7.9305e-08	-1.73942	1.5107	3.09881e-05	-1.76478	1.768	0.000164374	-1.76661	2.57779
38998101	chr19:38998101:C:T	4.72057e-09	-1.66443	-1.38566	1.33771e-06	-1.75458	-1.38483	3.71388e-06	-1.75415	-1.22474
38998269	chr19:38998269:C:T	2.00956e-06	-1.68941e-10	3.00365	0.000850621	-1.68941e-10	3.31559	0.0134939	-1.68941e-10	5.21902
38998573	chr19:38998573:G:A	3.09944e-08	-1.68941e-10	-1.16821	9.53501e-06	-1.68941e-10	-1.1754	2.49267e-05	-1.68941e-10	-1.07503
38998591	chr19:38998591:C:T	1.27406e-06	-1.68941e-10	2.54794	0.000529205	-1.68941e-10	2.841	0.00767355	-1.68941e-10	4.65457
38998701	chr19:38998701:C:T	2.64566e-08	-1.68941e-10	-1.32652	7.89859e-06	-1.68941e-10	-1.36369	1.91885e-05	-1.68941e-10	-1.33666
38999027	chr19:38999027:C:T	2.61353e-08	-1.68941e-10	-1.33874	7.81259e-06	-1.68941e-10	-1.37464	1.89621e-05	-1.68941e-10	-1.34853
38999119	chr19:38999119:A:G	4.00348e-09	-1.72243	-1.49243	1.24739e-06	-1.73509	-1.47423	3.14923e-06	-1.69403	-1.44978
38999121	chr19:38999121:A:G	3.00678e-08	-1.68941e-10	-1.19857	9.6518e-06	-1.68941e-10	-1.16323	2.2203e-05	-1.68941e-10	-1.19074
38999177	chr19:38999177:A:G	1.73121e-08	-1.71585	-0.0347612	5.95921e-06	-1.7465	0.101066	3.56613e-05	-1.76068	1.04378
38999191	chr19:38999191:C:T	1.0738e-06	-1.68941e-10	2.37694	0.000434558	-1.68941e-10	2.64395	0.00618144	-1.68941e-10	4.43834
38999507	chr19:38999507:C:T	2.26461e-08	-1.68941e-10	-1.48203	6.99042e-06	-1.68941e-10	-1.48583	1.66551e-05	-1.68941e-10	-1.47825
39000061	chr19:39000061:C:T	3.27592e-08	-1.68941e-10	-1.11284	1.05704e-05	-1.68941e-10	-1.07231	2.42639e-05	-1.68941e-10	-1.10198
39000195	chr19:39000195:A:G	1.32145e-08	-1.59991	-0.420796	4.77483e-06	-1.62684	-0.240182	1.27639e-05	-1.69241	-0.0519342
39000425	chr19:39000425:ATATATTATACATATTATATATTTATATATATTATATAT:A	2.80519e-08	-1.68941e-10	-1.26797	8.32843e-06	-1.68941e-10	-1.3107	2.0185e-05	-1.68941e-10	-1.28603
39000437	chr19:39000437:TA:T	2.07321e-08	-1.57034	-4.99793e-10	6.23879e-06	-1.59959	-4.99793e-10	1.36994e-05	-1.67361	-4.99793e-10
39000455	chr19:39000455:A:T	2.26201e-08	-1.48318	-4.99793e-10	6.77283e-06	-1.51746	-4.99793e-10	1.46167e-05	-1.6088	-4.99793e-10
39000832	chr19:39000832:G:A	2.37162e-08	-1.68941e-10	-1.43586	7.21407e-06	-1.68941e-10	-1.45434	1.72367e-05	-1.68941e-10	-1.44392
39000918	chr19:39000918:G:A	6.69121e-09	-1.57828	-1.12295	2.35801e-06	-1.51799	-1.05457	4.52001e-06	-1.57317	-1.20928
39001487	chr19:39001487:G:A	2.17791e-08	-1.68941e-10	-1.52107	6.7551e-06	-1.68941e-10	-1.52008	1.59618e-05	-1.68941e-10	-1.52077
39001498	chr19:39001498:A:C	4.08382e-09	-1.67577	-1.51922	1.19429e-06	-1.74082	-1.51201	2.90897e-06	-1.73565	-1.48752
39001549	chr19:39001549:C:T	3.92239e-08	-0.932737	-4.99793e-10	2.05071e-05	-0.409605	-4.99793e-10	2.31806e-05	-1.14765	-4.99793e-10
39001601	chr19:39001601:T:C	4.11182e-09	-1.66723	-1.52093	1.1955e-06	-1.73568	-1.51613	2.89975e-06	-1.73037	-1.49597
39001870	chr19:39001870:G:A	3.08549e-08	-1.68941e-10	-1.17273	9.93162e-06	-1.68941e-10	-1.13465	2.28449e-05	-1.68941e-10	-1.16224
39002144	chr19:39002144:A:T	2.87401e-08	-1.68941e-10	-1.24373	9.17239e-06	-1.68941e-10	-1.21418	2.17437e-05	-1.68941e-10	-1.21164
39002201	chr19:39002201:T:C	2.21084e-08	-1.68941e-10	-1.50606	6.91612e-06	-1.68941e-10	-1.49652	1.62037e-05	-1.68941e-10	-1.50573
39002370	chr19:39002370:A:G	4.82893e-08	-1.7462	1.02139	1.81177e-05	-1.76193	1.22844	8.99538e-05	-1.76516	1.97349
39002641	chr19:39002641:C:T	2.25411e-08	-1.68941e-10	-1.48668	6.95996e-06	-1.68941e-10	-1.4902	1.6573e-05	-1.68941e-10	-1.48319
39002841	chr19:39002841:A:G	5.52267e-09	-1.7415	-1.15166	1.61431e-06	-1.74994	-1.20152	3.73315e-06	-1.71712	-1.2566
39002876	chr19:39002876:C:T	2.5492e-08	-1.68941e-10	-1.36366	7.73122e-06	-1.68941e-10	-1.38511	2.75784e-05	-1.68941e-10	-0.973935
39002975	chr19:39002975:C:A	1.84154e-06	-1.68941e-10	2.91633	0.000777845	-1.68941e-10	3.22615	0.012017	-1.68941e-10	5.10311
39003092	chr19:39003092:C:T	1.97861e-08	-1.5891	-0.0279388	6.71966e-06	-1.61906	0.0937188	1.86291e-05	-1.68837	0.322128
39003222	chr19:39003222:C:T	2.52962e-08	-1.68941e-10	-1.37137	7.58511e-06	-1.68941e-10	-1.40419	1.83313e-05	-1.68941e-10	-1.38236
39003366	chr19:39003366:C:T	1.39195e-06	-1.68941e-10	2.63644	0.000569128	-1.68941e-10	2.91373	0.00848645	-1.68941e-10	4.75526
39003542	chr19:39003542:G:A	2.19541e-08	-1.68941e-10	-1.51307	6.76211e-06	-1.68941e-10	-1.51904	1.59735e-05	-1.68941e-10	-1.52003
39003639	chr19:39003639:C:T	6.00632e-09	-1.73508	-1.07412	1.7894e-06	-1.74481	-1.10369	4.14396e-06	-1.70898	-1.16034
39003655	chr19:39003655:A:T	1.27173e-06	-1.68941e-10	2.54611	0.000529479	-1.68941e-10	2.84152	0.00765467	-1.68941e-10	4.6521
39003738	chr19:39003738:T:C	7.84951e-09	-1.1884	-1.35317	4.42035e-06	-0.653582	-1.29058	4.39556e-06	-1.42776	-1.38261
39003911	chr19:39003911:T:A	1.38692e-08	-1.57416	-0.398196	4.98238e-06	-1.60568	-0.218785	1.32433e-05	-1.67669	-0.0307871
39004009	chr19:39004009:G:A	4.96203e-08	-1.68941e-10	-0.697622	1.52259e-05	-1.68941e-10	-0.707378	3.57897e-05	-1.68941e-10	-0.713306
39004430	chr19:39004430:G:A	7.13944e-09	-1.59035	-1.04604	2.53194e-06	-1.53063	-0.97076	4.78237e-06	-1.58484	-1.1412
39004451	chr19:39004451:C:T	1.15267e-06	-1.68941e-10	2.44782	0.000478118	-1.68941e-10	2.73948	0.00679783	-1.68941e-10	4.53339
39004951	chr19:39004951:A:G	2.20146e-08	-1.68941e-10	-1.51031	6.8073e-06	-1.68941e-10	-1.51238	1.62421e-05	-1.68941e-10	-1.50336
39004966	chr19:39004966:A:T	2.94057e-08	-1.68941e-10	-1.22083	8.96313e-06	-1.68941e-10	-1.23726	2.11594e-05	-1.68941e-10	-1.23888
39005165	chr19:39005165:G:A	2.37863e-08	-1.68941e-10	-1.43291	7.26453e-06	-1.68941e-10	-1.44737	2.38375e-05	-1.68941e-10	-1.11971
39005412	chr19:39005412:G:A	2.20247e-08	-1.68941e-10	-1.50986	6.78794e-06	-1.68941e-10	-1.51523	1.61253e-05	-1.68941e-10	-1.51058
39005642	chr19:39005642:T:C	4.80198e-09	-1.69662	-1.33638	1.51356e-06	-1.73161	-1.2843	3.94592e-06	-1.69486	-1.22343
39005827	chr19:39005827:G:T	3.31937e-08	-1.68941e-10	-1.09966	1.07462e-05	-1.68941e-10	-1.05583	2.45968e-05	-1.68941e-10	-1.08835
39005844	chr19:39005844:G:A	1.95069e-08	-1.75735	0.126099	7.91436e-06	-1.75227	0.390575	2.58534e-05	-1.75752	0.718991
39006119	chr19:39006119:T:A	3.34528e-08	-1.68941e-10	-1.09189	1.08504e-05	-1.68941e-10	-1.04617	2.48607e-05	-1.68941e-10	-1.07768
39006302	chr19:39006302:A:G	4.59772e-09	-1.70983	-1.36663	1.37974e-06	-1.76643	-1.34205	3.8725e-06	-1.76636	-1.17071
39006349	chr19:39006349:G:C	1.48869e-08	-1.55032	-0.351215	5.35357e-06	-1.58415	-0.168461	1.42046e-05	-1.66031	0.0229085
39006850	chr19:39006850:G:A	3.18104e-08	-1.68941e-10	-1.14223	1.02765e-05	-1.68941e-10	-1.10052	2.35418e-05	-1.68941e-10	-1.13219
39007127	chr19:39007127:A:G	5.33112e-09	-1.71612	-1.21234	1.58875e-06	-1.72882	-1.23861	3.75849e-06	-1.6851	-1.28185
39007214	chr19:39007214:C:T	6.70954e-09	-1.34961	-1.34888	3.54263e-06	-0.877663	-1.28784	3.92651e-06	-1.54671	-1.3765
39007558	chr19:39007558:G:A	7.88009e-09	-1.57395	-0.963729	2.81225e-06	-1.51352	-0.882872	5.24329e-06	-1.57002	-1.064
39007702	chr19:39007702:G:A	1.02555e-06	-1.68941e-10	2.33097	0.000519453	-1.68941e-10	2.8224	0.00540691	-1.68941e-10	4.30446
39007774	chr19:39007774:T:C	7.3607e-09	-1.64625	-0.959613	2.59812e-06	-1.59716	-0.878429	4.89386e-06	-1.64297	-1.06002
39007871	chr19:39007871:C:T	1.01701e-06	-1.68941e-10	2.3226	0.000515562	-1.68941e-10	2.81488	0.0053645	-1.68941e-10	4.29659
39007958	chr19:39007958:T:C	4.45728e-09	-1.61993	-1.48755	1.29311e-06	-1.70683	-1.4665	3.23007e-06	-1.70071	-1.41775
39008223	chr19:39008223:C:T	1.45621e-07	0.378985	-4.99793e-10	4.32202e-05	0.335933	-4.99793e-10	8.41528e-05	0.141667	-4.99793e-10
39008438	chr19:39008438:C:A	3.1274e-08	-1.68941e-10	-1.15923	1.01044e-05	-1.68941e-10	-1.11741	2.32223e-05	-1.68941e-10	-1.14586
39008449	chr19:39008449:T:C	3.0723e-08	-1.17701	-4.99793e-10	7.67278e-06	-1.3927	-4.99793e-10	1.88822e-05	-1.35275	-4.99793e-10
39008640	chr19:39008640:G:A	2.20674e-08	-1.68941e-10	-1.50792	6.78202e-06	-1.68941e-10	-1.5161	1.61271e-05	-1.68941e-10	-1.51047
39008884	chr19:39008884:A:G	4.98389e-09	-1.73003	-1.26578	1.51037e-06	-1.76811	-1.24991	4.44275e-06	-1.76817	-1.03153
39009369	chr19:39009369:C:T	3.34566e-08	-1.68941e-10	-1.09177	1.08303e-05	-1.68941e-10	-1.04803	2.48636e-05	-1.68941e-10	-1.07756
39009627	chr19:39009627:T:G	4.11951e-09	-1.69907	-1.48722	1.23562e-06	-1.75305	-1.46575	3.07836e-06	-1.74957	-1.417
39009725	chr19:39009725:T:G	2.19364e-08	-1.68941e-10	-1.51387	6.84197e-06	-1.68941e-10	-1.5073	1.60677e-05	-1.68941e-10	-1.51416
39009794	chr19:39009794:T:G	6.63036e-09	-1.30438	-1.40599	3.59213e-06	-0.802464	-1.34917	3.8647e-06	-1.50692	-1.43217
39009958	chr19:39009958:T:C	3.08044e-08	-1.73751	0.563151	1.35889e-05	-1.68174	0.860618	5.4161e-05	-1.68747	1.38846
39010218	chr19:39010218:A:G	4.38858e-09	-1.76572	-1.3573	1.42054e-06	-1.76787	-1.31146	3.56148e-06	-1.75627	-1.26452
39010221	chr19:39010221:T:A	1.90889e-08	-1.76455	0.111641	7.74953e-06	-1.73938	0.356642	2.48888e-05	-1.74656	0.670007
39010242	chr19:39010242:GT:G	1.42431e-06	-1.68941e-10	2.65942	0.000856855	-1.68941e-10	3.32289	0.00357953	-1.68941e-10	3.89202
39010304	chr19:39010304:T:C	2.32523e-08	-1.7657	0.310081	9.73487e-06	-1.73584	0.581176	3.2066e-05	-1.74351	0.920344
39010393	chr19:39010393:C:T	2.20056e-08	-1.76277	0.252047	9.03782e-06	-1.7436	0.514646	2.98911e-05	-1.7502	0.856789
39010473	chr19:39010473:C:T	2.34684e-08	-1.68941e-10	-1.44637	7.38961e-06	-1.68941e-10	-1.4303	1.59657e-05	-1.68941e-10	-1.52052
39010541	chr19:39010541:G:A	1.37727e-08	-1.59198	-0.387356	4.95696e-06	-1.62226	-0.207321	1.32457e-05	-1.68864	-0.0186537
39010754	chr19:39010754:C:A	1.50243e-06	-1.68941e-10	2.71282	0.000907093	-1.68941e-10	3.37987	0.00380469	-1.68941e-10	3.95302
39010910	chr19:39010910:A:G	2.38094e-08	-1.76239	0.330445	9.82066e-06	-1.74439	0.598508	3.26496e-05	-1.75088	0.945748
39011259	chr19:39011259:C:T	3.01082e-08	-1.68941e-10	-1.19722	9.41521e-06	-1.68941e-10	-1.18805	2.18764e-05	-1.68941e-10	-1.20556
39011414	chr19:39011414:A:G	6.74439e-09	-1.34038	-1.35294	3.69675e-06	-0.831587	-1.29133	3.93658e-06	-1.53538	-1.38527
39011438	chr19:39011438:C:A	3.92506e-09	-1.76757	-1.46707	1.27582e-06	-1.73197	-1.45482	2.98284e-06	-1.73541	-1.46268
39011456	chr19:39011456:C:T	4.13201e-09	-1.69367	-1.48958	1.23553e-06	-1.75013	-1.46875	3.0734e-06	-1.74661	-1.42157
39011491	chr19:39011491:A:G	4.57554e-09	-1.76445	-1.31684	1.47716e-06	-1.75665	-1.2836	3.03635e-06	-1.76247	-1.41784
39011889	chr19:39011889:C:T	2.3349e-08	-1.68941e-10	-1.45147	7.25899e-06	-1.68941e-10	-1.44814	1.71055e-05	-1.68941e-10	-1.45157
39011903	chr19:39011903:T:A	5.09763e-09	-1.47052	-1.50273	1.79345e-06	-1.35432	-1.49192	4.01578e-06	-1.45003	-1.45071
39012345	chr19:39012345:C:T	2.20379e-08	-1.68941e-10	-1.50926	6.79257e-06	-1.68941e-10	-1.51455	1.61374e-05	-1.68941e-10	-1.50983
39012787	chr19:39012787:G:A	4.75486e-09	-1.61713	-1.42573	1.42787e-06	-1.70887	-1.36532	3.68233e-06	-1.73006	-1.25736
39012837	chr19:39012837:G:A	1.33084e-08	-1.70948	-0.304148	4.87446e-06	-1.72307	-0.123297	1.34097e-05	-1.75429	0.0593072
39013023	chr19:39013023:T:G	7.69234e-09	-1.60509	-0.956708	2.70936e-06	-1.55042	-0.88324	5.07164e-06	-1.60174	-1.06557
39013377	chr19:39013377:C:T	3.28237e-08	-1.68941e-10	-1.11087	1.0633e-05	-1.68941e-10	-1.06641	2.44136e-05	-1.68941e-10	-1.09583
39013400	chr19:39013400:C:T	3.36773e-08	-1.68941e-10	-1.0852	1.09259e-05	-1.68941e-10	-1.03924	2.50829e-05	-1.68941e-10	-1.06878
39013489	chr19:39013489:G:A	2.81701e-08	-1.68941e-10	-1.26376	8.61254e-06	-1.68941e-10	-1.27716	3.19173e-05	-1.68941e-10	-0.82782
39013512	chr19:39013512:C:G	2.89101e-08	-1.68941e-10	-1.23783	9.24678e-06	-1.68941e-10	-1.2061	2.18637e-05	-1.68941e-10	-1.20614
39013543	chr19:39013543:T:C	3.93589e-09	-1.74183	-1.49005	1.37574e-06	-1.63012	-1.48126	3.19738e-06	-1.64078	-1.48786
39013625	chr19:39013625:G:A	1.27298e-08	-1.72398	-0.334094	4.6596e-06	-1.73561	-0.155841	1.29302e-05	-1.76081	0.0294124
39014075	chr19:39014075:A:G	2.87762e-08	-1.68941e-10	-1.24247	8.78891e-06	-1.68941e-10	-1.25688	3.30663e-05	-1.68941e-10	-0.792452
39014379	chr19:39014379:C:T	1.87519e-07	0.631857	-4.99793e-10	5.31383e-05	0.542523	-4.99793e-10	0.000104417	0.357423	-4.99793e-10
39014493	chr19:39014493:T:C	1.20523e-08	-1.73071	-0.382055	4.40272e-06	-1.7411	-0.207053	1.22088e-05	-1.7633	-0.0255046
39014733	chr19:39014733:A:AC	1.10288e-08	-1.75347	-0.448042	3.78297e-06	-1.76719	-0.332679	1.18791e-05	-1.76314	-0.0530447
39014853	chr19:39014853:C:A	3.24027e-08	-1.68941e-10	-1.12378	1.04993e-05	-1.68941e-10	-1.07907	2.41176e-05	-1.68941e-10	-1.10802
39014874	chr19:39014874:C:T	4.09053e-09	-1.74962	-1.44373	1.42501e-06	-1.64683	-1.42937	3.29814e-06	-1.65675	-1.44086
39015211	chr19:39015211:T:C	1.0287e-08	-1.73776	-0.533382	3.51534e-06	-1.74789	-0.425351	9.68164e-06	-1.76608	-0.254655
39015933	chr19:39015933:G:A	1.23438e-08	-1.41286	-0.676015	4.50333e-06	-1.31552	-0.610036	1.16562e-05	-1.40032	-0.434803
39015934	chr19:39015934:T:C	1.14233e-08	-1.44477	-0.72159	4.14278e-06	-1.35128	-0.65773	1.07058e-05	-1.43254	-0.48764
39016141	chr19:39016141:C:T	1.15959e-08	-1.39782	-0.753556	4.21991e-06	-1.29935	-0.691209	1.08216e-05	-1.38646	-0.52297
39016148	chr19:39016148:A:G	4.41119e-08	-1.68941e-10	-0.815292	1.42002e-05	-1.68941e-10	-0.777118	3.16687e-05	-1.68941e-10	-0.83564
39016244	chr19:39016244:G:A	5.97278e-09	-1.41212	-1.40268	2.14713e-06	-1.25423	-1.41201	5.1633e-06	-1.27964	-1.36975
39016267	chr19:39016267:A:C	2.87292e-08	-1.68941e-10	-1.24411	9.92646e-06	-1.68941e-10	-1.13517	2.0528e-05	-1.68941e-10	-1.26918
39016317	chr19:39016317:A:G	7.66983e-09	-1.64983	-0.914898	2.7989e-06	-1.49457	-0.906576	6.64027e-06	-1.55429	-0.843522
39016374	chr19:39016374:G:GTC	2.20498e-08	-1.68941e-10	-1.50872	6.79531e-06	-1.68941e-10	-1.51414	1.61459e-05	-1.68941e-10	-1.5093
39016438	chr19:39016438:T:C	4.34512e-08	-1.68941e-10	-0.830383	1.34098e-05	-1.68941e-10	-0.834391	3.11025e-05	-1.68941e-10	-0.853678
39016794	chr19:39016794:C:T	1.188e-08	-1.73519	-0.391974	4.33325e-06	-1.74486	-0.219202	1.20544e-05	-1.7648	-0.036735
39016947	chr19:39016947:TG:T	8.76491e-09	-1.68441	-0.746855	3.1458e-06	-1.54706	-0.737246	7.56666e-06	-1.60135	-0.665864
39017407	chr19:39017407:G:A	2.95199e-08	-1.68941e-10	-1.21696	9.04056e-06	-1.68941e-10	-1.22865	3.22931e-05	-1.68941e-10	-0.816112
39017464	chr19:39017464:A:T	4.58218e-08	-1.68941e-10	-0.777262	1.25811e-05	-1.68941e-10	-0.898181	3.34217e-05	-1.68941e-10	-0.781761
39017893	chr19:39017893:T:C	2.4174e-08	-1.72736	0.310614	8.19795e-06	-1.74661	0.420122	2.10127e-05	-1.76311	0.517275
39017970	chr19:39017970:C:T	4.26845e-09	-1.6517	-1.49908	1.23723e-06	-1.73732	-1.48018	3.09588e-06	-1.7256	-1.4353
39017977	chr19:39017977:C:CTTTA	2.60585e-08	-1.73147	0.389787	8.86889e-06	-1.74955	0.501726	2.28124e-05	-1.76449	0.600822
39018084	chr19:39018084:A:G	7.88602e-09	-1.72754	-0.809394	2.78269e-06	-1.60801	-0.798945	6.65193e-06	-1.66502	-0.73104
39018109	chr19:39018109:TAA:T	2.27172e-08	-1.68941e-10	-1.4789	6.92563e-06	-1.68941e-10	-1.49515	1.65884e-05	-1.68941e-10	-1.48226
39018112	chr19:39018112:CTGGGCTT:C	2.27108e-08	-1.68941e-10	-1.47918	6.92412e-06	-1.68941e-10	-1.49536	1.65839e-05	-1.68941e-10	-1.48253
39018130	chr19:39018130:G:A	2.57674e-08	-1.73356	0.380652	8.77457e-06	-1.75105	0.492528	2.25979e-05	-1.76513	0.592024
39018387	chr19:39018387:T:C	3.81558e-09	-1.76049	-1.50244	1.30595e-06	-1.66783	-1.49561	3.01633e-06	-1.6871	-1.49983
39018480	chr19:39018480:C:T	5.83757e-09	-1.74275	-1.09496	1.71428e-06	-1.75352	-1.13787	3.95596e-06	-1.72115	-1.19459
39018725	chr19:39018725:G:A	1.29022e-08	-1.74326	-0.301358	4.72874e-06	-1.75175	-0.124963	1.33748e-05	-1.76705	0.0694524
39018729	chr19:39018729:A:G	2.61366e-08	-1.74498	0.406293	8.93907e-06	-1.75865	0.518712	2.31558e-05	-1.76772	0.619001
39018732	chr19:39018732:A:G	2.57373e-08	-1.73893	0.384852	8.77671e-06	-1.75486	0.496583	2.26571e-05	-1.76662	0.596131
39019086	chr19:39019086:AAAG:A	1.70963e-08	-1.76316	-4.99793e-10	5.34562e-06	-1.7541	-4.99793e-10	1.29923e-05	-1.72661	-4.99793e-10
39019148	chr19:39019148:A:G	2.58075e-08	-1.75097	0.399615	8.87594e-06	-1.76286	0.515828	2.32551e-05	-1.76818	0.623733
39019156	chr19:39019156:A:G	1.83422e-08	-1.16537	-0.527449	6.90567e-06	-1.04137	-0.456664	1.77809e-05	-1.15067	-0.262175
39019656	chr19:39019656:A:G	1.28756e-08	-1.37904	-0.667646	4.71525e-06	-1.27808	-0.601493	1.21651e-05	-1.3674	-0.425002
39019871	chr19:39019871:T:C	2.29117e-08	-1.743	0.272628	7.79327e-06	-1.75745	0.380339	2.00656e-05	-1.76745	0.475491
39020287	chr19:39020287:G:A	2.44565e-08	-1.75152	0.346399	8.37055e-06	-1.76273	0.457074	2.17266e-05	-1.76819	0.555763
39020371	chr19:39020371:C:A	2.90125e-08	-1.68941e-10	-1.23429	8.86367e-06	-1.68941e-10	-1.24841	3.35858e-05	-1.68941e-10	-0.776865
39020849	chr19:39020849:A:C	2.19373e-08	-1.7461	0.232267	7.46749e-06	-1.75929	0.339475	1.92845e-05	-1.76787	0.436202
39020894	chr19:39020894:A:G	2.37184e-08	-1.75255	0.316776	8.11499e-06	-1.76328	0.426619	2.10598e-05	-1.76816	0.524563
39020924	chr19:39020924:A:G	7.84723e-09	-1.73547	-0.806391	2.74549e-06	-1.62429	-0.796123	6.58668e-06	-1.67827	-0.727649
39021133	chr19:39021133:A:C	2.33708e-08	-1.68941e-10	-1.45053	7.0012e-06	-1.68941e-10	-1.48429	1.81063e-05	-1.68941e-10	-1.39471
39021290	chr19:39021290:G:A	4.04929e-08	-1.68941e-10	-0.900896	1.3179e-05	-1.68941e-10	-0.851754	3.01757e-05	-1.68941e-10	-0.88393
39021566	chr19:39021566:T:C	1.73282e-08	-1.74969	-4.99793e-10	5.43015e-06	-1.73841	-4.99793e-10	1.30056e-05	-1.72559	-4.99793e-10
39021603	chr19:39021603:C:T	2.83438e-08	-1.25761	-4.99793e-10	9.06321e-06	-1.22615	-4.99793e-10	2.30858e-05	-1.15175	-4.99793e-10
39021683	chr19:39021683:G:A	3.76571e-08	-1.10982	0.136322	2.04759e-05	-0.87488	0.463752	5.7113e-05	-1.1217	0.875763
39021806	chr19:39021806:G:A	1.22702e-08	-1.72706	-0.367785	4.48113e-06	-1.7376	-0.192904	1.24209e-05	-1.76174	-0.00984463
39021956	chr19:39021956:C:T	2.26565e-08	-1.74624	0.26466	7.70792e-06	-1.7593	0.371173	1.98917e-05	-1.76786	0.467197
39021957	chr19:39021957:G:A	4.13286e-09	-1.75255	-1.4305	1.44952e-06	-1.64294	-1.4162	3.32421e-06	-1.66435	-1.42538
39022105	chr19:39022105:T:C	1.0843e-08	-1.74486	-0.473643	3.93638e-06	-1.75258	-0.307537	1.09316e-05	-1.76728	-0.132027
39022130	chr19:39022130:C:T	1.96153e-08	-1.62571	-4.99793e-10	5.47006e-06	-1.73109	-4.99793e-10	1.32369e-05	-1.70796	-4.99793e-10
39022343	chr19:39022343:G:A	2.0099e-08	-1.60135	-4.99793e-10	6.11968e-06	-1.61887	-4.99793e-10	1.41255e-05	-1.64298	-4.99793e-10
39022533	chr19:39022533:G:A	2.22022e-08	-1.68941e-10	-1.50183	6.83053e-06	-1.68941e-10	-1.50897	1.62519e-05	-1.68941e-10	-1.50276
39022591	chr19:39022591:C:T	9.91874e-09	-1.75891	-0.548685	3.59931e-06	-1.76364	-0.385988	1.0033e-05	-1.76745	-0.217643
39022612	chr19:39022612:A:G	1.02609e-08	-1.75719	-0.516496	3.73114e-06	-1.76238	-0.35128	1.04059e-05	-1.76784	-0.180752
39022775	chr19:39022775:A:C	2.37592e-08	-1.74519	0.311134	8.09459e-06	-1.75877	0.41959	2.09052e-05	-1.76775	0.516783
39022822	chr19:39022822:A:G	2.20708e-08	-1.68941e-10	-1.50777	6.80046e-06	-1.68941e-10	-1.51338	1.61613e-05	-1.68941e-10	-1.50835
39022876	chr19:39022876:C:T	2.4804e-08	-1.74959	0.358572	8.47874e-06	-1.76147	0.46866	2.19895e-05	-1.76816	0.567761
39023014	chr19:39023014:T:A	7.15902e-09	-1.70248	-0.931171	2.57365e-06	-1.56224	-0.922815	6.0963e-06	-1.6274	-0.855888
39023024	chr19:39023024:C:T	2.10112e-08	-1.55697	-4.99793e-10	8.6909e-06	-1.2681	-4.99793e-10	1.59793e-05	-1.51968	-4.99793e-10
39023127	chr19:39023127:C:T	1.09104e-08	-1.75556	-0.456746	3.9822e-06	-1.76117	-0.287367	1.11364e-05	-1.76808	-0.112664
39023191	chr19:39023191:C:T	5.09663e-08	-1.68941e-10	-0.670858	1.56758e-05	-1.68941e-10	-0.678256	3.64745e-05	-1.68941e-10	-0.694353
39023224	chr19:39023224:C:T	4.13483e-09	-1.67977	-1.50281	1.21552e-06	-1.74969	-1.48552	3.02401e-06	-1.73986	-1.44452
39023494	chr19:39023494:A:C	3.7955e-08	-1.68941e-10	-0.965621	1.05523e-05	-1.68941e-10	-1.07403	2.78284e-05	-1.68941e-10	-0.964909
39023529	chr19:39023529:T:G	1.09728e-08	-1.75266	-0.453938	4.00298e-06	-1.75902	-0.284311	1.11736e-05	-1.7682	-0.109218
39023911	chr19:39023911:G:A	3.76682e-08	-1.68941e-10	-0.973206	1.08437e-05	-1.68941e-10	-1.04679	2.65446e-05	-1.68941e-10	-1.01214
39024001	chr19:39024001:A:G	1.11726e-08	-1.75415	-0.434403	4.08368e-06	-1.76007	-0.263305	1.14273e-05	-1.76818	-0.0867815
39024204	chr19:39024204:C:T	7.27278e-09	-1.72489	-0.892994	2.56059e-06	-1.6037	-0.886435	6.09097e-06	-1.66122	-0.822941
39024524	chr19:39024524:C:G	2.29303e-08	-1.68941e-10	-1.46956	7.12984e-06	-1.68941e-10	-1.46609	1.69368e-05	-1.68941e-10	-1.46148
39024667	chr19:39024667:T:C	7.09609e-09	-1.72169	-0.920786	2.50198e-06	-1.59843	-0.914861	5.93795e-06	-1.65683	-0.852776
39024683	chr19:39024683:C:T	4.17648e-09	-1.67353	-1.49902	1.22618e-06	-1.74655	-1.47993	3.0759e-06	-1.73618	-1.43119
39024684	chr19:39024684:G:A	1.08995e-08	-1.75884	-0.454468	3.98258e-06	-1.76355	-0.284899	1.11743e-05	-1.7675	-0.109846
39025016	chr19:39025016:C:T	4.46119e-09	-1.74502	-1.36159	1.43217e-06	-1.75547	-1.31571	3.65937e-06	-1.72433	-1.26935
39025299	chr19:39025299:T:C	5.04215e-09	-1.73869	-1.2455	1.49057e-06	-1.75067	-1.28055	3.49089e-06	-1.71631	-1.3245
39025348	chr19:39025348:A:G	3.60369e-08	-1.68941e-10	-1.01748	1.0427e-05	-1.68941e-10	-1.08597	2.50599e-05	-1.68941e-10	-1.0697
39025867	chr19:39025867:T:A	2.74783e-08	-1.75101	0.462386	9.34963e-06	-1.76246	0.567421	2.39895e-05	-1.7682	0.654848
39025999	chr19:39025999:T:C	3.60952e-08	-1.68941e-10	-1.01586	1.0097e-05	-1.68941e-10	-1.11814	2.64429e-05	-1.68941e-10	-1.01598
39026060	chr19:39026060:A:G	4.08513e-09	-1.75166	-1.44301	1.43242e-06	-1.64114	-1.42987	3.28249e-06	-1.66272	-1.43964
39026422	chr19:39026422:A:G	1.06571e-08	-1.33825	-0.897551	3.84579e-06	-1.23252	-0.850872	9.82846e-06	-1.32669	-0.678997
39026536	chr19:39026536:G:A	4.00548e-09	-1.74147	-1.47288	1.42324e-06	-1.61513	-1.46231	3.26236e-06	-1.63905	-1.46946
39026573	chr19:39026573:CA:C	1.10976e-08	-1.74937	-0.445922	4.04827e-06	-1.75638	-0.275704	1.12792e-05	-1.768	-0.100005
39026578	chr19:39026578:G:A	2.6054e-08	-1.68941e-10	-1.34185	7.77894e-06	-1.68941e-10	-1.37896	1.88609e-05	-1.68941e-10	-1.35388
39026630	chr19:39026630:C:T	1.48571e-08	-1.54529	-0.358254	4.75134e-06	-1.65404	-0.217912	1.41661e-05	-1.6445	0.00438179
39027069	chr19:39027069:C:T	3.50655e-08	-1.04481	-4.99793e-10	1.78189e-05	-0.550116	-4.99793e-10	2.10818e-05	-1.24256	-4.99793e-10
39027075	chr19:39027075:C:T	4.14308e-09	-1.66017	-1.52041	1.19439e-06	-1.73856	-1.51418	2.92105e-06	-1.72766	-1.49137
39027635	chr19:39027635:T:C	6.71098e-09	-1.28823	-1.41004	3.75951e-06	-0.747289	-1.3588	3.89417e-06	-1.49683	-1.43466
39027766	chr19:39027766:C:T	1.81765e-08	-1.70189	-4.99793e-10	5.59392e-06	-1.70869	-4.99793e-10	1.29533e-05	-1.72961	-4.99793e-10
39028070	chr19:39028070:G:A	2.41279e-08	-1.68941e-10	-1.41865	8.02631e-06	-1.68941e-10	-1.34765	1.77997e-05	-1.68941e-10	-1.41178
39028175	chr19:39028175:G:A	4.27262e-09	-1.62941	-1.52039	1.21455e-06	-1.72186	-1.51415	2.98051e-06	-1.70785	-1.49102
39028559	chr19:39028559:A:G	2.09213e-08	-1.76042	0.199164	7.11339e-06	-1.76717	0.298775	1.82331e-05	-1.76637	0.378642
39028990	chr19:39028990:C:T	2.38023e-08	-1.68941e-10	-1.43224	7.88692e-06	-1.68941e-10	-1.36517	1.75506e-05	-1.68941e-10	-1.42588
39029081	chr19:39029081:A:G	2.58604e-08	-1.68941e-10	-1.34931	7.85321e-06	-1.68941e-10	-1.36945	2.822e-05	-1.68941e-10	-0.950938
39029175	chr19:39029175:C:T	1.15672e-08	-1.74674	-0.407106	4.23772e-06	-1.75421	-0.232142	1.18262e-05	-1.76764	-0.0530028
39029349	chr19:39029349:T:C	6.66662e-09	-1.72942	-0.975494	2.3412e-06	-1.61375	-0.965963	5.53636e-06	-1.6694	-0.910227
39029607	chr19:39029607:C:T	2.34979e-08	-1.68941e-10	-1.44511	7.15861e-06	-1.68941e-10	-1.46206	1.70464e-05	-1.68941e-10	-1.45503
39030079	chr19:39030079:A:G	7.24437e-09	-1.25731	-1.36448	4.15327e-06	-0.702032	-1.30445	4.15812e-06	-1.47321	-1.39269
39030288	chr19:39030288:A:T	9.89056e-09	-1.28205	-1.02839	3.62674e-06	-1.1639	-0.978143	8.93063e-06	-1.26756	-0.833925
39030965	chr19:39030965:A:G	6.63427e-08	-0.407189	-4.99793e-10	1.96777e-05	-0.450891	-4.99793e-10	4.21966e-05	-0.548628	-4.99793e-10
39031033	chr19:39031033:CAG:C	2.20721e-08	-1.68941e-10	-1.50771	6.82178e-06	-1.68941e-10	-1.51026	1.6113e-05	-1.68941e-10	-1.51134
39032235	chr19:39032235:C:G	4.78402e-08	-1.68941e-10	-0.734157	1.55948e-05	-1.68941e-10	-0.683438	3.57809e-05	-1.68941e-10	-0.713552
39032299	chr19:39032299:CG:C	9.68523e-09	-0.810793	-1.52063	6.77184e-06	0.00382848	-1.52143	6.07933e-06	-0.990993	-1.49508
39032390	chr19:39032390:C:T	2.57902e-08	-1.68941e-10	-1.35203	7.38629e-06	-1.68941e-10	-1.43075	1.84927e-05	-1.68941e-10	-1.37359
39032516	chr19:39032516:G:T	2.25839e-08	-1.68941e-10	-1.48479	6.93924e-06	-1.68941e-10	-1.49318	1.69857e-05	-1.68941e-10	-1.4586
39032531	chr19:39032531:G:C	3.34234e-08	-1.68941e-10	-1.09276	1.11014e-05	-1.68941e-10	-1.02331	2.5924e-05	-1.68941e-10	-1.0358
39032694	chr19:39032694:C:T	2.65118e-08	-1.68941e-10	-1.32443	8.22482e-06	-1.68941e-10	-1.32322	1.85916e-05	-1.68941e-10	-1.36826
39032701	chr19:39032701:G:A	7.54843e-09	-1.08225	-1.49844	4.68811e-06	-0.406706	-1.47864	5.19293e-06	-1.25465	-1.38902
39032897	chr19:39032897:G:T	4.45966e-09	-1.76811	-1.33884	1.50746e-06	-1.71002	-1.30993	3.33221e-06	-1.72616	-1.36118
39032899	chr19:39032899:G:A	4.405e-09	-1.76782	-1.35147	1.4948e-06	-1.70487	-1.32351	3.30719e-06	-1.72185	-1.37302
39033034	chr19:39033034:A:G	2.78953e-08	-1.68941e-10	-1.27357	8.95874e-06	-1.68941e-10	-1.23775	2.07197e-05	-1.68941e-10	-1.25988
39033092	chr19:39033092:A:G	2.61977e-08	-1.68941e-10	-1.33635	7.47512e-06	-1.68941e-10	-1.41879	1.87915e-05	-1.68941e-10	-1.35756
39033201	chr19:39033201:G:A	4.41113e-09	-1.76807	-1.34982	1.47529e-06	-1.71974	-1.32178	3.27088e-06	-1.73433	-1.37158
39033457	chr19:39033457:A:G	4.47097e-09	-1.76763	-1.33679	1.4884e-06	-1.72495	-1.30772	3.29755e-06	-1.73858	-1.35921
39033532	chr19:39033532:C:T	4.39097e-09	-1.76769	-1.35479	1.46053e-06	-1.72449	-1.32709	3.24373e-06	-1.7382	-1.37604
39033693	chr19:39033693:C:G	1.03203e-08	-1.74375	-0.524167	3.71483e-06	-1.75125	-0.366793	1.03088e-05	-1.76691	-0.191053
39033874	chr19:39033874:C:T	3.81676e-09	-1.74155	-1.52107	1.16067e-06	-1.76029	-1.52109	2.79559e-06	-1.76192	-1.501
39033903	chr19:39033903:A:G	3.13531e-08	-1.68941e-10	-1.15671	9.5776e-06	-1.68941e-10	-1.17095	3.79059e-05	-1.68941e-10	-0.655861
39033976	chr19:39033976:C:T	1.04504e-08	-1.73379	-0.521588	3.75699e-06	-1.74272	-0.364036	1.03703e-05	-1.76397	-0.188046
39034011	chr19:39034011:T:C	3.39428e-08	-1.68941e-10	-1.07735	1.09634e-05	-1.68941e-10	-1.03581	2.5285e-05	-1.68941e-10	-1.06076
39034228	chr19:39034228:ATATCTC:A	4.49349e-08	-1.68941e-10	-0.796807	1.28613e-05	-1.68941e-10	-0.876153	3.19387e-05	-1.68941e-10	-0.827148
39034405	chr19:39034405:T:C	4.41969e-09	-1.7682	-1.34775	1.48767e-06	-1.71353	-1.31963	3.29621e-06	-1.72905	-1.36915
39034556	chr19:39034556:C:T	1.0817e-08	-1.7233	-0.4976	3.89074e-06	-1.73334	-0.338437	1.07036e-05	-1.75974	-0.160645
39034586	chr19:39034586:G:A	4.41621e-09	-1.76778	-1.34896	1.49914e-06	-1.70466	-1.32083	3.31589e-06	-1.72144	-1.3708
39034695	chr19:39034695:G:A	1.00256e-08	-1.74628	-0.550604	3.59807e-06	-1.75324	-0.396736	9.98429e-06	-1.76744	-0.222514
39034976	chr19:39034976:T:G	1.01015e-08	-1.75151	-0.537821	3.62471e-06	-1.75754	-0.385063	1.00981e-05	-1.76812	-0.210504
39035134	chr19:39035134:T:C	2.78986e-08	-1.68941e-10	-1.27345	8.76456e-06	-1.68941e-10	-1.25966	2.03744e-05	-1.68941e-10	-1.27669
39035141	chr19:39035141:C:T	4.7811e-09	-1.75754	-1.27982	1.53829e-06	-1.7577	-1.242	4.44589e-06	-1.76231	-1.03668
39035166	chr19:39035166:T:C	4.35807e-09	-1.76237	-1.36762	1.4068e-06	-1.75173	-1.33733	3.93771e-06	-1.75737	-1.16299
39035272	chr19:39035272:G:A	4.32888e-09	-1.76278	-1.37393	1.39816e-06	-1.75105	-1.34417	3.90229e-06	-1.7568	-1.1726
39035312	chr19:39035312:G:A	2.86535e-08	-1.68941e-10	-1.24675	9.22291e-06	-1.68941e-10	-1.20868	2.13055e-05	-1.68941e-10	-1.232
39035340	chr19:39035340:C:T	9.66149e-08	-1.68941e-10	-0.0312895	7.01153e-05	-1.68941e-10	0.819765	7.96719e-05	-1.68941e-10	0.0869499
39035421	chr19:39035421:C:T	4.37133e-09	-1.76184	-1.36512	1.41032e-06	-1.75262	-1.33394	3.95302e-06	-1.75807	-1.15841
39035513	chr19:39035513:T:C	4.24963e-09	-1.76334	-1.39185	1.37186e-06	-1.75012	-1.36409	3.79569e-06	-1.75607	-1.20103
39035544	chr19:39035544:G:A	1.1258e-08	-1.75757	-0.423373	4.08844e-06	-1.76435	-0.257866	1.03779e-05	-1.76777	-0.183513
39035906	chr19:39035906:T:C	4.35674e-09	-1.76791	-1.36239	1.44249e-06	-1.73344	-1.33056	4.03608e-06	-1.74172	-1.15397
39036002	chr19:39036002:C:A	4.30052e-09	-1.76758	-1.37571	1.41822e-06	-1.73622	-1.34476	3.94719e-06	-1.74411	-1.17386
39036163	chr19:39036163:A:G	4.54061e-09	-1.75999	-1.32897	1.46428e-06	-1.75525	-1.29376	4.17181e-06	-1.7602	-1.10242
39036176	chr19:39036176:A:G	2.17959e-08	-1.68941e-10	-1.5203	6.7509e-06	-1.68941e-10	-1.5207	1.70712e-05	-1.68941e-10	-1.45358
39036355	chr19:39036355:C:T	4.39418e-09	-1.76819	-1.35355	1.46865e-06	-1.72511	-1.32092	4.11893e-06	-1.73469	-1.14068
39036777	chr19:39036777:C:G	4.00248e-09	-1.75819	-1.45692	1.42393e-06	-1.66353	-1.41342	3.12257e-06	-1.68624	-1.46607
39036868	chr19:39036868:T:C	4.6808e-09	-1.76592	-1.29263	1.60692e-06	-1.69476	-1.2613	3.52271e-06	-1.71303	-1.31871
39036911	chr19:39036911:G:A	2.18693e-08	-1.68941e-10	-1.51694	6.77042e-06	-1.68941e-10	-1.51781	1.67897e-05	-1.68941e-10	-1.4702
39036955	chr19:39036955:G:A	4.39275e-09	-1.76687	-1.3552	1.4438e-06	-1.74	-1.32309	4.05709e-06	-1.74762	-1.14288
39037563	chr19:39037563:C:T	4.48919e-09	-1.76548	-1.33486	1.46905e-06	-1.74488	-1.30088	4.16486e-06	-1.75188	-1.1124
39037736	chr19:39037736:C:T	4.48603e-09	-1.76603	-1.33502	1.47135e-06	-1.74314	-1.30105	4.16999e-06	-1.75042	-1.11264
39037755	chr19:39037755:C:T	4.69563e-09	-1.76483	-1.29056	1.62023e-06	-1.68873	-1.25908	3.54749e-06	-1.70799	-1.31674
39038140	chr19:39038140:G:A	3.19177e-08	-1.68941e-10	-1.13886	9.38887e-06	-1.68941e-10	-1.19085	2.22844e-05	-1.68941e-10	-1.18708
39038167	chr19:39038167:G:A	1.15079e-08	-1.73287	-0.426114	4.24465e-06	-1.76428	-0.220433	1.09402e-05	-1.76812	-0.130408
39038292	chr19:39038292:G:A	4.97811e-09	-1.76727	-1.2297	1.70233e-06	-1.70364	-1.19474	3.71043e-06	-1.72073	-1.25909
39038827	chr19:39038827:ATTATTATTATTATTATTATT:A	8.41393e-09	-1.76632	-0.705819	2.88421e-06	-1.70409	-0.667036	9.52198e-06	-1.7157	-0.321666
39038967	chr19:39038967:T:C	4.51567e-09	-1.76801	-1.32646	1.50163e-06	-1.73176	-1.29206	4.25943e-06	-1.74062	-1.10121
39038976	chr19:39038976:C:T	4.50713e-09	-1.76635	-1.33001	1.48114e-06	-1.74197	-1.2956	4.20471e-06	-1.74942	-1.10534
39038983	chr19:39038983:C:T	4.49669e-09	-1.76628	-1.3324	1.47674e-06	-1.74225	-1.29828	4.18851e-06	-1.7496	-1.10902
39039015	chr19:39039015:G:A	4.51207e-08	-0.792681	-4.99793e-10	1.52701e-05	-0.70448	-4.99793e-10	3.87397e-05	-0.634103	-4.99793e-10
39039133	chr19:39039133:A:G	3.88796e-09	-1.75069	-1.49344	1.18278e-06	-1.75874	-1.50376	2.85094e-06	-1.73171	-1.51161
39039134	chr19:39039134:C:T	7.29594e-09	-1.76273	-0.851969	2.41151e-06	-1.76271	-0.787407	6.32427e-06	-1.748	-0.698571
39039154	chr19:39039154:C:T	4.49702e-09	-1.76507	-1.33354	1.46914e-06	-1.746	-1.2997	4.16686e-06	-1.75276	-1.11105
39039456	chr19:39039456:C:T	4.73704e-09	-1.76518	-1.28143	1.55404e-06	-1.74571	-1.24381	4.48975e-06	-1.75254	-1.03663
39039503	chr19:39039503:G:GGGGA	2.19717e-08	-1.68941e-10	-1.51227	6.78108e-06	-1.68941e-10	-1.51624	1.63366e-05	-1.68941e-10	-1.49756
39039556	chr19:39039556:C:T	3.71497e-08	-1.68941e-10	-0.987066	1.13144e-05	-1.68941e-10	-1.0043	4.89046e-05	-1.68941e-10	-0.401096
39039943	chr19:39039943:C:T	3.22414e-08	-1.68941e-10	-1.12877	1.04437e-05	-1.68941e-10	-1.08438	2.40125e-05	-1.68941e-10	-1.11239
39040389	chr19:39040389:G:A	2.64466e-08	0.179104	-1.506	6.53215e-06	-0.0614789	-1.49216	1.28487e-05	-0.256125	-1.4816
39040394	chr19:39040394:T:C	3.99855e-09	-1.70382	-1.51227	1.16176e-06	-1.76807	-1.51237	2.94629e-06	-1.73698	-1.47344
39040792	chr19:39040792:C:A	4.77557e-09	-1.76594	-1.27257	1.57277e-06	-1.7433	-1.23424	4.55121e-06	-1.75049	-1.02508
39041001	chr19:39041001:T:C	6.95161e-09	-1.68427	-0.978777	2.34592e-06	-1.68897	-0.888727	7.08861e-06	-1.58916	-0.743322
39041109	chr19:39041109:C:T	5.27699e-09	-1.76759	-1.17108	1.8015e-06	-1.70548	-1.13627	3.89992e-06	-1.72266	-1.20735
39041417	chr19:39041417:C:T	4.33633e-08	-1.68941e-10	-0.832408	1.24138e-05	-1.68941e-10	-0.911565	3.08556e-05	-1.68941e-10	-0.861648
39041752	chr19:39041752:G:C	9.91942e-09	-1.76759	-0.539942	3.58681e-06	-1.7682	-0.384913	1.01775e-05	-1.75894	-0.211845
39042029	chr19:39042029:T:C	3.60285e-08	-1.01771	-4.99793e-10	1.86345e-05	-0.505358	-4.99793e-10	2.17145e-05	-1.21299	-4.99793e-10
39042167	chr19:39042167:T:C	4.17047e-09	-1.65581	-1.51818	1.2875e-06	-1.66057	-1.5171	3.29163e-06	-1.60507	-1.49451
39042233	chr19:39042233:A:T	4.75383e-08	-1.68941e-10	-0.740487	1.35266e-05	-1.68941e-10	-0.82572	3.37658e-05	-1.68941e-10	-0.771518
39042774	chr19:39042774:A:T	4.81674e-08	-1.68941e-10	-0.727339	1.50375e-05	-1.68941e-10	-0.719831	3.18744e-05	-1.68941e-10	-0.829163
39042901	chr19:39042901:C:G	2.32709e-08	-1.68941e-10	-1.45482	7.20224e-06	-1.68941e-10	-1.45598	1.73336e-05	-1.68941e-10	-1.43832
39043022	chr19:39043022:G:C	4.67649e-09	-1.76675	-1.29272	1.56117e-06	-1.73265	-1.25229	3.39828e-06	-1.74512	-1.32258
39043105	chr19:39043105:G:T	2.62555e-08	-1.68941e-10	-1.33415	8.18453e-06	-1.68941e-10	-1.32813	1.62568e-05	-1.68941e-10	-1.50246
39043114	chr19:39043114:C:T	4.9792e-09	-1.7453	-1.25145	1.66838e-06	-1.74728	-1.17124	4.70144e-06	-1.68565	-1.05745
39043179	chr19:39043179:T:C	4.0256e-09	-1.72193	-1.48742	1.21937e-06	-1.73413	-1.49791	2.97536e-06	-1.69038	-1.51023
39043436	chr19:39043436:G:C	5.3647e-09	-1.74129	-1.1809	1.74833e-06	-1.75037	-1.12135	4.55522e-06	-1.71562	-1.05908
39044074	chr19:39044074:G:A	3.82985e-09	-1.7427	-1.5165	1.16666e-06	-1.7612	-1.51502	2.74434e-06	-1.76101	-1.52041
39044203	chr19:39044203:C:A	3.8599e-09	-1.73953	-1.51185	1.171e-06	-1.76272	-1.50979	2.7463e-06	-1.75928	-1.52143
39044309	chr19:39044309:A:AT	3.04191e-08	-1.68941e-10	-1.18695	9.80003e-06	-1.68941e-10	-1.14799	2.25985e-05	-1.68941e-10	-1.17309
39044311	chr19:39044311:A:G	2.26017e-08	-1.68941e-10	-1.484	7.06477e-06	-1.68941e-10	-1.47525	1.62656e-05	-1.68941e-10	-1.50192
39044493	chr19:39044493:G:T	3.84556e-09	-1.7372	-1.51791	1.162e-06	-1.76364	-1.5166	2.75478e-06	-1.75802	-1.51961
39044622	chr19:39044622:G:A	3.03637e-08	-1.68941e-10	-1.18878	9.7802e-06	-1.68941e-10	-1.15001	2.25471e-05	-1.68941e-10	-1.17536
39044750	chr19:39044750:C:T	3.00887e-08	-1.68941e-10	-1.19787	9.69351e-06	-1.68941e-10	-1.15892	2.23512e-05	-1.68941e-10	-1.18409
39044936	chr19:39044936:A:G	2.84775e-08	-1.25291	-4.99793e-10	8.62198e-06	-1.27606	-4.99793e-10	1.95605e-05	-1.31745	-4.99793e-10
39045045	chr19:39045045:G:A	5.23194e-09	-1.76819	-1.17905	1.79151e-06	-1.71531	-1.13201	3.86374e-06	-1.73095	-1.20838
39045098	chr19:39045098:G:A	3.74815e-09	-1.76068	-1.52008	1.18371e-06	-1.74352	-1.5182	2.73505e-06	-1.76807	-1.51675
39045143	chr19:39045143:C:T	6.27504e-09	-1.75955	-1.0059	2.11118e-06	-1.75647	-0.926663	4.03773e-06	-1.71247	-1.18282
39045148	chr19:39045148:G:A	3.7229e-09	-1.76679	-1.52073	1.20384e-06	-1.72558	-1.51928	2.74283e-06	-1.76677	-1.51521
39045214	chr19:39045214:G:C	3.74296e-09	-1.76586	-1.51628	1.20612e-06	-1.72993	-1.51304	2.72602e-06	-1.76749	-1.52064
39045215	chr19:39045215:A:G	2.65327e-08	-1.68941e-10	-1.32364	8.28391e-06	-1.68941e-10	-1.31606	1.63251e-05	-1.68941e-10	-1.49827
39045287	chr19:39045287:A:G	6.15526e-09	-1.76402	-1.02069	2.10028e-06	-1.76207	-0.926235	3.95992e-06	-1.7252	-1.18955
39045384	chr19:39045384:C:T	3.00479e-08	-1.68941e-10	-1.19923	9.45299e-06	-1.68941e-10	-1.18404	2.11523e-05	-1.68941e-10	-1.23922
39045389	chr19:39045389:T:A	1.18138e-08	-0.92625	-1.20651	8.21427e-06	-0.212543	-1.11196	6.4358e-06	-1.20144	-1.22765
39045545	chr19:39045545:G:C	3.07348e-08	-1.68941e-10	-1.17663	9.8994e-06	-1.68941e-10	-1.1379	2.28158e-05	-1.68941e-10	-1.16352
39045848	chr19:39045848:T:C	2.23131e-08	-1.68941e-10	-1.49685	6.86392e-06	-1.68941e-10	-1.5041	1.94353e-05	-1.68941e-10	-1.32388
39046063	chr19:39046063:C:T	3.91862e-09	-1.74924	-1.48704	1.20825e-06	-1.75301	-1.48819	2.74048e-06	-1.76506	-1.51777
39046134	chr19:39046134:C:T	1.82901e-08	-1.69566	-4.99793e-10	5.73382e-06	-1.68399	-4.99793e-10	1.40487e-05	-1.64844	-4.99793e-10
39046262	chr19:39046262:C:A	2.77954e-08	-1.68941e-10	-1.27715	8.02832e-06	-1.68941e-10	-1.3474	2.00524e-05	-1.68941e-10	-1.29262
39046327	chr19:39046327:C:T	7.13515e-08	-1.68941e-10	-0.334403	1.92795e-05	-1.68941e-10	-0.471335	4.84875e-05	-1.68941e-10	-0.409661
39046449	chr19:39046449:C:T	5.37743e-09	-1.76802	-1.15179	1.83068e-06	-1.72268	-1.10301	3.94106e-06	-1.73729	-1.18222
39046656	chr19:39046656:A:G	4.41077e-09	-1.72511	-1.39286	1.28202e-06	-1.76656	-1.41538	3.3816e-06	-1.75106	-1.32156
39046755	chr19:39046755:G:T	4.35361e-09	-1.72274	-1.40828	1.26373e-06	-1.76699	-1.42931	3.32181e-06	-1.74955	-1.34091
39046779	chr19:39046779:C:G	3.05589e-08	-1.68941e-10	-1.18237	9.84602e-06	-1.68941e-10	-1.14331	2.2688e-05	-1.68941e-10	-1.16913
39046814	chr19:39046814:T:G	4.3652e-09	-1.72929	-1.39907	1.27601e-06	-1.76564	-1.421	3.34677e-06	-1.75366	-1.32932
39046904	chr19:39046904:C:T	2.66782e-08	-1.68941e-10	-1.31818	7.75631e-06	-1.68941e-10	-1.38187	1.92547e-05	-1.68941e-10	-1.33321
39047033	chr19:39047033:G:A	2.51181e-08	-1.68941e-10	-1.37843	7.62885e-06	-1.68941e-10	-1.39844	2.64454e-05	-1.68941e-10	-1.01589
39047041	chr19:39047041:G:A	2.78095e-08	0.0642664	-1.34091	2.93987e-05	1.254	-1.30343	1.53115e-05	-0.193785	-1.36858
39047050	chr19:39047050:G:A	3.80987e-09	-1.74903	-1.51539	1.1732e-06	-1.75691	-1.51374	2.73454e-06	-1.76369	-1.52132
39047064	chr19:39047064:T:C	5.14928e-09	-1.768	-1.19517	1.77274e-06	-1.76815	-1.0897	4.90369e-06	-1.74597	-0.955008
39047093	chr19:39047093:T:G	3.81363e-09	-1.7558	-1.50764	1.19172e-06	-1.75185	-1.50313	2.72837e-06	-1.76631	-1.52095
39047118	chr19:39047118:T:C	1.74396e-08	-1.74328	-4.99793e-10	5.30457e-06	-1.76181	-4.99793e-10	1.25772e-05	-1.75909	-4.99793e-10
39047213	chr19:39047213:T:G	2.88543e-08	-1.68941e-10	-1.23976	9.06889e-06	-1.68941e-10	-1.22553	2.0369e-05	-1.68941e-10	-1.27695
39047370	chr19:39047370:C:T	3.73625e-07	-1.68941e-10	1.32123	0.000223736	-1.68941e-10	1.98009	0.000665858	-1.68941e-10	2.21011
39047412	chr19:39047412:A:C	3.80763e-09	-1.755	-1.51001	1.18109e-06	-1.75164	-1.5123	2.84694e-06	-1.76659	-1.47814
39047459	chr19:39047459:A:T	3.83217e-09	-1.74333	-1.51526	1.1651e-06	-1.76058	-1.51698	2.83073e-06	-1.76138	-1.48905
39047501	chr19:39047501:C:T	4.79719e-08	-1.68941e-10	-0.731408	1.32217e-05	-1.68941e-10	-0.848517	3.30574e-05	-1.68941e-10	-0.792721
39047593	chr19:39047593:C:A	4.57115e-09	-1.56559	-1.51666	1.28089e-06	-1.67726	-1.50556	3.19348e-06	-1.65738	-1.47248
39047622	chr19:39047622:T:C	2.43917e-08	-1.68941e-10	-1.40778	7.51862e-06	-1.68941e-10	-1.41299	1.78942e-05	-1.68941e-10	-1.40649
39047632	chr19:39047632:C:T	3.83475e-09	-1.74692	-1.511	1.17196e-06	-1.75845	-1.51325	2.85044e-06	-1.76337	-1.48013
39047684	chr19:39047684:C:T	3.89336e-09	-1.74197	-1.50078	1.17938e-06	-1.76136	-1.50402	2.90207e-06	-1.76074	-1.4648
39047763	chr19:39047763:G:A	3.88155e-09	-1.73559	-1.5102	1.16607e-06	-1.76416	-1.51257	2.87339e-06	-1.7571	-1.47838
39047896	chr19:39047896:G:T	3.85486e-09	-1.7412	-1.51149	1.16757e-06	-1.76178	-1.51367	2.85665e-06	-1.76025	-1.48107
39047905	chr19:39047905:C:T	4.69894e-09	-1.76089	-1.2938	1.52928e-06	-1.75296	-1.25262	4.32375e-06	-1.75881	-1.06803
39047983	chr19:39047983:G:A	3.78066e-09	-1.75073	-1.52139	1.1657e-06	-1.75594	-1.52111	2.75872e-06	-1.76487	-1.51133
39048040	chr19:39048040:G:A	3.32287e-08	-1.09861	-4.99793e-10	8.14793e-06	-1.33261	-4.99793e-10	2.02939e-05	-1.28065	-4.99793e-10
39048066	chr19:39048066:T:A	5.65483e-09	-1.76784	-1.10167	1.92764e-06	-1.72501	-1.04907	4.1317e-06	-1.73911	-1.13317
39048250	chr19:39048250:C:G	3.82261e-09	-1.75075	-1.51034	1.17599e-06	-1.7556	-1.51267	2.84941e-06	-1.76497	-1.47889
39048394	chr19:39048394:T:C	3.84177e-09	-1.74755	-1.50854	1.17159e-06	-1.7535	-1.51851	2.85192e-06	-1.72153	-1.52144
39048476	chr19:39048476:T:C	3.81662e-09	-1.75058	-1.51208	1.17414e-06	-1.75566	-1.51418	2.84022e-06	-1.7649	-1.48219
39048481	chr19:39048481:G:T	2.87287e-08	-1.68941e-10	-1.24413	9.02894e-06	-1.68941e-10	-1.22994	2.02846e-05	-1.68941e-10	-1.28111
39048518	chr19:39048518:C:T	3.83182e-09	-1.74903	-1.50965	1.1752e-06	-1.7569	-1.51203	2.85577e-06	-1.76423	-1.47739
39048560	chr19:39048560:C:T	3.83006e-09	-1.74554	-1.5136	1.16817e-06	-1.75939	-1.51554	2.83728e-06	-1.76253	-1.48559
39048696	chr19:39048696:T:C	3.93136e-09	-1.7232	-1.50984	1.16364e-06	-1.76692	-1.5119	2.88245e-06	-1.75055	-1.48178
39048786	chr19:39048786:C:T	9.89044e-09	-0.792733	-1.51772	6.75413e-06	-0.0106856	-1.50954	5.63522e-06	-1.04186	-1.52007
39048806	chr19:39048806:T:G	1.9107e-08	-1.65196	-4.99793e-10	5.91903e-06	-1.6522	-4.99793e-10	1.40167e-05	-1.65072	-4.99793e-10
39049271	chr19:39049271:C:T	5.59095e-09	-1.71355	-1.16733	1.95416e-06	-1.70304	-1.05738	4.07049e-06	-1.6262	-1.26101
39049462	chr19:39049462:G:A	4.58927e-09	-1.58161	-1.49669	1.30586e-06	-1.6888	-1.47471	3.31674e-06	-1.66742	-1.42457
39049484	chr19:39049484:C:T	1.08377e-08	-1.76655	-0.45244	3.95071e-06	-1.7551	-0.301377	6.21978e-06	-1.73651	-0.726719
39049590	chr19:39049590:C:T	4.14512e-08	-1.68941e-10	-0.877505	1.15623e-05	-1.68941e-10	-0.982626	2.87585e-05	-1.68941e-10	-0.932035
39049603	chr19:39049603:G:A	4.32887e-08	-1.68941e-10	-0.834131	1.20328e-05	-1.68941e-10	-0.942741	2.98721e-05	-1.68941e-10	-0.894043
39049642	chr19:39049642:A:T	1.93628e-08	-1.63867	-4.99793e-10	5.90351e-06	-1.65483	-4.99793e-10	1.36754e-05	-1.67537	-4.99793e-10
39049655	chr19:39049655:G:A	2.33028e-08	-1.68941e-10	-1.45345	7.25463e-06	-1.68941e-10	-1.44873	1.73582e-05	-1.68941e-10	-1.4369
39049785	chr19:39049785:C:T	2.96762e-08	-1.68941e-10	-1.21168	9.23593e-06	-1.68941e-10	-1.20727	2.20464e-05	-1.68941e-10	-1.19782
39049920	chr19:39049920:T:G	2.51323e-08	-1.68941e-10	-1.37787	7.41101e-06	-1.68941e-10	-1.42741	1.80706e-05	-1.68941e-10	-1.39668
39049953	chr19:39049953:G:A	4.09708e-09	-1.70285	-1.48889	1.23089e-06	-1.75781	-1.46483	3.10107e-06	-1.74737	-1.41185
39049990	chr19:39049990:T:G	9.83172e-09	-1.75229	-0.564115	3.6861e-06	-1.76456	-0.361244	6.37058e-06	-1.76375	-0.67553
39050088	chr19:39050088:C:T	3.90606e-08	-1.68941e-10	-0.936907	1.12153e-05	-1.68941e-10	-1.01309	2.74862e-05	-1.68941e-10	-0.977283
39050116	chr19:39050116:G:A	1.24521e-08	-1.72822	-0.351913	4.68302e-06	-1.76796	-0.118471	7.92352e-06	-1.76816	-0.452971
39050181	chr19:39050181:C:G	2.20267e-08	-1.68941e-10	-1.50977	6.81444e-06	-1.68941e-10	-1.51133	1.60212e-05	-1.68941e-10	-1.51705
39050203	chr19:39050203:A:T	7.58627e-08	-1.5701	1.29701	2.62351e-05	-1.69271	1.52943	7.5445e-05	-1.70199	1.73443
39050293	chr19:39050293:TTGTC:T	8.28805e-09	-1.74723	-0.739977	3.04977e-06	-1.76706	-0.548251	5.46361e-06	-1.76683	-0.826033
39050359	chr19:39050359:C:T	2.39423e-08	-1.68941e-10	-1.42637	7.43674e-06	-1.68941e-10	-1.42394	1.73926e-05	-1.68941e-10	-1.43492
39050389	chr19:39050389:C:T	5.26867e-08	-1.68941e-10	-0.637659	1.65584e-05	-1.68941e-10	-0.623482	3.51239e-05	-1.68941e-10	-0.732087
39050452	chr19:39050452:G:A	1.09802e-08	-1.73764	-0.468287	4.11874e-06	-1.76813	-0.246699	7.10575e-06	-1.7679	-0.562164
39050577	chr19:39050577:C:T	9.9773e-09	-1.67229	-0.629421	3.62094e-06	-1.74549	-0.398156	6.53098e-06	-1.76196	-0.652454
39050849	chr19:39050849:G:A	4.23634e-08	-1.68941e-10	-0.855737	1.20839e-05	-1.68941e-10	-0.938499	2.97233e-05	-1.68941e-10	-0.899036
39051146	chr19:39051146:G:A	2.03895e-08	-1.587	-4.99793e-10	5.81218e-06	-1.67042	-4.99793e-10	1.38511e-05	-1.6626	-4.99793e-10
39051332	chr19:39051332:C:T	3.89168e-09	-1.76809	-1.47509	1.1864e-06	-1.76792	-1.49154	2.77327e-06	-1.76259	-1.50835
39051343	chr19:39051343:A:G	5.64735e-09	-1.70537	-1.16547	1.86173e-06	-1.75683	-1.05204	3.70102e-06	-1.76482	-1.21754
39051449	chr19:39051449:A:G	5.44874e-09	-1.71265	-1.19399	1.7965e-06	-1.75981	-1.08472	3.60025e-06	-1.76634	-1.24362
39051550	chr19:39051550:C:T	2.79629e-08	-1.68941e-10	-1.27114	8.56085e-06	-1.68941e-10	-1.28318	2.02714e-05	-1.68941e-10	-1.28176
39051944	chr19:39051944:G:A	1.0698e-08	-1.75714	-0.474831	3.95069e-06	-1.74069	-0.315797	6.45498e-06	-1.71004	-0.716073
39051949	chr19:39051949:G:A	4.25883e-08	-1.68941e-10	-0.850442	1.21384e-05	-1.68941e-10	-0.933999	2.98705e-05	-1.68941e-10	-0.894098
39052094	chr19:39052094:G:A	4.84305e-09	-1.7491	-1.27538	1.52905e-06	-1.74401	-1.26172	3.45557e-06	-1.76268	-1.2883
39052099	chr19:39052099:A:C	2.53788e-08	-1.68941e-10	-1.36811	7.69193e-06	-1.68941e-10	-1.3902	2.68854e-05	-1.68941e-10	-0.999384
39052106	chr19:39052106:T:C	2.72694e-08	-1.68941e-10	-1.29626	8.3444e-06	-1.68941e-10	-1.30879	1.97836e-05	-1.68941e-10	-1.30611
39052227	chr19:39052227:G:A	2.73079e-08	-1.68941e-10	-1.29485	8.3605e-06	-1.68941e-10	-1.30686	1.98061e-05	-1.68941e-10	-1.30498
39052298	chr19:39052298:T:C	2.70994e-08	-1.68941e-10	-1.30251	7.90855e-06	-1.68941e-10	-1.36243	1.93686e-05	-1.68941e-10	-1.32731
39052386	chr19:39052386:AG:A	4.02953e-09	-1.75706	-1.45131	1.262e-06	-1.75414	-1.44353	2.90556e-06	-1.7665	-1.45785
39052445	chr19:39052445:T:C	2.75723e-08	-1.68941e-10	-1.28521	8.49232e-06	-1.68941e-10	-1.29121	2.01344e-05	-1.68941e-10	-1.28854
39052460	chr19:39052460:A:C	2.71893e-08	-1.68941e-10	-1.2992	8.35883e-06	-1.68941e-10	-1.30706	1.97846e-05	-1.68941e-10	-1.30606
39052562	chr19:39052562:C:T	3.41303e-08	-1.68941e-10	-1.07184	1.07826e-05	-1.68941e-10	-1.05244	2.38935e-05	-1.68941e-10	-1.11736
39052613	chr19:39052613:C:T	4.39631e-09	-1.60493	-1.51632	1.24071e-06	-1.69358	-1.52111	3.04966e-06	-1.65921	-1.51673
39052647	chr19:39052647:G:A	2.73858e-08	-1.68941e-10	-1.292	8.41543e-06	-1.68941e-10	-1.30031	1.993e-05	-1.68941e-10	-1.29874
39052760	chr19:39052760:C:T	3.15859e-08	-1.68941e-10	-1.14931	9.96135e-06	-1.68941e-10	-1.13166	2.30202e-05	-1.68941e-10	-1.1546
39052972	chr19:39052972:G:T	6.37599e-09	-1.76816	-0.981325	1.99194e-06	-1.7682	-0.97307	4.59567e-06	-1.76305	-1.0028
39052976	chr19:39052976:G:A	3.9663e-08	-1.68941e-10	-0.921603	1.09614e-05	-1.68941e-10	-1.036	2.77952e-05	-1.68941e-10	-0.966105
39052979	chr19:39052979:A:G	6.47403e-09	-1.76784	-0.966384	2.02236e-06	-1.76807	-0.958043	4.67302e-06	-1.76111	-0.988053
39052998	chr19:39052998:C:T	1.22026e-07	0.202211	-4.99793e-10	3.6517e-05	0.167401	-4.99793e-10	7.20675e-05	-0.0133639	-4.99793e-10
39053333	chr19:39053333:G:A	3.00622e-08	-1.68941e-10	-1.19875	1.0483e-05	-1.68941e-10	-1.08062	2.16674e-05	-1.68941e-10	-1.21516
39053428	chr19:39053428:G:A	4.33163e-08	-1.74663	0.913135	1.6017e-05	-1.75565	1.09892	4.15361e-05	-1.76793	1.20353
39053562	chr19:39053562:G:A	2.26532e-08	-1.68941e-10	-1.48172	7.01548e-06	-1.68941e-10	-1.48226	1.6617e-05	-1.68941e-10	-1.48054
39053594	chr19:39053594:G:T	6.19228e-09	-1.66612	-1.1126	2.02615e-06	-1.73968	-0.984552	3.87074e-06	-1.74179	-1.19574
39053953	chr19:39053953:C:T	1.49484e-08	-1.55175	-0.345669	5.19906e-06	-1.55154	-0.23036	1.15228e-05	-1.59125	-0.255386
39053965	chr19:39053965:ACT:A	2.26156e-08	-1.68941e-10	-1.48338	7.173e-06	-1.68941e-10	-1.46005	1.68857e-05	-1.68941e-10	-1.4645
39053981	chr19:39053981:C:T	9.85451e-09	-1.01139	-1.3027	7.45964e-06	-0.124504	-1.29636	6.27877e-06	-1.22972	-1.22407
39054061	chr19:39054061:A:G	4.69773e-09	-1.76703	-1.28791	1.46373e-06	-1.76815	-1.28124	3.77576e-06	-1.75865	-1.20371
39054182	chr19:39054182:TA:T	2.27692e-08	-1.68941e-10	-1.47662	7.23591e-06	-1.68941e-10	-1.45132	1.69443e-05	-1.68941e-10	-1.46104
39054236	chr19:39054236:T:G	2.26923e-08	-1.68941e-10	-1.47999	7.1962e-06	-1.68941e-10	-1.45682	1.70739e-05	-1.68941e-10	-1.45342
39054766	chr19:39054766:C:T	1.83276e-08	-1.69361	-4.99793e-10	5.86712e-06	-1.66101	-4.99793e-10	1.42207e-05	-1.63627	-4.99793e-10
39054884	chr19:39054884:A:G	2.17928e-08	-1.68941e-10	-1.52044	6.75542e-06	-1.68941e-10	-1.52003	1.59735e-05	-1.68941e-10	-1.52003
39054970	chr19:39054970:A:C	6.06653e-09	-1.62738	-1.17186	1.81246e-06	-1.71089	-1.1248	5.19438e-06	-1.67799	-0.965403
39055027	chr19:39055027:A:G	5.17558e-08	-1.74502	1.08954	1.96726e-05	-1.74748	1.29633	7.9358e-05	-1.7629	1.84591
39055145	chr19:39055145:A:G	3.95176e-09	-1.75879	-1.46907	1.28663e-06	-1.73498	-1.44337	3.27497e-06	-1.69749	-1.40717
39055176	chr19:39055176:G:A	2.8042e-08	-1.68941e-10	-1.26832	8.74372e-06	-1.68941e-10	-1.26204	2.12393e-05	-1.68941e-10	-1.23511
39055443	chr19:39055443:G:T	2.51655e-08	-1.68941e-10	-1.37655	7.6276e-06	-1.68941e-10	-1.3986	2.64559e-05	-1.68941e-10	-1.01549
39055464	chr19:39055464:C:T	3.05104e-08	-1.74213	0.558175	1.13607e-05	-1.75218	0.751961	2.82367e-05	-1.76729	0.816941
39055526	chr19:39055526:C:T	3.22322e-08	-1.68941e-10	-1.12906	9.42712e-06	-1.68941e-10	-1.18678	2.3061e-05	-1.68941e-10	-1.15283
39055528	chr19:39055528:T:C	1.09317e-08	-1.76783	-0.442517	4.5596e-06	-1.68253	-0.230615	9.21198e-06	-1.72454	-0.345922
39055538	chr19:39055538:T:A	3.28903e-08	-1.68941e-10	-1.10884	9.60678e-06	-1.68941e-10	-1.16791	2.3501e-05	-1.68941e-10	-1.13392
39055579	chr19:39055579:G:A	3.73026e-08	-1.68941e-10	-0.98296	1.15018e-05	-1.68941e-10	-0.987873	2.6165e-05	-1.68941e-10	-1.02655
39055632	chr19:39055632:T:G	1.05708e-08	-1.76811	-0.475817	4.47753e-06	-1.66551	-0.265795	9.0437e-06	-1.71206	-0.376837
39056001	chr19:39056001:G:C	3.80461e-08	-1.68941e-10	-0.963223	1.17342e-05	-1.68941e-10	-0.967864	2.66597e-05	-1.68941e-10	-1.00781
39056261	chr19:39056261:G:A	2.45351e-08	-1.68941e-10	-1.40192	7.29076e-06	-1.68941e-10	-1.44377	1.76758e-05	-1.68941e-10	-1.41877
39056320	chr19:39056320:C:T	1.75302e-08	-1.58545	-0.152651	5.76542e-06	-1.68807	0.00957344	1.71817e-05	-1.69155	0.244424
39056325	chr19:39056325:G:A	9.79198e-09	-1.76783	-0.552633	3.38298e-06	-1.76815	-0.443469	9.57062e-06	-1.7566	-0.275668
39056482	chr19:39056482:T:C	7.86429e-09	-1.76628	-0.773407	3.11901e-06	-1.66838	-0.624476	6.05941e-06	-1.73835	-0.751004
39056624	chr19:39056624:A:T	8.82926e-09	-1.74268	-0.681268	3.76244e-06	-1.58002	-0.525289	7.01837e-06	-1.68426	-0.658175
39056933	chr19:39056933:A:G	8.05975e-09	-1.74463	-0.770505	3.3847e-06	-1.58828	-0.622829	6.36161e-06	-1.6889	-0.751787
39057025	chr19:39057025:G:T	4.97544e-09	-1.7462	-1.2513	1.57437e-06	-1.76812	-1.2084	4.31417e-06	-1.76401	-1.06505
39057075	chr19:39057075:C:T	3.69337e-08	-1.68941e-10	-0.992897	1.1025e-05	-1.68941e-10	-1.03021	4.11935e-05	-1.68941e-10	-0.572687
39057099	chr19:39057099:T:C	3.83595e-08	-1.68941e-10	-0.955021	1.14324e-05	-1.68941e-10	-0.99392	4.33114e-05	-1.68941e-10	-0.522552
39057108	chr19:39057108:T:C	7.55366e-09	-1.44374	-1.13625	4.35065e-06	-0.832754	-1.12729	5.41001e-06	-1.56656	-1.03616
39057134	chr19:39057134:G:A	7.02033e-07	-1.68941e-10	1.95196	0.000436407	-1.68941e-10	2.6482	0.00160043	-1.68941e-10	3.08706
39057360	chr19:39057360:T:A	2.22392e-08	-1.68941e-10	-1.50017	6.93552e-06	-1.68941e-10	-1.49372	1.62212e-05	-1.68941e-10	-1.50465
39057862	chr19:39057862:G:A	3.80025e-08	-1.68941e-10	-0.964371	1.05187e-05	-1.68941e-10	-1.07722	2.64659e-05	-1.68941e-10	-1.01511
39058097	chr19:39058097:T:C	2.18711e-08	-1.68941e-10	-1.51686	6.78363e-06	-1.68941e-10	-1.51586	1.59722e-05	-1.68941e-10	-1.52012
39058160	chr19:39058160:T:C	4.75806e-09	-1.6432	-1.39898	1.9872e-06	-1.37242	-1.37122	4.26981e-06	-1.52035	-1.31905
39058239	chr19:39058239:G:A	4.8414e-08	-0.722233	-4.99793e-10	4.94947e-05	0.47149	-4.99793e-10	3.71096e-05	-0.677092	-4.99793e-10
39058319	chr19:39058319:A:G	2.50879e-08	-1.68941e-10	-1.37964	7.92384e-06	-1.68941e-10	-1.3605	1.87494e-05	-1.68941e-10	-1.3598
39058604	chr19:39058604:G:A	4.37973e-08	-1.68941e-10	-0.82245	1.44399e-05	-1.68941e-10	-0.760379	3.43672e-05	-1.68941e-10	-0.753864
39058616	chr19:39058616:G:A	3.66479e-08	-1.68941e-10	-1.00067	1.19797e-05	-1.68941e-10	-0.947165	2.86394e-05	-1.68941e-10	-0.936182
39058658	chr19:39058658:T:C	6.2537e-08	-1.68941e-10	-0.466264	2.29498e-05	-1.68941e-10	-0.297064	6.08766e-05	-1.68941e-10	-0.182118
39058708	chr19:39058708:T:G	5.03542e-09	-1.67093	-1.3146	1.62514e-06	-1.65546	-1.28932	3.83792e-06	-1.68437	-1.26167
39059013	chr19:39059013:C:T	2.38339e-08	-0.916005	-0.51491	1.07282e-05	-0.526334	-0.531164	3.34293e-05	-0.5373	-0.244235
39059084	chr19:39059084:T:C	2.48137e-08	-1.68941e-10	-1.39062	7.95305e-06	-1.68941e-10	-1.35682	1.91107e-05	-1.68941e-10	-1.34072
39059183	chr19:39059183:T:C	6.33969e-08	-0.452608	-4.99793e-10	9.46554e-06	-1.18272	-4.99793e-10	2.42317e-05	-1.10331	-4.99793e-10
39059316	chr19:39059316:C:T	7.49232e-09	-1.07805	-1.5101	3.0411e-06	-0.798751	-1.51941	4.60128e-06	-1.25781	-1.50683
39059405	chr19:39059405:A:C	1.41933e-08	-0.730519	-1.21873	1.06397e-05	-0.0624264	-1.00336	1.27124e-05	-0.525762	-1.22263
39059480	chr19:39059480:T:C	2.21729e-08	-1.68941e-10	-1.50315	6.7459e-06	-1.68941e-10	-1.52144	1.60036e-05	-1.68941e-10	-1.51815
39059706	chr19:39059706:C:G	6.96279e-08	-1.68941e-10	-0.358857	2.05595e-05	-1.68941e-10	-0.407053	4.79224e-05	-1.68941e-10	-0.421384
39060039	chr19:39060039:C:A	7.97487e-09	-1.13563	-1.3901	4.12339e-06	-0.657163	-1.35654	6.6451e-06	-0.977564	-1.41952
39060110	chr19:39060110:C:T	6.39949e-09	-1.68289	-1.06291	2.49511e-06	-1.59357	-0.922471	4.27244e-06	-1.69773	-1.14106
39060207	chr19:39060207:A:G	1.70362e-08	-1.76668	-4.99793e-10	5.27081e-06	-1.76819	-4.99793e-10	1.2504e-05	-1.76492	-4.99793e-10
39060416	chr19:39060416:C:T	2.57499e-08	-1.68941e-10	-1.35359	9.2357e-06	-1.68941e-10	-1.2073	1.9448e-05	-1.68941e-10	-1.32322
39060912	chr19:39060912:G:A	5.09349e-09	-1.72077	-1.25329	1.41759e-06	-1.63584	-1.44558	4.49798e-06	-1.75523	-1.0321
39061289	chr19:39061289:T:G	2.96418e-08	-1.68941e-10	-1.21284	9.16797e-06	-1.68941e-10	-1.21466	2.09044e-05	-1.68941e-10	-1.25101
39061301	chr19:39061301:T:G	2.39147e-08	-1.39121	-0.0363144	1.12677e-05	-1.19606	0.187622	2.53346e-05	-1.20613	0.147335
39061824	chr19:39061824:C:T	1.98675e-08	-1.65586	0.0429277	5.26251e-06	-1.65003	-0.119733	1.81073e-05	-1.59775	0.203098
39061882	chr19:39061882:G:T	1.57426e-07	-1.68941e-10	0.456935	4.13767e-05	-1.68941e-10	0.292342	0.00016627	-1.68941e-10	0.822645
39061991	chr19:39061991:C:T	1.6702e-07	-1.68941e-10	0.516093	6.44045e-05	-1.68941e-10	0.734809	0.000182678	-1.68941e-10	0.916756
39062025	chr19:39062025:T:C	1.85981e-08	-1.6801	0.00113576	4.93169e-06	-1.67497	-0.159721	1.68196e-05	-1.62767	0.15925
39062428	chr19:39062428:T:G	2.54643e-08	-1.68941e-10	-1.36475	7.88554e-06	-1.68941e-10	-1.36534	1.78021e-05	-1.68941e-10	-1.41165
39062629	chr19:39062629:A:G	6.06768e-08	-1.68941e-10	-0.496462	1.98725e-05	-1.68941e-10	-0.441037	6.26016e-05	-1.68941e-10	-0.154177
39062735	chr19:39062735:T:C	1.78542e-07	-1.68941e-10	0.582803	6.9109e-05	-1.68941e-10	0.80531	0.000196518	-1.68941e-10	0.989786
39062893	chr19:39062893:T:C	5.53254e-08	-1.6826	1.09381	1.49061e-05	-1.67122	0.942614	5.93374e-05	-1.63153	1.4238
39062981	chr19:39062981:T:C	3.66145e-08	-1.73028	0.728704	9.27227e-06	-1.73837	0.535022	3.28367e-05	-1.6989	0.899485
39063232	chr19:39063232:G:A	4.73853e-09	-1.68846	-1.35784	1.42076e-06	-1.58256	-1.49662	3.96611e-06	-1.73586	-1.17732
39063560	chr19:39063560:A:G	9.46927e-09	-0.909969	-1.444	5.23071e-06	-0.353327	-1.4225	8.08492e-06	-0.730344	-1.47062
39063671	chr19:39063671:T:C	2.41319e-08	-1.68941e-10	-1.41849	7.46502e-06	-1.68941e-10	-1.42015	1.73467e-05	-1.68941e-10	-1.43756
39063828	chr19:39063828:G:T	1.70829e-07	-1.68941e-10	0.538641	6.59378e-05	-1.68941e-10	0.758336	0.000188082	-1.68941e-10	0.945913
39063870	chr19:39063870:A:G	4.63534e-09	-1.73156	-1.33675	1.34179e-06	-1.64596	-1.49041	3.93802e-06	-1.76079	-1.15949
39064099	chr19:39064099:C:T	2.91214e-08	-1.50345	0.272903	1.34534e-05	-1.34826	0.51712	3.04005e-05	-1.34704	0.470534
39064143	chr19:39064143:A:AAAAG	4.79293e-08	-0.732296	-4.99793e-10	1.52682e-05	-0.704604	-4.99793e-10	3.89343e-05	-0.629092	-4.99793e-10
39064401	chr19:39064401:C:T	3.71758e-08	0.455681	-1.44205	2.94785e-05	1.41668	-1.46339	4.42236e-05	0.909417	-1.41113
39064546	chr19:39064546:G:A	3.56483e-08	-1.74339	0.715066	8.74767e-06	-1.7497	0.488115	3.17336e-05	-1.71632	0.882725
39064563	chr19:39064563:A:G	2.18327e-08	-1.68941e-10	-1.51861	6.74907e-06	-1.68941e-10	-1.52097	1.59857e-05	-1.68941e-10	-1.51927
39064637	chr19:39064637:A:T	2.19273e-08	-1.40554	-0.108753	1.0213e-05	-1.22432	0.1176	2.02357e-05	-1.22448	-0.0590348
39064807	chr19:39064807:A:G	3.23619e-08	-1.735	0.609955	7.95115e-06	-1.74247	0.385406	2.8817e-05	-1.70446	0.774458
39064831	chr19:39064831:A:T	2.33284e-08	-1.68941e-10	-1.45235	7.22041e-06	-1.68941e-10	-1.45346	1.68263e-05	-1.68941e-10	-1.46803
39065016	chr19:39065016:G:C	2.31499e-08	-1.68941e-10	-1.46003	7.11552e-06	-1.68941e-10	-1.4681	1.68724e-05	-1.68941e-10	-1.46529
39065346	chr19:39065346:C:T	1.77686e-07	-1.68941e-10	0.577993	6.86379e-05	-1.68941e-10	0.79847	0.00019604	-1.68941e-10	0.987349
39065826	chr19:39065826:G:A	2.37277e-08	-1.68941e-10	-1.43538	7.2859e-06	-1.68941e-10	-1.44443	1.72876e-05	-1.68941e-10	-1.44098
39065840	chr19:39065840:T:G	1.2712e-08	-1.74601	-0.31346	3.34694e-06	-1.75215	-0.470181	1.06242e-05	-1.71955	-0.208282
39066006	chr19:39066006:CAT:C	2.37268e-08	-1.68941e-10	-1.43542	7.28577e-06	-1.68941e-10	-1.44445	1.72874e-05	-1.68941e-10	-1.44099
39066093	chr19:39066093:T:C	2.70506e-08	-1.30431	-4.99793e-10	8.77942e-06	-1.25796	-4.99793e-10	1.94548e-05	-1.32288	-4.99793e-10
39066328	chr19:39066328:A:C	2.30572e-08	-1.68941e-10	-1.46404	7.09207e-06	-1.68941e-10	-1.4714	1.68172e-05	-1.68941e-10	-1.46857
39066440	chr19:39066440:T:C	2.3745e-08	-1.68941e-10	-1.43465	7.29104e-06	-1.68941e-10	-1.44373	1.72997e-05	-1.68941e-10	-1.44028
39066525	chr19:39066525:G:A	2.4579e-08	-1.68941e-10	-1.40013	7.46726e-06	-1.68941e-10	-1.41985	1.93848e-05	-1.68941e-10	-1.32648
39066585	chr19:39066585:A:G	2.46482e-08	-1.68941e-10	-1.39732	7.48669e-06	-1.68941e-10	-1.41725	1.94573e-05	-1.68941e-10	-1.32275
39066723	chr19:39066723:C:T	2.2236e-08	-1.68941e-10	-1.50031	6.86041e-06	-1.68941e-10	-1.50461	1.62433e-05	-1.68941e-10	-1.50328
39066802	chr19:39066802:G:A	2.37204e-08	-1.68941e-10	-1.43569	7.22479e-06	-1.68941e-10	-1.45286	1.85558e-05	-1.68941e-10	-1.37019
39066842	chr19:39066842:G:A	3.14089e-08	-1.68941e-10	-1.15493	9.39572e-06	-1.68941e-10	-1.19012	2.6023e-05	-1.68941e-10	-1.03199
39066952	chr19:39066952:G:A	1.7672e-08	-1.73004	-4.99793e-10	5.50126e-06	-1.7254	-4.99793e-10	1.33089e-05	-1.70253	-4.99793e-10
39067240	chr19:39067240:G:C	8.31656e-08	-1.47818	1.29699	4.75295e-05	-1.31901	1.74998	0.000104204	-1.31115	1.66653
39067486	chr19:39067486:G:A	2.26148e-08	-1.68941e-10	-1.48342	6.97111e-06	-1.68941e-10	-1.4886	1.64475e-05	-1.68941e-10	-1.49079
39067585	chr19:39067585:C:T	2.19232e-08	-1.68941e-10	-1.51448	6.74627e-06	-1.68941e-10	-1.52138	1.60198e-05	-1.68941e-10	-1.51714
39067802	chr19:39067802:C:T	2.70883e-08	-1.68941e-10	-1.30292	8.02429e-06	-1.68941e-10	-1.3479	2.02314e-05	-1.68941e-10	-1.28373
39067976	chr19:39067976:A:T	2.17839e-08	-1.68941e-10	-1.52085	6.83752e-06	-1.68941e-10	-1.50795	1.59833e-05	-1.68941e-10	-1.51943
39068348	chr19:39068348:C:T	4.60058e-09	-1.71124	-1.3646	1.37536e-06	-1.61282	-1.49884	3.77299e-06	-1.7515	-1.2116
39068484	chr19:39068484:G:T	2.28646e-08	-1.68941e-10	-1.47243	7.04001e-06	-1.68941e-10	-1.47877	1.66912e-05	-1.68941e-10	-1.47609
39068603	chr19:39068603:G:A	6.6686e-08	-1.68941e-10	-0.402028	1.98918e-05	-1.68941e-10	-0.440068	4.96292e-05	-1.68941e-10	-0.386389
39068609	chr19:39068609:A:G	2.35335e-08	-1.68941e-10	-1.4436	7.29348e-06	-1.68941e-10	-1.44339	1.69714e-05	-1.68941e-10	-1.45944
39068632	chr19:39068632:T:C	7.16474e-08	-1.68941e-10	-0.330265	2.50864e-05	-1.68941e-10	-0.208049	5.29492e-05	-1.68941e-10	-0.321634
39068655	chr19:39068655:A:T	8.43683e-08	-1.54168	1.37485	4.76902e-05	-1.39937	1.83372	0.000104298	-1.39232	1.7486
39068741	chr19:39068741:A:G	2.64112e-08	-1.31427	-0.0139654	1.26844e-05	-1.11156	0.221562	2.50158e-05	-1.11298	0.0415205
39068830	chr19:39068830:A:G	6.45537e-09	-1.32052	-1.41659	2.94805e-06	-0.955716	-1.39351	5.07973e-06	-1.21132	-1.45439
39068880	chr19:39068880:C:T	4.76456e-08	-1.44634	0.708113	2.26576e-05	-1.27351	0.963624	5.08737e-05	-1.27395	0.912324
39068904	chr19:39068904:G:A	2.71702e-08	-1.68941e-10	-1.2999	8.1914e-06	-1.68941e-10	-1.32729	2.19104e-05	-1.68941e-10	-1.20401
39069167	chr19:39069167:A:C	4.8693e-08	-1.2058	0.489315	1.81595e-05	-0.780578	0.249394	5.49787e-05	-1.15961	0.875584
39069442	chr19:39069442:C:T	2.24744e-08	-1.68941e-10	-1.48965	6.85764e-06	-1.68941e-10	-1.50501	1.65234e-05	-1.68941e-10	-1.48619
39069669	chr19:39069669:C:T	2.17728e-08	-1.68941e-10	-1.52136	6.75154e-06	-1.68941e-10	-1.52061	1.59632e-05	-1.68941e-10	-1.52068
39069726	chr19:39069726:G:A	7.96283e-09	-1.04444	-1.48279	4.45979e-06	-0.527968	-1.40731	6.74387e-06	-0.892339	-1.48999
39070757	chr19:39070757:C:T	3.51092e-08	-1.68941e-10	-1.04356	1.10319e-05	-1.68941e-10	-1.02958	2.67955e-05	-1.68941e-10	-1.00273
39071106	chr19:39071106:C:T	2.3851e-08	-1.68941e-10	-1.4302	7.27918e-06	-1.68941e-10	-1.44536	1.74499e-05	-1.68941e-10	-1.43163
39071239	chr19:39071239:G:A	2.29065e-08	-1.68941e-10	-1.4706	7.01905e-06	-1.68941e-10	-1.48175	1.67651e-05	-1.68941e-10	-1.47167
39071277	chr19:39071277:G:A	2.28942e-08	-1.68941e-10	-1.47114	7.01556e-06	-1.68941e-10	-1.48225	1.67568e-05	-1.68941e-10	-1.47217
39071404	chr19:39071404:T:C	2.29956e-08	-1.68941e-10	-1.46672	7.11798e-06	-1.68941e-10	-1.46775	1.66146e-05	-1.68941e-10	-1.48069
39071459	chr19:39071459:A:G	2.55308e-08	-1.68941e-10	-1.36214	7.73441e-06	-1.68941e-10	-1.3847	2.03311e-05	-1.68941e-10	-1.27881
39071719	chr19:39071719:A:T	2.29712e-08	-1.68941e-10	-1.46778	7.06394e-06	-1.68941e-10	-1.47537	1.67491e-05	-1.68941e-10	-1.47262
39071925	chr19:39071925:C:T	3.16607e-07	-1.68941e-10	1.15564	0.000125932	-1.68941e-10	1.40536	0.000367424	-1.68941e-10	1.61555
39072142	chr19:39072142:A:G	2.0607e-08	-1.41108	-0.165311	9.55865e-06	-1.22687	0.0539383	1.90764e-05	-1.22725	-0.115268
39072153	chr19:39072153:T:C	1.27996e-06	2.55256	-4.99793e-10	0.000360832	2.45804	-4.99793e-10	0.000997906	2.61469	-4.99793e-10
39072200	chr19:39072200:A:C	1.66291e-08	-1.40789	-0.382975	7.66355e-06	-1.22444	-0.169456	1.5323e-05	-1.22475	-0.336862
39072210	chr19:39072210:T:A	2.21167e-08	-1.68941e-10	-1.50569	6.94036e-06	-1.68941e-10	-1.49302	1.63744e-05	-1.68941e-10	-1.49525
39072220	chr19:39072220:A:G	1.77493e-08	-1.35682	-0.368857	8.281e-06	-1.16196	-0.154453	1.65472e-05	-1.16267	-0.322083
39072517	chr19:39072517:C:T	2.17709e-08	-1.68941e-10	-1.52145	6.757e-06	-1.68941e-10	-1.5198	1.5958e-05	-1.68941e-10	-1.52101
39072557	chr19:39072557:T:G	1.23858e-08	-1.0431	-1.04237	5.50475e-06	-0.477127	-1.24764	1.04882e-05	-0.975257	-0.965463
39072709	chr19:39072709:A:G	2.56078e-08	-1.68941e-10	-1.35913	7.79968e-06	-1.68941e-10	-1.37629	1.86597e-05	-1.68941e-10	-1.3646
39072734	chr19:39072734:C:T	6.0444e-08	-1.68941e-10	-0.500305	1.80355e-05	-1.68941e-10	-0.538035	4.11955e-05	-1.68941e-10	-0.572638
39073213	chr19:39073213:T:C	2.33543e-08	-1.68941e-10	-1.45124	7.25233e-06	-1.68941e-10	-1.44905	1.87015e-05	-1.68941e-10	-1.36236
39073261	chr19:39073261:GT:G	2.29021e-08	-1.68941e-10	-1.47079	7.01716e-06	-1.68941e-10	-1.48202	1.67595e-05	-1.68941e-10	-1.472
39073534	chr19:39073534:G:A	2.21341e-08	-1.68941e-10	-1.5049	6.7939e-06	-1.68941e-10	-1.51435	1.6122e-05	-1.68941e-10	-1.51078
39073761	chr19:39073761:C:T	2.20979e-08	-1.68941e-10	-1.50654	6.84296e-06	-1.68941e-10	-1.50716	1.60788e-05	-1.68941e-10	-1.51347
39073825	chr19:39073825:T:C	3.37391e-08	-1.68941e-10	-1.08337	1.01281e-05	-1.68941e-10	-1.11506	2.47745e-05	-1.68941e-10	-1.08115
39073846	chr19:39073846:C:T	8.63695e-08	-1.55261	1.40922	4.88112e-05	-1.41369	1.87127	0.000107119	-1.40523	1.7882
39073957	chr19:39073957:A:G	3.11174e-08	-1.52358	0.35932	1.4355e-05	-1.37321	0.606936	3.25537e-05	-1.37054	0.562464
39074695	chr19:39074695:T:G	3.34184e-08	-1.68941e-10	-1.09292	9.99347e-06	-1.68941e-10	-1.12844	2.74903e-05	-1.68941e-10	-0.977133
39074699	chr19:39074699:T:G	3.26004e-08	-1.68941e-10	-1.1177	9.76193e-06	-1.68941e-10	-1.15189	2.67272e-05	-1.68941e-10	-1.00529
39074732	chr19:39074732:T:C	8.6554e-09	-1.04978	-1.39406	5.26203e-06	-0.519425	-1.25043	7.29895e-06	-0.897967	-1.40527
39074743	chr19:39074743:C:T	1.21117e-08	-1.39524	-0.712618	5.39968e-06	-1.21163	-0.532411	1.11045e-05	-1.20964	-0.673977
39074784	chr19:39074784:C:T	3.37504e-08	-1.68941e-10	-1.08303	1.01321e-05	-1.68941e-10	-1.11467	2.47839e-05	-1.68941e-10	-1.08077
39074911	chr19:39074911:T:C	5.44394e-09	-1.75341	-1.15411	1.42284e-06	-1.69024	-1.38748	4.90003e-06	-1.7681	-0.933629
39075033	chr19:39075033:C:T	2.26393e-08	-1.68941e-10	-1.48234	7.09644e-06	-1.68941e-10	-1.47078	1.68041e-05	-1.68941e-10	-1.46934
39075121	chr19:39075121:C:T	1.06398e-08	-1.24347	-0.993946	4.33355e-06	-0.751872	-1.21212	8.95502e-06	-1.19188	-0.906875
39075232	chr19:39075232:T:C	2.74458e-08	-1.68941e-10	-1.28981	8.25463e-06	-1.68941e-10	-1.3196	2.21342e-05	-1.68941e-10	-1.19384
39075457	chr19:39075457:T:C	5.15416e-09	-1.76668	-1.19554	1.30205e-06	-1.75464	-1.4118	4.7509e-06	-1.74485	-0.987781
39075547	chr19:39075547:G:A	4.54589e-08	-1.68941e-10	-0.785215	1.82777e-05	-1.68941e-10	-0.524693	3.57418e-05	-1.68941e-10	-0.714646
39075622	chr19:39075622:A:G	3.37918e-08	-1.68941e-10	-1.08181	1.01429e-05	-1.68941e-10	-1.1136	2.48116e-05	-1.68941e-10	-1.07966
39075710	chr19:39075710:G:A	3.38889e-08	-1.68941e-10	-1.07894	1.01044e-05	-1.68941e-10	-1.11741	2.78859e-05	-1.68941e-10	-0.962848
39075879	chr19:39075879:C:T	3.40419e-08	-1.68941e-10	-1.07443	1.01477e-05	-1.68941e-10	-1.11313	2.80406e-05	-1.68941e-10	-0.957314
39076050	chr19:39076050:G:A	5.70343e-09	-1.7682	-1.09276	1.39805e-06	-1.74467	-1.35063	5.35567e-06	-1.75434	-0.858469
39076082	chr19:39076082:A:G	2.99211e-08	-1.68941e-10	-1.20346	1.13213e-05	-1.68941e-10	-1.00369	2.29475e-05	-1.68941e-10	-1.15776
39076455	chr19:39076455:A:G	5.19246e-08	-1.48336	0.831133	2.486e-05	-1.32014	1.10303	5.62608e-05	-1.31842	1.05745
39076835	chr19:39076835:G:A	3.71684e-08	-1.68941e-10	-0.986563	1.11116e-05	-1.68941e-10	-1.02239	2.72298e-05	-1.68941e-10	-0.986657
39076906	chr19:39076906:C:T	3.66531e-08	-1.68941e-10	-1.00053	1.09628e-05	-1.68941e-10	-1.03586	2.68519e-05	-1.68941e-10	-1.00063
39076932	chr19:39076932:A:G	5.31273e-08	-1.44054	0.811213	2.52017e-05	-1.26619	1.06273	5.71298e-05	-1.26418	1.01854
39076980	chr19:39076980:A:C	6.36811e-08	-0.448134	-4.99793e-10	2.02872e-05	-0.420387	-4.99793e-10	4.32182e-05	-0.524706	-4.99793e-10
39077038	chr19:39077038:G:A	2.25265e-08	-1.68941e-10	-1.48733	6.9354e-06	-1.68941e-10	-1.49374	1.64022e-05	-1.68941e-10	-1.49355
39077127	chr19:39077127:A:G	2.26342e-08	-1.68941e-10	-1.48256	6.96243e-06	-1.68941e-10	-1.48985	1.64755e-05	-1.68941e-10	-1.48909
39077391	chr19:39077391:C:G	2.18289e-08	-1.68941e-10	-1.51879	6.74621e-06	-1.68941e-10	-1.52139	1.5965e-05	-1.68941e-10	-1.52057
39077448	chr19:39077448:T:C	2.26219e-08	-1.68941e-10	-1.4831	6.96308e-06	-1.68941e-10	-1.48975	1.64551e-05	-1.68941e-10	-1.49033
39077553	chr19:39077553:C:T	2.26219e-08	-1.68941e-10	-1.4831	6.96308e-06	-1.68941e-10	-1.48975	1.64551e-05	-1.68941e-10	-1.49033
39078014	chr19:39078014:C:T	4.0168e-08	-1.54641	0.637461	1.86623e-05	-1.40227	0.898405	4.22446e-05	-1.40059	0.853101
39078119	chr19:39078119:C:A	2.17904e-08	-1.68941e-10	-1.52055	6.74805e-06	-1.68941e-10	-1.52112	1.5974e-05	-1.68941e-10	-1.52
39078193	chr19:39078193:A:C	3.159e-08	-1.68941e-10	-1.14918	9.50117e-06	-1.68941e-10	-1.17896	2.31056e-05	-1.68941e-10	-1.15089
39078258	chr19:39078258:A:G	2.23433e-08	-1.68941e-10	-1.4955	6.96197e-06	-1.68941e-10	-1.48991	1.64607e-05	-1.68941e-10	-1.48999
39078410	chr19:39078410:C:T	4.76726e-08	-1.68941e-10	-0.737666	1.43477e-05	-1.68941e-10	-0.766786	3.30117e-05	-1.68941e-10	-0.794106
39078578	chr19:39078578:C:T	3.71458e-07	-1.68941e-10	1.31541	0.000149342	-1.68941e-10	1.57586	0.000434642	-1.68941e-10	1.78355
39078742	chr19:39078742:G:C	5.15341e-08	-1.5092	0.84942	2.51865e-05	-1.35708	1.15301	5.59189e-05	-1.35429	1.08723
39078757	chr19:39078757:G:A	3.44819e-07	-1.68941e-10	1.241	0.000137842	-1.68941e-10	1.49573	0.000404334	-1.68941e-10	1.71127
39079150	chr19:39079150:A:G	5.93857e-08	-1.45258	0.934615	2.9605e-05	-1.28914	1.24671	6.5479e-05	-1.28393	1.1747
39079172	chr19:39079172:G:A	1.76695e-08	-1.73018	-4.99793e-10	5.50458e-06	-1.72479	-4.99793e-10	1.2848e-05	-1.73778	-4.99793e-10
39079288	chr19:39079288:G:A	6.82977e-08	-1.49173	1.11358	3.41585e-05	-1.33418	1.43482	7.51334e-05	-1.33082	1.35912
39079410	chr19:39079410:AT:A	2.57887e-08	-1.68941e-10	-1.35209	7.88758e-06	-1.68941e-10	-1.36509	1.95502e-05	-1.68941e-10	-1.31798
39079986	chr19:39079986:C:T	5.6242e-08	-1.52297	0.950616	2.75869e-05	-1.37338	1.26034	6.09305e-05	-1.37011	1.18888
39080052	chr19:39080052:G:A	6.93077e-08	-1.44465	1.08118	3.47406e-05	-1.27744	1.39498	7.73294e-05	-1.27325	1.33036
39080074	chr19:39080074:G:A	2.17784e-08	-1.68941e-10	-1.5211	6.74613e-06	-1.68941e-10	-1.52141	1.59534e-05	-1.68941e-10	-1.5213
39080311	chr19:39080311:G:C	1.23146e-07	-1.54485	1.7562	7.16475e-05	-1.40484	2.24623	0.000157572	-1.39605	2.16496
39080644	chr19:39080644:G:T	4.65264e-07	-1.68941e-10	1.54058	0.000133963	-1.68941e-10	1.46719	0.000407272	-1.68941e-10	1.71851
39081314	chr19:39081314:G:A	1.00654e-08	-1.58509	-0.70782	4.29609e-06	-0.978348	-0.994322	1.00633e-05	-1.36681	-0.61526
39081349	chr19:39081349:T:C	2.63775e-07	-1.52786	2.50094	0.000166529	-1.38296	3.06776	0.00034831	-1.37347	2.93559
39081410	chr19:39081410:A:T	5.78424e-08	-1.35731	0.813014	3.07173e-05	-1.1673	1.16175	5.62203e-05	-1.16424	0.902546
39081677	chr19:39081677:T:C	1.89616e-08	-1.65961	-4.99793e-10	5.79945e-06	-1.67261	-4.99793e-10	1.34475e-05	-1.69218	-4.99793e-10
39081688	chr19:39081688:A:G	4.70184e-08	-0.751483	-4.99793e-10	1.47229e-05	-0.740973	-4.99793e-10	3.18841e-05	-0.828859	-4.99793e-10
39081724	chr19:39081724:G:A	1.70233e-08	-1.76744	-4.99793e-10	5.27823e-06	-1.76678	-4.99793e-10	1.24961e-05	-1.76555	-4.99793e-10
39081852	chr19:39081852:C:T	2.18252e-08	-1.68941e-10	-1.51896	6.74603e-06	-1.68941e-10	-1.52142	1.59631e-05	-1.68941e-10	-1.52069
39082008	chr19:39082008:T:C	2.38062e-08	-1.68941e-10	-1.43208	7.23422e-06	-1.68941e-10	-1.45155	1.85325e-05	-1.68941e-10	-1.37144
39082066	chr19:39082066:T:C	1.24944e-08	-1.49551	-0.581239	5.65237e-06	-0.806882	-0.891418	1.29337e-05	-1.23952	-0.491616
39082489	chr19:39082489:C:T	3.35556e-08	-1.68941e-10	-1.08882	1.08685e-05	-1.68941e-10	-1.0445	2.36026e-05	-1.68941e-10	-1.12961
39082842	chr19:39082842:C:A	2.17795e-08	-1.68941e-10	-1.52105	6.74968e-06	-1.68941e-10	-1.52088	1.59509e-05	-1.68941e-10	-1.52145
39083153	chr19:39083153:T:C	6.11212e-07	-1.68941e-10	1.81342	0.000332449	-1.68941e-10	2.37611	0.000690515	-1.68941e-10	2.24647
39083211	chr19:39083211:C:A	1.09757e-08	-0.758169	-1.44817	6.75584e-06	-0.166745	-1.35322	9.55538e-06	-0.575647	-1.45822
39083570	chr19:39083570:A:T	2.30323e-08	-1.68941e-10	-1.46512	7.03229e-06	-1.68941e-10	-1.47986	1.77476e-05	-1.68941e-10	-1.41472
39084021	chr19:39084021:C:A	2.36875e-08	-1.68941e-10	-1.43708	7.20846e-06	-1.68941e-10	-1.45512	1.84438e-05	-1.68941e-10	-1.37624
39084082	chr19:39084082:G:C	1.12901e-07	-1.61551	1.74001	5.77674e-05	-1.50177	2.12782	0.000123238	-1.49682	2.01997
39084397	chr19:39084397:G:A	7.04396e-08	-1.59637	1.2491	3.35475e-05	-1.47609	1.55868	7.80781e-05	-1.47242	1.53916
39084536	chr19:39084536:AG:A	7.25357e-08	-1.68941e-10	-0.317943	3.18709e-05	-1.68941e-10	0.0313172	5.80466e-05	-1.68941e-10	-0.229721
39084795	chr19:39084795:G:A	1.57139e-07	-1.75638	2.21149	0.000135622	-1.67987	3.15937	0.000154758	-1.76817	2.51906
39085017	chr19:39085017:G:A	2.89882e-08	-1.68941e-10	-1.23513	8.20405e-06	-1.68941e-10	-1.32575	2.09999e-05	-1.68941e-10	-1.24645
39085110	chr19:39085110:T:C	4.23334e-09	-1.65275	-1.50628	1.18222e-06	-1.75306	-1.50992	2.89247e-06	-1.70776	-1.52109
39085130	chr19:39085130:C:CCCT	5.56039e-09	-1.48334	-1.40301	1.4131e-06	-1.67015	-1.41444	3.49321e-06	-1.58053	-1.45961
39085230	chr19:39085230:C:T	1.49293e-07	-1.68941e-10	0.403889	3.90053e-05	-1.68941e-10	0.233323	0.000108658	-1.68941e-10	0.397241
39085613	chr19:39085613:C:T	3.82867e-08	-1.68941e-10	-0.956919	1.13804e-05	-1.68941e-10	-0.998483	2.73743e-05	-1.68941e-10	-0.981363
39085622	chr19:39085622:G:A	1.70114e-08	-1.76814	-4.99793e-10	5.39988e-06	-1.744	-4.99793e-10	1.26685e-05	-1.75185	-4.99793e-10
39085949	chr19:39085949:T:G	5.10293e-09	-1.6412	-1.33101	2.66122e-06	-1.3943	-1.05729	3.61674e-06	-1.64113	-1.36426
39085953	chr19:39085953:C:T	5.2022e-09	-1.74611	-1.20684	1.66876e-06	-1.59361	-1.32469	3.50934e-06	-1.6974	-1.33814
39085966	chr19:39085966:T:C	2.53253e-08	-1.68941e-10	-1.37022	8.01316e-06	-1.68941e-10	-1.34929	1.9048e-05	-1.68941e-10	-1.34401
39086048	chr19:39086048:G:A	1.7057e-08	-1.76546	-4.99793e-10	5.29499e-06	-1.76361	-4.99793e-10	1.24766e-05	-1.76711	-4.99793e-10
39086104	chr19:39086104:A:G	3.27944e-08	-1.76669	0.654929	9.22733e-06	-1.68401	0.475803	2.16488e-05	-1.74541	0.529392
39086724	chr19:39086724:A:C	4.04725e-09	-1.73105	-1.47293	1.58604e-06	-1.60369	-1.36545	2.838e-06	-1.73432	-1.51355
39086833	chr19:39086833:C:T	5.60961e-08	-1.68941e-10	-0.574955	1.68993e-05	-1.68941e-10	-0.603102	4.47313e-05	-1.68941e-10	-0.490294
39086972	chr19:39086972:G:A	4.25906e-09	-1.68441	-1.46856	1.40664e-06	-1.59385	-1.49532	3.09755e-06	-1.65868	-1.50168
39086981	chr19:39086981:A:G	1.88725e-08	-1.66432	-4.99793e-10	6.05644e-06	-1.62925	-4.99793e-10	1.36898e-05	-1.67432	-4.99793e-10
39087084	chr19:39087084:C:G	9.68292e-08	-1.68941e-10	-0.0290732	2.99963e-05	-1.68941e-10	-0.0293017	7.32612e-05	-1.68941e-10	0.00306319
39087100	chr19:39087100:G:A	4.23968e-09	-1.76807	-1.38947	1.63174e-06	-1.72025	-1.22048	2.86654e-06	-1.7682	-1.46966
39087638	chr19:39087638:T:G	9.67806e-09	-1.72193	-0.61023	6.05836e-06	-1.56713	-0.0618113	5.69077e-06	-1.72749	-0.824635
39088419	chr19:39088419:C:T	6.68929e-09	-1.18155	-1.51996	4.23264e-06	-0.603399	-1.38415	4.51366e-06	-1.29154	-1.49232
39088625	chr19:39088625:T:C	2.28722e-08	-1.68941e-10	-1.4721	6.9628e-06	-1.68941e-10	-1.48979	1.69697e-05	-1.68941e-10	-1.45954
39088781	chr19:39088781:C:T	4.06426e-08	-1.68941e-10	-0.897206	1.4264e-05	-1.68941e-10	-0.772635	3.69014e-05	-1.68941e-10	-0.682719
39089118	chr19:39089118:G:A	1.24015e-07	-1.68941e-10	0.21838	4.28665e-05	-1.68941e-10	0.327715	0.000103991	-1.68941e-10	0.353339
39089225	chr19:39089225:G:A	3.71909e-08	-1.68941e-10	-0.985959	1.24215e-05	-1.68941e-10	-0.910943	2.83469e-05	-1.68941e-10	-0.946449
39089312	chr19:39089312:C:T	2.40718e-08	-1.68941e-10	-1.42098	7.4883e-06	-1.68941e-10	-1.41703	1.78236e-05	-1.68941e-10	-1.41044
39089358	chr19:39089358:A:G	1.99845e-08	-1.67703	0.0699673	8.77144e-06	-1.6864	0.427523	2.1018e-05	-1.60139	0.355795
39090079	chr19:39090079:G:A	2.21966e-08	-1.68941e-10	-1.50208	6.97831e-06	-1.68941e-10	-1.48757	1.59879e-05	-1.68941e-10	-1.51913
39090097	chr19:39090097:A:G	2.06014e-08	-0.929788	-0.646876	1.61046e-05	-0.323925	-0.327346	1.26279e-05	-1.0622	-0.692855
39090827	chr19:39090827:A:G	5.29563e-08	-1.68941e-10	-0.632556	1.90804e-05	-1.68941e-10	-0.481715	4.95315e-05	-1.68941e-10	-0.388358
39090925	chr19:39090925:T:C	2.23024e-08	-1.68941e-10	-1.49733	6.77609e-06	-1.68941e-10	-1.51697	1.65027e-05	-1.68941e-10	-1.48745
39091073	chr19:39091073:A:C	3.27638e-08	-1.68941e-10	-1.1127	1.05123e-05	-1.68941e-10	-1.07783	2.50635e-05	-1.68941e-10	-1.06955
39091086	chr19:39091086:C:T	7.936e-09	-1.58385	-0.946758	3.64955e-06	-1.36933	-0.766446	5.60357e-06	-1.4962	-1.07137
39091478	chr19:39091478:T:C	1.29774e-08	-1.35139	-0.687425	1.05121e-05	-0.911436	-0.166409	7.73828e-06	-1.43547	-0.809319
39092058	chr19:39092058:G:A	9.43722e-09	-0.842364	-1.515	4.65493e-06	-0.373386	-1.51906	7.44249e-06	-0.796423	-1.48734
39092487	chr19:39092487:G:A	2.26365e-08	-1.68941e-10	-1.48246	6.83148e-06	-1.68941e-10	-1.50883	1.6979e-05	-1.68941e-10	-1.45899
39092520	chr19:39092520:G:A	1.22612e-08	-1.71813	-0.377455	5.0844e-06	-1.7256	-0.0785959	1.21413e-05	-1.65906	-0.135299
39093340	chr19:39093340:C:T	6.17645e-08	-0.478694	-4.99793e-10	1.87872e-05	-0.497201	-4.99793e-10	3.96689e-05	-0.610399	-4.99793e-10
39093517	chr19:39093517:G:A	3.75228e-08	-1.68941e-10	-0.977073	1.2389e-05	-1.68941e-10	-0.913563	2.98158e-05	-1.68941e-10	-0.89593
39093759	chr19:39093759:C:A	5.09758e-08	-1.68941e-10	-0.67067	1.42556e-05	-1.68941e-10	-0.773225	4.03067e-05	-1.68941e-10	-0.594449
39094093	chr19:39094093:T:G	1.14764e-08	-1.68653	-0.475204	4.63305e-06	-1.54597	-0.351188	7.45904e-06	-1.62993	-0.651615
39094279	chr19:39094279:T:C	5.64918e-08	-1.68941e-10	-0.567927	1.63974e-05	-1.68941e-10	-0.633255	4.71563e-05	-1.68941e-10	-0.4375
39094656	chr19:39094656:C:G	5.74299e-08	-1.68941e-10	-0.551458	1.66583e-05	-1.68941e-10	-0.617464	4.79309e-05	-1.68941e-10	-0.421206
39094669	chr19:39094669:A:T	2.30585e-08	-1.68941e-10	-1.46399	7.27466e-06	-1.68941e-10	-1.44598	1.71548e-05	-1.68941e-10	-1.44869
39095094	chr19:39095094:T:C	3.94982e-08	-1.68941e-10	-0.925766	1.16201e-05	-1.68941e-10	-0.977643	3.22543e-05	-1.68941e-10	-0.817317
39095209	chr19:39095209:C:T	5.16242e-08	-1.68941e-10	-0.658031	1.45942e-05	-1.68941e-10	-0.749749	4.88472e-05	-1.68941e-10	-0.402271
39095362	chr19:39095362:A:G	5.67796e-08	-1.68941e-10	-0.562845	1.64757e-05	-1.68941e-10	-0.628489	4.73745e-05	-1.68941e-10	-0.432883
39096314	chr19:39096314:A:G	2.76843e-08	-1.66371	0.382559	1.45317e-05	-1.49438	0.740334	1.83641e-05	-1.59941	0.21884
39096360	chr19:39096360:C:T	4.50425e-08	-1.68941e-10	-0.794415	1.31683e-05	-1.68941e-10	-0.85256	3.70698e-05	-1.68941e-10	-0.678164
39096696	chr19:39096696:A:G	2.30209e-08	-1.68941e-10	-1.46562	7.25998e-06	-1.68941e-10	-1.448	1.71267e-05	-1.68941e-10	-1.45033
39096863	chr19:39096863:G:A	4.10109e-08	0.605704	-1.49389	9.55701e-06	0.32466	-1.49776	2.64042e-05	0.41825	-1.43569
39096990	chr19:39096990:T:C	4.35721e-09	-1.63911	-1.49108	1.25444e-06	-1.71627	-1.48742	3.02061e-06	-1.66717	-1.51834
39097014	chr19:39097014:A:C	6.16454e-08	-1.68941e-10	-0.480624	1.98149e-05	-1.68941e-10	-0.443943	4.57448e-05	-1.68941e-10	-0.467889
39097021	chr19:39097021:C:T	3.5334e-08	-1.68941e-10	-1.03718	1.03356e-05	-1.68941e-10	-1.09478	2.76016e-05	-1.68941e-10	-0.973095
39097124	chr19:39097124:G:A	2.93159e-08	-1.68941e-10	-1.22389	9.02677e-06	-1.68941e-10	-1.23018	2.32795e-05	-1.68941e-10	-1.1434
39097255	chr19:39097255:C:T	1.0254e-08	-1.4527	-0.821656	7.20224e-06	-1.05147	-0.404512	6.24795e-06	-1.51874	-0.939974
39097308	chr19:39097308:T:C	9.84119e-09	-1.44825	-0.867195	6.83364e-06	-1.04548	-0.463034	6.00778e-06	-1.51468	-0.983228
39097352	chr19:39097352:G:A	9.94782e-09	-1.401	-0.903667	6.99967e-06	-0.976151	-0.508361	6.06885e-06	-1.47275	-1.01505
39097479	chr19:39097479:G:A	9.13039e-09	-1.42251	-0.967899	6.0012e-06	-1.04169	-0.596724	5.60735e-06	-1.49272	-1.07417
39097688	chr19:39097688:T:C	4.39435e-08	-1.68941e-10	-0.819117	1.44322e-05	-1.68941e-10	-0.760914	3.55007e-05	-1.68941e-10	-0.721415
39097931	chr19:39097931:A:C	1.41023e-08	-1.52369	-0.431987	1.07217e-05	-1.14393	0.0858285	8.43813e-06	-1.58255	-0.575658
39098106	chr19:39098106:C:T	1.32232e-08	-1.51593	-0.504117	9.93341e-06	-1.13133	-0.00313862	7.92348e-06	-1.57564	-0.645494
39098363	chr19:39098363:T:C	9.04485e-09	-1.47508	-0.92475	6.31209e-06	-1.06682	-0.521087	5.59871e-06	-1.53965	-1.02878
39098549	chr19:39098549:C:T	6.859e-09	-1.32622	-1.35024	2.33512e-06	-1.18043	-1.40189	4.40791e-06	-1.38613	-1.42144
39098694	chr19:39098694:G:A	1.18407e-08	-1.7531	-0.377375	4.28153e-06	-1.75517	-0.220892	9.84625e-06	-1.71663	-0.287252
39098878	chr19:39098878:T:C	7.80823e-09	-1.49103	-1.05582	6.21388e-06	-1.10438	-0.499206	4.38151e-06	-1.55528	-1.2583
39098909	chr19:39098909:G:A	2.32184e-08	-1.68941e-10	-1.45708	7.43719e-06	-1.68941e-10	-1.42388	1.77972e-05	-1.68941e-10	-1.41193
39099652	chr19:39099652:G:A	4.94221e-09	-1.49325	-1.51096	2.16344e-06	-1.1926	-1.46607	3.70292e-06	-1.46075	-1.52109
39099906	chr19:39099906:C:T	4.95045e-09	-1.4879	-1.51465	2.16193e-06	-1.18428	-1.47509	3.72741e-06	-1.4538	-1.52145
39100121	chr19:39100121:G:A	2.02666e-08	-1.76169	0.168642	8.14478e-06	-1.76379	0.430789	1.95248e-05	-1.73373	0.414444
39100173	chr19:39100173:A:T	2.62661e-08	-1.68941e-10	-1.33374	8.46679e-06	-1.68941e-10	-1.29422	2.13364e-05	-1.68941e-10	-1.23055
39100315	chr19:39100315:G:A	4.90498e-09	-1.49271	-1.51906	2.12025e-06	-1.19046	-1.48838	3.71529e-06	-1.45824	-1.52027
39101108	chr19:39101108:G:A	6.66789e-09	-1.25067	-1.45405	2.32871e-06	-1.09033	-1.49473	4.35127e-06	-1.31908	-1.50142
39101498	chr19:39101498:C:T	4.37369e-08	-1.31733	0.493496	4.2903e-05	-0.796021	1.12459	3.00126e-05	-1.394	0.504647
39101629	chr19:39101629:A:G	3.39614e-08	-1.68941e-10	-1.0768	9.90376e-06	-1.68941e-10	-1.13746	2.70591e-05	-1.68941e-10	-0.992945
39101687	chr19:39101687:T:C	2.23543e-08	-1.68941e-10	-1.495	7.04793e-06	-1.68941e-10	-1.47764	1.64744e-05	-1.68941e-10	-1.48916
39101692	chr19:39101692:C:T	8.14697e-09	-1.30807	-1.1963	2.66827e-06	-1.15675	-1.29219	4.98867e-06	-1.37265	-1.31115
39102296	chr19:39102296:G:C	2.66002e-08	-1.68941e-10	-1.3211	8.57966e-06	-1.68941e-10	-1.28098	1.98419e-05	-1.68941e-10	-1.30317
39102450	chr19:39102450:C:T	6.14486e-09	-1.33843	-1.44798	2.11442e-06	-1.19056	-1.49104	4.03389e-06	-1.39836	-1.49788
39102657	chr19:39102657:A:G	1.11564e-08	-1.50706	-0.682949	6.82041e-06	-1.13957	-0.370883	9.71294e-06	-1.46083	-0.556683
39102903	chr19:39102903:T:A	8.74251e-09	-1.51105	-0.922778	5.02954e-06	-1.1434	-0.671649	7.41764e-06	-1.46381	-0.823295
39103058	chr19:39103058:A:G	1.00542e-08	-1.41785	-0.876177	6.11451e-06	-1.00354	-0.616166	8.61883e-06	-1.3641	-0.77292
39103129	chr19:39103129:T:C	6.79593e-09	-1.50566	-1.18004	2.22211e-06	-1.39687	-1.23505	4.53231e-06	-1.54761	-1.23213
39103192	chr19:39103192:C:T	9.22286e-09	-1.47605	-0.90429	5.41297e-06	-1.08979	-0.651784	7.84949e-06	-1.42597	-0.804551
39103253	chr19:39103253:ATTGT:A	1.70536e-08	-1.76566	-4.99793e-10	5.31812e-06	-1.75926	-4.99793e-10	1.24674e-05	-1.76785	-4.99793e-10
39103269	chr19:39103269:C:T	8.99237e-09	-1.50132	-0.904321	5.21975e-06	-1.1284	-0.64953	7.65041e-06	-1.45325	-0.802959
39103322	chr19:39103322:G:C	7.96886e-09	-1.58954	-0.936943	4.34964e-06	-1.27049	-0.689792	6.69672e-06	-1.55042	-0.838926
39103689	chr19:39103689:G:A	9.03753e-09	-1.49666	-0.903979	5.25213e-06	-1.12194	-0.649807	7.67224e-06	-1.44844	-0.804919
39103767	chr19:39103767:G:A	9.64745e-09	-1.49495	-0.840381	5.68711e-06	-1.11838	-0.573796	8.25338e-06	-1.44624	-0.734104
39103882	chr19:39103882:C:T	2.78339e-08	-1.68941e-10	-1.27577	8.62199e-06	-1.68941e-10	-1.27606	1.94241e-05	-1.68941e-10	-1.32445
39104816	chr19:39104816:C:T	4.21578e-08	-1.30321	0.442608	4.13796e-05	-0.773518	1.06593	2.87606e-05	-1.38081	0.448852
39105261	chr19:39105261:C:T	4.06703e-08	-1.68941e-10	-0.896525	1.3274e-05	-1.68941e-10	-0.844569	3.30631e-05	-1.68941e-10	-0.79255
39105306	chr19:39105306:T:C	5.17397e-09	-1.76212	-1.19626	1.73149e-06	-1.75627	-1.12513	3.66555e-06	-1.73126	-1.26073
39105336	chr19:39105336:G:C	8.08137e-09	-1.4743	-1.03816	4.64321e-06	-1.08646	-0.808513	6.80887e-06	-1.42337	-0.949373
39105589	chr19:39105589:C:T	2.89149e-08	-1.68941e-10	-1.23766	9.41343e-06	-1.68941e-10	-1.18824	2.1663e-05	-1.68941e-10	-1.21536
39105714	chr19:39105714:G:A	2.58911e-08	-1.68941e-10	-1.34812	8.32869e-06	-1.68941e-10	-1.31067	1.92891e-05	-1.68941e-10	-1.33143
39105726	chr19:39105726:G:A	5.81271e-09	-1.61192	-1.23006	3.89892e-06	-1.29995	-0.769723	3.47773e-06	-1.65902	-1.38557
39105880	chr19:39105880:A:G	2.88294e-08	-1.68941e-10	-1.24063	9.38331e-06	-1.68941e-10	-1.19144	2.15965e-05	-1.68941e-10	-1.21844
39105893	chr19:39105893:C:T	2.89149e-08	-1.68941e-10	-1.23766	9.41343e-06	-1.68941e-10	-1.18824	2.1663e-05	-1.68941e-10	-1.21536
39105932	chr19:39105932:A:C	9.80286e-09	-1.37011	-0.949234	8.26611e-06	-0.930099	-0.388112	5.45242e-06	-1.45757	-1.13733
39106187	chr19:39106187:G:A	6.64745e-09	-1.27625	-1.43154	2.28969e-06	-1.122	-1.47996	4.29362e-06	-1.34551	-1.48832
39106599	chr19:39106599:C:T	5.59793e-08	-1.68941e-10	-0.57704	1.90846e-05	-1.68941e-10	-0.481493	4.71022e-05	-1.68941e-10	-0.438647
39106899	chr19:39106899:C:T	5.97784e-08	-1.68941e-10	-0.511378	2.04423e-05	-1.68941e-10	-0.412769	5.0508e-05	-1.68941e-10	-0.368836
39107262	chr19:39107262:C:T	2.29222e-08	-1.26454	-0.205373	2.16396e-05	-0.763258	0.407406	1.38039e-05	-1.35937	-0.306641
39107311	chr19:39107311:G:A	1.73187e-08	-1.75023	-4.99793e-10	5.32805e-06	-1.75739	-4.99793e-10	1.25079e-05	-1.7646	-4.99793e-10
39107358	chr19:39107358:G:A	2.22315e-08	-1.26468	-0.235828	2.07099e-05	-0.769043	0.36928	1.33534e-05	-1.3627	-0.336498
39107402	chr19:39107402:G:A	2.30997e-08	-1.32302	-0.139184	2.15229e-05	-0.847026	0.485767	1.39422e-05	-1.41188	-0.244168
39107508	chr19:39107508:C:T	2.38584e-08	-1.2712	-0.158689	2.26715e-05	-0.771867	0.462602	1.43864e-05	-1.36569	-0.258988
39107532	chr19:39107532:C:T	4.07345e-08	-1.68941e-10	-0.894946	1.33462e-05	-1.68941e-10	-0.839141	3.31212e-05	-1.68941e-10	-0.790793
39107622	chr19:39107622:A:G	6.34728e-09	-1.54103	-1.21296	4.54677e-06	-1.17786	-0.7381	3.73821e-06	-1.59873	-1.37363
39107628	chr19:39107628:G:T	2.1793e-08	-1.68941e-10	-1.52043	6.78688e-06	-1.68941e-10	-1.51538	1.59584e-05	-1.68941e-10	-1.52098
39107695	chr19:39107695:G:T	1.98146e-08	-1.17498	-0.440622	5.18577e-06	-1.28608	-0.498378	1.03201e-05	-1.40453	-0.552347
39108274	chr19:39108274:G:A	3.1244e-08	-1.16019	-4.99793e-10	1.02159e-05	-1.10643	-4.99793e-10	2.22867e-05	-1.18698	-4.99793e-10
39108301	chr19:39108301:G:A	2.21956e-08	-1.68941e-10	-1.50213	6.98316e-06	-1.68941e-10	-1.48687	1.59882e-05	-1.68941e-10	-1.51912
39108495	chr19:39108495:A:G	3.34479e-08	-1.68941e-10	-1.09203	1.29995e-05	-1.68941e-10	-0.865465	2.55865e-05	-1.68941e-10	-1.0489
39108562	chr19:39108562:C:T	5.83977e-08	-1.68941e-10	-0.534746	1.91797e-05	-1.68941e-10	-0.476525	4.83159e-05	-1.68941e-10	-0.413206
39108854	chr19:39108854:C:T	3.10776e-08	-1.16007	-0.00546213	3.02965e-05	-0.620161	0.600818	1.81303e-05	-1.26558	-0.127807
39108859	chr19:39108859:C:T	7.20403e-09	-1.23836	-1.38902	2.47061e-06	-1.07573	-1.45018	4.57371e-06	-1.30915	-1.46149
39108866	chr19:39108866:G:A	3.03857e-08	-1.18799	-5.75431e-05	2.93513e-05	-0.658458	0.607421	1.77475e-05	-1.29085	-0.123868
39108914	chr19:39108914:A:G	2.72543e-08	-1.19533	-0.101478	2.57786e-05	-0.666861	0.48603	1.59957e-05	-1.29714	-0.221502
39109332	chr19:39109332:A:G	5.1354e-09	-1.76813	-1.19774	1.71333e-06	-1.76687	-1.12507	3.5799e-06	-1.75229	-1.26334
39109396	chr19:39109396:T:G	8.35812e-09	-1.53263	-0.946159	6.69484e-06	-1.15891	-0.370125	4.74656e-06	-1.59116	-1.14239
39109586	chr19:39109586:T:A	1.00164e-08	-0.867486	-1.43031	2.60056e-06	-1.03901	-1.43564	7.61203e-06	-0.922101	-1.33914
39109597	chr19:39109597:T:C	6.98032e-09	-1.34043	-1.3185	2.65836e-06	-1.24633	-1.20633	4.3842e-06	-1.50221	-1.31075
39110241	chr19:39110241:A:C	4.54404e-08	-1.68941e-10	-0.78562	1.43979e-05	-1.68941e-10	-0.763294	3.67881e-05	-1.68941e-10	-0.685792
39110500	chr19:39110500:T:C	5.26951e-09	-1.49819	-1.44189	1.76631e-06	-1.38935	-1.47213	3.508e-06	-1.55027	-1.48565
39110552	chr19:39110552:C:T	5.51743e-09	-1.76787	-1.12624	1.92129e-06	-1.74288	-1.0345	3.83683e-06	-1.76326	-1.18306
39110633	chr19:39110633:T:C	2.82199e-08	-1.68941e-10	-1.262	8.48329e-06	-1.68941e-10	-1.29228	2.23124e-05	-1.68941e-10	-1.18583
39110899	chr19:39110899:C:T	6.6914e-09	-1.53263	-1.16857	4.92083e-06	-1.16426	-0.672638	3.89495e-06	-1.58936	-1.34193
39111175	chr19:39111175:T:A	4.48321e-08	-1.68941e-10	-0.799099	1.42022e-05	-1.68941e-10	-0.776976	3.62947e-05	-1.68941e-10	-0.699296
39111608	chr19:39111608:T:C	2.91689e-08	-1.68941e-10	-1.22892	1.09004e-05	-1.68941e-10	-1.04157	2.19865e-05	-1.68941e-10	-1.20054
39111679	chr19:39111679:CCA:C	7.07135e-08	-0.343386	-4.99793e-10	2.16098e-05	-0.357228	-4.99793e-10	4.51451e-05	-0.481085	-4.99793e-10
39111927	chr19:39111927:G:A	7.44461e-09	-1.76734	-0.827189	2.66828e-06	-1.74329	-0.705651	5.10394e-06	-1.76455	-0.896404
39112002	chr19:39112002:C:T	1.96517e-08	-1.18627	-0.43759	5.14837e-06	-1.29606	-0.495635	1.02546e-05	-1.41394	-0.5493
39112556	chr19:39112556:G:A	2.3785e-08	-1.68941e-10	-1.43297	7.3364e-06	-1.68941e-10	-1.43753	1.75883e-05	-1.68941e-10	-1.42373
39112797	chr19:39112797:G:T	4.51802e-07	-1.68941e-10	1.51122	0.00017344	-1.68941e-10	1.72546	0.000324433	-1.68941e-10	1.49111
39113425	chr19:39113425:C:T	2.20372e-08	-1.68941e-10	-1.50929	6.82978e-06	-1.68941e-10	-1.50908	1.61998e-05	-1.68941e-10	-1.50597
39113471	chr19:39113471:G:C	4.81898e-09	-1.51062	-1.51884	2.0921e-06	-1.17264	-1.51957	3.7051e-06	-1.46843	-1.51283
39113650	chr19:39113650:C:T	4.76487e-09	-1.52214	-1.51861	2.05476e-06	-1.19048	-1.51974	3.66017e-06	-1.48108	-1.51237
39113881	chr19:39113881:C:T	7.09062e-09	-1.32747	-1.31578	2.24807e-06	-1.23175	-1.38856	4.33452e-06	-1.42339	-1.40097
39113893	chr19:39113893:T:C	4.70869e-09	-1.53532	-1.51729	2.0125e-06	-1.21047	-1.52052	3.61647e-06	-1.49527	-1.5102
39115452	chr19:39115452:C:T	3.97857e-09	-1.72928	-1.49182	1.28292e-06	-1.70355	-1.47769	2.89015e-06	-1.73319	-1.49647
39115537	chr19:39115537:G:A	5.90177e-09	-1.55453	-1.27224	3.88731e-06	-1.19593	-0.876725	3.60978e-06	-1.60751	-1.39981
39115628	chr19:39115628:G:A	2.26892e-08	-1.68941e-10	-1.48013	7.16607e-06	-1.68941e-10	-1.46102	1.75335e-05	-1.68941e-10	-1.42686
39115689	chr19:39115689:T:A	1.73873e-08	-1.74628	-4.99793e-10	5.37862e-06	-1.74794	-4.99793e-10	1.28636e-05	-1.73656	-4.99793e-10
39115834	chr19:39115834:T:C	4.95531e-09	-1.74656	-1.255	1.66473e-06	-1.73601	-1.18471	3.64051e-06	-1.70226	-1.29658
39116106	chr19:39116106:A:G	3.08861e-08	-1.68941e-10	-1.17172	9.55783e-06	-1.68941e-10	-1.17301	2.09801e-05	-1.68941e-10	-1.24739
39116186	chr19:39116186:A:G	1.70213e-08	-1.76756	-4.99793e-10	5.2727e-06	-1.76783	-4.99793e-10	1.25055e-05	-1.7648	-4.99793e-10
39116390	chr19:39116390:C:T	5.01703e-09	-1.74756	-1.24162	1.83735e-06	-1.76673	-1.05532	3.0599e-06	-1.75437	-1.41822
39116423	chr19:39116423:A:G	6.66118e-09	-1.52323	-1.1825	4.70118e-06	-1.14414	-0.738417	3.96162e-06	-1.5796	-1.33472
39116452	chr19:39116452:C:T	8.35689e-08	-0.17635	-4.99793e-10	2.22051e-05	-0.330055	-4.99793e-10	5.91636e-05	-0.21066	-4.99793e-10
39117080	chr19:39117080:T:C	9.48163e-08	-1.68941e-10	-0.0500814	4.68137e-05	-1.68941e-10	0.4158	8.77333e-05	-1.68941e-10	0.183334
39117090	chr19:39117090:G:A	2.73176e-08	-1.68941e-10	-1.29449	8.4559e-06	-1.68941e-10	-1.29551	1.9105e-05	-1.68941e-10	-1.34102
39117341	chr19:39117341:G:A	5.5438e-09	-1.47382	-1.41552	1.76912e-06	-1.39203	-1.46787	3.5161e-06	-1.5578	-1.47581
39117455	chr19:39117455:C:T	2.58572e-08	-1.68941e-10	-1.34943	8.23448e-06	-1.68941e-10	-1.32205	1.84e-05	-1.68941e-10	-1.37862
39117500	chr19:39117500:C:T	5.20236e-09	-1.69925	-1.25366	2.61905e-06	-1.42846	-1.03911	3.74083e-06	-1.72345	-1.24821
39117505	chr19:39117505:G:A	2.20783e-08	-1.68941e-10	-1.50743	6.84151e-06	-1.68941e-10	-1.50737	1.62395e-05	-1.68941e-10	-1.50352
39117531	chr19:39117531:T:C	2.6034e-07	-1.28889	2.24886	0.000102059	-1.31695	2.51213	0.000362964	-1.15812	2.76146
39117939	chr19:39117939:A:T	5.94267e-09	-1.39115	-1.42872	1.90281e-06	-1.31138	-1.47566	3.72715e-06	-1.49123	-1.48409
39118106	chr19:39118106:C:T	1.93122e-08	-1.64128	-4.99793e-10	5.76023e-06	-1.6794	-4.99793e-10	1.32486e-05	-1.70708	-4.99793e-10
39118413	chr19:39118413:T:C	1.73422e-08	-1.74888	-4.99793e-10	5.31134e-06	-1.76053	-4.99793e-10	1.28324e-05	-1.73899	-4.99793e-10
39118516	chr19:39118516:T:C	3.16869e-08	-1.14612	-4.99793e-10	1.01167e-05	-1.11619	-4.99793e-10	2.2205e-05	-1.19065	-4.99793e-10
39118535	chr19:39118535:C:T	4.85091e-09	-1.56576	-1.4571	1.52852e-06	-1.51143	-1.49464	3.15184e-06	-1.6413	-1.50168
39118609	chr19:39118609:C:T	8.27347e-09	-1.41458	-1.07439	2.57217e-06	-1.34414	-1.14148	5.01133e-06	-1.51097	-1.16829
39118828	chr19:39118828:G:A	4.99904e-09	-1.53569	-1.45709	1.58761e-06	-1.47312	-1.49503	3.24078e-06	-1.6139	-1.50125
39119112	chr19:39119112:G:A	3.7471e-09	-1.75994	-1.52109	1.17369e-06	-1.75231	-1.51791	2.74297e-06	-1.76722	-1.51471
39119329	chr19:39119329:C:T	2.06855e-08	-1.57259	-4.99793e-10	6.27216e-06	-1.59425	-4.99793e-10	1.56145e-05	-1.54277	-4.99793e-10
39119433	chr19:39119433:G:A	6.04592e-09	-1.36661	-1.43602	1.94159e-06	-1.28587	-1.481	3.78287e-06	-1.47161	-1.48888
39119481	chr19:39119481:G:A	6.02245e-09	-1.72174	-1.08479	3.04911e-06	-1.48071	-0.83482	4.31202e-06	-1.74069	-1.08887
39119710	chr19:39119710:G:A	7.2521e-08	-1.68941e-10	-0.318145	2.49122e-05	-1.68941e-10	-0.215019	5.85523e-05	-1.68941e-10	-0.221047
39120321	chr19:39120321:A:G	5.42199e-09	-1.40846	-1.5031	1.78248e-06	-1.33175	-1.52061	3.53381e-06	-1.50715	-1.52144
39120636	chr19:39120636:A:G	5.27756e-09	-1.43824	-1.50031	1.72655e-06	-1.36427	-1.51998	3.44685e-06	-1.53224	-1.52126
39120699	chr19:39120699:G:A	5.80711e-09	-1.40695	-1.43599	1.86087e-06	-1.32819	-1.48114	3.65954e-06	-1.50459	-1.48904
39120725	chr19:39120725:TA:T	5.85457e-08	-1.68941e-10	-0.532214	1.60851e-05	-1.68941e-10	-0.652484	5.49674e-05	-1.68941e-10	-0.284226
39121444	chr19:39121444:A:G	4.27935e-09	-1.69524	-1.45298	1.96013e-06	-1.41554	-1.34182	3.05842e-06	-1.71873	-1.45434
39121535	chr19:39121535:C:G	2.63802e-08	-1.68941e-10	-1.32941	8.50168e-06	-1.68941e-10	-1.29011	1.78625e-05	-1.68941e-10	-1.40826
39121801	chr19:39121801:G:A	7.62218e-08	-1.68941e-10	-0.268375	2.4557e-05	-1.68941e-10	-0.229379	5.61737e-05	-1.68941e-10	-0.262518
39121926	chr19:39121926:C:T	3.87415e-09	-1.75333	-1.49437	1.21327e-06	-1.75939	-1.47767	2.73296e-06	-1.7682	-1.51738
39123326	chr19:39123326:G:A	3.06257e-08	-1.68941e-10	-1.18018	1.07066e-05	-1.68941e-10	-1.05951	2.31966e-05	-1.68941e-10	-1.14696
39123552	chr19:39123552:G:A	2.40266e-08	-1.68941e-10	-1.42286	8.10893e-06	-1.68941e-10	-1.33741	1.7781e-05	-1.68941e-10	-1.41284
39123927	chr19:39123927:C:T	3.86558e-09	-1.74338	-1.50653	1.18627e-06	-1.76586	-1.49369	2.72712e-06	-1.76667	-1.52105
39124083	chr19:39124083:A:C	1.50403e-07	-1.56662	1.97791	5.85161e-05	-1.60119	2.24011	0.000196392	-1.49401	2.48316
39124176	chr19:39124176:G:A	2.42782e-08	-1.68941e-10	-1.41244	7.58931e-06	-1.68941e-10	-1.40363	1.84387e-05	-1.68941e-10	-1.37652
39124347	chr19:39124347:T:A	5.74325e-09	-1.49333	-1.36067	1.78466e-06	-1.42523	-1.42592	3.57687e-06	-1.57859	-1.43789
39125037	chr19:39125037:G:T	3.23578e-08	-1.68941e-10	-1.12517	1.10215e-05	-1.68941e-10	-1.03053	2.81833e-05	-1.68941e-10	-0.952239
39125157	chr19:39125157:T:A	4.65692e-09	-1.71864	-1.34503	1.63427e-06	-1.52973	-1.40945	3.678e-06	-1.69517	-1.29343
39125281	chr19:39125281:G:A	2.80721e-07	-1.20083	2.23617	0.000109241	-1.22902	2.4922	0.000396458	-1.05485	2.74645
39125419	chr19:39125419:A:G	4.22613e-09	-1.64666	-1.51407	1.4022e-06	-1.6026	-1.48973	3.03217e-06	-1.70095	-1.48074
39125853	chr19:39125853:G:A	4.61957e-09	-1.6278	-1.44392	1.43957e-06	-1.57971	-1.48632	3.03205e-06	-1.68677	-1.49496
39125881	chr19:39125881:T:C	4.28367e-09	-1.63354	-1.51367	1.42541e-06	-1.58701	-1.4889	3.06609e-06	-1.69076	-1.4798
39126045	chr19:39126045:C:T	4.56133e-09	-1.64785	-1.43656	1.41275e-06	-1.60358	-1.48125	2.99953e-06	-1.702	-1.49051
39126252	chr19:39126252:C:T	4.37046e-09	-1.63248	-1.49468	1.39192e-06	-1.58527	-1.51442	2.95442e-06	-1.69026	-1.51741
39127462	chr19:39127462:C:T	4.63546e-08	-1.68941e-10	-0.765701	1.62375e-05	-1.68941e-10	-0.643052	4.25787e-05	-1.68941e-10	-0.539614
39127792	chr19:39127792:G:C	1.07683e-08	-0.823948	-1.40147	2.15014e-06	-1.23151	-1.43333	6.34652e-06	-1.06906	-1.374
39127951	chr19:39127951:C:G	2.38453e-08	-1.68941e-10	-1.43043	7.27767e-06	-1.68941e-10	-1.44556	1.72712e-05	-1.68941e-10	-1.44193
39128280	chr19:39128280:T:C	1.5561e-07	-0.664393	1.10972	0.0212533	3.99408	2.53981	0.000128982	-0.95648	1.52519
39128431	chr19:39128431:C:G	9.90917e-09	-0.872694	-1.43587	0.00349229	5.74331	-1.01537	4.87453e-06	-1.31472	-1.39222
39129090	chr19:39129090:T:A	4.11301e-08	-1.68941e-10	-0.885283	1.35694e-05	-1.68941e-10	-0.822558	3.1581e-05	-1.68941e-10	-0.838412
39129234	chr19:39129234:G:C	1.15325e-08	-0.649881	-1.50698	2.308e-06	-1.08538	-1.50862	1.18842e-05	-0.304754	-1.511
39129240	chr19:39129240:T:C	4.47028e-08	-1.68941e-10	-0.801987	1.48496e-05	-1.68941e-10	-0.732401	3.39267e-05	-1.68941e-10	-0.766764
39129399	chr19:39129399:G:A	6.68336e-08	0.555411	-0.955226	7.69727e-06	-0.298407	-1.0911	2.20978e-05	-0.0524135	-1.14308
39129587	chr19:39129587:C:T	2.3471e-08	-1.68941e-10	-1.44626	7.45424e-06	-1.68941e-10	-1.42159	1.75419e-05	-1.68941e-10	-1.42637
39129600	chr19:39129600:C:T	2.19488e-08	-1.68941e-10	-1.51331	6.77408e-06	-1.68941e-10	-1.51727	1.61767e-05	-1.68941e-10	-1.50739
39129662	chr19:39129662:G:A	4.93218e-08	-1.68941e-10	-0.703657	1.63359e-05	-1.68941e-10	-0.637009	3.84335e-05	-1.68941e-10	-0.642037
39129853	chr19:39129853:T:C	2.1808e-08	-1.68941e-10	-1.51975	6.77284e-06	-1.68941e-10	-1.51745	1.59679e-05	-1.68941e-10	-1.52039
39129960	chr19:39129960:C:T	8.7299e-08	-1.68941e-10	-0.132683	4.08075e-05	-1.68941e-10	0.278491	8.41271e-05	-1.68941e-10	0.141361
39130568	chr19:39130568:A:C	2.80031e-07	1.27972	-0.246837	0.000354788	2.24849	0.192656	0.000400931	1.51215	0.190674
39130576	chr19:39130576:A:G	8.478e-08	-1.68941e-10	-0.161963	3.95324e-05	-1.68941e-10	0.246746	8.19959e-05	-1.68941e-10	0.115701
39130625	chr19:39130625:C:A	1.78994e-08	-1.71726	-4.99793e-10	5.69089e-06	-1.69151	-4.99793e-10	1.39763e-05	-1.65361	-4.99793e-10
39130633	chr19:39130633:A:G	1.74558e-07	0.656927	-0.0966909	5.45653e-05	0.50305	0.0659717	0.000179429	0.760487	0.138326
39130636	chr19:39130636:G:A	4.32468e-07	1.60441	-0.136923	0.000575848	2.61645	0.30902	0.000630516	1.84643	0.30914
39130739	chr19:39130739:C:T	3.39527e-08	-1.68941e-10	-1.07705	1.03367e-05	-1.68941e-10	-1.09467	2.28777e-05	-1.68941e-10	-1.16081
39130933	chr19:39130933:A:G	2.20903e-08	-1.68941e-10	-1.50688	6.94173e-06	-1.68941e-10	-1.49282	1.59932e-05	-1.68941e-10	-1.5188
39131033	chr19:39131033:C:T	6.34583e-09	-1.29487	-1.45935	1.54972e-06	-1.4915	-1.5008	4.87689e-06	-1.21421	-1.49225
39131114	chr19:39131114:T:C	2.24465e-08	-1.68941e-10	-1.49089	6.88283e-06	-1.68941e-10	-1.50135	1.63477e-05	-1.68941e-10	-1.49688
39131145	chr19:39131145:A:G	5.10081e-08	-1.68941e-10	-0.670038	1.99147e-05	-1.68941e-10	-0.438918	3.66138e-05	-1.68941e-10	-0.690542
39131545	chr19:39131545:C:T	2.22674e-08	-1.68941e-10	-1.4989	7.19639e-06	-1.68941e-10	-1.4568	1.65425e-05	-1.68941e-10	-1.48503
39131603	chr19:39131603:G:A	5.32748e-09	-1.46503	-1.46411	1.19242e-06	-1.73339	-1.521	4.52729e-06	-1.32644	-1.4544
39131716	chr19:39131716:G:A	1.50305e-08	-0.513133	-1.37881	0.0140121	7.61081	-1.4935	6.09863e-06	-1.07965	-1.40325
39131791	chr19:39131791:C:G	5.03379e-08	-1.68941e-10	-0.683264	1.633e-05	-1.68941e-10	-0.637369	3.90392e-05	-1.68941e-10	-0.626402
39132206	chr19:39132206:C:T	5.99053e-09	-1.7024	-1.10945	1.38268e-06	-1.75519	-1.35116	5.08758e-06	-1.64198	-1.02219
39132492	chr19:39132492:C:T	2.57538e-08	-1.68941e-10	-1.35344	8.27355e-06	-1.68941e-10	-1.31731	1.89889e-05	-1.68941e-10	-1.34711
39132583	chr19:39132583:A:G	3.47582e-07	-1.68941e-10	1.24898	0.000225541	-1.68941e-10	1.98813	0.000335182	-1.68941e-10	1.5237
39132612	chr19:39132612:G:A	7.60386e-08	0.15154	-0.422322	8.1413e-05	0.994793	-0.0256335	0.00010453	0.407901	-0.0493899
39133242	chr19:39133242:C:A	1.50444e-08	-0.396904	-1.49412	3.44655e-06	-0.862669	-1.33033	1.63387e-05	-0.00642805	-1.49101
39133287	chr19:39133287:A:G	4.94126e-08	-1.68941e-10	-0.701817	1.63502e-05	-1.68941e-10	-0.636137	3.84702e-05	-1.68941e-10	-0.641083
39133311	chr19:39133311:C:T	2.2772e-08	-1.68941e-10	-1.47649	7.20039e-06	-1.68941e-10	-1.45624	1.67847e-05	-1.68941e-10	-1.4705
39133566	chr19:39133566:G:A	3.83988e-07	-1.68941e-10	1.34859	0.000251747	-1.68941e-10	2.09805	0.000370653	-1.68941e-10	1.6243
39133676	chr19:39133676:G:A	3.51156e-08	-0.970384	-0.0729944	1.17974e-05	-1.14508	0.182589	3.68355e-05	-0.862826	0.17832
39133843	chr19:39133843:C:T	6.25733e-08	-1.68941e-10	-0.465683	2.51099e-05	-1.68941e-10	-0.207112	4.48448e-05	-1.68941e-10	-0.48776
39133850	chr19:39133850:C:T	3.37906e-07	-1.68941e-10	1.22075	0.000218647	-1.68941e-10	1.95708	0.000323886	-1.68941e-10	1.48942
39134023	chr19:39134023:A:G	2.19371e-08	-1.68941e-10	-1.51384	6.86209e-06	-1.68941e-10	-1.50436	1.61129e-05	-1.68941e-10	-1.51135
39134150	chr19:39134150:C:G	5.6625e-09	-1.66653	-1.20163	1.37126e-06	-1.73324	-1.38141	4.79192e-06	-1.59445	-1.12958
39134178	chr19:39134178:T:G	4.09072e-08	-1.68941e-10	-0.890717	1.52131e-05	-1.68941e-10	-0.708217	3.24978e-05	-1.68941e-10	-0.809797
39134319	chr19:39134319:C:T	3.57534e-07	-1.68941e-10	1.27721	0.000232849	-1.68941e-10	2.02001	0.000345609	-1.68941e-10	1.55434
39134568	chr19:39134568:A:T	2.18815e-08	-0.575392	-0.940989	3.40587e-06	-0.995244	-1.20963	2.54913e-05	-0.205719	-0.846911
39134590	chr19:39134590:T:C	2.23609e-08	-1.68941e-10	-1.49471	7.03996e-06	-1.68941e-10	-1.47877	1.64398e-05	-1.68941e-10	-1.49126
39134686	chr19:39134686:G:T	2.49378e-08	-0.846233	-0.539407	7.87333e-06	-1.031	-0.33589	2.4961e-05	-0.729744	-0.34391
39134943	chr19:39134943:A:G	8.85644e-09	-0.900964	-1.51991	2.37073e-06	-1.05044	-1.51674	7.32074e-06	-0.778809	-1.52145
39135160	chr19:39135160:C:T	6.3143e-09	-1.45038	-1.30882	3.48692e-06	-0.956659	-1.2247	5.29829e-06	-1.41664	-1.20694
39135228	chr19:39135228:A:G	2.17854e-08	-1.68941e-10	-1.52078	6.74595e-06	-1.68941e-10	-1.52143	1.61154e-05	-1.68941e-10	-1.51119
39135576	chr19:39135576:C:A	2.47834e-08	-1.68941e-10	-1.39185	7.92829e-06	-1.68941e-10	-1.35994	1.82585e-05	-1.68941e-10	-1.38633
39135586	chr19:39135586:C:T	2.25252e-08	-1.68941e-10	-1.48739	6.88968e-06	-1.68941e-10	-1.50035	1.68574e-05	-1.68941e-10	-1.46618
39136320	chr19:39136320:C:G	1.22035e-08	-0.585783	-1.51452	3.19127e-06	-0.761248	-1.50871	1.02995e-05	-0.440249	-1.51862
39136384	chr19:39136384:C:T	2.87679e-08	-0.824041	-0.418722	9.19586e-06	-1.00633	-0.205295	2.9604e-05	-0.701166	-0.20189
39136390	chr19:39136390:A:G	9.4205e-09	-0.841342	-1.51779	2.50103e-06	-0.993204	-1.52047	7.88701e-06	-0.713566	-1.51218
39136471	chr19:39136471:C:T	2.53899e-08	-0.923022	-0.44465	8.17985e-06	-1.09492	-0.233784	2.60114e-05	-0.805342	-0.227091
39136608	chr19:39136608:T:A	3.52056e-08	-0.30094	-0.739876	5.08478e-06	-0.767612	-1.03651	4.22192e-05	0.110122	-0.658214
39136897	chr19:39136897:T:A	2.25927e-08	-1.68941e-10	-1.4844	6.95692e-06	-1.68941e-10	-1.49064	1.68325e-05	-1.68941e-10	-1.46765
39136974	chr19:39136974:G:A	3.4835e-08	-1.0514	-4.99793e-10	1.07275e-05	-1.05757	-4.99793e-10	2.74947e-05	-0.976974	-4.99793e-10
39137117	chr19:39137117:C:T	1.73339e-08	-1.74936	-4.99793e-10	5.3992e-06	-1.74412	-4.99793e-10	1.25711e-05	-1.75957	-4.99793e-10
39137160	chr19:39137160:TA:T	2.13872e-08	-0.897546	-0.641683	6.66865e-06	-1.07664	-0.456321	2.12783e-05	-0.781576	-0.451705
39137253	chr19:39137253:G:T	6.64967e-08	0.0687943	-0.473664	6.99007e-05	0.901672	-0.0849704	9.03267e-05	0.320691	-0.108226
39137261	chr19:39137261:T:C	2.20745e-08	-1.68941e-10	-1.5076	6.9205e-06	-1.68941e-10	-1.49589	1.62257e-05	-1.68941e-10	-1.50437
39137302	chr19:39137302:G:A	7.95083e-09	-1.00732	-1.52143	2.14434e-06	-1.1468	-1.52074	6.5404e-06	-0.893053	-1.51992
39137528	chr19:39137528:C:T	2.39414e-08	-1.68941e-10	-1.42642	7.76501e-06	-1.68941e-10	-1.38075	1.75585e-05	-1.68941e-10	-1.42543
39137674	chr19:39137674:T:C	2.19498e-08	-1.68941e-10	-1.51327	6.85955e-06	-1.68941e-10	-1.50473	1.61128e-05	-1.68941e-10	-1.51136
39137867	chr19:39137867:C:T	1.57743e-07	-1.5041	1.96305	0.00016251	-0.915872	2.57624	0.000258212	-1.46204	2.72486
39137947	chr19:39137947:G:T	7.3121e-09	-1.6621	-0.950393	2.64594e-06	-1.1754	-1.28194	7.45409e-06	-1.51112	-0.771086
39138339	chr19:39138339:C:T	2.64557e-08	-1.68941e-10	-1.32655	8.3664e-06	-1.68941e-10	-1.30615	1.82363e-05	-1.68941e-10	-1.38755
39138672	chr19:39138672:A:G	8.34064e-08	-0.178298	-4.99793e-10	2.98499e-05	-0.0341937	-4.99793e-10	6.0323e-05	-0.191253	-4.99793e-10
39138719	chr19:39138719:G:A	4.01943e-08	-1.68941e-10	-0.908296	1.2884e-05	-1.68941e-10	-0.874391	3.06078e-05	-1.68941e-10	-0.869713
39139066	chr19:39139066:T:G	3.98059e-08	-1.68941e-10	-0.918008	1.27548e-05	-1.68941e-10	-0.884471	3.02955e-05	-1.68941e-10	-0.879969
39139156	chr19:39139156:T:C	7.08048e-09	-1.17042	-1.47426	0.00308311	6.0077	-1.40438	3.67718e-06	-1.50502	-1.4838
39139243	chr19:39139243:AGCTGGTGATCAGCC:A	2.30425e-08	-1.46468	-4.99793e-10	6.63082e-06	-1.53865	-4.99793e-10	1.6564e-05	-1.48374	-4.99793e-10
39139757	chr19:39139757:G:T	1.90685e-08	-0.983101	-0.670884	6.07942e-06	-1.14353	-0.481933	1.74017e-05	-0.864998	-0.569402
39139895	chr19:39139895:G:A	1.5988e-08	-0.933925	-0.896261	4.90069e-06	-1.10183	-0.739164	1.54783e-05	-0.81109	-0.740439
39140723	chr19:39140723:G:A	1.70577e-08	-0.88941	-0.876009	5.21364e-06	-1.06257	-0.716529	1.65927e-05	-0.764182	-0.717822
39141045	chr19:39141045:C:T	2.50664e-08	-1.01512	-0.365375	8.28829e-06	-1.18257	-0.13296	2.59693e-05	-0.901132	-0.132919
39141240	chr19:39141240:C:T	1.3471e-07	-1.68941e-10	0.301101	7.80631e-05	-1.68941e-10	0.927142	0.000123683	-1.68941e-10	0.526753
39141366	chr19:39141366:A:C	4.52009e-08	-1.68941e-10	-0.790906	1.87185e-05	-1.68941e-10	-0.500866	3.32898e-05	-1.68941e-10	-0.785715
39141523	chr19:39141523:T:C	5.26636e-09	-1.52775	-1.41293	1.29205e-06	-1.65596	-1.51819	4.45199e-06	-1.43243	-1.36518
39141595	chr19:39141595:C:T	5.71684e-08	-1.68941e-10	-0.55602	2.20709e-05	-1.68941e-10	-0.336116	5.21473e-05	-1.68941e-10	-0.336894
39141790	chr19:39141790:C:T	1.28057e-07	-1.68941e-10	0.250455	7.37597e-05	-1.68941e-10	0.870438	0.000117207	-1.68941e-10	0.472977
39141947	chr19:39141947:G:A	6.77985e-09	-1.18276	-1.50531	1.84627e-06	-1.30379	-1.51342	5.54367e-06	-1.07435	-1.50396
39142126	chr19:39142126:G:A	6.4846e-08	-0.430007	-4.99793e-10	1.98825e-05	-0.440536	-4.99793e-10	4.25792e-05	-0.539601	-4.99793e-10
39142173	chr19:39142173:C:G	3.52169e-08	-1.0405	-4.99793e-10	1.11686e-05	-1.01727	-4.99793e-10	2.36751e-05	-1.12654	-4.99793e-10
39142205	chr19:39142205:G:A	8.25278e-08	-1.68941e-10	-0.188886	2.58665e-05	-1.68941e-10	-0.177425	5.12526e-05	-1.68941e-10	-0.354201
39142964	chr19:39142964:A:G	2.22448e-08	-1.68941e-10	-1.49991	6.92329e-06	-1.68941e-10	-1.49548	1.6267e-05	-1.68941e-10	-1.50183
39143062	chr19:39143062:C:T	4.57769e-09	-1.66737	-1.41346	1.46751e-06	-1.71592	-1.33089	3.79393e-06	-1.61128	-1.34629
39143068	chr19:39143068:C:T	1.81002e-08	-1.7061	-4.99793e-10	5.65375e-06	-1.69806	-4.99793e-10	1.36795e-05	-1.67507	-4.99793e-10
39143834	chr19:39143834:T:C	1.4877e-07	0.383246	0.0171308	0.000180717	1.29184	0.474718	0.0002182	0.651131	0.443313
39143844	chr19:39143844:T:G	3.94579e-08	-1.68941e-10	-0.926788	1.22699e-05	-1.68941e-10	-0.923229	2.60895e-05	-1.68941e-10	-1.02943
39143880	chr19:39143880:G:A	1.21422e-08	-0.605271	-1.50006	1.55347e-05	0.609071	-1.29637	8.94647e-06	-0.600114	-1.49959
39144179	chr19:39144179:T:C	2.6434e-08	-1.68941e-10	-1.32737	8.53916e-06	-1.68941e-10	-1.28571	1.95747e-05	-1.68941e-10	-1.31673
39145139	chr19:39145139:A:G	2.19982e-08	-1.68941e-10	-1.51106	6.84996e-06	-1.68941e-10	-1.50613	1.59636e-05	-1.68941e-10	-1.52065
39145169	chr19:39145169:G:A	3.11983e-08	-1.68941e-10	-1.16166	9.69595e-06	-1.68941e-10	-1.15867	2.11354e-05	-1.68941e-10	-1.24002
39145306	chr19:39145306:G:C	8.31468e-08	-1.68941e-10	-0.181414	4.42761e-05	-1.68941e-10	0.360069	7.42432e-05	-1.68941e-10	0.0163782
39145375	chr19:39145375:G:A	1.70237e-08	-1.76741	-4.99793e-10	5.27084e-06	-1.76818	-4.99793e-10	1.2477e-05	-1.76708	-4.99793e-10
39145436	chr19:39145436:G:A	1.9827e-08	-1.61498	-4.99793e-10	6.27542e-06	-1.59373	-4.99793e-10	1.53294e-05	-1.56119	-4.99793e-10
39145641	chr19:39145641:G:C	2.2688e-08	-1.68941e-10	-1.48018	7.09631e-06	-1.68941e-10	-1.4708	1.62163e-05	-1.68941e-10	-1.50495
39145957	chr19:39145957:G:C	1.62991e-07	0.543999	-0.0523274	0.000210678	1.52304	0.396922	0.000242736	0.833758	0.367248
39146055	chr19:39146055:G:A	3.4122e-08	-1.68941e-10	-1.07208	1.02292e-05	-1.68941e-10	-1.10513	2.67831e-05	-1.68941e-10	-1.0032
39146362	chr19:39146362:T:C	7.75689e-08	-1.68941e-10	-0.250856	4.07753e-05	-1.68941e-10	0.277701	6.88658e-05	-1.68941e-10	-0.0588083
39146742	chr19:39146742:G:A	3.10956e-08	-1.68941e-10	-1.16495	1.1002e-05	-1.68941e-10	-1.0323	2.18009e-05	-1.68941e-10	-1.20901
39147050	chr19:39147050:ACAC:A	5.34953e-09	-1.41008	-1.51494	1.59695e-06	-1.5691	-1.39318	4.34287e-06	-1.30107	-1.52136
39147099	chr19:39147099:T:G	5.31089e-09	-1.41636	-1.5159	1.58553e-06	-1.57234	-1.39712	4.32526e-06	-1.30505	-1.52145
39147105	chr19:39147105:T:A	5.05508e-09	-1.46603	-1.5156	1.52958e-06	-1.60987	-1.39552	4.08279e-06	-1.36275	-1.52144
39147113	chr19:39147113:A:C	5.05846e-09	-1.47135	-1.50961	1.55938e-06	-1.61489	-1.37119	4.05796e-06	-1.37021	-1.52008
39147116	chr19:39147116:TTG:T	4.80781e-09	-1.52514	-1.50664	1.51557e-06	-1.65306	-1.36152	3.81269e-06	-1.43352	-1.51911
39147399	chr19:39147399:G:A	7.33152e-08	-1.68941e-10	-0.307254	3.80158e-05	-1.68941e-10	0.207626	6.49776e-05	-1.68941e-10	-0.116925
39147468	chr19:39147468:G:C	5.19163e-09	-1.46634	-1.48864	1.35504e-06	-1.61395	-1.5126	4.35587e-06	-1.36514	-1.4543
39147476	chr19:39147476:C:T	5.10914e-08	-1.68941e-10	-0.668407	1.90186e-05	-1.68941e-10	-0.484958	3.8576e-05	-1.68941e-10	-0.638337
39147648	chr19:39147648:T:G	2.2212e-08	-1.68941e-10	-1.50139	7.16486e-06	-1.68941e-10	-1.46119	1.61345e-05	-1.68941e-10	-1.51001
39147958	chr19:39147958:T:C	1.72442e-07	0.68717	-0.139131	0.000226585	1.69671	0.296033	0.000256996	0.988895	0.269198
39147991	chr19:39147991:G:A	2.52334e-08	-1.68941e-10	-1.37385	8.14629e-06	-1.68941e-10	-1.33281	1.86205e-05	-1.68941e-10	-1.3667
39148707	chr19:39148707:A:G	5.39851e-09	-1.42485	-1.49105	1.39876e-06	-1.58282	-1.51197	4.53561e-06	-1.31956	-1.45945
39149447	chr19:39149447:A:G	2.39626e-08	-1.68941e-10	-1.42553	7.26673e-06	-1.68941e-10	-1.44707	1.73387e-05	-1.68941e-10	-1.43802
39149529	chr19:39149529:T:C	3.39206e-08	-1.68941e-10	-1.078	1.21518e-05	-1.68941e-10	-0.932897	2.36729e-05	-1.68941e-10	-1.12664
39150143	chr19:39150143:G:A	1.7214e-08	-1.7563	-4.99793e-10	5.8265e-06	-1.66796	-4.99793e-10	1.32656e-05	-1.70579	-4.99793e-10
39150296	chr19:39150296:G:A	7.70165e-08	-1.68941e-10	-0.258003	4.03462e-05	-1.68941e-10	0.267121	6.79807e-05	-1.68941e-10	-0.0717433
39150506	chr19:39150506:A:G	5.13825e-09	-1.49059	-1.47472	1.32535e-06	-1.63044	-1.51826	4.32636e-06	-1.39257	-1.43367
39150688	chr19:39150688:A:G	5.52618e-09	-1.43414	-1.45839	1.37529e-06	-1.59076	-1.52095	4.70947e-06	-1.32867	-1.41272
39150705	chr19:39150705:C:T	1.70124e-08	-1.76808	-4.99793e-10	5.28128e-06	-1.76621	-4.99793e-10	1.24653e-05	-1.76802	-4.99793e-10
39150749	chr19:39150749:A:T	3.06593e-08	-1.68941e-10	-1.17909	9.50771e-06	-1.68941e-10	-1.17827	2.09308e-05	-1.68941e-10	-1.24974
39150754	chr19:39150754:A:G	7.90165e-08	-1.68941e-10	-0.232365	4.16141e-05	-1.68941e-10	0.298063	6.99188e-05	-1.68941e-10	-0.0436332
39151229	chr19:39151229:C:T	5.71334e-08	0.229242	-0.785875	7.0392e-06	-0.31511	-1.16377	8.60452e-05	0.692106	-0.5282
39151367	chr19:39151367:G:A	5.67591e-08	0.21851	-0.781717	6.98832e-06	-0.32404	-1.1621	8.55634e-05	0.68087	-0.52258
39151496	chr19:39151496:C:T	4.33049e-08	-1.68941e-10	-0.833757	1.40036e-05	-1.68941e-10	-0.791058	3.32306e-05	-1.68941e-10	-0.787496
39151694	chr19:39151694:G:A	3.05217e-08	-1.68941e-10	-1.18358	8.16193e-06	-1.68941e-10	-1.33089	2.12789e-05	-1.68941e-10	-1.23325
39152089	chr19:39152089:T:C	2.67375e-08	-0.957814	-0.358141	8.8808e-06	-1.1122	-0.134279	2.79718e-05	-0.827998	-0.131773
39152490	chr19:39152490:A:G	5.35725e-08	0.239424	-0.86041	6.74323e-06	-0.306555	-1.21528	7.97886e-05	0.703034	-0.614621
39152780	chr19:39152780:TC:T	5.01833e-09	-1.48815	-1.50078	1.3459e-06	-1.62882	-1.50449	4.17624e-06	-1.38974	-1.47182
39152840	chr19:39152840:T:C	2.53347e-08	-1.68941e-10	-1.36985	7.638e-06	-1.68941e-10	-1.39724	1.8258e-05	-1.68941e-10	-1.38637
39152951	chr19:39152951:G:A	9.60133e-08	-1.68941e-10	-0.0375352	3.56086e-05	-1.68941e-10	0.142211	6.47224e-05	-1.68941e-10	-0.12086
39153381	chr19:39153381:C:T	2.36316e-08	-0.996129	-0.443308	7.8181e-06	-1.14582	-0.228109	2.4402e-05	-0.867898	-0.228405
39153730	chr19:39153730:C:T	7.38657e-08	-1.68941e-10	-0.299773	3.83979e-05	-1.68941e-10	0.217627	6.50589e-05	-1.68941e-10	-0.115674
39153943	chr19:39153943:T:C	7.6905e-08	-1.68941e-10	-0.259451	4.02905e-05	-1.68941e-10	0.265741	6.79454e-05	-1.68941e-10	-0.0722637
39154710	chr19:39154710:T:C	5.39799e-09	-1.44525	-1.47074	1.36495e-06	-1.6007	-1.51856	4.51615e-06	-1.34204	-1.44127
39154945	chr19:39154945:G:A	5.28005e-09	-1.42958	-1.50851	1.41585e-06	-1.5872	-1.49545	4.41191e-06	-1.32235	-1.48431
39155174	chr19:39155174:G:A	2.60529e-08	-1.68941e-10	-1.34189	7.83638e-06	-1.68941e-10	-1.3716	1.87507e-05	-1.68941e-10	-1.35974
39155219	chr19:39155219:C:G	8.23545e-08	-1.68941e-10	-0.190989	4.37994e-05	-1.68941e-10	0.349244	7.349e-05	-1.68941e-10	0.00618152
39155357	chr19:39155357:T:C	7.96741e-08	-1.68941e-10	-0.224077	4.20264e-05	-1.68941e-10	0.307924	7.05682e-05	-1.68941e-10	-0.034388
39155418	chr19:39155418:G:C	2.19377e-08	-1.68941e-10	-1.51382	7.00007e-06	-1.68941e-10	-1.48445	1.59971e-05	-1.68941e-10	-1.51856
39155843	chr19:39155843:G:A	7.92941e-08	-1.68941e-10	-0.228859	4.18693e-05	-1.68941e-10	0.304177	7.05651e-05	-1.68941e-10	-0.0344322
39156615	chr19:39156615:C:T	3.25479e-08	-0.977748	-0.14156	1.11141e-05	-1.1292	0.107039	3.48136e-05	-0.847853	0.106892
39156644	chr19:39156644:A:G	5.22429e-09	-1.4312	-1.5175	1.44062e-06	-1.58889	-1.47641	4.32612e-06	-1.32493	-1.50136
39156716	chr19:39156716:G:C	8.01539e-08	0.379041	-0.597115	8.89894e-06	-0.184278	-1.06017	0.000126572	0.862759	-0.312914
39157431	chr19:39157431:G:A	2.52906e-08	-1.68941e-10	-1.37159	7.62531e-06	-1.68941e-10	-1.3989	1.82608e-05	-1.68941e-10	-1.38621
39157662	chr19:39157662:G:A	6.24704e-08	0.413299	-0.880627	7.70196e-06	-0.158675	-1.23023	9.46018e-05	0.896866	-0.638157
39157682	chr19:39157682:C:T	2.36782e-07	0.954716	-0.0895998	0.000329696	2.01471	0.353081	0.00036011	1.27101	0.324429
39158247	chr19:39158247:G:T	7.87184e-08	-0.236145	-4.99793e-10	2.37214e-05	-0.263997	-4.99793e-10	4.82732e-05	-0.414092	-4.99793e-10
39158285	chr19:39158285:T:C	3.55114e-08	-0.908548	-0.123622	1.20154e-05	-1.06811	0.123923	3.81017e-05	-0.773972	0.123263
39158740	chr19:39158740:C:G	8.49337e-08	-1.68941e-10	-0.160152	4.53941e-05	-1.68941e-10	0.385007	7.59433e-05	-1.68941e-10	0.0390201
39159297	chr19:39159297:C:T	4.54741e-08	-1.68941e-10	-0.784879	1.47294e-05	-1.68941e-10	-0.74053	3.4881e-05	-1.68941e-10	-0.739024
39159337	chr19:39159337:C:G	4.6208e-08	-1.68941e-10	-0.76887	1.78875e-05	-1.68941e-10	-0.546273	3.31624e-05	-1.68941e-10	-0.789551
39159384	chr19:39159384:G:A	2.18749e-08	-1.68941e-10	-1.51668	6.80283e-06	-1.68941e-10	-1.51304	1.59511e-05	-1.68941e-10	-1.52144
39159643	chr19:39159643:C:T	9.06393e-08	-1.68941e-10	-0.0951348	4.90336e-05	-1.68941e-10	0.462131	8.14688e-05	-1.68941e-10	0.109252
39159898	chr19:39159898:C:A	6.01196e-08	0.357782	-0.863468	7.44383e-06	-0.20567	-1.21732	9.07606e-05	0.834241	-0.616984
39159899	chr19:39159899:C:T	8.60798e-08	-1.68941e-10	-0.146747	4.61342e-05	-1.68941e-10	0.40118	7.70921e-05	-1.68941e-10	0.0540329
39160020	chr19:39160020:C:T	1.26311e-08	-0.564894	-1.50097	0.0474996	8.52924	-1.19114	5.47564e-06	-1.10026	-1.4904
39160214	chr19:39160214:TG:T	1.80723e-08	-1.70764	-4.99793e-10	5.58488e-06	-1.71031	-4.99793e-10	1.28791e-05	-1.73536	-4.99793e-10
39160649	chr19:39160649:G:A	2.17882e-08	-1.68941e-10	-1.52065	6.74599e-06	-1.68941e-10	-1.52143	1.61194e-05	-1.68941e-10	-1.51094
39160846	chr19:39160846:A:G	6.09261e-08	0.44274	-0.935101	7.61999e-06	-0.134055	-1.26555	9.15507e-05	0.927982	-0.702056
39161030	chr19:39161030:C:T	5.52807e-09	-1.37349	-1.5187	0.00245159	5.42669	-1.05258	3.10126e-06	-1.63905	-1.52011
39161950	chr19:39161950:A:G	2.398e-08	-1.68941e-10	-1.4248	7.2714e-06	-1.68941e-10	-1.44643	1.73506e-05	-1.68941e-10	-1.43734
39162400	chr19:39162400:C:T	1.91903e-08	-1.64762	-4.99793e-10	6.12104e-06	-1.61864	-4.99793e-10	1.39308e-05	-1.65687	-4.99793e-10
39162445	chr19:39162445:T:G	1.93832e-08	-1.63761	-4.99793e-10	6.15447e-06	-1.6132	-4.99793e-10	1.41554e-05	-1.64087	-4.99793e-10
39162466	chr19:39162466:C:T	3.08594e-08	-1.68941e-10	-1.17258	1.0051e-05	-1.68941e-10	-1.12271	2.17684e-05	-1.68941e-10	-1.21051
39163277	chr19:39163277:C:T	4.88364e-09	-1.51786	-1.49827	1.31439e-06	-1.65037	-1.50663	4.04214e-06	-1.42593	-1.46827
39163342	chr19:39163342:G:C	7.79095e-08	-1.68941e-10	-0.246475	4.10436e-05	-1.68941e-10	0.284259	6.94473e-05	-1.68941e-10	-0.0503997
39163879	chr19:39163879:C:T	7.95386e-08	-1.68941e-10	-0.22578	4.20295e-05	-1.68941e-10	0.307997	7.07882e-05	-1.68941e-10	-0.0312756
39163892	chr19:39163892:G:A	2.19333e-08	-1.68941e-10	-1.51402	6.827e-06	-1.68941e-10	-1.50949	1.5953e-05	-1.68941e-10	-1.52132
39164145	chr19:39164145:C:T	2.27886e-08	-1.68941e-10	-1.47576	6.93855e-06	-1.68941e-10	-1.49328	1.71188e-05	-1.68941e-10	-1.45079
39164304	chr19:39164304:A:G	5.58768e-09	-1.36153	-1.51993	0.00258304	5.50069	-1.07434	3.12009e-06	-1.63224	-1.52086
39164413	chr19:39164413:C:T	4.33416e-08	-1.68941e-10	-0.83291	1.40157e-05	-1.68941e-10	-0.790197	3.32581e-05	-1.68941e-10	-0.786669
39164657	chr19:39164657:T:G	8.30599e-08	-1.68941e-10	-0.18246	4.42716e-05	-1.68941e-10	0.359968	7.42288e-05	-1.68941e-10	0.0161848
39165525	chr19:39165525:A:C	4.80255e-08	-1.68941e-10	-0.730289	1.56117e-05	-1.68941e-10	-0.682354	3.71083e-05	-1.68941e-10	-0.677128
39165761	chr19:39165761:A:G	5.11447e-09	-1.44885	-1.5211	1.486e-06	-1.60093	-1.43335	4.17186e-06	-1.34441	-1.51819
39165819	chr19:39165819:G:A	4.93306e-08	-1.68941e-10	-0.703477	1.92633e-05	-1.68941e-10	-0.472174	3.53942e-05	-1.68941e-10	-0.724419
39166055	chr19:39166055:C:T	2.2458e-08	-1.68941e-10	-1.49038	6.88012e-06	-1.68941e-10	-1.50174	1.63419e-05	-1.68941e-10	-1.49723
39166319	chr19:39166319:C:T	4.38269e-08	-1.68941e-10	-0.821774	1.41645e-05	-1.68941e-10	-0.779639	3.36105e-05	-1.68941e-10	-0.776129
39166933	chr19:39166933:G:A	1.97818e-08	-1.61726	-4.99793e-10	6.29481e-06	-1.59065	-4.99793e-10	1.5236e-05	-1.5673	-4.99793e-10
39167218	chr19:39167218:T:C	6.7617e-08	-0.861054	0.472892	2.35735e-05	-1.01781	0.747557	7.54924e-05	-0.72376	0.756824
39167224	chr19:39167224:G:A	5.734e-09	-1.33946	-1.51615	0.00296173	5.59076	-1.02761	3.16949e-06	-1.61936	-1.51803
39167761	chr19:39167761:G:T	5.77894e-09	-1.33507	-1.51273	0.00307485	5.59844	-0.997802	3.18921e-06	-1.61606	-1.51513
39167831	chr19:39167831:C:T	2.17747e-08	-1.68941e-10	-1.52128	6.83993e-06	-1.68941e-10	-1.5076	1.59587e-05	-1.68941e-10	-1.52096
39168240	chr19:39168240:C:T	3.67085e-08	-1.68941e-10	-0.999013	1.45772e-05	-1.68941e-10	-0.750918	2.69523e-05	-1.68941e-10	-0.996897
39168832	chr19:39168832:T:C	1.70703e-08	-1.76468	-4.99793e-10	5.28139e-06	-1.76619	-4.99793e-10	1.2465e-05	-1.76804	-4.99793e-10
39168849	chr19:39168849:G:A	4.18048e-08	-1.68941e-10	-0.86901	1.1694e-05	-1.68941e-10	-0.971303	2.93829e-05	-1.68941e-10	-0.910556
39168965	chr19:39168965:G:A	3.48992e-08	-0.957336	-0.0922237	1.19165e-05	-1.11065	0.158199	3.76341e-05	-0.825473	0.162416
39169203	chr19:39169203:G:A	1.7332e-08	-1.74947	-4.99793e-10	5.92425e-06	-1.65132	-4.99793e-10	1.35775e-05	-1.68255	-4.99793e-10
39169487	chr19:39169487:G:C	2.39732e-08	-1.68941e-10	-1.42509	7.26958e-06	-1.68941e-10	-1.44668	1.7346e-05	-1.68941e-10	-1.43761
39169613	chr19:39169613:C:T	2.39732e-08	-1.68941e-10	-1.42509	7.26958e-06	-1.68941e-10	-1.44668	1.7346e-05	-1.68941e-10	-1.43761
39169975	chr19:39169975:CT:C	1.37634e-08	-1.43563	-0.544378	2.46354e-06	-1.58119	-0.947589	1.40121e-05	-1.33007	-0.320978
39171030	chr19:39171030:G:A	4.75741e-08	-1.68941e-10	-0.739735	1.84844e-05	-1.68941e-10	-0.513448	3.41467e-05	-1.68941e-10	-0.7603
39171369	chr19:39171369:C:T	3.60767e-08	-1.01638	-4.99793e-10	1.17221e-05	-0.968903	-4.99793e-10	2.53321e-05	-1.0589	-4.99793e-10
39172044	chr19:39172044:G:A	5.79174e-09	-1.32431	-1.52128	0.00259394	5.53726	-1.10671	3.16194e-06	-1.61869	-1.52109
39172267	chr19:39172267:G:A	1.00466e-07	1.48469	-1.4769	8.2613e-05	2.37028	-1.38649	8.61653e-05	1.541	-1.3757
39172369	chr19:39172369:C:T	7.54544e-09	-1.08054	-1.50054	2.28421e-06	-1.12114	-1.48321	4.91753e-06	-1.22783	-1.47033
39172469	chr19:39172469:G:C	2.2688e-08	-1.68941e-10	-1.48018	7.04129e-06	-1.68941e-10	-1.47858	1.63905e-05	-1.68941e-10	-1.49426
39172832	chr19:39172832:T:C	1.7361e-08	-1.7478	-4.99793e-10	5.36188e-06	-1.75106	-4.99793e-10	1.29172e-05	-1.73241	-4.99793e-10
39173036	chr19:39173036:C:T	2.96104e-08	-1.68941e-10	-1.2139	1.00499e-05	-1.68941e-10	-1.12281	2.22641e-05	-1.68941e-10	-1.18799
39173128	chr19:39173128:G:A	1.71382e-08	-1.76071	-4.99793e-10	6.06584e-06	-1.6277	-4.99793e-10	1.38358e-05	-1.66371	-4.99793e-10
39173145	chr19:39173145:G:A	3.59348e-08	-1.68941e-10	-1.02032	1.14484e-05	-1.68941e-10	-0.992527	2.43432e-05	-1.68941e-10	-1.09872
39174602	chr19:39174602:C:T	1.94066e-08	-0.462142	-1.17426	0.495732	9.15469	0.528731	7.72309e-06	-1.00844	-1.23831
39174617	chr19:39174617:C:G	6.95129e-08	-1.53936	1.17885	0.0786236	4.11696	3.72509	4.83875e-05	-1.71212	1.3004
39174748	chr19:39174748:C:T	2.54956e-08	-1.68941e-10	-1.36351	8.39836e-06	-1.68941e-10	-1.30234	1.93167e-05	-1.68941e-10	-1.33
39175294	chr19:39175294:C:T	1.12069e-08	-0.742101	-1.44339	4.27544e-06	-0.501247	-1.47624	7.92926e-06	-0.727408	-1.493
39175366	chr19:39175366:G:A	4.01298e-08	-1.68941e-10	-0.909903	1.40653e-05	-1.68941e-10	-0.786662	3.04668e-05	-1.68941e-10	-0.874329
39175472	chr19:39175472:A:G	8.0363e-08	-1.48382	1.26836	0.0122035	2.55927	3.41983	6.389e-05	-1.61952	1.48571
39175715	chr19:39175715:C:T	8.85191e-08	-1.68941e-10	-0.118804	2.83307e-05	-1.68941e-10	-0.0864302	6.81719e-05	-1.68941e-10	-0.0689354
39175825	chr19:39175825:G:A	1.17043e-08	-0.621019	-1.52105	0.0516013	8.42808	-1.00715	5.13546e-06	-1.1397	-1.5151
39176327	chr19:39176327:C:T	1.0247e-07	0.615228	-0.587685	2.93318e-05	-0.0667267	0.0150239	0.000108638	1.01171	-0.61466
39176538	chr19:39176538:G:A	7.95802e-08	-1.68941e-10	-0.225256	2.54411e-05	-1.68941e-10	-0.194008	6.12282e-05	-1.68941e-10	-0.176359
39176652	chr19:39176652:G:A	8.10862e-08	-1.68941e-10	-0.20651	2.59067e-05	-1.68941e-10	-0.175873	6.24716e-05	-1.68941e-10	-0.156255
39176815	chr19:39176815:A:G	1.52997e-07	-1.19773	1.62613	0.0725137	3.67078	4.09038	0.000108014	-1.4107	1.80199
39176829	chr19:39176829:T:G	2.09477e-08	-1.3929	-0.167096	0.0313232	5.13203	1.78971	1.28746e-05	-1.63357	-0.10214
39177114	chr19:39177114:G:A	2.51689e-08	-1.68941e-10	-1.37641	7.963e-06	-1.68941e-10	-1.35557	1.76823e-05	-1.68941e-10	-1.4184
39177273	chr19:39177273:T:C	1.76764e-08	-1.72979	-4.99793e-10	5.4567e-06	-1.73353	-4.99793e-10	1.30845e-05	-1.71954	-4.99793e-10
39177498	chr19:39177498:G:T	2.5489e-08	-1.68941e-10	-1.36377	7.69989e-06	-1.68941e-10	-1.38917	1.84357e-05	-1.68941e-10	-1.37668
39178017	chr19:39178017:T:C	3.46526e-08	0.358605	-1.41525	2.29437e-05	1.14301	-1.44035	3.16103e-05	0.601654	-1.43914
39178465	chr19:39178465:G:T	2.06399e-08	-1.5748	-4.99793e-10	7.0185e-06	-1.48183	-4.99793e-10	1.54761e-05	-1.55167	-4.99793e-10
39178675	chr19:39178675:G:A	6.17095e-08	-1.68941e-10	-0.479584	2.55685e-05	-1.68941e-10	-0.189016	4.80669e-05	-1.68941e-10	-0.418374
39178860	chr19:39178860:C:T	4.49988e-08	-1.68941e-10	-0.795387	1.42554e-05	-1.68941e-10	-0.773238	3.43659e-05	-1.68941e-10	-0.753903
39179002	chr19:39179002:T:C	4.12745e-08	0.515699	-1.39748	3.49977e-05	1.42105	-1.29614	4.07733e-05	0.770689	-1.35363
39179025	chr19:39179025:C:T	3.19826e-08	-1.68941e-10	-1.13683	1.09506e-05	-1.68941e-10	-1.03698	2.41121e-05	-1.68941e-10	-1.10825
39179048	chr19:39179048:CCT:C	5.11704e-08	-1.68941e-10	-0.666862	1.95664e-05	-1.68941e-10	-0.456561	4.62196e-05	-1.68941e-10	-0.457564
39179148	chr19:39179148:C:A	3.23907e-08	-1.68941e-10	-1.12415	1.11804e-05	-1.68941e-10	-1.01621	2.44712e-05	-1.68941e-10	-1.09347
39179552	chr19:39179552:TAGC:T	5.52873e-08	-1.68941e-10	-0.589478	1.74446e-05	-1.68941e-10	-0.571345	4.26591e-05	-1.68941e-10	-0.537726
39179573	chr19:39179573:A:T	1.60662e-07	-1.68941e-10	0.477283	5.7763e-05	-1.68941e-10	0.625973	0.000121575	-1.68941e-10	0.509567
39179670	chr19:39179670:C:T	8.48433e-08	-1.68941e-10	-0.161216	2.70864e-05	-1.68941e-10	-0.131344	6.54739e-05	-1.68941e-10	-0.109315
39179968	chr19:39179968:C:T	2.2068e-08	-1.68941e-10	-1.50789	6.76829e-06	-1.68941e-10	-1.51813	1.62343e-05	-1.68941e-10	-1.50384
39180202	chr19:39180202:C:T	3.6201e-08	-1.01294	-4.99793e-10	1.07311e-05	-1.05723	-4.99793e-10	2.62383e-05	-1.02375	-4.99793e-10
39180348	chr19:39180348:G:A	2.93444e-08	-1.68941e-10	-1.22292	9.78921e-06	-1.68941e-10	-1.14909	2.09899e-05	-1.68941e-10	-1.24693
39180804	chr19:39180804:T:C	4.62165e-08	-0.499327	-0.269358	2.48085e-05	-0.986079	0.766892	4.57914e-05	-0.161463	-0.305407
39180995	chr19:39180995:G:A	3.07972e-08	-1.68941e-10	-1.1746	1.04852e-05	-1.68941e-10	-1.08041	2.31344e-05	-1.68941e-10	-1.14965
39181287	chr19:39181287:G:A	1.54509e-08	-1.23066	-0.633694	0.0129533	5.17041	0.86832	8.3667e-06	-1.50224	-0.664467
39181765	chr19:39181765:G:A	1.33386e-07	-1.68941e-10	0.291223	4.26203e-05	-1.68941e-10	0.321956	0.000102233	-1.68941e-10	0.336289
39181792	chr19:39181792:G:A	1.85377e-08	-1.23484	-0.44737	0.0171078	5.14725	1.16966	1.00383e-05	-1.50519	-0.479369
39182262	chr19:39182262:C:T	2.02747e-08	-1.59265	-4.99793e-10	6.33569e-06	-1.58418	-4.99793e-10	1.46627e-05	-1.60566	-4.99793e-10
39182542	chr19:39182542:T:G	1.54261e-08	-1.24176	-0.624203	0.0120935	5.08344	0.886603	8.38394e-06	-1.50938	-0.655271
39182813	chr19:39182813:T:C	2.53487e-08	-0.260274	-1.10902	2.34268e-05	0.557306	-0.833801	2.61717e-05	-0.0569738	-0.969315
39183167	chr19:39183167:A:G	2.30059e-08	-1.68941e-10	-1.46627	7.98723e-06	-1.68941e-10	-1.35253	1.74963e-05	-1.68941e-10	-1.42898
39183394	chr19:39183394:A:G	1.35124e-08	-1.35719	-0.641223	8.03793e-06	-1.5999	0.2537	1.17491e-05	-1.1509	-0.67629
39183492	chr19:39183492:AT:A	1.547e-08	-0.394388	-1.46873	1.18026e-05	0.381151	-1.34321	1.48787e-05	-0.213016	-1.37802
39183636	chr19:39183636:T:G	1.82732e-08	-0.283038	-1.41355	1.00014e-05	0.329225	-1.45688	1.32368e-05	-0.232831	-1.47513
39184097	chr19:39184097:C:T	3.14532e-08	-0.27793	-0.875592	3.00806e-05	0.530277	-0.55677	3.7089e-05	-0.0597296	-0.617917
39184690	chr19:39184690:G:T	2.36544e-08	-1.68941e-10	-1.43847	7.67535e-06	-1.68941e-10	-1.39236	1.69908e-05	-1.68941e-10	-1.4583
39184837	chr19:39184837:G:A	2.72063e-08	-0.390805	-0.90777	2.47e-05	0.376151	-0.599721	3.09262e-05	-0.199614	-0.65975
39184965	chr19:39184965:G:A	2.30054e-08	-1.68941e-10	-1.46629	7.51413e-06	-1.68941e-10	-1.41359	1.77723e-05	-1.68941e-10	-1.41332
39185199	chr19:39185199:C:T	1.89019e-08	-1.66276	-4.99793e-10	5.51591e-06	-1.72274	-4.99793e-10	1.30879e-05	-1.71928	-4.99793e-10
39185473	chr19:39185473:G:A	1.20358e-07	-1.68941e-10	0.188452	6.66231e-05	-1.68941e-10	0.768677	0.000109761	-1.68941e-10	0.407337
39185611	chr19:39185611:C:T	1.56586e-07	0.451581	-4.99793e-10	9.47796e-06	-1.18141	-4.99793e-10	2.38088e-05	-1.12091	-4.99793e-10
39185838	chr19:39185838:A:G	2.69569e-08	-1.30778	-4.99793e-10	8.74301e-06	-1.26212	-4.99793e-10	2.20288e-05	-1.19862	-4.99793e-10
39185981	chr19:39185981:C:T	1.90589e-08	-1.65449	-4.99793e-10	6.36644e-06	-1.57934	-4.99793e-10	1.51385e-05	-1.57372	-4.99793e-10
39186171	chr19:39186171:C:T	4.51194e-08	-0.792711	-4.99793e-10	1.31446e-05	-0.854364	-4.99793e-10	2.93089e-05	-0.913077	-4.99793e-10
39186197	chr19:39186197:T:C	1.48139e-08	-1.13358	-0.77288	6.22835e-06	-1.01416	-0.587103	1.65574e-05	-1.01103	-0.473102
39186388	chr19:39186388:A:T	1.74349e-07	-1.68941e-10	0.559034	9.41401e-05	-1.68941e-10	1.11441	0.000136955	-1.68941e-10	0.628686
39186438	chr19:39186438:C:T	3.39925e-08	-1.07588	-4.99793e-10	1.178e-05	-0.963968	-4.99793e-10	2.83963e-05	-0.944708	-4.99793e-10
39186793	chr19:39186793:C:T	2.61706e-07	-1.68941e-10	0.965201	0.000192744	-1.68941e-10	1.83099	0.000243175	-1.68941e-10	1.20281
39186859	chr19:39186859:C:T	2.67614e-08	-1.68941e-10	-1.31506	8.0658e-06	-1.68941e-10	-1.34274	1.85683e-05	-1.68941e-10	-1.36951
39186919	chr19:39186919:T:C	2.46501e-08	-1.39724	-4.99793e-10	7.96046e-06	-1.35589	-4.99793e-10	1.99471e-05	-1.29789	-4.99793e-10
39186927	chr19:39186927:C:T	2.6244e-08	-1.68941e-10	-1.33458	8.15794e-06	-1.68941e-10	-1.33138	1.94251e-05	-1.68941e-10	-1.3244
39187096	chr19:39187096:A:G	7.47667e-08	-1.68941e-10	-0.28765	0.000106904	-1.68941e-10	1.24156	5.4024e-05	-1.68941e-10	-0.301539
39187099	chr19:39187099:G:A	6.13087e-08	-1.68941e-10	-0.4861	7.94038e-05	-1.68941e-10	0.944171	4.42485e-05	-1.68941e-10	-0.501147
39187104	chr19:39187104:A:G	5.42932e-08	-1.68941e-10	-0.607623	6.57486e-05	-1.68941e-10	0.755462	3.91773e-05	-1.68941e-10	-0.622869
39187110	chr19:39187110:G:A	5.65568e-08	-1.68941e-10	-0.566777	7.11605e-05	-1.68941e-10	0.834563	4.11666e-05	-1.68941e-10	-0.573339
39187111	chr19:39187111:A:C	1.14726e-07	-1.68941e-10	0.140528	0.000204002	-1.68941e-10	1.88775	8.32239e-05	-1.68941e-10	0.130567
39187349	chr19:39187349:G:T	3.30522e-08	-1.68941e-10	-1.10394	8.41429e-06	-1.68941e-10	-1.30044	2.43324e-05	-1.68941e-10	-1.09916
39187438	chr19:39187438:T:C	1.06497e-08	-1.48931	-0.747181	6.61147e-06	-1.68279	0.141225	8.47462e-06	-1.37113	-0.78276
39187492	chr19:39187492:A:G	9.15698e-09	-1.57504	-0.812463	5.3061e-06	-1.72651	-0.0350085	7.33014e-06	-1.47061	-0.828366
39187772	chr19:39187772:C:T	3.2861e-08	-1.68941e-10	-1.10974	1.06019e-05	-1.68941e-10	-1.06934	2.44677e-05	-1.68941e-10	-1.09362
39188727	chr19:39188727:C:T	4.71083e-09	-1.54478	-1.50738	0.000340809	3.51379	-1.11284	2.86275e-06	-1.72247	-1.51671
39188829	chr19:39188829:A:G	2.19831e-08	-1.68941e-10	-1.51175	6.76338e-06	-1.68941e-10	-1.51885	1.60412e-05	-1.68941e-10	-1.51581
39188971	chr19:39188971:A:C	5.3357e-08	-1.68941e-10	-0.625017	1.6422e-05	-1.68941e-10	-0.631756	3.43667e-05	-1.68941e-10	-0.753879
39189173	chr19:39189173:A:C	5.74837e-08	-0.550521	-4.99793e-10	1.97706e-05	-0.446178	-4.99793e-10	4.14241e-05	-0.567104	-4.99793e-10
39189330	chr19:39189330:T:C	3.52305e-08	-1.68941e-10	-1.04011	1.27452e-05	-1.68941e-10	-0.885217	2.77511e-05	-1.68941e-10	-0.967693
39189897	chr19:39189897:G:A	1.27536e-06	-1.68941e-10	2.54896	0.000786651	-1.68941e-10	3.23741	0.0014305	-1.68941e-10	2.97481
39190177	chr19:39190177:C:G	4.28826e-08	-1.68941e-10	-0.843556	1.33293e-05	-1.68941e-10	-0.840411	2.76397e-05	-1.68941e-10	-0.971714
39190393	chr19:39190393:G:A	7.34859e-09	-1.60799	-0.999522	2.46709e-06	-1.52018	-1.00716	5.19633e-06	-1.65522	-0.987799
39190727	chr19:39190727:G:A	1.97716e-08	-1.61777	-4.99793e-10	6.13068e-06	-1.61707	-4.99793e-10	1.51723e-05	-1.5715	-4.99793e-10
39190962	chr19:39190962:A:G	4.58771e-08	-1.68941e-10	-0.776057	1.17583e-05	-1.68941e-10	-0.965819	3.33356e-05	-1.68941e-10	-0.78434
39191037	chr19:39191037:C:T	4.95249e-09	-1.62892	-1.37321	1.94228e-06	-1.51273	-1.25378	4.33344e-06	-1.67161	-1.153
39191423	chr19:39191423:T:A	2.20715e-08	-1.68941e-10	-1.50774	6.97149e-06	-1.68941e-10	-1.48855	1.64964e-05	-1.68941e-10	-1.48783
39191488	chr19:39191488:G:A	3.60882e-08	-1.74166	0.725605	1.22459e-05	-1.69873	0.773544	2.59063e-05	-1.75864	0.722155
39191527	chr19:39191527:G:C	1.70611e-08	-1.76522	-4.99793e-10	5.29367e-06	-1.76386	-4.99793e-10	1.2464e-05	-1.76812	-4.99793e-10
39192060	chr19:39192060:A:G	6.6982e-09	-1.58032	-1.11986	2.3268e-06	-1.48457	-1.10131	4.8698e-06	-1.63414	-1.07377
39192640	chr19:39192640:T:C	2.3931e-08	-1.68941e-10	-1.42685	7.58541e-06	-1.68941e-10	-1.40415	1.7675e-05	-1.68941e-10	-1.41882
39192786	chr19:39192786:G:A	1.22032e-08	-1.72883	-0.371491	4.16723e-06	-1.76577	-0.237357	1.12438e-05	-1.74958	-0.121571
39192983	chr19:39192983:A:G	4.78834e-09	-1.65416	-1.38168	1.89931e-06	-1.56031	-1.22858	3.67332e-06	-1.69351	-1.29636
39193507	chr19:39193507:A:G	5.52986e-09	-1.59994	-1.29191	1.88635e-06	-1.51777	-1.27796	3.97241e-06	-1.64971	-1.26188
39193572	chr19:39193572:T:C	4.8889e-09	-1.64636	-1.3687	1.95567e-06	-1.54825	-1.21139	3.75847e-06	-1.68622	-1.28074
39193655	chr19:39193655:A:G	5.90875e-09	-1.62836	-1.19723	2.0018e-06	-1.55427	-1.18206	4.27595e-06	-1.67443	-1.16354
39193742	chr19:39193742:C:T	4.24254e-09	-1.73395	-1.42291	1.59937e-06	-1.6697	-1.29106	3.27101e-06	-1.75304	-1.35283
39193880	chr19:39193880:T:G	5.12624e-09	-1.6606	-1.30705	2.09279e-06	-1.56687	-1.12501	4.01236e-06	-1.69753	-1.20406
39193917	chr19:39193917:T:C	3.66782e-08	-0.999841	-4.99793e-10	1.06591e-05	-1.06396	-4.99793e-10	2.68459e-05	-1.00085	-4.99793e-10
39194009	chr19:39194009:G:A	4.94416e-09	-1.66551	-1.3383	1.98766e-06	-1.57427	-1.16915	3.84098e-06	-1.70175	-1.24349
39194052	chr19:39194052:T:G	4.77328e-09	-1.68325	-1.35573	1.89336e-06	-1.59856	-1.19347	3.70745e-06	-1.71569	-1.26493
39194124	chr19:39194124:G:C	5.04749e-09	-1.66667	-1.31647	1.98685e-06	-1.56715	-1.17668	4.59411e-06	-1.70324	-1.06296
39194127	chr19:39194127:C:T	4.87817e-09	-1.67166	-1.34559	1.9507e-06	-1.58288	-1.17931	3.78814e-06	-1.70675	-1.25235
39194129	chr19:39194129:G:C	5.22355e-09	-1.65575	-1.2931	2.14504e-06	-1.56106	-1.10616	4.09495e-06	-1.69384	-1.18738
39194224	chr19:39194224:C:T	4.84705e-09	-1.66298	-1.36068	1.93641e-06	-1.56904	-1.2005	3.74708e-06	-1.69895	-1.27104
39194645	chr19:39194645:G:A	2.31335e-07	-1.68941e-10	0.841846	0.000134132	-1.68941e-10	1.46845	0.000234941	-1.68941e-10	1.16837
39195001	chr19:39195001:C:T	4.35986e-08	-1.68941e-10	-0.826996	1.12692e-05	-1.68941e-10	-1.0083	3.14541e-05	-1.68941e-10	-0.842438
39195233	chr19:39195233:A:G	5.11949e-09	-1.6703	-1.29866	2.08731e-06	-1.58103	-1.11347	4.01885e-06	-1.7057	-1.19427
39195746	chr19:39195746:G:A	2.94806e-08	-1.68941e-10	-1.21829	8.9141e-06	-1.68941e-10	-1.24274	2.11441e-05	-1.68941e-10	-1.23961
39195928	chr19:39195928:A:G	4.55116e-08	-0.784056	-4.99793e-10	5.79376e-06	-1.67359	-4.99793e-10	1.40253e-05	-1.6501	-4.99793e-10
39196035	chr19:39196035:G:A	6.62626e-09	-1.59996	-1.11102	2.24831e-06	-1.51858	-1.10162	4.77007e-06	-1.65063	-1.07798
39196335	chr19:39196335:C:T	5.58225e-08	-1.68941e-10	-0.579845	1.39551e-05	-1.68941e-10	-0.794532	4.04595e-05	-1.68941e-10	-0.590666
39196378	chr19:39196378:G:A	4.34902e-07	-1.68941e-10	1.4731	0.000145841	-1.68941e-10	1.55214	0.000267915	-1.68941e-10	1.2997
39197437	chr19:39197437:T:C	2.37879e-08	-1.68941e-10	-1.43284	7.53387e-06	-1.68941e-10	-1.41097	1.75631e-05	-1.68941e-10	-1.42517
39197616	chr19:39197616:G:A	3.96918e-07	-1.68941e-10	1.38171	0.000132862	-1.68941e-10	1.45894	0.000245323	-1.68941e-10	1.21161
39198175	chr19:39198175:C:T	7.62894e-09	-1.52129	-1.04878	2.66963e-06	-1.43167	-1.01677	5.43688e-06	-1.58223	-1.01553
39198354	chr19:39198354:T:A	3.35122e-08	-1.68941e-10	-1.09011	9.75022e-06	-1.68941e-10	-1.15309	2.42691e-05	-1.68941e-10	-1.10176
39198358	chr19:39198358:T:G	2.19859e-08	-1.68941e-10	-1.51162	6.94919e-06	-1.68941e-10	-1.49175	1.60041e-05	-1.68941e-10	-1.51812
39198479	chr19:39198479:A:G	6.40157e-09	-1.60253	-1.14295	2.09701e-06	-1.53428	-1.15558	4.62667e-06	-1.65526	-1.10386
39199659	chr19:39199659:C:T	2.7999e-08	-1.68941e-10	-1.26986	9.56628e-06	-1.68941e-10	-1.17213	2.02982e-05	-1.68941e-10	-1.28043
39199987	chr19:39199987:T:A	2.3267e-08	-1.65968	0.204697	1.04111e-05	-1.56997	0.482463	2.44427e-05	-1.70088	0.606244
39200092	chr19:39200092:G:A	8.71099e-08	-1.68941e-10	-0.134851	0.000165536	-1.68941e-10	1.67882	5.57722e-05	-1.68941e-10	-0.269692
39200567	chr19:39200567:C:T	2.86972e-08	-1.68941e-10	-1.24522	9.51322e-06	-1.68941e-10	-1.17769	2.02153e-05	-1.68941e-10	-1.28453
39200577	chr19:39200577:A:G	4.73115e-08	-0.745269	-4.99793e-10	1.46867e-05	-0.743435	-4.99793e-10	3.83917e-05	-0.643125	-4.99793e-10
39200599	chr19:39200599:A:G	7.54471e-09	-1.64917	-0.932003	2.49412e-06	-1.59292	-0.923526	5.56215e-06	-1.69209	-0.882894
39200894	chr19:39200894:C:T	2.06179e-08	-1.57586	-4.99793e-10	6.29939e-06	-1.58992	-4.99793e-10	1.44528e-05	-1.62008	-4.99793e-10
39201341	chr19:39201341:C:T	3.6061e-08	-1.68941e-10	-1.01681	1.0813e-05	-1.68941e-10	-1.04962	2.74161e-05	-1.68941e-10	-0.979836
39201490	chr19:39201490:T:C	3.39457e-08	-1.68941e-10	-1.07726	1.05598e-05	-1.68941e-10	-1.07332	2.25723e-05	-1.68941e-10	-1.17425
39201897	chr19:39201897:T:A	4.72882e-08	-1.68941e-10	-0.745762	1.73835e-05	-1.68941e-10	-0.574856	3.50138e-05	-1.68941e-10	-0.735224
39202312	chr19:39202312:TGTATTTTTA:T	4.60759e-08	-1.68941e-10	-0.771732	1.31146e-05	-1.68941e-10	-0.856646	3.23187e-05	-1.68941e-10	-0.815321
39203030	chr19:39203030:C:G	3.7768e-07	-1.68941e-10	1.33203	0.000214432	-1.68941e-10	1.93762	0.000436162	-1.68941e-10	1.78705
39203654	chr19:39203654:G:A	7.30174e-08	-1.68941e-10	-0.311324	2.21363e-05	-1.68941e-10	-0.333155	4.77701e-05	-1.68941e-10	-0.424568
39204536	chr19:39204536:G:A	5.01241e-08	-1.68941e-10	-0.68752	1.42444e-05	-1.68941e-10	-0.774009	3.49715e-05	-1.68941e-10	-0.736433
39204654	chr19:39204654:G:A	2.452e-08	-1.68941e-10	-1.40253	7.63312e-06	-1.68941e-10	-1.39788	1.71921e-05	-1.68941e-10	-1.44651
39204744	chr19:39204744:C:T	1.64773e-08	-1.58381	-0.216221	7.56742e-06	-1.37449	-0.0320315	1.80923e-05	-1.50332	0.107833
39204831	chr19:39204831:T:A	2.1832e-08	-1.68941e-10	-1.51864	6.84342e-06	-1.68941e-10	-1.50709	1.59542e-05	-1.68941e-10	-1.52124
39205325	chr19:39205325:C:T	2.18522e-08	-1.68941e-10	-1.51772	6.85697e-06	-1.68941e-10	-1.50511	1.59591e-05	-1.68941e-10	-1.52094
39205363	chr19:39205363:T:G	2.28136e-08	-1.68941e-10	-1.47466	7.14846e-06	-1.68941e-10	-1.46348	1.68896e-05	-1.68941e-10	-1.46427
39205367	chr19:39205367:G:A	6.80975e-08	-1.68941e-10	-0.381081	1.69032e-05	-1.68941e-10	-0.602872	4.95113e-05	-1.68941e-10	-0.388767
39206333	chr19:39206333:T:C	2.18974e-08	-1.68941e-10	-1.51565	6.88461e-06	-1.68941e-10	-1.50109	1.59728e-05	-1.68941e-10	-1.52008
39206419	chr19:39206419:G:A	5.03428e-09	-1.52887	-1.45688	1.74324e-06	-1.43707	-1.43757	4.20265e-06	-1.43438	-1.42087
39206821	chr19:39206821:G:A	2.17797e-08	-1.68941e-10	-1.52104	6.79697e-06	-1.68941e-10	-1.5139	1.59561e-05	-1.68941e-10	-1.52112
39207049	chr19:39207049:C:T	4.13131e-08	-1.68941e-10	-0.880843	1.08572e-05	-1.68941e-10	-1.04555	2.99991e-05	-1.68941e-10	-0.889799
39207050	chr19:39207050:A:G	4.33286e-08	-1.68941e-10	-0.833209	1.13109e-05	-1.68941e-10	-1.00461	3.14535e-05	-1.68941e-10	-0.842457
39208476	chr19:39208476:G:A	2.22193e-08	-1.68941e-10	-1.50106	6.8448e-06	-1.68941e-10	-1.50689	1.66851e-05	-1.68941e-10	-1.47645
39208684	chr19:39208684:C:A	2.18363e-08	-1.68941e-10	-1.51845	6.84622e-06	-1.68941e-10	-1.50668	1.59551e-05	-1.68941e-10	-1.52119
39208800	chr19:39208800:C:T	3.06221e-07	-1.68941e-10	1.12229	9.83379e-05	-1.68941e-10	1.15803	0.000191226	-1.68941e-10	0.96249
39208923	chr19:39208923:C:T	2.19363e-08	-1.68941e-10	-1.51388	6.83529e-06	-1.68941e-10	-1.50828	1.61774e-05	-1.68941e-10	-1.50735
39209552	chr19:39209552:A:G	2.46905e-08	-1.68941e-10	-1.3956	7.729e-06	-1.68941e-10	-1.3854	1.8197e-05	-1.68941e-10	-1.38971
39209649	chr19:39209649:G:C	3.22316e-08	-1.68941e-10	-1.12908	9.37773e-06	-1.68941e-10	-1.19204	2.29342e-05	-1.68941e-10	-1.15834
39209665	chr19:39209665:T:G	9.36887e-09	-1.31678	-1.04785	4.92531e-06	-0.885126	-0.950862	9.52416e-06	-1.28705	-0.750085
39209679	chr19:39209679:C:A	2.76289e-08	-1.68941e-10	-1.28316	8.15787e-06	-1.68941e-10	-1.33139	1.99655e-05	-1.68941e-10	-1.29696
39209940	chr19:39209940:G:A	4.55091e-08	-1.68941e-10	-0.784109	1.18218e-05	-1.68941e-10	-0.960432	3.315e-05	-1.68941e-10	-0.789923
39210506	chr19:39210506:T:C	4.72853e-08	-1.68941e-10	-0.745822	1.22203e-05	-1.68941e-10	-0.927279	3.44302e-05	-1.68941e-10	-0.752034
39211053	chr19:39211053:G:A	5.60482e-08	-1.68941e-10	-0.57581	1.42104e-05	-1.68941e-10	-0.776402	4.06055e-05	-1.68941e-10	-0.587063
39211370	chr19:39211370:T:G	3.08355e-08	-1.68941e-10	-1.17336	9.56647e-06	-1.68941e-10	-1.17211	2.0819e-05	-1.68941e-10	-1.2551
39211440	chr19:39211440:G:A	3.0896e-08	-1.7615	0.590102	1.44163e-05	-1.76467	1.00265	3.48791e-05	-1.7613	1.02222
39212060	chr19:39212060:G:C	4.5476e-08	-1.68941e-10	-0.784836	1.17988e-05	-1.68941e-10	-0.962375	3.31139e-05	-1.68941e-10	-0.791014
39212093	chr19:39212093:G:A	4.53547e-08	-1.68941e-10	-0.787509	1.17872e-05	-1.68941e-10	-0.96336	3.30342e-05	-1.68941e-10	-0.793425
39212161	chr19:39212161:G:A	4.60424e-08	-1.68941e-10	-0.772459	1.19428e-05	-1.68941e-10	-0.950247	3.3541e-05	-1.68941e-10	-0.778198
39212380	chr19:39212380:G:A	1.0139e-08	-1.73209	-0.553543	4.73647e-06	-1.59091	-0.284173	1.02144e-05	-1.72628	-0.240892
39213035	chr19:39213035:C:T	7.32015e-08	-1.68941e-10	-0.308806	2.20865e-05	-1.68941e-10	-0.335407	4.7864e-05	-1.68941e-10	-0.422604
39213178	chr19:39213178:T:C	4.69345e-09	-1.73174	-1.32412	1.57538e-06	-1.64118	-1.3347	3.62768e-06	-1.72939	-1.27299
39213180	chr19:39213180:A:G	2.8398e-07	-1.10043	2.14731	0.000137421	-0.861316	2.35399	0.000346704	-1.09597	2.65347
39213530	chr19:39213530:A:G	2.54931e-07	-1.2307	2.16968	0.00012009	-1.01407	2.37194	0.000310875	-1.22673	2.67515
39213550	chr19:39213550:G:A	2.8114e-07	-1.16626	2.20309	0.000134073	-0.937916	2.40593	0.000344271	-1.16169	2.71215
39213569	chr19:39213569:T:C	2.63617e-07	-1.20012	2.1726	0.000124863	-0.977885	2.37472	0.000321709	-1.19604	2.67872
39213643	chr19:39213643:G:A	4.06365e-08	-1.68941e-10	-0.897355	1.19821e-05	-1.68941e-10	-0.946964	2.88529e-05	-1.68941e-10	-0.928756
39213899	chr19:39213899:T:C	2.19356e-08	-1.68941e-10	-1.51391	6.90852e-06	-1.68941e-10	-1.49762	1.59881e-05	-1.68941e-10	-1.51912
39214238	chr19:39214238:A:G	3.92469e-09	-1.75004	-1.48469	1.30207e-06	-1.67916	-1.48726	2.95867e-06	-1.74842	-1.45781
39214758	chr19:39214758:C:T	7.41414e-08	-1.68941e-10	-0.296048	6.28337e-05	-1.68941e-10	0.710116	4.86281e-05	-1.68941e-10	-0.406765
39215113	chr19:39215113:A:G	4.91896e-07	-1.68941e-10	1.59625	0.000286604	-1.68941e-10	2.22773	0.000579795	-1.68941e-10	2.07171
39215219	chr19:39215219:G:A	1.31951e-07	-1.76377	2.04418	5.72208e-05	-1.73088	2.34742	0.000152079	-1.76342	2.49685
39215280	chr19:39215280:T:C	1.64604e-07	0.501518	-4.99793e-10	4.93832e-05	0.469234	-4.99793e-10	0.00010977	0.40742	-4.99793e-10
39215399	chr19:39215399:A:G	2.18289e-08	-1.68941e-10	-1.51879	6.84128e-06	-1.68941e-10	-1.5074	1.59537e-05	-1.68941e-10	-1.52128
39215443	chr19:39215443:G:A	3.13483e-08	-1.69449	0.537627	1.59388e-05	-1.51681	0.855195	3.13125e-05	-1.68616	0.839208
39216625	chr19:39216625:C:T	2.79673e-08	-1.27099	-4.99793e-10	8.52663e-06	-1.28718	-4.99793e-10	1.87289e-05	-1.3609	-4.99793e-10
39216717	chr19:39216717:G:A	4.44747e-07	-1.68941e-10	1.49548	0.000265559	-1.68941e-10	2.15146	0.000512675	-1.68941e-10	1.94867
39216770	chr19:39216770:T:C	3.50727e-08	-1.68941e-10	-1.0446	1.01617e-05	-1.68941e-10	-1.11175	2.48463e-05	-1.68941e-10	-1.07826
39216818	chr19:39216818:A:G	3.40983e-08	-1.68941e-10	-1.07278	9.90273e-06	-1.68941e-10	-1.13757	2.41604e-05	-1.68941e-10	-1.10625
39217523	chr19:39217523:G:C	4.12531e-08	-1.66552	0.783223	2.18583e-05	-1.47122	1.12543	4.17393e-05	-1.6572	1.09768
39217615	chr19:39217615:G:A	2.31071e-08	-1.68941e-10	-1.46188	6.98957e-06	-1.68941e-10	-1.48596	1.66278e-05	-1.68941e-10	-1.47989
39217627	chr19:39217627:T:C	4.62359e-09	-1.70958	-1.36127	1.58037e-06	-1.60184	-1.37088	3.57681e-06	-1.70636	-1.31014
39217867	chr19:39217867:G:A	2.51241e-08	-1.68941e-10	-1.3782	7.48271e-06	-1.68941e-10	-1.41778	1.78631e-05	-1.68941e-10	-1.40823
39218016	chr19:39218016:A:G	3.65553e-08	-1.68941e-10	-1.0032	9.78067e-06	-1.68941e-10	-1.14997	2.68018e-05	-1.68941e-10	-1.0025
39218076	chr19:39218076:C:G	3.82128e-08	-1.75769	0.798842	1.56603e-05	-1.67884	0.999598	4.17866e-05	-1.75297	1.19458
39218850	chr19:39218850:C:G	2.25872e-08	-1.68941e-10	-1.48464	6.87554e-06	-1.68941e-10	-1.5024	1.62895e-05	-1.68941e-10	-1.50045
39219007	chr19:39219007:A:T	2.99768e-08	-1.68941e-10	-1.2016	8.95518e-06	-1.68941e-10	-1.23814	2.14618e-05	-1.68941e-10	-1.22469
39219334	chr19:39219334:C:T	2.79391e-08	-1.68941e-10	-1.272	8.88069e-06	-1.68941e-10	-1.2465	2.12616e-05	-1.68941e-10	-1.23406
39219686	chr19:39219686:C:T	3.41488e-08	-1.68941e-10	-1.07129	9.24189e-06	-1.68941e-10	-1.20663	2.49041e-05	-1.68941e-10	-1.07593
39219798	chr19:39219798:G:A	2.41845e-07	-1.68941e-10	0.886274	0.000129027	-1.68941e-10	1.42965	0.000256159	-1.68941e-10	1.25483
39220016	chr19:39220016:G:A	3.02672e-07	-1.68941e-10	1.11063	0.000165755	-1.68941e-10	1.68014	0.000326473	-1.68941e-10	1.49738
39220108	chr19:39220108:A:G	2.55162e-08	-1.68941e-10	-1.36271	7.7585e-06	-1.68941e-10	-1.38159	1.85483e-05	-1.68941e-10	-1.37059
39220195	chr19:39220195:C:T	2.90516e-07	-1.68941e-10	1.06964	0.000157851	-1.68941e-10	1.63127	0.000311842	-1.68941e-10	1.45153
39220263	chr19:39220263:C:T	1.19173e-08	-1.63659	-0.487445	5.34523e-06	-1.42425	-0.329919	1.02619e-05	-1.62767	-0.334852
39220341	chr19:39220341:G:A	2.69566e-07	-1.68941e-10	0.994791	0.000145546	-1.68941e-10	1.55012	0.000288417	-1.68941e-10	1.37344
39220548	chr19:39220548:C:T	3.1039e-07	-1.68941e-10	1.13581	0.000169475	-1.68941e-10	1.70233	0.000333903	-1.68941e-10	1.51988
39220682	chr19:39220682:C:T	4.92435e-07	-1.68941e-10	1.59734	0.000277041	-1.68941e-10	2.19379	0.000547509	-1.68941e-10	2.01441
39220948	chr19:39220948:C:T	2.18458e-08	-1.43332	-0.0846976	1.07462e-05	-1.16677	0.110946	2.49462e-05	-1.32745	0.253206
39221361	chr19:39221361:C:T	1.66195e-08	-1.76402	-0.0274206	8.08888e-06	-1.6821	0.342212	1.7504e-05	-1.75962	0.331085
39221489	chr19:39221489:GAGA:G	2.24743e-08	-1.68941e-10	-1.48965	7.16281e-06	-1.68941e-10	-1.46147	1.62649e-05	-1.68941e-10	-1.50196
39221497	chr19:39221497:G:A	1.24774e-08	-1.59919	-0.478918	5.71526e-06	-1.36462	-0.322619	1.07579e-05	-1.58845	-0.326881
39221671	chr19:39221671:T:C	3.39767e-07	-1.68941e-10	1.22624	0.00018653	-1.68941e-10	1.79822	0.000368465	-1.68941e-10	1.61838
39221717	chr19:39221717:A:C	3.00462e-08	-1.68941e-10	-1.19929	8.77335e-06	-1.68941e-10	-1.25866	2.16691e-05	-1.68941e-10	-1.21508
39221841	chr19:39221841:CT:C	2.18496e-08	-1.68941e-10	-1.51784	6.86485e-06	-1.68941e-10	-1.50396	1.59567e-05	-1.68941e-10	-1.52109
39221847	chr19:39221847:TTCC:T	2.18714e-08	-1.68941e-10	-1.51684	6.88402e-06	-1.68941e-10	-1.50117	1.59632e-05	-1.68941e-10	-1.52068
39221856	chr19:39221856:C:T	2.17854e-08	-1.68941e-10	-1.52078	6.81458e-06	-1.68941e-10	-1.51131	1.59543e-05	-1.68941e-10	-1.52124
39221857	chr19:39221857:C:A	1.95253e-06	-1.68941e-10	2.97486	0.00130191	-1.68941e-10	3.74122	0.00224883	-1.68941e-10	3.4272
39222152	chr19:39222152:G:C	4.53227e-07	-1.68941e-10	1.51437	0.000255339	-1.68941e-10	2.11222	0.000501391	-1.68941e-10	1.92642
39222429	chr19:39222429:A:C	2.37105e-08	-1.68941e-10	-1.4361	7.4575e-06	-1.68941e-10	-1.42115	1.78371e-05	-1.68941e-10	-1.40969
39222884	chr19:39222884:A:G	4.59198e-07	-1.68941e-10	1.52746	0.00025908	-1.68941e-10	2.12676	0.000507832	-1.68941e-10	1.93918
39222943	chr19:39222943:G:A	2.55717e-08	-1.68941e-10	-1.36054	7.77458e-06	-1.68941e-10	-1.37952	1.85883e-05	-1.68941e-10	-1.36844
39223166	chr19:39223166:C:T	2.20086e-08	-1.68941e-10	-1.51059	6.94297e-06	-1.68941e-10	-1.49265	1.602e-05	-1.68941e-10	-1.51713
39223608	chr19:39223608:G:A	2.2895e-08	-1.68941e-10	-1.4711	6.87312e-06	-1.68941e-10	-1.50276	1.6671e-05	-1.68941e-10	-1.4773
39223991	chr19:39223991:A:G	1.945e-08	-1.67911	0.0449362	8.1429e-06	-1.76046	0.427229	2.03066e-05	-1.69227	0.412248
39224073	chr19:39224073:G:A	2.55501e-08	-1.68941e-10	-1.36138	7.96502e-06	-1.68941e-10	-1.35532	1.78273e-05	-1.68941e-10	-1.41024
39224316	chr19:39224316:C:CT	2.26239e-08	-1.68941e-10	-1.48302	7.22375e-06	-1.68941e-10	-1.453	1.63571e-05	-1.68941e-10	-1.49631
39224946	chr19:39224946:C:A	1.82e-08	-1.7006	-4.99793e-10	5.68728e-06	-1.69214	-4.99793e-10	1.37178e-05	-1.67227	-4.99793e-10
39225460	chr19:39225460:C:G	2.17743e-08	-1.68941e-10	-1.52129	6.75577e-06	-1.68941e-10	-1.51998	1.5988e-05	-1.68941e-10	-1.51913
39225565	chr19:39225565:T:C	5.93755e-09	-1.71876	-1.10197	2.03067e-06	-1.62202	-1.09999	4.72827e-06	-1.71665	-1.02076
39225646	chr19:39225646:C:T	2.55648e-08	-1.68941e-10	-1.36081	7.96966e-06	-1.68941e-10	-1.35473	1.78344e-05	-1.68941e-10	-1.40984
39225729	chr19:39225729:C:T	3.64071e-08	-1.68941e-10	-1.00726	1.15012e-05	-1.68941e-10	-0.987922	2.61151e-05	-1.68941e-10	-1.02845
39226081	chr19:39226081:A:G	2.23957e-08	-1.49315	-4.99793e-10	8.17224e-06	-1.32963	-4.99793e-10	1.81824e-05	-1.39051	-4.99793e-10
39226617	chr19:39226617:C:T	2.37438e-08	-1.68941e-10	-1.4347	7.18578e-06	-1.68941e-10	-1.45827	1.73467e-05	-1.68941e-10	-1.43756
39226668	chr19:39226668:A:T	2.19575e-08	-1.51291	-4.99793e-10	6.76689e-06	-1.51833	-4.99793e-10	1.49481e-05	-1.58639	-4.99793e-10
39227069	chr19:39227069:C:T	3.81622e-07	-1.68941e-10	1.34241	0.000211485	-1.68941e-10	1.92378	0.00041734	-1.68941e-10	1.74293
39227230	chr19:39227230:A:G	2.18616e-08	-1.68941e-10	-1.51729	6.75675e-06	-1.68941e-10	-1.51983	1.60042e-05	-1.68941e-10	-1.51812
39227300	chr19:39227300:G:A	2.74518e-08	-1.68941e-10	-1.28959	8.31373e-06	-1.68941e-10	-1.31247	1.99204e-05	-1.68941e-10	-1.29922
39227612	chr19:39227612:G:A	2.17727e-08	-1.68941e-10	-1.52137	6.74761e-06	-1.68941e-10	-1.52119	1.59632e-05	-1.68941e-10	-1.52068
39227935	chr19:39227935:G:A	2.89924e-08	-1.68941e-10	-1.23499	9.02606e-06	-1.68941e-10	-1.23026	1.99654e-05	-1.68941e-10	-1.29697
39227980	chr19:39227980:C:T	2.36082e-08	-1.61037	0.169944	8.42663e-06	-1.7531	0.454121	2.22276e-05	-1.5921	0.402469
39228329	chr19:39228329:G:A	1.15547e-07	-1.68941e-10	0.147656	4.87553e-05	-1.68941e-10	0.456438	0.000119993	-1.68941e-10	0.496469
39228372	chr19:39228372:T:G	7.03181e-07	-1.68941e-10	1.95359	0.000354014	-1.68941e-10	2.43896	0.000783922	-1.68941e-10	2.37334
39228623	chr19:39228623:A:T	1.00739e-08	-1.7143	-0.577778	4.16784e-06	-1.56363	-0.439349	8.58485e-06	-1.70906	-0.431912
39228625	chr19:39228625:CA:C	2.55425e-08	-1.68941e-10	-1.36168	8.00845e-06	-1.68941e-10	-1.34988	1.88519e-05	-1.68941e-10	-1.35435
39228784	chr19:39228784:C:G	2.68055e-08	-1.68941e-10	-1.31341	8.67724e-06	-1.68941e-10	-1.26967	2.02857e-05	-1.68941e-10	-1.28105
39229031	chr19:39229031:G:A	7.66121e-09	-1.69286	-0.872987	2.67702e-06	-1.57451	-0.871163	6.16957e-06	-1.68815	-0.783186
39229111	chr19:39229111:C:G	4.46776e-08	-1.73306	0.930508	2.33238e-05	-1.59269	1.31179	4.72235e-05	-1.72754	1.29146
39229119	chr19:39229119:G:A	4.65735e-09	-1.54794	-1.51563	1.59748e-06	-1.45367	-1.50828	3.80412e-06	-1.45176	-1.50312
39229131	chr19:39229131:G:A	1.87069e-07	-1.74539	2.37485	8.71556e-05	-1.76681	2.80413	0.000187697	-1.76759	2.71146
39229187	chr19:39229187:C:A	7.83266e-07	-1.68941e-10	2.06145	0.000397002	-1.68941e-10	2.55357	0.000879336	-1.68941e-10	2.4882
39229396	chr19:39229396:A:G	1.61688e-07	-1.68941e-10	0.483646	7.28556e-05	-1.68941e-10	0.858105	0.000160835	-1.68941e-10	0.789409
39229734	chr19:39229734:G:T	3.30406e-08	-1.68941e-10	-1.10429	8.75337e-06	-1.68941e-10	-1.26094	2.46335e-05	-1.68941e-10	-1.08686
39229756	chr19:39229756:G:A	4.10629e-08	-1.68941e-10	-0.886917	1.26801e-05	-1.68941e-10	-0.89034	2.71333e-05	-1.68941e-10	-0.990207
39229859	chr19:39229859:G:C	6.35833e-08	-1.68941e-10	-0.449672	2.44497e-05	-1.68941e-10	-0.233759	4.80157e-05	-1.68941e-10	-0.419438
39230325	chr19:39230325:G:C	5.25581e-08	-1.68941e-10	-0.640102	1.99339e-05	-1.68941e-10	-0.437951	4.08318e-05	-1.68941e-10	-0.581506
39230360	chr19:39230360:A:T	1.53031e-08	-1.68675	-0.187213	7.76152e-06	-1.50484	0.12364	1.62758e-05	-1.67858	0.177297
39231275	chr19:39231275:T:A	5.85296e-09	-1.70069	-1.13439	2.03972e-06	-1.58955	-1.12802	4.63824e-06	-1.69613	-1.0605
39231484	chr19:39231484:A:G	4.26831e-08	-1.76267	0.914451	1.72654e-05	-1.69694	1.11527	4.62226e-05	-1.75949	1.30199
39231548	chr19:39231548:C:T	3.09475e-08	-1.68941e-10	-1.16973	9.0192e-06	-1.68941e-10	-1.23102	2.22795e-05	-1.68941e-10	-1.1873
39232083	chr19:39232083:G:A	3.1019e-08	-1.68941e-10	-1.16742	9.03792e-06	-1.68941e-10	-1.22895	2.23384e-05	-1.68941e-10	-1.18466
39232512	chr19:39232512:T:A	2.51798e-08	-1.68941e-10	-1.37598	7.65516e-06	-1.68941e-10	-1.395	1.84554e-05	-1.68941e-10	-1.37561
39232523	chr19:39232523:G:C	1.32705e-08	-1.26006	-0.756416	4.30394e-06	-1.43082	-0.540027	1.1744e-05	-1.30541	-0.522207
39232584	chr19:39232584:A:C	3.49778e-08	-1.68941e-10	-1.04731	9.16038e-06	-1.68941e-10	-1.21549	2.6119e-05	-1.68941e-10	-1.0283
39232603	chr19:39232603:C:T	1.15295e-07	-1.68941e-10	0.145476	4.46208e-05	-1.68941e-10	0.367826	8.26456e-05	-1.68941e-10	0.123594
39232738	chr19:39232738:C:T	2.46443e-08	-1.39748	-4.99793e-10	7.55523e-06	-1.40814	-4.99793e-10	1.72167e-05	-1.44509	-4.99793e-10
39233045	chr19:39233045:T:C	2.56279e-08	-1.68941e-10	-1.35834	7.79526e-06	-1.68941e-10	-1.37686	1.86351e-05	-1.68941e-10	-1.36592
39233110	chr19:39233110:G:T	3.144e-08	-1.68941e-10	-1.15394	9.14747e-06	-1.68941e-10	-1.2169	2.26213e-05	-1.68941e-10	-1.17207
39233138	chr19:39233138:A:G	6.57148e-08	-1.68941e-10	-0.416698	2.02306e-05	-1.68941e-10	-0.42318	4.17612e-05	-1.68941e-10	-0.559
39234149	chr19:39234149:G:A	3.035e-08	-1.68941e-10	-1.18922	9.85659e-06	-1.68941e-10	-1.14223	2.29767e-05	-1.68941e-10	-1.15649
39234910	chr19:39234910:C:T	2.17714e-08	-1.68941e-10	-1.52142	6.75006e-06	-1.68941e-10	-1.52082	1.60198e-05	-1.68941e-10	-1.51714
39235223	chr19:39235223:G:T	4.07129e-08	-1.68941e-10	-0.895477	1.16141e-05	-1.68941e-10	-0.978158	2.91555e-05	-1.68941e-10	-0.918324
39235282	chr19:39235282:A:G	5.54299e-07	-1.68941e-10	1.71568	0.00027912	-1.68941e-10	2.20127	0.000607324	-1.68941e-10	2.1181
39235415	chr19:39235415:A:ATTACT	1.40836e-08	-1.18863	-0.76838	4.4954e-06	-1.37299	-0.554331	1.23799e-05	-1.2381	-0.536792
39235727	chr19:39235727:T:C	5.29612e-08	-1.68941e-10	-0.632463	1.63909e-05	-1.68941e-10	-0.63365	3.44031e-05	-1.68941e-10	-0.75282
39235980	chr19:39235980:C:T	2.77869e-08	-1.68941e-10	-1.27746	8.40915e-06	-1.68941e-10	-1.30105	2.01471e-05	-1.68941e-10	-1.28791
39236170	chr19:39236170:G:A	1.64691e-08	-1.65131	-0.149227	7.41524e-06	-1.44288	0.0160411	1.45237e-05	-1.63873	0.0235461
39236304	chr19:39236304:C:T	2.69252e-08	-1.68941e-10	-1.30896	8.71964e-06	-1.68941e-10	-1.2648	2.04024e-05	-1.68941e-10	-1.27531
39236337	chr19:39236337:A:T	3.25572e-08	-1.68941e-10	-1.11902	1.16579e-05	-1.68941e-10	-0.974395	2.44845e-05	-1.68941e-10	-1.09293
39236339	chr19:39236339:GGCC:G	3.25496e-08	-1.68941e-10	-1.11926	1.16524e-05	-1.68941e-10	-0.974867	2.44772e-05	-1.68941e-10	-1.09323
39236506	chr19:39236506:A:G	5.40231e-09	-1.53586	-1.37934	1.89392e-06	-1.44602	-1.3457	4.56807e-06	-1.44358	-1.3283
39236675	chr19:39236675:G:A	2.2237e-08	-1.68941e-10	-1.50027	7.05412e-06	-1.68941e-10	-1.47676	1.61395e-05	-1.68941e-10	-1.5097
39236707	chr19:39236707:A:G	2.82405e-08	-1.36938	0.108119	1.01722e-05	-1.56528	0.454557	2.64434e-05	-1.4193	0.403339
39236827	chr19:39236827:G:A	5.62364e-08	-1.68941e-10	-0.572457	1.41059e-05	-1.68941e-10	-0.783781	4.06361e-05	-1.68941e-10	-0.586311
39236840	chr19:39236840:G:A	1.10741e-07	-1.6644	1.76957	6.57904e-05	-1.45636	2.21246	0.000125404	-1.6507	2.19127
39236850	chr19:39236850:A:G	4.90474e-09	-1.66758	-1.34424	1.74656e-06	-1.53324	-1.33948	3.83268e-06	-1.65998	-1.28742
39237175	chr19:39237175:G:A	9.28203e-09	-1.49292	-0.881021	3.0063e-06	-1.65338	-0.676284	8.18375e-06	-1.53716	-0.651654
39237182	chr19:39237182:G:A	9.61987e-09	-1.49832	-0.839873	3.14077e-06	-1.65687	-0.629039	8.54389e-06	-1.54203	-0.603721
39237186	chr19:39237186:A:G	8.87646e-09	-1.50265	-0.915968	2.87557e-06	-1.66037	-0.713755	7.79505e-06	-1.54667	-0.690812
39237857	chr19:39237857:G:C	2.29948e-08	-1.68941e-10	-1.46675	7.00518e-06	-1.68941e-10	-1.48373	1.678e-05	-1.68941e-10	-1.47078
39238022	chr19:39238022:GGTGACTTCCT:G	2.21564e-08	-1.68941e-10	-1.5039	6.84128e-06	-1.68941e-10	-1.5074	1.61164e-05	-1.68941e-10	-1.51113
39238537	chr19:39238537:G:C	2.22945e-08	-1.68941e-10	-1.49768	6.76307e-06	-1.68941e-10	-1.5189	1.62989e-05	-1.68941e-10	-1.49987
39238539	chr19:39238539:T:G	7.61405e-08	-1.68941e-10	-0.269442	1.8905e-05	-1.68941e-10	-0.490947	5.60496e-05	-1.68941e-10	-0.264731
39238544	chr19:39238544:C:T	7.04266e-08	-1.68941e-10	-0.347451	2.30737e-05	-1.68941e-10	-0.291682	5.19219e-05	-1.68941e-10	-0.341227
39238846	chr19:39238846:A:G	1.50533e-06	-1.68941e-10	2.71475	0.000838774	-1.68941e-10	3.30157	0.00167814	-1.68941e-10	3.13448
39239137	chr19:39239137:C:T	4.04469e-09	-1.68423	-1.52038	1.43441e-06	-1.55149	-1.51813	3.0273e-06	-1.67013	-1.51317
39239146	chr19:39239146:A:C	2.19238e-08	-1.68941e-10	-1.51445	6.77327e-06	-1.68941e-10	-1.51739	1.62794e-05	-1.68941e-10	-1.50106
39239294	chr19:39239294:T:C	1.94835e-07	-1.68941e-10	0.67013	7.57108e-05	-1.68941e-10	0.896545	0.000152253	-1.68941e-10	0.734574
39239661	chr19:39239661:T:A	4.34771e-09	-1.66976	-1.46261	1.32261e-06	-1.67254	-1.47823	3.16158e-06	-1.70421	-1.43568
39239739	chr19:39239739:A:G	1.5506e-08	-1.61918	-0.241615	6.87491e-06	-1.41401	-0.0884845	1.74137e-05	-1.57552	0.141804
39239844	chr19:39239844:TG:T	2.53226e-08	-1.68941e-10	-1.37033	7.91769e-06	-1.68941e-10	-1.36128	1.85338e-05	-1.68941e-10	-1.37137
39239861	chr19:39239861:A:G	3.73552e-08	-1.57112	0.589572	1.39635e-05	-1.43628	0.64235	4.3325e-05	-1.46565	0.94341
39240115	chr19:39240115:A:T	6.72989e-08	-1.15088	0.758006	2.00273e-05	-1.17557	0.742287	9.03968e-05	-1.22559	1.43883
39240195	chr19:39240195:T:C	8.44161e-09	-1.76653	-0.70232	3.0613e-06	-1.75368	-0.557853	6.85664e-06	-1.76723	-0.598523
39240446	chr19:39240446:T:C	8.55723e-08	-1.68941e-10	-0.15266	2.66775e-05	-1.68941e-10	-0.146556	5.28198e-05	-1.68941e-10	-0.324081
39240564	chr19:39240564:A:G	1.35297e-07	-1.35023	1.65568	7.6612e-05	-1.04667	1.95505	0.00019162	-1.21797	2.18252
39240692	chr19:39240692:C:T	6.02533e-08	-1.68941e-10	-0.503465	2.23663e-05	-1.68941e-10	-0.32282	4.97237e-05	-1.68941e-10	-0.384485
39240937	chr19:39240937:C:A	1.17363e-08	-0.92099	-1.21835	2.74014e-06	-1.13465	-1.28772	7.08771e-06	-1.01509	-1.31752
39240939	chr19:39240939:G:A	7.76681e-08	-1.68941e-10	-0.249577	2.80973e-05	-1.68941e-10	-0.0947024	5.4419e-05	-1.68941e-10	-0.294255
39241083	chr19:39241083:A:G	3.85148e-09	-1.75618	-1.49738	1.17285e-06	-1.76801	-1.50293	2.84597e-06	-1.75755	-1.48751
39241099	chr19:39241099:T:C	2.61937e-08	-1.68941e-10	-1.3365	8.07469e-06	-1.68941e-10	-1.34164	1.88204e-05	-1.68941e-10	-1.35602
39241107	chr19:39241107:A:C	3.70214e-08	-1.18532	0.194798	1.57412e-05	-1.04794	0.373845	2.83066e-05	-1.25032	0.30245
39241143	chr19:39241143:A:G	6.4519e-09	-1.51844	-1.2192	1.97132e-06	-1.5197	-1.23198	4.87404e-06	-1.56631	-1.14074
39241315	chr19:39241315:A:AG	2.53626e-08	-1.68941e-10	-1.36875	7.94648e-06	-1.68941e-10	-1.35765	1.92508e-05	-1.68941e-10	-1.33341
39241340	chr19:39241340:G:C	4.40969e-08	-1.68941e-10	-0.815632	1.44409e-05	-1.68941e-10	-0.76031	3.08599e-05	-1.68941e-10	-0.86151
39241507	chr19:39241507:A:G	2.17707e-08	-1.68941e-10	-1.52145	6.74671e-06	-1.68941e-10	-1.52132	1.59509e-05	-1.68941e-10	-1.52145
39241572	chr19:39241572:A:G	8.60481e-08	-1.68941e-10	-0.147115	2.32503e-05	-1.68941e-10	-0.284058	6.78617e-05	-1.68941e-10	-0.0734963
39241588	chr19:39241588:A:G	5.48232e-08	-0.597908	-4.99793e-10	1.76593e-05	-0.55911	-4.99793e-10	4.54408e-05	-0.474558	-4.99793e-10
39241757	chr19:39241757:T:TA	6.11673e-08	-0.48841	-4.99793e-10	1.96187e-05	-0.453893	-4.99793e-10	5.07022e-05	-0.364999	-4.99793e-10
39241861	chr19:39241861:T:C	4.78269e-09	-1.76731	-1.26971	1.59355e-06	-1.76526	-1.19915	3.52399e-06	-1.76738	-1.264
39241961	chr19:39241961:G:A	9.58449e-08	-1.68941e-10	-0.0392907	3.68269e-05	-1.68941e-10	0.175854	8.04226e-05	-1.68941e-10	0.096328
39242036	chr19:39242036:C:T	2.33843e-08	-1.44996	-4.99793e-10	7.42173e-06	-1.42596	-4.99793e-10	1.62205e-05	-1.50469	-4.99793e-10
39242112	chr19:39242112:G:A	1.19466e-08	-1.50319	-0.618386	3.68554e-06	-1.53274	-0.593221	9.93585e-06	-1.57475	-0.420067
39242651	chr19:39242651:T:C	2.57209e-08	-1.68941e-10	-1.35472	8.04853e-06	-1.68941e-10	-1.34489	1.95236e-05	-1.68941e-10	-1.31934
39243151	chr19:39243151:A:G	4.60063e-08	-1.68941e-10	-0.773245	1.42424e-05	-1.68941e-10	-0.774151	3.33761e-05	-1.68941e-10	-0.783128
```
