## Supplementary material for "Characterization of shared and ancestry-specific signals driving complex traits using multi-ancestry fine-mapping": susiex_nc3.cs80.summary

```
# chr19:37735435-39243328
CS_ID	CS_LENGTH	CS_PURITY	MAX_PIP_SNP	BP	REF_ALLELE	ALT_ALLELE	REF_FRQ	BETA	SE	-LOG10P	MAX_PIP	POST-HOC_PROB_POP1	POST-HOC_PROB_POP2
1	50	0.941487	chr19:38753407:A:T	38753407	T,T	A,A	1,1	-inf,-inf	inf,inf	7.79621,1.37256	0.0373354	0.99957	0.35451
2	8	0.550589	chr19:39174602:C:T	39174602	T,T	C,C	1,1	-inf,-inf	inf,inf	6.53571,1.4672	0.495732	0.829096	0.522932
3	158	0	chr19:38055478:A:G	38055478	NA,G	NA,A	NA,1	NA,-inf	NA,inf	NA,4.24927	0.0396014	0.39681	0.75896
```
