## Supplementary material for "Characterization of shared and ancestry-specific signals driving complex traits using multi-ancestry fine-mapping": susiex_nc1.cs80.snp

```
BP	SNP	PIP(CS1)	LogBF(CS1,Pop1)	LogBF(CS1,Pop2)
43326524	chr19:43326524:A:C	0	-2.87359	-3.04658
43326565	chr19:43326565:T:G	0	-1.03783e-08	-2.34376
43326882	chr19:43326882:A:G	0	-1.03783e-08	-2.67873
43327735	chr19:43327735:C:T	0	-1.03783e-08	-3.11045
43327922	chr19:43327922:A:G	0	-1.03783e-08	-2.31517
43328242	chr19:43328242:C:T	0	-1.03783e-08	-3.06686
43328371	chr19:43328371:C:T	0	-1.03783e-08	-1.22913
43328500	chr19:43328500:C:T	0	-2.88326	-2.02386
43328661	chr19:43328661:C:T	0	-3.20379	-2.27515e-08
43328696	chr19:43328696:A:G	0	-1.03783e-08	-2.77984
43328697	chr19:43328697:TGAAAG:T	0	-1.03783e-08	-1.39244
43328941	chr19:43328941:T:C	0	-1.03783e-08	-2.89472
43328959	chr19:43328959:G:A	0	-1.03783e-08	-3.03923
43329354	chr19:43329354:G:A	0	-1.03783e-08	-3.06899
43329388	chr19:43329388:C:T	0	-1.03783e-08	-3.08647
43329769	chr19:43329769:A:G	0	-3.31941	-2.73722
43329870	chr19:43329870:C:T	0	-3.29278	-2.27515e-08
43329929	chr19:43329929:C:T	0	-3.47567	-3.0635
43330032	chr19:43330032:C:T	0	-1.03783e-08	-1.48063
43330409	chr19:43330409:C:T	0	-1.03783e-08	-3.1032
43330741	chr19:43330741:A:C	0	-1.03783e-08	-2.90847
43331419	chr19:43331419:C:T	0	-1.03783e-08	-3.10852
43331461	chr19:43331461:C:G	0	-3.31617	-3.10157
43331618	chr19:43331618:C:T	0	-3.51603	-2.85807
43331778	chr19:43331778:A:G	0	-1.03783e-08	-3.06456
43331783	chr19:43331783:C:T	0	-3.36708	-3.07492
43331968	chr19:43331968:T:A	0	-1.03783e-08	-2.59701
43332118	chr19:43332118:G:A	0	-3.5405	-3.10486
43332273	chr19:43332273:TCA:T	0	-1.03783e-08	-3.01723
43333165	chr19:43333165:A:G	0	-1.03783e-08	-2.51437
43333291	chr19:43333291:G:A	0	-1.03783e-08	-1.85034
43333400	chr19:43333400:A:C	0	-3.44926	-3.00515
43333579	chr19:43333579:C:G	0	-1.03783e-08	-2.16904
43333808	chr19:43333808:T:A	0	-1.03783e-08	-2.36131
43333931	chr19:43333931:TAGAA:T	0	-1.03783e-08	-2.36131
43334055	chr19:43334055:A:G	0	-1.03783e-08	-3.10278
43334381	chr19:43334381:G:A	0	-1.03783e-08	-2.94958
43334600	chr19:43334600:C:T	0	-1.03783e-08	-2.57702
43334712	chr19:43334712:T:G	0	-1.03783e-08	-2.6841
43334735	chr19:43334735:G:A	0	-3.34591	-1.05431
43334782	chr19:43334782:T:C	0	-3.43146	-2.97518
43335402	chr19:43335402:A:G	0	-1.03783e-08	0.0430355
43335759	chr19:43335759:G:A	0	-1.03783e-08	-2.54725
43335796	chr19:43335796:G:A	0	-2.57246	-2.83702
43335818	chr19:43335818:A:G	0	-1.03783e-08	-2.68122
43335824	chr19:43335824:G:A	0	-1.03783e-08	-2.23509
43335936	chr19:43335936:T:C	0	-3.33157	-3.03253
43336429	chr19:43336429:A:G	0	-1.03783e-08	-2.5775
43336438	chr19:43336438:G:A	0	-1.03783e-08	-2.71604
43337414	chr19:43337414:C:T	0	-1.03783e-08	-2.59137
43337459	chr19:43337459:G:A	0	-1.03783e-08	-2.70906
43337523	chr19:43337523:C:T	0	-3.4058	-2.92674
43337624	chr19:43337624:C:G	0	-1.03783e-08	-2.78627
43337686	chr19:43337686:T:C	0	-3.50889	-2.27998
43337720	chr19:43337720:T:C	0	-3.39875	-3.10586
43337878	chr19:43337878:G:A	0	-1.03783e-08	-2.97733
43338005	chr19:43338005:C:T	0	-3.51765	-2.2429
43338070	chr19:43338070:T:C	0	-1.03783e-08	-2.02204
43338700	chr19:43338700:T:C	0	-3.53625	-3.05832
43338898	chr19:43338898:T:G	0	-1.03783e-08	-3.08649
43339060	chr19:43339060:T:C	0	-1.03783e-08	-2.021
43339185	chr19:43339185:T:C	0	-1.03783e-08	-2.36924
43339333	chr19:43339333:A:G	0	-1.03783e-08	-2.38812
43339753	chr19:43339753:G:A	0	-1.03783e-08	-2.98387
43339878	chr19:43339878:T:C	0	-1.03783e-08	-2.98601
43339915	chr19:43339915:G:A	0	-1.03783e-08	-2.56203
43340025	chr19:43340025:C:T	0	-3.49117	-2.9247
43340102	chr19:43340102:C:T	0	-3.48544	-1.21639
43340204	chr19:43340204:G:A	0	-1.03783e-08	-2.77464
43340639	chr19:43340639:C:T	0	-1.03783e-08	-1.97544
43340666	chr19:43340666:G:A	0	-3.35226	-2.85384
43340715	chr19:43340715:T:G	0	-1.03783e-08	-2.83691
43340795	chr19:43340795:G:A	0	-1.03783e-08	-2.46331
43340800	chr19:43340800:T:C	0	-2.49649	-2.76876
43341107	chr19:43341107:C:T	0	-1.03783e-08	-2.73222
43341178	chr19:43341178:C:A	0	-3.35829	-2.27515e-08
43341441	chr19:43341441:G:A	0	-3.27791	-2.71917
43341879	chr19:43341879:G:A	0	-3.41549	-2.76629
43341910	chr19:43341910:G:A	0	-2.95811	-2.80071
43342060	chr19:43342060:A:G	0	-1.03783e-08	-2.63341
43342086	chr19:43342086:A:G	0	-3.04433	-2.47364
43342130	chr19:43342130:C:A	0	-1.03783e-08	-3.09266
43342158	chr19:43342158:T:G	0	-1.03783e-08	-3.0844
43342247	chr19:43342247:C:T	0	-3.44209	-2.22297
43342289	chr19:43342289:G:A	0	-3.4846	-2.27515e-08
43342315	chr19:43342315:C:T	0	-3.40247	-2.45481
43342401	chr19:43342401:A:G	0	-2.38543	-2.73007
43342462	chr19:43342462:T:G	0	-1.03783e-08	-3.08767
43342496	chr19:43342496:A:G	0	-1.03783e-08	-2.99423
43342773	chr19:43342773:G:A	0	-2.9666	-2.81803
43342808	chr19:43342808:C:A	0	-1.03783e-08	-1.97892
43342837	chr19:43342837:C:T	0	-3.3884	-2.95195
43343094	chr19:43343094:A:G	0	-1.03783e-08	-2.12114
43343649	chr19:43343649:T:G	0	-3.52139	-2.87275
43343853	chr19:43343853:T:G	0	-3.22557	-2.89662
43344236	chr19:43344236:A:G	0	-3.36757	-3.08963
43344471	chr19:43344471:A:C	0	-3.35596	-2.27515e-08
43344574	chr19:43344574:A:G	0	-3.06583	-2.84528
43344792	chr19:43344792:G:T	0	-1.03783e-08	-2.42702
43344884	chr19:43344884:T:G	0	-1.03783e-08	-2.65376
43345051	chr19:43345051:C:T	0	-2.61737	-2.27515e-08
43345198	chr19:43345198:A:G	0	-3.04348	-3.07361
43345346	chr19:43345346:G:A	0	-3.2091	-2.98606
43345513	chr19:43345513:T:G	0	-1.03783e-08	-2.68443
43345623	chr19:43345623:C:G	0	-1.03783e-08	-2.68104
43345977	chr19:43345977:G:C	0	-1.03783e-08	-2.62482
43345981	chr19:43345981:T:C	0	-1.03783e-08	-2.62482
43345991	chr19:43345991:G:C	0	-1.03783e-08	-2.64591
43346011	chr19:43346011:C:T	0	-3.52499	-2.70074
43346090	chr19:43346090:G:A	0	-1.03783e-08	-2.88308
43346562	chr19:43346562:T:C	0	-3.04118	-2.97009
43346589	chr19:43346589:A:C	0	-3.51448	-2.27998
43346859	chr19:43346859:A:G	0	-1.03783e-08	-2.7616
43347120	chr19:43347120:A:G	0	-1.91836	-1.56957
43347163	chr19:43347163:A:C	0	-1.03783e-08	-2.19162
43347243	chr19:43347243:A:T	0	-1.03783e-08	-3.06409
43347358	chr19:43347358:G:A	0	-1.03783e-08	-2.54945
43347584	chr19:43347584:A:G	0	-1.03783e-08	-3.10194
43347594	chr19:43347594:A:G	0	-1.03783e-08	-2.79586
43347783	chr19:43347783:A:G	0	-3.14953	-2.70519
43347788	chr19:43347788:C:A	0	-1.03783e-08	-3.05207
43347868	chr19:43347868:T:C	0	-3.47668	-2.27515e-08
43347890	chr19:43347890:C:T	0	-1.03783e-08	-2.5529
43347913	chr19:43347913:C:G	0	-3.31312	-0.171502
43348073	chr19:43348073:T:G	0	-1.03783e-08	-2.6332
43348100	chr19:43348100:C:T	0	-1.03783e-08	-2.63841
43348309	chr19:43348309:G:A	0	-2.21759	-2.70714
43348348	chr19:43348348:C:G	0	-3.24166	-2.27515e-08
43348618	chr19:43348618:G:A	0	-1.03783e-08	-2.8994
43348712	chr19:43348712:C:T	0	-1.03783e-08	-2.47802
43348717	chr19:43348717:G:A	0	-3.52969	-2.98211
43348867	chr19:43348867:A:G	0	-2.5462	-1.78945
43349594	chr19:43349594:T:C	0	-3.48166	-2.25569
43349647	chr19:43349647:G:A	0	-2.98073	-2.61371
43350057	chr19:43350057:C:A	0	-1.03783e-08	-2.7496
43350526	chr19:43350526:A:G	0	-3.12278	-2.27515e-08
43350561	chr19:43350561:G:A	0	-1.03783e-08	-2.88585
43350885	chr19:43350885:C:T	0	-1.03783e-08	-2.60183
43351064	chr19:43351064:T:A	0	-3.26577	-2.27515e-08
43351554	chr19:43351554:T:C	0	-1.03783e-08	-1.35777
43352103	chr19:43352103:T:C	0	-1.03783e-08	-2.9577
43352604	chr19:43352604:T:A	0	-1.03783e-08	-2.60462
43352607	chr19:43352607:GTGGGTATTGTTTTTCAGAAAACT:G	0	-3.44683	-2.27515e-08
43353914	chr19:43353914:G:A	0	-3.53475	-3.08079
43354134	chr19:43354134:G:T	0	-1.03783e-08	-2.25415
43354165	chr19:43354165:G:A	0	-3.40429	-3.10488
43354426	chr19:43354426:G:A	0	-3.22294	-2.47927
43354439	chr19:43354439:G:A	0	-1.03783e-08	-1.76997
43354607	chr19:43354607:C:T	0	-3.23794	-2.27515e-08
43354882	chr19:43354882:T:C	0	-1.03783e-08	-1.74887
43354891	chr19:43354891:G:A	0	-1.03783e-08	-1.24139
43354972	chr19:43354972:G:A	0	-1.03783e-08	-2.39663
43355397	chr19:43355397:T:C	0	-3.53832	-2.0961
43355901	chr19:43355901:G:A	0	-3.25968	-2.0483
43355924	chr19:43355924:C:T	0	-2.3277	-2.44192
43359864	chr19:43359864:C:T	0	-3.45029	-2.27515e-08
43360066	chr19:43360066:G:A	0	-2.93478	-2.27515e-08
43360267	chr19:43360267:T:G	0	-1.03783e-08	-1.83082
43360609	chr19:43360609:G:C	0	-1.03783e-08	-3.10927
43361540	chr19:43361540:G:A	0	-3.52941	-3.09946
43361650	chr19:43361650:G:A	0	-3.02776	-2.27515e-08
43361803	chr19:43361803:G:T	0	-1.03783e-08	-2.71206
43361883	chr19:43361883:G:A	0	-3.54034	-2.47719
43362024	chr19:43362024:C:T	0	-1.03783e-08	-0.612839
43362465	chr19:43362465:C:T	0	-3.53499	-0.283711
43362501	chr19:43362501:T:G	0	-3.53638	-2.95979
43362504	chr19:43362504:G:A	0	-1.03783e-08	-2.36996
43362505	chr19:43362505:G:A	0	-1.03783e-08	-2.72433
43362671	chr19:43362671:T:C	0	-3.53874	-2.76349
43362700	chr19:43362700:C:T	0	-3.51941	-2.27515e-08
43362754	chr19:43362754:G:A	0	-3.52859	-3.03398
43362799	chr19:43362799:C:T	0	-1.03783e-08	-1.92807
43362891	chr19:43362891:G:A	0	-3.51553	-2.27515e-08
43362980	chr19:43362980:A:G	0	-3.28968	-1.64315
43363017	chr19:43363017:C:T	0	-3.23614	-2.99264
43363186	chr19:43363186:C:T	0	-3.53705	-2.87241
43363197	chr19:43363197:G:A	0	-3.3598	-3.05458
43363313	chr19:43363313:C:A	0	-3.53879	-3.0683
43363740	chr19:43363740:T:C	0	-3.45452	-2.24305
43363914	chr19:43363914:C:T	0	-3.50502	-2.91624
43363968	chr19:43363968:C:T	0	-1.03783e-08	-2.6513
43363997	chr19:43363997:G:A	0	-1.03783e-08	-0.876072
43364077	chr19:43364077:G:A	0	-3.53681	-2.96061
43364186	chr19:43364186:C:T	0	-3.1251	-2.76424
43364225	chr19:43364225:A:G	0	-3.51668	-2.27515e-08
43364275	chr19:43364275:G:A	0	-1.03783e-08	-2.53817
43364705	chr19:43364705:G:A	0	-1.03783e-08	-2.5919
43365815	chr19:43365815:G:A	0	-3.53855	-3.07873
43366057	chr19:43366057:A:G	0	-3.52194	-2.27515e-08
43366153	chr19:43366153:G:A	0	-2.69199	-2.27515e-08
43366303	chr19:43366303:A:G	0	-3.51018	-3.04197
43366320	chr19:43366320:G:A	0	-1.03783e-08	-1.99971
43366735	chr19:43366735:C:T	0	-3.52007	-2.6383
43366801	chr19:43366801:T:C	0	-3.50846	0.425806
43366802	chr19:43366802:A:T	0	-3.50732	0.589082
43367344	chr19:43367344:C:G	0	-3.52151	-2.27515e-08
43367498	chr19:43367498:C:T	0	-3.51793	-2.27515e-08
43367629	chr19:43367629:G:A	0	-3.53898	-3.04829
43367914	chr19:43367914:T:G	0	-1.03783e-08	-3.09356
43368166	chr19:43368166:T:C	0	-1.03783e-08	-2.84311
43368292	chr19:43368292:G:A	0	-3.5402	-2.92375
43368500	chr19:43368500:A:G	0	-3.52402	-2.27515e-08
43368963	chr19:43368963:T:C	0	-1.03783e-08	-2.00435
43369052	chr19:43369052:C:T	0	-1.03783e-08	-1.89288
43369672	chr19:43369672:C:T	0	-3.44504	0.482112
43369679	chr19:43369679:C:T	0	-3.08737	-2.27515e-08
43370379	chr19:43370379:G:A	0	-1.03783e-08	-2.87517
43370431	chr19:43370431:C:T	0	-1.03783e-08	-2.93089
43370487	chr19:43370487:TC:T	0	-3.53172	-2.27515e-08
43370711	chr19:43370711:C:T	0	-3.5114	-2.2563
43370739	chr19:43370739:A:C	0	-3.49808	-3.0023
43371770	chr19:43371770:G:A	0	-3.54049	-2.50778
43371968	chr19:43371968:G:A	0	-3.54051	-2.60817
43372036	chr19:43372036:A:G	0	-3.31752	-2.27515e-08
43372043	chr19:43372043:C:G	0	-3.33235	-2.27515e-08
43372150	chr19:43372150:C:T	0	-3.53731	-3.07588
43372318	chr19:43372318:G:A	0	-3.46138	-2.36085
43372350	chr19:43372350:T:G	0	-1.03783e-08	-2.97442
43372490	chr19:43372490:G:C	0	-3.51501	-2.27515e-08
43372506	chr19:43372506:A:C	0	-1.03783e-08	-2.77955
43372693	chr19:43372693:G:A	0	-1.03783e-08	-2.92644
43372739	chr19:43372739:G:A	0	-3.51555	-2.30623
43372761	chr19:43372761:G:A	0	-3.51842	-2.97411
43372779	chr19:43372779:G:A	0	-3.54004	-3.09504
43372827	chr19:43372827:GC:G	0	-3.52926	-2.97882
43372842	chr19:43372842:T:G	0	-3.5347	-2.27515e-08
43372849	chr19:43372849:A:G	0	-3.53938	-3.01264
43372929	chr19:43372929:G:T	0	-3.51838	-3.08115
43373242	chr19:43373242:C:T	0	-3.48827	-2.29758
43373537	chr19:43373537:CA:C	0	-1.03783e-08	-2.67153
43373988	chr19:43373988:T:C	0	-3.50848	-2.48824
43374051	chr19:43374051:G:A	0	-3.51449	-3.06446
43374715	chr19:43374715:C:T	0	-1.03783e-08	-2.96226
43374741	chr19:43374741:T:G	0	-1.03783e-08	-2.1002
43374748	chr19:43374748:A:G	0	-1.03783e-08	-2.49749
43374752	chr19:43374752:A:G	0	-1.03783e-08	-1.47699
43374879	chr19:43374879:C:G	0	-1.03783e-08	-0.650055
43374951	chr19:43374951:A:G	0	-3.38091	-3.1098
43378859	chr19:43378859:G:A	0	-3.53866	-2.75775
43378972	chr19:43378972:C:T	0	-3.34038	-2.6552
43379074	chr19:43379074:C:A	0	-3.50781	-2.27515e-08
43379210	chr19:43379210:C:T	0	-1.68224	-3.08678
43379244	chr19:43379244:G:A	0	-1.03783e-08	-3.10766
43379282	chr19:43379282:A:G	0	-1.87912	-3.07558
43379727	chr19:43379727:C:T	0	-2.23982	-2.27515e-08
43379735	chr19:43379735:G:A	0	-3.45676	-2.86098
43379786	chr19:43379786:G:A	0	-3.52985	-3.06555
43379793	chr19:43379793:A:G	0	-3.51302	-2.96017
43380475	chr19:43380475:A:T	0	-1.03783e-08	-3.0311
43380933	chr19:43380933:T:C	0	-3.53004	-2.84638
43381084	chr19:43381084:T:C	0	-1.03783e-08	-2.2127
43381794	chr19:43381794:G:A	0	-1.03783e-08	-2.7195
43381812	chr19:43381812:C:T	0	-1.03783e-08	-2.94965
43382207	chr19:43382207:A:G	0	-3.53247	-1.80226
43382222	chr19:43382222:C:T	0	-1.03783e-08	-3.09269
43382941	chr19:43382941:T:C	0	-3.40665	-1.68244
43382968	chr19:43382968:A:C	0	-1.03783e-08	-2.28197
43383367	chr19:43383367:G:C	0	-0.657102	-2.27515e-08
43383779	chr19:43383779:A:C	0	-1.03783e-08	-0.875442
43384144	chr19:43384144:G:A	0	-2.12751	-2.27515e-08
43384368	chr19:43384368:C:T	0	-3.47614	-3.03331
43384378	chr19:43384378:T:G	0	-3.51064	-2.17475
43384847	chr19:43384847:G:A	0	-3.5224	-2.8977
43384978	chr19:43384978:A:G	0	-3.48752	-1.72749
43385252	chr19:43385252:A:T	0	-3.54051	-3.11046
43385390	chr19:43385390:T:C	0	-2.823	-1.64229
43385522	chr19:43385522:C:T	0	-1.03783e-08	-3.02498
43385564	chr19:43385564:A:G	0	-2.91279	-1.50858
43385836	chr19:43385836:C:A	0	-3.53983	-3.08206
43385945	chr19:43385945:TCCA:T	0	-1.03783e-08	-2.2987
43386355	chr19:43386355:G:T	0	-3.21288	-2.27515e-08
43386670	chr19:43386670:AT:A	0	-2.8624	-2.06835
43386933	chr19:43386933:G:A	0	-1.03783e-08	-1.41151
43387469	chr19:43387469:G:A	0	-1.03783e-08	-3.03439
43387696	chr19:43387696:G:A	0	-2.45999	-2.39941
43387730	chr19:43387730:C:G	0	-3.03489	-1.73421
43387793	chr19:43387793:A:G	0	-2.95435	-0.688996
43387933	chr19:43387933:G:C	0	-3.13949	-0.331545
43388179	chr19:43388179:G:T	0	-1.03783e-08	-2.45693
43389047	chr19:43389047:C:G	0	-1.03783e-08	-2.98413
43389433	chr19:43389433:G:C	0	-3.54051	-3.10704
43389737	chr19:43389737:T:C	0	-3.47747	-1.9144
43389956	chr19:43389956:T:A	0	-1.03783e-08	-2.75654
43390754	chr19:43390754:C:G	0	-1.03783e-08	-2.86488
43390895	chr19:43390895:A:AC	0	-1.03783e-08	-2.73257
43391585	chr19:43391585:A:T	0	-1.03783e-08	-2.78465
43391628	chr19:43391628:G:A	0	-2.96859	-3.09247
43391710	chr19:43391710:C:G	0	-3.0412	-2.27515e-08
43391769	chr19:43391769:A:G	0	-3.03231	-2.27515e-08
43392205	chr19:43392205:C:T	0	-1.03783e-08	-1.57723
43392213	chr19:43392213:A:T	0	-1.03783e-08	-1.58051
43392298	chr19:43392298:G:A	0	-3.53165	-1.96854
43392434	chr19:43392434:G:A	0	-1.03783e-08	-2.46736
43392581	chr19:43392581:G:A	0	-1.03783e-08	-2.99676
43392669	chr19:43392669:G:A	0	-2.02121	-2.27515e-08
43392691	chr19:43392691:T:C	0	-1.03783e-08	-2.79322
43392796	chr19:43392796:A:T	0	-1.03783e-08	-1.66448
43393357	chr19:43393357:T:A	0	-1.03783e-08	-1.16634
43393413	chr19:43393413:T:C	0	-1.03783e-08	-3.04091
43393461	chr19:43393461:A:T	0	-3.53346	-2.59437
43393465	chr19:43393465:C:CA	0	-3.52883	-2.59318
43393488	chr19:43393488:C:T	0	-1.03783e-08	-3.11005
43393509	chr19:43393509:A:C	0	-3.40557	-2.69109
43393586	chr19:43393586:C:CTGGA	0	-1.03783e-08	-3.00483
43393594	chr19:43393594:A:G	0	-3.1179	-3.08604
43393603	chr19:43393603:A:G	0	-3.17878	-1.92774
43394344	chr19:43394344:TC:T	0	-3.3811	-3.04351
43394424	chr19:43394424:C:T	0	-3.45071	-2.99254
43394584	chr19:43394584:C:A	0	-1.03783e-08	-1.33738
43394659	chr19:43394659:A:G	0	-3.44933	-2.96627
43394867	chr19:43394867:T:A	0	-3.44904	-2.94686
43394937	chr19:43394937:T:G	0	-3.39382	-3.08257
43395307	chr19:43395307:A:G	0	-1.03783e-08	-0.510202
43395323	chr19:43395323:A:T	0	-3.37778	-1.60318
43396070	chr19:43396070:A:G	0	-3.39163	-3.10242
43396545	chr19:43396545:T:C	0	-3.53828	-1.63248
43397052	chr19:43397052:G:A	0	-1.03783e-08	-2.84405
43397136	chr19:43397136:T:A	0	-3.53942	-2.27515e-08
43397160	chr19:43397160:C:T	0	-3.41599	-3.08749
43397337	chr19:43397337:C:T	0	-3.35425	-2.27515e-08
43397455	chr19:43397455:CCTTT:C	0	-3.1858	-2.88133
43397470	chr19:43397470:T:C	0	-1.03783e-08	-3.10829
43397578	chr19:43397578:GT:G	0	-3.16242	-2.86788
43397647	chr19:43397647:G:C	0	-3.51132	-2.92226
43397679	chr19:43397679:G:A	0	-3.4942	-2.95017
43398333	chr19:43398333:T:C	0	-1.03783e-08	-3.02683
43398692	chr19:43398692:C:A	0	-2.80279	-2.27515e-08
43399131	chr19:43399131:G:T	0	-1.03783e-08	-2.06159
43399238	chr19:43399238:T:C	0	-2.98001	-2.27515e-08
43399661	chr19:43399661:G:T	0	-2.71172	-2.27515e-08
43399874	chr19:43399874:G:A	0	-3.37535	-3.10798
43399877	chr19:43399877:A:G	0	-3.53628	-3.09709
43401067	chr19:43401067:C:G	0	-1.03783e-08	-2.15495
43401333	chr19:43401333:T:C	0	-1.03783e-08	-2.64014
43401438	chr19:43401438:T:G	0	-2.94405	-2.27515e-08
43401602	chr19:43401602:A:T	0	-1.03783e-08	-1.50145
43402037	chr19:43402037:C:T	0	-3.42673	-2.93648
43402447	chr19:43402447:G:T	0	-3.5402	-3.06798
43402634	chr19:43402634:A:G	0	-3.35883	-3.10352
43402811	chr19:43402811:T:C	0	-3.32552	-3.06515
43403083	chr19:43403083:G:A	0	-1.03783e-08	-1.62779
43403276	chr19:43403276:G:C	0	-3.4139	-3.06132
43403487	chr19:43403487:G:T	0	-1.03783e-08	-3.10711
43403659	chr19:43403659:T:C	0	-3.07366	-2.27515e-08
43403889	chr19:43403889:A:G	0	-3.34669	-3.05647
43404394	chr19:43404394:T:C	0	-1.03783e-08	-2.88697
43404402	chr19:43404402:CTATAT:C	0	-1.03783e-08	-2.68625
43404413	chr19:43404413:T:C	0	-1.03783e-08	-2.6987
43404463	chr19:43404463:T:C	0	-3.3412	-3.06581
43404477	chr19:43404477:A:C	0	-2.59761	-2.70807
43404554	chr19:43404554:A:G	0	-2.98011	-2.27515e-08
43404605	chr19:43404605:G:C	0	-3.25231	-2.27515e-08
43404675	chr19:43404675:G:A	0	-1.03783e-08	-1.88523
43404698	chr19:43404698:G:C	0	-1.03783e-08	-3.08951
43404777	chr19:43404777:T:C	0	-1.03783e-08	-2.95279
43404937	chr19:43404937:G:A	0	-3.0292	-2.27515e-08
43405262	chr19:43405262:A:C	0	-3.5398	-2.94816
43405397	chr19:43405397:A:G	0	-3.29843	-3.093
43405606	chr19:43405606:A:C	0	-3.46259	-3.01388
43405805	chr19:43405805:T:C	0	-3.32476	-3.10304
43406497	chr19:43406497:G:T	0	-3.32756	-2.97318
43406683	chr19:43406683:C:T	0	-1.03783e-08	-3.04852
43407093	chr19:43407093:G:C	0	-1.03783e-08	-2.6357
43407226	chr19:43407226:A:G	0	-1.03783e-08	-2.66122
43408071	chr19:43408071:C:G	0	-3.04854	-2.27515e-08
43408081	chr19:43408081:C:T	0	-3.48438	-2.95643
43408238	chr19:43408238:G:A	0	-1.03783e-08	-3.05891
43408253	chr19:43408253:G:A	0	-1.03783e-08	-2.86321
43408290	chr19:43408290:C:T	0	-1.03783e-08	-3.11066
43408319	chr19:43408319:CG:C	0	-3.28328	-3.08782
43408412	chr19:43408412:C:G	0	-3.33427	-3.10914
43408556	chr19:43408556:C:T	0	-3.16743	-3.10947
43408787	chr19:43408787:C:T	0	-3.1723	-2.92691
43408810	chr19:43408810:A:G	0	-3.14276	-2.88231
43408984	chr19:43408984:G:A	0	-1.03783e-08	-2.95202
43409027	chr19:43409027:T:G	0	-1.03783e-08	-2.9522
43409116	chr19:43409116:C:A	0	-1.03783e-08	-3.01068
43409151	chr19:43409151:G:A	0	-1.03783e-08	-2.93339
43409522	chr19:43409522:T:C	0	-1.03783e-08	-2.95577
43409715	chr19:43409715:G:T	0	-3.40559	-2.96164
43409914	chr19:43409914:T:G	0	-3.29264	-3.10248
43410234	chr19:43410234:C:T	0	-1.03783e-08	-2.4958
43410241	chr19:43410241:A:C	0	-1.03783e-08	-2.07491
43410578	chr19:43410578:G:A	0	-1.03783e-08	-1.94335
43410681	chr19:43410681:T:C	0	-2.97906	-2.87179
43410749	chr19:43410749:A:G	0	-3.18199	-2.14333
43410932	chr19:43410932:G:A	0	-1.03783e-08	-3.00536
43411260	chr19:43411260:G:A	0	-3.36937	-3.10224
43412402	chr19:43412402:T:C	0	-3.4005	-3.09729
43412564	chr19:43412564:G:A	0	-3.18331	-2.88248
43412819	chr19:43412819:A:C	0	-1.03783e-08	-2.596
43412992	chr19:43412992:C:T	0	-2.37179	-2.27515e-08
43413065	chr19:43413065:T:G	0	-1.03783e-08	-2.99654
43413153	chr19:43413153:C:T	0	-3.03555	-2.27515e-08
43413277	chr19:43413277:G:A	0	-3.08981	-2.27515e-08
43413577	chr19:43413577:A:G	0	-3.15627	-2.27515e-08
43413628	chr19:43413628:T:C	0	-1.03783e-08	-3.00059
43414290	chr19:43414290:T:C	0	-1.03783e-08	-1.97589
43414487	chr19:43414487:G:A	0	-1.03783e-08	-1.98809
43414661	chr19:43414661:C:T	0	-1.03783e-08	-2.05465
43414708	chr19:43414708:G:A	0	-1.03783e-08	-3.04365
43414938	chr19:43414938:C:T	0	-1.03783e-08	-2.99745
43415176	chr19:43415176:C:CCCT	0	-3.38741	-2.9713
43415186	chr19:43415186:G:C	0	-1.03783e-08	-3.03714
43415338	chr19:43415338:G:A	0	-1.03783e-08	-2.99787
43415656	chr19:43415656:G:A	0	-2.97869	-2.85993
43415689	chr19:43415689:A:G	0	-3.31874	-3.02602
43416460	chr19:43416460:G:T	0	-3.29762	-2.89497
43416994	chr19:43416994:C:T	0	-3.45078	-2.99719
43417109	chr19:43417109:G:A	0	-1.03783e-08	-2.20019
43417133	chr19:43417133:G:A	0	-3.41528	-3.00053
43417444	chr19:43417444:A:C	0	-1.03783e-08	-3.10924
43417504	chr19:43417504:G:A	0	-1.03783e-08	-1.75917
43417909	chr19:43417909:A:G	0	-3.54044	-2.66065
43418148	chr19:43418148:G:A	0	-3.5256	-2.54639
43418673	chr19:43418673:A:G	0	-1.03783e-08	-2.72185
43418856	chr19:43418856:C:T	0	-3.44079	-2.27515e-08
43419645	chr19:43419645:C:T	0	-1.03783e-08	-2.59808
43420300	chr19:43420300:C:T	0	-1.03783e-08	-2.75777
43420975	chr19:43420975:A:G	0	-3.52863	-3.06676
43421286	chr19:43421286:A:G	0	-3.07797	-2.27515e-08
43421836	chr19:43421836:G:A	0	-3.31961	-2.27515e-08
43422034	chr19:43422034:T:C	0	-3.37652	-2.27515e-08
43422420	chr19:43422420:C:T	0	-1.03783e-08	-2.99423
43422685	chr19:43422685:C:T	0	-1.03783e-08	-3.09901
43422783	chr19:43422783:T:A	0	-3.52212	-3.1108
43423697	chr19:43423697:G:A	0	-1.03783e-08	-2.89358
43423752	chr19:43423752:T:C	0	-2.064	-2.68778
43424277	chr19:43424277:C:T	0	-1.03783e-08	-3.07649
43424568	chr19:43424568:G:A	0	-2.35384	-2.83736
43424655	chr19:43424655:C:T	0	-3.53535	-1.53583
43424664	chr19:43424664:G:A	0	-1.03783e-08	-0.888323
43424843	chr19:43424843:A:G	0	-3.29939	-3.09116
43424907	chr19:43424907:T:C	0	-1.03783e-08	-3.09715
43425818	chr19:43425818:C:T	0	-3.49609	-2.27515e-08
43425841	chr19:43425841:T:C	0	-1.83604	-2.27515e-08
43425990	chr19:43425990:G:C	0	-3.26834	-2.63297
43426175	chr19:43426175:C:G	0	-1.03783e-08	-2.74498
43426379	chr19:43426379:C:T	0	-1.03783e-08	-2.94038
43426462	chr19:43426462:C:G	0	-1.03783e-08	-2.74872
43426571	chr19:43426571:C:T	0	-1.03783e-08	-3.10858
43426913	chr19:43426913:A:G	0	-1.03783e-08	-2.09526
43427203	chr19:43427203:G:A	0	-1.03783e-08	-2.96089
43427361	chr19:43427361:A:C	0	-1.03783e-08	-1.42423
43427752	chr19:43427752:T:C	0	-1.03783e-08	-1.42782
43427764	chr19:43427764:T:C	0	-1.03783e-08	-3.05568
43427909	chr19:43427909:T:G	0	-1.25113	-2.27515e-08
43427922	chr19:43427922:T:C	0	-1.03783e-08	-3.11039
43427947	chr19:43427947:G:A	0	-1.03783e-08	-2.44733
43428039	chr19:43428039:C:A	0	-3.5022	-3.09933
43428077	chr19:43428077:G:A	0	-1.03783e-08	-2.61257
43428160	chr19:43428160:A:C	0	-1.03783e-08	-3.00468
43428251	chr19:43428251:G:C	0	-3.4681	-3.10884
43428364	chr19:43428364:A:G	0	-3.47614	-3.11049
43428395	chr19:43428395:C:T	0	-3.47239	-3.10149
43428465	chr19:43428465:A:G	0	-3.4833	-3.09826
43428475	chr19:43428475:A:G	0	-3.45485	-3.11075
43428521	chr19:43428521:T:C	0	-3.45442	-3.10744
43428547	chr19:43428547:A:G	0	-3.51159	-2.97989
43428865	chr19:43428865:G:A	0	-1.03783e-08	-2.12285
43428933	chr19:43428933:T:C	0	-3.53932	-3.10238
43429000	chr19:43429000:G:A	0	-3.5394	-3.09849
43429011	chr19:43429011:A:C	0	-3.54046	-3.08105
43429091	chr19:43429091:A:G	0	-3.40175	-3.10033
43429539	chr19:43429539:T:C	0	-3.54049	-3.02432
43429573	chr19:43429573:A:C	0	-3.5405	-3.02184
43429715	chr19:43429715:A:G	0	-3.48729	-1.69303
43429736	chr19:43429736:A:G	0	-3.53803	-2.27515e-08
43429952	chr19:43429952:C:T	0	-3.48848	-2.40659
43430230	chr19:43430230:T:C	0	-3.43128	-1.47286
43430339	chr19:43430339:G:A	0	-3.43003	-1.43227
43430340	chr19:43430340:T:G	0	-3.42451	-1.4422
43430510	chr19:43430510:G:A	0	-3.44295	-1.33255
43430792	chr19:43430792:C:T	0	-3.44341	-1.36898
43431018	chr19:43431018:G:T	0	-3.46063	-1.50609
43431130	chr19:43431130:G:A	0	-1.03783e-08	-1.2842
43431270	chr19:43431270:G:A	0	-3.45771	-1.42904
43431302	chr19:43431302:C:T	0	-1.03783e-08	-2.99543
43431387	chr19:43431387:A:G	0	-3.44695	-1.45683
43431399	chr19:43431399:G:A	0	-3.45514	-1.4523
43431453	chr19:43431453:C:A	0	-3.45153	-1.48687
43431460	chr19:43431460:G:A	0	-3.44926	-1.47308
43431486	chr19:43431486:C:T	0	-3.43603	-2.27515e-08
43431546	chr19:43431546:G:A	0	-3.44066	-1.71636
43431812	chr19:43431812:G:A	0	-3.44806	-1.51544
43431818	chr19:43431818:C:T	0	-3.46275	-1.44881
43432128	chr19:43432128:G:A	0	-3.444	-1.50386
43432263	chr19:43432263:G:C	0	-1.03783e-08	-2.86843
43432784	chr19:43432784:G:A	0	-1.03783e-08	-3.09449
43432859	chr19:43432859:T:C	0	-1.03783e-08	-1.6199
43433088	chr19:43433088:A:G	0	-3.33294	-1.54901
43433314	chr19:43433314:G:A	0	-1.03783e-08	-2.95543
43433481	chr19:43433481:A:G	0	-3.43793	-2.27515e-08
43433582	chr19:43433582:G:C	0	-3.46559	-1.81344
43433673	chr19:43433673:T:G	0	-3.45326	-1.75873
43433724	chr19:43433724:A:G	0	-3.45685	-1.72076
43433764	chr19:43433764:T:C	0	-3.44408	-1.75024
43433785	chr19:43433785:A:T	0	-3.43268	-1.76996
43433980	chr19:43433980:G:A	0	-3.42374	-3.11081
43434336	chr19:43434336:T:C	0	-3.47561	-1.77099
43434375	chr19:43434375:C:T	0	-1.03783e-08	-1.76007
43434517	chr19:43434517:T:C	0	-3.4765	-1.78852
43435032	chr19:43435032:A:G	0	-3.50759	0.203642
43435279	chr19:43435279:C:T	0	-1.03783e-08	-3.06494
43435326	chr19:43435326:T:A	0	-3.51668	-0.22192
43435617	chr19:43435617:T:C	0	-2.70049	-2.27515e-08
43435841	chr19:43435841:CA:C	0	-3.43434	-0.457218
43435923	chr19:43435923:GGAGAAAGA:G	0	-1.03783e-08	-3.10825
43436164	chr19:43436164:T:C	0	-1.79207	-0.103967
43436445	chr19:43436445:T:G	0	-3.28936	-0.666155
43436562	chr19:43436562:A:G	0	-3.26894	-1.12192
43436624	chr19:43436624:T:C	0	-1.88204	-1.09627
43436738	chr19:43436738:G:A	0	-1.03783e-08	-2.53138
43436744	chr19:43436744:A:G	0	-1.03783e-08	-3.0761
43436889	chr19:43436889:G:A	0	-3.37913	-3.10769
43436975	chr19:43436975:C:T	0	-3.41017	-3.1023
43437209	chr19:43437209:T:C	0	-3.06758	-2.27515e-08
43437230	chr19:43437230:G:A	0	-1.03783e-08	-2.61495
43437267	chr19:43437267:G:A	0	-2.94411	-3.09808
43437373	chr19:43437373:G:T	0	-2.97102	-3.10396
43437442	chr19:43437442:C:T	0	-3.01907	-3.11082
43437614	chr19:43437614:G:A	0	-1.03783e-08	-3.1071
43437749	chr19:43437749:T:C	0	-1.03783e-08	-3.10136
43437862	chr19:43437862:C:T	0	-3.54048	-2.27515e-08
43437911	chr19:43437911:G:A	0	-3.48298	-3.06384
43437937	chr19:43437937:A:G	0	-3.03614	-3.09776
43438179	chr19:43438179:G:A	0	-3.4608	-3.10323
43438182	chr19:43438182:G:A	0	-1.03783e-08	-2.16115
43438422	chr19:43438422:A:T	0	-1.03783e-08	-2.2177
43438617	chr19:43438617:T:C	0	-3.34128	-0.892594
43438970	chr19:43438970:G:A	0	-2.99653	-3.10419
43439347	chr19:43439347:G:A	0	-2.33356	-1.62831
43439535	chr19:43439535:C:T	0	-3.13939	-2.27515e-08
43439645	chr19:43439645:A:G	0	-3.33065	-0.761531
43439686	chr19:43439686:TGCAGACCAAC:T	0	-3.28936	-0.73695
43439699	chr19:43439699:G:T	0	-3.49514	-0.898843
43439715	chr19:43439715:G:C	0	-2.49517	-2.27515e-08
43439857	chr19:43439857:A:C	0	-1.03783e-08	-2.72767
43439869	chr19:43439869:T:A	0	-2.09892	-3.01376
43440017	chr19:43440017:A:C	0	-1.03783e-08	-0.268631
43440056	chr19:43440056:AAC:A	0	-1.03783e-08	-3.02177
43440134	chr19:43440134:G:A	0	-3.27187	-0.796136
43440314	chr19:43440314:GGA:G	0	-3.34241	-0.730916
43440399	chr19:43440399:A:G	0	-3.23279	-1.46232
43440688	chr19:43440688:G:A	0	-3.31883	-0.756504
43440867	chr19:43440867:C:G	0	-3.3138	-0.717915
43441073	chr19:43441073:A:G	0	-3.31772	-0.776816
43441132	chr19:43441132:C:T	0	-1.03783e-08	-2.80471
43441163	chr19:43441163:A:G	0	-3.24768	-0.740323
43441205	chr19:43441205:G:A	0	-3.33285	-0.78061
43441287	chr19:43441287:T:G	0	-1.03783e-08	-0.273275
43441302	chr19:43441302:T:C	0	-1.03783e-08	-2.22768
43441543	chr19:43441543:C:T	0	-1.03783e-08	-0.400178
43441576	chr19:43441576:T:C	0	-2.38268	-2.27515e-08
43441804	chr19:43441804:T:C	0	-2.36757	-2.27515e-08
43441991	chr19:43441991:A:G	0	-1.03783e-08	-2.97841
43442010	chr19:43442010:T:C	0	-2.86902	-3.0887
43442035	chr19:43442035:T:C	0	-1.03783e-08	-1.83179
43442051	chr19:43442051:T:G	0	-3.26515	-0.74304
43442103	chr19:43442103:G:A	0	-3.2722	-0.790371
43442228	chr19:43442228:A:C	0	-3.29124	-0.72425
43442366	chr19:43442366:G:C	0	-1.03783e-08	-0.273427
43442383	chr19:43442383:G:A	0	-1.03783e-08	-3.00602
43442483	chr19:43442483:C:A	0	-2.83423	-3.08858
43442665	chr19:43442665:G:A	0	-2.73985	-2.27515e-08
43442699	chr19:43442699:A:G	0	-1.03783e-08	-1.52114
43443032	chr19:43443032:A:G	0	-1.03783e-08	-2.82533
43443199	chr19:43443199:A:G	0	-3.53642	-3.09458
43443828	chr19:43443828:A:G	0	-1.03783e-08	-3.03146
43443892	chr19:43443892:G:A	0	-1.75861	-3.05166
43443994	chr19:43443994:G:A	0	-2.43802	-2.27515e-08
43444814	chr19:43444814:C:T	0	-1.03783e-08	-3.07284
43445072	chr19:43445072:C:T	0	-1.72416	-2.27515e-08
43445101	chr19:43445101:T:G	0	-3.51819	-2.97513
43445331	chr19:43445331:A:AC	0	-1.03783e-08	-0.339234
43445360	chr19:43445360:G:T	0	-3.05524	-0.956031
43445731	chr19:43445731:G:A	0	-2.84631	-2.27515e-08
43445861	chr19:43445861:A:G	0	-1.03783e-08	-2.31717
43445963	chr19:43445963:G:C	0	-2.93622	-3.07047
43445973	chr19:43445973:C:A	0	-2.93305	-3.06999
43446073	chr19:43446073:A:C	0	-2.87052	-3.0906
43446146	chr19:43446146:T:C	0	-0.462821	-2.27515e-08
43446344	chr19:43446344:G:A	0	-1.03783e-08	-2.99761
43446632	chr19:43446632:A:T	0	-3.22074	-3.10049
43446931	chr19:43446931:T:C	0	-2.94401	-1.51814
43446979	chr19:43446979:G:C	0	-1.03783e-08	-0.308077
43447183	chr19:43447183:T:C	0	-1.03783e-08	-2.78375
43447269	chr19:43447269:T:G	0	-3.49888	-2.56148
43447294	chr19:43447294:C:T	0	-1.03783e-08	-0.317233
43447655	chr19:43447655:G:A	0	-3.09382	-3.07765
43447682	chr19:43447682:A:C	0	-1.03783e-08	-0.0532265
43447844	chr19:43447844:C:T	0	-1.03783e-08	-3.04589
43447892	chr19:43447892:G:A	0	-1.03783e-08	-3.07891
43447994	chr19:43447994:A:T	0	-3.00497	-3.07402
43448178	chr19:43448178:C:G	0	-3.51257	-1.20025
43448286	chr19:43448286:G:A	0	-2.39568	-3.08319
43448301	chr19:43448301:C:T	0	-3.19432	-2.50343
43448594	chr19:43448594:T:C	0	-1.03783e-08	-2.368
43448904	chr19:43448904:C:T	0	-1.03783e-08	-2.73114
43449119	chr19:43449119:G:C	0	-1.03783e-08	-0.122826
43449242	chr19:43449242:T:A	0	-3.53807	-2.27731
43449883	chr19:43449883:A:G	0	-2.40709	-2.27515e-08
43450185	chr19:43450185:C:T	0	-1.03783e-08	-2.40123
43450375	chr19:43450375:G:A	0	-1.03783e-08	-0.0898549
43450422	chr19:43450422:T:C	0	-3.51215	-2.02566
43450811	chr19:43450811:C:A	0	-1.03783e-08	-2.44395
43450839	chr19:43450839:C:T	0	-1.03783e-08	-1.56849
43450949	chr19:43450949:C:T	0	-1.03783e-08	0.421017
43450962	chr19:43450962:A:G	0	-1.03783e-08	-2.5505
43451170	chr19:43451170:G:A	0	-2.53955	-2.27515e-08
43451269	chr19:43451269:G:A	0	-1.03783e-08	-1.59163
43451333	chr19:43451333:C:T	0	-1.03783e-08	-2.76048
43451383	chr19:43451383:T:C	0	-1.03783e-08	-3.10956
43451393	chr19:43451393:G:A	0	-2.98025	-2.9693
43451861	chr19:43451861:C:T	0	-1.03783e-08	-1.32346
43451941	chr19:43451941:A:AAT	0	-3.23628	-2.67559
43451944	chr19:43451944:AT:A	0	-2.24067	-2.27515e-08
43451946	chr19:43451946:AAT:A	0	-3.37491	-2.69863
43451951	chr19:43451951:T:A	0	-2.33962	-2.27515e-08
43452006	chr19:43452006:C:T	0	-1.03783e-08	-2.93349
43452301	chr19:43452301:G:A	0	-1.03783e-08	-1.398
43452497	chr19:43452497:A:G	0	-1.03783e-08	-1.97349
43452630	chr19:43452630:AG:A	0	-1.03783e-08	-3.09859
43452809	chr19:43452809:A:T	0	-0.487176	-2.01103
43452969	chr19:43452969:C:G	0	-3.49827	-2.27515e-08
43453154	chr19:43453154:G:A	0	-2.31291	-3.10722
43453300	chr19:43453300:G:A	0	-3.2865	-2.65672
43453483	chr19:43453483:A:G	0	-3.12939	-2.96647
43453568	chr19:43453568:G:A	0	-1.03783e-08	-2.8958
43453735	chr19:43453735:G:A	0	-1.46803	-2.79306
43453838	chr19:43453838:C:A	0	-3.2506	1.14467
43454475	chr19:43454475:G:A	0	-1.03783e-08	-3.00691
43454674	chr19:43454674:C:T	0	-2.94256	-2.27515e-08
43455236	chr19:43455236:G:A	0	-3.47229	-0.0761136
43455386	chr19:43455386:T:C	0	-1.03783e-08	-1.61245
43455490	chr19:43455490:C:G	0	-2.17594	-2.27515e-08
43455599	chr19:43455599:G:A	0	-1.03783e-08	-0.649229
43455878	chr19:43455878:C:T	0	-1.03783e-08	-2.76432
43455962	chr19:43455962:A:C	0	-0.727423	-0.768626
43456009	chr19:43456009:T:G	0	-1.03783e-08	-2.63494
43456619	chr19:43456619:C:T	0	-3.53696	-2.82642
43456770	chr19:43456770:T:G	0	-3.45522	-1.59228
43456858	chr19:43456858:A:G	0	-3.45616	-2.34421
43457933	chr19:43457933:TG:T	0	-2.60231	-2.59153
43458013	chr19:43458013:T:C	0	-1.03783e-08	-2.42689
43458166	chr19:43458166:G:A	0	-1.03783e-08	-2.7609
43458246	chr19:43458246:C:A	0	-3.31925	-3.07425
43458777	chr19:43458777:G:A	0	-3.3103	-3.05215
43459181	chr19:43459181:C:T	0	-2.31595	-2.70111
43459876	chr19:43459876:A:G	0	-2.06456	-2.76194
43460008	chr19:43460008:G:A	0	-1.46932	-2.75722
43460010	chr19:43460010:T:C	0	-3.39598	-2.27515e-08
43460363	chr19:43460363:C:T	0	-1.03783e-08	-3.09876
43460694	chr19:43460694:C:G	0	-3.409	-2.76941
43460853	chr19:43460853:T:A	0	-1.03783e-08	-3.10089
43460877	chr19:43460877:G:A	0	-3.26766	-3.102
43461375	chr19:43461375:G:A	0	-1.03783e-08	0.789327
43462302	chr19:43462302:A:G	0	-1.95874	-3.00719
43462354	chr19:43462354:C:G	0	-0.657327	-2.93782
43462554	chr19:43462554:G:A	0	-2.02463	-2.27515e-08
43462631	chr19:43462631:T:C	0	-1.94415	-2.54238
43462697	chr19:43462697:C:T	0	-1.03783e-08	-1.7651
43462777	chr19:43462777:G:A	0	-3.37091	-2.53673
43462995	chr19:43462995:C:T	0	-1.02814	-3.01621
43463271	chr19:43463271:G:A	0	-1.03783e-08	-1.93129
43463432	chr19:43463432:G:A	0	-1.03783e-08	-0.0987446
43463540	chr19:43463540:T:C	0	-3.42479	-2.71407
43463628	chr19:43463628:T:C	0	-1.03783e-08	-2.17453
43464037	chr19:43464037:G:A	0	-1.03783e-08	-3.1105
43464117	chr19:43464117:A:G	0	-3.51678	-2.73536
43464160	chr19:43464160:G:A	0	-3.36608	-2.64827
43464288	chr19:43464288:C:T	0	-1.03783e-08	-0.987919
43464586	chr19:43464586:G:A	0	-3.53038	-2.69418
43465380	chr19:43465380:C:A	0	-1.03783e-08	-2.4541
43465515	chr19:43465515:C:T	0	-1.03783e-08	-3.11036
43465605	chr19:43465605:A:G	0	-0.751129	-3.03683
43466234	chr19:43466234:C:T	0	-1.03783e-08	-2.57636
43466498	chr19:43466498:C:T	0	-1.03783e-08	-2.60376
43466576	chr19:43466576:T:C	0	-0.824258	-3.04902
43466951	chr19:43466951:A:G	0	-1.03783e-08	-2.80267
43467012	chr19:43467012:T:C	0	-1.03783e-08	-2.77875
43467099	chr19:43467099:T:C	0	-1.08034	-1.69449
43467282	chr19:43467282:C:G	0	-3.52737	-2.27515e-08
43468060	chr19:43468060:C:T	0	-1.17743	-1.73507
43469154	chr19:43469154:C:G	0	-3.38219	-2.63107
43469310	chr19:43469310:G:A	0	-1.03783e-08	-2.77014
43469421	chr19:43469421:G:A	0	-1.03783e-08	-1.67823
43469528	chr19:43469528:C:G	0	-1.40774	-3.11056
43470444	chr19:43470444:T:C	0	-1.03783e-08	-2.84283
43471076	chr19:43471076:C:G	0	-1.03783e-08	0.0547713
43471147	chr19:43471147:A:G	0	-1.88296	-2.86695
43471513	chr19:43471513:G:A	0	-1.03783e-08	0.329813
43471711	chr19:43471711:CTG:C	0	-3.53992	-3.06062
43471786	chr19:43471786:C:T	0	-3.14592	-1.59711
43471861	chr19:43471861:C:T	0	-1.42066	-3.10987
43471928	chr19:43471928:C:T	0	-3.19621	-1.49607
43472309	chr19:43472309:T:C	0	-3.53743	-3.05249
43472431	chr19:43472431:C:T	0	-3.34574	-1.32826
43473523	chr19:43473523:G:A	0	-3.49601	-2.27515e-08
43473715	chr19:43473715:G:A	0	-1.03783e-08	-2.94295
43473940	chr19:43473940:C:T	0	-1.03783e-08	-3.08988
43474100	chr19:43474100:G:A	0	-3.32492	-2.27515e-08
43474863	chr19:43474863:C:T	0	-0.0940884	-3.1039
43475009	chr19:43475009:T:A	0	-1.03783e-08	-2.4514
43475196	chr19:43475196:G:A	0	-2.92082	-3.00022
43475437	chr19:43475437:G:T	0	-2.63032	-1.94199
43476611	chr19:43476611:T:C	0	-1.03783e-08	-2.41682
43476889	chr19:43476889:C:T	0	-1.03783e-08	-1.20059
43476976	chr19:43476976:A:T	0	-1.03783e-08	-2.6298
43477077	chr19:43477077:T:C	0	-0.482264	-3.0498
43477120	chr19:43477120:A:C	0	-3.37721	-2.4202
43477266	chr19:43477266:A:G	0	-1.03783e-08	-2.92927
43477317	chr19:43477317:G:A	0	-1.03783e-08	-2.78272
43477478	chr19:43477478:C:T	0	-3.53692	-3.03147
43478212	chr19:43478212:A:T	0	-1.03783e-08	-1.5179
43478315	chr19:43478315:A:G	0	-2.213	-2.69833
43478653	chr19:43478653:A:G	0	-3.52671	-2.9842
43478830	chr19:43478830:G:A	0	-3.52373	-2.92055
43479128	chr19:43479128:G:T	0	-1.03783e-08	-1.55379
43479272	chr19:43479272:G:A	0	-1.03783e-08	-3.00024
43479514	chr19:43479514:G:A	0	-3.35099	-2.27515e-08
43479947	chr19:43479947:C:T	0	-1.03783e-08	-2.47988
43480601	chr19:43480601:AAAAG:A	0	-1.03783e-08	-3.1033
43480663	chr19:43480663:C:T	0	-1.03783e-08	-3.11068
43480767	chr19:43480767:G:C	0	-1.03783e-08	0.226536
43480797	chr19:43480797:A:T	0	-3.53906	-2.5439
43480882	chr19:43480882:A:C	0	-1.03783e-08	-1.69351
43481167	chr19:43481167:C:CT	0	-3.27381	-3.05893
43481271	chr19:43481271:C:T	0	-1.03783e-08	-1.75468
43481304	chr19:43481304:G:A	0	-3.53922	-2.62738
43481559	chr19:43481559:G:A	0	-0.210394	-3.09331
43481678	chr19:43481678:C:T	0	-0.281726	-3.10421
43481871	chr19:43481871:C:T	0	-2.82709	-0.496749
43481899	chr19:43481899:G:A	0	-1.03783e-08	-3.00007
43482102	chr19:43482102:AAT:A	0	-2.67644	-2.86987
43482722	chr19:43482722:G:C	0	-2.72092	-2.87178
43483473	chr19:43483473:CT:C	0	-1.03783e-08	-2.97658
43483798	chr19:43483798:C:T	0	-1.91512	-2.91875
43483918	chr19:43483918:T:G	0	-1.03783e-08	-2.96573
43484070	chr19:43484070:G:A	0	-1.03783e-08	-3.01922
43484350	chr19:43484350:A:C	0	-1.03783e-08	-1.00738
43484735	chr19:43484735:G:A	0	-1.03783e-08	-3.01172
43484866	chr19:43484866:C:T	0	-3.12359	-0.694757
43485258	chr19:43485258:A:C	0	-1.03783e-08	-2.55935
43485317	chr19:43485317:A:G	0	-2.07843	-3.09171
43485383	chr19:43485383:T:G	0	-3.53916	-2.84597
43485415	chr19:43485415:C:G	0	-0.45882	-2.02501
43485476	chr19:43485476:G:A	0	-1.03783e-08	-2.96402
43485984	chr19:43485984:G:T	0	-1.03783e-08	-2.72521
43486643	chr19:43486643:G:A	0	-2.80091	-2.27515e-08
43486845	chr19:43486845:C:T	0	-1.03783e-08	-2.34437
43487128	chr19:43487128:A:G	0	-1.03783e-08	-3.04728
43487828	chr19:43487828:G:A	0	-1.53198	-2.27515e-08
43487877	chr19:43487877:G:A	0	-3.52377	-2.27515e-08
43487930	chr19:43487930:A:G	0	-1.43612	-3.09295
43488076	chr19:43488076:C:G	0	-3.53786	-2.24446
43488111	chr19:43488111:G:A	0	-1.52567	-2.27515e-08
43488313	chr19:43488313:T:C	0	-1.03783e-08	-2.61566
43488327	chr19:43488327:C:T	0	-1.03783e-08	-2.80805
43488419	chr19:43488419:T:C	0	-2.52607	-2.73013
43488685	chr19:43488685:C:T	0	-2.87319	-2.97914
43488770	chr19:43488770:T:C	0	-1.03783e-08	-2.67625
43489340	chr19:43489340:C:T	0	-1.03783e-08	-2.69432
43489685	chr19:43489685:T:G	0	-2.7885	-2.93408
43489949	chr19:43489949:G:A	0	-3.53614	-2.27515e-08
43490117	chr19:43490117:A:G	0	-1.03783e-08	-1.73892
43490173	chr19:43490173:A:G	0	-1.03783e-08	-2.98351
43490177	chr19:43490177:G:A	0	-1.03783e-08	-3.05991
43490537	chr19:43490537:G:A	0	-1.03783e-08	0.482067
43490994	chr19:43490994:G:A	0	-0.546489	-2.91509
43491087	chr19:43491087:C:T	0	-2.92559	-2.97914
43491246	chr19:43491246:G:T	0	-1.03783e-08	1.1516
43491805	chr19:43491805:T:C	0	-0.684411	-2.75291
43492580	chr19:43492580:G:A	0	-2.16137	-2.87772
43493398	chr19:43493398:G:A	0	-2.63043	-2.27515e-08
43493673	chr19:43493673:C:G	0	-1.20099	-1.95833
43494210	chr19:43494210:A:G	0	-1.03783e-08	-3.0451
43494289	chr19:43494289:C:A	0	-1.03783e-08	0.567741
43494309	chr19:43494309:G:A	0	-1.03783e-08	-2.6476
43494483	chr19:43494483:G:A	0	-1.03783e-08	-2.67838
43495047	chr19:43495047:G:A	0	-2.20739	-2.99777
43495251	chr19:43495251:C:T	0	-1.03783e-08	-3.10568
43495482	chr19:43495482:A:C	0	-1.64262	-1.87335
43495843	chr19:43495843:G:A	0	-2.94789	-2.98075
43496197	chr19:43496197:T:C	0	-1.03783e-08	-2.68657
43496329	chr19:43496329:A:G	0	-1.03783e-08	-2.93104
43496905	chr19:43496905:T:C	0	-1.97828	-3.11028
43497193	chr19:43497193:C:T	0	-2.34222	-1.35287
43497227	chr19:43497227:T:C	0	-2.97523	-2.71116
43497388	chr19:43497388:G:A	0	-1.03783e-08	-3.0029
43497743	chr19:43497743:A:G	0	-1.03783e-08	-2.68249
43497852	chr19:43497852:G:A	0	-1.03783e-08	-3.00733
43497977	chr19:43497977:G:C	0	-1.03783e-08	0.103875
43498197	chr19:43498197:A:G	0	-1.03783e-08	-1.72286
43498390	chr19:43498390:A:T	0	-1.81093	-3.01674
43498444	chr19:43498444:AAAAG:A	0	-2.66677	-3.1107
43499033	chr19:43499033:A:G	0	-2.85383	-2.98373
43499065	chr19:43499065:T:A	0	-2.7711	-0.707449
43499117	chr19:43499117:GA:G	0	-1.03783e-08	-1.73973
43499459	chr19:43499459:G:C	0	-1.03783e-08	-3.09693
43499979	chr19:43499979:C:T	0	-3.4662	-2.27515e-08
43500219	chr19:43500219:A:T	0	-1.03783e-08	-2.90013
43500267	chr19:43500267:T:C	0	-2.522	-2.93323
43500362	chr19:43500362:C:A	0	-2.7116	-3.04827
43500517	chr19:43500517:G:A	0	-1.03783e-08	-2.85338
43500566	chr19:43500566:C:T	0	-1.03783e-08	-0.615529
43500955	chr19:43500955:T:C	0	-1.03783e-08	-2.85612
43501293	chr19:43501293:C:T	0	-3.54044	-1.31492
43501311	chr19:43501311:G:A	0	-0.56316	-0.295896
43501376	chr19:43501376:G:A	0	-3.3251	-2.27515e-08
43501623	chr19:43501623:G:A	0	-3.45973	-2.27515e-08
43501956	chr19:43501956:A:C	0	-1.03783e-08	-1.73718
43502044	chr19:43502044:G:C	0	-1.03783e-08	-2.86713
43502606	chr19:43502606:G:T	0	-1.03783e-08	-2.89609
43502664	chr19:43502664:C:CA	0	-2.5665	-2.9201
43502860	chr19:43502860:G:A	0	-2.72167	-1.84456
43502899	chr19:43502899:T:C	0	-3.42118	-2.27515e-08
43502940	chr19:43502940:G:A	0	-1.03783e-08	-1.04554
43502996	chr19:43502996:TA:T	0	-2.68318	-1.853
43503007	chr19:43503007:A:T	0	-2.67825	-1.84058
43503009	chr19:43503009:TA:T	0	-2.6469	-1.85283
43503344	chr19:43503344:C:T	0	-0.234303	-2.90063
43503475	chr19:43503475:G:C	0	-0.333001	-2.85438
43503669	chr19:43503669:C:T	0	-1.03783e-08	-3.06175
43504176	chr19:43504176:G:A	0	-1.03783e-08	-3.11073
43504203	chr19:43504203:C:A	0	-3.31048	-2.68421
43504258	chr19:43504258:A:C	0	-2.75712	-0.852405
43504370	chr19:43504370:C:T	0	-1.03783e-08	-3.07825
43504376	chr19:43504376:C:T	0	-0.335144	-2.8752
43504395	chr19:43504395:C:T	0	-1.03783e-08	-1.04554
43504696	chr19:43504696:G:C	0	-3.32999	-2.6886
43505513	chr19:43505513:A:C	0	-1.03783e-08	-2.82269
43506647	chr19:43506647:T:C	0	-1.03783e-08	-2.30053
43508457	chr19:43508457:T:C	0	-2.85259	-1.90386
43508728	chr19:43508728:A:G	0	-2.50891	-2.94549
43509108	chr19:43509108:G:A	0	-2.56058	-1.86274
43509175	chr19:43509175:A:C	0	-3.46965	-2.27515e-08
43509263	chr19:43509263:G:A	0	-1.03783e-08	-2.41211
43509444	chr19:43509444:C:G	0	-3.39767	-2.73506
43509660	chr19:43509660:A:G	0	-1.03783e-08	-2.42184
43509712	chr19:43509712:C:T	0	-3.47631	-1.62201
43509791	chr19:43509791:G:A	0	-3.50851	-2.70971
43510264	chr19:43510264:C:G	0	-1.03783e-08	-2.42858
43510378	chr19:43510378:C:T	0	-0.425441	-2.95677
43510447	chr19:43510447:G:T	0	-1.03783e-08	-2.94513
43510458	chr19:43510458:C:T	0	-1.03783e-08	-2.45985
43510853	chr19:43510853:G:A	0	-1.03783e-08	-2.60404
43511135	chr19:43511135:G:A	0	-1.03783e-08	-2.89478
43511141	chr19:43511141:C:T	0	-1.03783e-08	-1.42306
43511173	chr19:43511173:A:C	0	-2.83218	-2.81519
43511254	chr19:43511254:G:A	0	-1.03783e-08	-1.73973
43511930	chr19:43511930:G:T	0	-1.03783e-08	-2.3435
43512128	chr19:43512128:T:C	0	-3.48713	-2.27515e-08
43512414	chr19:43512414:A:T	0	-0.435952	-2.91802
43512450	chr19:43512450:G:C	0	-3.4169	-2.65391
43512631	chr19:43512631:G:T	0	-1.03783e-08	-2.93276
43512797	chr19:43512797:A:G	0	-1.03783e-08	-2.56535
43512922	chr19:43512922:C:T	0	-3.37026	-2.27515e-08
43513064	chr19:43513064:T:A	0	-1.35135	-2.27515e-08
43513773	chr19:43513773:A:G	0	-2.86424	-1.94792
43513909	chr19:43513909:A:G	0	-1.03783e-08	-0.99519
43514165	chr19:43514165:C:T	0	-1.03783e-08	-2.94925
43514269	chr19:43514269:C:T	0	-1.03783e-08	-2.97542
43514325	chr19:43514325:C:T	0	-1.03783e-08	-3.10744
43514682	chr19:43514682:C:T	0	-1.03783e-08	-2.42131
43515143	chr19:43515143:G:A	0	-1.03783e-08	-2.5306
43515267	chr19:43515267:A:T	0	-0.80642	-3.09485
43515620	chr19:43515620:A:G	0	-0.549893	-2.85774
43515856	chr19:43515856:G:A	0	-1.03783e-08	-3.08339
43516877	chr19:43516877:A:G	0	-1.03783e-08	-2.53696
43517153	chr19:43517153:ATT:A	0	-3.54047	-2.34085
43517299	chr19:43517299:C:G	0	-1.15134	-2.88243
43517497	chr19:43517497:G:A	0	-0.817901	-2.88445
43517614	chr19:43517614:A:T	0	-2.77411	-1.83767
43517621	chr19:43517621:A:G	0	-0.699363	-2.93092
43517669	chr19:43517669:G:A	0	-1.03783e-08	-2.6584
43517907	chr19:43517907:G:A	0	-2.40883	-2.95856
43518354	chr19:43518354:C:CA	0	-1.03783e-08	-2.44843
43518511	chr19:43518511:C:T	0	-0.899581	-2.75514
43518517	chr19:43518517:C:T	0	-0.809995	-2.92675
43519254	chr19:43519254:C:T	0	-3.43141	-2.89287
43519608	chr19:43519608:C:T	0	-1.03783e-08	-2.09009
43519934	chr19:43519934:C:T	0	-1.03783e-08	-2.70073
43520285	chr19:43520285:C:T	0	-1.03783e-08	-2.94925
43520587	chr19:43520587:G:A	0	-1.03783e-08	-3.04836
43520790	chr19:43520790:G:T	0	-3.11623	-2.95411
43520866	chr19:43520866:T:C	0	-1.03783e-08	-2.32848
43520916	chr19:43520916:C:A	0	-1.03783e-08	-2.89456
43521049	chr19:43521049:T:C	0	-2.87893	-1.82264
43521106	chr19:43521106:G:A	0	-1.03783e-08	-1.57128
43521257	chr19:43521257:G:A	0	-1.03783e-08	-3.0405
43521274	chr19:43521274:G:A	0	-1.03783e-08	-1.43977
43521282	chr19:43521282:G:A	0	-0.811983	-2.9116
43521303	chr19:43521303:T:C	0	-2.86575	-1.92198
43521415	chr19:43521415:T:G	0	-1.03783e-08	-3.05621
43522406	chr19:43522406:T:C	0	-3.53914	-2.38023
43522533	chr19:43522533:A:G	0	-2.67941	-2.56144
43522915	chr19:43522915:T:C	0	-3.53979	-2.33664
43523226	chr19:43523226:T:C	0	-2.80183	-0.46012
43523236	chr19:43523236:CCTTT:C	0	-1.03783e-08	-1.92664
43523238	chr19:43523238:T:C	0	-2.62884	-2.39081
43523340	chr19:43523340:G:A	0	-1.03783e-08	-1.48855
43523672	chr19:43523672:C:T	0	-1.03783e-08	-3.10844
43523856	chr19:43523856:C:T	0	-3.2185	-2.27515e-08
43523973	chr19:43523973:T:C	0	-1.03783e-08	-3.07787
43524143	chr19:43524143:C:T	0	-0.888874	-2.86011
43524159	chr19:43524159:C:T	0	-2.73795	-3.09987
43524235	chr19:43524235:A:T	0	-2.72078	-2.71642
43524681	chr19:43524681:G:A	0	-1.2533	-2.27515e-08
43524879	chr19:43524879:G:C	0	-3.38867	-2.92592
43525175	chr19:43525175:C:T	0	-1.03783e-08	-0.723566
43525944	chr19:43525944:C:G	0	-1.03783e-08	-2.28744
43526846	chr19:43526846:C:T	0	-2.64419	-2.92438
43526976	chr19:43526976:C:T	0	-1.03783e-08	-3.0639
43527071	chr19:43527071:C:A	0	-1.03783e-08	-2.09697
43527117	chr19:43527117:C:A	0	-1.03783e-08	-2.89135
43527172	chr19:43527172:C:T	0	-0.708812	-2.87462
43527218	chr19:43527218:C:T	0	-2.83632	-2.67745
43527769	chr19:43527769:C:T	0	-1.03783e-08	-3.08354
43527884	chr19:43527884:T:TA	0	-2.53907	-0.223673
43528460	chr19:43528460:A:T	0	-1.03783e-08	-2.93025
43528894	chr19:43528894:G:A	0	-1.03783e-08	-3.10163
43529024	chr19:43529024:C:T	0	-1.03783e-08	-2.44082
43529352	chr19:43529352:A:C	0	-1.03783e-08	-3.10528
43529393	chr19:43529393:A:G	0	0.0110312	-3.08982
43529508	chr19:43529508:G:A	0	-1.03783e-08	-1.5117
43529945	chr19:43529945:G:C	0	-2.54047	-2.90431
43530042	chr19:43530042:G:A	0	-1.03783e-08	-3.00252
43530194	chr19:43530194:A:C	0	-3.07152	-1.86819
43530205	chr19:43530205:G:A	0	-1.03783e-08	-2.89396
43530926	chr19:43530926:C:T	0	-1.03783e-08	-2.87458
43531104	chr19:43531104:C:T	0	-2.41277	-2.87521
43532187	chr19:43532187:CCTGA:C	0	-1.69189	-2.22184
43532265	chr19:43532265:G:C	0	-1.62946	-2.24926
43532725	chr19:43532725:T:G	0	-3.53904	-3.08584
43533212	chr19:43533212:G:A	0	-1.03783e-08	-3.09927
43533723	chr19:43533723:C:T	0	-1.03783e-08	0.0394964
43533725	chr19:43533725:CTG:C	0	-1.03783e-08	-1.89308
43534054	chr19:43534054:T:C	0	-1.03783e-08	-3.03312
43534154	chr19:43534154:T:C	0	-2.75385	-3.08064
43534225	chr19:43534225:C:T	0	-1.03783e-08	-2.18137
43534704	chr19:43534704:G:A	0	-1.03783e-08	-3.09327
43534795	chr19:43534795:G:A	0	-3.16092	-3.1103
43536082	chr19:43536082:T:A	0	-1.03783e-08	-3.0752
43536655	chr19:43536655:A:G	0	-2.86154	-3.11074
43536679	chr19:43536679:A:T	0	-3.17057	-2.27515e-08
43536845	chr19:43536845:T:C	0	-3.53598	-0.656251
43537211	chr19:43537211:C:T	0	-3.45878	-2.27515e-08
43537273	chr19:43537273:G:T	0	-1.8166	-1.85662
43537517	chr19:43537517:G:C	0	-3.24141	-2.27515e-08
43537614	chr19:43537614:A:G	0	-1.03783e-08	0.521002
43537628	chr19:43537628:T:C	0	-1.03783e-08	-2.49788
43537856	chr19:43537856:G:A	0	-1.03783e-08	-2.96379
43538047	chr19:43538047:A:G	0	-3.139	-3.11072
43538583	chr19:43538583:C:T	0	-3.4196	-2.97415
43538622	chr19:43538622:A:C	0	-3.31519	-2.27515e-08
43538838	chr19:43538838:C:T	0	-3.38124	-2.92209
43539296	chr19:43539296:T:C	0	-1.53921	-1.9748
43539542	chr19:43539542:T:C	0	-1.03783e-08	-3.10541
43539683	chr19:43539683:G:A	0	-1.03783e-08	-2.74404
43539766	chr19:43539766:AC:A	0	-1.82896	-2.1873
43539812	chr19:43539812:C:T	0	-1.03783e-08	-3.07967
43539835	chr19:43539835:G:T	0	-1.03783e-08	-3.0752
43539836	chr19:43539836:A:T	0	-1.03783e-08	-3.0753
43539973	chr19:43539973:C:T	0	-1.03783e-08	-3.11014
43540041	chr19:43540041:C:G	0	-1.54533	-2.0212
43540383	chr19:43540383:T:A	0	-1.03783e-08	-2.52232
43540396	chr19:43540396:C:T	0	-3.5345	-0.943425
43540542	chr19:43540542:T:G	0	-3.42359	-2.99717
43540734	chr19:43540734:A:G	0	-1.54579	-1.97437
43540942	chr19:43540942:C:T	0	-3.13449	-1.61667
43541349	chr19:43541349:C:T	0	-3.53275	-0.996239
43541353	chr19:43541353:A:G	0	-1.03783e-08	-3.10534
43541393	chr19:43541393:A:G	0	-2.8905	-2.9444
43541481	chr19:43541481:C:A	0	-1.01542	-3.06362
43541521	chr19:43541521:C:T	0	-2.84689	-3.11034
43541783	chr19:43541783:A:G	0	-0.906522	-3.05888
43541825	chr19:43541825:C:T	0	-2.78559	-3.01662
43541998	chr19:43541998:TGAGGCCAGAAGTTC:T	0	-1.03783e-08	-3.08838
43542040	chr19:43542040:G:A	0	-0.715047	-2.27515e-08
43543161	chr19:43543161:ATTCCCAG:A	0	-2.7692	-1.10461
43543398	chr19:43543398:T:C	0	-2.15214	-1.71839
43543748	chr19:43543748:T:A	0	-3.37319	-2.27515e-08
43544794	chr19:43544794:C:T	0	-1.03783e-08	-2.53875
43544834	chr19:43544834:G:T	0	-2.17895	-2.27515e-08
43544922	chr19:43544922:T:C	0	-1.03783e-08	-2.34857
43544988	chr19:43544988:G:A	0	-3.53644	-3.08598
43545204	chr19:43545204:A:G	0	-1.03783e-08	-2.3442
43545379	chr19:43545379:G:C	0	-2.43047	-3.10312
43545694	chr19:43545694:T:C	0	-1.03783e-08	-2.48476
43545709	chr19:43545709:G:T	0	-3.01892	-3.10861
43545729	chr19:43545729:G:T	0	-2.67186	-2.27515e-08
43546004	chr19:43546004:C:T	0	-3.46903	-2.27515e-08
43546043	chr19:43546043:C:T	0	-1.82386	-2.14794
43546814	chr19:43546814:T:C	0	-3.53558	-0.626937
43547226	chr19:43547226:C:T	0	-3.45926	-2.98407
43547325	chr19:43547325:A:G	0	-1.03783e-08	-2.74109
43547347	chr19:43547347:C:T	0	-2.52561	-0.792898
43547432	chr19:43547432:C:T	0	-3.17546	-3.11083
43547617	chr19:43547617:G:A	0	-1.03783e-08	-2.39408
43548119	chr19:43548119:G:GC	0	-1.03783e-08	-3.1067
43548213	chr19:43548213:G:A	0	-2.81919	-1.29694
43548464	chr19:43548464:T:C	0	-1.21301	-3.11049
43548948	chr19:43548948:C:A	0	-1.03783e-08	-2.1685
43549744	chr19:43549744:G:GGTCTC	0	-3.11677	-3.11072
43549765	chr19:43549765:C:G	0	-2.92857	-2.95906
43550235	chr19:43550235:C:G	0	-1.03783e-08	-2.62853
43550341	chr19:43550341:T:C	0	-1.03783e-08	-2.80673
43551413	chr19:43551413:G:A	0	-3.4326	-2.27515e-08
43551430	chr19:43551430:C:T	0	-0.858919	-3.06501
43551492	chr19:43551492:G:A	0	-2.68975	-0.891383
43551574	chr19:43551574:T:C	0	-2.71616	-3.05813
43551692	chr19:43551692:T:TG	0	-1.03783e-08	-2.92005
43551746	chr19:43551746:C:T	0	-2.76917	-3.06288
43551873	chr19:43551873:G:C	0	-1.03783e-08	-3.08897
43551900	chr19:43551900:A:G	0	-1.39172	-1.76038
43551954	chr19:43551954:G:A	0	-3.5391	-2.27515e-08
43552199	chr19:43552199:T:C	0	-1.03783e-08	-3.06566
43552260	chr19:43552260:C:T	0	-3.53091	-3.11016
43552967	chr19:43552967:G:A	0	-1.03783e-08	-2.93906
43553075	chr19:43553075:T:C	0	-1.41284	-1.75164
43553197	chr19:43553197:C:G	0	-1.03783e-08	-1.80702
43553422	chr19:43553422:G:A	0	-3.13116	-3.04074
43553567	chr19:43553567:G:A	0	-1.03783e-08	-3.10954
43553616	chr19:43553616:G:A	0	-1.03783e-08	-0.120547
43553820	chr19:43553820:G:A	0	-2.86848	-3.10077
43553835	chr19:43553835:T:G	0	-1.03783e-08	-2.06967
43553946	chr19:43553946:T:C	0	-1.71421	-2.12412
43554087	chr19:43554087:C:T	0	-1.46518	-1.81948
43554232	chr19:43554232:A:G	0	-1.03783e-08	-2.64863
43554336	chr19:43554336:C:T	0	-1.03783e-08	-3.11077
43554989	chr19:43554989:G:T	0	-2.7332	-3.05729
43555106	chr19:43555106:G:A	0	-1.03783e-08	-3.06566
43555849	chr19:43555849:A:G	0	-0.82845	-3.04699
43555867	chr19:43555867:A:G	0	-3.21899	-2.27515e-08
43556323	chr19:43556323:C:T	0	-1.03783e-08	-2.4317
43556532	chr19:43556532:G:A	0	-1.03783e-08	-3.08897
43556662	chr19:43556662:A:G	0	-0.970412	-3.05197
43557245	chr19:43557245:G:A	0	-3.36041	-3.00601
43557537	chr19:43557537:T:C	0	-1.03783e-08	-3.08878
43558120	chr19:43558120:C:T	0	-1.03783e-08	-3.1033
43558367	chr19:43558367:A:G	0	-0.764713	-3.04549
43558502	chr19:43558502:A:G	0	-0.59935	-3.04412
43558622	chr19:43558622:C:G	0	-2.70429	-0.745993
43558738	chr19:43558738:G:A	0	-2.62833	-0.564442
43559250	chr19:43559250:A:G	0	-3.13695	-2.85823
43559255	chr19:43559255:G:A	0	-3.14153	-2.86715
43559332	chr19:43559332:A:C	0	-1.29695	-2.27515e-08
43559516	chr19:43559516:A:G	0	-3.52694	-2.27515e-08
43559663	chr19:43559663:T:C	0	-3.41466	-3.09029
43559801	chr19:43559801:T:C	0	-1.03783e-08	-2.67628
43559833	chr19:43559833:A:G	0	-1.03783e-08	-2.89415
43560209	chr19:43560209:T:C	0	-1.03783e-08	-2.90874
43560351	chr19:43560351:G:A	0	-2.99886	-3.10712
43560713	chr19:43560713:C:G	0	-3.39512	-3.0377
43560831	chr19:43560831:C:T	0	-1.03783e-08	-3.11076
43560950	chr19:43560950:A:G	0	-1.03783e-08	-2.062
43561236	chr19:43561236:C:T	0	-3.10903	-3.0522
43561577	chr19:43561577:T:C	0	-3.41201	-2.27515e-08
43562442	chr19:43562442:AT:A	0	-3.51414	-0.766467
43562520	chr19:43562520:G:A	0	-3.33735	-2.97607
43562706	chr19:43562706:C:T	0	-2.85813	-2.27515e-08
43562831	chr19:43562831:A:G	0	-3.20006	-2.12555
43562850	chr19:43562850:C:G	0	-1.77364	-3.00496
43562912	chr19:43562912:A:G	0	-1.03783e-08	-2.20126
43563316	chr19:43563316:G:A	0	-1.03783e-08	-1.97072
43563522	chr19:43563522:T:C	0	-1.41409	-3.09337
43563624	chr19:43563624:C:T	0	-1.03783e-08	-1.62693
43564041	chr19:43564041:C:T	0	-3.54006	-0.876797
43564069	chr19:43564069:A:G	0	-3.51799	-2.96285
43564165	chr19:43564165:G:A	0	-1.03783e-08	-2.26091
43564222	chr19:43564222:G:A	0	-1.03783e-08	-2.90846
43564249	chr19:43564249:G:A	0	-3.53946	-0.743052
43564299	chr19:43564299:T:C	0	-1.03783e-08	-2.29319
43564415	chr19:43564415:G:A	0	-1.03783e-08	-2.17853
43564423	chr19:43564423:A:C	0	-2.91235	0.118206
43564484	chr19:43564484:T:C	0	-1.03783e-08	-2.51658
43564554	chr19:43564554:T:C	0	-3.52667	-2.06506
43565084	chr19:43565084:A:G	0	-1.03783e-08	-2.97057
43565321	chr19:43565321:C:T	0	-1.03783e-08	-3.01499
43565410	chr19:43565410:C:T	0	-1.03783e-08	-2.36288
43565589	chr19:43565589:T:A	0	-3.53355	-1.98127
43565880	chr19:43565880:AGT:A	0	-3.0951	-3.07745
43566105	chr19:43566105:G:A	0	-1.03783e-08	0.628617
43566185	chr19:43566185:G:A	0	-3.52841	-2.9531
43566556	chr19:43566556:T:C	0	-3.52184	-2.90623
43566594	chr19:43566594:T:C	0	-1.03783e-08	-1.9237
43566697	chr19:43566697:G:A	0	-2.41846	-2.27515e-08
43566917	chr19:43566917:A:ACAACC	0	-1.03783e-08	-2.91178
43566946	chr19:43566946:AATAG:A	0	-1.03783e-08	-2.90916
43567459	chr19:43567459:G:A	0	-2.96688	-3.11066
43567495	chr19:43567495:A:G	0	-2.9469	-2.27515e-08
43567680	chr19:43567680:G:A	0	-1.03783e-08	-2.94529
43567851	chr19:43567851:T:C	0	-1.41549	-3.04666
43567861	chr19:43567861:G:T	0	-3.50495	-1.12363
43568381	chr19:43568381:C:T	0	-3.53905	-0.802239
43568503	chr19:43568503:A:G	0	-3.062	-2.27515e-08
43568650	chr19:43568650:G:A	0	-3.00879	-2.8586
43568756	chr19:43568756:G:C	0	-1.03783e-08	-2.90968
43569116	chr19:43569116:AG:A	0	-3.52611	-2.41294
43569117	chr19:43569117:G:A	0	-1.55106	-2.93229
43569367	chr19:43569367:T:G	0	-3.54043	-3.11043
43569410	chr19:43569410:A:G	0	-3.16054	-3.07023
43569642	chr19:43569642:C:T	0	-1.77195	-2.87229
43569810	chr19:43569810:C:G	0	-1.03783e-08	-2.26864
43570159	chr19:43570159:C:T	0	-1.03783e-08	-2.59433
43570445	chr19:43570445:T:G	0	-1.14379	-3.09858
43570651	chr19:43570651:G:A	0	-2.9649	0.272595
43571484	chr19:43571484:G:A	0	-2.94039	0.317316
43571648	chr19:43571648:C:T	0	-1.03783e-08	-3.10819
43572002	chr19:43572002:T:C	0	-1.84699	-1.93649
43572012	chr19:43572012:A:T	0	-1.43791	-3.08085
43572453	chr19:43572453:G:A	0	-3.31553	-2.27515e-08
43572865	chr19:43572865:G:C	0	-1.03783e-08	-2.19125
43573108	chr19:43573108:A:T	0	-1.39461	-3.09669
43573237	chr19:43573237:A:G	0	-1.29823	-3.10144
43573355	chr19:43573355:G:A	0	-2.05529	-1.7573
43573494	chr19:43573494:T:C	0	-1.03783e-08	-1.75856
43574076	chr19:43574076:ATTATT:A	0	-2.93896	-2.96675
43574316	chr19:43574316:T:G	0	-3.53963	-0.893903
43574386	chr19:43574386:A:T	0	-3.02584	0.167269
43574584	chr19:43574584:C:A	0	-2.91221	-2.27515e-08
43575459	chr19:43575459:G:A	0	-3.49226	-1.8229
43575535	chr19:43575535:G:A	0	-1.96216	-1.93157
43576798	chr19:43576798:G:A	0	-1.03783e-08	-3.04067
43577281	chr19:43577281:A:G	0	-3.46679	-2.95655
43577300	chr19:43577300:G:A	0	-3.48086	-2.95533
43577584	chr19:43577584:T:G	0	-3.53725	-1.18329
43577710	chr19:43577710:C:T	0	-1.03783e-08	-3.11083
43578277	chr19:43578277:C:A	0	-3.53729	-1.16423
43578398	chr19:43578398:C:A	0	-3.53496	-1.13398
43578639	chr19:43578639:T:C	0	-2.88885	-2.71955
43578747	chr19:43578747:G:T	0	-1.03783e-08	-3.08473
43578793	chr19:43578793:T:C	0	-1.11845	-3.10198
43579276	chr19:43579276:C:T	0	-3.08725	0.336966
43580003	chr19:43580003:G:A	0	-1.34586	-3.09298
43580199	chr19:43580199:G:T	0	-3.05049	0.256329
43580520	chr19:43580520:G:C	0	-2.76114	-3.107
43580738	chr19:43580738:T:TA	0	-3.07678	-3.07828
43580742	chr19:43580742:T:C	0	-3.03212	-3.08832
43581675	chr19:43581675:C:T	0	-3.53871	-1.04992
43581793	chr19:43581793:G:A	0	-1.03783e-08	-2.92321
43582026	chr19:43582026:A:AC	0	-3.49723	-3.04457
43582149	chr19:43582149:T:C	0	-3.10799	-3.02838
43582566	chr19:43582566:T:C	0	-1.03783e-08	-3.02644
43582803	chr19:43582803:T:G	0	-2.72368	-3.11003
43582966	chr19:43582966:A:G	0	-1.03783e-08	-0.728942
43583065	chr19:43583065:A:AGAT	0	-3.45608	-2.9527
43583372	chr19:43583372:G:A	0	-2.93793	-2.86625
43583847	chr19:43583847:C:T	0	-1.03783e-08	-2.66825
43584043	chr19:43584043:G:A	0	-1.03783e-08	-3.01096
43584129	chr19:43584129:C:T	0	-1.03783e-08	-2.70596
43584226	chr19:43584226:A:ACC	0	-0.470678	-3.08252
43584360	chr19:43584360:T:C	0	-1.03783e-08	-2.01569
43584481	chr19:43584481:A:G	0	-2.32798	-2.27515e-08
43584666	chr19:43584666:T:C	0	-2.45651	-3.07779
43584783	chr19:43584783:C:T	0	-3.42382	-2.27515e-08
43585088	chr19:43585088:C:T	0	-3.5315	-3.06353
43585447	chr19:43585447:A:G	0	-1.03783e-08	-2.39342
43586043	chr19:43586043:A:C	0	-2.35489	-2.43668
43586189	chr19:43586189:C:T	0	-1.03783e-08	-2.35289
43586225	chr19:43586225:G:A	0	-2.06957	-2.27515e-08
43586357	chr19:43586357:C:T	0	-3.09566	-0.460617
43586966	chr19:43586966:G:A	0	-1.03783e-08	-2.81021
43587287	chr19:43587287:G:A	0	-1.03783e-08	-1.51403
43587351	chr19:43587351:G:C	0	-1.03783e-08	-2.40271
43587547	chr19:43587547:G:A	0	-3.52338	-2.27515e-08
43587606	chr19:43587606:T:C	0	-1.03783e-08	-2.37985
43587670	chr19:43587670:C:T	0	-1.03783e-08	-2.65713
43587854	chr19:43587854:C:T	0	-1.03783e-08	-2.95867
43588040	chr19:43588040:T:TG	0	-1.03783e-08	-2.38294
43588042	chr19:43588042:A:AAT	0	-1.03783e-08	-2.35415
43588259	chr19:43588259:C:T	0	-1.03783e-08	-3.10971
43588322	chr19:43588322:C:A	0	-1.03783e-08	-2.46092
43588977	chr19:43588977:T:G	0	-1.03783e-08	-2.20381
43589637	chr19:43589637:T:C	0	-3.53424	-2.99892
43589757	chr19:43589757:G:A	0	-1.03783e-08	-3.0004
43589774	chr19:43589774:A:G	0	-1.03783e-08	-2.21793
43589832	chr19:43589832:G:A	0	-1.03783e-08	-2.96875
43590180	chr19:43590180:T:A	0	-1.03783e-08	-1.7738
43590838	chr19:43590838:C:T	0	-1.03783e-08	-0.136855
43590925	chr19:43590925:A:G	0	-3.38867	-3.09474
43591103	chr19:43591103:G:A	0	-1.03783e-08	-2.27389
43592562	chr19:43592562:G:A	0	-1.03783e-08	-1.66896
43592602	chr19:43592602:G:T	0	-1.03783e-08	-3.02603
43592620	chr19:43592620:C:T	0	-1.03783e-08	-0.17385
43593607	chr19:43593607:G:A	0	-3.45348	-2.7468
43593608	chr19:43593608:G:A	0	-2.23883	-2.27515e-08
43593671	chr19:43593671:G:A	0	-1.03783e-08	-2.54888
43594145	chr19:43594145:G:T	0	-1.03783e-08	-3.0595
43594455	chr19:43594455:T:G	0	-1.03783e-08	-0.488305
43594556	chr19:43594556:G:C	0	-1.03783e-08	0.0503301
43594751	chr19:43594751:T:A	0	0.238143	-3.10779
43595515	chr19:43595515:C:T	0	-3.44867	-2.27515e-08
43595540	chr19:43595540:C:T	0	-1.03783e-08	-2.9771
43595611	chr19:43595611:C:T	0	-1.92452	-1.5669
43595746	chr19:43595746:T:C	0	-1.03783e-08	-2.71834
43595996	chr19:43595996:ACC:A	0	-2.72749	-2.27515e-08
43596260	chr19:43596260:A:G	0	-3.21518	-2.27515e-08
43597027	chr19:43597027:T:A	0	-1.03783e-08	-2.43887
43597037	chr19:43597037:C:T	0	-1.03783e-08	-2.4593
43597209	chr19:43597209:T:A	0	-3.18587	-2.27515e-08
43597493	chr19:43597493:G:A	0	-2.65226	-0.619044
43598186	chr19:43598186:T:C	0	0.332952	-3.11001
43598825	chr19:43598825:C:T	0	-1.03783e-08	-2.88604
43598987	chr19:43598987:C:T	0	-1.03783e-08	0.431276
43599888	chr19:43599888:A:G	0	-1.03783e-08	-0.450091
43600188	chr19:43600188:C:T	0	-1.03783e-08	-1.54978
43600229	chr19:43600229:G:A	0	-1.03783e-08	-2.72072
43600716	chr19:43600716:T:G	0	-1.03783e-08	-2.96676
43602025	chr19:43602025:G:A	0	-3.33749	-2.27515e-08
43602220	chr19:43602220:T:A	0	-1.03783e-08	-0.478753
43602445	chr19:43602445:C:T	0	-1.03783e-08	-2.72072
43602670	chr19:43602670:T:G	0	-1.03783e-08	-2.70039
43603368	chr19:43603368:C:A	0	-1.03783e-08	-3.09175
43604135	chr19:43604135:T:A	0	-1.03783e-08	-1.1288
43604483	chr19:43604483:G:A	0	0.389344	-3.08959
43604915	chr19:43604915:G:A	0	-3.36852	-2.27515e-08
43605155	chr19:43605155:C:T	0	-2.57904	-1.49022
43605312	chr19:43605312:T:C	0	-1.03783e-08	-2.71766
43605413	chr19:43605413:C:T	0	-1.03783e-08	-2.67038
43605675	chr19:43605675:C:T	0	-1.03783e-08	-2.70637
43605733	chr19:43605733:G:A	0	-2.65578	-0.702792
43605808	chr19:43605808:G:C	0	-1.03783e-08	-3.02829
43605816	chr19:43605816:TATACTCTTTAAA:T	0	-1.03783e-08	-3.02847
43606325	chr19:43606325:A:G	0	-1.03783e-08	-3.08576
43608327	chr19:43608327:C:G	0	-1.03783e-08	-2.83479
43608385	chr19:43608385:T:C	0	-1.03783e-08	-0.487934
43608523	chr19:43608523:G:A	0	-1.03783e-08	-2.71421
43608635	chr19:43608635:A:G	0	-1.03783e-08	-2.83939
43608692	chr19:43608692:G:A	0	-2.64652	-2.27515e-08
43608699	chr19:43608699:G:C	0	-1.03783e-08	-1.21088
43608743	chr19:43608743:C:A	0	-1.03783e-08	-1.49227
43609394	chr19:43609394:C:T	0	0.525582	-3.04568
43609550	chr19:43609550:G:A	0	-1.03783e-08	-1.60674
43609804	chr19:43609804:T:C	0	-1.03783e-08	-3.08126
43609811	chr19:43609811:A:G	0	-3.02544	-2.27515e-08
43609862	chr19:43609862:G:A	0	0.532088	-3.09272
43610304	chr19:43610304:ATTC:A	0	-1.03783e-08	-2.43978
43610307	chr19:43610307:C:T	0	-2.71587	-1.69456
43610568	chr19:43610568:G:A	0	-1.47151	-2.27515e-08
43610594	chr19:43610594:T:C	0	-1.03783e-08	-1.65691
43610988	chr19:43610988:C:A	0	-2.81463	-1.83471
43611703	chr19:43611703:A:G	0	-1.03783e-08	-3.06631
43611806	chr19:43611806:C:T	0	-1.33526	-3.10924
43611826	chr19:43611826:G:A	0	-1.03783e-08	-1.68375
43611853	chr19:43611853:G:C	0	-1.03783e-08	-1.68375
43612622	chr19:43612622:G:C	0	-1.03783e-08	-3.09191
43612728	chr19:43612728:G:A	0	-1.03783e-08	-2.68438
43612900	chr19:43612900:C:T	0	-2.18928	-2.27515e-08
43612908	chr19:43612908:T:A	0	-1.03783e-08	-3.06204
43612954	chr19:43612954:C:T	0	-1.03783e-08	0.865812
43613468	chr19:43613468:CAGCCGATCTAGAAGTCCCAACAAGGCAAGAGATCAT:C	0	-1.03783e-08	-2.63708
43613506	chr19:43613506:G:C	0	-1.03783e-08	-2.78649
43613691	chr19:43613691:T:C	0	-1.03783e-08	-1.40433
43613909	chr19:43613909:T:C	0	-1.03783e-08	-3.0604
43614201	chr19:43614201:G:A	0	-2.63716	-1.98564
43614528	chr19:43614528:A:G	0	-1.4268	-2.21216
43615167	chr19:43615167:C:G	0	-1.03783e-08	-2.66635
43615337	chr19:43615337:T:C	0	-1.03783e-08	-3.04315
43615494	chr19:43615494:G:GT	0	-1.03783e-08	-2.83601
43615593	chr19:43615593:C:T	0	-1.32171	-2.36495
43616727	chr19:43616727:T:C	0	-1.03783e-08	-2.99677
43618144	chr19:43618144:C:T	0	-2.5118	-2.71857
43618289	chr19:43618289:T:A	0	1.25631	-3.04142
43618617	chr19:43618617:C:T	0	-1.03783e-08	-0.332834
43619293	chr19:43619293:C:A	0	-1.03783e-08	-2.87216
43619698	chr19:43619698:T:G	0	-1.03783e-08	-2.86
43619742	chr19:43619742:G:A	0	-2.50069	-1.56491
43620060	chr19:43620060:A:C	0	-1.03783e-08	-2.02556
43620235	chr19:43620235:G:C	0	-1.03783e-08	-0.454188
43620583	chr19:43620583:T:C	0	-1.29788	-3.09837
43621173	chr19:43621173:C:G	0	2.27687	-2.90974
43621461	chr19:43621461:G:C	0	-1.03783e-08	-2.82711
43621546	chr19:43621546:C:T	0	-1.03783e-08	-1.01557
43621939	chr19:43621939:T:G	0	-1.03783e-08	-0.398435
43621982	chr19:43621982:T:C	0	-1.03783e-08	-2.61704
43622127	chr19:43622127:C:T	0	2.09691	-3.06179
43622213	chr19:43622213:T:C	0	-1.03783e-08	-0.454188
43623390	chr19:43623390:T:G	0	-1.03783e-08	-3.11082
43623451	chr19:43623451:A:C	0	-1.03783e-08	-3.07751
43623623	chr19:43623623:A:G	0	-3.53988	-2.27515e-08
43624285	chr19:43624285:A:G	0	2.00421	-3.02764
43625464	chr19:43625464:T:C	0	1.36786	-3.05476
43625731	chr19:43625731:A:C	0	0.145547	-1.48501
43626301	chr19:43626301:G:A	0	-2.66742	-0.776164
43626394	chr19:43626394:C:T	0	-1.03783e-08	-3.06735
43626745	chr19:43626745:C:T	0	-3.47383	-2.27515e-08
43626752	chr19:43626752:C:G	0	-1.03783e-08	-2.60656
43626808	chr19:43626808:A:G	0	-1.03783e-08	-2.49026
43627103	chr19:43627103:GGAGAAGA:G	0	-1.03783e-08	-3.05774
43627382	chr19:43627382:C:T	0	-1.03783e-08	-3.02723
43628066	chr19:43628066:T:C	0	1.34383	-3.09479
43628154	chr19:43628154:G:A	0	1.17725	-2.96013
43628272	chr19:43628272:A:C	0	-3.10053	-2.27515e-08
43628407	chr19:43628407:G:C	0	-1.74859	-3.03983
43629004	chr19:43629004:G:C	0	-1.03783e-08	-2.75893
43629430	chr19:43629430:T:C	0	-1.03783e-08	-2.48982
43629496	chr19:43629496:C:T	0	1.13886	-3.07232
43629524	chr19:43629524:G:C	0	-1.03783e-08	-2.2255
43630436	chr19:43630436:C:A	0	-1.03783e-08	-3.00731
43631163	chr19:43631163:A:G	0	-1.03783e-08	-3.00365
43631364	chr19:43631364:T:G	0	2.0047	-3.11035
43631464	chr19:43631464:T:A	0	-2.59813	-2.18952
43631572	chr19:43631572:C:T	0	-1.03783e-08	-2.90033
43631583	chr19:43631583:C:A	0	-2.71649	-0.997089
43631642	chr19:43631642:G:A	0	-1.03783e-08	-0.298355
43631980	chr19:43631980:T:TC	0	-3.20254	-2.27515e-08
43632326	chr19:43632326:C:A	0	-1.03783e-08	-1.89718
43633025	chr19:43633025:T:C	0	-2.72587	-1.66535
43633625	chr19:43633625:C:T	0	-1.03783e-08	-1.96212
43633803	chr19:43633803:A:C	0	-1.03783e-08	-2.96734
43634845	chr19:43634845:A:G	0	-3.33673	-2.27515e-08
43635030	chr19:43635030:C:T	0	1.3811	-3.11002
43636453	chr19:43636453:C:T	0	1.45674	-2.69176
43636660	chr19:43636660:C:T	0	-1.03783e-08	-2.54217
43636863	chr19:43636863:T:C	0	-2.32365	-2.45014
43637181	chr19:43637181:G:A	0	-3.42474	-2.98076
43638305	chr19:43638305:T:A	0	-1.03783e-08	-3.04327
43638588	chr19:43638588:C:T	0	0.378726	-2.27515e-08
43638619	chr19:43638619:A:G	0	-2.16335	-1.65642
43638730	chr19:43638730:T:C	0	-3.08515	-3.09997
43638955	chr19:43638955:A:AGG	0	-1.03783e-08	-2.0465
43638970	chr19:43638970:A:G	0	-1.03783e-08	-0.647675
43639324	chr19:43639324:G:A	0	-1.03783e-08	-2.97175
43640029	chr19:43640029:G:A	0	-1.03783e-08	-3.0325
43640267	chr19:43640267:G:A	0	-1.03783e-08	-3.04003
43640453	chr19:43640453:G:A	0	-1.03783e-08	-1.62767
43640709	chr19:43640709:T:C	0	-1.03783e-08	-3.01209
43641130	chr19:43641130:A:G	0	-1.19063	-1.30944
43641391	chr19:43641391:T:A	0	-1.51824	-1.52645
43641583	chr19:43641583:G:A	0	-1.03783e-08	-1.53074
43641850	chr19:43641850:C:T	0	-1.03783e-08	-2.99646
43641869	chr19:43641869:G:A	0	-1.03783e-08	-2.20992
43642172	chr19:43642172:C:T	0	-1.03783e-08	-0.171286
43642717	chr19:43642717:C:T	0	-1.03783e-08	-3.00144
43642778	chr19:43642778:C:A	0	-2.82806	-3.03952
43643102	chr19:43643102:C:T	0	-1.03783e-08	-2.88792
43643231	chr19:43643231:C:G	0	-1.03783e-08	-2.82989
43643829	chr19:43643829:A:G	0	-1.03783e-08	-2.9665
43643936	chr19:43643936:C:T	0	-1.03783e-08	-3.10989
43644656	chr19:43644656:A:T	0	-1.03783e-08	-1.83613
43644725	chr19:43644725:T:A	0	-1.03783e-08	-3.03491
43645133	chr19:43645133:T:A	0	-1.92533	-2.27515e-08
43645137	chr19:43645137:T:A	0	0.362148	-1.32707
43645141	chr19:43645141:T:A	0	-1.03783e-08	-1.96294
43645145	chr19:43645145:T:A	0	-1.03783e-08	-2.09123
43645248	chr19:43645248:G:A	0	-1.03783e-08	-3.06684
43645297	chr19:43645297:A:G	0	-0.845648	-1.79224
43645748	chr19:43645748:C:T	0	-2.36262	-2.54718
43645879	chr19:43645879:A:G	0	-1.03783e-08	-3.10046
43646244	chr19:43646244:T:A	0	-1.03783e-08	-2.86602
43646682	chr19:43646682:C:T	0	-1.03783e-08	-3.09967
43647031	chr19:43647031:C:T	0	-2.3331	-2.93644
43647080	chr19:43647080:G:A	0	-1.03783e-08	-2.24697
43647178	chr19:43647178:A:G	0	-1.03783e-08	-2.28347
43647373	chr19:43647373:C:T	0	-3.52576	-3.10346
43647469	chr19:43647469:T:C	0	-2.21332	-2.05173
43647535	chr19:43647535:G:A	0	-3.28176	-0.44062
43647546	chr19:43647546:C:T	0	-3.52747	-3.1021
43647618	chr19:43647618:A:C	0	-2.21204	0.436383
43647835	chr19:43647835:G:A	0	-2.29368	0.165396
43648134	chr19:43648134:T:A	0	-3.45112	-2.27515e-08
43648215	chr19:43648215:A:G	0	-2.23384	0.497128
43648262	chr19:43648262:A:G	0	-2.21663	0.63916
43648274	chr19:43648274:G:C	0	-2.1561	0.555607
43648343	chr19:43648343:A:G	0	-2.24955	0.750478
43648433	chr19:43648433:A:T	0	-2.25677	0.66212
43648784	chr19:43648784:C:T	0	-1.03783e-08	-2.70292
43648948	chr19:43648948:A:G	0	-2.41843	-3.11049
43649055	chr19:43649055:G:T	0	-1.03783e-08	-2.68704
43649161	chr19:43649161:G:A	0	-1.03783e-08	-1.64364
43649541	chr19:43649541:A:C	0	-1.03783e-08	-3.10833
43650066	chr19:43650066:C:T	0	-3.53185	1.05706
43650300	chr19:43650300:C:T	0	-2.66619	-2.27515e-08
43650453	chr19:43650453:G:C	0	-1.03783e-08	-2.99128
43651006	chr19:43651006:C:G	0	-1.03783e-08	-1.81299
43651027	chr19:43651027:A:G	0	-3.5243	1.0649
43651064	chr19:43651064:TTTTAA:T	0	-1.03783e-08	-2.87509
43651078	chr19:43651078:T:A	0	-3.34757	-2.65664
43651366	chr19:43651366:C:T	0	-1.03783e-08	-0.223117
43651455	chr19:43651455:G:A	0	-2.26156	-2.7853
43651716	chr19:43651716:G:A	0	-3.5334	-0.574583
43651966	chr19:43651966:C:T	0	-2.08769	-2.27515e-08
43652320	chr19:43652320:T:C	0	-1.56389	-2.96612
43652448	chr19:43652448:G:A	0	-1.59541	-2.00034
43652549	chr19:43652549:A:G	0	-1.03783e-08	-2.75031
43652561	chr19:43652561:C:T	0	-1.03783e-08	-3.0543
43652589	chr19:43652589:C:T	0	-2.76409	-2.72187
43653004	chr19:43653004:A:G	0	-3.18045	-3.03165
43653460	chr19:43653460:C:G	0	-3.47064	-2.89607
43653467	chr19:43653467:G:A	0	-1.03783e-08	-3.06975
43653705	chr19:43653705:T:C	0	-3.48572	-2.84881
43653852	chr19:43653852:G:A	0	-3.51303	-2.92308
43653900	chr19:43653900:C:T	0	-1.03783e-08	-3.10873
43654024	chr19:43654024:T:C	0	-1.03783e-08	-3.00234
43654033	chr19:43654033:G:A	0	-3.44474	-2.82549
43654055	chr19:43654055:C:T	0	-3.49053	-2.84262
43654478	chr19:43654478:C:G	0	-3.39122	-2.1829
43654730	chr19:43654730:T:TC	0	-1.03783e-08	-3.08009
43654889	chr19:43654889:G:A	0	-1.03783e-08	-2.73645
43655128	chr19:43655128:T:C	0	-3.4864	-2.83594
43655160	chr19:43655160:C:T	0	-1.03783e-08	-2.99153
43655213	chr19:43655213:T:G	0	-3.48452	-2.87532
43655225	chr19:43655225:G:A	0	-3.47721	-2.82999
43655337	chr19:43655337:G:A	0	-3.54016	-3.11055
43655632	chr19:43655632:G:A	0	-1.03783e-08	-2.74249
43655667	chr19:43655667:T:C	0	-2.71203	-2.87194
43655724	chr19:43655724:G:A	0	-3.50195	-2.83601
43655932	chr19:43655932:G:A	0	-1.03783e-08	-3.10819
43655981	chr19:43655981:G:A	0	-3.47876	-2.84623
43656050	chr19:43656050:T:C	0	-0.140786	-2.79519
43656261	chr19:43656261:T:A	0	-0.0083007	-2.27515e-08
43656716	chr19:43656716:A:G	0	-3.26914	-2.64521
43656929	chr19:43656929:A:T	0	-3.24238	-2.56499
43656960	chr19:43656960:C:A	0	-1.03783e-08	-2.97767
43656997	chr19:43656997:G:A	0	-3.25371	-2.27515e-08
43657164	chr19:43657164:G:A	0	-1.03783e-08	-3.10349
43657334	chr19:43657334:T:A	0	-3.25069	-2.62905
43657341	chr19:43657341:A:T	0	-1.03783e-08	-3.09291
43657346	chr19:43657346:C:G	0	-3.24212	-2.61841
43657396	chr19:43657396:G:C	0	-1.03783e-08	-3.10827
43657466	chr19:43657466:G:A	0	-3.52894	-2.27515e-08
43657629	chr19:43657629:T:C	0	-3.33264	-2.6157
43657963	chr19:43657963:G:T	0	-3.2426	-2.80699
43657992	chr19:43657992:T:C	0	-3.28277	-2.63411
43657993	chr19:43657993:G:A	0	-3.18696	-2.71709
43658047	chr19:43658047:A:AC	0	-3.32551	-2.61469
43658081	chr19:43658081:A:G	0	-3.53533	-3.05464
43658346	chr19:43658346:GC:G	0	-1.03783e-08	-2.95321
43658546	chr19:43658546:C:T	0	-1.03783e-08	-3.08657
43658802	chr19:43658802:A:G	0	-3.33775	-3.07791
43658881	chr19:43658881:T:G	0	-2.5926	-3.0443
43658909	chr19:43658909:T:C	0	-2.43027	-2.29511
43659073	chr19:43659073:T:G	0	-2.85406	-2.27515e-08
43659404	chr19:43659404:C:T	0	-1.03783e-08	-3.02689
43659593	chr19:43659593:C:T	0	-1.03783e-08	-2.90507
43659629	chr19:43659629:A:T	0	-3.49838	-2.99518
43659703	chr19:43659703:C:T	0	-1.03783e-08	-2.96999
43659802	chr19:43659802:C:T	0	-3.52768	-2.62529
43660053	chr19:43660053:A:G	0	-1.03783e-08	-2.76791
43660135	chr19:43660135:T:C	0	-1.03783e-08	-2.98296
43660234	chr19:43660234:C:T	0	-3.52163	-2.66578
43660285	chr19:43660285:T:C	0	-3.51779	-2.64529
43660381	chr19:43660381:G:A	0	-1.53902	-2.27515e-08
43660408	chr19:43660408:T:C	0	-3.36344	-2.67045
43660457	chr19:43660457:G:A	0	-3.51856	-2.66781
43660546	chr19:43660546:T:C	0	-1.03783e-08	-2.88136
43660913	chr19:43660913:T:C	0	-3.50591	-2.5313
43660939	chr19:43660939:G:A	0	-3.51416	-2.55359
43660957	chr19:43660957:A:T	0	-1.03783e-08	-2.98733
43662035	chr19:43662035:A:C	0	-3.32014	-3.01045
43662223	chr19:43662223:C:T	0	-3.25979	-2.46601
43662272	chr19:43662272:T:C	0	-3.30875	-3.10845
43662409	chr19:43662409:A:G	0	-1.03783e-08	-2.84048
43663384	chr19:43663384:C:T	0	-1.03783e-08	-3.08529
43663549	chr19:43663549:A:T	0	-3.46298	-2.27515e-08
43663552	chr19:43663552:C:T	0	-1.03783e-08	-2.64692
43663650	chr19:43663650:G:A	0	-1.03783e-08	-2.87686
43663801	chr19:43663801:A:C	0	-3.29249	-2.12951
43663845	chr19:43663845:A:G	0	-1.03783e-08	-1.97307
43664217	chr19:43664217:T:G	0	-1.03783e-08	-3.10979
43664346	chr19:43664346:C:G	0	-1.03783e-08	-2.89924
43664706	chr19:43664706:T:C	0	-1.03783e-08	-3.10989
43664864	chr19:43664864:C:T	0	-1.03783e-08	-2.80372
43665064	chr19:43665064:G:C	0	-1.03783e-08	-0.310038
43665089	chr19:43665089:G:A	0	-3.30497	-2.53936
43665313	chr19:43665313:C:T	0	-3.53818	-2.27515e-08
43665863	chr19:43665863:T:A	0	-1.03783e-08	-3.03724
43666059	chr19:43666059:C:T	0	-1.03783e-08	-3.07429
43666305	chr19:43666305:C:A	0	-1.03783e-08	-2.9984
43666355	chr19:43666355:T:A	0	-1.03783e-08	-2.13262
43666434	chr19:43666434:A:T	0	-3.30558	-3.10038
43666441	chr19:43666441:C:T	0	-3.18211	-2.74451
43666768	chr19:43666768:C:T	0	-1.03783e-08	-2.04803
43666990	chr19:43666990:T:C	0	-2.34993	-2.7949
43667023	chr19:43667023:C:T	0	-1.03783e-08	-2.18123
43667057	chr19:43667057:G:T	0	-1.03783e-08	-3.09815
43667131	chr19:43667131:C:T	0	-3.3017	-3.10873
43667197	chr19:43667197:C:T	0	-3.13175	-3.09526
43667321	chr19:43667321:G:A	0	-1.03783e-08	-3.01458
43667430	chr19:43667430:T:A	0	-3.26474	-3.10619
43667437	chr19:43667437:C:T	0	-1.03783e-08	-3.03311
43667482	chr19:43667482:T:A	0	-1.03783e-08	-2.6944
43667563	chr19:43667563:G:T	0	-1.03783e-08	-2.06024
43667873	chr19:43667873:C:T	0	-3.26728	-3.04473
43667913	chr19:43667913:T:C	0	-1.03783e-08	-2.07999
43667955	chr19:43667955:C:T	0	-1.03783e-08	-2.94458
43668036	chr19:43668036:T:C	0	-3.15629	-3.08313
43668180	chr19:43668180:G:A	0	-1.03783e-08	-2.04595
43668292	chr19:43668292:A:G	0	-1.03783e-08	-3.10361
43668760	chr19:43668760:C:A	0	-1.03783e-08	-2.39811
43668892	chr19:43668892:A:G	0	-1.03783e-08	-2.58343
43669098	chr19:43669098:G:A	0	-1.03783e-08	-3.04796
43669115	chr19:43669115:T:TG	0	-3.44614	-3.08014
43669177	chr19:43669177:C:T	0	-1.03783e-08	-2.813
43669824	chr19:43669824:A:C	0	-1.03783e-08	-2.29719
43669997	chr19:43669997:C:T	0	-1.03783e-08	-2.91227
43670289	chr19:43670289:C:T	0	-3.15043	-2.78133
43670636	chr19:43670636:C:T	0	-2.19612	-2.93544
43670662	chr19:43670662:T:TGCCCAGC	0	-1.03783e-08	-2.79486
43670767	chr19:43670767:T:C	0	-1.03783e-08	-2.92133
43671290	chr19:43671290:G:A	0	-1.03783e-08	-3.06235
43671830	chr19:43671830:C:T	0	-3.27948	-2.96516
43671898	chr19:43671898:G:C	0	-1.03783e-08	-3.11083
43672292	chr19:43672292:T:C	0	-1.03783e-08	-3.03879
43673038	chr19:43673038:T:C	0	-1.03783e-08	-3.05638
43673461	chr19:43673461:T:C	0	-1.03783e-08	-1.26745
43673548	chr19:43673548:C:T	0	-3.53992	-3.03883
43673836	chr19:43673836:T:G	0	-2.41287	-2.80664
43673985	chr19:43673985:T:C	0	-1.96288	-3.09419
43674031	chr19:43674031:T:G	0	-1.03783e-08	-3.10329
43674093	chr19:43674093:A:G	0	-1.03783e-08	-2.8989
43674120	chr19:43674120:A:G	0	-3.53821	-3.10708
43674285	chr19:43674285:T:C	0	-2.00841	-2.70145
43674380	chr19:43674380:C:T	0	-1.03783e-08	-2.85464
43674443	chr19:43674443:G:A	0	-1.03783e-08	-3.1054
43674497	chr19:43674497:A:G	0	-2.05691	-2.8395
43674574	chr19:43674574:C:T	0	-1.03783e-08	-2.63311
43674663	chr19:43674663:C:T	0	-3.53062	-3.02965
43674776	chr19:43674776:C:T	0	-3.46448	-2.9701
43674803	chr19:43674803:T:C	0	-1.03783e-08	-3.04302
43676102	chr19:43676102:G:A	0	-3.18236	-3.09197
43676115	chr19:43676115:T:C	0	-2.85652	-2.27515e-08
43676387	chr19:43676387:T:A	0	-3.14375	-3.09726
43676398	chr19:43676398:A:C	0	-3.53973	-2.93772
43676443	chr19:43676443:G:A	0	-2.55487	-2.60509
43676499	chr19:43676499:G:A	0	-1.03783e-08	-3.11083
43676638	chr19:43676638:G:A	0	-1.03783e-08	-2.99035
43676655	chr19:43676655:A:G	0	-1.03783e-08	-2.50458
43676849	chr19:43676849:C:T	0	-1.03783e-08	-2.57964
43676973	chr19:43676973:T:C	0	-2.74275	-3.10732
43677043	chr19:43677043:C:T	0	-2.65375	-2.73607
43677269	chr19:43677269:T:C	0	-1.03783e-08	-3.10925
43677379	chr19:43677379:C:T	0	-2.81058	-3.10142
43677407	chr19:43677407:C:T	0	-1.03783e-08	-2.69236
43677608	chr19:43677608:C:T	0	-1.03783e-08	-2.97414
43677867	chr19:43677867:A:G	0	-1.03783e-08	-2.79958
43677990	chr19:43677990:C:T	0	-3.51194	-2.94281
43678188	chr19:43678188:C:T	0	-1.03783e-08	-2.97313
43678244	chr19:43678244:T:C	0	0.00434842	-2.27515e-08
43678252	chr19:43678252:C:T	0	-1.03783e-08	-3.10318
43678334	chr19:43678334:G:A	0	-3.53847	-2.40259
43678402	chr19:43678402:T:A	0	-3.31175	-3.09945
43678543	chr19:43678543:A:G	0	-3.38657	-3.07378
43678653	chr19:43678653:T:C	0	-3.3732	-3.02533
43679820	chr19:43679820:G:C	0	-1.03783e-08	-2.97558
43680704	chr19:43680704:C:T	0	-3.5403	-2.85289
43680810	chr19:43680810:A:T	0	-3.51749	-3.06484
43681050	chr19:43681050:A:T	0	-3.51572	-3.05372
43681447	chr19:43681447:G:T	0	-1.03783e-08	-3.00106
43681473	chr19:43681473:G:A	0	-1.03783e-08	-2.86189
43681558	chr19:43681558:C:A	0	-3.52635	-2.98333
43681559	chr19:43681559:G:A	0	-1.03783e-08	-3.03392
43681572	chr19:43681572:G:A	0	-3.50166	-3.10161
43681600	chr19:43681600:T:C	0	-3.51389	-3.0186
43681774	chr19:43681774:G:A	0	-3.51946	-2.98333
43681909	chr19:43681909:G:A	0	-3.13296	-2.27515e-08
43681920	chr19:43681920:T:C	0	-3.50273	-3.10888
43681921	chr19:43681921:A:G	0	-3.52294	-3.09141
43682349	chr19:43682349:G:A	0	-3.49269	-3.06148
43682501	chr19:43682501:C:A	0	-3.42616	-3.07934
43683073	chr19:43683073:A:C	0	-1.03783e-08	-2.74233
43683342	chr19:43683342:C:T	0	-0.162867	-3.10878
43683344	chr19:43683344:T:C	0	-3.0931	-2.27515e-08
43683354	chr19:43683354:C:T	0	-3.44352	-2.95738
43683415	chr19:43683415:C:T	0	-1.03783e-08	-3.09418
43683425	chr19:43683425:A:G	0	0.535014	-3.00432
43683650	chr19:43683650:G:A	0	-2.60297	-2.27515e-08
43683776	chr19:43683776:G:A	0	-1.03783e-08	-3.06998
43683921	chr19:43683921:C:T	0	-3.44386	-3.11057
43683952	chr19:43683952:C:T	0	-3.02878	-3.10628
43683976	chr19:43683976:C:T	0	-3.46853	-3.11009
43684287	chr19:43684287:A:C	0	-1.03783e-08	-3.10459
43684300	chr19:43684300:G:C	0	-1.03783e-08	-2.98959
43684644	chr19:43684644:C:T	0	-1.03783e-08	-3.10242
43684955	chr19:43684955:G:A	0	-3.53684	-3.09335
43685070	chr19:43685070:C:T	0	-3.04296	-2.27515e-08
43685092	chr19:43685092:T:C	0	-2.84	-2.91108
43685134	chr19:43685134:A:T	0	-0.920686	-1.57917
43685287	chr19:43685287:G:A	0	-2.72826	-2.27515e-08
43685289	chr19:43685289:G:A	0	-1.15662	-2.07644
43685597	chr19:43685597:C:T	0	-2.80977	-2.27515e-08
43686219	chr19:43686219:C:T	0	-3.40039	-3.06654
43686430	chr19:43686430:G:A	0	-2.21289	-3.0794
43686474	chr19:43686474:C:A	0	-3.12972	-2.53597
43686510	chr19:43686510:G:A	0	-3.35895	-3.04123
43686520	chr19:43686520:C:T	0	-1.03783e-08	-2.93187
43687100	chr19:43687100:TC:T	0	-1.03783e-08	-2.76195
43687939	chr19:43687939:C:T	0	-3.48559	-2.27515e-08
43688323	chr19:43688323:G:A	0	-3.45097	-3.01397
43688427	chr19:43688427:T:TC	0	-3.36327	-0.862725
43688574	chr19:43688574:G:A	0	-2.9387	-2.27515e-08
43689577	chr19:43689577:C:T	0	-2.34412	-3.04339
43689579	chr19:43689579:C:T	0	-3.46202	-2.97723
43690210	chr19:43690210:C:T	0	-3.35029	-2.8391
43690307	chr19:43690307:T:C	0	0.630891	-2.27515e-08
43690629	chr19:43690629:C:T	0	-2.19422	-1.98442
43691031	chr19:43691031:A:G	0	1.83209	-2.27515e-08
43691119	chr19:43691119:G:A	0	-1.03783e-08	-1.5592
43691311	chr19:43691311:C:T	0	-1.03783e-08	-2.85468
43691334	chr19:43691334:T:C	0	-1.03783e-08	-2.38794
43691431	chr19:43691431:G:A	0	-1.03783e-08	-1.55154
43691529	chr19:43691529:C:T	0	-1.03783e-08	-2.45604
43691565	chr19:43691565:G:C	0	-1.03783e-08	-3.10768
43692379	chr19:43692379:C:T	0	-3.52577	-2.94786
43692516	chr19:43692516:T:C	0	-3.53488	-3.05658
43692737	chr19:43692737:G:T	0	1.04024	-2.3896
43692842	chr19:43692842:A:G	0	-2.71914	-2.29832
43693015	chr19:43693015:G:A	0	-3.52494	-2.1458
43693041	chr19:43693041:A:G	0	-1.03783e-08	-3.00826
43693172	chr19:43693172:A:G	0	-1.03783e-08	-3.07888
43693231	chr19:43693231:C:T	0	-1.03783e-08	-2.33646
43693300	chr19:43693300:G:C	0	-3.53759	-2.87323
43693308	chr19:43693308:G:C	0	-3.52659	-2.27515e-08
43693393	chr19:43693393:C:T	0	-2.63554	-1.89123
43693636	chr19:43693636:AG:A	0	1.03367	-2.39446
43693653	chr19:43693653:G:A	0	-3.53737	-3.02357
43693684	chr19:43693684:C:T	0	-1.03783e-08	-3.0939
43693883	chr19:43693883:C:T	0	-1.03783e-08	-3.10729
43693901	chr19:43693901:T:TA	0	-1.03783e-08	-1.60912
43694089	chr19:43694089:C:T	0	-3.44406	-2.27515e-08
43694090	chr19:43694090:A:G	0	-1.03783e-08	-3.11047
43694225	chr19:43694225:G:A	0	-1.77166	-2.27515e-08
43694374	chr19:43694374:G:T	0	-2.83775	-2.98261
43694398	chr19:43694398:G:A	0	-1.03783e-08	-2.58245
43694425	chr19:43694425:G:A	0	-2.83241	-2.72577
43694689	chr19:43694689:CAT:C	0	-1.03783e-08	-3.0605
43694795	chr19:43694795:AAC:A	0	-0.988081	-2.76251
43694812	chr19:43694812:TC:T	0	-3.52599	-2.15116
43695621	chr19:43695621:A:G	0	-1.03783e-08	-2.08504
43695753	chr19:43695753:T:C	0	-3.53251	-3.07254
43695774	chr19:43695774:G:A	0	-0.787911	-3.11066
43695825	chr19:43695825:C:T	0	-3.53736	-3.10745
43695969	chr19:43695969:C:A	0	-1.03783e-08	-3.11013
43696122	chr19:43696122:C:T	0	-1.03783e-08	-1.70334
43696397	chr19:43696397:T:C	0	1.88004	-2.27515e-08
43696408	chr19:43696408:C:T	0	-3.34099	-2.27515e-08
43696457	chr19:43696457:A:T	0	-1.03783e-08	-3.10677
43696515	chr19:43696515:C:A	0	-0.943429	-1.80642
43696660	chr19:43696660:C:T	0	-0.966521	-1.80312
43696981	chr19:43696981:A:G	0	-1.03783e-08	-3.05321
43697015	chr19:43697015:C:T	0	-0.992966	-1.84354
43697159	chr19:43697159:A:G	0	-1.03783e-08	-3.05027
43697160	chr19:43697160:C:T	0	-0.889753	-1.82604
43697517	chr19:43697517:G:A	0	-3.52337	-2.86372
43697768	chr19:43697768:T:C	0	-0.371925	-2.79806
43697846	chr19:43697846:A:G	0	-1.03783e-08	-3.10199
43698447	chr19:43698447:A:G	0	-1.03783e-08	-3.09574
43698491	chr19:43698491:T:C	0	1.68624	-2.27515e-08
43698533	chr19:43698533:G:A	0	-1.03783e-08	-2.89184
43698552	chr19:43698552:T:C	0	-1.47815	-2.27515e-08
43698596	chr19:43698596:C:T	0	-3.53981	-3.05514
43698597	chr19:43698597:G:A	0	-1.03783e-08	-1.99708
43698667	chr19:43698667:G:A	0	-3.47896	-2.0222
43698703	chr19:43698703:A:T	0	-1.87885	-3.10926
43698768	chr19:43698768:A:C	0	-3.5375	-2.80707
43698941	chr19:43698941:G:A	0	-2.79184	-1.91433
43699104	chr19:43699104:G:C	0	-2.72061	-1.94918
43699155	chr19:43699155:G:A	0	-3.51615	-2.99134
43699428	chr19:43699428:G:C	0	-1.03783e-08	-1.97719
43699563	chr19:43699563:A:G	0	-1.03783e-08	-2.45108
43700021	chr19:43700021:G:A	0	-1.03783e-08	-2.67162
43700317	chr19:43700317:G:C	0	-3.52616	-2.28609
43700448	chr19:43700448:G:T	0	-1.03783e-08	-2.18598
43700800	chr19:43700800:T:C	0	-1.03783e-08	-2.31644
43700874	chr19:43700874:A:G	0	-3.38005	-2.91396
43700930	chr19:43700930:G:A	0	-3.5349	-2.46241
43701146	chr19:43701146:G:A	0	-1.03783e-08	-2.42105
43701150	chr19:43701150:G:A	0	-2.75919	-2.27515e-08
43701185	chr19:43701185:T:A	0	-3.47809	-2.39221
43701699	chr19:43701699:T:C	0	-3.35183	-1.74681
43701700	chr19:43701700:G:A	0	-2.52931	-2.56751
43701831	chr19:43701831:G:C	0	-1.03783e-08	-3.10995
43701884	chr19:43701884:C:T	0	-3.49712	-2.27515e-08
43702061	chr19:43702061:T:C	0	-1.03783e-08	-2.84034
43702126	chr19:43702126:A:C	0	-3.33338	-3.09754
43702139	chr19:43702139:T:C	0	-3.5063	-3.06193
43702223	chr19:43702223:G:A	0	-2.55082	-2.75576
43702717	chr19:43702717:C:T	0	-1.03783e-08	-3.01246
43702731	chr19:43702731:C:T	0	-3.35977	-3.05731
43702932	chr19:43702932:G:A	0	-1.03783e-08	-3.08728
43703166	chr19:43703166:C:T	0	-3.53998	-3.10835
43703651	chr19:43703651:C:T	0	-3.46207	-1.28122
43703950	chr19:43703950:T:C	0	-3.53753	-2.99494
43704070	chr19:43704070:T:C	0	-1.03783e-08	-3.07189
43704192	chr19:43704192:TCAG:T	0	-3.38217	-3.05879
43704867	chr19:43704867:C:T	0	-3.46889	-0.125532
43705094	chr19:43705094:G:A	0	-3.52772	-1.96002
43705266	chr19:43705266:A:G	0	-3.54023	-1.04158
43705305	chr19:43705305:A:G	0	-3.53449	-1.85465
43705375	chr19:43705375:G:A	0	-3.52871	-1.73104
43705427	chr19:43705427:C:T	0	-3.527	-1.62449
43705431	chr19:43705431:G:T	0	-0.489816	-0.575338
43705462	chr19:43705462:C:T	0	-3.52831	-1.77527
43705649	chr19:43705649:G:A	0	-3.5284	-1.41267
43705828	chr19:43705828:G:A	0	-3.5398	-1.49818
43705966	chr19:43705966:C:T	0	-2.08707	-2.27515e-08
43706067	chr19:43706067:G:A	0	-1.03783e-08	-3.04093
43706225	chr19:43706225:G:A	0	-3.53581	-1.80266
43706321	chr19:43706321:T:G	0	-3.53857	-1.79535
43706425	chr19:43706425:G:A	0	-3.53817	-1.74312
43706443	chr19:43706443:G:A	0	-3.53713	-1.80318
43706463	chr19:43706463:G:A	0	-2.92485	-2.27515e-08
43706570	chr19:43706570:A:G	0	-3.53495	-1.89912
43706638	chr19:43706638:C:G	0	-3.53821	-1.96126
43706700	chr19:43706700:G:A	0	-3.53756	-1.91918
43706738	chr19:43706738:G:C	0	-3.53673	-1.91218
43706817	chr19:43706817:T:A	0	-2.00207	-2.27515e-08
43706887	chr19:43706887:T:G	0	-3.54043	-1.92545
43706924	chr19:43706924:C:T	0	-1.03783e-08	-3.09489
43707064	chr19:43707064:G:A	0	-3.52485	-2.27515e-08
43707236	chr19:43707236:A:G	0	-3.53827	-2.91685
43707238	chr19:43707238:T:G	0	-3.53783	-2.90796
43707296	chr19:43707296:C:G	0	-1.78948	-3.00238
43707464	chr19:43707464:T:C	0	-3.53571	-3.00737
43707468	chr19:43707468:G:T	0	-3.5364	-3.0119
43707554	chr19:43707554:C:T	0	-2.9872	-1.31119
43707650	chr19:43707650:C:T	0	-1.03783e-08	-3.10883
43707655	chr19:43707655:C:T	0	-1.03783e-08	-3.08668
43707761	chr19:43707761:C:T	0	-3.5389	-3.00169
43707790	chr19:43707790:A:C	0	-3.5327	-2.98476
43707793	chr19:43707793:G:A	0	-3.53036	-2.97032
43707799	chr19:43707799:C:T	0	-1.03783e-08	-1.64593
43707800	chr19:43707800:G:A	0	-2.01188	-2.85931
43707802	chr19:43707802:G:A	0	-1.03783e-08	-3.03323
43707817	chr19:43707817:C:T	0	-2.2042	-2.27515e-08
43708099	chr19:43708099:C:T	0	-2.39009	-3.07636
43708128	chr19:43708128:C:T	0	-3.01798	-3.09423
43708435	chr19:43708435:T:A	0	-3.05991	-3.10414
43708479	chr19:43708479:G:A	0	-1.03783e-08	-3.08978
43708607	chr19:43708607:A:G	0	-3.02281	-3.10828
43708608	chr19:43708608:C:A	0	-1.03783e-08	-1.99236
43708712	chr19:43708712:G:A	0	-3.00932	-3.10423
43709047	chr19:43709047:C:T	0	-3.52043	-1.351
43709167	chr19:43709167:C:T	0	-1.03783e-08	-2.29402
43709228	chr19:43709228:T:C	0	-3.01432	-3.10553
43709297	chr19:43709297:C:T	0	-3.03331	-3.09979
43709301	chr19:43709301:C:T	0	-3.53874	-3.07869
43709679	chr19:43709679:G:C	0	-1.03783e-08	-2.30434
43709782	chr19:43709782:T:C	0	-2.14382	-2.27515e-08
43709823	chr19:43709823:A:T	0	-3.53861	-3.0893
43709887	chr19:43709887:T:C	0	-2.13424	-2.27515e-08
43709902	chr19:43709902:C:A	0	-3.54031	-3.09444
43710041	chr19:43710041:A:G	0	-3.47482	-2.91081
43710529	chr19:43710529:C:T	0	-1.03783e-08	-2.96801
43710778	chr19:43710778:T:A	0	-3.07184	-3.08036
43710828	chr19:43710828:C:T	0	-3.52525	0.833228
43711048	chr19:43711048:T:C	0	-3.50611	-0.982313
43711298	chr19:43711298:G:A	0	-2.06271	-3.01031
43711524	chr19:43711524:T:G	0	-3.53809	-3.04664
43712246	chr19:43712246:C:T	0	-1.03783e-08	-2.40497
43713684	chr19:43713684:C:T	0	-3.5387	-2.76153
43713818	chr19:43713818:G:T	0	-0.560513	-2.27515e-08
43714058	chr19:43714058:A:G	0	-2.86375	-2.9465
43714204	chr19:43714204:C:T	0	-1.03783e-08	-2.09714
43714215	chr19:43714215:G:A	0	-1.03783e-08	-3.11069
43714769	chr19:43714769:C:A	0	-2.22998	-2.27515e-08
43715181	chr19:43715181:G:A	0	-2.80023	-3.09367
43715598	chr19:43715598:A:G	0	-1.60635	-2.65673
43716182	chr19:43716182:G:T	0	-1.03783e-08	-2.806
43716581	chr19:43716581:A:G	0	-2.62821	-0.434585
43716584	chr19:43716584:C:G	0	-1.03783e-08	-3.06898
43716638	chr19:43716638:G:A	0	-1.03783e-08	0.317517
43716904	chr19:43716904:G:A	0	-1.03783e-08	-3.10687
43717095	chr19:43717095:G:A	0	-1.03783e-08	-2.70287
43717113	chr19:43717113:T:C	0	-2.64671	-3.08766
43717430	chr19:43717430:A:C	0	-1.03783e-08	-2.56676
43717638	chr19:43717638:G:A	0	-1.03783e-08	-2.96861
43717668	chr19:43717668:C:T	0	-1.03783e-08	-2.97846
43717803	chr19:43717803:C:T	0	-1.03783e-08	-2.67337
43717840	chr19:43717840:C:A	0	-3.51546	-3.08484
43718405	chr19:43718405:G:A	0	-1.03783e-08	-3.10718
43718657	chr19:43718657:G:A	0	-1.03783e-08	-2.86405
43718729	chr19:43718729:G:A	0	-1.03783e-08	-3.08943
43718961	chr19:43718961:G:A	0	-2.88975	-1.62862
43718973	chr19:43718973:C:T	0	-1.88094	-3.05524
43718993	chr19:43718993:C:T	0	-2.58618	-3.06953
43719104	chr19:43719104:G:A	0	-1.03783e-08	-3.09301
43719260	chr19:43719260:C:T	0	-3.0428	-3.0308
43719515	chr19:43719515:G:C	0	-3.29639	-2.27515e-08
43719807	chr19:43719807:G:A	0	-1.03783e-08	0.273993
43719970	chr19:43719970:CT:C	0	-1.03783e-08	-3.10076
43720009	chr19:43720009:T:A	0	-1.42561	-3.09371
43720304	chr19:43720304:C:G	0	-2.17618	-3.06809
43720347	chr19:43720347:GCTTT:G	0	-1.03783e-08	-3.09761
43720564	chr19:43720564:A:T	0	-1.03783e-08	-2.95597
43721015	chr19:43721015:T:G	0	-2.98142	-3.09552
43721026	chr19:43721026:C:T	0	-1.03783e-08	-0.349176
43721102	chr19:43721102:C:T	0	-1.03783e-08	-3.10971
43721214	chr19:43721214:A:G	0	-1.03783e-08	-2.78746
43721344	chr19:43721344:C:CTGG	0	-1.03783e-08	-3.09006
43721642	chr19:43721642:C:T	0	-3.52587	-3.07578
43721918	chr19:43721918:T:C	0	-3.53197	-3.09445
43721975	chr19:43721975:C:T	0	-3.53456	-3.08811
43722055	chr19:43722055:G:T	0	-1.03783e-08	-2.81927
43722268	chr19:43722268:A:G	0	-1.03783e-08	-1.66195
43722371	chr19:43722371:G:A	0	-1.03783e-08	-3.07875
43722574	chr19:43722574:G:A	0	-1.03783e-08	-2.10857
43722644	chr19:43722644:C:T	0	-1.03783e-08	-1.51486
43722839	chr19:43722839:A:G	0	-1.03783e-08	-2.59732
43723089	chr19:43723089:C:T	0	-1.03783e-08	-2.88482
43723219	chr19:43723219:G:A	0	-1.03783e-08	-2.77453
43723670	chr19:43723670:C:A	0	-1.03783e-08	-3.05028
43723872	chr19:43723872:G:A	0	-1.03783e-08	0.428799
43724393	chr19:43724393:G:A	0	-1.03783e-08	-3.10492
43725145	chr19:43725145:C:T	0	-2.99191	-3.09822
43725203	chr19:43725203:G:A	0	-1.03783e-08	-2.83271
43725255	chr19:43725255:G:A	0	-1.03783e-08	-2.46802
43725293	chr19:43725293:C:T	0	-1.03783e-08	-3.10902
43725357	chr19:43725357:A:G	0	-1.03783e-08	-2.89465
43725758	chr19:43725758:G:A	0	-1.03783e-08	-2.89218
43725993	chr19:43725993:C:T	0	-2.96611	-2.27515e-08
43726185	chr19:43726185:G:A	0	-1.03783e-08	-3.11081
43726512	chr19:43726512:A:G	0	-3.53488	-3.09263
43726568	chr19:43726568:C:G	0	-1.03783e-08	-2.88893
43726991	chr19:43726991:T:C	0	-1.03783e-08	-3.02164
43727184	chr19:43727184:G:A	0	-1.03783e-08	-3.08722
43727569	chr19:43727569:A:G	0	-1.03783e-08	-3.04971
43728106	chr19:43728106:A:G	0	-1.03783e-08	-1.79994
43728187	chr19:43728187:T:C	0	-1.03783e-08	-3.0984
43728213	chr19:43728213:C:T	0	-1.03783e-08	-2.84347
43728584	chr19:43728584:T:C	0	-3.46062	-2.95563
43729165	chr19:43729165:C:A	0	-1.03783e-08	-3.03403
43729269	chr19:43729269:G:A	0	-1.03783e-08	-3.09502
43729536	chr19:43729536:C:T	0	-1.03783e-08	2.62223
43729750	chr19:43729750:G:A	0	-2.10883	-2.27515e-08
43730363	chr19:43730363:T:C	0	-2.40891	-2.91301
43730424	chr19:43730424:T:C	0	-1.03783e-08	-3.09515
43730547	chr19:43730547:C:T	0	-1.03783e-08	-2.97753
43730552	chr19:43730552:G:A	0	-1.03783e-08	-1.1373
43730709	chr19:43730709:G:A	0	-3.42054	-2.40883
43730788	chr19:43730788:G:A	0	-1.03783e-08	-1.28273
43731383	chr19:43731383:G:A	0	-2.11607	-3.02439
43732259	chr19:43732259:T:C	0	-1.03783e-08	-0.451282
43732307	chr19:43732307:A:G	0	-1.03783e-08	-0.403793
43732562	chr19:43732562:G:A	0	-1.03783e-08	-0.528612
43732625	chr19:43732625:C:A	0	-3.35409	-0.275147
43733239	chr19:43733239:T:C	0	-2.80695	-2.27515e-08
43733556	chr19:43733556:G:T	0	-1.03783e-08	-0.47993
43733682	chr19:43733682:C:T	0	-1.03783e-08	-2.62805
43733986	chr19:43733986:A:C	0	-1.03783e-08	-0.373636
43734000	chr19:43734000:G:A	0	-1.86292	-2.99515
43734195	chr19:43734195:A:G	0	-2.04823	-2.9756
43735308	chr19:43735308:T:C	0	-1.03783e-08	-3.05063
43735547	chr19:43735547:G:A	0	-1.03783e-08	-2.15433
43735702	chr19:43735702:G:A	0	-1.03783e-08	-0.370832
43735876	chr19:43735876:G:A	0	-2.9244	-2.27515e-08
43736025	chr19:43736025:A:G	0	-3.13594	-2.27515e-08
43736429	chr19:43736429:G:GT	0	-1.03783e-08	-0.573448
43737399	chr19:43737399:G:T	0	-1.03783e-08	-0.764623
43737435	chr19:43737435:C:T	0	-1.03783e-08	-1.02253
43738017	chr19:43738017:T:C	0	-1.03783e-08	-0.950135
43738545	chr19:43738545:CTAAGA:C	0	-1.49492	-3.02828
43738987	chr19:43738987:A:C	0	-1.03783e-08	-0.927346
43740271	chr19:43740271:A:G	0	-3.5353	-2.87573
43741414	chr19:43741414:A:G	0	-1.03783e-08	-1.94103
43741515	chr19:43741515:C:G	0	-1.03783e-08	-2.52864
43741981	chr19:43741981:C:G	0	-1.03783e-08	-3.11077
43742448	chr19:43742448:T:A	0	-2.02979	-2.59001
43742554	chr19:43742554:A:G	0	-2.07361	-2.68726
43742802	chr19:43742802:G:C	0	-1.03783e-08	-3.07097
43742818	chr19:43742818:C:T	0	-2.00388	-2.65604
43743002	chr19:43743002:G:A	0	-1.03783e-08	-2.47864
43743162	chr19:43743162:C:T	0	-1.03783e-08	-2.15909
43743417	chr19:43743417:T:C	0	-3.54038	-1.27115
43744472	chr19:43744472:G:A	0	-1.03783e-08	-1.36275
43744473	chr19:43744473:G:A	0	-2.22795	-2.64724
43744726	chr19:43744726:A:G	0	-2.18823	-2.86767
43745985	chr19:43745985:G:A	0	-1.03783e-08	-2.47911
43746098	chr19:43746098:G:A	0	-3.54008	-0.739181
43746135	chr19:43746135:T:C	0	-1.03783e-08	-3.09145
43746589	chr19:43746589:G:A	0	-1.03783e-08	-0.960564
43746623	chr19:43746623:ATCTGAGCAGGGG:A	0	-3.54033	-1.20563
43746654	chr19:43746654:G:A	0	-3.18408	-2.27515e-08
43746679	chr19:43746679:A:G	0	-2.19915	-0.561526
43747002	chr19:43747002:G:A	0	-1.03783e-08	-1.2844
43747273	chr19:43747273:C:T	0	-1.924	-2.97613
43747318	chr19:43747318:A:T	0	-1.99135	-3.01798
43747382	chr19:43747382:G:A	0	-1.03783e-08	-2.83094
43747404	chr19:43747404:A:G	0	-1.03783e-08	-0.960564
43747437	chr19:43747437:G:A	0	-1.03783e-08	-0.429915
43747595	chr19:43747595:G:A	0	-1.03783e-08	-0.960564
43747952	chr19:43747952:C:T	0	-1.03783e-08	1.70417
43748380	chr19:43748380:C:T	0	-1.03783e-08	-3.05305
43748753	chr19:43748753:G:C	0	-1.03783e-08	-3.11016
43748951	chr19:43748951:AC:A	0	-1.03783e-08	-3.0026
43748964	chr19:43748964:C:T	0	-1.03783e-08	-2.98269
43749060	chr19:43749060:C:G	0	-1.03783e-08	-0.913286
43749257	chr19:43749257:G:A	0	-1.03783e-08	-1.10135
43749436	chr19:43749436:G:A	0	-1.93664	-3.03421
43749526	chr19:43749526:C:T	0	-1.03783e-08	0.0362429
43749819	chr19:43749819:C:T	0	-3.33015	-3.1105
43749842	chr19:43749842:T:C	0	-1.03783e-08	0.753296
43749959	chr19:43749959:C:T	0	-1.03783e-08	-0.892928
43750190	chr19:43750190:CCA:C	0	-1.03783e-08	-3.0182
43750820	chr19:43750820:C:T	0	-3.32834	-1.61035
43750826	chr19:43750826:C:T	0	-1.03783e-08	-3.0026
43750998	chr19:43750998:T:C	0	-2.23355	-0.96971
43751104	chr19:43751104:T:C	0	-2.12099	-1.49141
43751123	chr19:43751123:C:T	0	-1.03783e-08	-2.92137
43751416	chr19:43751416:C:T	0	-1.03783e-08	-3.03306
43751536	chr19:43751536:G:C	0	-1.03783e-08	-1.01052
43751606	chr19:43751606:G:A	0	-1.03783e-08	-2.45267
43752053	chr19:43752053:T:C	0	-2.05423	-1.35295
43752234	chr19:43752234:T:C	0	-2.18917	-1.06104
43752713	chr19:43752713:C:A	0	-3.33818	-0.99774
43752758	chr19:43752758:T:C	0	-2.17091	-0.919328
43753295	chr19:43753295:T:C	0	-1.03783e-08	-1.61978
43753432	chr19:43753432:G:A	0	-3.53245	-1.07146
43753650	chr19:43753650:G:A	0	-1.03783e-08	0.131952
43753932	chr19:43753932:AAC:A	0	-2.52111	-2.55373
43754261	chr19:43754261:G:C	0	-1.03783e-08	-2.96472
43754306	chr19:43754306:A:G	0	-2.09326	-0.724198
43754343	chr19:43754343:C:T	0	-1.03783e-08	0.0831975
43754382	chr19:43754382:T:C	0	-1.03783e-08	0.689891
43754487	chr19:43754487:T:G	0	-1.03783e-08	-1.20624
43754567	chr19:43754567:T:A	0	-1.03783e-08	-3.06533
43755209	chr19:43755209:A:G	0	-2.06896	-0.774753
43755318	chr19:43755318:G:A	0	-1.03783e-08	-3.11016
43755413	chr19:43755413:A:G	0	-2.07839	-0.737089
43755509	chr19:43755509:T:C	0	-1.03783e-08	-2.45267
43755813	chr19:43755813:GA:G	0	-3.3529	-2.27515e-08
43756047	chr19:43756047:T:C	0	-1.9635	-3.03644
43756064	chr19:43756064:A:G	0	-3.32951	-3.07271
43756367	chr19:43756367:CCTTA:C	0	-2.17655	-2.82874
43756420	chr19:43756420:T:C	0	-2.09003	-0.957276
43756456	chr19:43756456:GTAT:G	0	-1.03783e-08	-0.014568
43756529	chr19:43756529:A:C	0	-1.98417	-1.00637
43756565	chr19:43756565:A:G	0	-1.03783e-08	-3.0026
43756798	chr19:43756798:T:C	0	-1.03783e-08	-2.75955
43757029	chr19:43757029:G:A	0	-1.03783e-08	-2.94311
43757380	chr19:43757380:G:C	0	-3.34491	-3.07285
43758306	chr19:43758306:T:TC	0	-2.06494	-2.88421
43758393	chr19:43758393:A:G	0	-2.10271	-2.87479
43758693	chr19:43758693:T:C	0	-1.03783e-08	-0.441603
43758795	chr19:43758795:C:T	0	-1.03783e-08	-2.96486
43758823	chr19:43758823:C:T	0	-2.52096	-0.695936
43758945	chr19:43758945:T:C	0	-1.03783e-08	-1.23785
43758951	chr19:43758951:G:A	0	-1.03783e-08	-3.05732
43759167	chr19:43759167:T:C	0	-1.48573	-3.02736
43759220	chr19:43759220:G:A	0	-1.03783e-08	-1.64908
43759420	chr19:43759420:T:C	0	-1.03783e-08	-3.10275
43759455	chr19:43759455:T:G	0	-3.34894	-2.92801
43759504	chr19:43759504:G:A	0	-1.03783e-08	-0.0194639
43759568	chr19:43759568:TG:T	0	-1.03783e-08	-2.21796
43759614	chr19:43759614:G:A	0	-1.91212	-3.08057
43759896	chr19:43759896:A:G	0	-1.03783e-08	-2.24107
43759957	chr19:43759957:T:C	0	-3.54036	-2.4953
43760477	chr19:43760477:A:G	0	-1.03783e-08	-2.86873
43760701	chr19:43760701:C:T	0	-1.03783e-08	-2.75865
43760738	chr19:43760738:C:T	0	-1.03783e-08	-1.97719
43760959	chr19:43760959:G:A	0	-2.65685	-2.27515e-08
43760961	chr19:43760961:AC:A	0	-1.03783e-08	-1.89085
43761159	chr19:43761159:G:A	0	-1.03783e-08	-3.11083
43761256	chr19:43761256:T:A	0	-1.03783e-08	-3.07013
43761943	chr19:43761943:T:C	0	-1.03783e-08	-2.78289
43762124	chr19:43762124:G:A	0	-1.03783e-08	-2.78117
43762163	chr19:43762163:C:T	0	-1.03783e-08	-3.05109
43762444	chr19:43762444:G:A	0	-2.38651	-2.27515e-08
43762476	chr19:43762476:C:T	0	-1.03783e-08	-3.08144
43762806	chr19:43762806:A:T	0	-1.03783e-08	-3.10605
43762931	chr19:43762931:A:G	0	-1.03783e-08	-2.69605
43763434	chr19:43763434:T:C	0	-1.03783e-08	-2.62956
43763727	chr19:43763727:G:A	0	-3.08222	-2.59645
43763854	chr19:43763854:T:C	0	-1.61647	-3.08147
43763884	chr19:43763884:C:T	0	-3.47448	-2.94021
43764103	chr19:43764103:C:G	0	-1.03783e-08	-3.10051
43764502	chr19:43764502:T:C	0	-1.75876	-2.73502
43764526	chr19:43764526:C:T	0	-1.72751	-2.79114
43764578	chr19:43764578:TGTC:T	0	-1.63564	-2.80146
43764721	chr19:43764721:A:G	0	-2.3352	-2.72654
43764880	chr19:43764880:T:A	0	-1.60778	-2.74389
43764990	chr19:43764990:G:A	0	-1.96851	-2.9063
43764999	chr19:43764999:AGT:A	0	-1.67844	-2.72183
43765089	chr19:43765089:A:G	0	-1.63535	-2.73742
43765155	chr19:43765155:C:T	0	-1.03783e-08	-2.94962
43765382	chr19:43765382:C:T	0	-1.03783e-08	-2.99742
43765479	chr19:43765479:T:G	0	-3.32847	-2.5025
43765557	chr19:43765557:G:A	0	-3.16822	-2.93892
43765762	chr19:43765762:G:A	0	-2.78388	-2.27515e-08
43765885	chr19:43765885:G:C	0	-2.45742	-2.81839
43765913	chr19:43765913:C:T	0	-2.23795	-2.80795
43766390	chr19:43766390:T:C	0	-3.32805	-2.97906
43766657	chr19:43766657:C:T	0	-1.03783e-08	-2.03228
43766667	chr19:43766667:A:G	0	-3.11833	-3.08759
43766773	chr19:43766773:G:A	0	-2.15031	-2.80258
43766914	chr19:43766914:A:C	0	-1.69151	-3.10993
43766930	chr19:43766930:G:A	0	-1.03783e-08	-3.10193
43767783	chr19:43767783:A:G	0	-1.03783e-08	-2.07234
43768036	chr19:43768036:G:A	0	-3.4363	-2.37118
43768194	chr19:43768194:A:G	0	-1.99504	-2.8607
43768202	chr19:43768202:A:G	0	-3.27367	-2.94366
43769364	chr19:43769364:T:C	0	-1.49465	-3.11002
43769691	chr19:43769691:T:C	0	-1.03783e-08	-3.03245
43769980	chr19:43769980:C:T	0	-3.34107	-2.79276
43770314	chr19:43770314:C:T	0	-1.03783e-08	-3.06151
43770324	chr19:43770324:A:G	0	-1.03783e-08	-3.08622
43770435	chr19:43770435:C:T	0	-2.02066	-3.01842
43770530	chr19:43770530:A:G	0	-2.4993	-3.00692
43770718	chr19:43770718:C:T	0	-1.03783e-08	-2.99073
43770887	chr19:43770887:T:C	0	-1.03783e-08	-2.9983
43771221	chr19:43771221:G:A	0	-3.29404	-3.08319
43771345	chr19:43771345:G:A	0	-2.45724	-2.27515e-08
43771354	chr19:43771354:C:T	0	-3.41494	-0.542973
43771586	chr19:43771586:G:C	0	-1.03783e-08	-3.11014
43772218	chr19:43772218:A:G	0	-3.18478	-2.9936
43772435	chr19:43772435:G:A	0	-3.14778	-3.01007
43772731	chr19:43772731:A:G	0	-1.07537	-2.56049
43772784	chr19:43772784:G:A	0	-1.03783e-08	-3.10514
43772789	chr19:43772789:G:A	0	-1.03783e-08	-2.99805
43772827	chr19:43772827:C:T	0	-1.03783e-08	-2.8103
43772832	chr19:43772832:C:T	0	-1.03783e-08	-3.00646
43772885	chr19:43772885:G:T	0	-3.06891	-3.0535
43772974	chr19:43772974:T:C	0	-1.03783e-08	-3.00291
43772975	chr19:43772975:C:T	0	-1.03783e-08	-2.55908
43773032	chr19:43773032:G:A	0	-1.03783e-08	-1.77293
43773222	chr19:43773222:G:A	0	-1.03783e-08	-3.04709
43773253	chr19:43773253:T:C	0	-3.24853	-2.27515e-08
43773832	chr19:43773832:A:C	0	-1.03783e-08	-3.10653
43773935	chr19:43773935:T:C	0	-1.03783e-08	0.0261306
43774020	chr19:43774020:C:G	0	-1.03783e-08	-2.71
43774829	chr19:43774829:C:T	0	-1.03783e-08	-3.06192
43775637	chr19:43775637:A:G	0	-3.04415	-3.08456
43775869	chr19:43775869:G:A	0	-1.03783e-08	-3.05716
43775988	chr19:43775988:C:T	0	-1.03783e-08	-3.06713
43776139	chr19:43776139:A:T	0	-1.03783e-08	-2.69771
43776209	chr19:43776209:C:G	0	-1.03783e-08	-1.45081
43776567	chr19:43776567:C:T	0	-1.03783e-08	-3.1038
43776828	chr19:43776828:T:G	0	-0.712477	-3.02211
43776869	chr19:43776869:A:C	0	-1.03783e-08	-2.44876
43776888	chr19:43776888:G:A	0	-1.03783e-08	-3.11064
43776898	chr19:43776898:G:C	0	-1.03783e-08	-2.81443
43777410	chr19:43777410:T:C	0	-2.64322	-3.1049
43777633	chr19:43777633:G:A	0	-3.53115	-2.27515e-08
43777746	chr19:43777746:G:A	0	4.62993	-2.94608
43778367	chr19:43778367:G:C	0	-1.03783e-08	-2.27134
43778377	chr19:43778377:C:A	0	4.3084	-2.92639
43778440	chr19:43778440:T:C	0	-2.84723	-3.02561
43778441	chr19:43778441:G:A	0	-1.03783e-08	-1.80157
43778621	chr19:43778621:T:C	0	-1.03783e-08	-1.68076
43778658	chr19:43778658:C:T	0	-2.11111	-0.642047
43778879	chr19:43778879:T:C	0	4.37208	-3.00766
43779064	chr19:43779064:G:T	0	-2.08863	-0.67576
43779080	chr19:43779080:C:T	0	1.38671	-2.94744
43779420	chr19:43779420:G:C	0	-1.03783e-08	-2.97208
43779493	chr19:43779493:C:T	0	-1.03783e-08	-1.36465
43779732	chr19:43779732:C:T	0	-1.03783e-08	-3.08417
43780163	chr19:43780163:C:G	0	-2.54724	-2.97968
43780408	chr19:43780408:C:T	0	-1.03783e-08	-2.47564
43781507	chr19:43781507:C:T	0	-1.03783e-08	-3.00878
43782002	chr19:43782002:ATGCCC:A	0	-1.03783e-08	-3.03342
43782101	chr19:43782101:G:A	0	-3.51147	-2.27515e-08
43782158	chr19:43782158:G:A	0	-1.03783e-08	-3.03785
43782321	chr19:43782321:G:A	0	-3.33202	-2.27515e-08
43782361	chr19:43782361:A:G	0	0.17382	-2.83904
43782508	chr19:43782508:T:C	0	0.180468	-2.88216
43782610	chr19:43782610:C:T	0	0.342501	-2.87426
43782630	chr19:43782630:A:G	0	-1.03783e-08	-3.10578
43782641	chr19:43782641:C:T	0	-1.03783e-08	-3.03735
43782657	chr19:43782657:C:T	0	-2.82638	-2.27515e-08
43782739	chr19:43782739:C:T	0	-1.03783e-08	-3.03735
43782830	chr19:43782830:G:A	0	0.231621	-2.86253
43783555	chr19:43783555:C:T	0	-0.03195	-2.95297
43783690	chr19:43783690:C:T	0	-1.03783e-08	-2.96837
43783899	chr19:43783899:G:A	0	-1.03783e-08	-1.52739
43783940	chr19:43783940:G:A	0	-1.03783e-08	-3.04324
43784090	chr19:43784090:C:T	0	-1.03783e-08	-3.03568
43784282	chr19:43784282:G:A	0	-1.03783e-08	-1.24508
43784474	chr19:43784474:GGT:G	0	-2.92619	-3.05384
43785456	chr19:43785456:AG:A	0	-2.62945	-3.04189
43785598	chr19:43785598:G:A	0	-3.31901	-2.27515e-08
43785672	chr19:43785672:A:G	0	0.256807	-2.89948
43785783	chr19:43785783:CTCTT:C	0	-2.82793	-3.06619
43785793	chr19:43785793:T:C	0	-2.02471	-2.5414
43785842	chr19:43785842:CA:C	0	0.131332	-3.08055
43785861	chr19:43785861:T:A	0	0.284028	-2.92581
43785976	chr19:43785976:T:C	0	-2.96591	-3.04639
43786083	chr19:43786083:C:T	0	-1.52937	-3.07999
43786327	chr19:43786327:C:T	0	-2.96264	-2.27515e-08
43786328	chr19:43786328:G:A	0	-1.03783e-08	-1.27353
43786750	chr19:43786750:G:GT	0	-2.97107	-3.05213
43786818	chr19:43786818:C:G	0	-1.03783e-08	-3.03735
43787125	chr19:43787125:A:C	0	-1.03783e-08	-2.59604
43787249	chr19:43787249:T:C	0	-1.49427	-3.0868
43787333	chr19:43787333:C:T	0	-1.03783e-08	-0.452817
43787417	chr19:43787417:G:A	0	-2.84654	-1.42581
43787458	chr19:43787458:G:T	0	-1.03783e-08	-3.03675
43787726	chr19:43787726:G:T	0	-1.03783e-08	-3.10236
43787834	chr19:43787834:T:C	0	-1.53846	-3.07793
43787990	chr19:43787990:A:T	0	-1.61824	-3.05299
43788014	chr19:43788014:G:A	0	0.259195	-2.92635
43788092	chr19:43788092:A:G	0	0.565037	-3.09809
43788095	chr19:43788095:TATAA:T	0	-1.99715	-2.98667
43788128	chr19:43788128:TTATA:T	0	-1.03783e-08	-3.03175
43788375	chr19:43788375:ATACT:A	0	-1.03783e-08	-3.07091
43788395	chr19:43788395:T:A	0	-1.03783e-08	-3.10372
43788419	chr19:43788419:ATAT:A	0	-1.03783e-08	-2.97305
43788429	chr19:43788429:C:T	0	-3.46458	0.208652
43788992	chr19:43788992:T:C	0	-1.63386	-3.09518
43789126	chr19:43789126:T:C	0	1.95444	-2.7536
43789181	chr19:43789181:C:T	0	-2.96271	-3.06184
43789204	chr19:43789204:T:C	0	-1.59254	-3.02075
43789445	chr19:43789445:TTCTA:T	0	-1.03783e-08	-3.04862
43789754	chr19:43789754:C:T	0	-1.03783e-08	-1.2482
43789834	chr19:43789834:C:A	0	0.0454197	-3.06405
43789867	chr19:43789867:T:C	0	-1.58938	-3.08504
43789903	chr19:43789903:G:A	0	-1.50478	-3.08426
43790063	chr19:43790063:A:G	0	0.108042	-2.88939
43790314	chr19:43790314:A:G	0	0.106202	-2.88626
43790348	chr19:43790348:C:A	0	-2.93231	-3.04309
43790463	chr19:43790463:G:A	0	-1.03783e-08	-3.10422
43790588	chr19:43790588:C:T	0	-2.95378	-3.05394
43790716	chr19:43790716:C:T	0	-1.55924	-3.0768
43790794	chr19:43790794:T:C	0	-1.03783e-08	-2.91521
43791567	chr19:43791567:TTC:T	0	-1.43202	-3.09916
43791854	chr19:43791854:A:G	0	0.0726665	-2.79864
43792107	chr19:43792107:C:T	0	-1.77702	-3.10982
43792290	chr19:43792290:T:C	0	-1.03783e-08	-3.09643
43792302	chr19:43792302:C:G	0	-3.35498	-1.48882
43792314	chr19:43792314:C:T	0	0.191842	-2.9067
43792331	chr19:43792331:A:G	0	0.357084	-2.91473
43792459	chr19:43792459:A:AAC	0	-1.03783e-08	-0.90446
43792519	chr19:43792519:C:T	0	-2.72757	-3.04142
43792734	chr19:43792734:A:G	0	-3.40163	-0.0540586
43792741	chr19:43792741:C:T	0	-1.37689	-3.00728
43792876	chr19:43792876:A:G	0	-1.03783e-08	-3.03727
43792891	chr19:43792891:G:A	0	-1.03783e-08	-2.03856
43792984	chr19:43792984:C:T	0	-1.03783e-08	-3.09675
43793162	chr19:43793162:G:A	0	-3.31508	-1.74472
43793565	chr19:43793565:G:A	0	-1.47495	-3.05999
43793601	chr19:43793601:C:T	0	-2.6232	-3.0637
43793602	chr19:43793602:G:A	0	-2.59847	-2.27515e-08
43794010	chr19:43794010:A:G	0	-2.92994	-3.05619
43794248	chr19:43794248:G:A	0	-1.03783e-08	-3.02144
43794310	chr19:43794310:C:A	0	-1.03783e-08	-2.01314
43794342	chr19:43794342:C:A	0	-1.40054	-3.08091
43794732	chr19:43794732:G:A	0	-1.3163	-3.01909
43794733	chr19:43794733:C:A	0	-1.31469	-3.01909
43794836	chr19:43794836:A:G	0	-1.2704	-3.01448
43795053	chr19:43795053:T:G	0	-1.03783e-08	-2.06701
43795116	chr19:43795116:C:T	0	-2.36472	-2.5743
43795146	chr19:43795146:C:T	0	2.17143	-1.58499
43795192	chr19:43795192:A:G	0	-2.96267	-3.07324
43795268	chr19:43795268:G:A	0	-1.49367	-3.02021
43795428	chr19:43795428:A:G	0	-2.37789	-1.54378
43795514	chr19:43795514:C:T	0	0.127483	-1.38842
43796036	chr19:43796036:A:G	0	-1.03783e-08	0.0150374
43796170	chr19:43796170:C:T	0	-1.03783e-08	-3.05821
43796424	chr19:43796424:C:T	0	-1.69182	-2.15699
43796455	chr19:43796455:G:A	0	-1.03783e-08	-0.965124
43796508	chr19:43796508:G:T	0	-1.03783e-08	-1.02263
43796732	chr19:43796732:G:A	0	-0.117506	-1.10454
43797273	chr19:43797273:G:A	0	-0.11961	-1.15228
43797361	chr19:43797361:G:A	0	-3.27954	-2.27515e-08
43797390	chr19:43797390:C:T	0	-1.03783e-08	-3.09065
43797456	chr19:43797456:G:A	0	0.50161	-2.67262
43797538	chr19:43797538:A:G	0	-1.03783e-08	-3.02347
43797546	chr19:43797546:G:A	0	-1.03783e-08	-3.02405
43797597	chr19:43797597:T:C	0	-1.03783e-08	-3.02427
43798472	chr19:43798472:T:C	0	-0.668065	-2.18455
43798758	chr19:43798758:G:C	0	-1.03783e-08	-3.01033
43799275	chr19:43799275:C:T	0	-3.1601	-2.90771
43799441	chr19:43799441:T:C	0	-0.573068	-2.27887
43800036	chr19:43800036:G:A	0	-0.283447	0.529801
43800317	chr19:43800317:C:T	0	-2.96371	-2.27515e-08
43800903	chr19:43800903:G:A	0	-2.33707	-3.10126
43801019	chr19:43801019:A:T	0	-2.69236	-2.80483
43801174	chr19:43801174:G:A	0	-1.42986	-1.82773
43801227	chr19:43801227:T:A	0	-3.428	-2.11229
43801480	chr19:43801480:G:A	0	-1.03783e-08	-2.5908
43801546	chr19:43801546:T:G	0	-1.03783e-08	-3.02389
43801717	chr19:43801717:T:C	0	-3.42084	-2.16152
43802237	chr19:43802237:GCCCCCA:G	0	1.27926	-0.982062
43802330	chr19:43802330:C:T	0	-2.36075	-2.21908
43802424	chr19:43802424:G:T	0	-2.14313	-1.81965
43802630	chr19:43802630:A:C	0	-1.40814	-2.27415
43802700	chr19:43802700:G:A	0	-1.36705	-2.24537
43802795	chr19:43802795:C:T	0	-1.33533	-2.25339
43802804	chr19:43802804:A:G	0	-3.52461	-2.95744
43802886	chr19:43802886:C:G	0	-1.39742	-2.43493
43802896	chr19:43802896:T:C	0	-1.38949	-2.25514
43803121	chr19:43803121:G:A	0	-1.03783e-08	-2.72524
43803610	chr19:43803610:C:CCTGA	0	-1.33827	-2.37691
43803993	chr19:43803993:A:G	0	-3.06001	-2.94307
43804117	chr19:43804117:C:T	0	-3.06715	-3.07401
43804286	chr19:43804286:G:A	0	-2.68441	-2.79267
43804288	chr19:43804288:A:G	0	-2.72557	-2.79267
43804391	chr19:43804391:CATT:C	0	-2.33325	-2.20383
43804497	chr19:43804497:T:C	0	-2.63107	-2.04402
43804612	chr19:43804612:A:G	0	-2.37559	-1.78134
43804698	chr19:43804698:A:T	0	-2.58909	-0.914008
43804707	chr19:43804707:T:C	0	-2.58968	-1.02015
43804743	chr19:43804743:G:C	0	-1.03783e-08	-2.98845
43804850	chr19:43804850:C:T	0	-2.19305	-3.02091
43804924	chr19:43804924:A:G	0	0.197297	-2.5955
43805635	chr19:43805635:G:A	0	-2.85595	-2.69435
43806155	chr19:43806155:C:G	0	-1.03783e-08	-2.39706
43806207	chr19:43806207:C:T	0	-1.03783e-08	-2.76584
43806239	chr19:43806239:G:A	0	-0.473901	-2.84868
43806265	chr19:43806265:G:A	0	-1.03783e-08	-2.6719
43806368	chr19:43806368:A:C	0	-0.414316	-2.78882
43806436	chr19:43806436:G:A	0	-3.19525	-2.27515e-08
43806609	chr19:43806609:T:C	0	-3.49471	-2.27515e-08
43806980	chr19:43806980:C:A	0	-1.03783e-08	-2.46422
43807066	chr19:43807066:C:T	0	-2.84712	-2.66172
43807118	chr19:43807118:G:A	0	-2.96967	-3.08535
43807258	chr19:43807258:TTTTC:T	0	-1.03783e-08	-3.10629
43807283	chr19:43807283:TTTTC:T	0	-2.83937	-2.89794
43807535	chr19:43807535:C:T	0	-1.03783e-08	-2.95482
43807835	chr19:43807835:C:A	0	-1.03783e-08	-2.60458
43807970	chr19:43807970:AT:A	0	-1.03783e-08	-2.3733
43808193	chr19:43808193:C:T	0	-3.44075	-2.27515e-08
43809165	chr19:43809165:G:A	0	-3.40692	-2.28216
43809185	chr19:43809185:G:A	0	-1.03783e-08	-2.85147
43809241	chr19:43809241:C:T	0	-3.19937	-2.27515e-08
43809444	chr19:43809444:A:G	0	-3.29784	-2.99113
43809446	chr19:43809446:T:C	0	-2.81984	-2.81781
43809753	chr19:43809753:T:C	0	-1.03783e-08	-3.02859
43809992	chr19:43809992:G:T	0	-1.03783e-08	-1.86677
43810001	chr19:43810001:T:C	0	-1.03783e-08	-2.60291
43810392	chr19:43810392:G:A	0	-3.33194	-3.01462
43810900	chr19:43810900:G:T	0	-3.01788	-3.05459
43810912	chr19:43810912:G:A	0	-2.94475	-3.0649
43811044	chr19:43811044:T:C	0	-0.350397	-2.42513
43811456	chr19:43811456:C:T	0	-3.02697	-2.71398
43811618	chr19:43811618:G:A	0	-3.34015	-2.22767
43811764	chr19:43811764:A:AG	0	-1.03783e-08	-2.91295
43811800	chr19:43811800:T:C	0	-1.03783e-08	-2.80175
43812230	chr19:43812230:A:G	0	-1.03783e-08	-3.05985
43812425	chr19:43812425:C:A	0	-3.53328	-2.27515e-08
43812822	chr19:43812822:G:A	0	-1.03783e-08	-1.86677
43812986	chr19:43812986:C:G	0	-1.03783e-08	-2.92634
43813177	chr19:43813177:T:A	0	-2.8899	-2.82269
43813180	chr19:43813180:T:C	0	-2.87988	-2.82357
43813208	chr19:43813208:C:T	0	-0.232971	-3.10997
43813296	chr19:43813296:G:A	0	-3.50484	-2.83204
43813328	chr19:43813328:C:T	0	-3.03118	-3.08667
43813711	chr19:43813711:G:A	0	-1.03783e-08	-2.0646
43814047	chr19:43814047:C:T	0	-1.03783e-08	-3.10011
43814160	chr19:43814160:C:G	0	-1.03783e-08	-1.94259
43814250	chr19:43814250:A:G	0	-1.03783e-08	-2.06583
43814263	chr19:43814263:G:A	0	-1.03783e-08	-2.17182
43815916	chr19:43815916:T:C	0	-2.88018	-2.72839
43815949	chr19:43815949:G:A	0	-3.00609	-2.54281
43816008	chr19:43816008:C:T	0	-3.3174	-2.27515e-08
43816415	chr19:43816415:T:C	0	-1.03783e-08	-2.92645
43816561	chr19:43816561:C:G	0	-1.03783e-08	-2.04714
43816837	chr19:43816837:TAA:T	0	-1.03783e-08	-2.54424
43816840	chr19:43816840:GTATTATC:G	0	-1.03783e-08	-2.54424
43817435	chr19:43817435:T:C	0	-1.03783e-08	-3.0587
43817624	chr19:43817624:A:G	0	-1.855	-3.02277
43817697	chr19:43817697:C:T	0	-0.518813	-2.82462
43817706	chr19:43817706:A:G	0	-1.03783e-08	-2.85847
43817725	chr19:43817725:T:A	0	-3.35788	-3.02452
43817729	chr19:43817729:T:A	0	-1.03783e-08	-2.63957
43817821	chr19:43817821:A:G	0	-3.04895	-3.10379
43817961	chr19:43817961:G:A	0	-0.3706	-3.10078
43818233	chr19:43818233:A:G	0	-1.03783e-08	-3.10098
43818517	chr19:43818517:A:G	0	-3.03455	-3.04153
43818574	chr19:43818574:T:C	0	-3.21133	0.326758
43818600	chr19:43818600:G:A	0	-3.16277	-3.10823
43818605	chr19:43818605:T:C	0	-3.47875	-2.27515e-08
43818980	chr19:43818980:T:G	0	-3.41994	-3.05419
43819323	chr19:43819323:T:C	0	-2.78114	-2.76902
43819451	chr19:43819451:A:G	0	-2.91722	-2.75549
43819607	chr19:43819607:T:C	0	-3.38626	-3.07062
43819797	chr19:43819797:G:A	0	-3.17433	-3.11079
43819851	chr19:43819851:C:T	0	-1.03783e-08	-2.98412
43819989	chr19:43819989:AGC:A	0	-2.81485	-2.97459
43819993	chr19:43819993:A:C	0	-2.84393	-2.93932
43819996	chr19:43819996:GAAGGAAAAGACTTCACCATTC:G	0	-2.79172	-2.9281
43820275	chr19:43820275:A:G	0	-1.03783e-08	-2.06918
43820435	chr19:43820435:C:T	0	-1.03783e-08	-1.86677
43820663	chr19:43820663:G:C	0	-1.03783e-08	-1.87079
43821630	chr19:43821630:G:C	0	-1.03783e-08	-2.92914
43822026	chr19:43822026:T:G	0	-3.34975	-3.05126
43822056	chr19:43822056:T:A	0	-3.41092	-2.27515e-08
43822122	chr19:43822122:A:G	0	-2.71512	-2.27515e-08
43822672	chr19:43822672:C:T	0	-1.03783e-08	-2.85598
43822918	chr19:43822918:A:G	0	-1.03783e-08	-2.62258
43823304	chr19:43823304:C:T	0	-1.03783e-08	-2.93521
43823363	chr19:43823363:G:T	0	-2.79764	-2.69962
43823474	chr19:43823474:A:G	0	-3.09387	-2.80209
43823616	chr19:43823616:GA:G	0	-1.03783e-08	-2.91877
43823711	chr19:43823711:G:T	0	-2.81527	-2.69931
43824402	chr19:43824402:C:T	0	-1.03783e-08	-3.05748
43824620	chr19:43824620:C:T	0	-1.03783e-08	-2.0646
43825422	chr19:43825422:C:T	0	1.46815	-2.27515e-08
43825630	chr19:43825630:C:T	0	-3.11511	-3.00163
43825631	chr19:43825631:G:A	0	-3.09816	-2.27515e-08
43825733	chr19:43825733:C:T	0	-2.16685	-2.27515e-08
43825930	chr19:43825930:A:T	0	-0.316771	-2.73002
43825940	chr19:43825940:C:CAA	0	-0.114164	-2.76832
43826088	chr19:43826088:G:A	0	-0.110827	-3.08156
43826497	chr19:43826497:C:CA	0	-0.174659	-3.11077
43826620	chr19:43826620:A:G	0	-0.335	-2.95082
43826757	chr19:43826757:G:T	0	-1.03783e-08	-2.42535
43827346	chr19:43827346:C:T	0	-1.03783e-08	-2.01754
43827433	chr19:43827433:G:A	0	-3.03647	-2.27515e-08
43827461	chr19:43827461:T:C	0	-0.481482	-2.90842
43827558	chr19:43827558:T:C	0	-3.07109	-3.10768
43827646	chr19:43827646:T:C	0	-0.470878	-2.93622
43827855	chr19:43827855:G:A	0	-1.03783e-08	-2.01767
43828345	chr19:43828345:T:C	0	-2.92703	-3.072
43828364	chr19:43828364:T:A	0	-1.03783e-08	-3.10097
43828725	chr19:43828725:AGCTCAGTGCAACCTTGAAGTCCTGG:A	0	-1.03783e-08	-3.00811
43828897	chr19:43828897:T:C	0	-3.04885	-3.07774
43829040	chr19:43829040:G:C	0	0.296818	-2.48467
43829179	chr19:43829179:A:T	0	-1.03783e-08	-2.8505
43829369	chr19:43829369:A:G	0	-2.28724	-2.27515e-08
43829491	chr19:43829491:G:T	0	-3.05155	-2.89367
43829797	chr19:43829797:G:A	0	-3.27087	-2.27515e-08
43829978	chr19:43829978:G:A	0	-3.29261	-2.56174
43830077	chr19:43830077:T:C	0	-0.611953	-2.76317
43830250	chr19:43830250:G:T	0	-3.04882	-2.82724
43830334	chr19:43830334:T:C	0	-2.90902	-3.02534
43830392	chr19:43830392:C:CT	0	-3.04753	-2.79326
43830924	chr19:43830924:AAAAATT:A	0	-3.04397	-2.8291
43830938	chr19:43830938:A:G	0	-2.99089	-3.09523
43831866	chr19:43831866:C:T	0	-3.03762	-2.91807
43832893	chr19:43832893:G:A	0	-1.03783e-08	-2.40314
43833273	chr19:43833273:C:T	0	1.56781	-2.27515e-08
43833651	chr19:43833651:T:C	0	-1.28831	-3.0987
43834551	chr19:43834551:T:C	0	-3.50033	-2.27515e-08
43834614	chr19:43834614:G:A	0	-1.03783e-08	-2.89067
43834688	chr19:43834688:C:T	0	-3.04468	-3.10395
43834826	chr19:43834826:C:A	0	-1.03783e-08	-2.94423
43834927	chr19:43834927:A:G	0	-2.73833	-2.67674
43834969	chr19:43834969:A:T	0	-1.03783e-08	-3.05923
43835002	chr19:43835002:C:T	0	-3.29301	-2.5499
43835185	chr19:43835185:T:C	0	-3.52854	-2.27515e-08
43835225	chr19:43835225:G:A	0	-3.07799	-2.83657
43835290	chr19:43835290:A:G	0	-2.79864	-2.67819
43835393	chr19:43835393:C:T	0	-1.03783e-08	-3.06443
43835394	chr19:43835394:G:A	0	-2.62418	-2.75645
43835399	chr19:43835399:G:A	0	-1.03783e-08	-2.36394
43835808	chr19:43835808:C:T	0	-3.26263	-3.099
43836368	chr19:43836368:A:T	0	-1.03783e-08	-2.8959
43836814	chr19:43836814:T:A	0	-1.03783e-08	-3.10983
43837188	chr19:43837188:A:G	0	-3.14899	-2.7675
43837279	chr19:43837279:T:C	0	-1.03783e-08	-2.91415
43837883	chr19:43837883:T:C	0	-1.72472	-2.27515e-08
43838048	chr19:43838048:T:C	0	-3.35208	-2.36517
43838068	chr19:43838068:A:G	0	-1.03783e-08	-1.71409
43838352	chr19:43838352:G:A	0	-1.35121	-2.7903
43838825	chr19:43838825:C:T	0	-1.21164	-2.82963
43838881	chr19:43838881:T:G	0	-1.03783e-08	-2.97408
43838902	chr19:43838902:A:G	0	-3.50617	-2.27515e-08
43839337	chr19:43839337:A:T	0	-1.03783e-08	-3.09389
43839530	chr19:43839530:C:G	0	-3.49047	-3.02388
43839584	chr19:43839584:C:A	0	-1.269	-3.10316
43839818	chr19:43839818:C:G	0	-1.29944	-3.10493
43840070	chr19:43840070:T:G	0	-1.25121	-3.10036
43840190	chr19:43840190:C:A	0	-1.85565	-2.27515e-08
43840266	chr19:43840266:A:G	0	-1.30166	-3.07396
43840320	chr19:43840320:T:C	0	-3.16436	-2.94783
43840335	chr19:43840335:C:T	0	-1.03783e-08	-3.10919
43840363	chr19:43840363:G:A	0	-3.27073	-2.74094
43840570	chr19:43840570:C:T	0	-3.36741	-2.27515e-08
43840585	chr19:43840585:C:T	0	-1.28237	-3.09896
43840776	chr19:43840776:C:T	0	-3.05297	-3.06299
43841001	chr19:43841001:C:T	0	-3.09368	-2.7638
43841502	chr19:43841502:A:G	0	-1.32754	-3.10621
43841587	chr19:43841587:T:A	0	-1.03783e-08	-3.0418
43841701	chr19:43841701:G:C	0	-3.51892	-2.27515e-08
43842069	chr19:43842069:T:C	0	-1.31535	-3.09891
43842218	chr19:43842218:G:C	0	-1.28917	-3.10343
43842391	chr19:43842391:C:T	0	-1.30056	-3.10277
43842780	chr19:43842780:C:T	0	-1.03783e-08	-2.97776
43842781	chr19:43842781:A:G	0	-1.3707	-3.09986
43842952	chr19:43842952:TC:T	0	-1.30527	-3.10074
43843046	chr19:43843046:A:C	0	-1.28987	-3.10222
43843272	chr19:43843272:C:T	0	-1.3259	-3.1007
43843297	chr19:43843297:T:C	0	-1.28535	-3.1011
43843347	chr19:43843347:A:C	0	-1.14417	-3.03661
43843525	chr19:43843525:T:A	0	-1.3596	-3.10074
43843597	chr19:43843597:T:C	0	-1.28398	-3.1005
43844097	chr19:43844097:T:C	0	-1.269	-3.0974
43844164	chr19:43844164:G:A	0	-2.12261	-3.04693
43844186	chr19:43844186:A:C	0	-2.63687	-2.80633
43844272	chr19:43844272:C:T	0	-1.32679	-3.09149
43844497	chr19:43844497:T:C	0	-3.00318	-2.70531
43844616	chr19:43844616:T:C	0	-1.27353	-3.10159
43844653	chr19:43844653:C:A	0	-1.28823	-3.10232
43844672	chr19:43844672:A:C	0	-1.03783e-08	-3.00325
43844925	chr19:43844925:G:A	0	-1.03783e-08	-2.80642
43845051	chr19:43845051:C:G	0	-1.03783e-08	-3.07442
43845589	chr19:43845589:A:G	0	-2.46945	-2.82554
43845611	chr19:43845611:T:C	0	-3.26401	-2.70969
43845709	chr19:43845709:T:C	0	-1.25049	-3.08321
43845944	chr19:43845944:A:G	0	-1.5584	-3.08955
43846037	chr19:43846037:C:T	0	-2.55759	-2.90104
43846053	chr19:43846053:C:T	0	-1.3598	-3.07337
43846254	chr19:43846254:A:G	0	-2.53376	-2.82699
43846320	chr19:43846320:T:C	0	-1.03783e-08	-3.07389
43846539	chr19:43846539:A:G	0	-3.04435	-3.09635
43846566	chr19:43846566:A:C	0	-1.28917	-3.09646
43846576	chr19:43846576:C:T	0	-1.03783e-08	-2.77417
43846810	chr19:43846810:A:G	0	-3.48082	-3.06584
43846837	chr19:43846837:G:T	0	-1.03783e-08	-2.83302
43847014	chr19:43847014:GGGAGAT:G	0	-1.30501	-3.09449
43847542	chr19:43847542:C:T	0	-3.46991	-3.06387
43848487	chr19:43848487:G:A	0	-3.091	-3.07638
43848513	chr19:43848513:T:C	0	-3.17258	-2.96169
43848514	chr19:43848514:G:A	0	-1.08628	-3.10208
43848536	chr19:43848536:G:A	0	-1.20829	-3.10097
43848538	chr19:43848538:G:T	0	-1.03783e-08	-2.79972
43848617	chr19:43848617:A:G	0	-3.50748	-2.27515e-08
43848819	chr19:43848819:T:C	0	-1.28666	-3.10175
43848928	chr19:43848928:T:C	0	-1.25176	-3.10594
43848931	chr19:43848931:G:A	0	-1.17522	-3.10457
43848979	chr19:43848979:A:G	0	-1.04013	-3.078
43849090	chr19:43849090:C:T	0	-3.1764	-2.96433
43849231	chr19:43849231:T:C	0	-1.22487	-3.10214
43849302	chr19:43849302:G:A	0	-3.48344	-3.05942
43849904	chr19:43849904:T:G	0	-1.03783e-08	-2.72965
43850143	chr19:43850143:A:T	0	-3.18499	-2.9559
43850334	chr19:43850334:G:A	0	-1.30644	-3.10074
43850352	chr19:43850352:T:C	0	-3.21326	-2.96808
43850366	chr19:43850366:A:G	0	-1.31381	-3.10246
43850472	chr19:43850472:T:C	0	-1.31583	-3.09702
43850509	chr19:43850509:G:A	0	-1.03783e-08	-3.10621
43850549	chr19:43850549:C:T	0	-1.03783e-08	-2.47394
43850587	chr19:43850587:G:A	0	-1.03783e-08	-3.0743
43850716	chr19:43850716:T:C	0	-1.29502	-3.09971
43850719	chr19:43850719:G:A	0	-1.03783e-08	-2.99877
43851112	chr19:43851112:C:T	0	-1.28787	-3.10187
43851513	chr19:43851513:A:G	0	-2.5365	-2.77946
43851610	chr19:43851610:G:T	0	-1.42193	-3.06658
43851649	chr19:43851649:A:G	0	-1.39731	-3.07238
43851786	chr19:43851786:G:A	0	-2.45456	-2.79781
43852438	chr19:43852438:G:A	0	-2.46612	-2.79599
43852475	chr19:43852475:C:T	0	-1.2592	-3.07952
43852615	chr19:43852615:A:G	0	-1.03783e-08	-2.78109
43852650	chr19:43852650:T:C	0	-3.52084	-2.27515e-08
43852735	chr19:43852735:A:T	0	-1.25614	-3.08011
43853173	chr19:43853173:C:T	0	-1.03783e-08	-3.1039
43853216	chr19:43853216:C:T	0	-2.38317	-2.27515e-08
43853310	chr19:43853310:AT:A	0	-3.31664	-2.49567
43853506	chr19:43853506:T:C	0	-1.03783e-08	-1.83792
43853842	chr19:43853842:G:A	0	-1.03783e-08	-2.38879
43853890	chr19:43853890:C:T	0	-1.35289	-3.05992
43854445	chr19:43854445:G:C	0	-1.03783e-08	-3.04561
43854609	chr19:43854609:G:A	0	-1.03783e-08	-3.01136
43854832	chr19:43854832:C:T	0	-2.99828	-2.53212
43854984	chr19:43854984:T:C	0	-1.03783e-08	-3.02066
43855412	chr19:43855412:C:G	0	-0.19548	-3.10227
43855478	chr19:43855478:G:A	0	-1.03783e-08	-2.23613
43855489	chr19:43855489:G:T	0	-1.03783e-08	-2.99601
43856090	chr19:43856090:T:C	0	-1.03783e-08	-3.01552
43856119	chr19:43856119:T:A	0	-1.03783e-08	-2.75432
43856519	chr19:43856519:TG:T	0	-1.03783e-08	-2.95252
43856733	chr19:43856733:A:G	0	-1.03783e-08	-2.35173
43856870	chr19:43856870:A:G	0	-1.03783e-08	-3.01068
43856896	chr19:43856896:C:A	0	-1.03783e-08	-2.99142
43857008	chr19:43857008:A:C	0	-1.03783e-08	-3.01572
43857622	chr19:43857622:G:A	0	-1.03783e-08	-3.0481
43857771	chr19:43857771:T:C	0	-1.03783e-08	-2.99684
43857880	chr19:43857880:A:T	0	-1.03783e-08	-3.03151
43857883	chr19:43857883:A:G	0	-1.03783e-08	-3.03151
43857884	chr19:43857884:A:G	0	-1.03783e-08	-3.02806
43857914	chr19:43857914:C:A	0	-1.03783e-08	-3.00624
43858089	chr19:43858089:C:T	0	-1.03783e-08	-3.10978
43858120	chr19:43858120:T:C	0	1.54034	-2.99496
43858283	chr19:43858283:C:G	0	-1.03783e-08	-2.94975
43858495	chr19:43858495:A:G	0	-1.88546	-2.27515e-08
43858601	chr19:43858601:G:A	0	-1.03783e-08	-2.9984
43858942	chr19:43858942:T:C	0	-1.03783e-08	-2.95387
43859094	chr19:43859094:A:C	0	-1.03783e-08	-3.03808
43859191	chr19:43859191:G:A	0	-1.03783e-08	-2.75845
43859198	chr19:43859198:C:T	0	-1.03783e-08	-2.95217
43859246	chr19:43859246:G:C	0	-1.03783e-08	-2.95083
43859248	chr19:43859248:G:A	0	-1.03783e-08	-3.01348
43859286	chr19:43859286:A:T	0	-1.03783e-08	-3.0148
43859569	chr19:43859569:G:A	0	-1.03783e-08	-3.01824
43859744	chr19:43859744:G:A	0	-1.03783e-08	-3.01937
43859932	chr19:43859932:T:C	0	-1.03783e-08	-2.31108
43860025	chr19:43860025:G:A	0	-3.2412	-3.06318
43860084	chr19:43860084:T:TACA	0	-1.41854	-3.10662
43860154	chr19:43860154:C:T	0	-1.03783e-08	-3.10905
43860173	chr19:43860173:A:G	0	-1.03783e-08	-3.01587
43860223	chr19:43860223:A:G	0	-1.03783e-08	-3.01455
43860316	chr19:43860316:A:G	0	-3.31309	-2.85057
43860370	chr19:43860370:GCTGAATGATTTTCCTCTA:G	0	-1.03783e-08	-3.11074
43860485	chr19:43860485:G:A	0	-1.03783e-08	-2.39381
43860661	chr19:43860661:AAAAC:A	0	-1.03783e-08	-2.3741
43860714	chr19:43860714:G:T	0	-1.03783e-08	-2.35173
43860929	chr19:43860929:A:G	0	-2.93628	-2.27515e-08
43861091	chr19:43861091:A:T	0	-3.28167	-3.03616
43861248	chr19:43861248:C:T	0	-1.03783e-08	-3.00815
43861591	chr19:43861591:T:C	0	-1.03783e-08	-2.96918
43861708	chr19:43861708:C:T	0	-1.03783e-08	-3.0207
43861914	chr19:43861914:A:T	0	-3.24502	-3.05903
43862287	chr19:43862287:T:C	0	-1.03783e-08	-2.46814
43863131	chr19:43863131:G:T	0	-1.03783e-08	-1.94525
43863459	chr19:43863459:T:C	0	-0.5153	-2.90184
43863759	chr19:43863759:T:C	0	-0.104582	-3.0899
43863776	chr19:43863776:T:C	0	-1.03783e-08	-3.014
43863824	chr19:43863824:G:C	0	-1.03783e-08	-2.27423
43863835	chr19:43863835:C:T	0	-1.03783e-08	-3.04595
43863878	chr19:43863878:TTGAC:T	0	-1.03783e-08	-3.014
43864377	chr19:43864377:T:C	0	-1.03783e-08	-2.35173
43864455	chr19:43864455:G:C	0	-1.03783e-08	-2.28767
43864738	chr19:43864738:G:A	0	-1.03783e-08	-2.45713
43864968	chr19:43864968:T:C	0	-1.34625	-2.32517
43865018	chr19:43865018:A:G	0	-1.03783e-08	-3.0137
43865175	chr19:43865175:GTC:G	0	-1.03783e-08	-2.75061
43865444	chr19:43865444:T:G	0	-1.03783e-08	-3.01923
43866869	chr19:43866869:C:T	0	-0.481899	-3.11051
43866924	chr19:43866924:A:G	0	-3.30855	-3.00569
43866940	chr19:43866940:C:G	0	-1.03783e-08	-2.98876
43867328	chr19:43867328:T:C	0	-1.03783e-08	-3.01091
43867760	chr19:43867760:T:A	0	-1.03783e-08	-2.27201
43867863	chr19:43867863:T:C	0	-1.03783e-08	-3.02755
43868284	chr19:43868284:G:A	0	-1.03783e-08	-3.01154
43868929	chr19:43868929:C:G	0	-1.03783e-08	-3.0199
43869215	chr19:43869215:C:T	0	-1.03783e-08	-3.02065
43869413	chr19:43869413:C:T	0	-1.03783e-08	-2.7409
43869478	chr19:43869478:C:A	0	-1.03783e-08	-3.00182
43869572	chr19:43869572:G:T	0	-1.03783e-08	-3.014
43869740	chr19:43869740:C:T	0	-1.03783e-08	-2.86305
43869835	chr19:43869835:A:G	0	-3.36786	-3.02292
43869916	chr19:43869916:T:C	0	-1.03783e-08	-3.01116
43870452	chr19:43870452:C:A	0	-1.03783e-08	-3.00737
43870479	chr19:43870479:A:G	0	-0.617588	-2.92424
43871155	chr19:43871155:T:G	0	-1.03783e-08	-3.01651
43871195	chr19:43871195:C:A	0	-3.51195	-2.72828
43871198	chr19:43871198:TA:T	0	-1.03783e-08	-3.014
43871356	chr19:43871356:A:G	0	-1.03783e-08	-2.99779
43871563	chr19:43871563:TG:T	0	-1.03783e-08	-2.75826
43871799	chr19:43871799:TAATA:T	0	-0.229127	-3.07908
43871933	chr19:43871933:G:C	0	-1.03783e-08	-2.26652
43871998	chr19:43871998:C:T	0	-1.03783e-08	-3.01824
43872139	chr19:43872139:TG:T	0	-1.03783e-08	-2.37628
43872526	chr19:43872526:T:C	0	-1.03783e-08	-2.28831
43872529	chr19:43872529:G:T	0	-0.297508	-3.08887
43872762	chr19:43872762:T:C	0	-1.03783e-08	-2.76176
43872785	chr19:43872785:G:A	0	-3.48661	-0.35297
43872896	chr19:43872896:C:T	0	-1.03783e-08	-2.3682
43873462	chr19:43873462:G:A	0	-3.53416	-2.27515e-08
43873514	chr19:43873514:G:C	0	-1.03783e-08	-2.02558
43873517	chr19:43873517:G:A	0	0.202922	-2.96647
43873649	chr19:43873649:A:G	0	-1.03783e-08	-3.00873
43873839	chr19:43873839:G:A	0	-1.03783e-08	-3.00492
43873857	chr19:43873857:A:C	0	-1.03783e-08	-2.9773
43873911	chr19:43873911:T:C	0	-1.03783e-08	-2.9891
43874026	chr19:43874026:T:C	0	-1.03783e-08	-2.37652
43874725	chr19:43874725:G:T	0	0.588289	-3.10704
43874980	chr19:43874980:A:C	0	-1.03783e-08	-2.87499
43875169	chr19:43875169:T:C	0	-1.03783e-08	-2.47773
43875402	chr19:43875402:A:C	0	-1.4375	-3.10736
43875492	chr19:43875492:T:C	0	-1.03783e-08	-3.00896
43875563	chr19:43875563:C:A	0	-1.03783e-08	-3.10695
43875724	chr19:43875724:T:C	0	-1.03783e-08	-3.10995
43875947	chr19:43875947:A:G	0	-1.03783e-08	-3.0319
43875950	chr19:43875950:G:T	0	-3.27635	-2.81603
43876143	chr19:43876143:A:G	0	-1.03783e-08	-3.01082
43876384	chr19:43876384:A:G	0	-0.591654	-2.96014
43876398	chr19:43876398:A:C	0	-1.03783e-08	-2.36747
43876474	chr19:43876474:G:A	0	-1.03783e-08	-2.91891
43876503	chr19:43876503:G:T	0	-3.49979	-0.361177
43876779	chr19:43876779:A:G	0	-3.53934	-1.46033
43876862	chr19:43876862:A:G	0	-1.03783e-08	-2.7613
43877102	chr19:43877102:GT:G	0	-1.03783e-08	-2.96014
43877134	chr19:43877134:A:G	0	-0.577969	-2.96004
43877179	chr19:43877179:G:A	0	-3.31109	-3.02919
43878370	chr19:43878370:T:C	0	-2.87767	-2.62369
43878496	chr19:43878496:G:A	0	-3.40592	-2.27515e-08
43878507	chr19:43878507:G:A	0	-1.03783e-08	-2.24093
43878597	chr19:43878597:G:A	0	-1.03783e-08	-2.08625
43878931	chr19:43878931:G:C	0	-0.564748	-2.95089
43879146	chr19:43879146:T:C	0	-1.03783e-08	-3.01298
43879172	chr19:43879172:G:A	0	-1.9676	-2.27515e-08
43879417	chr19:43879417:A:G	0	-1.03783e-08	-3.00224
43879648	chr19:43879648:T:C	0	-0.564825	-2.96293
43880140	chr19:43880140:A:C	0	-1.03783e-08	-3.0186
43880404	chr19:43880404:C:T	0	-1.03783e-08	-2.95252
43881497	chr19:43881497:GAATC:G	0	-1.03783e-08	-3.01135
43881827	chr19:43881827:C:T	0	-1.03783e-08	-3.0674
43881888	chr19:43881888:T:C	0	-1.03783e-08	-3.00629
43882973	chr19:43882973:T:C	0	-1.03783e-08	-3.05097
43883233	chr19:43883233:C:A	0	-1.03783e-08	-2.07634
43883444	chr19:43883444:T:C	0	-1.03783e-08	-2.06707
43883668	chr19:43883668:C:T	0	-3.29308	-3.00109
43883815	chr19:43883815:A:T	0	-1.56035	-3.10775
43884158	chr19:43884158:A:G	0	-1.03783e-08	-2.17727
43884182	chr19:43884182:G:A	0	-1.03783e-08	-3.01456
43884319	chr19:43884319:G:A	0	-1.03783e-08	-2.96497
43884775	chr19:43884775:A:G	0	-1.03783e-08	-2.99822
43884950	chr19:43884950:T:C	0	-1.03783e-08	-3.02726
43885201	chr19:43885201:T:C	0	-2.71306	-2.27515e-08
43885388	chr19:43885388:G:A	0	-1.03783e-08	-3.01629
43885540	chr19:43885540:T:C	0	-1.03783e-08	-3.00204
43885819	chr19:43885819:T:C	0	-1.03783e-08	-3.01409
43885967	chr19:43885967:G:GA	0	-1.03783e-08	-2.60442
43886153	chr19:43886153:T:C	0	-1.50688	-3.10729
43886344	chr19:43886344:T:C	0	-1.03783e-08	-3.00426
43886383	chr19:43886383:G:A	0	-1.03783e-08	-3.0288
43886645	chr19:43886645:G:C	0	-1.03783e-08	-2.40763
43886660	chr19:43886660:T:C	0	-1.03783e-08	-2.15823
43886797	chr19:43886797:A:C	0	-1.03783e-08	-3.0153
43886823	chr19:43886823:T:A	0	-3.11925	-2.27515e-08
43887131	chr19:43887131:CAG:C	0	-1.03783e-08	-3.1
43887390	chr19:43887390:G:A	0	-1.03783e-08	-2.95711
43887592	chr19:43887592:G:C	0	-1.35879	-2.27515e-08
43887900	chr19:43887900:C:T	0	-1.03783e-08	-3.00838
43887948	chr19:43887948:C:T	0	-1.16712	-2.72333
43888101	chr19:43888101:T:C	0	-1.03783e-08	-2.50096
43888122	chr19:43888122:A:G	0	-1.03783e-08	-2.98533
43888245	chr19:43888245:G:A	0	-1.03783e-08	-3.02365
43888398	chr19:43888398:T:C	0	-1.03783e-08	-2.98809
43888551	chr19:43888551:A:G	0	-3.37257	-2.46587
43888997	chr19:43888997:C:T	0	-1.03783e-08	-3.00542
43889105	chr19:43889105:A:G	0	0.238374	-2.87116
43889166	chr19:43889166:T:C	0	-1.03783e-08	-3.10886
43889204	chr19:43889204:C:T	0	-0.410191	-3.05528
43889823	chr19:43889823:C:T	0	-0.117407	-3.0977
43889917	chr19:43889917:G:A	0	-2.92954	-2.66648
43890189	chr19:43890189:AAAGAGAGG:A	0	-1.03783e-08	-2.95098
43890364	chr19:43890364:TA:T	0	-1.03783e-08	-2.98533
43890482	chr19:43890482:A:T	0	-1.03783e-08	-3.06656
43890573	chr19:43890573:ATAATAAAT:A	0	-0.0537969	-2.98182
43890888	chr19:43890888:T:C	0	-1.03783e-08	-2.92768
43892437	chr19:43892437:C:T	0	-1.03783e-08	-2.06776
43892475	chr19:43892475:C:A	0	-1.03783e-08	-2.47586
43892491	chr19:43892491:C:T	0	-1.03783e-08	-3.02161
43892568	chr19:43892568:C:CA	0	-1.03783e-08	-2.9869
43892640	chr19:43892640:T:C	0	-1.03783e-08	-1.87729
43892840	chr19:43892840:T:A	0	-1.03783e-08	-2.37235
43893073	chr19:43893073:G:C	0	-0.749973	-2.90058
43893264	chr19:43893264:A:G	0	-1.03783e-08	-3.09792
43893268	chr19:43893268:C:T	0	-3.51895	-2.82804
43893552	chr19:43893552:TC:T	0	-1.03783e-08	-2.96876
43893617	chr19:43893617:A:G	0	-3.38071	-2.74877
43893717	chr19:43893717:A:T	0	-1.03783e-08	-3.10788
43893813	chr19:43893813:A:G	0	-1.03783e-08	-2.01193
43894031	chr19:43894031:A:C	0	-3.42435	-2.27515e-08
43894071	chr19:43894071:G:T	0	-1.03783e-08	-3.02515
43894094	chr19:43894094:C:T	0	-1.03783e-08	-2.97984
43894163	chr19:43894163:T:C	0	-1.03783e-08	-3.08184
43894384	chr19:43894384:CT:C	0	0.419703	-3.10918
43894788	chr19:43894788:A:G	0	-0.250494	-3.03711
43894848	chr19:43894848:C:T	0	-1.03783e-08	-2.98994
43894932	chr19:43894932:T:C	0	-0.266444	-3.0373
43894945	chr19:43894945:C:G	0	-3.37437	-2.81908
43894950	chr19:43894950:T:C	0	-1.03783e-08	-2.58118
43894963	chr19:43894963:A:G	0	-0.813711	-2.94379
43895154	chr19:43895154:A:G	0	-0.79125	-2.94413
43895288	chr19:43895288:T:C	0	-1.03783e-08	-1.96901
43896184	chr19:43896184:G:C	0	-1.03783e-08	-1.82379
43896223	chr19:43896223:C:G	0	-0.233629	-3.04666
43896359	chr19:43896359:A:C	0	-3.2836	-2.27515e-08
43896511	chr19:43896511:T:C	0	-1.6081	-3.1049
43896516	chr19:43896516:G:T	0	-3.54024	-2.27515e-08
43896922	chr19:43896922:G:A	0	-3.25965	-2.99264
43897518	chr19:43897518:C:T	0	-1.99519	-3.07776
43897641	chr19:43897641:G:A	0	-0.254529	-3.04008
43897686	chr19:43897686:G:A	0	-1.03783e-08	-3.08568
43897846	chr19:43897846:C:A	0	-1.03783e-08	-2.67859
43897981	chr19:43897981:A:G	0	-3.4964	-2.27515e-08
43898849	chr19:43898849:C:CAT	0	-1.03783e-08	-3.00896
43898903	chr19:43898903:G:A	0	-0.218758	-3.04479
43899158	chr19:43899158:G:A	0	-1.03783e-08	-3.08857
43899690	chr19:43899690:T:C	0	-3.31502	-3.01042
43900190	chr19:43900190:T:C	0	-0.186082	-3.0472
43900218	chr19:43900218:G:A	0	-1.03783e-08	-3.02065
43900403	chr19:43900403:G:A	0	-3.26212	-3.00948
43900530	chr19:43900530:T:C	0	-0.219143	-3.04558
43900626	chr19:43900626:C:T	0	-1.03783e-08	-2.99576
43900892	chr19:43900892:A:T	0	-0.0389432	-2.89541
43901129	chr19:43901129:G:C	0	-0.197636	-3.02222
43901149	chr19:43901149:T:C	0	-1.03783e-08	-3.06242
43901770	chr19:43901770:G:C	0	-0.831235	-2.95746
43902038	chr19:43902038:C:T	0	-1.03783e-08	-2.58208
43902130	chr19:43902130:C:T	0	-1.03783e-08	-2.83841
43902139	chr19:43902139:T:C	0	-0.413329	-3.1049
43902169	chr19:43902169:T:C	0	-0.400306	-3.10246
43902888	chr19:43902888:G:C	0	-1.03783e-08	-2.7216
43902928	chr19:43902928:G:A	0	-1.03783e-08	-2.81526
43902989	chr19:43902989:G:A	0	-1.03783e-08	-2.73288
43903025	chr19:43903025:G:A	0	-3.38753	-3.05181
43903114	chr19:43903114:C:T	0	-3.27416	-2.91877
43903335	chr19:43903335:A:G	0	-0.276836	-3.02008
43903412	chr19:43903412:A:G	0	0.0428468	-3.01555
43903690	chr19:43903690:T:C	0	-1.03783e-08	-3.00944
43903752	chr19:43903752:C:T	0	-1.03783e-08	-2.85234
43904047	chr19:43904047:A:G	0	-0.281836	-3.02803
43904601	chr19:43904601:T:C	0	-0.255071	-3.0113
43904603	chr19:43904603:G:A	0	-0.872283	-2.27515e-08
43904821	chr19:43904821:A:C	0	-0.194097	-3.01098
43904932	chr19:43904932:A:G	0	-1.03783e-08	-3.00896
43905259	chr19:43905259:A:T	0	-0.250761	-3.09576
43905405	chr19:43905405:A:G	0	-1.03783e-08	-2.76355
43905695	chr19:43905695:A:G	0	-1.03783e-08	-3.00896
43906232	chr19:43906232:G:A	0	-1.66726	-2.69797
43906270	chr19:43906270:A:G	0	-3.00534	-2.59841
43906431	chr19:43906431:A:T	0	-3.31052	-2.92066
43906462	chr19:43906462:G:A	0	-3.29654	-2.27515e-08
43906472	chr19:43906472:C:T	0	-1.03783e-08	-2.24355
43906947	chr19:43906947:A:G	0	-1.03783e-08	-2.78177
43907085	chr19:43907085:G:A	0	-1.03783e-08	-2.70949
43907233	chr19:43907233:A:G	0	-1.03783e-08	-2.25173
43907391	chr19:43907391:G:A	0	-1.69043	-3.06582
43907828	chr19:43907828:G:A	0	-1.03783e-08	-2.96327
43907876	chr19:43907876:C:T	0	-3.4521	-2.27515e-08
43907982	chr19:43907982:ATTGGTAACTAAGTG:A	0	-1.03783e-08	-3.08791
43908276	chr19:43908276:A:G	0	-1.03783e-08	-2.25699
43908605	chr19:43908605:C:G	0	-0.370475	-3.01725
43908787	chr19:43908787:G:A	0	-1.03783e-08	-2.48582
43908833	chr19:43908833:T:C	0	-1.03783e-08	-3.0689
43909101	chr19:43909101:T:C	0	-0.377337	-3.0111
43909273	chr19:43909273:G:A	0	-1.03783e-08	-2.7216
43909580	chr19:43909580:G:A	0	-1.03783e-08	-1.65348
43909702	chr19:43909702:A:C	0	-1.03783e-08	-2.47594
43909732	chr19:43909732:G:A	0	-0.300592	-3.00179
43909791	chr19:43909791:G:A	0	-3.53475	-2.27515e-08
43910289	chr19:43910289:A:G	0	-1.03783e-08	-2.93676
43910315	chr19:43910315:G:C	0	-0.323881	-3.0154
43910479	chr19:43910479:C:T	0	-1.03783e-08	-3.02788
43910543	chr19:43910543:T:C	0	-1.03783e-08	-1.5197
43910664	chr19:43910664:T:C	0	-1.73152	-3.0728
43910668	chr19:43910668:AC:A	0	-3.22544	-3.0828
43910683	chr19:43910683:A:G	0	-1.03783e-08	-2.7117
43910867	chr19:43910867:T:C	0	-1.03783e-08	-3.11083
43911402	chr19:43911402:A:G	0	-1.03783e-08	-2.68833
43911428	chr19:43911428:A:T	0	-0.400025	-3.09029
43911540	chr19:43911540:A:G	0	-3.27893	-2.98701
43911618	chr19:43911618:A:G	0	-1.03783e-08	-2.83841
43911872	chr19:43911872:C:A	0	-1.03783e-08	-3.11077
43912001	chr19:43912001:C:T	0	-1.03783e-08	-3.06979
43912047	chr19:43912047:C:T	0	-0.447008	-3.04488
43912284	chr19:43912284:A:C	0	-3.33071	-2.76247
43912415	chr19:43912415:T:C	0	-1.69315	-3.05777
43912440	chr19:43912440:TGAA:T	0	-1.03783e-08	-3.10351
43912903	chr19:43912903:A:G	0	-1.03783e-08	-2.05693
43912994	chr19:43912994:A:G	0	-1.03783e-08	-2.58866
43913143	chr19:43913143:T:C	0	-0.356477	-2.99777
43913423	chr19:43913423:A:G	0	-0.460058	-3.04502
43913925	chr19:43913925:C:T	0	0.0935115	-3.068
43914245	chr19:43914245:G:A	0	-3.52562	-2.27515e-08
43914392	chr19:43914392:A:G	0	0.250698	-3.04608
43914541	chr19:43914541:T:C	0	0.34463	-3.04151
43914623	chr19:43914623:C:T	0	-2.54979	-2.27515e-08
43914624	chr19:43914624:G:A	0	-3.26566	-2.95471
43914627	chr19:43914627:T:G	0	-1.03783e-08	-1.35411
43914672	chr19:43914672:C:T	0	0.0781891	-3.09995
43914878	chr19:43914878:A:G	0	-1.03783e-08	-2.96344
43915405	chr19:43915405:C:T	0	-1.03783e-08	-2.5348
43915506	chr19:43915506:G:A	0	0.223625	-3.0995
43915685	chr19:43915685:C:T	0	-1.03783e-08	-3.10071
43915959	chr19:43915959:C:T	0	0.272005	-3.05099
43916003	chr19:43916003:C:T	0	-1.03783e-08	-2.7607
43916268	chr19:43916268:T:C	0	0.308795	-3.05005
43916290	chr19:43916290:C:T	0	-1.03783e-08	-3.04306
43916597	chr19:43916597:G:A	0	-1.03783e-08	-3.00605
43916855	chr19:43916855:G:A	0	0.139262	-3.09943
43917364	chr19:43917364:G:T	0	-1.56824	-3.09935
43917517	chr19:43917517:C:G	0	-3.17519	-2.27515e-08
43917785	chr19:43917785:T:C	0	0.253812	-3.04354
43917790	chr19:43917790:G:A	0	-1.03783e-08	-2.45486
43917827	chr19:43917827:G:A	0	-1.03783e-08	-2.72406
43918830	chr19:43918830:G:A	0	0.28685	-3.03366
43919043	chr19:43919043:G:A	0	0.276137	-3.05305
43919418	chr19:43919418:T:C	0	0.0843094	-3.03715
43919660	chr19:43919660:C:T	0	-1.03783e-08	-3.07919
43919670	chr19:43919670:C:G	0	-1.03783e-08	-2.69101
43919829	chr19:43919829:T:C	0	0.108265	-3.04133
43920030	chr19:43920030:C:G	0	-3.27964	-2.95766
43920102	chr19:43920102:A:T	0	0.00922781	-3.06452
43920402	chr19:43920402:C:T	0	-1.03783e-08	-2.09777
43920403	chr19:43920403:G:A	0	-1.03783e-08	-2.66993
43920713	chr19:43920713:G:A	0	-1.03783e-08	-1.59778
43920820	chr19:43920820:T:C	0	-3.30235	-2.88019
43920925	chr19:43920925:T:C	0	-1.39192	-3.10419
43921087	chr19:43921087:A:G	0	-1.03783e-08	-2.73029
43921122	chr19:43921122:T:C	0	-1.03783e-08	-3.01958
43921219	chr19:43921219:A:G	0	-1.03783e-08	-2.28343
43921467	chr19:43921467:T:A	0	0.303983	-3.04599
43921530	chr19:43921530:C:T	0	0.301269	-3.02713
43922113	chr19:43922113:A:G	0	0.158025	-3.03464
43922437	chr19:43922437:C:T	0	-1.03783e-08	-2.61382
43922778	chr19:43922778:T:TA	0	-1.03783e-08	-2.91993
43923214	chr19:43923214:T:C	0	-3.28628	-2.89121
43923474	chr19:43923474:A:G	0	0.288481	-3.04275
43923486	chr19:43923486:G:C	0	-1.03783e-08	-2.16378
43923759	chr19:43923759:C:T	0	-1.03783e-08	-2.93835
43923949	chr19:43923949:T:C	0	0.372072	-3.02006
43924254	chr19:43924254:G:A	0	-3.05117	-2.27515e-08
43924759	chr19:43924759:G:C	0	0.253604	-3.03401
43924968	chr19:43924968:C:T	0	0.313905	-3.08086
43925028	chr19:43925028:T:C	0	0.31065	-3.03474
43925137	chr19:43925137:C:T	0	-1.03783e-08	-3.10214
43925163	chr19:43925163:C:T	0	-1.03783e-08	-2.04227
43925317	chr19:43925317:G:A	0	-1.03783e-08	-3.01958
43925563	chr19:43925563:AGAAGAACC:A	0	-1.03783e-08	-2.92473
43925606	chr19:43925606:A:G	0	-1.03783e-08	-3.10214
43925655	chr19:43925655:G:A	0	-1.03783e-08	-2.59896
43925852	chr19:43925852:C:T	0	-1.03783e-08	-2.84675
43926406	chr19:43926406:C:T	0	-1.03783e-08	-2.24652
43926660	chr19:43926660:A:G	0	-3.26254	-2.27515e-08
43926717	chr19:43926717:C:T	0	0.309535	-3.04583
43927449	chr19:43927449:C:T	0	-1.03783e-08	-3.10214
43927950	chr19:43927950:G:A	0	-3.13676	-2.27515e-08
43928045	chr19:43928045:A:G	0	-1.03783e-08	-2.73851
43928131	chr19:43928131:A:G	0	-1.03783e-08	-1.70256
43928316	chr19:43928316:G:A	0	-1.03783e-08	-2.71433
43928688	chr19:43928688:T:C	0	0.435628	-3.10264
43929064	chr19:43929064:C:T	0	-3.07652	-2.27515e-08
43929184	chr19:43929184:T:G	0	-1.59859	-1.59453
43929313	chr19:43929313:G:A	0	-3.23818	-3.10253
43929343	chr19:43929343:G:A	0	-1.03783e-08	-2.82163
43929495	chr19:43929495:A:C	0	-1.03783e-08	-2.6634
43929511	chr19:43929511:G:A	0	-1.03783e-08	-2.60835
43929752	chr19:43929752:T:C	0	3.42096	-3.07465
43930401	chr19:43930401:G:A	0	-1.03783e-08	-1.64788
43930748	chr19:43930748:G:A	0	-1.47394	-3.10676
43930774	chr19:43930774:A:G	0	-1.7634	-3.09637
43930795	chr19:43930795:A:C	0	-1.69012	-3.09534
43930987	chr19:43930987:TA:T	0	-1.03783e-08	-3.03296
43931014	chr19:43931014:G:A	0	-1.03783e-08	-2.89101
43931015	chr19:43931015:C:T	0	-1.40568	-3.11063
43931333	chr19:43931333:G:C	0	-2.76979	-2.27515e-08
43931395	chr19:43931395:T:C	0	-1.05997	-2.94208
43931487	chr19:43931487:T:C	0	-3.03294	-3.06906
43931567	chr19:43931567:C:T	0	-3.47903	-2.53202
43932100	chr19:43932100:C:T	0	-2.78568	-2.27515e-08
43932581	chr19:43932581:G:A	0	1.29802	-2.44667
43932682	chr19:43932682:C:T	0	-1.03783e-08	-2.8379
43932903	chr19:43932903:C:T	0	-3.07759	-3.07453
43933027	chr19:43933027:C:A	0	-1.03783e-08	-3.0128
43933152	chr19:43933152:G:A	0	-3.33141	-2.05438
43933324	chr19:43933324:C:T	0	1.21172	-2.44342
43933337	chr19:43933337:C:T	0	0.764931	-2.65242
43933409	chr19:43933409:G:A	0	-1.03783e-08	-2.26693
43933786	chr19:43933786:G:A	0	0.144719	-2.93135
43933827	chr19:43933827:G:C	0	2.46121	-1.44004
43934214	chr19:43934214:T:C	0	0.343518	-2.77626
43934496	chr19:43934496:G:A	0	-1.03783e-08	-1.53349
43934520	chr19:43934520:TC:T	0	-0.0196096	-2.8147
43934771	chr19:43934771:G:A	0	0.651134	-1.70528
43935216	chr19:43935216:C:T	0	-2.60961	-3.05918
43935244	chr19:43935244:T:C	0	-2.99381	-3.04989
43935270	chr19:43935270:C:A	0	-1.03783e-08	-3.03585
43935752	chr19:43935752:G:A	0	0.873219	-2.27515e-08
43935785	chr19:43935785:C:A	0	1.27704	-2.4619
43935953	chr19:43935953:A:G	0	-3.51755	-2.27515e-08
43937129	chr19:43937129:G:A	0	0.241908	-2.83971
43937280	chr19:43937280:T:C	0	0.28817	-2.87363
43938043	chr19:43938043:G:A	0	0.200119	-3.00624
43938366	chr19:43938366:G:A	0	-3.06954	-3.0146
43938814	chr19:43938814:G:A	0	0.146706	-2.92565
43938858	chr19:43938858:A:G	0	0.236587	-2.9279
43939015	chr19:43939015:G:A	0	-1.03783e-08	-2.9079
43939116	chr19:43939116:A:G	0	-2.97571	-3.04468
43939145	chr19:43939145:G:C	0	0.682187	-2.98169
43939391	chr19:43939391:G:A	0	-3.00708	-3.11052
43939524	chr19:43939524:C:A	0	-1.03783e-08	-2.74357
43939546	chr19:43939546:G:A	0	-1.03783e-08	-3.1076
43939861	chr19:43939861:T:G	0	-1.03783e-08	-2.74465
43939931	chr19:43939931:A:T	0	0.180193	-2.92397
43940048	chr19:43940048:C:T	0	-3.10347	-3.03744
43940264	chr19:43940264:T:G	0	1.21951	-2.55572
43940322	chr19:43940322:T:G	0	-1.03783e-08	-3.09863
43940552	chr19:43940552:A:G	0	-3.05128	-3.05087
43940683	chr19:43940683:C:T	0	-2.52638	-2.27515e-08
43940824	chr19:43940824:A:G	0	-1.03783e-08	-2.87772
43940862	chr19:43940862:C:T	0	0.228058	-2.92716
43941569	chr19:43941569:C:T	0	0.433828	-2.94365
43941664	chr19:43941664:A:G	0	-3.51289	-2.74837
43941835	chr19:43941835:T:C	0	0.39046	-2.916
43942515	chr19:43942515:T:C	0	-3.51046	-2.73762
43942570	chr19:43942570:T:TATATAA	0	-1.03783e-08	-1.86359
43942573	chr19:43942573:A:T	0	-1.03783e-08	-1.82948
43942575	chr19:43942575:TG:T	0	-1.03783e-08	-1.74427
43942577	chr19:43942577:G:A	0	-1.03783e-08	-1.76497
43942591	chr19:43942591:T:G	0	-1.03783e-08	-1.94764
43942594	chr19:43942594:T:A	0	-1.03783e-08	-1.93424
43942596	chr19:43942596:T:A	0	-1.03783e-08	-1.806
43942597	chr19:43942597:T:TCAAA	0	-1.03783e-08	-1.81147
43942598	chr19:43942598:TTGA:T	0	-1.03783e-08	-1.81739
43942604	chr19:43942604:A:T	0	-1.03783e-08	-1.71096
43942605	chr19:43942605:ACT:A	0	-1.03783e-08	-1.83271
43942698	chr19:43942698:T:G	0	-3.50493	-2.7432
43942799	chr19:43942799:T:C	0	1.33266	-2.51955
43942928	chr19:43942928:C:T	0	-2.38821	-2.27515e-08
43943420	chr19:43943420:T:C	0	-3.18167	-2.27515e-08
43943697	chr19:43943697:G:A	0	-1.03783e-08	-3.07531
43943860	chr19:43943860:T:C	0	-1.03783e-08	-3.0982
43943892	chr19:43943892:A:G	0	-3.03967	-3.02429
43944220	chr19:43944220:T:C	0	-0.127046	-3.03188
43944390	chr19:43944390:G:A	0	-3.07866	-3.04716
43944940	chr19:43944940:C:T	0	-1.03783e-08	-0.35995
43945039	chr19:43945039:C:T	0	-0.416399	-2.96674
43945157	chr19:43945157:A:G	0	-0.237486	-2.97268
43945680	chr19:43945680:G:A	0	-0.258697	-2.96784
43946022	chr19:43946022:G:A	0	-3.07427	-3.08174
43946269	chr19:43946269:A:G	0	-0.441117	-2.96575
43946947	chr19:43946947:T:A	0	1.42926	-1.8715
43947053	chr19:43947053:G:A	0	-0.278397	-2.96844
43947286	chr19:43947286:A:T	0	-3.52136	-2.73655
43947542	chr19:43947542:C:CT	0	-1.03783e-08	-2.86087
43947749	chr19:43947749:T:C	0	-1.34072	-2.27515e-08
43947764	chr19:43947764:T:C	0	-0.249557	-2.96299
43947827	chr19:43947827:C:T	0	-1.03783e-08	-2.44529
43947869	chr19:43947869:C:T	0	-1.03783e-08	-2.92277
43948025	chr19:43948025:C:G	0	-0.018991	-2.71672
43948229	chr19:43948229:G:A	0	-3.40448	-2.70056
43948562	chr19:43948562:TTG:T	0	-0.435928	-2.97616
43948783	chr19:43948783:A:G	0	-1.03783e-08	-2.97651
43949151	chr19:43949151:C:T	0	-1.03783e-08	-3.06042
43949590	chr19:43949590:A:G	0	-1.03783e-08	-3.01984
43949883	chr19:43949883:C:T	0	-1.03783e-08	-2.89787
43950049	chr19:43950049:C:T	0	-1.03783e-08	-0.975976
43950130	chr19:43950130:G:T	0	-1.62823	-3.10664
43950351	chr19:43950351:C:T	0	-1.55717	-3.10591
43950458	chr19:43950458:C:T	0	-1.03783e-08	-2.88906
43950679	chr19:43950679:T:TC	0	-1.03783e-08	-1.54788
43950682	chr19:43950682:T:TC	0	-3.47822	-3.07202
43950757	chr19:43950757:C:T	0	-0.756475	-2.75188
43950821	chr19:43950821:G:T	0	-1.59276	-3.1034
43951509	chr19:43951509:T:G	0	-1.03783e-08	-1.11427
43951680	chr19:43951680:G:C	0	-3.52192	-2.27515e-08
43951810	chr19:43951810:C:A	0	-1.03783e-08	-3.10333
43952077	chr19:43952077:G:A	0	-1.28895	-3.10416
43952125	chr19:43952125:G:A	0	-2.82747	-2.95508
43952285	chr19:43952285:A:G	0	-3.32245	-2.27515e-08
43952484	chr19:43952484:C:T	0	-1.03783e-08	-2.8038
43952545	chr19:43952545:G:A	0	-1.03783e-08	-3.06493
43952653	chr19:43952653:G:A	0	-2.75356	-2.91506
43952802	chr19:43952802:G:A	0	-1.03783e-08	-2.77217
43953060	chr19:43953060:G:A	0	-3.54049	-2.83562
43953249	chr19:43953249:T:C	0	-1.03783e-08	-2.88702
43953354	chr19:43953354:G:A	0	-1.03783e-08	-2.8038
43953450	chr19:43953450:T:C	0	-1.00718	-3.07128
43953495	chr19:43953495:A:T	0	-1.03783e-08	-3.00661
43953789	chr19:43953789:A:T	0	-1.03783e-08	-3.06081
43953990	chr19:43953990:G:A	0	0.963499	-2.27515e-08
43954141	chr19:43954141:G:A	0	-2.86598	-2.99626
43954922	chr19:43954922:T:C	0	-2.75053	-2.91133
43954925	chr19:43954925:G:A	0	-1.03783e-08	-3.08752
43955081	chr19:43955081:C:A	0	-1.03783e-08	-2.83148
43955123	chr19:43955123:T:A	0	-1.03783e-08	-3.11065
43955126	chr19:43955126:A:T	0	-1.03783e-08	-3.11082
43956052	chr19:43956052:T:C	0	-2.77429	-2.68059
43956053	chr19:43956053:G:A	0	-3.43745	-2.93646
43956303	chr19:43956303:G:A	0	-1.03783e-08	-2.80939
43956515	chr19:43956515:CTT:C	0	-3.39185	-2.95962
43956897	chr19:43956897:C:T	0	-3.02475	-2.48816
43956992	chr19:43956992:A:G	0	-2.93619	-2.27515e-08
43957145	chr19:43957145:C:T	0	-1.03783e-08	-1.32634
43957194	chr19:43957194:T:G	0	-3.41339	-2.95669
43957488	chr19:43957488:A:G	0	-2.78792	-3.07601
43957895	chr19:43957895:A:G	0	-1.03783e-08	-2.57118
43958528	chr19:43958528:A:G	0	-2.71718	-3.07673
43958598	chr19:43958598:T:G	0	-1.03783e-08	-2.63535
43959184	chr19:43959184:A:T	0	-3.39928	-3.01099
43959381	chr19:43959381:C:T	0	-1.03783e-08	-2.10818
43959508	chr19:43959508:G:A	0	-2.98058	-2.27515e-08
43959574	chr19:43959574:C:T	0	-1.03783e-08	-2.34129
43959587	chr19:43959587:G:A	0	-2.03139	-3.09328
43959602	chr19:43959602:T:A	0	-1.03783e-08	-2.2684
43960165	chr19:43960165:C:T	0	-2.20045	-2.5549
43960309	chr19:43960309:T:C	0	-3.15647	-2.27515e-08
43960318	chr19:43960318:G:A	0	-1.03783e-08	-2.10902
43960462	chr19:43960462:C:T	0	-1.03783e-08	-2.64793
43960546	chr19:43960546:G:A	0	-1.03783e-08	-2.28679
43960710	chr19:43960710:C:T	0	-1.03783e-08	-2.98999
43961333	chr19:43961333:C:A	0	-1.71193	-1.82076
43961339	chr19:43961339:TATAATG:T	0	-3.52552	-2.27515e-08
43961460	chr19:43961460:G:A	0	-1.6878	-0.959492
43961615	chr19:43961615:CT:C	0	-1.03783e-08	-2.3499
43961654	chr19:43961654:G:A	0	-2.01723	-3.05096
43961816	chr19:43961816:A:T	0	-1.03783e-08	-2.98803
43961955	chr19:43961955:G:T	0	-1.03783e-08	-1.90268
43962004	chr19:43962004:C:T	0	-2.43852	-2.32471
43962052	chr19:43962052:T:A	0	-1.69144	-1.82535
43962069	chr19:43962069:T:C	0	-1.03783e-08	-2.98612
43962575	chr19:43962575:G:A	0	-1.03783e-08	-2.94787
43963253	chr19:43963253:A:G	0	-2.97242	-2.57116
43963289	chr19:43963289:C:T	0	-1.03783e-08	-1.46117
43963329	chr19:43963329:C:A	0	-2.0843	-2.89468
43963508	chr19:43963508:C:T	0	-1.03783e-08	-3.0893
43963539	chr19:43963539:CTCT:C	0	-2.37416	-2.27515e-08
43963911	chr19:43963911:T:G	0	-1.03783e-08	-3.07989
43964066	chr19:43964066:A:G	0	-3.17668	-2.1566
43964234	chr19:43964234:T:C	0	-1.03783e-08	-3.0972
43964387	chr19:43964387:T:C	0	-3.42863	-2.32792
43964419	chr19:43964419:G:A	0	-1.03783e-08	-3.07871
43964420	chr19:43964420:T:C	0	-3.02874	-2.52162
43964624	chr19:43964624:GCAA:G	0	-1.03783e-08	-3.11042
43964722	chr19:43964722:A:G	0	-3.42671	-2.27515e-08
43964882	chr19:43964882:C:T	0	-3.42536	-2.33274
43965425	chr19:43965425:T:G	0	-1.03783e-08	-3.11081
43965505	chr19:43965505:A:C	0	-1.03783e-08	-3.08125
43965539	chr19:43965539:T:C	0	-1.73144	-2.27515e-08
43965556	chr19:43965556:C:T	0	-3.46036	-2.69032
43965566	chr19:43965566:G:A	0	-3.51267	-2.27515e-08
43965995	chr19:43965995:G:A	0	-3.49172	-3.09831
43966037	chr19:43966037:T:A	0	-1.03783e-08	-3.11043
43966179	chr19:43966179:A:G	0	-1.03783e-08	-3.05591
43966396	chr19:43966396:A:G	0	-1.03783e-08	-3.0837
43966755	chr19:43966755:G:A	0	-1.03783e-08	-3.07534
43966800	chr19:43966800:C:A	0	-1.03783e-08	-2.1017
43967057	chr19:43967057:T:A	0	-3.52395	-2.66025
43967100	chr19:43967100:T:C	0	-3.12912	-2.94911
43967171	chr19:43967171:G:A	0	-3.19993	-2.97998
43967716	chr19:43967716:G:T	0	-3.50556	-2.55295
43967806	chr19:43967806:G:A	0	-1.03783e-08	-3.09571
43967878	chr19:43967878:A:G	0	-1.03783e-08	-3.0496
43967910	chr19:43967910:G:A	0	-1.03783e-08	-3.09738
43968009	chr19:43968009:T:C	0	-3.22462	1.55732
43968317	chr19:43968317:T:G	0	-3.1566	-2.86143
43968672	chr19:43968672:T:C	0	-1.03783e-08	-3.02868
43968834	chr19:43968834:C:T	0	-1.03783e-08	-2.96433
43969032	chr19:43969032:C:T	0	-3.28389	-2.70627
43969087	chr19:43969087:G:A	0	-3.52352	-3.1108
43969420	chr19:43969420:T:C	0	-3.33971	-2.24839
43969453	chr19:43969453:A:G	0	-3.13632	-3.08023
43969756	chr19:43969756:A:C	0	-3.52083	-2.60722
43969831	chr19:43969831:G:A	0	-1.03783e-08	-3.06643
43969963	chr19:43969963:T:A	0	-3.44913	-2.74336
43970114	chr19:43970114:C:T	0	-3.44451	-2.74241
43970124	chr19:43970124:G:A	0	-3.28761	-2.6859
43970181	chr19:43970181:A:G	0	-3.30153	-2.7836
43970202	chr19:43970202:T:TAAAAG	0	-1.03783e-08	-3.03895
43970354	chr19:43970354:C:T	0	-1.03783e-08	-0.504426
43970458	chr19:43970458:T:A	0	-3.40548	-2.83201
43970920	chr19:43970920:G:A	0	-3.43296	-3.10655
43971024	chr19:43971024:A:G	0	-1.03783e-08	-2.90291
43971486	chr19:43971486:G:A	0	-3.50313	-2.07551
43971498	chr19:43971498:G:A	0	-3.45191	-2.76146
43971519	chr19:43971519:C:T	0	-3.43553	-2.7376
43971523	chr19:43971523:C:T	0	-2.98383	-1.90429
43972184	chr19:43972184:G:A	0	-3.42361	-2.83169
43972192	chr19:43972192:T:C	0	-3.3743	-2.92151
43972401	chr19:43972401:G:A	0	-3.43697	-2.7092
43972547	chr19:43972547:A:G	0	-1.03783e-08	-1.88639
43973073	chr19:43973073:C:T	0	-2.84709	-2.27515e-08
43973086	chr19:43973086:C:T	0	-3.43548	-2.73105
43973122	chr19:43973122:A:C	0	-3.15559	-2.8623
43973376	chr19:43973376:G:A	0	-1.03783e-08	-3.0944
43973447	chr19:43973447:A:C	0	-3.27855	-2.84253
43973913	chr19:43973913:T:C	0	-3.44454	-2.74802
43973975	chr19:43973975:G:A	0	-1.03783e-08	-3.1106
43974133	chr19:43974133:C:A	0	-3.17963	-2.84014
43974221	chr19:43974221:C:T	0	-1.03783e-08	-3.10931
43974231	chr19:43974231:CAA:C	0	-1.03783e-08	-3.02954
43974311	chr19:43974311:A:T	0	-3.27527	0.323129
43974411	chr19:43974411:A:G	0	-3.13979	-2.92226
43974729	chr19:43974729:AAAAG:A	0	-3.4467	-2.74508
43975061	chr19:43975061:G:A	0	-1.03783e-08	-2.9023
43975436	chr19:43975436:G:C	0	-0.878414	-2.27515e-08
43975476	chr19:43975476:G:A	0	-3.30282	2.30238
43975605	chr19:43975605:T:C	0	-3.20186	-1.94459
43975693	chr19:43975693:A:G	0	-3.37795	-2.49068
43976648	chr19:43976648:T:C	0	-1.03783e-08	-2.48035
43977183	chr19:43977183:G:A	0	-1.03783e-08	-3.09932
43977188	chr19:43977188:A:C	0	-3.44126	-1.04802
43977737	chr19:43977737:G:T	0	-1.03783e-08	-3.1058
43978542	chr19:43978542:T:C	0	-1.03783e-08	-3.10189
43978555	chr19:43978555:A:G	0	-3.42522	-1.26788
43978672	chr19:43978672:T:G	0	-3.3123	-2.67003
43978674	chr19:43978674:T:C	0	-1.03783e-08	-3.09329
43978943	chr19:43978943:T:G	0	-3.53057	-2.27515e-08
43979141	chr19:43979141:G:A	0	-1.03783e-08	-1.86734
43979188	chr19:43979188:A:G	0	-3.18986	-2.34898
43979435	chr19:43979435:AT:A	0	-3.20083	-2.14898
43979542	chr19:43979542:T:C	0	-3.20159	-2.31576
43979789	chr19:43979789:A:G	0	-3.18009	-2.34847
43979911	chr19:43979911:G:C	0	-3.54018	-2.27515e-08
43979923	chr19:43979923:C:A	0	-3.21304	-2.34871
43980003	chr19:43980003:C:T	0	-3.421	-1.53262
43980046	chr19:43980046:A:G	0	-3.32161	0.729788
43980110	chr19:43980110:A:G	0	-1.03783e-08	-3.0829
43980264	chr19:43980264:C:A	0	-1.03783e-08	-2.03139
43980371	chr19:43980371:C:T	0	-3.20797	-2.36782
43980835	chr19:43980835:AT:A	0	-1.03783e-08	-1.86395
43980841	chr19:43980841:A:G	0	-3.45114	-2.9702
43980894	chr19:43980894:TG:T	0	-3.23932	-2.27515e-08
43981364	chr19:43981364:G:C	0	-1.03783e-08	-1.86679
43981556	chr19:43981556:A:G	0	-3.31966	-2.27515e-08
43982128	chr19:43982128:C:T	0	-3.39528	-1.43526
43982449	chr19:43982449:C:T	0	-1.03783e-08	-2.33929
43982681	chr19:43982681:C:T	0	-3.44106	-2.53454
43982900	chr19:43982900:T:G	0	-1.03783e-08	-3.09932
43983108	chr19:43983108:T:C	0	-1.03783e-08	-3.07212
43983223	chr19:43983223:T:C	0	-3.03356	-2.27515e-08
43983498	chr19:43983498:A:G	0	-3.4699	-2.27515e-08
43983502	chr19:43983502:T:C	0	-1.03783e-08	-3.09122
43983728	chr19:43983728:A:T	0	-1.03783e-08	-2.03007
43983869	chr19:43983869:A:C	0	-3.45862	-2.27515e-08
43983933	chr19:43983933:A:G	0	-2.54265	-2.96114
43984037	chr19:43984037:G:T	0	-3.10555	-2.02266
43984084	chr19:43984084:T:C	0	-1.03783e-08	-3.08294
43984112	chr19:43984112:G:A	0	-1.03783e-08	-2.21693
43984200	chr19:43984200:G:A	0	-1.88678	-1.97205
43984560	chr19:43984560:C:T	0	-1.03783e-08	-2.24002
43984634	chr19:43984634:C:T	0	-2.58266	-2.97748
43984714	chr19:43984714:G:A	0	-1.03783e-08	-3.00591
43984872	chr19:43984872:G:A	0	-1.03783e-08	-2.97863
43985309	chr19:43985309:C:T	0	-1.03783e-08	-3.07358
43985390	chr19:43985390:C:G	0	-3.32254	0.284677
43985819	chr19:43985819:C:T	0	-1.03783e-08	-2.87798
43985872	chr19:43985872:A:G	0	-2.94412	-3.10473
43985876	chr19:43985876:G:A	0	-3.02572	-2.27515e-08
43986167	chr19:43986167:A:G	0	-1.03783e-08	0.120338
43986210	chr19:43986210:T:C	0	-3.35394	0.759314
43986658	chr19:43986658:C:T	0	-1.03783e-08	-2.89626
43986820	chr19:43986820:G:A	0	-2.57275	-2.51931
43986953	chr19:43986953:G:C	0	-3.42272	0.429423
43987139	chr19:43987139:C:T	0	-1.03783e-08	-3.05238
43987266	chr19:43987266:A:G	0	-3.11853	-2.59609
43987828	chr19:43987828:C:T	0	-3.26958	-2.89165
43987838	chr19:43987838:T:C	0	-1.03783e-08	-2.85082
43988008	chr19:43988008:G:A	0	-3.2107	-2.98141
43988084	chr19:43988084:T:G	0	-3.33915	-2.58534
43988335	chr19:43988335:C:T	0	-3.41414	-2.53709
43988416	chr19:43988416:A:G	0	-3.33589	-2.59575
43988765	chr19:43988765:G:A	0	-1.03783e-08	-1.38605
43988845	chr19:43988845:C:CT	0	-3.32638	-2.59884
43988853	chr19:43988853:C:T	0	-3.32509	-2.5987
43988866	chr19:43988866:T:C	0	-3.22748	-2.96653
43988990	chr19:43988990:T:G	0	-3.39746	-2.79522
43989395	chr19:43989395:A:G	0	-3.3111	-2.56292
43989550	chr19:43989550:A:AGAC	0	-1.03783e-08	-2.99984
43989678	chr19:43989678:C:T	0	-3.32726	-2.58814
43989817	chr19:43989817:A:T	0	-3.53799	-3.01598
43989902	chr19:43989902:A:G	0	-3.32608	-2.60482
43990063	chr19:43990063:T:C	0	-3.33178	-2.57652
43990168	chr19:43990168:G:T	0	-1.03783e-08	-2.99768
43990181	chr19:43990181:T:C	0	-3.31098	-2.56651
43990222	chr19:43990222:AGAGT:A	0	-3.33645	-2.60008
43990278	chr19:43990278:A:T	0	-3.48081	-2.99432
43990325	chr19:43990325:A:C	0	-1.03783e-08	-2.65612
43990396	chr19:43990396:A:T	0	-3.33858	-2.56421
43990409	chr19:43990409:T:A	0	-1.03783e-08	-3.01778
43990430	chr19:43990430:G:A	0	-1.03783e-08	-2.9163
43990431	chr19:43990431:A:G	0	-3.33399	-2.57819
43990542	chr19:43990542:A:G	0	-3.30519	-2.57753
43990578	chr19:43990578:G:A	0	-3.3162	-2.61213
43990993	chr19:43990993:G:A	0	-3.31496	-2.59867
43991105	chr19:43991105:C:T	0	-3.31667	-2.6068
43991163	chr19:43991163:G:A	0	-3.32151	-2.62369
43991173	chr19:43991173:C:T	0	-3.31513	-2.62279
43991401	chr19:43991401:A:G	0	-3.21402	-2.96288
43991918	chr19:43991918:A:G	0	-3.27072	-2.58701
43991993	chr19:43991993:T:C	0	-3.52999	-2.97066
43992262	chr19:43992262:G:A	0	-1.03783e-08	-3.01778
43992327	chr19:43992327:A:G	0	-2.3287	-3.059
43992329	chr19:43992329:G:A	0	-1.03783e-08	-2.92738
43992404	chr19:43992404:G:C	0	-2.67069	-2.97422
43992453	chr19:43992453:G:A	0	-1.03783e-08	-2.88831
43993149	chr19:43993149:G:A	0	-2.05352	-2.27515e-08
43993207	chr19:43993207:A:G	0	-1.03783e-08	-2.89036
43993508	chr19:43993508:G:A	0	-2.27903	-3.08494
43993602	chr19:43993602:T:C	0	-1.03783e-08	-3.06621
43994300	chr19:43994300:C:G	0	-1.03783e-08	-3.02945
43994438	chr19:43994438:A:G	0	-3.49127	-3.10998
43994655	chr19:43994655:A:T	0	-1.03783e-08	-2.68874
43994657	chr19:43994657:G:A	0	-1.03783e-08	-2.34655
43994699	chr19:43994699:A:G	0	-1.03783e-08	-3.02286
43994798	chr19:43994798:T:C	0	-1.47227	-2.02093
43994799	chr19:43994799:G:A	0	-2.47401	-2.04493
43994842	chr19:43994842:C:T	0	-1.95113	-2.27515e-08
43995221	chr19:43995221:C:T	0	-2.46639	-2.4083
43995300	chr19:43995300:C:T	0	-1.03783e-08	-3.08261
43995896	chr19:43995896:A:G	0	-1.03783e-08	-3.01992
43996326	chr19:43996326:A:T	0	-1.03783e-08	-2.42773
43996549	chr19:43996549:C:T	0	-1.68235	-2.69174
43996607	chr19:43996607:T:C	0	-1.03783e-08	-3.10208
43996609	chr19:43996609:G:A	0	-3.45672	-3.0216
43997075	chr19:43997075:A:G	0	-2.58327	-3.03597
43997366	chr19:43997366:G:A	0	-3.51975	-2.38426
43997475	chr19:43997475:T:C	0	-3.46344	-1.93743
43997630	chr19:43997630:C:T	0	-3.39512	-2.27515e-08
43997777	chr19:43997777:G:C	0	-3.44583	-1.95882
43998006	chr19:43998006:CATCACTTCAGCTCCTGATTGGTCCCAGGCCAAGCTGAATAGCCCTTAGGAATA:C	0	-3.07459	-3.09887
43998396	chr19:43998396:T:C	0	-1.84324	-2.94681
43998493	chr19:43998493:A:G	0	-1.03783e-08	-3.09767
43998578	chr19:43998578:T:C	0	-3.42902	-3.09269
43998880	chr19:43998880:T:C	0	-3.42108	-3.08614
43999227	chr19:43999227:C:T	0	-1.93363	-3.11044
43999389	chr19:43999389:TA:T	0	-1.89655	-3.10814
43999417	chr19:43999417:G:A	0	-3.49009	-3.09023
43999455	chr19:43999455:T:C	0	-3.49474	-3.08246
43999480	chr19:43999480:T:G	0	-1.03783e-08	-2.43147
43999518	chr19:43999518:CTA:C	0	-3.1942	-2.27515e-08
43999570	chr19:43999570:T:A	0	-1.03783e-08	-3.0595
43999953	chr19:43999953:AAC:A	0	-1.03783e-08	-3.05477
44000157	chr19:44000157:C:T	0	-3.40241	-3.04099
44000326	chr19:44000326:G:A	0	-1.03783e-08	-3.0604
44000345	chr19:44000345:T:TC	0	-3.5237	-1.49871
44000346	chr19:44000346:A:T	0	-3.5293	-1.48829
44000361	chr19:44000361:A:G	0	-1.98236	-3.01021
44000629	chr19:44000629:T:G	0	-3.48996	-3.06832
44000652	chr19:44000652:C:G	0	-1.03783e-08	-2.13784
44000829	chr19:44000829:G:A	0	-3.25162	-3.04718
44001318	chr19:44001318:G:A	0	-1.03783e-08	-3.10654
44001436	chr19:44001436:T:C	0	-3.36819	-2.27515e-08
44001680	chr19:44001680:G:A	0	-1.03783e-08	-2.99965
44001691	chr19:44001691:T:C	0	-1.03783e-08	-2.0785
44001720	chr19:44001720:C:A	0	-1.03783e-08	-3.07295
44001817	chr19:44001817:G:A	0	-1.94105	-3.1107
44001934	chr19:44001934:G:A	0	-2.05244	-3.02606
44001958	chr19:44001958:G:C	0	-3.48684	-3.08101
44002097	chr19:44002097:A:G	0	-3.28511	-3.05403
44002471	chr19:44002471:C:T	0	-3.50205	-3.05587
44002778	chr19:44002778:C:T	0	-3.22683	-3.06209
44002903	chr19:44002903:G:A	0	-1.03783e-08	-3.05158
44003097	chr19:44003097:G:A	0	-1.03783e-08	-2.99031
44003151	chr19:44003151:A:G	0	-1.03783e-08	-3.11021
44004040	chr19:44004040:T:C	0	-1.03783e-08	-2.88276
44004362	chr19:44004362:T:A	0	-3.06547	-3.0016
44004945	chr19:44004945:A:G	0	-3.52718	-2.88553
44005047	chr19:44005047:C:T	0	-1.03783e-08	-3.10789
44005251	chr19:44005251:A:G	0	-3.19138	-2.52376
44006176	chr19:44006176:TA:T	0	-1.03783e-08	-3.10816
44006189	chr19:44006189:C:T	0	-3.54048	-2.97649
44006630	chr19:44006630:C:A	0	-1.03783e-08	-3.07625
44006689	chr19:44006689:C:T	0	-1.03783e-08	-3.10816
44006754	chr19:44006754:G:C	0	-3.52425	-2.71028
44006781	chr19:44006781:A:T	0	-3.54039	-2.94893
44007050	chr19:44007050:A:T	0	-3.53908	-2.79262
44007071	chr19:44007071:T:G	0	-1.03783e-08	-2.77918
44007237	chr19:44007237:G:T	0	-3.53914	-2.63482
44007698	chr19:44007698:C:G	0	-1.03783e-08	-3.08472
44008197	chr19:44008197:T:C	0	-1.03783e-08	-3.10141
44008472	chr19:44008472:G:C	0	-3.52932	-3.03627
44008717	chr19:44008717:G:A	0	-1.03783e-08	-2.99898
44008956	chr19:44008956:A:G	0	-1.03783e-08	-3.10821
44009021	chr19:44009021:A:T	0	-1.03783e-08	-3.02572
44009352	chr19:44009352:G:A	0	-1.03783e-08	-2.57604
44009378	chr19:44009378:T:G	0	-1.03783e-08	-3.1053
44009428	chr19:44009428:T:A	0	-1.03783e-08	-2.9588
44009488	chr19:44009488:C:T	0	-1.03783e-08	-3.00597
44009504	chr19:44009504:C:G	0	-3.49457	-2.96003
44009747	chr19:44009747:T:C	0	-1.03783e-08	-1.97676
44009780	chr19:44009780:G:A	0	-3.52756	-2.65143
44010038	chr19:44010038:G:C	0	-3.53904	-2.87898
44010043	chr19:44010043:T:C	0	-1.16086	-3.0581
44010256	chr19:44010256:T:C	0	-1.03783e-08	-1.96413
44010284	chr19:44010284:C:T	0	-1.03783e-08	-2.23849
44010676	chr19:44010676:A:G	0	-1.03783e-08	-0.455216
44010723	chr19:44010723:A:G	0	-1.03783e-08	-3.03436
44010922	chr19:44010922:C:A	0	-3.40747	-2.27515e-08
44011200	chr19:44011200:T:G	0	-3.39217	-3.11031
44011362	chr19:44011362:C:A	0	-3.41585	-3.10886
44011606	chr19:44011606:G:A	0	-1.03783e-08	-2.02146
44011874	chr19:44011874:A:G	0	-1.03783e-08	-3.1077
44011940	chr19:44011940:T:C	0	-1.03783e-08	-3.02919
44011969	chr19:44011969:T:C	0	-0.998329	-3.0581
44012812	chr19:44012812:C:T	0	-3.40347	-3.11056
44013189	chr19:44013189:T:A	0	-1.03783e-08	-0.390836
44013262	chr19:44013262:A:G	0	-1.03783e-08	-3.11033
44013423	chr19:44013423:T:C	0	-3.53567	-2.88993
44013589	chr19:44013589:C:T	0	-1.03783e-08	-2.83136
44013688	chr19:44013688:T:G	0	-1.03783e-08	-2.84746
44013864	chr19:44013864:A:G	0	-1.03783e-08	-3.02498
44013921	chr19:44013921:G:A	0	-3.53103	-2.80092
44014030	chr19:44014030:T:C	0	-1.03783e-08	-2.79707
44014602	chr19:44014602:C:T	0	-1.03783e-08	-3.03453
44014734	chr19:44014734:T:A	0	-1.03783e-08	-2.41219
44016591	chr19:44016591:T:C	0	-3.53617	-2.88318
44016767	chr19:44016767:G:C	0	-3.53623	-2.66253
44016800	chr19:44016800:G:C	0	-1.03783e-08	-3.10332
44016873	chr19:44016873:G:A	0	-1.03783e-08	-3.09049
44017118	chr19:44017118:A:C	0	-1.03783e-08	-2.2221
44017417	chr19:44017417:G:A	0	-1.03783e-08	-2.79595
44017554	chr19:44017554:GA:G	0	-3.53254	-2.84064
44017792	chr19:44017792:G:A	0	-1.03783e-08	-2.7968
44017821	chr19:44017821:C:T	0	-1.03783e-08	-3.07686
44018101	chr19:44018101:T:C	0	-1.03783e-08	-2.87885
44018205	chr19:44018205:T:C	0	-0.952717	-3.01808
44018258	chr19:44018258:AG:A	0	-1.03783e-08	-2.79167
44018293	chr19:44018293:T:C	0	-1.03783e-08	-3.09185
44018550	chr19:44018550:T:C	0	-3.2599	-2.27515e-08
44018761	chr19:44018761:C:T	0	-3.53623	-2.75013
44019867	chr19:44019867:A:G	0	-1.03783e-08	-3.10686
44020216	chr19:44020216:A:G	0	-1.03783e-08	-3.08376
44020593	chr19:44020593:A:G	0	-1.03783e-08	-3.05986
44020970	chr19:44020970:A:G	0	-3.52612	-2.74099
44021311	chr19:44021311:A:G	0	-3.53558	-2.92073
44021817	chr19:44021817:G:A	0	-1.03783e-08	-2.7488
44021855	chr19:44021855:T:C	0	-1.03783e-08	-3.10648
44022243	chr19:44022243:A:G	0	-1.03783e-08	-1.18829
44022403	chr19:44022403:T:C	0	-1.03783e-08	-1.80514
44022643	chr19:44022643:T:C	0	-1.03783e-08	-1.80092
44022894	chr19:44022894:A:G	0	-1.03783e-08	-3.01074
44023348	chr19:44023348:C:T	0	-1.03783e-08	-1.8048
44023513	chr19:44023513:C:T	0	-1.03783e-08	-3.11076
44023613	chr19:44023613:A:G	0	-1.03783e-08	-2.85096
44024170	chr19:44024170:CT:C	0	-1.03783e-08	-3.09289
44024260	chr19:44024260:C:T	0	-1.03783e-08	-2.93772
44024266	chr19:44024266:C:T	0	-1.03783e-08	-3.09285
44024289	chr19:44024289:G:A	0	-3.4229	-3.10971
44024302	chr19:44024302:G:A	0	-1.03783e-08	-3.03796
44024584	chr19:44024584:T:C	0	-1.03783e-08	-3.04104
44024746	chr19:44024746:C:T	0	-3.50867	-2.94501
44024826	chr19:44024826:T:C	0	-3.45368	-2.78744
44025191	chr19:44025191:G:A	0	-1.03783e-08	-3.05815
44025329	chr19:44025329:C:A	0	-1.03783e-08	-3.09332
44025447	chr19:44025447:C:T	0	-1.03783e-08	-2.98295
44025460	chr19:44025460:G:A	0	-1.03783e-08	-2.98295
44025737	chr19:44025737:T:C	0	-1.03783e-08	-2.86028
44025898	chr19:44025898:G:A	0	-1.95725	-2.27515e-08
44025902	chr19:44025902:C:G	0	-1.03783e-08	-3.10393
44026292	chr19:44026292:GAC:G	0	-3.48909	-2.75862
44026555	chr19:44026555:TA:T	0	-3.32367	-2.27515e-08
44026595	chr19:44026595:T:C	0	-1.03783e-08	-2.0086
44026639	chr19:44026639:T:C	0	-3.3893	-3.02226
44026866	chr19:44026866:T:A	0	-1.03783e-08	-2.86351
44026931	chr19:44026931:A:G	0	-1.03783e-08	-0.204643
44026954	chr19:44026954:A:T	0	-1.03783e-08	-2.02307
44026980	chr19:44026980:T:C	0	-1.03783e-08	-3.07867
44027071	chr19:44027071:C:G	0	-1.03783e-08	-2.0227
44027331	chr19:44027331:C:T	0	-1.03783e-08	-2.09766
44027550	chr19:44027550:A:G	0	-1.03783e-08	-3.01366
44027797	chr19:44027797:C:T	0	-1.03783e-08	-3.10097
44028047	chr19:44028047:A:G	0	-1.03783e-08	-1.97718
44028103	chr19:44028103:C:T	0	-1.03783e-08	-3.04079
44028140	chr19:44028140:C:T	0	-3.5357	-2.57762
44028301	chr19:44028301:T:C	0	-3.34992	-3.06632
44028390	chr19:44028390:A:G	0	-1.03783e-08	-1.97912
44028579	chr19:44028579:G:A	0	-3.3076	-2.86722
44028613	chr19:44028613:C:T	0	-1.03783e-08	-2.86351
44028614	chr19:44028614:G:A	0	-3.3475	-3.04906
44028704	chr19:44028704:G:A	0	-1.03783e-08	-2.86351
44028745	chr19:44028745:A:G	0	-1.03783e-08	-2.91342
44028878	chr19:44028878:A:G	0	-3.51397	-2.27515e-08
44029082	chr19:44029082:T:G	0	-1.03783e-08	-3.11003
44029119	chr19:44029119:C:T	0	-1.03783e-08	-1.94553
44029451	chr19:44029451:T:C	0	-3.34722	-2.70621
44029544	chr19:44029544:T:G	0	-1.03783e-08	-3.05207
44029552	chr19:44029552:T:C	0	-3.3547	-2.54545
44029636	chr19:44029636:G:A	0	-3.53866	-3.09654
44029668	chr19:44029668:T:C	0	-1.03783e-08	-3.06551
44029891	chr19:44029891:G:A	0	-1.03783e-08	-3.09247
44030330	chr19:44030330:A:G	0	-1.03783e-08	-2.82577
44030678	chr19:44030678:G:C	0	-1.03783e-08	-3.02932
44031025	chr19:44031025:C:T	0	-1.03783e-08	-2.864
44031461	chr19:44031461:G:A	0	-1.03783e-08	-1.85291
44031544	chr19:44031544:CTGA:C	0	-1.03783e-08	-1.9737
44031586	chr19:44031586:G:A	0	-3.37939	-2.76234
44031646	chr19:44031646:CT:C	0	-1.03783e-08	-2.80546
44031756	chr19:44031756:C:T	0	-1.03783e-08	0.116576
44031822	chr19:44031822:A:G	0	-1.03783e-08	-2.80797
44031918	chr19:44031918:A:G	0	-1.03783e-08	-2.8058
44031970	chr19:44031970:A:G	0	-1.03783e-08	-1.9236
44032039	chr19:44032039:G:A	0	-1.03783e-08	0.116924
44032074	chr19:44032074:C:T	0	-1.03783e-08	-1.97718
44032089	chr19:44032089:T:C	0	-1.03783e-08	-1.94164
44032424	chr19:44032424:T:C	0	-3.34884	-2.27515e-08
44033217	chr19:44033217:TGAG:T	0	-1.03783e-08	-2.8699
44033273	chr19:44033273:G:A	0	-1.03783e-08	-2.06368
44033433	chr19:44033433:C:T	0	-1.03783e-08	-3.06417
44033705	chr19:44033705:C:CA	0	-1.03783e-08	-1.97933
44033709	chr19:44033709:AT:A	0	-1.03783e-08	-1.93106
44033903	chr19:44033903:T:C	0	-1.03783e-08	-1.97179
44034083	chr19:44034083:T:C	0	-1.03783e-08	-2.04297
44034245	chr19:44034245:T:C	0	-1.03783e-08	-2.49729
44034251	chr19:44034251:C:T	0	-1.03783e-08	-3.08937
44034252	chr19:44034252:G:A	0	-1.03783e-08	-2.50359
44034283	chr19:44034283:C:T	0	-1.03783e-08	-2.49686
44034432	chr19:44034432:T:G	0	-1.03783e-08	-2.49339
44034434	chr19:44034434:C:T	0	-1.03783e-08	-2.49608
44034481	chr19:44034481:C:T	0	-1.03783e-08	-2.53077
44034527	chr19:44034527:A:G	0	-1.03783e-08	-2.47872
44034586	chr19:44034586:T:TA	0	-3.38015	-2.97251
44034681	chr19:44034681:A:C	0	-1.03783e-08	-2.49195
44034684	chr19:44034684:A:G	0	-3.51762	-3.0576
44034798	chr19:44034798:A:C	0	-1.03783e-08	-2.49823
44035561	chr19:44035561:T:G	0	-1.03783e-08	0.741066
44035654	chr19:44035654:T:A	0	-3.39938	-3.11003
44035669	chr19:44035669:GAC:G	0	-1.03783e-08	-3.09309
44035809	chr19:44035809:C:A	0	-3.53093	-2.40196
44035950	chr19:44035950:C:G	0	-3.41954	-3.10585
44035951	chr19:44035951:T:C	0	-3.40481	-3.10585
44036238	chr19:44036238:C:T	0	-1.03783e-08	-1.77848
44036418	chr19:44036418:G:A	0	-1.03783e-08	-3.08874
44036579	chr19:44036579:T:C	0	-1.03783e-08	-3.07049
44036977	chr19:44036977:G:C	0	-1.03783e-08	-2.97418
44037453	chr19:44037453:G:T	0	-3.40822	-3.10752
44037455	chr19:44037455:G:A	0	-3.41729	-3.10778
44037522	chr19:44037522:A:G	0	-1.03783e-08	-3.07303
44037746	chr19:44037746:T:A	0	-3.40826	-3.10601
44037780	chr19:44037780:C:T	0	-2.25069	-2.27515e-08
44037940	chr19:44037940:CA:C	0	-1.03783e-08	-1.89987
44037989	chr19:44037989:T:C	0	-3.40553	-3.10717
44038275	chr19:44038275:G:T	0	-3.53113	-2.46299
44038287	chr19:44038287:C:T	0	-1.03783e-08	-2.94434
44038402	chr19:44038402:A:G	0	-3.40573	-3.10717
44038693	chr19:44038693:C:T	0	-1.03783e-08	-3.09245
44038705	chr19:44038705:A:C	0	-2.49834	-2.27515e-08
44038741	chr19:44038741:C:T	0	-1.03783e-08	-3.10846
44038874	chr19:44038874:T:G	0	-3.53827	-2.89962
44038921	chr19:44038921:G:A	0	-1.03783e-08	-1.87505
44038985	chr19:44038985:T:C	0	-1.03783e-08	-3.05359
44039460	chr19:44039460:C:T	0	-3.5267	-2.51177
44039607	chr19:44039607:A:G	0	0.248449	-2.27515e-08
44039635	chr19:44039635:A:T	0	-3.53119	-2.39577
44040084	chr19:44040084:C:T	0	-3.35658	-2.37383
44040192	chr19:44040192:T:C	0	-3.51272	-2.48687
44040320	chr19:44040320:T:C	0	-1.03783e-08	-2.93933
44040509	chr19:44040509:T:C	0	-1.03783e-08	-1.93723
44040600	chr19:44040600:T:C	0	-1.03783e-08	-3.01004
44041397	chr19:44041397:G:C	0	-3.39771	-3.10879
44041447	chr19:44041447:A:G	0	-1.03783e-08	-3.05145
44041677	chr19:44041677:A:C	0	-1.03783e-08	-3.10715
44042011	chr19:44042011:ACGGT:A	0	-1.03783e-08	-3.06966
44042821	chr19:44042821:G:A	0	-3.26166	-2.27515e-08
44043004	chr19:44043004:T:C	0	-3.41225	-3.10598
44043207	chr19:44043207:A:T	0	-3.41853	-3.10605
44043327	chr19:44043327:T:C	0	-1.03783e-08	-2.9309
44043391	chr19:44043391:C:A	0	-1.03783e-08	-1.79281
44043416	chr19:44043416:A:G	0	-3.41557	-3.10459
44044295	chr19:44044295:C:T	0	-1.03783e-08	-0.577651
44044513	chr19:44044513:G:A	0	-3.53031	-2.44126
44044745	chr19:44044745:A:G	0	-3.36692	-2.45956
44044921	chr19:44044921:AC:A	0	-3.47498	-2.23121
44044938	chr19:44044938:G:A	0	-1.03783e-08	-3.08978
44044943	chr19:44044943:C:A	0	-3.53136	-2.43494
44045143	chr19:44045143:C:T	0	-3.19881	-2.55391
44045475	chr19:44045475:T:C	0	-1.03783e-08	-3.01091
44045640	chr19:44045640:T:C	0	-3.53297	-1.0193
44045791	chr19:44045791:A:G	0	-3.51704	-2.52767
44045821	chr19:44045821:AT:A	0	-3.44543	-2.75224
44045955	chr19:44045955:C:T	0	-3.53434	-3.10588
44046088	chr19:44046088:A:G	0	-1.03783e-08	-1.89757
44046152	chr19:44046152:G:A	0	-3.38824	-3.10875
44046920	chr19:44046920:C:G	0	-1.03783e-08	-2.55846
44046927	chr19:44046927:G:T	0	-3.23201	-2.45663
44046935	chr19:44046935:A:G	0	-1.03783e-08	-2.68017
44046976	chr19:44046976:T:A	0	-1.03783e-08	-2.96552
44047180	chr19:44047180:A:G	0	-1.03783e-08	-2.67932
44047713	chr19:44047713:G:T	0	-3.53275	-2.4626
44047714	chr19:44047714:A:T	0	-3.53016	-2.44035
44047785	chr19:44047785:C:T	0	-3.02326	-2.27515e-08
44048365	chr19:44048365:G:A	0	-1.03783e-08	-3.1034
44048710	chr19:44048710:C:T	0	-1.03783e-08	-2.81333
44049227	chr19:44049227:T:C	0	-3.42041	-3.10908
44049350	chr19:44049350:A:G	0	-3.51505	-2.44886
44049820	chr19:44049820:C:T	0	-3.53942	-2.812
44049896	chr19:44049896:T:A	0	-3.42094	-3.11063
44049930	chr19:44049930:C:A	0	-3.53615	-2.40952
44050447	chr19:44050447:C:T	0	-1.03783e-08	-1.89435
44050520	chr19:44050520:T:C	0	-1.03783e-08	-1.56256
44050668	chr19:44050668:A:G	0	-1.03783e-08	-1.95298
44050694	chr19:44050694:C:G	0	-1.03783e-08	-3.08609
44051270	chr19:44051270:G:A	0	-1.03783e-08	-2.91977
44051426	chr19:44051426:G:A	0	-1.03783e-08	-3.10764
44051691	chr19:44051691:C:T	0	-1.03783e-08	-3.0994
44051867	chr19:44051867:G:A	0	-1.03783e-08	-2.90289
44051880	chr19:44051880:T:C	0	-1.03783e-08	-1.54762
44052228	chr19:44052228:G:T	0	-3.53757	-2.36036
44052260	chr19:44052260:G:T	0	-1.03783e-08	-1.48776
44052720	chr19:44052720:T:C	0	-1.03783e-08	-2.98597
44052866	chr19:44052866:T:C	0	-1.03783e-08	-2.68017
44053222	chr19:44053222:A:G	0	-1.03783e-08	-1.95185
44053298	chr19:44053298:T:G	0	0.304042	-2.27515e-08
44053493	chr19:44053493:C:T	0	-3.2096	-2.55505
44053555	chr19:44053555:C:T	0	-1.03783e-08	-2.05931
44053558	chr19:44053558:T:C	0	-3.53415	-2.38896
44053656	chr19:44053656:C:T	0	-1.03783e-08	-1.9795
44053993	chr19:44053993:C:G	0	-1.03783e-08	-3.04864
44054021	chr19:44054021:A:G	0	-1.03783e-08	-1.56198
44054107	chr19:44054107:T:G	0	-1.03783e-08	-2.74392
44054675	chr19:44054675:A:G	0	-1.03783e-08	-1.35501
44055388	chr19:44055388:A:G	0	-1.03783e-08	-2.26068
44055545	chr19:44055545:G:A	0	-1.03783e-08	-3.04074
44055700	chr19:44055700:C:T	0	-3.53949	-2.25694
44056028	chr19:44056028:A:G	0	-3.54042	-2.92009
44056191	chr19:44056191:A:G	0	-3.2633	-2.66894
44056297	chr19:44056297:C:G	0	-1.03783e-08	-3.00877
44057135	chr19:44057135:G:A	0	-1.03783e-08	-2.88109
44057389	chr19:44057389:G:A	0	-1.03783e-08	-3.10909
44057510	chr19:44057510:G:A	0	-1.03783e-08	-1.99455
44057847	chr19:44057847:C:T	0	-3.53985	-2.03552
44057943	chr19:44057943:A:G	0	-3.54034	-2.90703
44058344	chr19:44058344:TTAG:T	0	-3.20275	-2.65651
44058622	chr19:44058622:C:T	0	-1.03783e-08	-3.06979
44058775	chr19:44058775:A:G	0	-3.50276	-2.24658
44059376	chr19:44059376:G:A	0	-3.50229	-2.42964
44059908	chr19:44059908:G:A	0	-1.03783e-08	-0.478616
44060248	chr19:44060248:T:C	0	-3.49703	-2.26177
44060828	chr19:44060828:G:A	0	-3.49628	-2.25343
44060903	chr19:44060903:G:A	0	-2.52421	-2.27515e-08
44060954	chr19:44060954:G:T	0	-1.03783e-08	-2.08564
44061203	chr19:44061203:C:T	0	-1.03783e-08	-2.15811
44061274	chr19:44061274:A:G	0	-3.53331	-2.30908
44061690	chr19:44061690:G:A	0	-1.03783e-08	-2.7349
44062222	chr19:44062222:G:A	0	-3.49316	-2.27515e-08
44062370	chr19:44062370:T:C	0	-1.03783e-08	-2.10956
44062613	chr19:44062613:T:C	0	-3.52889	-2.55851
44062959	chr19:44062959:T:G	0	-1.03783e-08	-2.15982
44063357	chr19:44063357:A:G	0	-3.52102	-2.6787
44063401	chr19:44063401:G:C	0	-1.03783e-08	-2.73411
44063455	chr19:44063455:C:G	0	-3.21105	-2.68014
44063521	chr19:44063521:C:T	0	-1.03783e-08	-2.10519
44063740	chr19:44063740:G:A	0	-2.49077	-2.27515e-08
44063838	chr19:44063838:G:T	0	-1.03783e-08	-2.10438
44063952	chr19:44063952:T:A	0	-1.03783e-08	-1.88376
44064039	chr19:44064039:T:A	0	-3.3993	-2.6739
44064266	chr19:44064266:A:T	0	-1.03783e-08	-2.13615
44064298	chr19:44064298:T:C	0	-1.03783e-08	-2.11927
44064470	chr19:44064470:A:G	0	-1.03783e-08	-2.15787
44064637	chr19:44064637:C:G	0	-1.03783e-08	-2.08343
44064665	chr19:44064665:A:G	0	-1.03783e-08	-3.0867
44064951	chr19:44064951:A:AT	0	-1.03783e-08	-3.08701
44064972	chr19:44064972:G:A	0	-1.03783e-08	-2.98576
44065307	chr19:44065307:G:A	0	-1.03783e-08	-2.12008
44065767	chr19:44065767:G:A	0	-3.25912	-2.27515e-08
44065795	chr19:44065795:C:T	0	-1.03783e-08	-3.10862
44065798	chr19:44065798:G:A	0	-1.07849	-3.07964
44066240	chr19:44066240:C:A	0	-3.53065	-2.60898
44066398	chr19:44066398:G:A	0	-3.52285	-2.74392
44066798	chr19:44066798:G:A	0	-1.03783e-08	-3.08701
44066804	chr19:44066804:A:G	0	-1.03783e-08	-1.96816
44067001	chr19:44067001:T:C	0	-3.50937	-2.09128
44067829	chr19:44067829:G:T	0	-3.53906	-2.27515e-08
44067895	chr19:44067895:C:G	0	-3.51359	-2.71086
44067940	chr19:44067940:G:A	0	-1.03783e-08	-2.90714
44068901	chr19:44068901:T:G	0	-1.03783e-08	-2.08574
44069245	chr19:44069245:T:G	0	-1.03783e-08	-2.79645
44069262	chr19:44069262:G:A	0	-3.54028	-2.93289
44069709	chr19:44069709:A:G	0	-3.53815	-2.05273
44070022	chr19:44070022:T:C	0	-1.03783e-08	-2.79651
44070823	chr19:44070823:A:T	0	-1.03783e-08	-3.08645
44070833	chr19:44070833:G:A	0	-1.03783e-08	-3.10971
44070836	chr19:44070836:T:C	0	-1.03783e-08	-3.06893
44070874	chr19:44070874:A:G	0	-3.51505	-2.69161
44071108	chr19:44071108:T:C	0	-1.03783e-08	-3.10365
44071956	chr19:44071956:A:G	0	-1.03783e-08	-2.81787
44072149	chr19:44072149:C:T	0	-3.54049	-2.94003
44072191	chr19:44072191:C:G	0	-1.03783e-08	-2.74045
44072498	chr19:44072498:G:A	0	-1.03783e-08	-2.72495
44072710	chr19:44072710:G:A	0	-3.53598	-3.10748
44072781	chr19:44072781:T:C	0	-1.03783e-08	-3.03856
44072952	chr19:44072952:T:G	0	-1.03783e-08	-2.72495
44073373	chr19:44073373:G:A	0	-1.13547	-3.10889
44073612	chr19:44073612:C:T	0	-1.03783e-08	-2.22071
44073670	chr19:44073670:T:A	0	-1.03783e-08	-2.14308
44074120	chr19:44074120:G:A	0	-3.53161	-2.27515e-08
44074294	chr19:44074294:A:G	0	-3.53944	-3.06617
44074331	chr19:44074331:C:T	0	-1.03783e-08	-1.76179
44074432	chr19:44074432:A:G	0	-3.53451	-2.7215
44074793	chr19:44074793:A:G	0	-1.03783e-08	-3.10839
44075715	chr19:44075715:C:T	0	-3.10664	-2.27515e-08
44076386	chr19:44076386:A:C	0	-1.03783e-08	-2.71378
44076447	chr19:44076447:C:T	0	-1.03783e-08	-2.37812
44076605	chr19:44076605:T:C	0	-3.49047	-3.0489
44076710	chr19:44076710:A:G	0	-1.03783e-08	-2.71409
44077072	chr19:44077072:A:G	0	-3.48579	-2.82287
44077288	chr19:44077288:T:C	0	-1.03783e-08	-2.71342
44078950	chr19:44078950:T:C	0	-3.24629	-3.08016
44079113	chr19:44079113:C:T	0	-1.03783e-08	-2.95668
44079136	chr19:44079136:T:C	0	-3.53806	-2.87021
44079235	chr19:44079235:A:G	0	-1.03783e-08	-3.09743
44079420	chr19:44079420:C:T	0	-2.65787	-2.27515e-08
44079511	chr19:44079511:C:A	0	-1.54023	-3.02185
44079818	chr19:44079818:T:C	0	-1.03783e-08	-2.91277
44079869	chr19:44079869:C:T	0	-1.03783e-08	-2.95278
44079884	chr19:44079884:C:T	0	-1.03783e-08	-2.68924
44080011	chr19:44080011:C:A	0	-1.03783e-08	-2.20545
44080124	chr19:44080124:C:T	0	-1.03783e-08	-2.62744
44080350	chr19:44080350:G:A	0	-1.03783e-08	-2.68572
44080403	chr19:44080403:C:T	0	-3.53357	-2.88532
44080543	chr19:44080543:A:G	0	-1.03783e-08	-2.92538
44081006	chr19:44081006:T:A	0	-3.25462	-3.10128
44081144	chr19:44081144:G:A	0	-1.03783e-08	-2.50283
44081439	chr19:44081439:C:T	0	-3.0545	-2.79621
44081586	chr19:44081586:T:C	0	-1.03783e-08	-3.06845
44082016	chr19:44082016:A:G	0	-1.03783e-08	-2.94782
44082995	chr19:44082995:C:T	0	-1.03783e-08	-3.09369
44083039	chr19:44083039:T:C	0	-3.20681	-3.01875
44083157	chr19:44083157:G:A	0	-1.03783e-08	-1.1885
44083305	chr19:44083305:A:G	0	-1.03783e-08	-1.30566
44083536	chr19:44083536:G:C	0	-3.37956	-2.85781
44083726	chr19:44083726:C:T	0	-3.33108	-3.07885
44083777	chr19:44083777:T:C	0	-3.3363	-3.05882
44084125	chr19:44084125:G:T	0	-3.28613	-3.05986
44084172	chr19:44084172:G:T	0	-3.31663	-3.05012
44084633	chr19:44084633:T:G	0	-3.25549	-3.05778
44084636	chr19:44084636:C:T	0	-3.25895	-3.06131
44084816	chr19:44084816:G:A	0	-3.2589	-3.05859
44084863	chr19:44084863:A:G	0	-3.1447	-2.94159
44084889	chr19:44084889:T:C	0	-3.28863	-3.05358
44085325	chr19:44085325:G:A	0	-3.27106	-2.60231
44085541	chr19:44085541:TTA:T	0	-1.03783e-08	-2.88004
44085563	chr19:44085563:C:T	0	-3.41689	-2.97977
44085846	chr19:44085846:TCTC:T	0	-3.2599	-2.98485
44086405	chr19:44086405:C:T	0	-3.07933	-2.97748
44086600	chr19:44086600:T:C	0	-1.03783e-08	-2.88567
44087207	chr19:44087207:G:A	0	-3.53923	-3.04053
44087400	chr19:44087400:C:T	0	-1.03783e-08	-2.86685
44088049	chr19:44088049:C:T	0	-3.45603	-2.95221
44088250	chr19:44088250:T:C	0	-3.45277	-2.98066
44088268	chr19:44088268:CAT:C	0	-3.4087	-3.02177
44088762	chr19:44088762:A:C	0	-1.03783e-08	0.637791
44088782	chr19:44088782:A:G	0	-3.43541	-2.9905
44089262	chr19:44089262:G:A	0	-2.45119	-2.27515e-08
44089706	chr19:44089706:G:A	0	-1.03783e-08	-3.09222
44089833	chr19:44089833:A:ACC	0	-1.03783e-08	-2.15345
44089834	chr19:44089834:T:TGC	0	-1.03783e-08	-2.1569
44089905	chr19:44089905:G:A	0	-1.03783e-08	-3.10813
44090122	chr19:44090122:C:T	0	-1.03783e-08	-3.04869
44090130	chr19:44090130:C:T	0	-1.03783e-08	-3.10996
44090197	chr19:44090197:A:C	0	-1.03783e-08	-3.10973
44090258	chr19:44090258:A:C	0	-3.33258	-2.98208
44090523	chr19:44090523:G:C	0	-1.03783e-08	-3.01296
44090929	chr19:44090929:C:T	0	-1.03783e-08	-2.6726
44091269	chr19:44091269:A:G	0	-3.44997	-3.01151
44091297	chr19:44091297:A:G	0	-1.03783e-08	-3.10316
44091300	chr19:44091300:C:T	0	-1.03783e-08	-2.74239
44091515	chr19:44091515:A:G	0	-1.03783e-08	-2.11729
44091528	chr19:44091528:T:A	0	-3.39989	-2.27515e-08
44091637	chr19:44091637:C:G	0	-1.03783e-08	-2.5397
44091703	chr19:44091703:AC:A	0	-3.47675	-2.27515e-08
44091826	chr19:44091826:C:T	0	-0.142084	-2.63407
44092195	chr19:44092195:G:T	0	-1.03783e-08	-2.80073
44092289	chr19:44092289:G:A	0	-3.51834	-3.11082
44092381	chr19:44092381:C:T	0	-1.03783e-08	-3.11065
44092537	chr19:44092537:G:A	0	-1.03783e-08	-1.15396
44092651	chr19:44092651:A:G	0	-0.577762	-2.71153
44092785	chr19:44092785:G:A	0	-1.03783e-08	-2.95194
44093142	chr19:44093142:C:A	0	-3.44421	-2.97661
44093154	chr19:44093154:G:A	0	-2.49883	-2.01168
44093181	chr19:44093181:T:C	0	-1.03783e-08	-2.92443
44093260	chr19:44093260:A:G	0	-1.03783e-08	-2.65469
44093276	chr19:44093276:G:A	0	-3.52541	-3.05838
44093295	chr19:44093295:C:T	0	-1.03783e-08	-2.61796
44093710	chr19:44093710:AC:A	0	-3.39718	-3.00134
44094303	chr19:44094303:T:G	0	-1.03783e-08	-3.05909
44094715	chr19:44094715:T:G	0	-3.51025	-3.10926
44096142	chr19:44096142:A:G	0	-1.03783e-08	-3.10877
44096224	chr19:44096224:C:T	0	-3.4686	-3.04972
44096809	chr19:44096809:A:T	0	-1.03783e-08	-2.90593
44096981	chr19:44096981:T:C	0	-1.03783e-08	-3.11056
44097130	chr19:44097130:A:G	0	-1.03783e-08	-1.54406
44097384	chr19:44097384:T:C	0	-3.17094	-3.08112
44097413	chr19:44097413:A:G	0	-1.03783e-08	-2.7413
44097424	chr19:44097424:G:A	0	-1.03783e-08	-3.10962
44097620	chr19:44097620:G:A	0	-1.03783e-08	-3.10962
44097764	chr19:44097764:C:G	0	-1.03783e-08	-2.97502
44098088	chr19:44098088:G:T	0	-1.03783e-08	-2.90026
44098704	chr19:44098704:C:T	0	-1.03783e-08	-2.87942
44098735	chr19:44098735:C:T	0	-3.5401	-2.27515e-08
44098806	chr19:44098806:C:T	0	-3.18365	-3.07067
44098839	chr19:44098839:A:G	0	-3.18891	-3.07338
44099232	chr19:44099232:A:G	0	-3.3998	-2.72746
44099455	chr19:44099455:A:G	0	-1.03783e-08	-3.11015
44099814	chr19:44099814:G:T	0	-1.03783e-08	-3.11027
44099820	chr19:44099820:AG:A	0	-3.09289	-2.27515e-08
44099822	chr19:44099822:G:T	0	-3.49223	-3.09683
44100019	chr19:44100019:AGACATGAGATAAAATC:A	0	-1.03783e-08	-3.1099
44100200	chr19:44100200:C:T	0	-1.03783e-08	-3.11015
44100761	chr19:44100761:T:C	0	-3.5122	-3.10568
44100937	chr19:44100937:G:A	0	-1.03783e-08	-3.11021
44100970	chr19:44100970:G:A	0	-3.19604	-2.62523
44101171	chr19:44101171:A:G	0	-1.9285	-2.27515e-08
44101427	chr19:44101427:G:GT	0	-1.03783e-08	-3.11015
44101684	chr19:44101684:T:G	0	-1.03783e-08	-3.11015
44102003	chr19:44102003:C:G	0	-1.03783e-08	-2.9887
44102084	chr19:44102084:G:A	0	-1.03783e-08	-2.99823
44102095	chr19:44102095:T:A	0	-3.49346	-2.27515e-08
44102234	chr19:44102234:T:C	0	-1.03783e-08	-2.99785
44102258	chr19:44102258:C:T	0	-1.03783e-08	-2.72071
44102775	chr19:44102775:A:G	0	-3.24267	-3.07447
44103394	chr19:44103394:G:T	0	-3.03786	-3.10428
44103466	chr19:44103466:T:C	0	-3.10872	-3.11056
44103817	chr19:44103817:C:T	0	-1.03783e-08	-2.38484
44103840	chr19:44103840:A:T	0	-1.03783e-08	-2.78821
44103899	chr19:44103899:C:T	0	-2.87256	-2.71507
44103919	chr19:44103919:G:A	0	-1.03783e-08	-2.411
44103937	chr19:44103937:C:T	0	-1.03783e-08	-3.10733
44104189	chr19:44104189:C:T	0	-1.03783e-08	-2.49174
44104226	chr19:44104226:ATAAAAT:A	0	-2.96682	-2.76325
44104277	chr19:44104277:A:C	0	-3.25976	-2.27515e-08
44104623	chr19:44104623:G:A	0	-1.03783e-08	-2.23546
44104636	chr19:44104636:C:T	0	-3.36949	-3.0029
44104865	chr19:44104865:T:C	0	-1.03783e-08	-3.1108
44104994	chr19:44104994:C:T	0	-3.08484	-3.08972
44105007	chr19:44105007:A:T	0	-3.0785	-3.08972
44105140	chr19:44105140:T:C	0	-3.06902	-3.0919
44105180	chr19:44105180:G:C	0	-2.31383	-2.61156
44105285	chr19:44105285:A:G	0	-1.03783e-08	-2.2618
44105571	chr19:44105571:T:A	0	-3.08609	-3.08742
44105679	chr19:44105679:C:T	0	-1.03783e-08	-2.91143
44105693	chr19:44105693:C:G	0	-3.44415	-3.11041
44105765	chr19:44105765:G:A	0	-1.03783e-08	-2.85767
44105876	chr19:44105876:C:A	0	-3.09847	-3.08968
44105942	chr19:44105942:A:G	0	-3.09224	-3.07998
44106030	chr19:44106030:T:C	0	-2.94202	-2.86408
44106126	chr19:44106126:CCAG:C	0	-3.0795	-3.09154
44106142	chr19:44106142:A:G	0	-3.11866	-3.09154
44106152	chr19:44106152:C:T	0	-3.08453	-3.08761
44106202	chr19:44106202:A:G	0	7.42904	-2.27515e-08
44106241	chr19:44106241:G:T	0	-1.03783e-08	-2.62805
44106323	chr19:44106323:G:T	0	-3.52357	-2.27515e-08
44106351	chr19:44106351:C:G	0	-3.5105	-2.95005
44106512	chr19:44106512:A:G	0	-3.27107	-3.11075
44106645	chr19:44106645:A:T	0	-3.18363	-3.08658
44106690	chr19:44106690:C:T	0	-0.302296	-2.98705
44106801	chr19:44106801:G:A	0	-1.03783e-08	-2.3557
44106817	chr19:44106817:G:T	0	-1.03783e-08	-3.0956
44107286	chr19:44107286:G:C	0	-1.03783e-08	-2.94349
44107744	chr19:44107744:T:C	0	-1.03783e-08	-3.02761
44107804	chr19:44107804:T:C	0	-3.27019	-2.8604
44107852	chr19:44107852:A:G	0	-3.49627	-3.07935
44108078	chr19:44108078:A:G	0	-3.50015	-2.89433
44108260	chr19:44108260:T:C	0	-1.03783e-08	-3.06798
44108348	chr19:44108348:A:C	0	-1.03783e-08	-3.04571
44108685	chr19:44108685:A:G	0	-2.78184	-2.91417
44108734	chr19:44108734:C:CACT	0	-1.03783e-08	-3.03221
44108966	chr19:44108966:C:T	0	-3.34974	-2.89396
44108969	chr19:44108969:T:C	0	-1.03783e-08	-2.95682
44109024	chr19:44109024:T:C	0	-1.03783e-08	-3.08003
44109739	chr19:44109739:G:A	0	-1.03783e-08	-2.9854
44109834	chr19:44109834:T:C	0	-1.03783e-08	-3.09048
44109892	chr19:44109892:G:A	0	-3.2853	-3.09271
44109922	chr19:44109922:C:T	0	-1.03783e-08	-3.02604
44109951	chr19:44109951:T:A	0	-3.18394	-3.10438
44110055	chr19:44110055:C:T	0	-3.54045	-2.99841
44110169	chr19:44110169:TA:T	0	-3.20719	-3.10856
44110172	chr19:44110172:C:A	0	-3.20583	-3.10856
44110456	chr19:44110456:G:A	0	-1.03783e-08	-3.01911
44110607	chr19:44110607:TTTG:T	0	-2.93118	-2.98189
44110699	chr19:44110699:C:T	0	-3.21915	-3.10368
44110768	chr19:44110768:A:C	0	-1.03783e-08	-3.07308
44110770	chr19:44110770:C:T	0	-3.53989	-3.01287
44110850	chr19:44110850:G:A	0	-2.77838	-2.91105
44110916	chr19:44110916:T:A	0	-3.24093	-3.10632
44110993	chr19:44110993:C:T	0	-1.03783e-08	-2.95638
44111798	chr19:44111798:T:A	0	-3.17494	-3.10891
44111862	chr19:44111862:C:T	0	-1.03783e-08	-3.0794
44111945	chr19:44111945:A:C	0	-2.79013	-2.27515e-08
44112561	chr19:44112561:T:TA	0	-1.03783e-08	-3.10612
44113122	chr19:44113122:C:G	0	-1.03783e-08	-3.10113
44113339	chr19:44113339:G:T	0	-3.388	-3.06726
44113384	chr19:44113384:G:A	0	-1.03783e-08	-3.09856
44113581	chr19:44113581:C:G	0	-1.03783e-08	-3.07163
44113707	chr19:44113707:G:A	0	-1.03783e-08	-3.03247
44113753	chr19:44113753:T:G	0	-1.03783e-08	-3.11062
44113874	chr19:44113874:T:G	0	-1.03783e-08	-2.67399
44114000	chr19:44114000:T:C	0	-1.03783e-08	-2.59748
44114158	chr19:44114158:C:G	0	-1.03783e-08	-3.07062
44114182	chr19:44114182:G:T	0	-1.03783e-08	-2.93175
44114467	chr19:44114467:A:T	0	-1.03783e-08	-2.85152
44114610	chr19:44114610:A:C	0	-1.03783e-08	-2.85826
44114956	chr19:44114956:C:G	0	-1.03783e-08	-3.08503
44115025	chr19:44115025:G:A	0	-1.03783e-08	-3.0614
44115389	chr19:44115389:T:C	0	-3.51846	-2.27515e-08
44115405	chr19:44115405:A:G	0	-1.03783e-08	-3.08494
44115614	chr19:44115614:G:A	0	-1.03783e-08	-3.08494
44115619	chr19:44115619:T:A	0	-1.03783e-08	-3.04953
44116050	chr19:44116050:C:T	0	-2.66943	-2.96493
44116154	chr19:44116154:G:T	0	-1.03783e-08	-3.00715
44116615	chr19:44116615:A:T	0	-3.17759	-2.27515e-08
44116688	chr19:44116688:G:A	0	-1.03783e-08	-3.05832
44116739	chr19:44116739:G:T	0	-1.03783e-08	-2.83468
44117159	chr19:44117159:C:A	0	-1.03783e-08	-2.87419
44117325	chr19:44117325:A:G	0	-1.03783e-08	-2.84125
44117788	chr19:44117788:G:A	0	-1.03783e-08	-2.89303
44117806	chr19:44117806:G:C	0	-1.03783e-08	-2.92436
44117993	chr19:44117993:C:T	0	-1.03783e-08	-2.91913
44118135	chr19:44118135:C:A	0	-1.03783e-08	-3.05377
44118305	chr19:44118305:C:T	0	-1.03783e-08	-3.10677
44118488	chr19:44118488:A:G	0	-1.03783e-08	-2.31281
44118606	chr19:44118606:G:A	0	-1.03783e-08	-2.77762
44118625	chr19:44118625:C:T	0	-1.03783e-08	-2.84125
44118645	chr19:44118645:C:G	0	-1.03783e-08	-2.87977
44118695	chr19:44118695:C:G	0	-1.03783e-08	-3.10283
44118764	chr19:44118764:T:C	0	-1.03783e-08	-3.03756
44118768	chr19:44118768:T:A	0	-1.03783e-08	-3.05158
44118960	chr19:44118960:A:G	0	-1.03783e-08	-3.05113
44118961	chr19:44118961:T:C	0	-1.03783e-08	-3.04983
44119022	chr19:44119022:T:C	0	-2.38368	-3.07788
44119063	chr19:44119063:G:A	0	-1.03783e-08	-3.08733
44119106	chr19:44119106:G:A	0	-2.19713	-1.27689
44119107	chr19:44119107:C:T	0	-2.21517	-0.782938
44119223	chr19:44119223:C:T	0	-3.46026	-3.02653
44119262	chr19:44119262:C:T	0	-1.03783e-08	-3.09637
44120360	chr19:44120360:G:T	0	-1.03783e-08	-2.12242
44120519	chr19:44120519:G:A	0	-1.03783e-08	-2.79955
44120889	chr19:44120889:A:G	0	-3.38948	-2.87203
44120906	chr19:44120906:T:C	0	-1.03783e-08	-2.72377
44120965	chr19:44120965:C:T	0	-3.42409	-2.27515e-08
44121050	chr19:44121050:C:T	0	-1.03783e-08	-2.79955
44121446	chr19:44121446:C:T	0	-1.03783e-08	-3.04465
44121653	chr19:44121653:A:G	0	-1.03783e-08	-3.11063
44121703	chr19:44121703:T:C	0	-1.03783e-08	-3.10714
44121749	chr19:44121749:A:G	0	-1.03783e-08	-2.57411
44121756	chr19:44121756:G:A	0	-3.15855	-3.09604
44122008	chr19:44122008:C:T	0	-1.03783e-08	-2.8008
44122130	chr19:44122130:T:A	0	-1.03783e-08	-2.76517
44122131	chr19:44122131:C:T	0	-1.03783e-08	-2.76716
44122692	chr19:44122692:T:G	0	-3.4424	-3.10458
44123125	chr19:44123125:G:C	0	-3.43943	-3.10228
44123519	chr19:44123519:G:A	0	-3.45575	-3.09318
44123759	chr19:44123759:G:C	0	-3.39172	-3.0676
44123987	chr19:44123987:T:G	0	-1.03783e-08	-2.09865
44124052	chr19:44124052:G:A	0	-3.53939	-2.88567
44124126	chr19:44124126:C:T	0	-1.03783e-08	-2.19575
44124204	chr19:44124204:G:A	0	-3.41692	-2.07481
44124274	chr19:44124274:A:G	0	-1.03783e-08	-2.81975
44125068	chr19:44125068:T:A	0	-1.03783e-08	-3.02587
44125165	chr19:44125165:T:C	0	-3.47285	-3.06368
44125295	chr19:44125295:C:T	0	-3.26849	-3.10743
44125444	chr19:44125444:C:T	0	-1.03783e-08	-2.84362
44125485	chr19:44125485:C:A	0	-1.03783e-08	-2.23852
44125725	chr19:44125725:T:C	0	-3.43148	-1.46571
44125933	chr19:44125933:C:T	0	-1.03783e-08	-3.09571
44127066	chr19:44127066:T:C	0	-3.28484	-2.0639
44127156	chr19:44127156:T:G	0	-1.03783e-08	-3.10166
44127434	chr19:44127434:G:A	0	-1.03783e-08	-3.01134
44127560	chr19:44127560:G:A	0	-1.03783e-08	-2.98815
44127607	chr19:44127607:C:T	0	-3.51265	-2.49052
44127670	chr19:44127670:C:T	0	-1.03783e-08	-3.08596
44128029	chr19:44128029:T:C	0	-3.45014	-3.10254
44129726	chr19:44129726:T:C	0	-1.03783e-08	-2.65761
44129800	chr19:44129800:G:A	0	-3.27072	-2.67867
44129933	chr19:44129933:C:T	0	-3.27843	-2.68421
44130295	chr19:44130295:AGGCAGAGGTG:A	0	-3.44097	-3.10727
44130658	chr19:44130658:G:A	0	-3.4073	-2.27515e-08
44131669	chr19:44131669:G:A	0	-3.4678	-3.09353
44132649	chr19:44132649:A:T	0	-3.40471	-1.76695
44132732	chr19:44132732:A:G	0	-1.03783e-08	-3.06619
44132905	chr19:44132905:A:G	0	-1.03783e-08	-2.80111
44133678	chr19:44133678:C:A	0	-2.01183	-3.06733
44133777	chr19:44133777:G:A	0	-1.03783e-08	-2.95998
44133783	chr19:44133783:T:A	0	-3.15022	-2.27515e-08
44134422	chr19:44134422:T:C	0	-1.03783e-08	-2.18296
44134731	chr19:44134731:A:C	0	-1.03783e-08	-2.80141
44134783	chr19:44134783:G:A	0	-1.03783e-08	-2.85821
44134844	chr19:44134844:T:C	0	-1.03783e-08	-3.0115
44134957	chr19:44134957:A:G	0	-3.4592	-3.08196
44135084	chr19:44135084:G:A	0	-1.03783e-08	-3.08051
44135111	chr19:44135111:T:C	0	-3.51171	-2.47005
44135117	chr19:44135117:G:A	0	-1.03783e-08	-2.76636
44135467	chr19:44135467:C:T	0	-3.52452	-2.27515e-08
44135544	chr19:44135544:A:G	0	-1.03783e-08	-2.81063
44136245	chr19:44136245:GA:G	0	-3.44785	-3.083
44136555	chr19:44136555:A:G	0	-1.03783e-08	-2.78807
44136776	chr19:44136776:G:A	0	-3.41282	-3.03815
44137162	chr19:44137162:A:T	0	-1.03783e-08	-3.00905
44137196	chr19:44137196:A:G	0	-3.31128	-3.09292
44137346	chr19:44137346:G:T	0	-1.03783e-08	-2.647
44137347	chr19:44137347:C:A	0	-1.03783e-08	-3.04744
44137448	chr19:44137448:T:C	0	-1.03783e-08	-2.61689
44137900	chr19:44137900:C:A	0	-3.4166	-2.65825
44137952	chr19:44137952:A:G	0	-2.75345	-2.27515e-08
44138028	chr19:44138028:G:T	0	-3.41899	-2.95259
44138267	chr19:44138267:C:T	0	-1.47733	-2.27515e-08
44138290	chr19:44138290:A:G	0	-1.03783e-08	-2.06295
44138328	chr19:44138328:T:G	0	-1.03783e-08	-2.33454
44138346	chr19:44138346:G:A	0	-1.03783e-08	-3.08789
44138491	chr19:44138491:T:C	0	-3.5363	-3.10979
44138519	chr19:44138519:C:T	0	-3.41148	-2.66489
44138800	chr19:44138800:A:G	0	-1.03783e-08	-3.10342
44138879	chr19:44138879:A:C	0	-1.03783e-08	-2.62634
44139120	chr19:44139120:A:C	0	-3.39494	-2.65999
44139209	chr19:44139209:T:C	0	-3.36547	-2.58344
44139465	chr19:44139465:G:A	0	-3.53269	-3.11069
44139684	chr19:44139684:G:A	0	-1.03783e-08	-2.32567
44139729	chr19:44139729:A:ATG	0	-3.52631	-3.09622
44139818	chr19:44139818:A:T	0	-1.03783e-08	-2.64105
44139953	chr19:44139953:C:T	0	-1.03783e-08	-3.10081
44139979	chr19:44139979:C:T	0	-3.37077	-2.76211
44140039	chr19:44140039:C:T	0	-3.24665	-2.0701
44140051	chr19:44140051:T:C	0	-1.03783e-08	-3.06514
44140123	chr19:44140123:A:G	0	-3.35872	-2.75367
44140346	chr19:44140346:T:C	0	-3.34312	-3.10215
44140554	chr19:44140554:A:T	0	-1.03783e-08	-3.0465
44140617	chr19:44140617:T:G	0	-3.43134	-3.09344
44141216	chr19:44141216:A:G	0	-1.03783e-08	-3.04313
44141487	chr19:44141487:G:C	0	-1.03783e-08	-2.98838
44141595	chr19:44141595:A:G	0	-3.48834	-3.11074
44141872	chr19:44141872:G:A	0	-3.31586	-2.27515e-08
44142419	chr19:44142419:G:A	0	-3.25226	-2.62032
44143069	chr19:44143069:A:G	0	-1.03783e-08	-1.95905
44143163	chr19:44143163:AGAGGGCAGGGCATGGTGGGTCATGCCTGAGTCCT:A	0	-1.03783e-08	-2.26422
44144027	chr19:44144027:A:T	0	-3.4637	-2.27515e-08
44144107	chr19:44144107:ATTTAG:A	0	-1.03783e-08	-2.94285
44144267	chr19:44144267:G:A	0	-2.12411	-2.27515e-08
44144412	chr19:44144412:T:C	0	-1.03783e-08	-2.30716
44144560	chr19:44144560:T:G	0	-3.4944	-2.27515e-08
44144921	chr19:44144921:C:A	0	-1.03783e-08	-2.27851
44145088	chr19:44145088:C:T	0	-3.24549	-2.76479
44145098	chr19:44145098:A:G	0	-1.03783e-08	-3.08443
44145437	chr19:44145437:T:C	0	-3.33371	-2.84857
44145584	chr19:44145584:A:G	0	4.68319	-2.27515e-08
44145876	chr19:44145876:G:A	0	-1.03783e-08	-3.0992
44146080	chr19:44146080:G:T	0	-1.03783e-08	-3.01481
44147066	chr19:44147066:G:A	0	-3.1327	-2.32156
44147957	chr19:44147957:A:T	0	-3.4904	-3.09671
44147990	chr19:44147990:C:T	0	-1.03783e-08	-2.30112
44149528	chr19:44149528:T:C	0	-1.03783e-08	-2.33403
44149562	chr19:44149562:G:A	0	-2.61436	-2.27515e-08
44149755	chr19:44149755:C:T	0	-1.03783e-08	-2.92511
44150030	chr19:44150030:G:A	0	-1.03783e-08	-3.05299
44150302	chr19:44150302:A:G	0	-1.03783e-08	-3.07074
44150686	chr19:44150686:G:A	0	-1.03783e-08	-3.08416
44150746	chr19:44150746:A:G	0	-1.03783e-08	-2.53177
44150895	chr19:44150895:G:A	0	-1.03783e-08	-3.1088
44150907	chr19:44150907:G:A	0	-1.03783e-08	-2.55587
44150986	chr19:44150986:C:T	0	-3.11374	-2.27515e-08
44151331	chr19:44151331:T:G	0	-1.03783e-08	-3.11082
44151384	chr19:44151384:A:G	0	-3.15835	-2.90194
44151422	chr19:44151422:C:T	0	-1.03783e-08	-2.724
44151506	chr19:44151506:C:A	0	-1.03783e-08	-3.00516
44151597	chr19:44151597:A:G	0	-1.03783e-08	-3.00516
44152320	chr19:44152320:A:T	0	-1.03783e-08	-2.95368
44152822	chr19:44152822:C:A	0	-1.03783e-08	-3.02353
44153526	chr19:44153526:G:A	0	-3.01029	-2.65942
44154123	chr19:44154123:T:C	0	-1.03783e-08	-3.10225
44154479	chr19:44154479:T:G	0	-1.03783e-08	-2.42884
44154658	chr19:44154658:A:G	0	-1.03783e-08	-3.04115
44154694	chr19:44154694:A:G	0	-1.03783e-08	-2.81429
44155360	chr19:44155360:G:A	0	-2.66421	-1.97327
44155614	chr19:44155614:C:T	0	-1.03783e-08	-2.04259
44156638	chr19:44156638:G:A	0	-1.92975	-2.27515e-08
44156814	chr19:44156814:A:G	0	-2.78565	-3.07979
44157003	chr19:44157003:A:G	0	-1.03783e-08	-2.96713
44158351	chr19:44158351:G:A	0	-1.03783e-08	-3.00835
44158732	chr19:44158732:T:C	0	-1.03783e-08	-3.09306
44158840	chr19:44158840:GC:G	0	-1.03783e-08	-3.11083
44159207	chr19:44159207:T:C	0	-1.03783e-08	-3.00594
44159238	chr19:44159238:C:T	0	-2.6665	-2.62086
44159652	chr19:44159652:G:A	0	-2.68014	-3.09211
44159988	chr19:44159988:C:T	0	-2.73247	-2.60371
44160015	chr19:44160015:G:A	0	-1.03783e-08	-2.74166
44160613	chr19:44160613:C:T	0	-1.03783e-08	-2.60944
44161019	chr19:44161019:G:A	0	-1.03783e-08	-3.00935
44161522	chr19:44161522:C:T	0	-1.03783e-08	-2.69068
44161824	chr19:44161824:C:A	0	-1.03783e-08	-2.58318
44162432	chr19:44162432:G:A	0	-1.03783e-08	-2.42884
44162614	chr19:44162614:A:G	0	-2.85478	-2.71884
44163477	chr19:44163477:A:C	0	-1.03783e-08	-3.09797
44164141	chr19:44164141:G:A	0	-3.34479	-3.08524
44164224	chr19:44164224:T:C	0	-3.19057	-2.88243
44164845	chr19:44164845:A:T	0	-1.03783e-08	-2.43006
44164937	chr19:44164937:C:T	0	-1.03783e-08	-3.05433
44165166	chr19:44165166:A:G	0	-3.39267	-3.10972
44165333	chr19:44165333:A:C	0	-1.03783e-08	-2.95162
44166096	chr19:44166096:C:T	0	-1.03783e-08	-2.4945
44166108	chr19:44166108:G:A	0	-1.03783e-08	-3.11081
44166149	chr19:44166149:A:G	0	-1.03783e-08	-2.46447
44166688	chr19:44166688:A:G	0	-1.03783e-08	-3.08241
44166715	chr19:44166715:G:C	0	-1.03783e-08	-3.056
44167453	chr19:44167453:A:T	0	-1.03783e-08	-3.09958
44167766	chr19:44167766:C:G	0	-1.03783e-08	-2.50097
44168024	chr19:44168024:A:G	0	-2.38355	-2.95461
44168569	chr19:44168569:A:G	0	-1.03783e-08	-2.05162
44169117	chr19:44169117:T:C	0	-2.12419	-2.27515e-08
44169264	chr19:44169264:T:A	0	-2.3329	-1.75391
44169456	chr19:44169456:G:A	0	-1.03783e-08	-2.93808
44169781	chr19:44169781:G:A	0	-1.03783e-08	-2.55308
44170175	chr19:44170175:G:T	0	-1.03783e-08	-3.0004
44170261	chr19:44170261:T:A	0	-2.3155	-2.27515e-08
44170595	chr19:44170595:G:A	0	-2.74776	-2.55156
44170623	chr19:44170623:A:G	0	-1.03783e-08	-2.3266
44171121	chr19:44171121:C:T	0	-2.7126	-2.56403
44171648	chr19:44171648:T:C	0	-0.591261	-2.33468
44172108	chr19:44172108:C:T	0	-1.03783e-08	-2.53693
44172840	chr19:44172840:G:A	0	-2.91999	-2.27515e-08
44173009	chr19:44173009:T:C	0	-1.03783e-08	-2.84629
44173080	chr19:44173080:A:G	0	-2.95792	-3.10856
44173456	chr19:44173456:A:G	0	-1.03783e-08	-2.93694
44173621	chr19:44173621:C:T	0	-1.03783e-08	-2.64542
44173707	chr19:44173707:G:C	0	-2.9318	-3.09619
44173751	chr19:44173751:G:C	0	-1.03783e-08	-2.51222
44174395	chr19:44174395:C:T	0	-1.03783e-08	-1.98802
44174753	chr19:44174753:T:C	0	-1.03783e-08	-2.57813
44174804	chr19:44174804:C:T	0	-1.03783e-08	-3.09357
44175547	chr19:44175547:A:G	0	-1.03783e-08	-3.08152
44176336	chr19:44176336:G:A	0	-1.03783e-08	-2.58307
44176361	chr19:44176361:G:A	0	-1.03783e-08	-3.11082
44176977	chr19:44176977:C:T	0	-1.03783e-08	-2.9451
44177980	chr19:44177980:T:C	0	-1.03783e-08	-2.47526
44178162	chr19:44178162:C:T	0	-1.03783e-08	-2.55457
44178945	chr19:44178945:C:T	0	-1.03783e-08	-2.8994
44179267	chr19:44179267:A:G	0	-1.03783e-08	-2.74942
44179438	chr19:44179438:C:T	0	-1.03783e-08	-2.84512
44179517	chr19:44179517:C:T	0	-3.08163	-2.27515e-08
44179959	chr19:44179959:C:T	0	-1.03783e-08	-3.08243
44180354	chr19:44180354:G:A	0	-2.67216	-2.27515e-08
44181191	chr19:44181191:C:A	0	-1.03783e-08	-2.8726
44181291	chr19:44181291:G:A	0	-2.69723	-2.99886
44181493	chr19:44181493:T:A	0	-1.03783e-08	-3.0567
44181881	chr19:44181881:C:A	0	-3.49788	-2.27515e-08
44182504	chr19:44182504:G:C	0	-1.03783e-08	-1.25656
44182600	chr19:44182600:G:A	0	-2.77023	-2.27515e-08
44182654	chr19:44182654:C:T	0	-1.03783e-08	-3.08129
44183240	chr19:44183240:C:G	0	-3.4394	-2.27515e-08
44183320	chr19:44183320:C:T	0	-1.03783e-08	-2.28398
44184136	chr19:44184136:G:A	0	-1.03783e-08	-2.4993
44184503	chr19:44184503:C:T	0	-1.03783e-08	-3.09139
44184519	chr19:44184519:T:C	0	-1.03783e-08	-2.42517
44185776	chr19:44185776:G:A	0	-1.03783e-08	-2.49482
44186989	chr19:44186989:G:A	0	-1.03783e-08	-3.07292
44187033	chr19:44187033:T:G	0	-1.03783e-08	-2.61117
44187455	chr19:44187455:G:A	0	-1.03783e-08	-3.04201
44187716	chr19:44187716:G:A	0	-1.03783e-08	-2.54748
44188071	chr19:44188071:G:C	0	-1.03783e-08	-2.52916
44188169	chr19:44188169:G:A	0	-2.80199	-3.01924
44188241	chr19:44188241:G:A	0	-1.03783e-08	-3.09426
44188403	chr19:44188403:C:T	0	-1.03783e-08	-3.05588
44188438	chr19:44188438:G:A	0	-1.03783e-08	-2.75103
44189355	chr19:44189355:G:A	0	-1.03783e-08	-2.53949
44189427	chr19:44189427:C:G	0	-2.82879	-3.05477
44189459	chr19:44189459:A:G	0	-1.46264	-2.90215
44190128	chr19:44190128:C:G	0	-1.03783e-08	-3.09278
44190390	chr19:44190390:G:A	0	-1.03783e-08	-3.05306
44191645	chr19:44191645:A:G	0	-1.03783e-08	-3.09219
44191793	chr19:44191793:G:T	0	-1.03783e-08	-2.83887
44192104	chr19:44192104:A:G	0	-1.03783e-08	-3.09957
44192131	chr19:44192131:G:A	0	-1.03783e-08	-2.84402
44192469	chr19:44192469:CA:C	0	-1.03783e-08	-2.9089
44192635	chr19:44192635:G:T	0	-2.36368	-2.89006
44192685	chr19:44192685:G:A	0	-1.03783e-08	-2.53592
44192766	chr19:44192766:C:T	0	-1.03783e-08	-3.0377
44193654	chr19:44193654:T:G	0	-1.03783e-08	-2.98543
44194757	chr19:44194757:CATACATATATAG:C	0	-1.03783e-08	-2.67107
44194789	chr19:44194789:A:G	0	-1.03783e-08	-2.51517
44194995	chr19:44194995:G:C	0	-1.03783e-08	-2.55989
44195058	chr19:44195058:T:A	0	-1.03783e-08	-2.35045
44195153	chr19:44195153:A:G	0	-1.03783e-08	-3.106
44195749	chr19:44195749:A:G	0	-1.03783e-08	-1.86438
44195839	chr19:44195839:T:C	0	-1.03783e-08	-3.00366
44196305	chr19:44196305:T:C	0	-1.03783e-08	-2.57337
44196522	chr19:44196522:C:T	0	-1.03783e-08	-2.61683
44196568	chr19:44196568:G:A	0	-1.03783e-08	-2.42903
44197057	chr19:44197057:A:G	0	-1.03783e-08	-3.08152
44197068	chr19:44197068:T:C	0	-1.03783e-08	-2.58237
44197792	chr19:44197792:G:A	0	-3.2696	-2.27515e-08
44197907	chr19:44197907:G:A	0	-1.03783e-08	-2.32129
44197988	chr19:44197988:A:G	0	-1.03783e-08	-2.42963
44198168	chr19:44198168:T:G	0	-2.67086	-2.58656
44198548	chr19:44198548:C:T	0	-1.03783e-08	-3.09698
44198890	chr19:44198890:C:T	0	-1.03783e-08	-2.57842
44199014	chr19:44199014:G:A	0	-1.03783e-08	-2.42884
44199125	chr19:44199125:A:G	0	-1.03783e-08	-2.63516
44199791	chr19:44199791:C:T	0	-1.29828	-2.27515e-08
44200133	chr19:44200133:T:G	0	-1.03783e-08	-2.94114
44200186	chr19:44200186:G:T	0	-1.03783e-08	-2.85001
44200187	chr19:44200187:C:T	0	-1.03783e-08	-2.85001
44200204	chr19:44200204:C:T	0	-1.03783e-08	-2.47073
44200389	chr19:44200389:C:T	0	-3.08202	-3.09821
44200600	chr19:44200600:C:T	0	-1.03783e-08	-2.67454
44201048	chr19:44201048:G:A	0	-1.03783e-08	-3.10567
44201103	chr19:44201103:T:A	0	-1.03783e-08	-2.75536
44201135	chr19:44201135:TA:T	0	-1.03783e-08	-3.10503
44201136	chr19:44201136:A:T	0	-3.48714	-2.27515e-08
44201919	chr19:44201919:C:T	0	-2.71346	-2.57006
44202262	chr19:44202262:T:C	0	-2.60199	-3.00906
44202298	chr19:44202298:C:CATA	0	-1.03783e-08	-2.67661
44202508	chr19:44202508:G:C	0	-1.03783e-08	-3.1042
44202625	chr19:44202625:G:A	0	-1.03783e-08	-3.09393
44202721	chr19:44202721:A:G	0	-1.03783e-08	-2.71174
44203153	chr19:44203153:C:G	0	-1.03783e-08	-2.88027
44203530	chr19:44203530:CCT:C	0	-2.86067	-2.59912
44203637	chr19:44203637:G:C	0	-1.03783e-08	-3.0903
44203716	chr19:44203716:A:G	0	-1.03783e-08	-3.07384
44203862	chr19:44203862:G:A	0	-2.62715	-3.03801
44203986	chr19:44203986:G:A	0	-1.03783e-08	-2.67615
44204167	chr19:44204167:G:A	0	-1.22937	-2.27515e-08
44204928	chr19:44204928:C:T	0	-1.03783e-08	-3.10481
44205145	chr19:44205145:T:C	0	-1.03783e-08	-3.11056
44205814	chr19:44205814:ATTG:A	0	-1.03783e-08	-3.06516
44206514	chr19:44206514:G:A	0	-1.03783e-08	-2.71691
44207058	chr19:44207058:T:C	0	-1.03783e-08	-2.59579
44207238	chr19:44207238:T:C	0	-1.03783e-08	-2.88027
44207433	chr19:44207433:G:T	0	-1.03783e-08	-3.10585
44207470	chr19:44207470:C:T	0	-2.52254	-2.91847
44207561	chr19:44207561:T:G	0	-2.85087	-2.57984
44207654	chr19:44207654:C:G	0	-1.96184	-2.27515e-08
44208118	chr19:44208118:G:T	0	-1.03783e-08	-2.24614
44208363	chr19:44208363:C:T	0	-2.83732	-2.60441
44208531	chr19:44208531:G:T	0	-2.5603	-2.99929
44208982	chr19:44208982:G:A	0	-1.03783e-08	-2.70684
44209254	chr19:44209254:G:A	0	-3.50988	-2.27515e-08
44209665	chr19:44209665:C:CA	0	-1.03783e-08	-3.10102
44209744	chr19:44209744:A:G	0	-1.03783e-08	-3.03334
44209794	chr19:44209794:G:A	0	-1.03783e-08	-3.03438
44210459	chr19:44210459:A:G	0	-1.03783e-08	-2.8244
44210745	chr19:44210745:G:T	0	-3.36936	-3.11082
44210980	chr19:44210980:G:A	0	-2.48851	-2.65147
44211034	chr19:44211034:A:C	0	-1.03783e-08	-2.64781
44211151	chr19:44211151:C:T	0	-1.03783e-08	-3.11055
44211155	chr19:44211155:G:A	0	-1.03783e-08	-3.08751
44211868	chr19:44211868:G:A	0	-2.71815	-3.03853
44212157	chr19:44212157:G:A	0	-1.03783e-08	-2.42833
44213516	chr19:44213516:T:C	0	-2.9384	-3.00961
44213825	chr19:44213825:G:A	0	-2.61659	-3.02727
44215259	chr19:44215259:C:T	0	-1.03783e-08	-3.11004
44215425	chr19:44215425:C:T	0	-1.03783e-08	-3.11053
44215843	chr19:44215843:C:T	0	-1.52486	-2.96018
44216208	chr19:44216208:CTCT:C	0	-1.03783e-08	-3.10523
44216216	chr19:44216216:T:G	0	-3.41273	-2.27515e-08
44217128	chr19:44217128:G:A	0	-2.69136	-3.0532
44217252	chr19:44217252:C:T	0	-2.28605	-3.00439
44217906	chr19:44217906:A:T	0	-1.03783e-08	-2.72369
44219042	chr19:44219042:C:T	0	-1.03783e-08	-2.43768
44219258	chr19:44219258:TCTC:T	0	-3.16923	-1.63942
44219417	chr19:44219417:T:C	0	-1.03783e-08	-2.46153
44219950	chr19:44219950:T:A	0	-1.03783e-08	-3.11047
44220570	chr19:44220570:C:T	0	-3.02984	-3.08384
44220637	chr19:44220637:G:A	0	-1.03783e-08	-3.02745
44220659	chr19:44220659:A:T	0	-1.03783e-08	-2.62577
44220712	chr19:44220712:G:T	0	-1.03783e-08	-2.66688
44221603	chr19:44221603:G:A	0	-1.03783e-08	-2.63217
44221624	chr19:44221624:G:A	0	-1.03783e-08	-2.16268
44221705	chr19:44221705:T:G	0	-1.03783e-08	-3.01549
44221721	chr19:44221721:A:G	0	-1.03783e-08	-2.87892
44221908	chr19:44221908:A:C	0	-1.10445	-2.27515e-08
44221920	chr19:44221920:A:G	0	-1.03783e-08	-2.28412
44221993	chr19:44221993:T:C	0	-1.03783e-08	-3.09987
44222084	chr19:44222084:G:A	0	-1.03783e-08	-2.68627
44222477	chr19:44222477:A:C	0	-1.03783e-08	-3.10718
44223058	chr19:44223058:T:G	0	-1.03783e-08	-2.94783
44223443	chr19:44223443:C:A	0	-1.03783e-08	-3.1087
44223576	chr19:44223576:T:G	0	-2.97194	-3.09336
44223866	chr19:44223866:G:A	0	-2.51302	-3.04787
44223940	chr19:44223940:G:A	0	-1.03783e-08	-2.17979
44223976	chr19:44223976:A:G	0	-1.03783e-08	-2.28488
44224020	chr19:44224020:A:G	0	-2.63438	-2.99624
44224025	chr19:44224025:C:T	0	-1.03783e-08	-2.47221
44224357	chr19:44224357:C:T	0	-2.88762	-2.99898
44224994	chr19:44224994:C:A	0	-1.03783e-08	-2.71563
44225359	chr19:44225359:G:A	0	-1.03783e-08	-2.91751
44225554	chr19:44225554:C:T	0	-3.05683	-2.27515e-08
44225560	chr19:44225560:G:A	0	-1.03783e-08	-2.34175
44225596	chr19:44225596:G:A	0	-1.03783e-08	-2.69433
44226033	chr19:44226033:A:G	0	-1.03783e-08	-3.10054
44226203	chr19:44226203:T:C	0	-2.49657	-3.00646
44226343	chr19:44226343:T:C	0	-1.03783e-08	-2.67882
44226457	chr19:44226457:C:T	0	-2.68209	-2.27515e-08
44226483	chr19:44226483:C:T	0	-1.03783e-08	-3.04612
44226490	chr19:44226490:C:T	0	-1.03783e-08	-2.67604
44226824	chr19:44226824:A:G	0	-3.53381	-2.27515e-08
44227054	chr19:44227054:GGTTAGAGATAAATCTTCA:G	0	-1.03783e-08	-2.01144
44227069	chr19:44227069:T:A	0	-3.39146	-2.74038
44227331	chr19:44227331:C:T	0	-1.03783e-08	-2.92417
44227500	chr19:44227500:G:A	0	-1.03783e-08	-2.93748
44227635	chr19:44227635:T:C	0	-1.03783e-08	-3.10705
44227693	chr19:44227693:A:G	0	-1.03783e-08	-2.92014
44227784	chr19:44227784:T:C	0	-1.03783e-08	-3.09376
44227978	chr19:44227978:C:T	0	-1.03783e-08	-1.8544
44228000	chr19:44228000:G:A	0	-1.03783e-08	-2.6786
44228682	chr19:44228682:A:G	0	-1.03783e-08	-2.65957
44229047	chr19:44229047:A:G	0	-1.03783e-08	-2.47835
44229104	chr19:44229104:G:C	0	-1.03783e-08	-3.10394
44229473	chr19:44229473:G:C	0	-1.03783e-08	-2.28685
44229590	chr19:44229590:C:T	0	-1.03783e-08	-3.10957
44229977	chr19:44229977:A:G	0	-1.03783e-08	-2.27998
44230304	chr19:44230304:C:T	0	-1.03783e-08	-3.10694
44231272	chr19:44231272:GC:G	0	-2.92037	-2.27515e-08
44232355	chr19:44232355:T:C	0	-1.03783e-08	-3.09491
44232685	chr19:44232685:G:T	0	-1.03783e-08	-2.17501
44232856	chr19:44232856:C:T	0	-1.03783e-08	-2.23935
44233356	chr19:44233356:T:C	0	-1.46171	-2.27515e-08
44233686	chr19:44233686:G:A	0	-2.47545	-3.05042
44233897	chr19:44233897:A:T	0	-2.74888	-2.27515e-08
44233910	chr19:44233910:C:T	0	-1.03783e-08	-2.72674
44234160	chr19:44234160:C:T	0	-1.03783e-08	-3.08882
44234878	chr19:44234878:G:A	0	-1.03783e-08	-1.87684
44235150	chr19:44235150:T:C	0	-2.95938	-3.07134
44235246	chr19:44235246:T:C	0	-2.61423	-3.02219
44235534	chr19:44235534:G:A	0	-1.03783e-08	-3.10995
44235969	chr19:44235969:C:T	0	-1.03783e-08	-3.10595
44236449	chr19:44236449:G:A	0	-1.03783e-08	-2.72753
44236563	chr19:44236563:G:A	0	-1.03783e-08	-3.1092
44237073	chr19:44237073:C:G	0	-1.03783e-08	-3.11045
44237082	chr19:44237082:G:T	0	-1.03783e-08	-2.6813
44237350	chr19:44237350:A:G	0	-1.03783e-08	-3.11053
44237403	chr19:44237403:G:A	0	-1.03783e-08	-3.10525
44237455	chr19:44237455:C:T	0	-1.03783e-08	-3.10912
44237481	chr19:44237481:A:C	0	-3.32693	-2.27515e-08
44237674	chr19:44237674:A:G	0	-3.51815	-1.78241
44237803	chr19:44237803:A:G	0	-1.03783e-08	-2.85858
44237985	chr19:44237985:TTATG:T	0	-1.03783e-08	-2.71449
44238125	chr19:44238125:A:G	0	-3.10448	-2.93785
44238962	chr19:44238962:C:T	0	-2.9435	-2.98276
44239570	chr19:44239570:A:G	0	-1.03783e-08	-2.96529
44239655	chr19:44239655:G:C	0	-0.331983	-2.67805
44239764	chr19:44239764:A:C	0	-1.03783e-08	-3.09369
44239955	chr19:44239955:T:TACCTCTCATTCTCTGA	0	4.32055	-2.27515e-08
44240279	chr19:44240279:A:G	0	-1.03783e-08	-3.08534
44240717	chr19:44240717:G:A	0	-2.97139	-3.02983
44240884	chr19:44240884:G:A	0	-1.03783e-08	-2.9687
44241133	chr19:44241133:A:T	0	-1.03783e-08	-2.28898
44241284	chr19:44241284:T:G	0	-3.06619	-3.03391
44241782	chr19:44241782:G:A	0	-1.03783e-08	-2.05252
44242218	chr19:44242218:T:A	0	-2.22573	-3.0529
44242335	chr19:44242335:T:G	0	-1.03783e-08	-3.10863
44242682	chr19:44242682:C:G	0	-1.03783e-08	-3.11083
44242838	chr19:44242838:A:G	0	-2.52878	-2.91413
44242851	chr19:44242851:A:T	0	-2.55455	-1.69209
44243368	chr19:44243368:T:G	0	-1.03783e-08	-3.09497
44243598	chr19:44243598:CT:C	0	-0.655255	-2.55401
44243629	chr19:44243629:C:T	0	-1.05378	-2.90647
44243695	chr19:44243695:T:A	0	-1.03783e-08	-3.11083
44243848	chr19:44243848:C:T	0	-0.0497049	-2.65913
44244808	chr19:44244808:C:A	0	0.0854912	-2.75808
44245106	chr19:44245106:T:C	0	-1.03783e-08	-2.28182
44246099	chr19:44246099:C:T	0	0.743637	-2.98656
44246272	chr19:44246272:C:T	0	-1.03783e-08	-2.76306
44246418	chr19:44246418:G:T	0	-0.109678	-2.72197
44246810	chr19:44246810:G:A	0	-0.102268	-2.64852
44247315	chr19:44247315:G:A	0	-1.03783e-08	-2.8817
44247683	chr19:44247683:G:A	0	-3.24714	-2.27515e-08
44248324	chr19:44248324:G:A	0	0.425027	-2.66744
44248347	chr19:44248347:GTGT:G	0	-1.03783e-08	-3.07306
44248568	chr19:44248568:A:G	0	1.24586	-3.10569
44248702	chr19:44248702:C:T	0	0.782634	-3.04147
44248790	chr19:44248790:T:C	0	0.695562	-3.03855
44248965	chr19:44248965:G:A	0	-1.03783e-08	-3.10208
44248981	chr19:44248981:C:T	0	-3.4817	-2.27515e-08
44249077	chr19:44249077:A:C	0	-1.03783e-08	-2.90066
44249685	chr19:44249685:C:T	0	-1.03783e-08	-2.05933
44249711	chr19:44249711:G:C	0	0.479621	-2.74454
44250273	chr19:44250273:G:A	0	1.48317	-3.02099
44252502	chr19:44252502:T:C	0	0.342362	-2.69361
44253325	chr19:44253325:A:G	0	-1.03783e-08	-2.18618
44253388	chr19:44253388:A:C	0	-1.03783e-08	-3.10995
44254092	chr19:44254092:TA:T	0	-1.03783e-08	-2.28987
44254809	chr19:44254809:T:TAG	0	-1.03783e-08	-3.09376
44255032	chr19:44255032:G:C	0	0.132452	-2.62064
44255534	chr19:44255534:A:G	0	-1.03783e-08	-2.73285
44255866	chr19:44255866:AT:A	0	-1.03783e-08	-2.89967
44256105	chr19:44256105:G:T	0	0.367282	-2.73207
44256464	chr19:44256464:T:TA	0	-1.03783e-08	-3.11018
44256775	chr19:44256775:C:T	0	0.230294	-2.73034
44256809	chr19:44256809:T:C	0	-1.03783e-08	-1.92287
44256961	chr19:44256961:C:T	0	-0.739292	-2.89244
44257259	chr19:44257259:G:C	0	-1.03783e-08	-3.05958
44257554	chr19:44257554:A:G	0	0.284598	-2.70389
44257857	chr19:44257857:C:G	0	0.808908	-3.02252
44258018	chr19:44258018:T:C	0	0.778566	-3.02096
44259481	chr19:44259481:T:C	0	-1.10622	-2.89624
44259506	chr19:44259506:TC:T	0	0.33136	-2.84405
44259591	chr19:44259591:T:C	0	-0.0207991	-2.65047
44260135	chr19:44260135:T:TC	0	-1.03783e-08	-3.09148
44260137	chr19:44260137:T:C	0	-1.03783e-08	-3.0917
44260254	chr19:44260254:T:C	0	-1.03783e-08	-1.94936
44260452	chr19:44260452:C:CT	0	-1.03783e-08	-3.09263
44260645	chr19:44260645:T:TA	0	-3.44675	-2.27515e-08
44261072	chr19:44261072:TG:T	0	-1.03783e-08	-3.09508
44261684	chr19:44261684:C:G	0	-1.03783e-08	-2.55807
44261776	chr19:44261776:C:T	0	-1.0857	-2.95361
44261901	chr19:44261901:C:T	0	-2.82413	-2.27515e-08
44261961	chr19:44261961:C:T	0	0.127003	-2.68342
44262290	chr19:44262290:G:A	0	-3.01991	-2.27515e-08
44262428	chr19:44262428:G:A	0	1.02883	-3.02177
44262902	chr19:44262902:T:C	0	-1.03783e-08	-2.79327
44262957	chr19:44262957:C:T	0	-1.03783e-08	-1.84062
44263050	chr19:44263050:C:T	0	-1.03783e-08	-2.16353
44263413	chr19:44263413:C:A	0	-1.03823	-2.91096
44263781	chr19:44263781:A:G	0	-1.03783e-08	-2.75893
44264684	chr19:44264684:A:G	0	-1.03783e-08	-3.10981
44264775	chr19:44264775:ATGT:A	0	0.225938	-2.63714
44265178	chr19:44265178:T:C	0	-1.03783e-08	-3.11067
44265374	chr19:44265374:C:T	0	-3.38491	-2.80588
44265376	chr19:44265376:C:T	0	-3.28156	-3.07299
44265378	chr19:44265378:C:T	0	-3.53797	-2.27515e-08
44265443	chr19:44265443:C:T	0	-2.62232	-3.06199
44265821	chr19:44265821:C:T	0	-2.92443	-3.0919
44265902	chr19:44265902:C:T	0	-1.03783e-08	-2.20777
44266059	chr19:44266059:G:A	0	-1.03783e-08	-3.08356
44266598	chr19:44266598:C:A	0	-1.03783e-08	-3.09553
44267328	chr19:44267328:G:C	0	-1.03783e-08	-3.10919
44267347	chr19:44267347:G:T	0	-1.22996	-2.93541
44267436	chr19:44267436:C:T	0	-1.03783e-08	-3.10961
44268818	chr19:44268818:TCTTC:T	0	-1.03783e-08	-3.11081
44269098	chr19:44269098:T:C	0	-3.07306	-2.92424
44269355	chr19:44269355:G:A	0	-2.83878	-3.09429
44269360	chr19:44269360:A:G	0	-2.2545	-3.03132
44269364	chr19:44269364:T:C	0	-1.03783e-08	-3.10982
44269366	chr19:44269366:G:A	0	-1.03783e-08	-3.11002
44269774	chr19:44269774:G:A	0	-1.03783e-08	-2.57064
44269972	chr19:44269972:G:C	0	-1.03783e-08	-3.0958
44270176	chr19:44270176:G:C	0	-1.03783e-08	-3.05901
44270502	chr19:44270502:C:A	0	-3.19974	-2.27515e-08
44270677	chr19:44270677:G:A	0	-2.88637	-3.08309
44270680	chr19:44270680:A:T	0	-2.50733	-2.51203
44270694	chr19:44270694:C:T	0	-2.53818	-2.56759
44270777	chr19:44270777:C:T	0	-1.03783e-08	-3.11002
44270888	chr19:44270888:C:T	0	-1.03783e-08	-3.10989
44271102	chr19:44271102:G:A	0	0.0361056	-3.00509
44271532	chr19:44271532:C:T	0	-1.12768	-2.90049
44271573	chr19:44271573:G:A	0	-1.03783e-08	-2.84049
44272817	chr19:44272817:C:T	0	-1.03783e-08	-3.08864
44273242	chr19:44273242:T:A	0	-1.03783e-08	-2.56008
44273399	chr19:44273399:T:C	0	-1.03783e-08	-3.11056
44273709	chr19:44273709:G:A	0	-1.03783e-08	-3.11081
44273995	chr19:44273995:TCACACTGGAGAGAAACCATATAAATGTGAGGTATGTGATAAGGGCTTCAGTAAGGCCTCAAATCTTCAAGCCCATCAGAGAATC:T	0	-1.03783e-08	-3.10823
44274252	chr19:44274252:A:C	0	0.652065	-3.04592
44274646	chr19:44274646:G:A	0	-1.28651	-2.59723
44275178	chr19:44275178:C:T	0	-2.50384	-2.53818
44275493	chr19:44275493:A:T	0	-2.89574	-3.06748
44275497	chr19:44275497:A:T	0	-0.501558	-2.76547
44275635	chr19:44275635:C:A	0	-0.77749	-2.91187
44275884	chr19:44275884:G:GA	0	-1.03783e-08	-3.10784
44276115	chr19:44276115:C:T	0	-1.03783e-08	-3.09964
44276755	chr19:44276755:C:T	0	-1.49183	-2.95936
44276821	chr19:44276821:ATATT:A	0	-1.03783e-08	-2.58372
44276953	chr19:44276953:G:C	0	-1.03783e-08	-2.58266
44277160	chr19:44277160:GATCA:G	0	-0.886919	-2.91092
44277565	chr19:44277565:G:A	0	-2.5425	-2.27515e-08
44278105	chr19:44278105:AC:A	0	-1.03783e-08	-3.07563
44278889	chr19:44278889:G:A	0	-1.03783e-08	-2.71715
44279093	chr19:44279093:T:C	0	-1.03783e-08	-2.69228
44279274	chr19:44279274:A:G	0	-1.03783e-08	-1.89307
44279851	chr19:44279851:C:T	0	-2.71807	-2.87954
44280056	chr19:44280056:C:T	0	-1.03783e-08	-3.07543
44280103	chr19:44280103:C:T	0	-2.13901	-3.05867
44280526	chr19:44280526:T:C	0	-1.03783e-08	-2.338
44280784	chr19:44280784:T:C	0	-1.03783e-08	-3.08306
44281083	chr19:44281083:T:C	0	0.967021	-3.04361
44281301	chr19:44281301:T:C	0	-1.03783e-08	-2.53194
44281362	chr19:44281362:A:G	0	-1.93529	-2.27515e-08
44281587	chr19:44281587:A:G	0	-1.03783e-08	-3.08531
44281891	chr19:44281891:C:T	0	-1.03783e-08	-3.11003
44282189	chr19:44282189:T:C	0	-0.337616	-2.97816
44283119	chr19:44283119:AG:A	0	-1.03783e-08	-3.05019
44283714	chr19:44283714:C:T	0	-1.03783e-08	-3.07766
44283715	chr19:44283715:G:A	0	-3.05027	-2.40581
44284143	chr19:44284143:C:T	0	-1.03783e-08	-3.10768
44284245	chr19:44284245:T:C	0	-1.03783e-08	-2.98947
44284355	chr19:44284355:G:A	0	-2.10743	-2.27515e-08
44284971	chr19:44284971:C:T	0	-1.09328	-2.92467
44285734	chr19:44285734:G:A	0	-2.43549	-2.27515e-08
44286160	chr19:44286160:G:T	0	-2.93445	-2.92285
44287082	chr19:44287082:T:C	0	-1.03783e-08	-2.94795
44287294	chr19:44287294:T:A	0	-3.02135	-2.27515e-08
44288544	chr19:44288544:C:T	0	-1.03783e-08	-2.732
44288814	chr19:44288814:T:C	0	-1.03783e-08	-2.44601
44288816	chr19:44288816:G:A	0	1.22995	-3.01456
44289364	chr19:44289364:A:G	0	-1.03783e-08	-2.85357
44289507	chr19:44289507:C:T	0	-1.03783e-08	-2.61318
44290419	chr19:44290419:T:C	0	-1.03783e-08	-2.9565
44290551	chr19:44290551:G:A	0	-1.182	-2.93661
44290603	chr19:44290603:T:C	0	-1.03783e-08	-3.06008
44290753	chr19:44290753:AC:A	0	-1.03783e-08	-3.09553
44291412	chr19:44291412:T:C	0	-1.03783e-08	-2.73257
44292141	chr19:44292141:C:T	0	-1.03783e-08	-2.73655
44292176	chr19:44292176:T:G	0	-1.03783e-08	-2.8205
44292390	chr19:44292390:T:A	0	-3.08357	-2.29471
44292612	chr19:44292612:A:C	0	-2.79457	-2.88281
44292752	chr19:44292752:C:T	0	-2.99829	-2.93502
44292797	chr19:44292797:A:T	0	-1.03783e-08	-2.23717
44293080	chr19:44293080:C:T	0	-1.03783e-08	-3.00179
44293879	chr19:44293879:A:G	0	-1.03783e-08	-2.72352
44294110	chr19:44294110:T:C	0	-1.03783e-08	-2.8509
44294115	chr19:44294115:C:T	0	1.61589	-2.69008
44294523	chr19:44294523:T:G	0	-1.03783e-08	-3.10544
44294765	chr19:44294765:G:A	0	-1.03783e-08	-3.08374
44294796	chr19:44294796:A:G	0	-3.01985	-2.85074
44294889	chr19:44294889:C:T	0	-3.41447	-2.27515e-08
44295390	chr19:44295390:G:A	0	-1.03783e-08	-2.92142
44295438	chr19:44295438:T:C	0	1.16005	-2.9631
44295950	chr19:44295950:G:T	0	-1.03783e-08	-3.07346
44296115	chr19:44296115:T:G	0	-2.7619	-2.98914
44296464	chr19:44296464:G:A	0	-1.03783e-08	-3.01498
44296465	chr19:44296465:A:G	0	-1.03783e-08	-2.9146
44296561	chr19:44296561:C:T	0	-1.97883	-2.27515e-08
44297164	chr19:44297164:G:A	0	-3.47343	-2.27515e-08
44297261	chr19:44297261:AC:A	0	-2.07727	-2.27515e-08
44297298	chr19:44297298:T:A	0	-1.03783e-08	-2.86092
44297382	chr19:44297382:G:T	0	-3.20627	-3.11046
44298748	chr19:44298748:T:C	0	-1.03783e-08	-1.8376
44298925	chr19:44298925:G:C	0	-1.03783e-08	-2.17703
44299355	chr19:44299355:T:C	0	-1.19815	-3.04181
44299597	chr19:44299597:T:C	0	-1.03783e-08	-2.4226
44299966	chr19:44299966:C:T	0	-2.16056	-3.11063
44300072	chr19:44300072:G:A	0	-1.03783e-08	-2.02757
44300707	chr19:44300707:G:A	0	-2.44016	-2.27515e-08
44301024	chr19:44301024:A:T	0	-2.57046	-2.27515e-08
44301028	chr19:44301028:A:G	0	-1.03783e-08	-2.52571
44301283	chr19:44301283:C:T	0	-1.03783e-08	-1.82254
44301437	chr19:44301437:A:G	0	-1.03783e-08	-3.09979
44302001	chr19:44302001:T:C	0	-1.03783e-08	-2.5354
44302207	chr19:44302207:T:A	0	-1.03783e-08	-3.01722
44302876	chr19:44302876:ATG:A	0	-2.78088	-3.03566
44303756	chr19:44303756:G:T	0	-1.03783e-08	-3.07761
44303965	chr19:44303965:T:C	0	-1.03783e-08	-3.02044
44304078	chr19:44304078:G:T	0	-1.03783e-08	-2.90847
44304120	chr19:44304120:C:T	0	-1.03783e-08	-2.94864
44304286	chr19:44304286:A:G	0	-1.03783e-08	-2.17913
44304483	chr19:44304483:C:G	0	-1.03783e-08	-2.98321
44304589	chr19:44304589:T:A	0	-1.03783e-08	-3.02283
44304795	chr19:44304795:C:T	0	-1.03783e-08	-2.96781
44304844	chr19:44304844:C:T	0	-1.02153	-3.11012
44305196	chr19:44305196:A:G	0	-1.03783e-08	-2.87155
44305625	chr19:44305625:A:T	0	-1.03783e-08	-3.1092
44306258	chr19:44306258:T:C	0	-2.84052	-2.41331
44306332	chr19:44306332:T:C	0	-3.09165	-2.27515e-08
44306434	chr19:44306434:A:G	0	-1.16467	-2.96256
44306551	chr19:44306551:G:A	0	-1.15139	-3.10315
44306753	chr19:44306753:G:C	0	-1.03783e-08	-3.05612
44307308	chr19:44307308:C:T	0	-1.03783e-08	-3.0006
44307537	chr19:44307537:G:A	0	-1.03783e-08	-3.10439
44308675	chr19:44308675:G:T	0	-1.03783e-08	-3.00234
44309462	chr19:44309462:T:C	0	-1.03783e-08	-2.92348
44309598	chr19:44309598:T:C	0	-1.03783e-08	-2.63246
44309891	chr19:44309891:G:C	0	-1.03783e-08	-2.97225
44309947	chr19:44309947:T:C	0	-1.15947	-3.10309
44310249	chr19:44310249:C:T	0	-3.47239	-3.10104
44310321	chr19:44310321:C:T	0	-1.13711	-3.10167
44310578	chr19:44310578:G:A	0	-1.12914	-3.10086
44310626	chr19:44310626:G:A	0	-1.08078	-3.0985
44310690	chr19:44310690:C:T	0	-1.12338	-3.10212
44312153	chr19:44312153:T:C	0	0.824726	-2.97252
44312539	chr19:44312539:G:T	0	-1.03783e-08	-3.02061
44313015	chr19:44313015:G:C	0	-1.17893	-3.10316
44313163	chr19:44313163:A:G	0	-2.89099	-3.09655
44313344	chr19:44313344:T:C	0	-1.46567	-3.10254
44313534	chr19:44313534:T:C	0	-2.3344	-2.83123
44313640	chr19:44313640:G:A	0	-1.15408	-3.10508
44313672	chr19:44313672:T:C	0	-1.03783e-08	-3.09433
44313712	chr19:44313712:C:T	0	-1.19276	-3.10122
44314710	chr19:44314710:T:C	0	-1.05518	-3.10997
44314832	chr19:44314832:T:G	0	-3.10879	-3.09104
44314842	chr19:44314842:A:G	0	-1.03783e-08	-2.86168
44314909	chr19:44314909:C:T	0	-2.90269	-3.10028
44315328	chr19:44315328:A:G	0	-0.666126	-3.1072
44315429	chr19:44315429:A:T	0	-2.45461	-3.10619
44315485	chr19:44315485:C:T	0	-0.594922	-3.06418
44315614	chr19:44315614:T:C	0	-1.03783e-08	-1.37627
44315966	chr19:44315966:C:T	0	-0.740039	-2.9782
44316101	chr19:44316101:A:C	0	-1.03783e-08	-3.10426
44316142	chr19:44316142:A:G	0	-2.87324	-3.10467
44316309	chr19:44316309:A:G	0	-2.47833	-3.09506
44316374	chr19:44316374:T:C	0	-2.50377	-3.09415
44316550	chr19:44316550:T:A	0	-1.03783e-08	-3.09782
44316745	chr19:44316745:A:C	0	-1.18344	-3.11049
44316842	chr19:44316842:G:A	0	-2.97241	-2.27515e-08
44317128	chr19:44317128:G:A	0	-0.886384	-3.06218
44317167	chr19:44317167:T:C	0	-3.35555	-2.27515e-08
44317505	chr19:44317505:T:C	0	-1.03783e-08	-3.02103
44317584	chr19:44317584:C:T	0	-3.03975	-3.08904
44318120	chr19:44318120:G:A	0	-1.03783e-08	-2.56342
44318167	chr19:44318167:T:C	0	-2.98891	-3.04254
44318390	chr19:44318390:G:A	0	-1.03783e-08	-0.809372
44318733	chr19:44318733:T:C	0	0.722811	-2.87032
44318852	chr19:44318852:CAT:C	0	0.716203	-2.85287
44319201	chr19:44319201:C:T	0	-0.996836	-2.27515e-08
44319319	chr19:44319319:C:T	0	-1.03783e-08	-2.93762
44319571	chr19:44319571:A:C	0	-0.84711	-3.06497
44319780	chr19:44319780:T:C	0	-1.03783e-08	-2.86304
44320311	chr19:44320311:C:T	0	-1.03783e-08	-2.81733
44320340	chr19:44320340:T:C	0	-1.03783e-08	-2.97204
44320526	chr19:44320526:T:C	0	-2.45939	-3.10009
44320882	chr19:44320882:G:A	0	-1.03783e-08	-3.09606
44320908	chr19:44320908:T:C	0	-1.03783e-08	-2.98828
44320943	chr19:44320943:C:T	0	-1.03783e-08	-2.80225
44321015	chr19:44321015:C:A	0	-1.03783e-08	-3.09576
44321120	chr19:44321120:CCTTT:C	0	-1.03783e-08	-2.99831
44321160	chr19:44321160:A:G	0	-1.03783e-08	-2.49256
44321453	chr19:44321453:C:T	0	-1.03783e-08	-2.47997
44321467	chr19:44321467:A:G	0	-2.3565	-2.92344
44321987	chr19:44321987:G:A	0	-0.00550224	-2.25148
44322189	chr19:44322189:G:A	0	-0.687326	-3.10128
44322967	chr19:44322967:T:C	0	0.41425	-2.94872
44323039	chr19:44323039:T:A	0	-1.03783e-08	-3.01919
44323110	chr19:44323110:C:T	0	1.88222	-2.98088
44323117	chr19:44323117:C:T	0	-1.03783e-08	-2.87779
44323748	chr19:44323748:C:A	0	-1.03783e-08	-3.09944
44324059	chr19:44324059:GTTT:G	0	-3.03526	-3.10412
44324488	chr19:44324488:C:T	0	0.136441	-2.89935
44324808	chr19:44324808:C:A	0	-1.03783e-08	-3.09944
44325032	chr19:44325032:G:A	0	-2.85702	-3.06768
44325477	chr19:44325477:T:G	0	-1.03783e-08	-1.04938
44325826	chr19:44325826:G:A	0	-2.63786	-3.10595
44325928	chr19:44325928:C:T	0	-0.76689	-2.43147
44325960	chr19:44325960:C:T	0	-0.943643	-3.03456
44326052	chr19:44326052:C:T	0	-2.58701	-2.93194
44326242	chr19:44326242:T:C	0	-1.03783e-08	-3.01709
44326327	chr19:44326327:A:T	0	-3.00473	-3.03477
44326739	chr19:44326739:C:A	0	-0.140726	-2.92394
44326813	chr19:44326813:A:T	0	-1.03783e-08	-3.10711
44327013	chr19:44327013:C:T	0	-3.08753	-3.04721
44327329	chr19:44327329:GA:G	0	-3.02661	-3.11041
44327415	chr19:44327415:A:G	0	-1.03783e-08	-2.90432
44327460	chr19:44327460:G:A	0	-2.47496	-2.27515e-08
44327931	chr19:44327931:C:T	0	-1.03783e-08	-2.27551
44328540	chr19:44328540:T:C	0	-3.00351	-3.09294
44328722	chr19:44328722:A:G	0	1.08636	-2.75458
44328839	chr19:44328839:C:G	0	1.11343	-2.74455
44329009	chr19:44329009:T:A	0	-1.03783e-08	-2.17314
44329321	chr19:44329321:G:A	0	-1.03783e-08	-2.85692
44329353	chr19:44329353:C:T	0	-0.0146667	-2.95637
44329374	chr19:44329374:G:A	0	-1.03783e-08	-3.10266
44329698	chr19:44329698:G:C	0	0.2987	-2.97595
44330487	chr19:44330487:G:A	0	-1.03783e-08	-2.17933
44330507	chr19:44330507:G:A	0	-3.05108	-2.98194
44330798	chr19:44330798:G:C	0	-3.53296	-2.27515e-08
44330829	chr19:44330829:A:T	0	0.072671	-2.97434
44331357	chr19:44331357:T:C	0	-1.03783e-08	-2.6009
44331624	chr19:44331624:T:C	0	-1.03783e-08	-3.10337
44332247	chr19:44332247:C:T	0	7.49361	-2.27515e-08
44332588	chr19:44332588:C:T	0	-1.03783e-08	-3.10337
44332899	chr19:44332899:C:T	0	-1.03783e-08	-2.7868
44333093	chr19:44333093:A:G	0	-1.48221	-3.00125
44333430	chr19:44333430:T:C	0	-2.94528	-3.02104
44333458	chr19:44333458:T:C	0	-1.03783e-08	-3.02577
44333831	chr19:44333831:G:A	0	1.15623	-2.76433
44333867	chr19:44333867:G:T	0	-1.03783e-08	-3.10337
44333887	chr19:44333887:C:T	0	1.43159	-2.80869
44334042	chr19:44334042:C:T	0	-3.05975	-3.10136
44334107	chr19:44334107:G:T	0	-3.01506	-3.01332
44334572	chr19:44334572:G:A	0	-2.50471	-2.93696
44334680	chr19:44334680:G:A	0	1.23592	-2.76422
44334728	chr19:44334728:A:G	0	-1.21863	-3.04598
44334805	chr19:44334805:G:C	0	-3.01503	-3.09169
44334915	chr19:44334915:T:C	0	-1.03783e-08	-3.11045
44335013	chr19:44335013:C:T	0	0.437351	-2.77643
44335215	chr19:44335215:T:C	0	-0.661789	-3.07203
44335429	chr19:44335429:C:T	0	0.104299	-2.96025
44335629	chr19:44335629:A:G	0	-1.03783e-08	-2.426
44335694	chr19:44335694:G:T	0	-1.03783e-08	-3.11043
44336024	chr19:44336024:G:A	0	-1.03783e-08	-2.94576
44336300	chr19:44336300:A:G	0	-1.03783e-08	-2.8171
44336636	chr19:44336636:T:C	0	1.15455	-2.79247
44336830	chr19:44336830:C:T	0	-3.02009	-3.10163
44336880	chr19:44336880:T:C	0	-1.03783e-08	-2.96346
44336892	chr19:44336892:A:T	0	-1.03783e-08	-3.09256
44337011	chr19:44337011:G:A	0	-1.03783e-08	-2.96942
44337162	chr19:44337162:C:T	0	-1.03783e-08	-2.996
44337643	chr19:44337643:C:T	0	0.260099	-2.96754
44337656	chr19:44337656:T:G	0	-3.001	-3.09531
44337732	chr19:44337732:G:A	0	-1.03783e-08	-3.08634
44337839	chr19:44337839:AT:A	0	0.854397	-2.66944
44337858	chr19:44337858:C:A	0	-0.619038	-3.06013
44338635	chr19:44338635:G:A	0	-1.03783e-08	-3.08094
44338785	chr19:44338785:G:A	0	-1.03783e-08	-3.00484
44339207	chr19:44339207:G:A	0	-3.01075	-3.10658
44339379	chr19:44339379:T:C	0	-1.03783e-08	-2.7501
44339561	chr19:44339561:A:G	0	-2.93134	-2.95507
44339602	chr19:44339602:G:A	0	1.12126	-2.19979
44339786	chr19:44339786:A:G	0	-0.161671	-3.03027
44340196	chr19:44340196:T:C	0	-1.03783e-08	-3.11078
44340271	chr19:44340271:T:C	0	-3.52979	-2.27515e-08
44341004	chr19:44341004:C:T	0	-1.03783e-08	-3.10758
44341038	chr19:44341038:C:T	0	-2.65618	-2.89384
44341233	chr19:44341233:C:T	0	-1.14752	-2.95137
44341570	chr19:44341570:T:C	0	-1.03783e-08	-3.10999
44341607	chr19:44341607:T:G	0	-1.4931	-2.33709
44341680	chr19:44341680:G:A	0	-1.03783e-08	-2.90968
44341911	chr19:44341911:TG:T	0	-3.01473	-3.09509
44342003	chr19:44342003:A:G	0	-1.58929	-2.27515e-08
44342032	chr19:44342032:C:A	0	-1.03783e-08	-2.71657
44342538	chr19:44342538:C:T	0	-1.03783e-08	-3.10122
44342802	chr19:44342802:G:A	0	-1.03783e-08	-2.80332
44343052	chr19:44343052:T:C	0	-1.03783e-08	-2.92696
44343155	chr19:44343155:TG:T	0	-1.03783e-08	-3.0961
44343463	chr19:44343463:C:A	0	-0.874064	-2.98465
44343648	chr19:44343648:G:A	0	-2.65929	-3.07285
44343872	chr19:44343872:G:A	0	-3.35938	-2.27515e-08
44343921	chr19:44343921:G:A	0	-3.00843	-3.10824
44343991	chr19:44343991:A:G	0	-2.9667	-2.27515e-08
44344021	chr19:44344021:G:A	0	0.244865	-3.0038
44344297	chr19:44344297:G:A	0	-1.03783e-08	-0.642945
44344315	chr19:44344315:GTTACT:G	0	-0.0689137	-3.01283
44344523	chr19:44344523:C:T	0	-1.03783e-08	-2.92845
44344703	chr19:44344703:T:C	0	-1.03783e-08	-2.96438
44344901	chr19:44344901:C:T	0	-1.03783e-08	-3.06992
44345413	chr19:44345413:G:A	0	-2.96527	-3.09878
44345529	chr19:44345529:A:C	0	-1.03783e-08	-2.79542
44345562	chr19:44345562:T:C	0	-2.91797	-3.10324
44346120	chr19:44346120:C:G	0	-2.75914	-3.02558
44346401	chr19:44346401:G:A	0	-3.08238	-3.04264
44346469	chr19:44346469:G:T	0	-3.06402	-3.1094
44346489	chr19:44346489:GT:G	0	-1.03783e-08	-2.98208
44346777	chr19:44346777:G:A	0	-1.03783e-08	-3.05935
44346936	chr19:44346936:A:G	0	-1.03783e-08	-3.10063
44347244	chr19:44347244:T:A	0	-1.03783e-08	-3.10058
44347246	chr19:44347246:T:C	0	-3.11923	-3.07354
44347982	chr19:44347982:T:C	0	-1.45407	-3.02387
44348668	chr19:44348668:C:T	0	-0.864665	-3.09027
44349544	chr19:44349544:C:G	0	-1.03783e-08	-3.10058
44349555	chr19:44349555:C:T	0	-3.07816	-3.09836
44349973	chr19:44349973:T:G	0	-1.03783e-08	-3.10707
44349981	chr19:44349981:TG:T	0	-1.03783e-08	-3.10033
44350259	chr19:44350259:C:T	0	-1.03783e-08	-3.0579
44350600	chr19:44350600:G:A	0	-2.85527	-3.10209
44350884	chr19:44350884:T:C	0	-1.03783e-08	-3.10751
44350991	chr19:44350991:T:C	0	-2.68757	-3.11082
44351346	chr19:44351346:T:C	0	-2.99732	-3.10567
44351605	chr19:44351605:A:G	0	-2.59885	-3.01128
44351669	chr19:44351669:A:T	0	-2.76704	-3.10992
44351721	chr19:44351721:C:T	0	-1.03783e-08	-3.09584
44351835	chr19:44351835:A:C	0	-2.5377	-3.1102
44351935	chr19:44351935:A:C	0	-0.881749	-3.06119
44353780	chr19:44353780:A:T	0	-1.03783e-08	-3.05673
44354013	chr19:44354013:C:T	0	-1.45269	-3.03173
44354126	chr19:44354126:T:C	0	-2.72512	-3.01689
44354239	chr19:44354239:A:G	0	-1.03783e-08	-0.583557
44354274	chr19:44354274:T:C	0	-1.03783e-08	-3.00414
44354624	chr19:44354624:C:T	0	-1.49682	-3.02688
44354654	chr19:44354654:G:A	0	-1.03783e-08	-3.10321
44354721	chr19:44354721:G:A	0	-2.85687	-3.10624
44355037	chr19:44355037:ATG:A	0	-1.03783e-08	-1.93682
44355493	chr19:44355493:T:A	0	-2.56251	-3.07715
44355727	chr19:44355727:T:C	0	-1.03783e-08	-3.10803
44355913	chr19:44355913:T:C	0	-1.03783e-08	-3.02902
44356302	chr19:44356302:G:C	0	-1.03783e-08	-3.08361
44356385	chr19:44356385:A:G	0	-2.02773	-2.90584
44357305	chr19:44357305:AACAGAGAAGCTTGCAAT:A	0	-1.03783e-08	-3.03444
44357736	chr19:44357736:T:C	0	-3.47154	-3.01354
44357928	chr19:44357928:T:C	0	-1.49641	-2.89137
44357935	chr19:44357935:G:A	0	-1.03783e-08	-2.75303
44357967	chr19:44357967:A:G	0	-1.03783e-08	-3.01796
44358406	chr19:44358406:A:G	0	-3.43128	-3.08267
44358409	chr19:44358409:A:G	0	-1.03783e-08	-3.0962
44358605	chr19:44358605:A:G	0	-3.54036	-2.27515e-08
44359051	chr19:44359051:T:C	0	-3.08883	-2.84087
44359278	chr19:44359278:T:C	0	-1.03783e-08	-2.91498
44359439	chr19:44359439:C:T	0	2.4471	-3.03944
44359787	chr19:44359787:C:G	0	0.405002	-3.00116
44359979	chr19:44359979:A:G	0	0.0124027	-2.98577
44359984	chr19:44359984:C:T	0	-2.74479	-2.71436
44359992	chr19:44359992:C:T	0	-1.03783e-08	-2.94954
44360008	chr19:44360008:G:A	0	-0.350033	-3.06878
44360113	chr19:44360113:G:A	0	-1.03783e-08	-3.08936
44360180	chr19:44360180:T:C	0	-1.03783e-08	-2.87
44360195	chr19:44360195:G:T	0	-1.03783e-08	-3.11016
44360948	chr19:44360948:T:C	0	-3.39536	-2.53387
44361047	chr19:44361047:A:G	0	-1.03783e-08	-3.04874
44361090	chr19:44361090:C:A	0	-1.03783e-08	-3.07761
44361150	chr19:44361150:A:G	0	1.05576	-3.06394
44361153	chr19:44361153:G:C	0	-1.03783e-08	-0.562689
44361300	chr19:44361300:G:T	0	-3.2886	-3.06784
44361557	chr19:44361557:G:A	0	-0.18391	-2.74682
44361910	chr19:44361910:A:C	0	-0.206974	-2.7373
44361911	chr19:44361911:GTTTTTC:G	0	-0.221854	-2.72369
44361919	chr19:44361919:GAGC:G	0	-0.179451	-2.73556
44361924	chr19:44361924:G:T	0	-0.140159	-2.75745
44362249	chr19:44362249:A:G	0	0.308127	-3.10918
44362258	chr19:44362258:G:A	0	-1.03783e-08	-2.70315
44362788	chr19:44362788:A:G	0	-3.53859	-2.39892
44363142	chr19:44363142:T:C	0	-3.17158	-3.10059
44363144	chr19:44363144:T:C	0	-0.123003	-3.10868
44363150	chr19:44363150:T:A	0	-3.16661	-3.10184
44363181	chr19:44363181:G:C	0	-0.0801196	-3.09753
44363309	chr19:44363309:T:C	0	-1.03783e-08	-2.76693
44363407	chr19:44363407:C:T	0	-1.03783e-08	-2.76693
44363431	chr19:44363431:C:T	0	0.0597354	-2.31332
44363614	chr19:44363614:T:G	0	-1.03783e-08	-2.76693
44363885	chr19:44363885:T:C	0	-1.03783e-08	-2.99364
44364586	chr19:44364586:T:C	0	-1.03783e-08	-2.78004
44364729	chr19:44364729:T:A	0	-1.03783e-08	-1.68111
44364814	chr19:44364814:A:G	0	0.782131	-3.09847
44364822	chr19:44364822:G:A	0	-3.33419	-2.27515e-08
44364863	chr19:44364863:G:A	0	-1.03783e-08	-3.08936
44364917	chr19:44364917:T:G	0	-1.03783e-08	-3.04974
44365000	chr19:44365000:G:A	0	-1.03783e-08	-2.76722
44365011	chr19:44365011:T:TG	0	-1.03783e-08	-2.98936
44365015	chr19:44365015:C:T	0	-1.03783e-08	-2.74148
44365228	chr19:44365228:T:C	0	-1.03783e-08	-3.01555
44365313	chr19:44365313:C:T	0	-0.336366	-3.03571
44365336	chr19:44365336:T:G	0	-3.01534	-2.97696
44365373	chr19:44365373:T:C	0	-3.09938	-3.08115
44365479	chr19:44365479:TA:T	0	-1.03783e-08	-3.10439
44365553	chr19:44365553:A:G	0	-3.03445	-2.98728
44365680	chr19:44365680:C:A	0	-1.03783e-08	0.370639
44366182	chr19:44366182:T:C	0	-1.03783e-08	-0.560049
44366272	chr19:44366272:G:C	0	-1.03783e-08	-1.69505
44366612	chr19:44366612:G:C	0	0.484709	-3.11065
44366867	chr19:44366867:C:T	0	-1.84876	-3.10137
44366908	chr19:44366908:T:G	0	0.400119	-3.00592
44367013	chr19:44367013:G:A	0	-0.20917	-3.11045
44367127	chr19:44367127:C:T	0	-1.75391	-3.09393
44367214	chr19:44367214:T:C	0	0.484075	-3.01211
44367453	chr19:44367453:T:C	0	-1.89598	-3.08457
44367560	chr19:44367560:T:C	0	-2.87185	-3.00213
44367577	chr19:44367577:T:G	0	-1.89204	-3.01156
44367585	chr19:44367585:A:G	0	-1.79387	-3.09257
44367587	chr19:44367587:T:C	0	-1.83051	-3.09504
44367594	chr19:44367594:G:C	0	-1.81224	-3.09567
44367667	chr19:44367667:T:C	0	-3.50671	-2.53909
44367716	chr19:44367716:C:T	0	-1.80641	-3.10388
44367968	chr19:44367968:T:C	0	-1.85412	-3.101
44368358	chr19:44368358:C:T	0	-1.43059	-3.09927
44368466	chr19:44368466:TAAAG:T	0	-0.222639	-3.10897
44368521	chr19:44368521:T:C	0	-1.03783e-08	-2.85816
44368585	chr19:44368585:A:G	0	-1.03783e-08	-2.25959
44368591	chr19:44368591:A:G	0	-2.00845	-2.87956
44368610	chr19:44368610:C:T	0	-0.228538	-3.10997
44368676	chr19:44368676:C:T	0	-0.322895	-3.11031
44368853	chr19:44368853:A:C	0	-0.0772882	-3.11005
44368988	chr19:44368988:A:G	0	0.0465276	-3.11076
44369005	chr19:44369005:T:G	0	-1.47121	-3.10448
44369069	chr19:44369069:T:C	0	-1.03783e-08	-2.93447
44369178	chr19:44369178:A:G	0	-0.135831	-3.11081
44369214	chr19:44369214:T:C	0	-1.03783e-08	-1.67248
44369319	chr19:44369319:C:T	0	-0.202093	-3.11025
44369372	chr19:44369372:G:T	0	-0.118875	-3.10993
44369802	chr19:44369802:C:T	0	-3.51928	-3.10638
44369958	chr19:44369958:A:G	0	-1.03783e-08	-2.80007
44370035	chr19:44370035:T:C	0	-3.53925	-2.47256
44370177	chr19:44370177:T:C	0	-1.03783e-08	-3.10452
44370295	chr19:44370295:G:C	0	-3.5402	-2.47398
44370357	chr19:44370357:A:C	0	-1.03783e-08	-1.61446
44370726	chr19:44370726:T:C	0	-3.33864	-2.27515e-08
44371013	chr19:44371013:T:A	0	-3.16366	-2.27515e-08
44371099	chr19:44371099:G:A	0	-1.03783e-08	-3.03347
44371157	chr19:44371157:G:A	0	-3.53728	-2.41823
44371645	chr19:44371645:G:A	0	-2.48919	-2.97778
44371673	chr19:44371673:C:A	0	-1.03783e-08	-0.562689
44371828	chr19:44371828:T:C	0	-3.51122	-3.05513
44371829	chr19:44371829:G:A	0	-3.4955	-3.03064
44371999	chr19:44371999:A:G	0	-2.88404	-3.07185
44372065	chr19:44372065:G:C	0	-1.03783e-08	-3.0724
44372489	chr19:44372489:T:G	0	-1.03783e-08	-2.2761
44372589	chr19:44372589:G:A	0	-1.03783e-08	-2.30404
44372732	chr19:44372732:T:C	0	-0.0492671	-3.11059
44372761	chr19:44372761:A:G	0	-1.03783e-08	-3.04087
44372820	chr19:44372820:A:T	0	-1.03783e-08	-3.01905
44372859	chr19:44372859:G:C	0	-2.22891	-2.84349
44372930	chr19:44372930:A:T	0	-1.03783e-08	-3.04366
44372938	chr19:44372938:G:A	0	-1.03783e-08	-3.06052
44373025	chr19:44373025:G:A	0	-3.51514	-2.43283
44373048	chr19:44373048:T:C	0	-1.03783e-08	-3.01891
44373241	chr19:44373241:T:C	0	0.615204	-2.94956
44373741	chr19:44373741:T:C	0	-1.03783e-08	-3.04009
44373797	chr19:44373797:G:A	0	-1.03783e-08	-3.04762
44373826	chr19:44373826:A:G	0	-1.03783e-08	-2.99687
44373942	chr19:44373942:C:A	0	-1.03783e-08	-2.99853
44373976	chr19:44373976:A:G	0	-1.03783e-08	-2.99389
44374009	chr19:44374009:C:T	0	-1.03783e-08	-2.91428
44374059	chr19:44374059:G:A	0	-1.03783e-08	-3.11016
44374139	chr19:44374139:G:A	0	-0.281488	-3.09914
44374308	chr19:44374308:G:T	0	0.869274	-3.07122
44374318	chr19:44374318:G:T	0	-0.664299	-3.10851
44374367	chr19:44374367:T:C	0	-2.23504	-2.96844
44374881	chr19:44374881:T:C	0	-3.54001	-3.04064
44374889	chr19:44374889:T:A	0	-1.03783e-08	-1.43279
44375060	chr19:44375060:A:G	0	-1.03783e-08	-2.87819
44375592	chr19:44375592:C:T	0	1.01971	-3.08872
44375889	chr19:44375889:A:G	0	-3.50662	-3.10688
44376055	chr19:44376055:T:C	0	1.71303	-3.087
44376110	chr19:44376110:T:A	0	-1.03783e-08	-2.26603
44376201	chr19:44376201:T:C	0	1.68984	-3.0805
44376309	chr19:44376309:C:T	0	-1.03783e-08	-2.65194
44376390	chr19:44376390:T:C	0	-1.03783e-08	-2.98262
44376498	chr19:44376498:A:G	0	2.29136	-3.10957
44377777	chr19:44377777:T:C	0	-1.03783e-08	-2.90348
44377841	chr19:44377841:A:G	0	-1.03783e-08	-1.97989
44378105	chr19:44378105:A:G	0	-1.03783e-08	-3.1056
44378110	chr19:44378110:C:T	0	-3.13714	-2.27515e-08
44378293	chr19:44378293:T:G	0	-1.03783e-08	-3.09567
44378343	chr19:44378343:A:T	0	-1.03783e-08	-2.94328
44378386	chr19:44378386:T:C	0	0.676512	-3.09146
44378440	chr19:44378440:G:C	0	-3.24011	-3.10506
44378540	chr19:44378540:G:A	0	0.189594	-3.10534
44378609	chr19:44378609:G:A	0	0.886599	-3.06898
44378811	chr19:44378811:A:G	0	-1.03783e-08	-3.1102
44378947	chr19:44378947:G:A	0	-1.03783e-08	-2.93404
44379143	chr19:44379143:T:C	0	0.163348	-3.11039
44379387	chr19:44379387:T:C	0	1.19728	-3.0865
44379636	chr19:44379636:T:A	0	-3.52089	-2.5292
44379654	chr19:44379654:C:A	0	-0.16289	-3.0789
44380004	chr19:44380004:C:T	0	-1.03783e-08	-3.00851
44380039	chr19:44380039:G:A	0	-1.03783e-08	-3.10044
44380117	chr19:44380117:T:C	0	-2.55098	-3.06123
44380216	chr19:44380216:T:C	0	-1.03783e-08	-2.43186
44380262	chr19:44380262:G:A	0	-1.03783e-08	-2.46922
44380292	chr19:44380292:A:G	0	-2.58406	-2.91542
44380321	chr19:44380321:A:G	0	-1.03783e-08	-2.56254
44380394	chr19:44380394:AAAAAAAAAAAG:A	0	-1.03783e-08	-3.02844
44380600	chr19:44380600:T:C	0	1.01149	-2.03999
44380943	chr19:44380943:A:G	0	-1.03783e-08	-2.46883
44380983	chr19:44380983:T:C	0	4.11864	-3.05231
44381225	chr19:44381225:C:G	0	5.34284	-3.02324
44381529	chr19:44381529:T:C	0	-1.03783e-08	-3.10995
44381709	chr19:44381709:C:CT	0	-1.03783e-08	-3.10988
44381769	chr19:44381769:T:C	0	-1.03783e-08	0.504675
44381777	chr19:44381777:G:A	0	-1.03783e-08	-2.80381
44382054	chr19:44382054:A:G	0	-1.03783e-08	-3.08594
44382113	chr19:44382113:AC:A	0	-1.03783e-08	-2.87627
44382183	chr19:44382183:G:A	0	-1.03783e-08	-2.82912
44382219	chr19:44382219:T:C	0	-1.03783e-08	-2.36837
44382238	chr19:44382238:A:G	0	2.19911	-3.08513
44382355	chr19:44382355:G:A	0	-1.03783e-08	-3.08547
44382455	chr19:44382455:T:C	0	-3.47885	-2.27515e-08
44382483	chr19:44382483:A:G	0	-3.52816	-3.04756
44382606	chr19:44382606:AG:A	0	-1.03783e-08	-2.8958
44382613	chr19:44382613:G:A	0	-1.03783e-08	-3.10314
44382646	chr19:44382646:C:T	0	-1.03783e-08	-2.70129
44382895	chr19:44382895:T:C	0	-1.03783e-08	-0.131102
44382960	chr19:44382960:C:T	0	-1.03783e-08	-3.04512
44383003	chr19:44383003:T:A	0	-1.24503	-2.27515e-08
44383124	chr19:44383124:G:C	0	-1.03783e-08	-2.72202
44383241	chr19:44383241:G:C	0	-1.03783e-08	-2.31551
44383363	chr19:44383363:C:T	0	-3.53557	-3.11
44384013	chr19:44384013:A:G	0	-1.03783e-08	-3.1107
44384114	chr19:44384114:T:C	0	-1.77782	-1.62111
44384860	chr19:44384860:C:T	0	-1.03783e-08	-2.7695
44385498	chr19:44385498:A:G	0	-2.10216	-2.28702
44385952	chr19:44385952:C:T	0	-1.03783e-08	-2.86585
44386021	chr19:44386021:C:T	0	-1.03783e-08	-3.10515
44386038	chr19:44386038:A:C	0	-1.03783e-08	-2.91997
44386407	chr19:44386407:A:T	0	-1.03783e-08	-3.05478
44386446	chr19:44386446:A:C	0	-1.03783e-08	-3.05981
44386512	chr19:44386512:A:G	0	-1.03783e-08	-3.10247
44386535	chr19:44386535:G:A	0	-0.332971	-2.20554
44386639	chr19:44386639:C:T	0	-1.20408	-2.46189
44386655	chr19:44386655:G:A	0	-3.53823	-3.07243
44386679	chr19:44386679:G:A	0	-1.03783e-08	-1.72764
44387392	chr19:44387392:T:C	0	-3.52365	-1.90955
44387573	chr19:44387573:C:T	0	-1.03783e-08	-2.93958
44387586	chr19:44387586:T:C	0	-1.03783e-08	-2.69818
44387676	chr19:44387676:C:T	0	-1.03783e-08	-2.97908
44387688	chr19:44387688:C:T	0	-1.03783e-08	-2.79516
44387774	chr19:44387774:G:A	0	-1.03783e-08	-2.99858
44388148	chr19:44388148:C:T	0	-1.03783e-08	-2.79584
44388149	chr19:44388149:A:G	0	-1.03783e-08	-2.79584
44388169	chr19:44388169:T:C	0	-1.03783e-08	-2.79584
44388171	chr19:44388171:T:A	0	-0.012238	-3.00709
44388201	chr19:44388201:G:C	0	-1.03783e-08	-2.7938
44388212	chr19:44388212:G:A	0	-1.03783e-08	-2.76151
44388404	chr19:44388404:AT:A	0	-1.81794	-3.11028
44388460	chr19:44388460:T:C	0	-2.19829	-3.01325
44388525	chr19:44388525:T:C	0	0.180327	-2.67909
44388538	chr19:44388538:T:C	0	-2.61228	-2.98159
44388613	chr19:44388613:T:A	0	-1.03783e-08	-2.25561
44388849	chr19:44388849:AC:A	0	0.88069	-3.11063
44389360	chr19:44389360:G:T	0	-1.56849	-2.29033
44389461	chr19:44389461:A:G	0	-1.03783e-08	-2.58614
44389488	chr19:44389488:A:G	0	-1.03783e-08	-3.08073
44389596	chr19:44389596:C:T	0	0.313872	-2.81783
44389704	chr19:44389704:T:C	0	0.0713871	-2.97766
44389828	chr19:44389828:G:A	0	-1.03783e-08	-1.02986
44389855	chr19:44389855:T:G	0	-1.03783e-08	-2.90821
44389907	chr19:44389907:G:T	0	16.6708	-2.27515e-08
44389939	chr19:44389939:G:T	0	0.0989799	-2.8178
44390001	chr19:44390001:A:G	0	0.243687	-2.82411
44390200	chr19:44390200:T:TG	0	0.210136	-2.8263
44390438	chr19:44390438:C:T	0	-1.03783e-08	-2.16496
44390461	chr19:44390461:C:G	0	0.211256	-2.77772
44390599	chr19:44390599:C:A	0	-1.03783e-08	-2.85874
44390634	chr19:44390634:G:A	0	-1.03783e-08	-0.132399
44390655	chr19:44390655:T:C	0	-1.03783e-08	-3.02128
44390735	chr19:44390735:G:A	0	-1.03783e-08	-0.640153
44390983	chr19:44390983:A:G	0	-0.206359	-1.8132
44391156	chr19:44391156:A:AT	0	-1.03783e-08	-0.890882
44391157	chr19:44391157:A:T	0	-2.71238	-2.27515e-08
44391210	chr19:44391210:T:A	0	-1.03783e-08	-2.66708
44391218	chr19:44391218:G:T	0	-1.03783e-08	-2.49846
44391236	chr19:44391236:T:C	0	-1.03783e-08	-2.89622
44391260	chr19:44391260:G:A	0	-0.106572	-3.09088
44391272	chr19:44391272:G:A	0	2.07538	-2.14545
44391842	chr19:44391842:T:A	0	-1.03783e-08	-3.05336
44391976	chr19:44391976:T:C	0	-1.03783e-08	-3.07127
44392012	chr19:44392012:A:G	0	-1.03783e-08	-3.04703
44392075	chr19:44392075:T:C	0	-3.23055	-1.00785
44392261	chr19:44392261:G:A	0	-1.03783e-08	-3.06537
44392285	chr19:44392285:T:C	0	-1.03783e-08	-2.63333
44392389	chr19:44392389:G:T	0	-1.03783e-08	-3.06435
44392576	chr19:44392576:A:G	0	-3.51237	-2.27515e-08
44392693	chr19:44392693:A:G	0	-1.03783e-08	-3.0417
44392932	chr19:44392932:C:A	0	-1.03783e-08	-2.47208
44393415	chr19:44393415:G:A	0	-3.2823	-1.20822
44393416	chr19:44393416:C:A	0	-3.28213	-1.20822
44393593	chr19:44393593:G:A	0	-3.28188	-1.25956
44393634	chr19:44393634:G:A	0	-2.55478	-1.48211
44393690	chr19:44393690:C:G	0	-1.03783e-08	-2.89578
44393737	chr19:44393737:G:A	0	-1.03783e-08	-3.06543
44393853	chr19:44393853:G:A	0	-0.0189501	-2.7662
44394025	chr19:44394025:G:A	0	-1.03783e-08	-3.08192
44394357	chr19:44394357:C:T	0	-1.03783e-08	-3.10181
44394499	chr19:44394499:T:C	0	-1.03783e-08	-3.04123
44394979	chr19:44394979:A:G	0	-1.03783e-08	-3.04957
44395155	chr19:44395155:A:G	0	-1.03783e-08	-2.90774
44395383	chr19:44395383:T:C	0	-1.03783e-08	-3.06203
44395657	chr19:44395657:C:T	0	-1.03783e-08	-3.05271
44395730	chr19:44395730:T:C	0	-1.03783e-08	-2.78579
44395755	chr19:44395755:A:G	0	-1.03783e-08	-3.05225
44395846	chr19:44395846:C:T	0	-1.03783e-08	-3.04715
44395871	chr19:44395871:A:C	0	-1.03783e-08	-3.05225
44395951	chr19:44395951:A:G	0	0.20265	-2.74474
44396013	chr19:44396013:T:C	0	-1.03783e-08	-2.49936
44396210	chr19:44396210:AGAAAAAAACT:A	0	-1.03783e-08	-2.72552
44396481	chr19:44396481:A:C	0	-0.0337756	-2.65831
44396490	chr19:44396490:A:G	0	-3.52974	-2.27515e-08
44396564	chr19:44396564:G:T	0	0.235987	-2.73737
44396811	chr19:44396811:T:C	0	-1.03783e-08	-2.4869
44396816	chr19:44396816:G:T	0	-1.03783e-08	-2.64756
44396819	chr19:44396819:G:A	0	-1.03783e-08	-2.57101
44396825	chr19:44396825:C:G	0	-1.03783e-08	-2.87124
44396891	chr19:44396891:T:C	0	-1.03783e-08	-2.98075
44396941	chr19:44396941:T:C	0	-1.03783e-08	-3.10909
44397076	chr19:44397076:A:G	0	-1.03783e-08	-2.62687
44397109	chr19:44397109:C:T	0	-1.03783e-08	-2.49163
44397361	chr19:44397361:G:A	0	-1.03783e-08	-3.02179
44397392	chr19:44397392:G:A	0	-1.83356	-2.79091
44397539	chr19:44397539:A:G	0	-1.03783e-08	-3.04581
44397572	chr19:44397572:A:C	0	-1.03783e-08	-3.05235
44397585	chr19:44397585:A:G	0	-1.31578	-2.99022
44397624	chr19:44397624:C:T	0	-0.184803	-2.36051
44397727	chr19:44397727:A:G	0	0.0555329	-2.71641
44397779	chr19:44397779:G:A	0	0.23468	-2.76173
44397841	chr19:44397841:G:A	0	-1.42379	-2.68019
44397865	chr19:44397865:C:G	0	-1.40291	-2.78648
44398024	chr19:44398024:A:G	0	-1.35117	-2.66903
44398116	chr19:44398116:A:C	0	-1.03783e-08	-3.01702
44398162	chr19:44398162:A:G	0	-2.02078	-1.55323
44398299	chr19:44398299:A:C	0	-1.34976	-2.64096
44398428	chr19:44398428:C:T	0	-1.03783e-08	-3.01592
44398627	chr19:44398627:G:A	0	-1.03783e-08	-3.07006
44398644	chr19:44398644:GC:G	0	-1.03783e-08	-2.9676
44398654	chr19:44398654:T:C	0	-1.37271	-2.65274
44398734	chr19:44398734:G:C	0	-1.03783e-08	-2.71887
44398826	chr19:44398826:T:G	0	-1.33773	-2.67879
44398849	chr19:44398849:T:C	0	-1.41435	-2.62822
44398994	chr19:44398994:T:A	0	-1.43693	-2.65289
44399322	chr19:44399322:G:A	0	-1.55011	-2.49
44399348	chr19:44399348:G:A	0	-1.36291	-2.74189
44399615	chr19:44399615:A:G	0	-1.40593	-2.69991
44399717	chr19:44399717:G:C	0	-1.03783e-08	-2.8985
44399750	chr19:44399750:A:G	0	-1.46335	-2.6562
44399792	chr19:44399792:G:C	0	-3.10308	-2.27515e-08
44399980	chr19:44399980:CAG:C	0	-1.03783e-08	-2.71862
44400517	chr19:44400517:A:C	0	0.00126443	-2.96845
44400653	chr19:44400653:C:T	0	-1.03783e-08	-3.08945
44400934	chr19:44400934:C:T	0	-1.03783e-08	-2.71796
44401088	chr19:44401088:G:A	0	-3.5042	-3.02296
44401206	chr19:44401206:T:C	0	-1.03783e-08	-2.71881
44401274	chr19:44401274:G:A	0	-1.06494	-2.42185
44401292	chr19:44401292:G:A	0	-2.53953	-1.55188
44401517	chr19:44401517:T:C	0	-1.31312	-2.64515
44401926	chr19:44401926:G:A	0	-1.03783e-08	-3.09676
44401973	chr19:44401973:CA:C	0	-2.20362	-2.35312
44402296	chr19:44402296:A:G	0	0.260268	-2.74181
44402307	chr19:44402307:G:A	0	-1.32563	-2.71956
44402410	chr19:44402410:T:G	0	-1.28544	-2.69405
44402423	chr19:44402423:T:C	0	-1.03783e-08	-1.52378
44402572	chr19:44402572:C:T	0	-3.46255	-2.27515e-08
44402819	chr19:44402819:C:T	0	-1.03783e-08	-3.10906
44403087	chr19:44403087:A:G	0	-1.03783e-08	-3.11083
44403204	chr19:44403204:C:T	0	-1.03783e-08	-2.9013
44403470	chr19:44403470:T:A	0	0.0714827	-2.71815
44403664	chr19:44403664:G:T	0	-1.03783e-08	-2.53275
44403735	chr19:44403735:T:G	0	-1.03783e-08	-1.51888
44403738	chr19:44403738:G:A	0	-3.54012	-2.27515e-08
44403810	chr19:44403810:T:A	0	-3.30137	-2.97431
44404152	chr19:44404152:T:G	0	-1.63407	-2.85911
44404340	chr19:44404340:AT:A	0	-0.932102	-2.36131
44404380	chr19:44404380:A:G	0	-1.28242	-2.95885
44404386	chr19:44404386:G:T	0	-1.64449	-2.81725
44404402	chr19:44404402:C:A	0	0.712745	-2.90288
44404566	chr19:44404566:T:C	0	-1.67556	-2.86615
44404678	chr19:44404678:C:T	0	-1.03783e-08	-2.99115
44404807	chr19:44404807:C:CA	0	-1.54217	-2.97351
44405069	chr19:44405069:C:T	0	-1.03783e-08	-2.9137
44405327	chr19:44405327:A:G	0	-1.03783e-08	-2.97828
44405677	chr19:44405677:G:A	0	-1.03783e-08	-3.06428
44405680	chr19:44405680:C:T	0	-1.32223	-2.94525
44405724	chr19:44405724:T:C	0	-1.75947	-2.86036
44405733	chr19:44405733:A:T	0	-1.74248	-2.87895
44405829	chr19:44405829:G:A	0	-1.4091	-2.72612
44406019	chr19:44406019:G:A	0	-1.03783e-08	-2.97755
44406672	chr19:44406672:A:G	0	-1.7004	-2.27515e-08
44406840	chr19:44406840:A:C	0	-3.11905	-0.854902
44406853	chr19:44406853:A:T	0	-3.17096	0.961063
44406865	chr19:44406865:T:C	0	-1.03783e-08	-3.01027
44406870	chr19:44406870:T:G	0	-1.03783e-08	-3.00962
44407251	chr19:44407251:T:C	0	-1.32131	-2.777
44407257	chr19:44407257:C:T	0	-3.50811	-2.27515e-08
44407290	chr19:44407290:C:T	0	0.0668429	-2.81688
44407378	chr19:44407378:C:A	0	-3.07867	-1.1695
44407476	chr19:44407476:T:C	0	0.246195	-2.75902
44407904	chr19:44407904:G:A	0	-1.03783e-08	-2.62978
44408158	chr19:44408158:A:T	0	-1.03783e-08	-2.89799
44408390	chr19:44408390:G:C	0	-2.75886	-3.07259
44408425	chr19:44408425:T:A	0	-0.104666	-2.75972
44408918	chr19:44408918:C:T	0	-1.03783e-08	-1.42001
44409132	chr19:44409132:A:G	0	-2.88606	-3.06657
44409260	chr19:44409260:G:A	0	0.384524	-2.79314
44409308	chr19:44409308:A:C	0	-1.03783e-08	-2.94806
44409368	chr19:44409368:A:G	0	-2.69963	-1.32077
44409471	chr19:44409471:G:A	0	-3.08956	-1.05179
44409493	chr19:44409493:A:C	0	-1.03783e-08	-2.923
44409511	chr19:44409511:G:A	0	-1.03783e-08	-2.96427
44409518	chr19:44409518:G:A	0	-1.03783e-08	-2.87433
44409567	chr19:44409567:A:G	0	-2.90839	-3.10565
44409746	chr19:44409746:A:G	0	0.0555519	-1.5938
44409750	chr19:44409750:C:T	0	0.50974	-2.27515e-08
44409770	chr19:44409770:C:A	0	-1.03783e-08	-2.57805
44409772	chr19:44409772:A:G	0	-3.53816	-1.38454
44409802	chr19:44409802:A:C	0	-1.03783e-08	-3.10207
44409877	chr19:44409877:C:T	0	-3.09024	-2.27515e-08
44410006	chr19:44410006:A:C	0	-1.03783e-08	-2.33328
44410007	chr19:44410007:A:C	0	-1.03783e-08	-2.32332
44410117	chr19:44410117:A:C	0	-1.00107	-2.81788
44410884	chr19:44410884:T:A	0	-1.03783e-08	-3.02927
44410934	chr19:44410934:C:T	0	-1.54148	-2.27515e-08
44411331	chr19:44411331:C:T	0	-1.03783e-08	-2.13659
44411736	chr19:44411736:C:T	0	-0.725548	-3.10076
44411886	chr19:44411886:C:A	0	-1.03783e-08	-1.74541
44412778	chr19:44412778:T:C	0	-2.21203	-2.27515e-08
44412806	chr19:44412806:T:C	0	-1.03783e-08	-2.83214
44412813	chr19:44412813:T:C	0	-3.23234	-2.14417
44412843	chr19:44412843:T:A	0	-3.34905	-1.93461
44412895	chr19:44412895:T:C	0	-2.9645	-3.1018
44413020	chr19:44413020:C:G	0	-3.47566	-2.91179
44413079	chr19:44413079:C:A	0	-1.03783e-08	-3.03302
44413353	chr19:44413353:C:T	0	-2.84451	-2.2997
44413616	chr19:44413616:C:A	0	-1.03783e-08	-2.70399
44414215	chr19:44414215:G:A	0	-2.93646	-3.07694
44414489	chr19:44414489:A:G	0	-3.11014	-2.79424
44414689	chr19:44414689:C:T	0	-1.63179	-2.97411
44414778	chr19:44414778:C:G	0	-2.0687	-2.74382
44414852	chr19:44414852:C:G	0	-0.373573	-2.61782
44414916	chr19:44414916:T:G	0	-1.03783e-08	-2.82406
44414997	chr19:44414997:C:G	0	-1.77017	-2.97581
44415034	chr19:44415034:A:C	0	-1.03783e-08	-2.36166
44415035	chr19:44415035:G:A	0	-1.03783e-08	-2.36273
44415047	chr19:44415047:A:T	0	-1.4857	-2.60884
44415223	chr19:44415223:G:A	0	-0.298111	-2.21301
44415226	chr19:44415226:T:C	0	-1.03783e-08	-2.55376
44415262	chr19:44415262:CA:C	0	-1.03783e-08	-2.71146
44415586	chr19:44415586:T:C	0	-3.33461	-2.85056
44415693	chr19:44415693:C:T	0	-1.03783e-08	-3.10693
44415833	chr19:44415833:ACACC:A	0	-0.377709	-2.17964
44415847	chr19:44415847:T:A	0	-0.26007	-2.20469
44415912	chr19:44415912:T:C	0	-0.347135	-2.81454
44415964	chr19:44415964:A:G	0	-1.96838	-2.74622
44416009	chr19:44416009:C:T	0	-1.57648	-2.98782
44416074	chr19:44416074:C:A	0	-1.03783e-08	-2.16043
44416088	chr19:44416088:C:A	0	-1.03783e-08	-2.55501
44416280	chr19:44416280:G:C	0	-3.02403	-2.53174
44416562	chr19:44416562:A:G	0	-1.03783e-08	-3.06893
44416726	chr19:44416726:G:A	0	-2.59623	-2.65738
44416814	chr19:44416814:C:T	0	-1.03783e-08	-2.90156
44417132	chr19:44417132:T:C	0	-1.03783e-08	-2.55474
44417525	chr19:44417525:A:C	0	-1.03783e-08	-2.84731
44417834	chr19:44417834:C:T	0	-3.53419	-2.27515e-08
44418084	chr19:44418084:CAA:C	0	-0.316706	-2.98665
44418165	chr19:44418165:C:T	0	-1.03783e-08	-2.74186
44418182	chr19:44418182:C:A	0	-3.02856	-2.57739
44418443	chr19:44418443:T:C	0	-1.03783e-08	-2.65298
44418696	chr19:44418696:G:C	0	-1.03783e-08	-2.86646
44418803	chr19:44418803:A:G	0	-1.03783e-08	-2.75587
44418822	chr19:44418822:C:T	0	-1.03783e-08	-2.91564
44419111	chr19:44419111:A:G	0	-2.95473	-3.07854
44419125	chr19:44419125:G:A	0	-1.71204	-2.89218
44419243	chr19:44419243:G:A	0	-0.542209	-2.20667
44419362	chr19:44419362:G:T	0	-1.59823	-2.92521
44419472	chr19:44419472:C:T	0	-1.29457	-2.57545
44419569	chr19:44419569:A:T	0	-1.35376	-2.57676
44419956	chr19:44419956:C:T	0	-1.47846	-2.9721
44419957	chr19:44419957:G:A	0	-1.03783e-08	-2.07428
44419960	chr19:44419960:C:T	0	-3.51166	-3.05219
44420062	chr19:44420062:T:C	0	-1.63228	-2.92831
44420128	chr19:44420128:G:A	0	-1.5754	-2.92404
44420300	chr19:44420300:A:G	0	-1.76342	-3.07921
44420338	chr19:44420338:G:C	0	-1.03783e-08	-1.5241
44420377	chr19:44420377:T:G	0	-1.29259	-2.58871
44420478	chr19:44420478:C:T	0	-1.73703	-2.27515e-08
44420573	chr19:44420573:C:T	0	-1.03783e-08	-2.75525
44420672	chr19:44420672:C:T	0	-3.04015	-2.51207
44420912	chr19:44420912:A:G	0	-2.23771	-3.05716
44421111	chr19:44421111:T:A	0	-1.03783e-08	-2.05427
44421289	chr19:44421289:T:C	0	-3.02063	-3.06953
44421314	chr19:44421314:A:G	0	-3.54039	-0.834883
44421398	chr19:44421398:A:G	0	-1.80917	-3.07891
44421468	chr19:44421468:A:G	0	-1.03783e-08	-2.87515
44421528	chr19:44421528:C:A	0	-1.03783e-08	-2.76181
44421566	chr19:44421566:G:A	0	-1.60788	-2.97577
44421598	chr19:44421598:C:T	0	-2.17545	-3.10631
44421673	chr19:44421673:G:A	0	-1.03783e-08	-2.75636
44421737	chr19:44421737:TGTAA:T	0	-1.03783e-08	-2.55076
44421954	chr19:44421954:G:A	0	-1.55464	-2.92561
44422433	chr19:44422433:G:A	0	-2.69046	-2.27515e-08
44423092	chr19:44423092:C:T	0	-1.03783e-08	-2.37457
44423114	chr19:44423114:T:TCATC	0	-2.24659	-3.06481
44423224	chr19:44423224:T:C	0	-2.22684	-3.06833
44423516	chr19:44423516:G:C	0	2.18185	-1.67901
44423585	chr19:44423585:A:G	0	-2.25914	-3.06163
44423606	chr19:44423606:T:C	0	-0.235268	-3.09461
44423607	chr19:44423607:G:A	0	-3.07386	-2.45833
44424011	chr19:44424011:G:C	0	-0.353903	-3.00844
44424023	chr19:44424023:G:C	0	-1.03783e-08	-3.0589
44424315	chr19:44424315:A:T	0	-1.03783e-08	-1.41049
44424496	chr19:44424496:A:G	0	-2.98686	-3.07694
44424537	chr19:44424537:C:G	0	-1.03783e-08	-2.88787
44424634	chr19:44424634:C:T	0	-1.34997	-2.62086
44424699	chr19:44424699:G:A	0	-1.03783e-08	-1.86488
44424952	chr19:44424952:C:T	0	-1.03783e-08	-2.78318
44425173	chr19:44425173:C:T	0	-1.03783e-08	-2.81588
44425598	chr19:44425598:G:A	0	-1.03783e-08	-2.80761
44425604	chr19:44425604:G:T	0	-3.47703	-3.05586
44425656	chr19:44425656:C:G	0	-3.0721	-2.64528
44425876	chr19:44425876:G:A	0	-1.03783e-08	-0.870365
44426068	chr19:44426068:G:A	0	-1.03783e-08	-2.4041
44426176	chr19:44426176:A:G	0	-2.25883	-2.98183
44426363	chr19:44426363:A:G	0	-2.16228	-3.06134
44426396	chr19:44426396:A:G	0	-2.30009	-3.09464
44426406	chr19:44426406:C:T	0	-1.03783e-08	-3.1012
44426631	chr19:44426631:T:C	0	-1.96459	-3.0544
44426708	chr19:44426708:A:G	0	-3.49932	-2.82918
44426878	chr19:44426878:G:A	0	-2.80603	-2.85648
44426897	chr19:44426897:T:C	0	-1.03783e-08	-3.06666
44426923	chr19:44426923:T:C	0	-1.03783e-08	-2.92696
44427076	chr19:44427076:T:C	0	-1.03783e-08	-2.23887
44427139	chr19:44427139:A:G	0	-0.0804305	-3.08898
44427183	chr19:44427183:T:C	0	-1.83343	-3.08985
44427191	chr19:44427191:A:G	0	-3.50537	-3.10761
44427355	chr19:44427355:T:C	0	-1.7932	-2.97487
44427468	chr19:44427468:C:T	0	-2.89989	-2.27515e-08
44427548	chr19:44427548:C:T	0	-1.03783e-08	-2.29566
44427725	chr19:44427725:AAC:A	0	-3.18416	-2.27515e-08
44427766	chr19:44427766:C:T	0	-1.97578	-3.10124
44427820	chr19:44427820:C:G	0	-2.85204	-2.88951
44428148	chr19:44428148:A:G	0	-2.7582	-2.56794
44428193	chr19:44428193:C:G	0	-1.03783e-08	-1.7462
44428346	chr19:44428346:C:T	0	-1.95291	-3.11051
44428797	chr19:44428797:C:T	0	-2.49636	-3.10807
44429244	chr19:44429244:C:G	0	-1.03783e-08	-2.59265
44429388	chr19:44429388:C:T	0	-1.03783e-08	-3.05249
44429389	chr19:44429389:G:A	0	-1.03783e-08	-3.09637
44429530	chr19:44429530:G:C	0	-1.03783e-08	-3.05496
44429531	chr19:44429531:C:T	0	1.73925	-3.02313
44429772	chr19:44429772:G:A	0	-2.98422	-2.82656
44429953	chr19:44429953:G:A	0	-1.03783e-08	-2.34659
44430012	chr19:44430012:G:A	0	-2.87512	-2.27515e-08
44430149	chr19:44430149:G:A	0	-1.03783e-08	-2.62747
44430314	chr19:44430314:A:G	0	-1.99087	-3.03415
44430360	chr19:44430360:G:C	0	-1.03783e-08	-2.60112
44430429	chr19:44430429:C:A	0	-1.03783e-08	-2.94601
44430478	chr19:44430478:T:C	0	2.54579	-3.04811
44430835	chr19:44430835:C:T	0	1.42453	-3.04679
44430844	chr19:44430844:C:T	0	2.5501	-3.04983
44431310	chr19:44431310:C:T	0	-2.47601	-3.11004
44431336	chr19:44431336:T:C	0	-2.60975	-3.10694
44431445	chr19:44431445:T:C	0	2.57616	-3.06566
44431609	chr19:44431609:C:T	0	-1.03783e-08	-3.07892
44432021	chr19:44432021:AC:A	0	-1.03783e-08	-2.42405
44432070	chr19:44432070:A:G	0	-2.75038	-2.27253
44432694	chr19:44432694:G:C	0	4.02981	-1.75675
44433204	chr19:44433204:C:T	0	-2.72542	-2.14106
44433260	chr19:44433260:T:C	0	-3.01131	-2.27515e-08
44433485	chr19:44433485:C:T	0	-3.08694	-3.10193
44433568	chr19:44433568:C:T	0	-3.40133	-3.10007
44433942	chr19:44433942:T:G	0	-2.69497	-2.28846
44434107	chr19:44434107:A:G	0	-1.03783e-08	-2.78914
44434259	chr19:44434259:A:G	0	-1.03783e-08	-2.42687
44434513	chr19:44434513:G:A	0	-1.03783e-08	-2.33966
44434774	chr19:44434774:C:T	0	-1.03783e-08	-2.97813
44434805	chr19:44434805:G:A	0	-2.6882	-2.31032
44435185	chr19:44435185:A:G	0	-2.67706	-2.55872
44435756	chr19:44435756:T:C	0	-1.03783e-08	-2.60144
44435851	chr19:44435851:C:T	0	-1.03783e-08	-2.3534
44435859	chr19:44435859:G:C	0	-1.03783e-08	-2.26087
44435942	chr19:44435942:G:C	0	-1.03783e-08	-2.34215
44436237	chr19:44436237:G:A	0	-3.1637	-2.96303
44436697	chr19:44436697:G:A	0	-3.50773	-2.469
44436854	chr19:44436854:A:G	0	-1.03783e-08	-2.27145
44437132	chr19:44437132:A:G	0	-1.03783e-08	-2.43732
44437489	chr19:44437489:A:G	0	-1.03783e-08	-2.25531
44437944	chr19:44437944:C:A	0	-1.03783e-08	-2.58633
44438084	chr19:44438084:T:C	0	-1.03783e-08	-2.45687
44438351	chr19:44438351:C:T	0	-1.03783e-08	-2.17026
44438445	chr19:44438445:T:C	0	-3.19198	-2.57262
44438573	chr19:44438573:G:A	0	-2.9341	-2.93264
44438776	chr19:44438776:G:A	0	-3.17136	-2.5893
44439056	chr19:44439056:A:G	0	-3.17679	-2.57446
44439297	chr19:44439297:A:C	0	-2.62955	-3.10074
44439495	chr19:44439495:G:A	0	-1.03783e-08	-2.38394
44439547	chr19:44439547:G:A	0	-2.43758	-2.51014
44440265	chr19:44440265:A:G	0	-3.01729	-3.10751
44440456	chr19:44440456:C:T	0	-2.28932	-2.84233
44440596	chr19:44440596:A:G	0	-1.03783e-08	-2.37965
44440797	chr19:44440797:C:T	0	-1.03783e-08	-2.20384
44440908	chr19:44440908:A:G	0	-3.08375	-2.75687
44440953	chr19:44440953:G:A	0	-3.10291	-2.27102
44441001	chr19:44441001:G:A	0	-1.03783e-08	-1.36131
44441072	chr19:44441072:G:A	0	-1.03783e-08	-3.07174
44441073	chr19:44441073:C:T	0	-1.03783e-08	-2.41659
44441171	chr19:44441171:C:T	0	-1.03783e-08	-1.91952
44441494	chr19:44441494:A:G	0	-1.03783e-08	-3.01556
44441527	chr19:44441527:T:C	0	-1.03783e-08	-3.05278
44441539	chr19:44441539:A:T	0	-1.03783e-08	-1.96894
44441693	chr19:44441693:G:T	0	-1.03783e-08	-1.98902
44441717	chr19:44441717:T:C	0	-1.03783e-08	-2.45557
44441764	chr19:44441764:C:A	0	-3.1076	-2.771
44441973	chr19:44441973:T:C	0	-2.27884	-2.3178
44442125	chr19:44442125:T:TC	0	-2.37756	-2.7042
44442152	chr19:44442152:C:CT	0	-2.96237	-3.10774
44442502	chr19:44442502:A:T	0	-1.03783e-08	-2.55974
44442771	chr19:44442771:A:C	0	-1.03783e-08	-2.88781
44442786	chr19:44442786:C:T	0	-1.03783e-08	-2.98659
44443000	chr19:44443000:C:T	0	-1.414	-2.39811
44443013	chr19:44443013:T:C	0	-1.28598	-2.58031
44443260	chr19:44443260:G:T	0	-3.43227	-2.27071
44443264	chr19:44443264:C:A	0	-1.03783e-08	-1.95987
44443304	chr19:44443304:G:A	0	-1.03783e-08	-2.82969
44443317	chr19:44443317:T:C	0	-1.03783e-08	-3.03816
44443353	chr19:44443353:C:T	0	0.945217	-2.98509
44443391	chr19:44443391:A:T	0	0.469525	-2.77716
44443403	chr19:44443403:T:C	0	-2.35331	-3.06615
44443705	chr19:44443705:T:C	0	-1.03783e-08	-3.06856
44443830	chr19:44443830:C:A	0	-2.90689	-2.71315
44444237	chr19:44444237:G:A	0	3.41448	-2.72065
44444294	chr19:44444294:T:C	0	-1.03783e-08	-2.4576
44444337	chr19:44444337:T:C	0	-1.03783e-08	-2.302
44444354	chr19:44444354:CCTT:C	0	-3.3817	-2.74261
44444553	chr19:44444553:C:T	0	0.974764	-3.09426
44444729	chr19:44444729:A:G	0	-3.36548	-2.6723
44444985	chr19:44444985:G:A	0	-2.36244	-3.0935
44445053	chr19:44445053:A:G	0	-1.03783e-08	-3.05095
44445544	chr19:44445544:A:C	0	4.8938	-2.89061
44445665	chr19:44445665:T:C	0	3.62458	-2.74295
44445803	chr19:44445803:T:C	0	-2.37414	-3.10548
44445981	chr19:44445981:A:G	0	-1.03783e-08	-2.46316
44446038	chr19:44446038:A:G	0	-2.39582	-3.10548
44446366	chr19:44446366:A:G	0	4.9664	-2.90714
44446736	chr19:44446736:G:A	0	-3.36862	-2.76426
44446748	chr19:44446748:C:T	0	3.17772	-2.72229
44446860	chr19:44446860:T:C	0	-1.03783e-08	-3.0146
44447095	chr19:44447095:G:A	0	-3.34116	-2.73753
44447220	chr19:44447220:A:G	0	-3.32258	-2.73753
44447279	chr19:44447279:C:CCCT	0	4.82358	-2.99191
44447327	chr19:44447327:T:G	0	-1.03783e-08	-0.849473
44447428	chr19:44447428:T:G	0	-1.03783e-08	-2.88035
44447582	chr19:44447582:A:G	0	-1.03783e-08	-2.27309
44447777	chr19:44447777:A:G	0	3.59831	-2.87374
44447878	chr19:44447878:T:G	0	3.54396	-3.03044
44447887	chr19:44447887:G:C	0	3.34868	-2.89607
44447993	chr19:44447993:G:C	0	-3.31663	-2.73551
44448032	chr19:44448032:T:C	0	-3.53712	-2.27515e-08
44448560	chr19:44448560:G:A	0	-1.03783e-08	-2.70152
44448601	chr19:44448601:ACTGCGAGGCGGCGGGAGG:A	0	-1.03783e-08	-3.10398
44448685	chr19:44448685:A:G	0	0.826447	-2.9878
44449001	chr19:44449001:AT:A	0	-1.03783e-08	-3.07698
44449008	chr19:44449008:A:G	0	-3.53979	-2.47248
44449310	chr19:44449310:A:C	0	-3.45477	-1.59654
44449447	chr19:44449447:T:G	0	-1.03783e-08	-1.58287
44450072	chr19:44450072:C:T	0	2.2359	-3.08767
44450078	chr19:44450078:A:G	0	-1.03783e-08	-3.10465
44450500	chr19:44450500:A:T	0	-3.07709	-3.0517
44450599	chr19:44450599:C:T	0	-1.03783e-08	-3.08362
44450862	chr19:44450862:C:T	0	-1.03783e-08	-3.00131
44450863	chr19:44450863:T:A	0	-2.26707	-3.10745
44451182	chr19:44451182:C:T	0	-2.19415	-3.11042
44451336	chr19:44451336:A:C	0	-1.03783e-08	-2.59681
44451512	chr19:44451512:A:C	0	1.79753	-2.78878
44451589	chr19:44451589:C:T	0	-0.0256405	-2.91292
44451700	chr19:44451700:G:A	0	1.79181	-3.06384
44452040	chr19:44452040:C:T	0	-1.03783e-08	-3.06929
44452087	chr19:44452087:T:C	0	-0.326477	-2.04033
44452274	chr19:44452274:C:A	0	-1.03783e-08	-2.99841
44452304	chr19:44452304:C:T	0	-1.03783e-08	-1.74578
44452503	chr19:44452503:G:A	0	-1.03783e-08	-0.105117
44452558	chr19:44452558:G:C	0	-1.03783e-08	-3.07159
44452648	chr19:44452648:G:A	0	-1.83167	-2.74736
44452838	chr19:44452838:G:A	0	2.57641	-3.00904
44452851	chr19:44452851:T:C	0	-0.919725	-3.03821
44452889	chr19:44452889:G:A	0	-0.961114	-3.05057
44452963	chr19:44452963:G:T	0	-1.03783e-08	-2.78247
44453019	chr19:44453019:A:G	0	-0.688772	-3.08465
44453124	chr19:44453124:A:G	0	0.766791	-3.10851
44453165	chr19:44453165:G:A	0	-2.09898	-3.01572
44453250	chr19:44453250:C:A	0	-1.03783e-08	-1.60262
44453291	chr19:44453291:G:A	0	-1.03783e-08	-3.01846
44453310	chr19:44453310:G:A	0	-1.03783e-08	-2.7615
44453322	chr19:44453322:G:A	0	-0.745007	-3.0339
44453476	chr19:44453476:T:C	0	-1.03783e-08	-3.00937
44453490	chr19:44453490:A:G	0	-1.03783e-08	-2.73884
44453699	chr19:44453699:A:AG	0	-1.03783e-08	-2.99778
44453710	chr19:44453710:C:A	0	-0.780798	-3.08942
44453992	chr19:44453992:T:C	0	-1.03783e-08	-2.3238
44454005	chr19:44454005:G:A	0	2.55058	-2.86156
44454239	chr19:44454239:G:C	0	2.62963	-2.87639
44454638	chr19:44454638:A:T	0	-1.03783e-08	-3.036
44454777	chr19:44454777:G:C	0	-2.31895	-3.04472
44454794	chr19:44454794:T:A	0	-2.32555	-3.03811
44455027	chr19:44455027:T:C	0	-1.03783e-08	-0.157581
44455327	chr19:44455327:T:C	0	3.72454	-2.97572
44455339	chr19:44455339:G:A	0	4.47756	-3.1103
44455420	chr19:44455420:AG:A	0	-3.37611	-2.79854
44455421	chr19:44455421:G:A	0	-3.28013	-2.75392
44455477	chr19:44455477:C:T	0	-3.40509	-3.09698
44455652	chr19:44455652:C:G	0	-1.03783e-08	-3.10721
44455653	chr19:44455653:C:A	0	-3.44665	-3.05408
44455792	chr19:44455792:TC:T	0	-1.03783e-08	-2.9711
44456396	chr19:44456396:C:T	0	2.20979	-3.01747
44456685	chr19:44456685:G:C	0	-2.72338	-3.1064
44456832	chr19:44456832:G:C	0	-1.03783e-08	-2.81723
44457214	chr19:44457214:C:A	0	-3.50671	-2.84568
44457312	chr19:44457312:G:A	0	-2.84097	-2.27515e-08
44457386	chr19:44457386:C:T	0	-3.3998	-3.01182
44457690	chr19:44457690:T:C	0	-1.03783e-08	-3.1079
44457709	chr19:44457709:A:G	0	-1.03783e-08	-0.469822
44457761	chr19:44457761:T:C	0	-3.49309	-3.03969
44457902	chr19:44457902:C:T	0	-3.20014	-3.07668
44458036	chr19:44458036:G:A	0	-1.03783e-08	-2.58762
44458209	chr19:44458209:A:G	0	-1.03783e-08	-2.83341
44458368	chr19:44458368:G:C	0	-3.53887	-2.97148
44458586	chr19:44458586:G:GT	0	-1.03783e-08	-2.00018
44458597	chr19:44458597:G:C	0	-3.33212	-3.10315
44458609	chr19:44458609:T:C	0	-0.708085	-2.78459
44458700	chr19:44458700:T:C	0	-3.49078	-2.96414
44458721	chr19:44458721:A:G	0	-2.95743	-3.0817
44459128	chr19:44459128:C:G	0	-3.21778	-2.8089
44459210	chr19:44459210:A:G	0	2.60259	-3.02253
44459235	chr19:44459235:C:T	0	-1.2642	-2.416
44459305	chr19:44459305:C:T	0	-1.03783e-08	-3.06348
44459562	chr19:44459562:CT:C	0	-3.52047	-2.78788
44459622	chr19:44459622:T:C	0	-1.03783e-08	-3.05933
44459636	chr19:44459636:CA:C	0	-1.03783e-08	-3.05804
44459697	chr19:44459697:G:T	0	-3.43606	-2.98722
44459706	chr19:44459706:C:T	0	-3.48172	-2.98117
44459755	chr19:44459755:T:C	0	-1.03783e-08	-3.05575
44459944	chr19:44459944:G:A	0	-3.53824	-3.09624
44460081	chr19:44460081:A:G	0	-3.24901	-3.11069
44460387	chr19:44460387:C:A	0	-1.03783e-08	-0.44497
44460722	chr19:44460722:T:C	0	-1.03783e-08	-2.878
44460732	chr19:44460732:T:C	0	-1.03783e-08	-2.87498
44460752	chr19:44460752:G:C	0	-1.03783e-08	-2.8717
44460791	chr19:44460791:T:C	0	-3.26933	-3.11083
44460809	chr19:44460809:G:A	0	-2.32818	-1.28782
44460872	chr19:44460872:A:G	0	2.1552	-2.64855
44461530	chr19:44461530:C:T	0	-3.4552	-2.53971
44461760	chr19:44461760:AG:A	0	-3.03555	-2.99046
44462080	chr19:44462080:T:G	0	-3.0777	-3.07378
44462252	chr19:44462252:TC:T	0	-3.12059	-3.09713
44462440	chr19:44462440:A:G	0	-2.95672	-2.86595
44462485	chr19:44462485:T:G	0	-1.03783e-08	-3.10235
44462737	chr19:44462737:G:T	0	-1.03783e-08	-3.11006
44462839	chr19:44462839:T:C	0	-2.42905	-2.27515e-08
44462967	chr19:44462967:AC:A	0	-1.25617	-2.27515e-08
44462990	chr19:44462990:T:C	0	-3.53424	-2.81775
44463231	chr19:44463231:T:C	0	-3.50008	-2.9236
44463246	chr19:44463246:T:C	0	1.98418	-2.92028
44463247	chr19:44463247:G:A	0	1.92226	-2.92028
44463265	chr19:44463265:G:A	0	-3.51581	-2.91865
44463492	chr19:44463492:A:G	0	-3.22044	-3.07305
44463607	chr19:44463607:G:A	0	-1.03783e-08	-2.84617
44463635	chr19:44463635:G:T	0	-3.10325	-2.82875
44463755	chr19:44463755:T:A	0	0.319375	-2.27515e-08
44463831	chr19:44463831:C:T	0	-1.03783e-08	-3.03011
44463943	chr19:44463943:C:T	0	-1.03783e-08	-2.62094
44464090	chr19:44464090:A:G	0	-1.03783e-08	-2.74504
44464174	chr19:44464174:T:C	0	-3.49302	-3.00428
44464365	chr19:44464365:A:G	0	-3.48081	-2.91365
44464566	chr19:44464566:C:T	0	-3.28189	-2.47773
44464656	chr19:44464656:T:G	0	-1.03783e-08	-2.49354
44464911	chr19:44464911:C:T	0	-1.03783e-08	-3.09888
44465343	chr19:44465343:C:T	0	-1.03783e-08	-2.68017
44465614	chr19:44465614:A:C	0	-1.03783e-08	-3.07971
44465644	chr19:44465644:A:T	0	-3.53078	-3.06871
44465745	chr19:44465745:A:G	0	-3.38817	-2.3645
44465945	chr19:44465945:C:T	0	-3.30211	-2.4743
44465949	chr19:44465949:A:C	0	-1.03783e-08	-3.0771
44466019	chr19:44466019:A:C	0	-1.03783e-08	-3.05571
44466118	chr19:44466118:G:A	0	-1.02667	-2.27515e-08
44466381	chr19:44466381:G:T	0	-1.03783e-08	-2.69719
44466532	chr19:44466532:TA:T	0	-1.03783e-08	-1.6384
44466753	chr19:44466753:C:T	0	-3.50341	-2.88294
44467121	chr19:44467121:T:C	0	-3.38392	-1.75541
44467683	chr19:44467683:G:A	0	-1.03783e-08	-3.03915
44467819	chr19:44467819:C:T	0	-3.08533	-2.27515e-08
44468040	chr19:44468040:A:G	0	-3.31448	-2.52317
44468469	chr19:44468469:G:A	0	-3.5282	-3.07491
44468635	chr19:44468635:T:C	0	-1.03783e-08	-3.0276
44468802	chr19:44468802:C:A	0	-3.48534	-2.91927
44468856	chr19:44468856:C:T	0	-3.41655	-2.87988
44468857	chr19:44468857:G:A	0	-1.03783e-08	-3.08913
44469124	chr19:44469124:C:T	0	-3.19619	-2.27515e-08
44469504	chr19:44469504:G:T	0	-1.03783e-08	-3.1018
44469527	chr19:44469527:G:A	0	-3.31462	-2.56417
44469532	chr19:44469532:C:T	0	-1.03783e-08	-0.853057
44469752	chr19:44469752:T:C	0	-3.08883	-2.92786
44469777	chr19:44469777:C:T	0	-2.24912	-2.27515e-08
44469952	chr19:44469952:C:T	0	-3.31433	-2.27515e-08
44470255	chr19:44470255:A:G	0	-1.03783e-08	-2.53601
44470307	chr19:44470307:T:C	0	-1.03783e-08	-3.09092
44470393	chr19:44470393:T:C	0	-1.03783e-08	-2.55165
44470397	chr19:44470397:A:G	0	-3.2316	-2.98487
44470406	chr19:44470406:A:G	0	-3.51081	-2.8912
44470424	chr19:44470424:G:C	0	-1.03783e-08	-2.95544
44470442	chr19:44470442:C:T	0	-3.51319	-2.9184
44470708	chr19:44470708:C:T	0	-3.5362	-2.27515e-08
44470719	chr19:44470719:A:G	0	-1.03783e-08	-2.17207
44470800	chr19:44470800:G:A	0	-3.37417	-2.86799
44471161	chr19:44471161:G:C	0	-1.03783e-08	-3.03451
44471167	chr19:44471167:A:G	0	-1.26963	-2.27515e-08
44471180	chr19:44471180:A:G	0	-3.0543	-2.27515e-08
44471200	chr19:44471200:C:G	0	-1.34381	-2.27515e-08
44471281	chr19:44471281:T:A	0	-1.03783e-08	-3.10936
44471443	chr19:44471443:C:T	0	-3.44562	-3.0857
44471492	chr19:44471492:T:C	0	-3.35194	-2.90429
44471521	chr19:44471521:C:T	0	-1.03783e-08	-3.0389
44471535	chr19:44471535:G:A	0	-3.49417	-2.87749
44471624	chr19:44471624:T:C	0	1.75666	-2.95285
44471625	chr19:44471625:T:C	0	1.75381	-2.95285
44471841	chr19:44471841:T:C	0	-3.36314	-2.52746
44472173	chr19:44472173:G:C	0	-3.47799	-2.90474
44472191	chr19:44472191:A:G	0	-1.03783e-08	-2.78319
44472321	chr19:44472321:A:G	0	-3.20368	-2.98582
44472612	chr19:44472612:C:CA	0	-3.27446	-2.93712
44472748	chr19:44472748:GAT:G	0	-1.03783e-08	-0.44497
44472775	chr19:44472775:A:T	0	-1.03783e-08	-3.09274
44472822	chr19:44472822:A:G	0	-2.43733	-2.33494
44473023	chr19:44473023:G:A	0	-3.49267	-1.39784
44473045	chr19:44473045:C:T	0	-3.5398	-3.11074
44473165	chr19:44473165:T:C	0	-3.32749	-2.95741
44473177	chr19:44473177:C:A	0	-3.1947	-2.8833
44473188	chr19:44473188:T:C	0	-3.36138	-2.45492
44473200	chr19:44473200:G:A	0	-3.43789	-3.03021
44473293	chr19:44473293:A:T	0	-1.03783e-08	-2.36896
44473295	chr19:44473295:C:T	0	-1.03783e-08	-3.07623
44473331	chr19:44473331:G:T	0	-3.49497	-3.09305
44473349	chr19:44473349:G:T	0	-3.54041	-1.53658
44473357	chr19:44473357:T:C	0	-3.06534	-2.98277
44473421	chr19:44473421:G:A	0	-3.53939	-3.09609
44473469	chr19:44473469:T:C	0	-3.37358	-1.99127
44473892	chr19:44473892:G:T	0	0.963095	-2.42309
44473903	chr19:44473903:G:T	0	-1.03783e-08	-3.10032
44474081	chr19:44474081:T:G	0	-3.41354	-2.77296
44474236	chr19:44474236:C:G	0	-3.50305	-1.68852
44474292	chr19:44474292:G:A	0	-1.03783e-08	-3.00924
44474360	chr19:44474360:G:A	0	-3.14144	-2.93469
44474408	chr19:44474408:G:A	0	6.13414	-2.27515e-08
44474813	chr19:44474813:G:A	0	-1.03783e-08	-3.06435
44475226	chr19:44475226:C:T	0	-3.49691	-1.71467
44475493	chr19:44475493:A:C	0	-3.51567	-3.07521
44475517	chr19:44475517:A:G	0	-3.48745	-1.63967
44475597	chr19:44475597:A:C	0	-1.03783e-08	-2.08622
44475693	chr19:44475693:G:A	0	-3.27618	-2.77877
44475955	chr19:44475955:A:G	0	-1.03783e-08	-2.60732
44476222	chr19:44476222:G:A	0	-1.03783e-08	-2.7336
44477101	chr19:44477101:G:A	0	-2.9928	-2.84174
44477158	chr19:44477158:C:T	0	-3.47295	-2.61639
44477299	chr19:44477299:C:T	0	-3.44476	-2.94502
44477308	chr19:44477308:G:A	0	-3.11474	-2.62782
44477401	chr19:44477401:T:C	0	-1.03783e-08	-2.89301
44477615	chr19:44477615:T:C	0	-1.80368	-2.87975
44477645	chr19:44477645:A:G	0	-3.35234	-2.27515e-08
44477661	chr19:44477661:C:T	0	-1.03783e-08	-3.0748
44477666	chr19:44477666:G:C	0	-3.50253	-1.63194
44477904	chr19:44477904:C:G	0	-1.03783e-08	-3.06862
44478164	chr19:44478164:A:G	0	-3.45291	-3.03133
44478347	chr19:44478347:A:G	0	-3.46587	-3.03066
44478603	chr19:44478603:G:A	0	-0.466327	-3.10367
44478792	chr19:44478792:T:C	0	-1.03783e-08	-2.70975
44479350	chr19:44479350:G:C	0	-3.53926	-2.51193
44479445	chr19:44479445:T:A	0	-1.03783e-08	-3.07502
44479617	chr19:44479617:C:T	0	-1.03783e-08	-2.70589
44479791	chr19:44479791:G:A	0	-1.03783e-08	-2.09354
44480070	chr19:44480070:T:C	0	-1.03783e-08	-3.07572
44480235	chr19:44480235:A:G	0	-1.92858	-2.88689
44480551	chr19:44480551:A:G	0	-3.29104	-2.9373
44480736	chr19:44480736:T:A	0	-1.03783e-08	-2.60394
44481125	chr19:44481125:A:G	0	-1.03783e-08	-2.88159
44481157	chr19:44481157:C:A	0	-3.51048	-2.27515e-08
44481259	chr19:44481259:G:C	0	-1.03783e-08	-3.0952
44481279	chr19:44481279:G:A	0	-3.32361	-2.94085
44481293	chr19:44481293:C:T	0	-3.54041	-2.47889
44481355	chr19:44481355:A:G	0	-3.3735	-2.75489
44481449	chr19:44481449:G:C	0	-1.03783e-08	-2.9252
44481456	chr19:44481456:T:C	0	-3.12091	-2.58842
44481774	chr19:44481774:T:A	0	-3.0968	-2.27515e-08
44482005	chr19:44482005:C:G	0	-3.54015	-2.4662
44482167	chr19:44482167:T:C	0	-3.46212	-2.69914
44482404	chr19:44482404:G:A	0	-1.03783e-08	-2.83748
44482484	chr19:44482484:G:A	0	-3.53908	-2.47857
44482779	chr19:44482779:T:G	0	-1.03783e-08	-3.10672
44483683	chr19:44483683:CA:C	0	-3.38241	-2.75354
44484058	chr19:44484058:A:G	0	-3.45949	-2.39747
44484091	chr19:44484091:T:G	0	-1.03783e-08	-2.92291
44484119	chr19:44484119:C:T	0	-1.03783e-08	-2.98664
44484245	chr19:44484245:G:A	0	-2.17197	-1.943
44484504	chr19:44484504:C:T	0	-1.03783e-08	-2.95595
44484693	chr19:44484693:A:C	0	-3.07195	-2.59297
44484819	chr19:44484819:A:G	0	-3.31549	-2.94518
44485187	chr19:44485187:C:T	0	-2.83361	-2.95855
44485337	chr19:44485337:A:G	0	-3.25109	-3.03452
44485541	chr19:44485541:C:T	0	-3.39673	-2.78709
44485777	chr19:44485777:C:G	0	-1.03783e-08	-2.82643
44486043	chr19:44486043:C:T	0	-3.45006	-3.0644
44486137	chr19:44486137:A:C	0	-3.53252	-2.69346
44486169	chr19:44486169:T:G	0	-1.03783e-08	-3.06967
44486206	chr19:44486206:TA:T	0	-3.53248	-2.70873
44486766	chr19:44486766:C:T	0	-0.275129	-3.01331
44486923	chr19:44486923:A:G	0	-3.45285	-3.02445
44486969	chr19:44486969:G:C	0	-3.53949	-2.51133
44487067	chr19:44487067:A:T	0	-1.03783e-08	-2.67559
44487136	chr19:44487136:A:G	0	-1.03783e-08	-2.91478
44487477	chr19:44487477:A:T	0	-1.03783e-08	-3.10924
44487748	chr19:44487748:G:C	0	-1.03783e-08	-2.85719
44487782	chr19:44487782:A:G	0	-3.5391	-2.4223
44488014	chr19:44488014:C:T	0	-3.38166	-2.79981
44488058	chr19:44488058:CGCCCTT:C	0	-1.03783e-08	-3.08197
44488416	chr19:44488416:C:T	0	-1.03783e-08	-2.80984
44488463	chr19:44488463:C:T	0	-1.03783e-08	-3.07614
44488533	chr19:44488533:T:C	0	-3.44795	-2.63965
44488576	chr19:44488576:C:T	0	-3.53961	-2.53603
44488720	chr19:44488720:T:C	0	-3.43633	-2.71501
44488785	chr19:44488785:C:T	0	-1.03783e-08	-3.08761
44488816	chr19:44488816:G:A	0	-1.03783e-08	-3.01884
44488902	chr19:44488902:C:G	0	-1.03783e-08	-2.85183
44489030	chr19:44489030:G:A	0	-1.03783e-08	-2.96264
44489118	chr19:44489118:C:G	0	-1.03783e-08	-3.0616
44489674	chr19:44489674:C:T	0	-3.51721	-2.12385
44489851	chr19:44489851:A:T	0	-3.53571	-2.43531
44490016	chr19:44490016:AAAGAAAAAGACAGG:A	0	-1.03783e-08	-2.15906
44490986	chr19:44490986:C:G	0	-3.53941	-3.09032
44491357	chr19:44491357:T:C	0	-0.819712	-3.10706
44491494	chr19:44491494:A:G	0	-1.03783e-08	-1.57949
44491581	chr19:44491581:T:C	0	-3.33881	-2.93696
44491623	chr19:44491623:T:C	0	-3.34062	-2.94048
44491627	chr19:44491627:G:A	0	-3.21034	-2.82466
44491720	chr19:44491720:G:A	0	-1.03783e-08	-2.97943
44491911	chr19:44491911:T:C	0	-3.32698	-2.96396
44491939	chr19:44491939:T:C	0	-3.53835	-3.0628
44492374	chr19:44492374:TTTAAA:T	0	-3.34881	-2.95157
44492415	chr19:44492415:T:C	0	-3.49301	-3.00749
44492481	chr19:44492481:T:G	0	-1.03783e-08	-2.17768
44492498	chr19:44492498:T:A	0	-3.48731	-2.9522
44492553	chr19:44492553:A:C	0	-3.36173	-2.94657
44492570	chr19:44492570:G:C	0	-3.49464	-2.94191
44492660	chr19:44492660:TATAA:T	0	-3.35168	-2.96259
44492778	chr19:44492778:T:TG	0	-3.3442	-2.9551
44492995	chr19:44492995:A:C	0	-3.25386	-3.0506
44493434	chr19:44493434:C:G	0	-3.34533	-2.96181
44493528	chr19:44493528:G:A	0	-3.52774	-3.06599
44493752	chr19:44493752:T:TCTCTTG	0	-1.03783e-08	-2.74085
44493811	chr19:44493811:C:T	0	-3.29094	-2.86492
44493839	chr19:44493839:C:T	0	-0.251297	-2.45256
44493947	chr19:44493947:C:A	0	-1.03783e-08	-2.71309
44494017	chr19:44494017:G:A	0	-3.34032	-2.93557
44494080	chr19:44494080:C:T	0	-3.32309	-2.94753
44494094	chr19:44494094:T:C	0	-1.03783e-08	-3.07577
44494180	chr19:44494180:T:C	0	-3.33886	-2.94753
44494256	chr19:44494256:A:T	0	-3.33812	-2.95665
44494267	chr19:44494267:A:G	0	-3.33171	-2.9669
44494414	chr19:44494414:C:T	0	-3.35895	-2.95944
44494507	chr19:44494507:G:A	0	-3.40251	-2.76156
44494712	chr19:44494712:C:T	0	-3.40689	-2.96603
44494903	chr19:44494903:G:C	0	-3.3793	-2.89892
44494935	chr19:44494935:T:G	0	-3.33847	-2.89694
44494956	chr19:44494956:G:A	0	-3.35388	-2.87598
44495114	chr19:44495114:G:A	0	-3.33465	-2.86403
44495339	chr19:44495339:C:A	0	-1.03783e-08	-3.06461
44495433	chr19:44495433:C:T	0	-3.39334	-3.02462
44495538	chr19:44495538:C:T	0	-1.03783e-08	-2.96639
44495664	chr19:44495664:A:G	0	-3.35967	-2.5211
44495668	chr19:44495668:C:T	0	-3.43184	-2.83771
44495741	chr19:44495741:A:G	0	-3.19862	-3.08055
44495753	chr19:44495753:G:A	0	-3.37241	-3.00276
44495766	chr19:44495766:C:T	0	-3.39525	-2.95702
44495782	chr19:44495782:A:G	0	-1.03783e-08	-3.10421
44495941	chr19:44495941:G:C	0	-1.03783e-08	-3.10349
44495998	chr19:44495998:T:C	0	-3.37433	-2.97551
44496258	chr19:44496258:A:T	0	-3.37901	-2.97906
44496305	chr19:44496305:C:T	0	-3.38266	-2.96519
44496325	chr19:44496325:C:T	0	-3.36386	-2.95385
44496334	chr19:44496334:T:C	0	-3.17202	-2.27515e-08
44496346	chr19:44496346:T:C	0	-2.17887	-2.27515e-08
44496515	chr19:44496515:C:A	0	-1.03783e-08	-3.05877
44496520	chr19:44496520:A:C	0	-3.37557	-3.07514
44496525	chr19:44496525:A:T	0	-1.03783e-08	-3.07125
44496611	chr19:44496611:G:A	0	-3.32064	-2.83803
44496739	chr19:44496739:A:G	0	-1.03783e-08	-2.07365
44496823	chr19:44496823:T:C	0	-3.51455	-3.10993
44497130	chr19:44497130:G:A	0	-1.03783e-08	-3.04559
44497180	chr19:44497180:T:C	0	-3.18053	-2.81071
44497294	chr19:44497294:A:G	0	-3.21404	-2.80939
44497346	chr19:44497346:G:A	0	-1.03783e-08	-3.04409
44497567	chr19:44497567:T:C	0	-3.48713	-3.10552
44497741	chr19:44497741:T:C	0	-3.38447	-2.50658
44498231	chr19:44498231:C:T	0	-1.03783e-08	-3.10988
44498263	chr19:44498263:G:A	0	-3.51073	-2.90148
44498511	chr19:44498511:G:A	0	-2.71744	-3.04158
44498549	chr19:44498549:C:T	0	-2.26268	-2.27515e-08
44498651	chr19:44498651:A:G	0	-3.53265	-2.27515e-08
44498770	chr19:44498770:A:G	0	-3.32002	-2.1262
44499215	chr19:44499215:A:C	0	-1.10688	-3.00108
44499329	chr19:44499329:T:A	0	-1.03783e-08	-2.61838
44499726	chr19:44499726:A:G	0	-1.03783e-08	-3.11069
44499791	chr19:44499791:T:C	0	-2.95263	-2.71207
44499990	chr19:44499990:T:C	0	0.38741	-2.57684
44500184	chr19:44500184:C:T	0	-1.03783e-08	-2.57124
44500253	chr19:44500253:G:C	0	0.654291	-2.63616
44500289	chr19:44500289:GC:G	0	-1.03783e-08	-2.91101
44500493	chr19:44500493:G:A	0	-1.03783e-08	-3.0564
44500593	chr19:44500593:A:G	0	0.0320756	-3.0687
44500647	chr19:44500647:C:G	0	0.262554	-2.26167
44501113	chr19:44501113:T:C	0	-1.03783e-08	-2.75567
44501202	chr19:44501202:A:G	0	-1.03783e-08	-1.37672
44501605	chr19:44501605:C:T	0	-1.03783e-08	-2.62284
44501840	chr19:44501840:G:A	0	-3.47243	-3.04165
44502018	chr19:44502018:T:C	0	-1.03783e-08	-3.09017
44502526	chr19:44502526:C:A	0	-3.13789	-2.27515e-08
44503024	chr19:44503024:A:T	0	-0.975747	-2.75309
44503072	chr19:44503072:C:CT	0	5.59394	-3.11028
44503082	chr19:44503082:T:C	0	-2.62341	-2.27515e-08
44503160	chr19:44503160:T:C	0	-1.03783e-08	-3.10484
44503279	chr19:44503279:G:A	0	-1.03783e-08	-3.11083
44503439	chr19:44503439:C:T	0	-1.03783e-08	-3.00544
44503586	chr19:44503586:G:A	0	4.96898	-3.07876
44503651	chr19:44503651:A:G	0	5.06777	-3.0641
44503675	chr19:44503675:T:C	0	-3.29734	-2.08864
44503697	chr19:44503697:C:T	0	-1.03783e-08	-3.09005
44503820	chr19:44503820:G:C	0	-1.03783e-08	-3.00504
44503867	chr19:44503867:G:C	0	-1.03783e-08	-2.41895
44504033	chr19:44504033:T:C	0	1.35495	-2.99558
44504096	chr19:44504096:G:A	0	-1.03783e-08	-3.0969
44504501	chr19:44504501:A:G	0	5.13838	-3.07078
44504693	chr19:44504693:C:T	0	-1.03783e-08	-3.10735
44504852	chr19:44504852:C:T	0	-3.53238	-1.86304
44505087	chr19:44505087:T:C	0	-1.03783e-08	-0.668638
44505245	chr19:44505245:C:T	0	-1.03783e-08	-3.06591
44505362	chr19:44505362:C:T	0	-3.49758	-2.27515e-08
44505638	chr19:44505638:A:T	0	-3.52544	-2.6231
44505809	chr19:44505809:C:T	0	-2.3455	-2.27515e-08
44505925	chr19:44505925:C:T	0	-3.53035	-2.35263
44506004	chr19:44506004:A:G	0	-3.2228	-1.9653
44506064	chr19:44506064:G:T	0	-2.13383	-3.06013
44506188	chr19:44506188:A:G	0	-1.03783e-08	-2.50812
44506589	chr19:44506589:G:C	0	-1.03783e-08	-3.07306
44506794	chr19:44506794:T:C	0	-1.03783e-08	-2.50447
44506874	chr19:44506874:A:G	0	-1.03783e-08	-2.93431
44507269	chr19:44507269:T:C	0	0.657682	-2.27515e-08
44507284	chr19:44507284:G:A	0	-1.03783e-08	-3.00238
44507644	chr19:44507644:T:C	0	-1.03783e-08	-3.0189
44507675	chr19:44507675:C:T	0	-1.50628	-3.00014
44507783	chr19:44507783:T:C	0	-2.05894	-3.073
44508453	chr19:44508453:G:A	0	4.93782	-3.05591
44508544	chr19:44508544:C:A	0	-3.53528	-3.03325
44508681	chr19:44508681:C:T	0	-1.03783e-08	-2.50447
44509210	chr19:44509210:A:G	0	-3.2815	-2.1066
44509286	chr19:44509286:G:A	0	-1.03783e-08	-3.05188
44509371	chr19:44509371:A:G	0	1.39511	-3.01385
44509521	chr19:44509521:T:C	0	4.682	-3.09726
44509788	chr19:44509788:G:A	0	9.03521	-2.93919
44509907	chr19:44509907:G:A	0	4.89233	-3.10981
44509914	chr19:44509914:T:G	0	-1.03783e-08	-0.322592
44509986	chr19:44509986:G:C	0	-1.03783e-08	-3.09756
44510006	chr19:44510006:C:T	0	1.22797	-2.95461
44510390	chr19:44510390:G:A	0	-3.50581	-1.97492
44510664	chr19:44510664:C:G	0	1.10646	-3.11082
44510693	chr19:44510693:G:A	0	-1.03783e-08	-3.00207
44510835	chr19:44510835:T:C	0	1.04989	-3.08976
44510956	chr19:44510956:C:G	0	-3.41561	-2.27515e-08
44510962	chr19:44510962:T:C	0	5.42283	-3.09323
44511011	chr19:44511011:C:T	0	-1.03783e-08	-3.09975
44511538	chr19:44511538:T:G	0	0.654673	-3.09195
44511547	chr19:44511547:A:G	0	-1.03783e-08	-2.82349
44512058	chr19:44512058:G:A	0	0.625085	-3.07211
44512448	chr19:44512448:C:T	0	-1.03783e-08	-2.77398
44512465	chr19:44512465:C:T	0	-0.769841	-2.27515e-08
44512936	chr19:44512936:G:A	0	-1.03783e-08	-3.0341
44513005	chr19:44513005:C:T	0	8.70509	-3.10308
44513190	chr19:44513190:C:T	0	-3.09585	-3.09732
44513426	chr19:44513426:T:C	0	-3.47359	-2.4697
44513683	chr19:44513683:C:T	0	-2.72551	-3.04568
44513794	chr19:44513794:G:A	0	-1.03783e-08	-3.10913
44513811	chr19:44513811:G:A	0	-3.15608	-2.27515e-08
44513895	chr19:44513895:A:G	0	-1.28821	-3.0059
44514065	chr19:44514065:A:G	0	-1.03783e-08	-3.07002
44514538	chr19:44514538:TC:T	0	-1.03783e-08	-0.771529
44514705	chr19:44514705:C:T	0	-1.03783e-08	-3.10354
44514823	chr19:44514823:T:A	0	-2.83515	-2.97252
44514993	chr19:44514993:AC:A	0	-1.03783e-08	-1.35376
44515106	chr19:44515106:G:A	0	-1.2719	-3.10251
44515310	chr19:44515310:T:C	0	-3.38023	-2.25981
44515770	chr19:44515770:C:A	0	-1.30014	-3.10246
44516099	chr19:44516099:C:G	0	-3.52507	-2.71606
44516434	chr19:44516434:T:C	0	-1.03783e-08	0.913726
44516739	chr19:44516739:G:A	0	-1.03783e-08	-2.88307
44516789	chr19:44516789:C:T	0	-3.52393	-2.86632
44516798	chr19:44516798:G:A	0	-3.11634	-2.27515e-08
44517149	chr19:44517149:G:A	0	-3.06705	-2.95143
44517191	chr19:44517191:G:A	0	-1.69484	-2.49505
44517593	chr19:44517593:A:T	0	-1.03783e-08	-1.94516
44517691	chr19:44517691:C:T	0	-3.53389	-1.98195
44517794	chr19:44517794:C:T	0	-3.43366	-2.83732
44517987	chr19:44517987:A:G	0	-1.03783e-08	-3.04057
44518032	chr19:44518032:T:C	0	-3.40592	-2.9011
44518033	chr19:44518033:G:A	0	-1.03783e-08	-3.09609
44518258	chr19:44518258:G:C	0	-1.03783e-08	-3.07043
44518458	chr19:44518458:G:T	0	-1.65339	-3.1105
44518526	chr19:44518526:T:C	0	-2.45166	-2.87069
44518539	chr19:44518539:G:A	0	-1.64869	-3.08816
44518550	chr19:44518550:G:A	0	-1.03783e-08	-3.10426
44518578	chr19:44518578:A:T	0	0.63328	-2.46165
44518638	chr19:44518638:G:A	0	-3.29812	-2.6379
44519039	chr19:44519039:C:G	0	-3.46244	-2.97288
44519664	chr19:44519664:C:T	0	-1.03783e-08	-3.08439
44519805	chr19:44519805:G:A	0	-2.95539	-2.92647
44520672	chr19:44520672:T:C	0	-1.03783e-08	-3.10279
44520952	chr19:44520952:T:G	0	-3.47074	-2.27515e-08
44521104	chr19:44521104:AT:A	0	-2.21757	-2.98184
44521142	chr19:44521142:G:A	0	-1.03783e-08	-1.84111
44521437	chr19:44521437:CTTGT:C	0	1.29225	-2.27515e-08
44521561	chr19:44521561:G:A	0	-2.68717	-2.55863
44521677	chr19:44521677:C:T	0	-1.03783e-08	-3.10852
44521785	chr19:44521785:G:A	0	-1.03783e-08	-2.3267
44521829	chr19:44521829:G:A	0	-1.03783e-08	-2.975
44521844	chr19:44521844:A:G	0	1.13934	-2.64104
44522381	chr19:44522381:G:C	0	-1.03783e-08	-2.83798
44522519	chr19:44522519:T:G	0	-1.03783e-08	-2.80587
44522586	chr19:44522586:T:C	0	-2.23644	-3.00659
44522611	chr19:44522611:A:G	0	-1.03783e-08	-3.09471
44523108	chr19:44523108:C:T	0	-1.03783e-08	-2.74605
44523395	chr19:44523395:A:T	0	-3.1621	-3.044
44523914	chr19:44523914:G:C	0	-1.03783e-08	-2.25074
44523932	chr19:44523932:G:A	0	-1.03783e-08	-2.8575
44524079	chr19:44524079:T:C	0	0.162031	-2.74235
44524120	chr19:44524120:C:T	0	-1.03783e-08	-2.8951
44524136	chr19:44524136:T:C	0	-3.10725	-3.025
44524436	chr19:44524436:C:T	0	-3.29575	-3.11064
44524481	chr19:44524481:C:T	0	-0.694602	-2.27515e-08
44524605	chr19:44524605:G:C	0	-1.03783e-08	-3.08404
44524757	chr19:44524757:T:C	0	-3.45751	-2.27515e-08
44525175	chr19:44525175:G:A	0	-3.50634	-2.72994
44525541	chr19:44525541:C:A	0	1.21074	-1.46896
44525683	chr19:44525683:C:T	0	-3.50021	-2.81552
44525861	chr19:44525861:T:C	0	-2.95327	-3.05209
44526045	chr19:44526045:C:T	0	-1.03783e-08	-2.93347
44526073	chr19:44526073:G:C	0	-1.03783e-08	-2.92254
44526167	chr19:44526167:A:G	0	-3.50494	-2.92584
44526176	chr19:44526176:C:T	0	-3.47933	-3.0178
44526232	chr19:44526232:G:A	0	-1.03783e-08	-3.07394
44526334	chr19:44526334:C:T	0	1.14115	-2.98257
44526603	chr19:44526603:G:A	0	-3.49715	-2.27515e-08
44526630	chr19:44526630:T:A	0	-3.0637	-3.10964
44526888	chr19:44526888:AAAC:A	0	-1.03783e-08	-2.8508
44527065	chr19:44527065:G:A	0	-3.53798	-2.8404
44527140	chr19:44527140:G:A	0	-1.03783e-08	-2.73178
44527143	chr19:44527143:TCA:T	0	-1.03783e-08	-1.99754
44527447	chr19:44527447:C:T	0	-1.03783e-08	-3.08668
44527547	chr19:44527547:T:C	0	-1.03783e-08	-2.98536
44527984	chr19:44527984:T:C	0	-1.03783e-08	-2.13605
44528235	chr19:44528235:TTTTTC:T	0	-1.03783e-08	-2.94723
44528523	chr19:44528523:C:T	0	-1.03783e-08	-1.48371
44528674	chr19:44528674:GT:G	0	-2.98647	-2.66931
44528785	chr19:44528785:CTG:C	0	-1.03783e-08	-2.86072
44528929	chr19:44528929:T:C	0	-1.03783e-08	-1.9412
44529168	chr19:44529168:C:T	0	-3.53158	-3.10822
44529260	chr19:44529260:T:C	0	-2.62964	-2.06014
44529462	chr19:44529462:A:G	0	-2.62891	-2.1194
44529542	chr19:44529542:C:T	0	-1.03783e-08	-1.14178
44529797	chr19:44529797:G:A	0	-1.03783e-08	-2.91116
44529930	chr19:44529930:C:A	0	-1.03783e-08	-3.10707
44530050	chr19:44530050:G:A	0	-1.31352	-2.69615
44530479	chr19:44530479:C:T	0	-2.34661	-3.08657
44530491	chr19:44530491:T:C	0	-1.03783e-08	-3.10463
44530568	chr19:44530568:G:A	0	-1.14807	-2.80747
44530651	chr19:44530651:C:G	0	-1.03783e-08	-0.747875
44530731	chr19:44530731:G:A	0	-1.03783e-08	-1.74057
44530739	chr19:44530739:G:A	0	-1.03783e-08	-2.30719
44530940	chr19:44530940:G:A	0	-1.03783e-08	-0.835133
44530941	chr19:44530941:G:T	0	-1.03783e-08	-0.831573
44531052	chr19:44531052:C:T	0	-3.15076	-0.167006
44531377	chr19:44531377:A:G	0	-1.03783e-08	-3.04321
44531947	chr19:44531947:C:T	0	-1.03783e-08	-1.13887
44532128	chr19:44532128:G:A	0	-1.03783e-08	-1.79284
44532447	chr19:44532447:C:T	0	-1.03783e-08	-3.10596
44532947	chr19:44532947:G:A	0	-1.03783e-08	-0.803527
44533112	chr19:44533112:G:A	0	-1.03783e-08	-2.97357
44533611	chr19:44533611:T:C	0	-2.39041	-2.41706
44533714	chr19:44533714:C:G	0	-1.53634	-2.27515e-08
44533797	chr19:44533797:A:T	0	-2.76881	-2.27515e-08
44534152	chr19:44534152:T:C	0	-1.03783e-08	-3.04826
44534168	chr19:44534168:T:G	0	-3.17954	0.898713
44534280	chr19:44534280:G:A	0	-3.2586	-2.5107
44534413	chr19:44534413:G:A	0	-3.15948	0.971257
44534469	chr19:44534469:T:C	0	-3.12081	-2.16526
44534490	chr19:44534490:G:A	0	-3.19417	0.929343
44534498	chr19:44534498:T:C	0	-1.03783e-08	-2.53786
44534551	chr19:44534551:A:G	0	-3.17913	0.873032
44534708	chr19:44534708:C:T	0	-0.283999	-2.31782
44535275	chr19:44535275:T:A	0	-3.28179	-2.53918
44535369	chr19:44535369:G:A	0	-3.18007	1.00706
44535565	chr19:44535565:A:G	0	-2.44144	-2.18944
44535635	chr19:44535635:A:G	0	-1.03783e-08	-2.95895
44535983	chr19:44535983:T:C	0	1.33753	-2.27515e-08
44536042	chr19:44536042:T:C	0	-1.54258	-3.10543
44536133	chr19:44536133:T:C	0	-1.03783e-08	-1.8546
44536203	chr19:44536203:C:T	0	-3.26932	-2.49533
44536288	chr19:44536288:G:A	0	-0.0139636	-2.34389
44536433	chr19:44536433:G:A	0	-1.47266	-3.10476
44536461	chr19:44536461:G:A	0	-2.35328	-0.0591561
44536637	chr19:44536637:T:G	0	-3.53665	-2.72857
44536767	chr19:44536767:A:C	0	-1.79499	-2.10995
44536851	chr19:44536851:G:A	0	-1.03783e-08	-1.59142
44536958	chr19:44536958:ACTT:A	0	-1.03783e-08	-3.09546
44537027	chr19:44537027:G:A	0	-1.03783e-08	-3.06776
44537330	chr19:44537330:C:T	0	11.3193	-2.27515e-08
44537640	chr19:44537640:A:G	0	-3.09956	-1.41652
44537651	chr19:44537651:T:C	0	-1.86063	-3.03689
44537872	chr19:44537872:G:A	0	-2.99055	-2.99599
44537951	chr19:44537951:A:T	0	-1.97106	-3.06214
44538067	chr19:44538067:C:T	0	-3.5175	-2.9227
44538194	chr19:44538194:A:G	0	-3.27226	-1.73102
44538275	chr19:44538275:G:A	0	-1.03783e-08	-3.0752
44538566	chr19:44538566:C:G	0	0.235979	-2.57231
44538778	chr19:44538778:T:C	0	-2.78442	-3.08961
44538800	chr19:44538800:C:G	0	-1.03783e-08	-3.10512
44538994	chr19:44538994:A:G	0	-1.03783e-08	-3.01048
44539082	chr19:44539082:T:G	0	-2.95364	-2.82205
44539272	chr19:44539272:T:A	0	-3.3252	-3.04954
44539344	chr19:44539344:C:T	0	-1.03783e-08	-2.81581
44539629	chr19:44539629:C:T	0	-1.33356	-2.09873
44539657	chr19:44539657:A:G	0	-1.18133	-2.16047
44539709	chr19:44539709:A:G	0	-1.15849	-1.55723
44539823	chr19:44539823:G:C	0	-3.1515	-3.09474
44540010	chr19:44540010:GA:G	0	-2.80207	-2.01163
44540012	chr19:44540012:A:G	0	-2.80082	-2.01353
44540434	chr19:44540434:A:G	0	-1.42136	-1.83868
44540567	chr19:44540567:T:C	0	-1.33176	-1.85167
44540600	chr19:44540600:A:G	0	-1.36113	-1.85252
44540845	chr19:44540845:G:C	0	-0.687928	-1.60746
44541394	chr19:44541394:T:C	0	-1.03783e-08	-0.463079
44541767	chr19:44541767:C:T	0	-3.53274	-2.98094
44541976	chr19:44541976:T:C	0	-1.58095	-2.94851
44542206	chr19:44542206:C:A	0	-1.03783e-08	-2.31762
44542365	chr19:44542365:C:T	0	-1.15396	-2.5419
44542441	chr19:44542441:C:T	0	-3.31725	-3.11081
44542497	chr19:44542497:C:A	0	-1.03783e-08	-0.154761
44542743	chr19:44542743:C:T	0	-3.53069	-3.10674
44542756	chr19:44542756:C:T	0	-2.64444	-2.65047
44543035	chr19:44543035:C:T	0	-3.36176	-3.07435
44543192	chr19:44543192:A:G	0	-1.129	-2.27515e-08
44544202	chr19:44544202:C:CCATCCAT	0	-1.03783e-08	-3.09875
44544328	chr19:44544328:T:C	0	-3.47744	-2.91806
44544384	chr19:44544384:C:T	0	-3.46895	-2.91882
44544498	chr19:44544498:C:T	0	-3.25921	-3.09018
44544634	chr19:44544634:A:G	0	-3.46885	-2.91129
44544784	chr19:44544784:T:C	0	-2.80099	-2.90201
44544811	chr19:44544811:T:C	0	-3.4709	-2.94049
44544863	chr19:44544863:G:A	0	-2.05415	-2.27515e-08
44544871	chr19:44544871:T:G	0	-3.47183	-2.95108
44545032	chr19:44545032:C:T	0	-2.85086	-2.47094
44545217	chr19:44545217:G:A	0	-1.03783e-08	-3.04642
44545225	chr19:44545225:C:G	0	-3.47457	-2.9879
44545280	chr19:44545280:AG:A	0	-1.03783e-08	-2.91831
44545295	chr19:44545295:C:T	0	-1.03783e-08	-0.486679
44545298	chr19:44545298:C:T	0	-3.48571	-2.95114
44545946	chr19:44545946:G:T	0	-1.03783e-08	-3.11017
44546109	chr19:44546109:T:C	0	-1.03783e-08	-2.56566
44546141	chr19:44546141:T:C	0	-3.48534	-3.00616
44547413	chr19:44547413:T:C	0	-2.098	-3.10944
44547422	chr19:44547422:T:C	0	-3.35607	-2.27515e-08
44547457	chr19:44547457:A:G	0	-1.03783e-08	-2.64415
44547487	chr19:44547487:C:A	0	-1.03783e-08	-2.56875
44547835	chr19:44547835:T:C	0	-2.77435	-2.27515e-08
44548138	chr19:44548138:G:A	0	-3.45682	-3.00709
44548307	chr19:44548307:T:C	0	-1.03783e-08	-2.42988
44548361	chr19:44548361:T:C	0	-1.03783e-08	-3.06763
44548723	chr19:44548723:T:C	0	-1.03783e-08	-3.11064
44548749	chr19:44548749:A:G	0	-3.11212	-2.16617
44548753	chr19:44548753:A:C	0	-3.32415	-3.09634
44549140	chr19:44549140:A:C	0	-1.03783e-08	-2.75166
44549282	chr19:44549282:C:T	0	-2.74514	-2.9867
44549961	chr19:44549961:G:A	0	-1.03783e-08	-3.07829
44550175	chr19:44550175:C:T	0	-1.03783e-08	-1.70412
44550713	chr19:44550713:G:A	0	-1.03783e-08	-3.10826
44550949	chr19:44550949:A:G	0	-1.03783e-08	-2.66645
44551955	chr19:44551955:A:T	0	-1.03783e-08	0.310983
44552242	chr19:44552242:C:T	0	-1.03783e-08	-3.10693
44552786	chr19:44552786:A:G	0	-1.03783e-08	-3.08789
44552920	chr19:44552920:A:C	0	-3.3415	-3.07074
44553061	chr19:44553061:CTTT:C	0	-3.24872	-2.27515e-08
44553192	chr19:44553192:G:A	0	-3.28965	-3.09707
44553904	chr19:44553904:G:A	0	-1.03783e-08	-0.585553
44553995	chr19:44553995:G:T	0	-3.53888	-2.41384
44554214	chr19:44554214:C:T	0	-3.52424	-3.06747
44554226	chr19:44554226:C:T	0	-3.53885	-3.08041
44554643	chr19:44554643:A:C	0	-1.03783e-08	-3.10608
44554811	chr19:44554811:T:C	0	-3.48548	-2.27515e-08
44554975	chr19:44554975:A:G	0	-3.08659	-3.09519
44555083	chr19:44555083:C:G	0	-1.58499	-3.11015
44555395	chr19:44555395:A:T	0	-3.50259	-2.96009
44555427	chr19:44555427:G:A	0	-3.00321	-2.27515e-08
44555701	chr19:44555701:C:G	0	-1.03783e-08	-3.02374
44555755	chr19:44555755:ATTAT:A	0	-1.03783e-08	-0.831051
44555791	chr19:44555791:C:T	0	-2.02656	-2.27515e-08
44555898	chr19:44555898:C:T	0	-3.5124	-2.99787
44556133	chr19:44556133:T:G	0	-1.03783e-08	-3.08248
44557617	chr19:44557617:C:G	0	-1.03783e-08	-2.76936
44557752	chr19:44557752:C:T	0	-3.00561	-2.8525
44557839	chr19:44557839:A:G	0	-3.07772	-2.27515e-08
44557875	chr19:44557875:A:G	0	-2.76441	-2.61274
44558347	chr19:44558347:G:A	0	-2.99479	-3.09784
44558889	chr19:44558889:A:T	0	-1.03783e-08	-3.10842
44558923	chr19:44558923:C:A	0	-2.60144	-2.24048
44559361	chr19:44559361:T:C	0	-1.11279	-2.27515e-08
44559546	chr19:44559546:C:T	0	-1.03783e-08	-2.97536
44559986	chr19:44559986:C:T	0	-1.03783e-08	-3.06816
44560571	chr19:44560571:G:A	0	-3.03301	-3.10969
44560653	chr19:44560653:T:C	0	-3.43087	-2.45518
44560876	chr19:44560876:T:G	0	-1.03783e-08	-2.79747
44560901	chr19:44560901:A:G	0	-2.41113	-2.72447
44561014	chr19:44561014:A:T	0	-2.78095	-3.0986
44561113	chr19:44561113:C:T	0	-2.996	-3.10563
44561286	chr19:44561286:G:T	0	-2.42122	-1.41974
44561302	chr19:44561302:G:A	0	-2.51651	-3.10564
44561681	chr19:44561681:A:G	0	-1.03783e-08	-2.82823
44562058	chr19:44562058:G:A	0	-3.52097	-2.93953
44562369	chr19:44562369:C:T	0	-3.52346	-2.6104
44562468	chr19:44562468:C:T	0	-2.6304	-3.1065
44562530	chr19:44562530:G:C	0	-1.03783e-08	-2.85565
44562811	chr19:44562811:G:A	0	-1.03783e-08	-3.01174
44562839	chr19:44562839:T:G	0	-1.03783e-08	-2.84719
44562840	chr19:44562840:G:A	0	-1.03783e-08	0.120354
44563172	chr19:44563172:G:A	0	-0.808616	-2.27515e-08
44563241	chr19:44563241:G:A	0	-3.4547	-3.10425
44563435	chr19:44563435:G:T	0	-3.29853	-2.66543
44563589	chr19:44563589:T:A	0	-3.52448	-2.63181
44563975	chr19:44563975:C:T	0	-1.03783e-08	-3.08288
44563979	chr19:44563979:CAT:C	0	-1.03783e-08	-2.8826
44564362	chr19:44564362:G:A	0	-1.03783e-08	-3.04875
44564469	chr19:44564469:C:A	0	-1.03783e-08	-2.25273
44564743	chr19:44564743:T:C	0	-1.03783e-08	-3.00848
44564832	chr19:44564832:A:G	0	-3.49038	-3.0222
44565317	chr19:44565317:C:T	0	-2.58386	-1.5043
44565341	chr19:44565341:G:A	0	1.54358	-2.87793
44565365	chr19:44565365:G:A	0	-1.03783e-08	-2.38598
44565601	chr19:44565601:C:T	0	-2.33809	-1.42271
44565619	chr19:44565619:C:T	0	-1.03783e-08	-2.90127
44565896	chr19:44565896:G:A	0	-1.03783e-08	-2.7094
44566822	chr19:44566822:C:A	0	-3.54045	-3.06878
44566824	chr19:44566824:A:G	0	-3.48035	-2.9729
44567095	chr19:44567095:A:G	0	-1.03783e-08	-1.26985
44567106	chr19:44567106:A:G	0	-1.03783e-08	-3.0027
44567329	chr19:44567329:G:A	0	-3.52331	-3.10035
44567811	chr19:44567811:T:C	0	-3.5187	-3.00843
44567824	chr19:44567824:T:G	0	-3.32576	-3.08731
44568110	chr19:44568110:G:A	0	-1.03783e-08	-2.44077
44568197	chr19:44568197:G:A	0	-3.00645	-2.27515e-08
44569210	chr19:44569210:A:G	0	-1.03783e-08	-2.86039
44569653	chr19:44569653:A:C	0	-1.03783e-08	-1.11895
44570500	chr19:44570500:C:T	0	-1.03783e-08	-1.60712
44570746	chr19:44570746:T:C	0	-1.03783e-08	-2.98507
44570927	chr19:44570927:T:G	0	-1.03783e-08	-2.93896
44570931	chr19:44570931:T:G	0	-3.51622	-2.98741
44570965	chr19:44570965:GTT:G	0	-3.3836	-2.89764
44570977	chr19:44570977:A:G	0	-1.03783e-08	-3.1075
44571518	chr19:44571518:G:A	0	-3.50528	-3.02206
44572356	chr19:44572356:G:T	0	-3.53928	-3.06753
44572595	chr19:44572595:G:A	0	-3.14489	-0.685992
44572689	chr19:44572689:A:T	0	-0.68226	-2.71652
44573229	chr19:44573229:G:A	0	-3.52817	-2.7735
44575111	chr19:44575111:T:C	0	-3.40102	-2.79924
44575144	chr19:44575144:C:T	0	-1.03783e-08	-2.85385
44575305	chr19:44575305:A:C	0	-3.24616	-2.75366
44575324	chr19:44575324:T:C	0	-3.22096	-2.85182
44575408	chr19:44575408:T:G	0	-1.03783e-08	-2.95635
44575955	chr19:44575955:G:A	0	-1.03783e-08	-1.21653
44575995	chr19:44575995:G:A	0	-3.25986	-2.98019
44576133	chr19:44576133:A:T	0	-3.54003	-3.07089
44576357	chr19:44576357:C:T	0	-1.03783e-08	-3.0997
44576669	chr19:44576669:G:A	0	-1.03783e-08	-2.76686
44576981	chr19:44576981:T:A	0	-2.57662	-1.83599
44577121	chr19:44577121:A:G	0	-2.77233	-3.10995
44577250	chr19:44577250:A:G	0	-2.77465	-3.07775
44577344	chr19:44577344:C:G	0	-3.36615	-2.77863
44577422	chr19:44577422:A:G	0	-3.34191	-2.97
44578309	chr19:44578309:CTCTCTCTCTCTCTCTCTCTCTCTCTCCT:C	0	-3.38494	-2.27515e-08
44578506	chr19:44578506:C:T	0	-3.52501	-3.04704
44578507	chr19:44578507:G:A	0	-1.03783e-08	-1.74453
44578584	chr19:44578584:G:A	0	-1.03783e-08	-3.05934
44578681	chr19:44578681:G:A	0	-1.03783e-08	-2.56792
44578722	chr19:44578722:T:C	0	-1.03783e-08	-2.68373
44578873	chr19:44578873:C:T	0	-3.23544	-2.27515e-08
44579439	chr19:44579439:A:G	0	-1.03783e-08	-3.11062
44579515	chr19:44579515:A:G	0	-3.11687	-2.27515e-08
44579608	chr19:44579608:A:G	0	-3.47561	-3.11077
44579651	chr19:44579651:G:A	0	-3.1584	-2.64976
44580049	chr19:44580049:G:A	0	-1.03783e-08	-2.93063
44580103	chr19:44580103:C:T	0	-1.03783e-08	-3.06386
44580222	chr19:44580222:AG:A	0	-1.03783e-08	-2.2399
44580228	chr19:44580228:G:A	0	-1.03783e-08	-2.2399
44580230	chr19:44580230:CAAG:C	0	-1.03783e-08	-2.23374
44580437	chr19:44580437:C:A	0	-1.03783e-08	-2.39057
44580591	chr19:44580591:C:T	0	-1.03783e-08	-2.266
44581170	chr19:44581170:A:G	0	-1.74808	-2.27515e-08
44581573	chr19:44581573:T:C	0	-3.38435	-3.00063
44581791	chr19:44581791:A:T	0	-2.7544	-2.44613
44581815	chr19:44581815:TG:T	0	-1.03783e-08	-3.05427
44582098	chr19:44582098:G:A	0	-1.03783e-08	-3.05244
44582283	chr19:44582283:C:T	0	-1.03783e-08	-2.84882
44582456	chr19:44582456:C:A	0	-1.03783e-08	-2.48783
44582736	chr19:44582736:GGAA:G	0	-1.03783e-08	-2.51498
44582814	chr19:44582814:G:A	0	-2.89923	-2.27515e-08
44582868	chr19:44582868:G:A	0	-1.03783e-08	-3.06089
44582886	chr19:44582886:A:T	0	0.764595	-2.27515e-08
44582960	chr19:44582960:G:A	0	-1.03783e-08	-3.08066
44583087	chr19:44583087:C:T	0	-3.42384	-3.10826
44583602	chr19:44583602:C:T	0	-1.03783e-08	-2.56771
44583633	chr19:44583633:A:G	0	-3.30326	-0.974578
44583687	chr19:44583687:A:G	0	-2.59898	-3.10821
44583694	chr19:44583694:C:T	0	-1.03783e-08	-2.68179
44583855	chr19:44583855:A:G	0	-1.03783e-08	-2.03462
44583902	chr19:44583902:C:T	0	-3.48865	-2.27515e-08
44583908	chr19:44583908:A:G	0	-3.49049	-2.27515e-08
44584052	chr19:44584052:G:A	0	-3.01723	-2.27515e-08
44584260	chr19:44584260:C:T	0	-1.03783e-08	-2.71452
44584360	chr19:44584360:G:A	0	-3.53991	-1.40682
44584588	chr19:44584588:G:A	0	-1.03783e-08	-1.54418
44584766	chr19:44584766:C:T	0	-3.5031	-2.27515e-08
44584958	chr19:44584958:T:A	0	-1.03783e-08	-3.1048
44584972	chr19:44584972:G:A	0	-1.03783e-08	-3.0349
44585198	chr19:44585198:G:A	0	-1.03783e-08	-3.0381
44585212	chr19:44585212:T:C	0	-1.03783e-08	-2.87443
44585535	chr19:44585535:G:A	0	-1.03783e-08	-2.66178
44585589	chr19:44585589:A:G	0	-1.03783e-08	-3.07738
44585608	chr19:44585608:G:A	0	-3.34925	-3.01328
44585614	chr19:44585614:G:A	0	-1.03783e-08	-2.38401
44585666	chr19:44585666:T:A	0	-3.34945	-3.00914
44585873	chr19:44585873:T:C	0	-1.03783e-08	1.17954
44586181	chr19:44586181:T:C	0	-1.03783e-08	-3.02474
44586395	chr19:44586395:G:C	0	-2.87293	-2.27515e-08
44586989	chr19:44586989:G:A	0	-3.51674	-2.27515e-08
44587084	chr19:44587084:G:A	0	-1.03783e-08	-2.29284
44587232	chr19:44587232:G:A	0	-3.54039	-2.25844
44587785	chr19:44587785:C:A	0	-3.54049	-2.23758
44587824	chr19:44587824:G:A	0	-3.53844	-2.23159
44588027	chr19:44588027:T:C	0	-1.03783e-08	-3.01695
44588052	chr19:44588052:C:T	0	-1.03783e-08	-3.08244
44588091	chr19:44588091:T:TG	0	-3.54029	-2.24843
44588158	chr19:44588158:G:T	0	-3.54042	0.586917
44588648	chr19:44588648:A:C	0	-1.03783e-08	-2.16624
44589042	chr19:44589042:G:A	0	-1.03783e-08	-3.10054
44589044	chr19:44589044:G:A	0	-1.03783e-08	-2.81707
44589611	chr19:44589611:C:T	0	-3.54017	-2.39679
44589620	chr19:44589620:A:G	0	-3.54047	-2.41163
44589667	chr19:44589667:T:G	0	-1.03783e-08	-3.10597
44589708	chr19:44589708:G:A	0	-3.54024	-2.39128
44590059	chr19:44590059:G:A	0	-1.03783e-08	-3.09478
44590474	chr19:44590474:G:A	0	-1.03783e-08	-2.41786
44590540	chr19:44590540:T:A	0	-3.53803	-1.42413
44590619	chr19:44590619:C:T	0	-1.03783e-08	-3.07073
44590638	chr19:44590638:G:A	0	-3.54051	-2.39445
44590836	chr19:44590836:A:G	0	-3.41834	-2.89792
44590891	chr19:44590891:CTTT:C	0	-1.03783e-08	-3.01924
44591022	chr19:44591022:T:C	0	-3.5401	-2.29574
44591242	chr19:44591242:C:T	0	-1.7869	-2.74386
44591370	chr19:44591370:C:T	0	-3.41019	-2.967
44591426	chr19:44591426:G:A	0	-3.51262	-2.27515e-08
44591433	chr19:44591433:T:C	0	-1.03783e-08	-3.01218
44591503	chr19:44591503:C:T	0	-1.03783e-08	-2.66664
44591511	chr19:44591511:T:G	0	-3.54035	-2.67011
44591623	chr19:44591623:G:A	0	-3.53387	-3.07717
44591641	chr19:44591641:C:T	0	-1.03783e-08	-3.07002
44591886	chr19:44591886:A:G	0	-1.03783e-08	-3.03601
44591974	chr19:44591974:A:G	0	-1.03783e-08	-3.0996
44592250	chr19:44592250:C:T	0	-1.03783e-08	-3.10904
44592441	chr19:44592441:A:G	0	-1.03783e-08	-2.22622
44592479	chr19:44592479:C:G	0	-3.50632	-2.93485
44592515	chr19:44592515:C:T	0	-3.52067	-1.72145
44592516	chr19:44592516:A:G	0	-3.50278	-2.94712
44592923	chr19:44592923:T:C	0	-1.03783e-08	-3.04244
44592977	chr19:44592977:T:C	0	-3.49945	-3.04332
44593095	chr19:44593095:T:C	0	-1.03783e-08	-2.44408
44593213	chr19:44593213:A:T	0	-3.54017	-2.80801
44593368	chr19:44593368:GA:G	0	-1.03783e-08	-2.013
44593705	chr19:44593705:G:A	0	-3.53991	-2.84605
44594109	chr19:44594109:A:T	0	-1.03783e-08	-1.22894
44594288	chr19:44594288:C:T	0	-3.50709	-2.27515e-08
44594448	chr19:44594448:T:C	0	-1.03783e-08	-2.80947
44594649	chr19:44594649:A:G	0	-1.03783e-08	-3.04757
44594737	chr19:44594737:G:A	0	-1.57603	-2.12688
44595103	chr19:44595103:G:A	0	-3.53782	-1.38433
44595105	chr19:44595105:C:T	0	-1.03783e-08	-3.03739
44595269	chr19:44595269:T:C	0	-3.53928	0.854157
44595307	chr19:44595307:G:A	0	-1.03783e-08	-3.10358
44595344	chr19:44595344:G:A	0	-1.03783e-08	-1.5958
44595566	chr19:44595566:C:T	0	-3.5111	0.0261655
44595918	chr19:44595918:C:T	0	-0.639193	-2.27515e-08
44595998	chr19:44595998:T:C	0	-2.62441	-2.86533
44596125	chr19:44596125:G:A	0	-3.52855	-3.0761
44596170	chr19:44596170:T:C	0	-3.38516	-1.60197
44596240	chr19:44596240:G:A	0	-1.03783e-08	-2.45895
44596341	chr19:44596341:G:T	0	-1.03783e-08	-2.30746
44596356	chr19:44596356:G:A	0	-1.03783e-08	0.564676
44597020	chr19:44597020:A:T	0	-3.51601	-2.3565
44597479	chr19:44597479:A:G	0	-3.51823	-2.29383
44597518	chr19:44597518:C:T	0	-2.91492	-2.27515e-08
44597666	chr19:44597666:G:T	0	21.553	-2.27515e-08
44597774	chr19:44597774:T:C	0	-3.51221	-2.44145
44597827	chr19:44597827:A:G	0	-3.51164	-2.29772
44597862	chr19:44597862:C:G	0	-3.52951	-3.00427
44598020	chr19:44598020:G:A	0	-3.40457	-2.80952
44598112	chr19:44598112:CAGCACTTTGGGA:C	0	-3.52225	-2.94416
44598177	chr19:44598177:G:T	0	-3.5277	-2.82559
44598212	chr19:44598212:G:A	0	-3.51192	-2.3307
44598274	chr19:44598274:G:T	0	-3.42693	-2.4918
44598595	chr19:44598595:G:C	0	-3.49898	-2.30791
44598816	chr19:44598816:G:A	0	-3.53791	-2.6608
44598849	chr19:44598849:T:C	0	-3.52287	-2.37691
44598935	chr19:44598935:A:G	0	-3.51172	-2.30707
44599108	chr19:44599108:C:T	0	-1.03783e-08	-3.01451
44599605	chr19:44599605:C:T	0	-1.03783e-08	-2.71024
44599734	chr19:44599734:G:A	0	-1.03783e-08	-3.05943
44599954	chr19:44599954:T:C	0	-3.5097	-2.3067
44600266	chr19:44600266:C:T	0	-3.49138	-2.07604
44600310	chr19:44600310:G:A	0	-3.51152	-2.72526
44600383	chr19:44600383:C:T	0	-3.52476	-2.9224
44600559	chr19:44600559:C:T	0	-3.52439	-2.27403
44600640	chr19:44600640:C:T	0	-3.51993	-2.28719
44600701	chr19:44600701:G:A	0	-2.97973	-3.02832
44600845	chr19:44600845:G:C	0	-2.92127	-2.27515e-08
44601012	chr19:44601012:A:G	0	-3.50012	-2.31335
44601112	chr19:44601112:C:T	0	-2.90659	-2.02095
44601244	chr19:44601244:C:T	0	-1.03783e-08	-3.00031
44601326	chr19:44601326:C:T	0	-3.51904	-2.35674
44601462	chr19:44601462:G:GA	0	-3.5117	-2.38439
44601508	chr19:44601508:A:T	0	-3.50809	-2.43015
44601509	chr19:44601509:A:T	0	-3.51098	-2.3538
44601770	chr19:44601770:A:G	0	-3.49397	-2.27515e-08
44601954	chr19:44601954:A:G	0	-1.03783e-08	-3.08633
44602086	chr19:44602086:A:G	0	-1.03783e-08	-1.13262
44602273	chr19:44602273:G:A	0	-3.53573	-2.45385
44602522	chr19:44602522:T:C	0	-1.03783e-08	-1.03053
44602539	chr19:44602539:G:C	0	-1.03783e-08	-2.41104
44602551	chr19:44602551:C:T	0	-1.03783e-08	0.191069
44602552	chr19:44602552:G:A	0	-3.51419	-2.91848
44602620	chr19:44602620:G:A	0	-1.03783e-08	-3.04402
44602762	chr19:44602762:G:A	0	-1.03783e-08	-0.0555895
44602844	chr19:44602844:C:T	0	-1.03783e-08	-3.10627
44602964	chr19:44602964:T:C	0	-3.52458	-2.81247
44603128	chr19:44603128:G:C	0	-1.03783e-08	-2.3944
44603258	chr19:44603258:T:C	0	-1.03783e-08	-2.87053
44603286	chr19:44603286:G:C	0	-1.03783e-08	-3.04393
44603458	chr19:44603458:G:A	0	-1.03783e-08	-3.04369
44603492	chr19:44603492:T:C	0	-1.03783e-08	-3.0439
44603519	chr19:44603519:G:A	0	-1.03783e-08	-3.04735
44603796	chr19:44603796:G:A	0	20.6386	-2.27515e-08
44603838	chr19:44603838:G:A	0	-2.9477	-2.95105
44603941	chr19:44603941:T:C	0	-3.48589	-2.87084
44604267	chr19:44604267:A:G	0	-1.03783e-08	-3.07534
44604413	chr19:44604413:A:T	0	-1.03783e-08	-1.97218
44604724	chr19:44604724:A:G	0	-1.03783e-08	-2.2155
44605030	chr19:44605030:A:G	0	5.49326	-2.87834
44605102	chr19:44605102:C:T	0	-1.03783e-08	-2.98152
44605276	chr19:44605276:C:T	0	-1.03783e-08	-2.81132
44605341	chr19:44605341:C:T	0	-1.03783e-08	-3.08006
44605729	chr19:44605729:CT:C	0	-1.03783e-08	-0.457853
44605925	chr19:44605925:C:T	0	-1.03783e-08	-2.68009
44606676	chr19:44606676:C:T	0	-3.15732	-2.94218
44606802	chr19:44606802:C:G	0	-2.14295	-3.10422
44607002	chr19:44607002:G:A	0	-3.0785	1.69943
44607097	chr19:44607097:G:T	0	-1.45782	-1.80008
44607374	chr19:44607374:C:T	0	-1.03783e-08	-2.09992
44608235	chr19:44608235:A:G	0	-1.03783e-08	-3.1105
44609092	chr19:44609092:G:A	0	-2.84952	-2.27515e-08
44609181	chr19:44609181:C:T	0	-1.03783e-08	-3.09858
44609183	chr19:44609183:T:C	0	-1.03783e-08	-2.18541
44609301	chr19:44609301:A:G	0	-1.03783e-08	-3.06452
44609372	chr19:44609372:G:A	0	-1.03783e-08	-3.08797
44609682	chr19:44609682:G:A	0	-3.08033	1.81167
44609713	chr19:44609713:T:C	0	-1.05276	-3.11051
44609730	chr19:44609730:G:A	0	-1.03783e-08	-2.48864
44609799	chr19:44609799:T:G	0	-3.51645	-3.02629
44609821	chr19:44609821:AC:A	0	-1.03783e-08	-3.10584
44609946	chr19:44609946:C:T	0	-1.03783e-08	-2.48833
44609973	chr19:44609973:T:C	0	-2.78008	-2.27515e-08
44610001	chr19:44610001:T:C	0	-1.03783e-08	-3.10304
44610209	chr19:44610209:G:A	0	-1.03783e-08	-2.69974
44610676	chr19:44610676:G:A	0	-1.03783e-08	-2.44941
44610965	chr19:44610965:G:A	0	-1.6169	-2.54134
44610979	chr19:44610979:C:G	0	-2.73143	-3.07989
44611110	chr19:44611110:A:G	0	-1.42889	-3.05659
44611228	chr19:44611228:G:A	0	-1.03783e-08	-2.89821
44611380	chr19:44611380:T:C	0	-1.03783e-08	-3.08568
44611457	chr19:44611457:T:C	0	-1.03783e-08	-2.90639
44611734	chr19:44611734:A:G	0	-1.03783e-08	-3.10633
44611862	chr19:44611862:T:C	0	-1.03783e-08	-3.0982
44612024	chr19:44612024:T:G	0	-1.03783e-08	-3.10734
44612083	chr19:44612083:T:C	0	-3.26863	-0.37937
44612177	chr19:44612177:T:C	0	-1.66446	-2.72204
44612219	chr19:44612219:T:G	0	-1.03783e-08	-1.84532
44612709	chr19:44612709:C:T	0	-2.48205	-2.95259
44612756	chr19:44612756:A:C	0	1.36022	-2.27515e-08
44612821	chr19:44612821:C:T	0	-1.03783e-08	-3.07819
44613026	chr19:44613026:T:C	0	-1.03783e-08	-2.47184
44613168	chr19:44613168:A:T	0	-1.03783e-08	-3.1073
44613413	chr19:44613413:G:A	0	-2.4426	-3.01048
44613466	chr19:44613466:G:A	0	-2.46577	-3.01679
44613609	chr19:44613609:T:TA	0	0.119623	-3.05787
44613623	chr19:44613623:G:A	0	-1.41931	-1.78894
44613637	chr19:44613637:G:A	0	-1.03783e-08	-2.42945
44613847	chr19:44613847:C:T	0	-3.10593	-2.27515e-08
44613853	chr19:44613853:C:T	0	-3.14827	-2.99984
44614178	chr19:44614178:T:C	0	-2.58478	-2.27515e-08
44614267	chr19:44614267:C:A	0	-2.54765	-2.50305
44614295	chr19:44614295:GC:G	0	-3.11603	-2.988
44614536	chr19:44614536:T:C	0	-3.25893	-0.290534
44615036	chr19:44615036:T:C	0	-1.03783e-08	-2.41885
44615214	chr19:44615214:G:A	0	-1.03783e-08	-0.953224
44615448	chr19:44615448:A:G	0	-1.03783e-08	-2.1123
44615799	chr19:44615799:G:A	0	-1.03783e-08	-2.87906
44616126	chr19:44616126:A:AAGC	0	-3.21561	-3.08178
44616346	chr19:44616346:G:A	0	-3.25196	1.86965
44616356	chr19:44616356:G:C	0	-3.29202	-2.27515e-08
44616974	chr19:44616974:C:A	0	-3.11266	-3.08024
44617281	chr19:44617281:C:T	0	-2.6639	-3.04516
44617594	chr19:44617594:T:C	0	-3.53119	-2.92255
44617632	chr19:44617632:T:G	0	-1.03783e-08	-2.94544
44617725	chr19:44617725:A:G	0	-3.31112	-0.898163
44618334	chr19:44618334:G:A	0	-1.03783e-08	-2.80691
44618371	chr19:44618371:A:G	0	-3.25999	-3.10497
44618415	chr19:44618415:G:A	0	-3.53274	-2.27515e-08
44618484	chr19:44618484:C:T	0	-3.16566	-3.10337
44618590	chr19:44618590:G:C	0	-1.03783e-08	-2.93322
44618835	chr19:44618835:C:T	0	-2.97967	-3.10863
44619400	chr19:44619400:G:A	0	-0.791851	-2.27515e-08
44619525	chr19:44619525:C:T	0	-1.03783e-08	-3.11078
44619846	chr19:44619846:A:G	0	-1.03783e-08	-1.74422
44619993	chr19:44619993:A:G	0	-2.47888	-1.95222
44620053	chr19:44620053:G:A	0	-1.03783e-08	-3.00253
44620191	chr19:44620191:C:G	0	-1.03783e-08	-3.0617
44620213	chr19:44620213:G:A	0	-2.04149	-3.04437
44620231	chr19:44620231:T:A	0	-1.03783e-08	-3.08536
44620436	chr19:44620436:G:A	0	-1.03783e-08	-3.01435
44620784	chr19:44620784:G:A	0	-1.03783e-08	-3.10285
44620851	chr19:44620851:A:G	0	-1.03783e-08	-1.69039
44620930	chr19:44620930:GAGTA:G	0	-1.03783e-08	-2.39557
44620992	chr19:44620992:T:A	0	-1.03783e-08	-1.94391
44621377	chr19:44621377:G:A	0	-3.1641	-0.989617
44621509	chr19:44621509:G:A	0	-3.4868	-2.17191
44621900	chr19:44621900:T:C	0	-3.09043	-3.00267
44621993	chr19:44621993:G:A	0	-1.03783e-08	-2.22739
44622072	chr19:44622072:A:G	0	-1.92421	-3.10997
44622149	chr19:44622149:G:C	0	-1.03783e-08	-3.0885
44622201	chr19:44622201:G:A	0	-1.03783e-08	-1.91778
44622837	chr19:44622837:C:T	0	-3.08311	-0.87225
44622950	chr19:44622950:G:A	0	-1.03783e-08	-1.86173
44623001	chr19:44623001:C:T	0	-1.03783e-08	-1.65068
44623056	chr19:44623056:A:G	0	-2.57157	-2.84783
44623160	chr19:44623160:C:T	0	-2.21403	-2.27515e-08
44623176	chr19:44623176:G:C	0	-1.03783e-08	-2.45764
44623493	chr19:44623493:C:T	0	-1.03783e-08	-3.0995
44623679	chr19:44623679:T:C	0	-1.03783e-08	-3.0353
44623697	chr19:44623697:G:A	0	-2.94985	0.272062
44625006	chr19:44625006:A:G	0	-2.71547	-2.95673
44625022	chr19:44625022:G:A	0	-1.03783e-08	-3.09874
44625115	chr19:44625115:C:T	0	-1.03783e-08	-2.76499
44625222	chr19:44625222:G:T	0	-1.03783e-08	-1.13502
44625305	chr19:44625305:G:T	0	-1.03783e-08	-2.38352
44625528	chr19:44625528:G:A	0	-2.80537	-3.10722
44625735	chr19:44625735:C:T	0	-1.03783e-08	-2.94739
44625792	chr19:44625792:C:T	0	0.454519	-2.27515e-08
44625859	chr19:44625859:T:A	0	-1.03783e-08	-3.02814
44625918	chr19:44625918:G:A	0	-3.4842	-2.27515e-08
44626011	chr19:44626011:T:C	0	-3.5257	-2.27515e-08
44626475	chr19:44626475:A:G	0	-2.54994	-3.0787
44626952	chr19:44626952:A:AAG	0	-1.03783e-08	-1.52551
44627087	chr19:44627087:G:C	0	-1.03783e-08	-2.78198
44627190	chr19:44627190:C:G	0	-1.03783e-08	-2.4762
44627205	chr19:44627205:G:C	0	-1.03783e-08	-3.10604
44627253	chr19:44627253:T:C	0	-0.0053426	-2.38798
44627301	chr19:44627301:G:A	0	-1.03783e-08	-1.99702
44627885	chr19:44627885:A:G	0	-1.03783e-08	-2.86282
44627987	chr19:44627987:C:T	0	-1.03783e-08	-3.05762
44628379	chr19:44628379:A:T	0	2.74997	-3.0393
44628410	chr19:44628410:G:A	0	-1.03783e-08	-1.24887
44628513	chr19:44628513:C:T	0	-3.05181	0.143421
44628514	chr19:44628514:G:A	0	8.10125	-3.0573
44628686	chr19:44628686:T:A	0	2.71921	-3.04414
44629048	chr19:44629048:A:G	0	-1.03783e-08	-0.0806695
44629351	chr19:44629351:A:G	0	-1.03783e-08	-0.840191
44629389	chr19:44629389:C:T	0	-1.03783e-08	-3.08291
44629426	chr19:44629426:G:A	0	-1.03783e-08	-3.10362
44629463	chr19:44629463:G:T	0	-2.95386	1.15184
44629644	chr19:44629644:T:TC	0	-1.03783e-08	-2.63647
44630175	chr19:44630175:A:G	0	0.266678	4.61617
44630710	chr19:44630710:CACGTGTCATGG:C	0	7.39316	-3.02885
44630810	chr19:44630810:C:A	0	-3.51176	-2.15739
44630995	chr19:44630995:T:C	0	-1.03783e-08	-2.85925
44631381	chr19:44631381:A:C	0	29.8972	-2.27515e-08
44631414	chr19:44631414:C:T	0	-3.51081	-2.97286
44631834	chr19:44631834:G:A	0	-1.03783e-08	-1.72848
44631846	chr19:44631846:C:T	0	1.11184	-2.87218
44631892	chr19:44631892:G:A	0	-1.03783e-08	0.241471
44632064	chr19:44632064:C:T	0	1.21522	-2.811
44632141	chr19:44632141:G:A	0	1.2434	-2.20708
44632540	chr19:44632540:C:T	0	10.917	-3.08263
44632590	chr19:44632590:A:G	0	-3.14564	-2.80967
44632630	chr19:44632630:A:C	0	-1.03783e-08	-1.41426
44633054	chr19:44633054:C:T	0	-1.03783e-08	-1.93023
44633071	chr19:44633071:C:G	0	-1.03783e-08	3.06565
44633075	chr19:44633075:A:G	0	0.888483	-2.84086
44633083	chr19:44633083:T:C	0	0.723724	-3.10968
44633662	chr19:44633662:C:T	0	9.27316	-3.07848
44633685	chr19:44633685:T:C	0	-1.03783e-08	-2.00122
44633722	chr19:44633722:T:G	0	-1.03783e-08	-2.86644
44633930	chr19:44633930:A:G	0	-1.03783e-08	-2.90369
44634700	chr19:44634700:T:C	0	-1.03783e-08	-1.92905
44634946	chr19:44634946:C:T	0	0.0316133	-0.132634
44635094	chr19:44635094:A:G	0	-1.03783e-08	-2.5811
44635139	chr19:44635139:G:A	0	-1.03783e-08	-2.62184
44635974	chr19:44635974:T:C	0	-1.73048	-2.27515e-08
44636288	chr19:44636288:G:A	0	-1.03783e-08	-3.10951
44636726	chr19:44636726:C:T	0	-1.03783e-08	-3.01982
44636865	chr19:44636865:A:G	0	0.121982	0.211289
44637080	chr19:44637080:G:C	0	-1.03783e-08	-1.82839
44637204	chr19:44637204:T:C	0	-1.03783e-08	-3.10874
44637654	chr19:44637654:C:T	0	-1.03783e-08	-2.59021
44638167	chr19:44638167:G:A	0	-3.53178	-2.20762
44638437	chr19:44638437:G:A	0	9.35247	-3.08977
44638668	chr19:44638668:C:T	0	-1.03783e-08	-2.01863
44639386	chr19:44639386:T:C	0	-3.51153	-2.27515e-08
44639534	chr19:44639534:G:C	0	-0.420601	-2.27515e-08
44639551	chr19:44639551:G:T	0	-0.150645	-2.20537
44639630	chr19:44639630:CT:C	0	9.38546	-3.08311
44639806	chr19:44639806:C:T	0	-1.03783e-08	-1.43103
44640467	chr19:44640467:G:T	0	6.30709	-2.27515e-08
44640642	chr19:44640642:A:C	0	2.82407	-2.27097
44640757	chr19:44640757:T:C	0	-1.03783e-08	-2.01863
44642047	chr19:44642047:G:A	0	-1.03783e-08	-1.63096
44642312	chr19:44642312:A:G	0	-0.110252	-2.51349
44642317	chr19:44642317:C:T	0	1.82119	-2.51871
44642700	chr19:44642700:C:T	0	-2.05456	-1.78932
44642736	chr19:44642736:A:G	0	-1.03783e-08	-2.60941
44642809	chr19:44642809:A:C	0	-1.03783e-08	-2.14808
44643070	chr19:44643070:G:A	0	-1.03783e-08	-1.01669
44643102	chr19:44643102:T:C	0	1.13866	-1.98902
44643325	chr19:44643325:C:G	0	-3.52091	-2.27515e-08
44643329	chr19:44643329:A:G	0	-3.46694	-2.04658
44644040	chr19:44644040:G:T	0	-3.49163	-2.33885
44644096	chr19:44644096:C:T	0	5.0908	-2.27515e-08
44644272	chr19:44644272:C:T	0	-1.03783e-08	2.71455
44644419	chr19:44644419:T:G	0	1.16059	-1.87354
44644612	chr19:44644612:G:T	0	-1.03783e-08	-3.02927
44644676	chr19:44644676:A:G	0	-1.03783e-08	-3.06748
44644692	chr19:44644692:G:T	0	-3.35611	-2.27515e-08
44644925	chr19:44644925:C:A	0	-1.03783e-08	-3.11056
44645671	chr19:44645671:C:T	0	-3.53357	-1.0064
44645842	chr19:44645842:A:G	0	9.9572	-3.10867
44645964	chr19:44645964:G:A	0	1.06221	-2.23479
44646217	chr19:44646217:AC:A	0	-2.02026	-2.27515e-08
44646342	chr19:44646342:T:C	0	2.88397	-2.15551
44646377	chr19:44646377:G:A	0	-1.03783e-08	-1.86011
44646497	chr19:44646497:G:T	0	-1.03783e-08	-2.64954
44646569	chr19:44646569:A:C	0	-1.03783e-08	-3.09877
44646633	chr19:44646633:G:A	0	-1.03783e-08	-1.86011
44646698	chr19:44646698:A:G	0	-1.03783e-08	3.8389
44647186	chr19:44647186:GC:G	0	-1.03783e-08	3.78148
44647342	chr19:44647342:G:A	0	9.92015	-3.11012
44648008	chr19:44648008:C:A	0	9.75491	-3.09832
44648225	chr19:44648225:T:C	0	-1.53488	-2.27515e-08
44648244	chr19:44648244:C:T	0	-1.03783e-08	-2.21799
44648990	chr19:44648990:T:C	0	-1.99878	-1.7533
44649122	chr19:44649122:T:C	0	3.27087	-2.21683
44649140	chr19:44649140:G:A	0	-1.03783e-08	-2.53979
44649247	chr19:44649247:A:G	0	-1.03783e-08	-3.08841
44649316	chr19:44649316:G:T	0	-1.03783e-08	-0.810286
44649651	chr19:44649651:C:G	0	-2.08045	-2.11135
44649958	chr19:44649958:C:G	0	-1.03783e-08	-1.90048
44650274	chr19:44650274:C:T	0	-1.03783e-08	-2.53786
44650588	chr19:44650588:A:G	0	-2.90625	-2.27515e-08
44650860	chr19:44650860:C:T	0	-1.03783e-08	-2.55368
44651068	chr19:44651068:G:A	0	1.35281	-1.73041
44651311	chr19:44651311:C:T	0	-1.03783e-08	-2.86299
44651342	chr19:44651342:A:G	0	-3.47946	-2.27515e-08
44652119	chr19:44652119:G:T	0	-2.00927	-2.27515e-08
44652506	chr19:44652506:C:T	0	-1.03783e-08	-1.86006
44652931	chr19:44652931:T:TA	0	29.7849	-2.27515e-08
44653107	chr19:44653107:C:T	0	-1.03783e-08	3.86767
44653179	chr19:44653179:C:T	0	-1.03783e-08	-1.85874
44653336	chr19:44653336:C:T	0	-1.03783e-08	-2.67039
44653569	chr19:44653569:C:T	0	-2.02106	-1.89773
44653769	chr19:44653769:T:G	0	-1.03783e-08	-2.86671
44654191	chr19:44654191:G:A	0	-1.03783e-08	-3.04374
44654208	chr19:44654208:C:T	0	-1.03783e-08	-3.06986
44654221	chr19:44654221:A:G	0	-1.03783e-08	-2.53317
44654770	chr19:44654770:T:C	0	8.91784	-2.60002
44654880	chr19:44654880:C:G	0	-1.03783e-08	-2.60491
44655170	chr19:44655170:A:T	0	-1.03783e-08	-2.18774
44655380	chr19:44655380:C:T	0	-1.03783e-08	-2.58745
44655382	chr19:44655382:C:T	0	-1.03783e-08	-2.19159
44655484	chr19:44655484:GT:G	0	-1.48239	-2.89335
44655608	chr19:44655608:G:A	0	-1.03783e-08	-2.31599
44656067	chr19:44656067:C:T	0	-1.03783e-08	-2.61056
44656368	chr19:44656368:C:A	0	8.8918	-2.63444
44656577	chr19:44656577:A:G	0	-1.03783e-08	-2.19116
44656878	chr19:44656878:TG:T	0	-1.03783e-08	-1.01694
44656993	chr19:44656993:AATT:A	0	8.96472	-2.59884
44657123	chr19:44657123:G:A	0	-1.03783e-08	-2.5913
44657255	chr19:44657255:G:A	0	-3.48675	0.358139
44657614	chr19:44657614:A:G	0	-1.03783e-08	-3.02381
44657628	chr19:44657628:T:C	0	3.3545	-2.57133
44657717	chr19:44657717:G:A	0	-1.03783e-08	-2.3115
44657802	chr19:44657802:G:A	0	-1.03783e-08	-1.97671
44658298	chr19:44658298:T:A	0	3.40275	-2.55119
44658490	chr19:44658490:A:C	0	-1.03783e-08	-2.6262
44658627	chr19:44658627:A:G	0	-3.48639	-2.27515e-08
44658697	chr19:44658697:C:T	0	-1.03783e-08	-3.09904
44658770	chr19:44658770:G:A	0	-2.88301	-2.27515e-08
44659067	chr19:44659067:A:C	0	-1.03783e-08	-2.86151
44659101	chr19:44659101:C:T	0	-1.03783e-08	-2.87738
44659396	chr19:44659396:G:A	0	-1.03783e-08	-2.46134
44659679	chr19:44659679:G:A	0	-1.03783e-08	-2.70515
44659687	chr19:44659687:G:A	0	11.4855	-2.68345
44660170	chr19:44660170:G:A	0	-1.03783e-08	-2.78999
44660184	chr19:44660184:G:A	0	-1.03783e-08	-1.43884
44660404	chr19:44660404:T:C	0	5.29853	-1.899
44660451	chr19:44660451:T:C	0	-3.32922	-3.07204
44660642	chr19:44660642:C:T	0	-1.03783e-08	-0.957531
44660831	chr19:44660831:G:A	0	-1.03783e-08	2.06831
44661091	chr19:44661091:A:C	0	-1.03783e-08	3.7762
44661394	chr19:44661394:C:T	0	-1.03783e-08	-1.99951
44661496	chr19:44661496:C:T	0	-1.03783e-08	-2.27773
44661661	chr19:44661661:GC:G	0	-3.33847	-2.27515e-08
44662261	chr19:44662261:T:G	0	-1.03783e-08	-2.7129
44662346	chr19:44662346:C:G	0	-1.03783e-08	-2.88742
44662645	chr19:44662645:A:C	0	3.58349	-2.20749
44662921	chr19:44662921:G:A	0	-1.03783e-08	-2.90077
44663108	chr19:44663108:G:C	0	-1.03783e-08	-3.08669
44663199	chr19:44663199:G:A	0	-3.22843	-2.82754
44663400	chr19:44663400:A:G	0	-1.03783e-08	-2.74016
44663481	chr19:44663481:G:A	0	-1.03783e-08	-2.3414
44663684	chr19:44663684:C:T	0	0.865315	-2.27515e-08
44664149	chr19:44664149:AAATT:A	0	-1.03783e-08	-1.02315
44664264	chr19:44664264:A:G	0	6.31908	-2.84801
44664277	chr19:44664277:T:C	0	4.68554	-2.27515e-08
44664357	chr19:44664357:C:T	0	-3.30182	-2.27515e-08
44664826	chr19:44664826:A:T	0	-1.03783e-08	-3.10517
44664963	chr19:44664963:T:C	0	-1.03783e-08	0.316007
44666140	chr19:44666140:A:T	0	33.1714	-2.27515e-08
44666174	chr19:44666174:G:A	0	-1.03783e-08	-3.10127
44667076	chr19:44667076:C:G	0	-1.03783e-08	-3.10535
44667417	chr19:44667417:T:C	0	-1.03783e-08	-3.11057
44667465	chr19:44667465:C:G	0	-3.29274	-2.27515e-08
44669202	chr19:44669202:C:T	0	-1.03783e-08	-3.07535
44669250	chr19:44669250:C:T	0	25.1291	-2.27515e-08
44669513	chr19:44669513:T:C	0	25.0813	-2.27515e-08
44669555	chr19:44669555:TCA:T	0	-1.03783e-08	-0.34971
44669809	chr19:44669809:C:T	0	-1.03783e-08	-3.08123
44670046	chr19:44670046:G:A	0	-1.03783e-08	-2.96957
44670413	chr19:44670413:G:A	0	-1.03783e-08	-0.907481
44670549	chr19:44670549:C:T	0	-1.03783e-08	-3.06262
44670553	chr19:44670553:T:G	0	-1.03783e-08	-3.11082
44670861	chr19:44670861:C:T	0	-1.03783e-08	-2.67354
44671046	chr19:44671046:C:T	0	-1.03783e-08	-3.07801
44671859	chr19:44671859:C:G	0	-1.03783e-08	-3.02612
44672570	chr19:44672570:C:T	0	-1.03783e-08	-3.10959
44672756	chr19:44672756:C:T	0	1.9051	-3.10054
44673025	chr19:44673025:C:A	0	-1.03783e-08	-2.95553
44673068	chr19:44673068:T:C	0	21.5699	-3.0334
44673167	chr19:44673167:C:T	0	-1.03783e-08	-0.18894
44673285	chr19:44673285:A:G	0	-0.360015	-2.27515e-08
44673405	chr19:44673405:C:A	0	-1.03783e-08	-1.96252
44673522	chr19:44673522:C:T	0	-3.50464	-2.27515e-08
44674575	chr19:44674575:T:A	0	-1.03783e-08	-2.48388
44674670	chr19:44674670:T:C	0	-1.03783e-08	-2.92938
44674710	chr19:44674710:A:G	0	-1.03783e-08	-3.03579
44674840	chr19:44674840:T:C	0	-1.03783e-08	-2.12596
44675035	chr19:44675035:C:A	0	-1.03783e-08	-2.75369
44675364	chr19:44675364:G:A	0	-1.03783e-08	-1.16202
44675518	chr19:44675518:G:A	0	-1.03783e-08	-3.09515
44675573	chr19:44675573:TCCAGGAATTTGAGA:T	0	-1.03783e-08	-3.09725
44675709	chr19:44675709:C:T	0	-1.03783e-08	-2.95912
44675893	chr19:44675893:C:T	0	-1.03783e-08	-2.90811
44675905	chr19:44675905:G:C	0	-1.03783e-08	-3.09287
44676295	chr19:44676295:C:T	0	-1.98633	-2.92655
44676359	chr19:44676359:C:T	0	32.9015	-2.27515e-08
44676522	chr19:44676522:C:T	0	-1.03783e-08	-2.44771
44676682	chr19:44676682:G:A	0	-1.03783e-08	-3.08591
44677740	chr19:44677740:A:G	0	-3.49729	-2.27515e-08
44677942	chr19:44677942:C:A	0	-1.03783e-08	-2.94998
44677956	chr19:44677956:A:G	0	3.40368	-3.0138
44678225	chr19:44678225:G:A	0	-1.03783e-08	-3.05099
44678556	chr19:44678556:A:G	0	-1.03783e-08	-2.95361
44679059	chr19:44679059:C:T	0	-1.03783e-08	-0.133692
44679197	chr19:44679197:G:T	0	-1.03783e-08	-0.165865
44679279	chr19:44679279:C:T	0	-1.03783e-08	-3.09183
44679410	chr19:44679410:A:G	0	-1.03783e-08	-3.0391
44679916	chr19:44679916:C:T	0	-1.03783e-08	-2.54795
44680063	chr19:44680063:A:G	0	-1.03783e-08	-0.136455
44680547	chr19:44680547:C:T	0	-1.03783e-08	-2.88081
44680613	chr19:44680613:C:G	0	26.2827	-3.101
44680621	chr19:44680621:C:T	0	-1.03783e-08	-2.39967
44680759	chr19:44680759:C:T	0	-1.03783e-08	-2.51946
44680827	chr19:44680827:C:G	0	-1.03783e-08	-0.698538
44680861	chr19:44680861:C:T	0	-1.03783e-08	0.16402
44681347	chr19:44681347:A:G	0	3.28087	-3.03125
44681620	chr19:44681620:C:T	0	-1.03783e-08	-0.989493
44681636	chr19:44681636:A:G	0	-1.03783e-08	-3.02534
44681759	chr19:44681759:G:A	0	-1.03783e-08	-2.1556
44682075	chr19:44682075:T:G	0	-1.03783e-08	-2.83985
44682538	chr19:44682538:G:A	0	-1.84535	-2.90326
44682687	chr19:44682687:G:T	0	-1.03783e-08	-2.3722
44683357	chr19:44683357:C:T	0	-1.03783e-08	-2.9246
44683601	chr19:44683601:G:T	0	26.273	-3.0851
44683760	chr19:44683760:G:A	0	-1.03783e-08	-2.60485
44683891	chr19:44683891:A:G	0	18.6442	-3.11024
44685014	chr19:44685014:T:A	0	-1.03783e-08	-2.69639
44685085	chr19:44685085:G:A	0	-1.03783e-08	-2.52119
44685157	chr19:44685157:G:C	0	3.17396	-2.96611
44685199	chr19:44685199:T:C	0	-2.864	-2.88742
44685200	chr19:44685200:A:T	0	-1.03783e-08	-2.40181
44685225	chr19:44685225:C:T	0	-1.03783e-08	-2.88617
44685226	chr19:44685226:G:A	0	-1.03783e-08	-2.8801
44685438	chr19:44685438:A:G	0	-3.39797	-2.03195
44685758	chr19:44685758:C:G	0	-3.08287	-2.03502
44685919	chr19:44685919:C:T	0	-3.0408	-2.05204
44685924	chr19:44685924:G:A	0	-1.03783e-08	-2.56591
44686060	chr19:44686060:T:C	0	-3.0425	-2.05438
44686179	chr19:44686179:A:G	0	-3.04073	-2.32462
44686333	chr19:44686333:C:T	0	37.5079	-2.27515e-08
44686339	chr19:44686339:G:T	0	-3.05247	-2.0346
44686355	chr19:44686355:T:C	0	-3.02915	-1.98216
44686494	chr19:44686494:A:G	0	-3.04218	-2.05471
44686625	chr19:44686625:G:T	0	-1.03783e-08	-2.17436
44686891	chr19:44686891:A:G	0	-3.07271	-2.0465
44687254	chr19:44687254:C:T	0	-3.06903	-2.05099
44687336	chr19:44687336:T:C	0	-3.07338	-2.09461
44687494	chr19:44687494:T:C	0	-3.05095	-2.0325
44687501	chr19:44687501:G:T	0	-3.05279	-2.01802
44687710	chr19:44687710:A:G	0	-3.07534	-2.04558
44687713	chr19:44687713:T:C	0	-3.06965	-2.05678
44687738	chr19:44687738:A:G	0	-3.07098	-2.07413
44687769	chr19:44687769:A:G	0	-3.08033	-2.08795
44687770	chr19:44687770:G:A	0	-1.03783e-08	-3.10681
44687780	chr19:44687780:G:A	0	-1.03783e-08	-1.79536
44687914	chr19:44687914:T:C	0	-3.07984	-2.05281
44688018	chr19:44688018:T:C	0	-1.03783e-08	-1.82129
44688022	chr19:44688022:G:A	0	-1.03783e-08	-3.07893
44688237	chr19:44688237:C:T	0	19.4423	-3.07665
44688262	chr19:44688262:C:T	0	-1.03783e-08	-3.09479
44688702	chr19:44688702:C:T	0	-1.03783e-08	-3.10327
44689049	chr19:44689049:A:G	0	24.1233	-3.10557
44689199	chr19:44689199:T:G	0	-1.03783e-08	-2.9462
44689259	chr19:44689259:A:G	0	-1.03783e-08	-2.94695
44689640	chr19:44689640:A:T	0	-1.29183	-2.27515e-08
44689794	chr19:44689794:G:A	0	-3.52199	-2.27515e-08
44689853	chr19:44689853:C:A	0	-2.13969	-2.7895
44689995	chr19:44689995:A:G	0	-1.03783e-08	-3.03809
44690262	chr19:44690262:G:A	0	-1.95565	-1.46808
44690429	chr19:44690429:T:A	0	-1.03783e-08	-1.54112
44690630	chr19:44690630:G:T	0	-3.4731	-2.27515e-08
44690695	chr19:44690695:T:C	0	23.7178	-1.5632
44690881	chr19:44690881:G:A	0	-1.03783e-08	-3.06896
44690939	chr19:44690939:C:G	0	-3.25341	-2.8333
44691055	chr19:44691055:C:T	0	-2.08776	-3.083
44691412	chr19:44691412:C:G	0	-1.03783e-08	-1.99016
44691846	chr19:44691846:A:G	0	-1.03783e-08	-3.01764
44691968	chr19:44691968:A:C	0	-3.06628	-3.08992
44692043	chr19:44692043:T:G	0	24.279	-3.01635
44692096	chr19:44692096:C:A	0	-2.57694	-3.04496
44692200	chr19:44692200:A:G	0	-1.03783e-08	-1.81384
44692343	chr19:44692343:AG:A	0	-1.03783e-08	-2.92751
44692569	chr19:44692569:G:A	0	0.113857	-3.10847
44692655	chr19:44692655:G:A	0	-1.03783e-08	-2.76808
44692792	chr19:44692792:A:G	0	-3.49795	0.461068
44692837	chr19:44692837:T:C	0	0.454622	-3.07354
44692865	chr19:44692865:A:G	0	-3.2224	0.320899
44692984	chr19:44692984:G:A	0	-3.49024	-2.22214
44693077	chr19:44693077:C:T	0	-1.03783e-08	-3.1072
44693393	chr19:44693393:G:C	0	-3.17953	-1.75207
44693665	chr19:44693665:A:G	0	0.0595763	-2.0156
44693688	chr19:44693688:T:A	0	3.56389	-2.27515e-08
44693694	chr19:44693694:G:A	0	43.9791	-2.27515e-08
44694462	chr19:44694462:C:G	0	40.1025	-2.27515e-08
44695207	chr19:44695207:C:T	0	29.0243	-3.04836
44695666	chr19:44695666:C:T	0	8.41083	-3.09526
44695812	chr19:44695812:A:G	0	-2.86014	-2.27515e-08
44695856	chr19:44695856:TGACCCTGACCAAACAAGGTCATA:T	0	-1.03783e-08	-2.62947
44696142	chr19:44696142:C:T	0	-1.03783e-08	-2.74971
44696202	chr19:44696202:A:G	0	-1.03783e-08	-3.09597
44696246	chr19:44696246:G:A	0	-3.50102	-2.59909
44696254	chr19:44696254:T:C	0	-3.18675	-3.04464
44696435	chr19:44696435:T:G	0	-1.03783e-08	-3.08242
44696940	chr19:44696940:C:T	0	29.7785	-3.01007
44697256	chr19:44697256:G:A	0	-1.19137	-2.93996
44697364	chr19:44697364:C:T	0	-1.3216	-3.11072
44697435	chr19:44697435:T:C	0	-3.44083	-2.89031
44697501	chr19:44697501:G:A	0	-1.03783e-08	-3.11082
44697668	chr19:44697668:C:T	0	-3.54049	-2.27515e-08
44697757	chr19:44697757:A:G	0	1.71966	-2.85206
44697871	chr19:44697871:G:T	0	-1.76593	-2.27515e-08
44697973	chr19:44697973:GGTCAGGTGGGCAGGA:G	0	-1.03783e-08	-3.10968
44698145	chr19:44698145:C:T	0	-1.45561	-1.82711
44698173	chr19:44698173:G:A	0	-1.03783e-08	-2.9537
44698757	chr19:44698757:A:G	0	-2.83446	-2.61558
44698782	chr19:44698782:C:T	0	-2.77564	-2.06933
44699258	chr19:44699258:G:A	0	-1.03783e-08	-3.10055
44699382	chr19:44699382:C:T	0	-3.54005	-2.27515e-08
44699384	chr19:44699384:C:T	0	-1.03783e-08	-2.77666
44699472	chr19:44699472:G:A	0	-1.03783e-08	0.0710006
44699677	chr19:44699677:A:G	0	-1.03783e-08	-2.79913
44699739	chr19:44699739:G:A	0	-1.03783e-08	0.428853
44699786	chr19:44699786:C:T	0	-3.44906	-2.27515e-08
44699858	chr19:44699858:C:T	0	-1.03783e-08	-2.37432
44699894	chr19:44699894:C:T	0	-1.03783e-08	-2.26617
44699924	chr19:44699924:C:G	0	-3.1957	-3.08138
44700373	chr19:44700373:G:A	0	-1.03783e-08	-2.54792
44700567	chr19:44700567:G:C	0	-1.73383	-3.04643
44700787	chr19:44700787:CAAG:C	0	-1.03783e-08	-2.78184
44701028	chr19:44701028:G:T	0	-1.03783e-08	-2.89917
44701052	chr19:44701052:C:A	0	-2.08091	-2.53088
44701353	chr19:44701353:C:G	0	-1.03783e-08	-2.63286
44701904	chr19:44701904:G:A	0	0.882822	-2.93146
44702058	chr19:44702058:C:T	0	-1.03783e-08	-2.93442
44702428	chr19:44702428:C:T	0	-1.03783e-08	-2.7222
44702607	chr19:44702607:T:C	0	-3.49328	-2.3446
44702620	chr19:44702620:G:A	0	-2.93753	-2.27515e-08
44702661	chr19:44702661:C:T	0	-3.53989	-0.135295
44702670	chr19:44702670:C:T	0	-2.94019	-2.47579
44703240	chr19:44703240:C:A	0	-1.03783e-08	-3.06974
44703425	chr19:44703425:G:A	0	-3.51645	-2.37531
44703545	chr19:44703545:C:T	0	-1.03783e-08	-0.376833
44704390	chr19:44704390:G:A	0	-1.03783e-08	-1.95115
44704558	chr19:44704558:T:C	0	-3.07448	-3.10427
44704626	chr19:44704626:G:A	0	-1.03783e-08	-3.11002
44704664	chr19:44704664:C:T	0	-3.53972	0.942042
44705412	chr19:44705412:T:G	0	-2.90909	-0.397587
44706263	chr19:44706263:T:C	0	-2.7557	-0.549166
44706878	chr19:44706878:C:T	0	-3.52746	-2.27515e-08
44707190	chr19:44707190:T:C	0	-3.52451	1.12872
44707362	chr19:44707362:T:C	0	-1.75774	-3.03922
44707847	chr19:44707847:C:T	0	-3.03136	-2.1075
44708135	chr19:44708135:T:C	0	-2.8402	-3.10249
44708240	chr19:44708240:A:G	0	-1.03783e-08	-3.01992
44708574	chr19:44708574:G:T	0	0.974278	-2.27515e-08
44709020	chr19:44709020:C:T	0	-1.03783e-08	-2.03321
44709142	chr19:44709142:G:A	0	-1.03783e-08	-3.10683
44709206	chr19:44709206:C:A	0	-1.03783e-08	-1.10917
44710122	chr19:44710122:C:T	0	-1.03783e-08	-2.95614
44710429	chr19:44710429:C:T	0	-3.4993	-1.59089
44710480	chr19:44710480:C:T	0	1.21231	-2.74622
44710506	chr19:44710506:A:G	0	-3.41259	-2.27515e-08
44710785	chr19:44710785:CT:C	0	-3.39532	-1.97152
44710787	chr19:44710787:TTC:T	0	3.1338	-2.27515e-08
44711017	chr19:44711017:GA:G	0	-1.36842	-3.04553
44711218	chr19:44711218:T:C	0	-3.42962	-1.02741
44711285	chr19:44711285:T:C	0	-0.862613	-1.87736
44711506	chr19:44711506:C:T	0	-1.04107	-1.89977
44711734	chr19:44711734:G:A	0	-1.03783e-08	-2.03641
44711779	chr19:44711779:G:C	0	-1.21324	-2.94765
44711810	chr19:44711810:G:A	0	2.40688	-2.27515e-08
44712105	chr19:44712105:C:T	0	-1.03783e-08	-2.50195
44712239	chr19:44712239:G:A	0	-1.03783e-08	-1.90283
44712390	chr19:44712390:A:G	0	-1.03783e-08	-1.99293
44712442	chr19:44712442:C:G	0	0.548027	-2.58304
44712536	chr19:44712536:T:C	0	-3.41511	-2.64375
44712615	chr19:44712615:C:T	0	1.8437	-3.10605
44712720	chr19:44712720:G:GT	0	0.470373	-2.61534
44712787	chr19:44712787:A:G	0	-1.03783e-08	-1.79819
44712866	chr19:44712866:G:A	0	-1.03783e-08	-2.29069
44713130	chr19:44713130:A:G	0	-1.03783e-08	-0.946127
44713149	chr19:44713149:A:T	0	-3.39503	-2.27515e-08
44713175	chr19:44713175:A:C	0	4.68795	-2.9469
44713260	chr19:44713260:G:A	0	-2.46449	-2.08286
44713297	chr19:44713297:A:G	0	4.13671	-2.91036
44713840	chr19:44713840:G:A	0	-1.03783e-08	-2.5778
44713848	chr19:44713848:T:C	0	-3.45207	-0.928474
44713926	chr19:44713926:T:C	0	-3.16386	-2.72793
44714018	chr19:44714018:A:G	0	3.27529	-1.82502
44714208	chr19:44714208:A:T	0	3.39165	-1.76763
44714386	chr19:44714386:T:C	0	3.47987	-1.70299
44714411	chr19:44714411:G:A	0	3.63084	-1.7087
44714468	chr19:44714468:A:G	0	3.4481	-1.70147
44714590	chr19:44714590:C:T	0	-3.30923	0.28577
44714641	chr19:44714641:G:A	0	-3.34462	0.4927
44714721	chr19:44714721:C:T	0	-3.32303	0.28577
44714997	chr19:44714997:G:A	0	-3.30018	-1.95477
44715023	chr19:44715023:C:T	0	-2.90717	-2.81625
44715589	chr19:44715589:A:C	0	-1.03783e-08	-1.04772
44715654	chr19:44715654:GA:G	0	-1.03783e-08	-1.95773
44715656	chr19:44715656:T:A	0	-3.35078	-2.45265
44715742	chr19:44715742:A:G	0	-3.32509	-1.9927
44715746	chr19:44715746:T:C	0	-3.2933	-2.0099
44715827	chr19:44715827:G:A	0	-1.03783e-08	-2.59514
44716100	chr19:44716100:T:C	0	-3.29939	-1.95995
44716193	chr19:44716193:A:T	0	-3.30628	-1.97687
44716217	chr19:44716217:G:C	0	-3.31878	-1.98318
44716803	chr19:44716803:T:G	0	-1.64828	-1.9665
44716931	chr19:44716931:C:T	0	-1.86983	-2.10966
44717029	chr19:44717029:G:A	0	-3.53131	-2.27515e-08
44717132	chr19:44717132:C:T	0	-1.03783e-08	-3.09316
44717166	chr19:44717166:A:G	0	-1.92067	-2.04697
44717532	chr19:44717532:G:A	0	-1.03783e-08	-2.88823
44717612	chr19:44717612:C:T	0	-1.03783e-08	-2.66815
44717621	chr19:44717621:T:C	0	31.6931	-2.11458
44718187	chr19:44718187:G:C	0	-3.3344	-2.56365
44718265	chr19:44718265:T:C	0	-3.31747	-2.36387
44718514	chr19:44718514:T:C	0	-1.03783e-08	0.146226
44718652	chr19:44718652:C:T	0	-1.03783e-08	-2.78106
44718758	chr19:44718758:G:A	0	-1.03783e-08	-2.62028
44718780	chr19:44718780:A:G	0	-1.03783e-08	-2.97756
44719102	chr19:44719102:T:C	0	-1.03783e-08	-0.932357
44719251	chr19:44719251:G:C	0	-1.03783e-08	-3.07425
44719347	chr19:44719347:A:G	0	-1.03783e-08	-2.7457
44719620	chr19:44719620:C:T	0	-1.03783e-08	-2.96112
44719766	chr19:44719766:A:G	0	7.13523	-3.02553
44720227	chr19:44720227:G:A	0	0.957963	-2.27515e-08
44720973	chr19:44720973:A:G	0	3.99697	-2.50222
44721042	chr19:44721042:A:C	0	8.15688	-1.06757
44721355	chr19:44721355:C:T	0	-3.16458	-2.78875
44721580	chr19:44721580:G:A	0	-1.03783e-08	-0.300749
44722027	chr19:44722027:G:C	0	-3.23947	-2.91521
44722081	chr19:44722081:C:T	0	12.3211	-3.01385
44722159	chr19:44722159:G:C	0	-0.919739	-2.27515e-08
44722325	chr19:44722325:G:A	0	-3.49938	-3.10878
44723225	chr19:44723225:T:C	0	-3.42489	-2.74838
44723506	chr19:44723506:T:C	0	-1.03783e-08	-3.10477
44723991	chr19:44723991:C:T	0	-3.21525	-2.27515e-08
44724041	chr19:44724041:C:A	0	-1.03783e-08	-2.27978
44724393	chr19:44724393:G:T	0	-3.39549	-2.70993
44724456	chr19:44724456:A:G	0	-3.4301	-2.45546
44724478	chr19:44724478:T:C	0	14.3549	-3.101
44724537	chr19:44724537:A:G	0	-1.03783e-08	-1.30969
44724557	chr19:44724557:C:T	0	-3.39436	-2.79554
44724638	chr19:44724638:C:A	0	-3.38598	-2.73928
44724664	chr19:44724664:G:A	0	-3.36758	-2.74578
44724685	chr19:44724685:G:A	0	-1.03783e-08	-1.19393
44724723	chr19:44724723:A:G	0	-3.42106	-2.79112
44724778	chr19:44724778:G:A	0	-3.41056	-2.71186
44725196	chr19:44725196:C:T	0	-3.37212	-2.73281
44725315	chr19:44725315:G:A	0	-1.03783e-08	-2.25208
44725372	chr19:44725372:G:A	0	-1.03783e-08	-2.05264
44725470	chr19:44725470:C:T	0	-1.03783e-08	-1.17467
44725822	chr19:44725822:T:C	0	-3.40978	-2.27515e-08
44725839	chr19:44725839:T:C	0	-1.03783e-08	-1.69812
44725957	chr19:44725957:C:T	0	-1.03783e-08	-2.53849
44726251	chr19:44726251:G:A	0	-1.03783e-08	-1.6899
44726401	chr19:44726401:C:T	0	-1.03783e-08	-2.56101
44726850	chr19:44726850:A:T	0	-1.03783e-08	-2.93481
44726886	chr19:44726886:G:A	0	-3.24583	-2.27515e-08
44726982	chr19:44726982:G:A	0	-1.03783e-08	-1.27952
44727490	chr19:44727490:T:A	0	10.7473	-2.73688
44727750	chr19:44727750:C:G	0	-1.03783e-08	5.29383
44727867	chr19:44727867:C:T	0	-1.03783e-08	-0.602162
44728081	chr19:44728081:C:G	0	-3.37837	-2.27515e-08
44728178	chr19:44728178:T:C	0	-1.03783e-08	-1.128
44728212	chr19:44728212:G:A	0	-3.54051	-2.27853
44728771	chr19:44728771:T:C	0	-1.03783e-08	-2.64091
44728895	chr19:44728895:G:A	2.41739e-262	157.258	-2.27515e-08
44728939	chr19:44728939:A:G	0	10.5505	-2.27738
44729170	chr19:44729170:G:A	0	-1.03783e-08	-2.3247
44729750	chr19:44729750:C:G	0	-1.90602	-1.93286
44730062	chr19:44730062:AAATTTATAG:A	0	48.0871	-2.89007
44730076	chr19:44730076:A:G	0	-1.73546	-1.80928
44730118	chr19:44730118:A:G	0	54.5928	-2.82005
44730194	chr19:44730194:A:G	0	-2.9958	-2.87064
44730337	chr19:44730337:C:T	0	-3.48199	-3.09158
44730407	chr19:44730407:C:T	0	-2.94128	-2.60873
44730500	chr19:44730500:C:T	0	-1.03783e-08	-3.06723
44730501	chr19:44730501:G:A	0	-3.39042	-2.27515e-08
44730528	chr19:44730528:C:T	0	-2.95748	-2.76207
44730591	chr19:44730591:G:A	0	-2.05673	-1.15209
44730617	chr19:44730617:A:G	0	-3.00286	-2.79729
44730628	chr19:44730628:C:T	0	-3.48462	-2.27515e-08
44730643	chr19:44730643:G:T	0	-2.91819	-2.70105
44730644	chr19:44730644:C:A	0	-3.38197	-2.27515e-08
44730768	chr19:44730768:G:T	0	-2.06016	-1.28769
44730855	chr19:44730855:A:G	0	-2.03524	-2.17318
44730874	chr19:44730874:G:A	0	7.50996	-2.99586
44731065	chr19:44731065:C:T	0	-1.03783e-08	-2.67717
44731070	chr19:44731070:A:G	0	-1.03783e-08	-3.11066
44731195	chr19:44731195:A:C	0	-3.33228	-1.79361
44731580	chr19:44731580:A:G	0	-3.50584	-3.10031
44731593	chr19:44731593:G:A	0	-1.03783e-08	-2.93501
44731770	chr19:44731770:C:T	0	-2.85782	-2.27515e-08
44731942	chr19:44731942:T:C	0	-3.53071	-3.0176
44732009	chr19:44732009:G:A	0	-3.40536	-2.27515e-08
44732331	chr19:44732331:C:T	0	-1.03783e-08	-2.82724
44732440	chr19:44732440:T:C	0	6.7067	-2.27515e-08
44732593	chr19:44732593:AAG:A	0	48.0434	-2.61403
44732598	chr19:44732598:TGAA:T	0	48.0473	-2.60684
44732689	chr19:44732689:G:T	0	-3.27585	-3.10333
44732858	chr19:44732858:C:T	0	-1.03783e-08	-2.00552
44733446	chr19:44733446:A:G	0	-3.28107	-1.91376
44733473	chr19:44733473:C:T	0	1.22939	-0.591786
44733486	chr19:44733486:T:C	0	-0.104104	-2.13915
44734131	chr19:44734131:T:C	0	-2.97019	-2.27515e-08
44734556	chr19:44734556:T:C	0	17.6749	-3.01226
44734728	chr19:44734728:C:T	0	7.84201	-2.2763
44735397	chr19:44735397:G:A	0	-1.03783e-08	-3.0448
44735399	chr19:44735399:A:G	0	-1.74959	-2.27515e-08
44735702	chr19:44735702:A:G	0	-2.63289	-2.27515e-08
44735929	chr19:44735929:A:G	0	19.5186	-3.0203
44736011	chr19:44736011:C:T	0	-1.03783e-08	1.34812
44736012	chr19:44736012:G:A	0	-3.40813	-2.27515e-08
44736267	chr19:44736267:C:T	0	-3.43462	-2.27515e-08
44736312	chr19:44736312:G:A	0	-3.31373	-1.59677
44736390	chr19:44736390:G:A	0	-3.12309	-1.64371
44736883	chr19:44736883:T:TG	0	-3.15702	-1.75567
44736932	chr19:44736932:A:G	0	-3.28247	-1.57212
44737114	chr19:44737114:C:T	0	-3.19959	-1.73456
44737234	chr19:44737234:G:A	0	-1.03783e-08	-3.05855
44737327	chr19:44737327:T:C	0	-0.997046	-2.82566
44737572	chr19:44737572:C:G	0	-1.03783e-08	-1.50564
44737640	chr19:44737640:T:C	0	-2.97651	-2.27515e-08
44737991	chr19:44737991:C:CA	0	55.4072	-2.27515e-08
44738093	chr19:44738093:T:C	0	-2.10541	-3.08752
44738134	chr19:44738134:T:C	0	-2.14005	-3.09509
44738215	chr19:44738215:A:T	0	-2.04285	-3.09472
44738578	chr19:44738578:A:T	0	-1.03783e-08	-3.08379
44738604	chr19:44738604:A:G	0	-1.03783e-08	-2.66643
44738668	chr19:44738668:C:A	0	-3.44553	-2.27515e-08
44738783	chr19:44738783:A:G	0	-2.30269	-2.99182
44738977	chr19:44738977:G:A	0	-2.33377	-2.9948
44739193	chr19:44739193:A:G	0	-2.29481	-3.01021
44739258	chr19:44739258:T:G	0	-2.33466	-2.98402
44739483	chr19:44739483:A:G	0	29.62	-2.82922
44739502	chr19:44739502:A:G	0	-1.03783e-08	-2.67223
44739813	chr19:44739813:C:T	0	-2.24546	-2.9959
44739848	chr19:44739848:G:A	0	-1.03783e-08	-1.59649
44740143	chr19:44740143:C:T	0	-1.03783e-08	0.721849
44740439	chr19:44740439:G:T	0	-3.51785	-2.76503
44740641	chr19:44740641:T:C	0	-3.48025	-2.27515e-08
44740678	chr19:44740678:T:A	0	-1.03783e-08	-1.16369
44740744	chr19:44740744:A:T	0	-2.15479	-3.10985
44741758	chr19:44741758:A:G	0	-1.59197	-0.340594
44741886	chr19:44741886:G:T	0	-1.03783e-08	-3.11027
44741968	chr19:44741968:G:A	0	-1.03783e-08	-2.86975
44742164	chr19:44742164:G:A	0	-1.82969	-1.77907
44742441	chr19:44742441:C:T	0	-2.49365	-2.41979
44742477	chr19:44742477:C:T	0	-2.42476	-2.27515e-08
44742627	chr19:44742627:A:G	0	12.9162	-2.8002
44742702	chr19:44742702:C:T	0	-1.03783e-08	1.17347
44742782	chr19:44742782:C:T	0	-1.03783e-08	0.69371
44743142	chr19:44743142:TC:T	0	-1.03783e-08	-3.07764
44743214	chr19:44743214:G:A	0	-1.03783e-08	-2.34399
44743502	chr19:44743502:G:A	0	-1.00742	-2.27515e-08
44743725	chr19:44743725:G:A	0	-1.03783e-08	-3.10401
44743884	chr19:44743884:G:C	0	-0.590963	-2.71425
44744370	chr19:44744370:A:G	0	57.7302	-3.03529
44744768	chr19:44744768:C:A	0	-1.03783e-08	2.70361
44745366	chr19:44745366:T:C	0	-3.48851	-2.27515e-08
44745599	chr19:44745599:C:G	0	-3.51327	-2.27515e-08
44746404	chr19:44746404:C:T	0	11.4088	-2.12905
44746781	chr19:44746781:G:A	0	-1.03783e-08	-2.48342
44747107	chr19:44747107:A:G	0	-1.03783e-08	-2.02476
44747251	chr19:44747251:C:T	0	-1.03783e-08	-2.25646
44747423	chr19:44747423:C:G	0	-1.03783e-08	-1.7655
44747536	chr19:44747536:G:A	0	-1.03783e-08	2.69421
44747659	chr19:44747659:C:T	0	-1.03783e-08	-2.46975
44747899	chr19:44747899:A:C	0	41.9826	-2.00226
44749182	chr19:44749182:T:A	0	-0.0396745	-2.64098
44749847	chr19:44749847:T:A	0	2.10175	-2.07039
44750234	chr19:44750234:C:T	0	49.672	-2.99528
44750325	chr19:44750325:G:A	0	-1.38729	-1.5802
44750340	chr19:44750340:C:T	0	-3.30378	-1.94577
44750368	chr19:44750368:G:A	0	-3.44805	1.20616
44750718	chr19:44750718:G:A	0	-1.03783e-08	-1.62425
44750745	chr19:44750745:T:C	0	-1.03783e-08	2.88134
44750911	chr19:44750911:C:A	0	8.08623	-2.94711
44751726	chr19:44751726:C:T	0	-3.52657	-2.88723
44751849	chr19:44751849:C:T	0	-3.24448	1.01081
44751927	chr19:44751927:G:A	0	-1.03783e-08	-3.08204
44752009	chr19:44752009:T:C	0	70.6733	-3.07909
44752422	chr19:44752422:G:C	0	76.0495	-3.07113
44753086	chr19:44753086:G:A	0	-3.43047	-2.94802
44753690	chr19:44753690:G:A	0	-1.03783e-08	-1.31774
44753996	chr19:44753996:T:C	0	-2.97593	1.6197
44754660	chr19:44754660:C:G	0	-3.12833	-2.12874
44754700	chr19:44754700:AG:A	0	-1.03783e-08	-1.7712
44754947	chr19:44754947:A:T	0	-1.03783e-08	-0.86094
44755032	chr19:44755032:C:A	0	-1.03783e-08	-0.563605
44755035	chr19:44755035:A:G	0	-1.03783e-08	-3.08507
44755329	chr19:44755329:T:C	0	-1.03783e-08	-1.93409
44755365	chr19:44755365:G:A	0	-1.03783e-08	-1.53098
44755545	chr19:44755545:G:A	0	-1.03783e-08	3.53863
44755650	chr19:44755650:G:A	0	-1.03783e-08	-3.0848
44755745	chr19:44755745:A:C	0	-3.23407	-2.35961
44755948	chr19:44755948:G:C	0	-1.03783e-08	-0.147709
44756217	chr19:44756217:C:T	0	-1.03783e-08	-3.0894
44756550	chr19:44756550:GT:G	0	-2.69231	-2.75142
44756573	chr19:44756573:G:A	0	-1.03783e-08	-3.1031
44756654	chr19:44756654:T:TG	0	-1.03783e-08	-1.80377
44756957	chr19:44756957:G:A	0	-2.66393	-1.89591
44757093	chr19:44757093:T:C	0	-1.03783e-08	4.13511
44757297	chr19:44757297:T:C	0	-2.8547	-3.08783
44757875	chr19:44757875:G:C	0	-1.03783e-08	-0.126256
44757921	chr19:44757921:C:T	0	-1.03783e-08	1.65346
44758263	chr19:44758263:C:T	0	-3.2865	-2.27515e-08
44758651	chr19:44758651:A:G	0	-1.03783e-08	-2.00768
44758970	chr19:44758970:C:T	0	-1.03783e-08	-2.48094
44759423	chr19:44759423:C:T	0	-1.03783e-08	-1.67319
44759439	chr19:44759439:G:A	0	-1.03783e-08	-1.35608
44759982	chr19:44759982:A:T	0	-1.03783e-08	-1.30362
44760052	chr19:44760052:G:T	0	-1.03783e-08	-2.59507
44760309	chr19:44760309:C:T	0	-2.96309	-2.27515e-08
44760372	chr19:44760372:G:A	0	-1.03783e-08	-2.75253
44760457	chr19:44760457:C:T	0	-1.03783e-08	0.269484
44760491	chr19:44760491:A:G	0	-1.03783e-08	-3.10368
44760715	chr19:44760715:T:C	0	-1.03783e-08	-1.24013
44761028	chr19:44761028:G:C	0	-2.17772	-3.05477
44761064	chr19:44761064:T:G	0	-1.03783e-08	-3.08712
44761089	chr19:44761089:T:C	0	-2.16202	-3.09247
44761206	chr19:44761206:T:C	0	-1.03783e-08	-0.607964
44761373	chr19:44761373:C:T	0	-1.03783e-08	-2.5383
44761427	chr19:44761427:G:A	0	-1.03783e-08	-3.09391
44761461	chr19:44761461:G:C	0	-1.03783e-08	0.216174
44761609	chr19:44761609:G:A	0	-3.19834	-2.27515e-08
44761610	chr19:44761610:G:A	0	-3.01176	-2.27515e-08
44761657	chr19:44761657:G:A	0	-1.03783e-08	-2.77596
44761661	chr19:44761661:C:T	0	-1.03783e-08	-1.78199
44761687	chr19:44761687:G:A	0	-1.03783e-08	-1.60448
44761746	chr19:44761746:T:C	0	-3.19061	-2.38823
44762178	chr19:44762178:A:T	0	-3.17752	-2.35853
44762476	chr19:44762476:C:G	0	-1.03783e-08	0.431479
44762702	chr19:44762702:T:C	0	-3.16728	-2.27515e-08
44763303	chr19:44763303:T:C	0	-1.03783e-08	-2.26954
44763458	chr19:44763458:T:C	0	-3.45624	1.05519
44763488	chr19:44763488:C:G	0	-2.92275	-0.924319
44763678	chr19:44763678:G:A	0	-3.42872	0.0415437
44763725	chr19:44763725:G:A	0	-1.03783e-08	-2.64231
44763826	chr19:44763826:C:A	0	-3.4481	-1.20857
44763958	chr19:44763958:A:G	0	-1.03783e-08	-2.48231
44764001	chr19:44764001:T:C	0	-2.82224	-2.29019
44764043	chr19:44764043:C:T	0	-3.46399	-1.23907
44764224	chr19:44764224:A:G	0	-1.03783e-08	4.22903
44764527	chr19:44764527:G:A	0	-3.16706	-2.35918
44764544	chr19:44764544:A:G	0	-3.37237	-1.99853
44764652	chr19:44764652:G:A	0	-3.07795	-2.27515e-08
44764850	chr19:44764850:G:A	0	-1.03783e-08	-1.99477
44764870	chr19:44764870:G:C	0	-3.5109	-0.166433
44764957	chr19:44764957:T:A	0	-2.96467	-2.27515e-08
44764981	chr19:44764981:C:T	0	-3.49118	-2.64196
44765295	chr19:44765295:C:T	0	-3.40844	-2.67745
44765397	chr19:44765397:G:T	0	-1.03783e-08	-3.10569
44765442	chr19:44765442:T:G	0	-1.03783e-08	-3.10546
44765522	chr19:44765522:A:G	0	-3.3303	-2.9298
44765772	chr19:44765772:C:T	0	-3.02112	-2.27515e-08
44765776	chr19:44765776:G:GT	0	-1.03783e-08	0.296898
44766330	chr19:44766330:C:G	0	-1.03783e-08	-2.57596
44766468	chr19:44766468:T:C	0	1.04139	-2.27515e-08
44766885	chr19:44766885:G:A	0	-1.03783e-08	0.410315
44767187	chr19:44767187:T:A	0	-3.50468	-3.09098
44767209	chr19:44767209:G:A	0	-1.03783e-08	-2.64322
44767537	chr19:44767537:G:A	0	-1.03783e-08	-3.09456
44767713	chr19:44767713:G:A	0	-1.03783e-08	0.296898
44767759	chr19:44767759:C:T	0	-1.03783e-08	4.29222
44768402	chr19:44768402:G:A	0	-1.03783e-08	4.62178
44768404	chr19:44768404:GC:G	0	-1.03783e-08	-2.99292
44768540	chr19:44768540:A:G	0	-1.03783e-08	-3.01725
44768869	chr19:44768869:A:G	0	-3.13447	-0.769218
44768940	chr19:44768940:A:T	0	-3.03981	-2.27515e-08
44769271	chr19:44769271:TC:T	0	-3.14713	-2.05786
44769481	chr19:44769481:C:T	0	-3.08663	-1.39766
44769574	chr19:44769574:A:G	0	-3.2739	4.11418
44769578	chr19:44769578:G:A	0	-1.03783e-08	-0.588927
44769776	chr19:44769776:A:T	0	-1.03783e-08	6.76059
44770147	chr19:44770147:G:A	0	-1.03783e-08	7.13035
44770492	chr19:44770492:G:A	0	-1.03783e-08	-1.87112
44770763	chr19:44770763:G:A	0	-1.03783e-08	3.84243
44770815	chr19:44770815:C:T	0	-3.44061	-2.27515e-08
44770843	chr19:44770843:G:A	0	-1.03783e-08	-2.15302
44771076	chr19:44771076:C:A	0	-1.03783e-08	-2.00974
44771200	chr19:44771200:AATGTGT:A	0	-1.03783e-08	4.4574
44771659	chr19:44771659:C:A	0	-1.03783e-08	-1.48428
44771753	chr19:44771753:A:T	0	-2.99327	-2.27515e-08
44772136	chr19:44772136:A:G	0	-1.03783e-08	1.55779
44772470	chr19:44772470:A:T	0	-3.06945	-2.27515e-08
44772528	chr19:44772528:T:C	0	-3.02256	-2.27515e-08
44772592	chr19:44772592:C:T	0	-1.03783e-08	-3.11075
44773333	chr19:44773333:GTTA:G	0	51.055	-2.27515e-08
44773359	chr19:44773359:A:T	0	-3.04383	-2.27515e-08
44773406	chr19:44773406:T:C	0	-1.03783e-08	-2.36146
44773542	chr19:44773542:G:A	0	-1.03783e-08	-3.10548
44773583	chr19:44773583:T:A	0	-1.03783e-08	4.3364
44774107	chr19:44774107:C:A	0	-1.03783e-08	-2.95686
44774329	chr19:44774329:G:A	0	-1.03783e-08	-3.07951
44774781	chr19:44774781:G:T	0	-1.03783e-08	-2.1592
44774784	chr19:44774784:A:G	0	1.08547	-2.86986
44774853	chr19:44774853:T:C	0	-1.03783e-08	-1.96421
44774873	chr19:44774873:C:A	0	-1.03783e-08	4.16852
44775098	chr19:44775098:G:A	0	-1.03783e-08	-2.57794
44775165	chr19:44775165:T:A	0	-3.5129	-2.27515e-08
44775167	chr19:44775167:A:T	0	-3.52364	-2.27515e-08
44775244	chr19:44775244:C:A	0	-1.03783e-08	4.0852
44775270	chr19:44775270:C:A	0	-1.03783e-08	-1.39689
44775346	chr19:44775346:A:G	0	4.46686	-2.39652
44775643	chr19:44775643:T:C	0	-1.03783e-08	-2.88041
44775778	chr19:44775778:G:T	0	-1.03783e-08	4.21483
44775900	chr19:44775900:A:G	0	-3.15971	-2.59794
44776083	chr19:44776083:A:G	0	-3.25697	-1.59812
44776622	chr19:44776622:CCA:C	0	-1.03783e-08	-1.92915
44776717	chr19:44776717:C:G	0	-2.95588	2.06209
44777228	chr19:44777228:G:C	0	-1.03783e-08	-0.44533
44777954	chr19:44777954:G:A	0	-1.03783e-08	-2.89335
44778981	chr19:44778981:G:A	0	-1.03783e-08	-3.0871
44779696	chr19:44779696:C:T	0	-3.35461	-2.80286
44779766	chr19:44779766:C:T	0	-3.12553	-1.48126
44780351	chr19:44780351:T:G	0	-1.03783e-08	-1.83335
44780367	chr19:44780367:C:T	0	-1.03783e-08	1.838
44780679	chr19:44780679:G:A	0	-1.03783e-08	-1.55474
44781009	chr19:44781009:A:C	0	-1.51914	-2.65246
44781062	chr19:44781062:C:T	0	-1.03783e-08	-1.59901
44781133	chr19:44781133:T:G	0	-1.96348	-2.96618
44781141	chr19:44781141:G:A	0	-1.03783e-08	-3.01177
44781238	chr19:44781238:C:T	0	-1.03783e-08	-2.99491
44782477	chr19:44782477:G:A	0	-1.03783e-08	-1.26535
44782744	chr19:44782744:C:T	0	-1.03783e-08	-1.90742
44783006	chr19:44783006:G:A	0	-3.47028	-3.04661
44783369	chr19:44783369:C:T	0	-1.03783e-08	-2.40127
44783846	chr19:44783846:A:G	0	-1.61087	-2.27515e-08
44784089	chr19:44784089:C:T	0	-1.03783e-08	-3.10769
44784417	chr19:44784417:G:C	0	-1.03783e-08	-0.228217
44784592	chr19:44784592:G:T	0	-2.4432	-1.56423
44784642	chr19:44784642:T:G	0	-1.03783e-08	-0.577412
44784856	chr19:44784856:G:A	0	-1.03783e-08	-0.312111
44785117	chr19:44785117:A:G	0	-3.51858	-3.03252
44785546	chr19:44785546:AGATAGATAGATAGAT:A	0	-3.17067	-2.27515e-08
44785738	chr19:44785738:A:C	0	-3.52106	-3.10446
44785841	chr19:44785841:G:A	0	-1.03783e-08	-2.91496
44785921	chr19:44785921:C:T	0	-1.03783e-08	-0.995634
44786098	chr19:44786098:C:A	0	-2.10377	-2.27515e-08
44786553	chr19:44786553:C:T	0	-3.20497	-2.27515e-08
44786626	chr19:44786626:A:T	0	-1.03783e-08	0.54366
44786744	chr19:44786744:A:G	0	-1.03783e-08	-2.81584
44787010	chr19:44787010:G:A	0	-1.73564	-3.10295
44787042	chr19:44787042:G:A	0	-1.03783e-08	-3.00298
44787060	chr19:44787060:G:C	0	-1.03783e-08	0.489231
44787120	chr19:44787120:G:A	0	-3.49465	-3.0495
44787199	chr19:44787199:T:C	0	-1.03783e-08	-2.84339
44787220	chr19:44787220:T:C	0	-0.847508	-2.17343
44787351	chr19:44787351:G:A	0	-1.03783e-08	0.523179
44787373	chr19:44787373:G:A	0	-1.03783e-08	-2.76956
44787471	chr19:44787471:G:A	0	-1.03783e-08	-2.3046
44788287	chr19:44788287:T:G	0	-3.13771	-2.27515e-08
44788691	chr19:44788691:C:T	0	-1.03783e-08	-3.08526
44788935	chr19:44788935:A:G	0	-1.03783e-08	-1.37728
44789032	chr19:44789032:C:G	0	-3.09313	-1.17364
44789120	chr19:44789120:C:G	0	-1.03783e-08	-1.37728
44789178	chr19:44789178:C:T	0	-1.03783e-08	-2.62406
44789355	chr19:44789355:T:C	0	-1.03783e-08	-2.28238
44789580	chr19:44789580:G:A	0	-1.03783e-08	-1.72511
44789671	chr19:44789671:G:A	0	-3.43329	-2.27515e-08
44789840	chr19:44789840:A:G	0	-1.03783e-08	1.07223
44789851	chr19:44789851:G:A	0	-1.03783e-08	-1.06488
44789899	chr19:44789899:C:T	0	-3.32243	-0.367849
44790462	chr19:44790462:A:G	0	-0.21748	-2.25809
44791239	chr19:44791239:GC:G	0	-1.03783e-08	-3.09195
44791241	chr19:44791241:G:A	0	-1.03783e-08	-3.095
44791300	chr19:44791300:T:C	0	-2.44912	-3.06992
44791598	chr19:44791598:T:G	0	-1.03783e-08	-3.10944
44791613	chr19:44791613:G:A	0	-1.03783e-08	-3.04487
44791656	chr19:44791656:C:T	0	-1.03783e-08	-0.553056
44791687	chr19:44791687:G:A	0	-1.03783e-08	-2.8561
44791769	chr19:44791769:A:C	0	-2.24435	-2.27515e-08
44791771	chr19:44791771:G:A	0	-1.03783e-08	-2.92988
44791775	chr19:44791775:T:C	0	-2.82448	-3.01075
44792015	chr19:44792015:C:T	0	-1.03783e-08	1.67416
44792564	chr19:44792564:A:C	0	-1.03783e-08	-3.00364
44792629	chr19:44792629:G:A	0	42.9891	-2.94912
44792751	chr19:44792751:C:G	0	-1.03783e-08	-3.02414
44792923	chr19:44792923:G:A	0	-1.03783e-08	-2.45162
44793077	chr19:44793077:G:C	0	-1.03783e-08	1.38123
44793107	chr19:44793107:G:A	0	81.4711	-2.27515e-08
44793549	chr19:44793549:C:T	0	41.9518	-2.94199
44793589	chr19:44793589:A:AC	0	-0.262533	-2.02727
44793637	chr19:44793637:G:A	0	-2.02053	-2.27515e-08
44794197	chr19:44794197:A:C	0	-3.3771	-3.01483
44794222	chr19:44794222:C:T	0	-1.69633	1.22852
44794337	chr19:44794337:C:T	0	-1.03783e-08	-1.12437
44794379	chr19:44794379:C:T	0	-1.03783e-08	-2.74838
44794557	chr19:44794557:C:T	0	-1.03783e-08	-2.78785
44794621	chr19:44794621:T:C	0	-3.32263	-3.0431
44794671	chr19:44794671:A:G	0	-1.10078	-2.92591
44795124	chr19:44795124:A:C	0	-1.03783e-08	0.114363
44795465	chr19:44795465:C:T	0	-1.03783e-08	-2.41982
44795943	chr19:44795943:C:T	0	-1.03783e-08	-3.00004
44796126	chr19:44796126:A:C	0	-1.03783e-08	1.81748
44796139	chr19:44796139:C:T	0	-1.03783e-08	-2.75183
44796170	chr19:44796170:G:A	0	-1.03783e-08	-0.650561
44796327	chr19:44796327:G:A	0	-1.03783e-08	0.366634
44796762	chr19:44796762:T:C	0	-1.03783e-08	-2.10407
44797341	chr19:44797341:G:C	0	-1.03783e-08	-2.67987
44797550	chr19:44797550:A:C	0	-1.03783e-08	-2.84468
44797831	chr19:44797831:T:C	0	-2.9794	-2.24676
44797855	chr19:44797855:C:T	0	-2.32518	-2.77459
44797888	chr19:44797888:C:A	0	-2.5176	-2.80464
44797903	chr19:44797903:A:G	0	-2.43215	-2.82446
44797922	chr19:44797922:G:GC	0	8.74722	-2.79143
44798137	chr19:44798137:C:T	0	-2.53289	-2.77372
44798169	chr19:44798169:C:CCTG	0	8.20508	-2.19737
44798293	chr19:44798293:T:TGATCCTCCTGTCTCGGC	0	-1.03783e-08	-2.29778
44798313	chr19:44798313:G:A	0	-1.03783e-08	-2.29107
44798435	chr19:44798435:C:T	0	-1.03783e-08	-2.93845
44798438	chr19:44798438:G:A	0	-1.03783e-08	2.87002
44798451	chr19:44798451:T:C	0	-1.03783e-08	-2.71467
44798584	chr19:44798584:G:A	0	-1.03783e-08	-2.31905
44798630	chr19:44798630:G:A	0	-1.03783e-08	-2.67399
44798651	chr19:44798651:C:T	0	-1.03783e-08	-2.93424
44798667	chr19:44798667:T:C	0	14.2842	-1.63617
44798885	chr19:44798885:G:A	0	-1.03783e-08	-2.12625
44799247	chr19:44799247:G:A	8.5479e-274	130.89	-2.27515e-08
44799256	chr19:44799256:A:G	0	14.6676	-1.71027
44799408	chr19:44799408:T:G	0	-3.44689	-3.05797
44799521	chr19:44799521:A:G	0	41.8128	-1.05286
44799635	chr19:44799635:G:A	0	-1.03783e-08	12.0635
44799692	chr19:44799692:GAA:G	7.54029e-284	110.664	-2.92206
44799719	chr19:44799719:AAAG:A	0	-2.49147	-2.27515e-08
44799789	chr19:44799789:AAAAAG:A	0	-1.03783e-08	-2.8051
44799791	chr19:44799791:AAAG:A	0	-1.03783e-08	-0.565304
44799816	chr19:44799816:G:A	0	-1.03783e-08	-2.07996
44799822	chr19:44799822:GAGAA:G	0	-2.59471	-2.27515e-08
44799951	chr19:44799951:A:G	0	-1.03783e-08	-2.56579
44800054	chr19:44800054:G:A	0	47.8543	4.52638
44800077	chr19:44800077:A:G	0	-2.32737	-3.10015
44800115	chr19:44800115:C:T	0	-1.03783e-08	-2.90916
44800437	chr19:44800437:G:A	0	-1.03783e-08	-2.14401
44800608	chr19:44800608:G:A	0	-1.03783e-08	-2.93312
44800726	chr19:44800726:A:G	0	-2.75161	-2.27515e-08
44800777	chr19:44800777:G:T	0	-1.03783e-08	-0.135964
44802327	chr19:44802327:C:T	0	-2.90768	-2.27515e-08
44802423	chr19:44802423:T:C	0	-1.03783e-08	-2.41626
44802430	chr19:44802430:A:G	0	-1.03783e-08	-2.78387
44802496	chr19:44802496:T:C	0	-2.29108	-2.5988
44803488	chr19:44803488:A:G	0	-1.03783e-08	-2.93396
44803666	chr19:44803666:A:G	0	-2.10191	-2.6912
44803697	chr19:44803697:T:A	0	-1.21036	-3.02347
44804244	chr19:44804244:T:C	0	-2.59993	-3.02127
44804354	chr19:44804354:T:C	0	-1.03783e-08	-2.92111
44804515	chr19:44804515:AT:A	0	-1.03783e-08	-2.3961
44804951	chr19:44804951:G:A	0	-3.03545	-2.27515e-08
44805596	chr19:44805596:G:C	0	-1.03783e-08	-2.57979
44806174	chr19:44806174:T:C	0	12.4819	-1.29712
44806266	chr19:44806266:G:A	0	-1.03783e-08	1.06183
44806377	chr19:44806377:G:A	0	49.2196	-1.94823
44806463	chr19:44806463:T:C	0	-1.40034	-3.05992
44806529	chr19:44806529:T:A	0	-2.63734	-3.10661
44806583	chr19:44806583:C:T	0	-1.03783e-08	-1.3641
44806724	chr19:44806724:T:C	0	-1.03783e-08	3.8541
44806725	chr19:44806725:T:C	0	-1.03783e-08	-2.78031
44806778	chr19:44806778:G:A	0	48.226	-1.89436
44806907	chr19:44806907:G:A	0	-1.03783e-08	-2.56033
44806988	chr19:44806988:A:G	0	-1.03783e-08	-2.92016
44807485	chr19:44807485:AG:A	0	-1.03783e-08	-2.56356
44807827	chr19:44807827:G:A	0	1.02077	-2.27515e-08
44807895	chr19:44807895:AC:A	0	-1.03783e-08	-2.38147
44808040	chr19:44808040:AGCTTG:A	0	48.1966	-1.98613
44808048	chr19:44808048:TAAC:T	0	48.2663	-1.99293
44808053	chr19:44808053:T:G	0	48.2582	-1.98205
44808490	chr19:44808490:G:C	0	-2.38018	-2.58883
44808779	chr19:44808779:C:G	0	-2.66424	-2.92331
44808857	chr19:44808857:G:A	0	-1.49377	-2.7905
44809151	chr19:44809151:G:A	0	-1.03783e-08	-2.98557
44809760	chr19:44809760:G:A	0	-1.03783e-08	0.609774
44809879	chr19:44809879:G:C	0	-1.03783e-08	-2.34019
44810411	chr19:44810411:A:T	0	-3.51918	-2.27515e-08
44810480	chr19:44810480:C:T	0	-3.40059	-1.85694
44811138	chr19:44811138:A:T	0	-3.11448	-2.27515e-08
44811510	chr19:44811510:C:T	0	-2.4943	-2.86503
44811589	chr19:44811589:A:T	0	-1.03783e-08	-2.84203
44811718	chr19:44811718:C:G	0	-2.92807	-2.27515e-08
44811862	chr19:44811862:C:T	0	-3.29934	-0.959207
44812282	chr19:44812282:G:A	0	-1.03783e-08	-2.21594
44812437	chr19:44812437:G:T	0	-1.03783e-08	-2.26803
44812562	chr19:44812562:G:A	0	-1.03783e-08	-2.84295
44812819	chr19:44812819:G:A	0	-1.03783e-08	-2.48513
44813073	chr19:44813073:TGGA:T	0	-2.19397	-2.70642
44813331	chr19:44813331:G:A	0	47.5281	-2.27515e-08
44813547	chr19:44813547:C:T	0	-2.19067	-2.64377
44813550	chr19:44813550:C:T	0	-2.45635	-2.91456
44813673	chr19:44813673:G:A	0	-1.03783e-08	-2.67474
44813766	chr19:44813766:C:A	0	-1.03783e-08	0.15956
44813881	chr19:44813881:C:T	0	-3.23072	-2.31145
44813897	chr19:44813897:C:T	0	-1.03783e-08	-0.0831391
44814047	chr19:44814047:G:A	0	-1.03783e-08	-2.99853
44814345	chr19:44814345:C:T	0	-1.03783e-08	-1.73532
44814779	chr19:44814779:C:T	0	-1.03783e-08	-0.724024
44815094	chr19:44815094:A:G	0	47.2994	-2.98549
44815307	chr19:44815307:A:C	0	-2.44091	-2.55168
44815387	chr19:44815387:A:G	0	-1.03783e-08	-2.84817
44815591	chr19:44815591:T:G	0	-1.03783e-08	-1.71748
44816040	chr19:44816040:G:A	0	-2.85357	-2.27515e-08
44816357	chr19:44816357:T:C	0	-2.93944	-2.26997
44816374	chr19:44816374:G:A	9.18886e-213	271.42	-2.27515e-08
44816964	chr19:44816964:C:T	0	-1.03783e-08	-1.71759
44817129	chr19:44817129:C:T	0	-2.76669	-2.19675
44817250	chr19:44817250:G:T	0	-1.03783e-08	-1.03419
44817598	chr19:44817598:G:A	0	-1.03783e-08	-2.74231
44817613	chr19:44817613:C:T	0	-1.03783e-08	-2.17294
44817711	chr19:44817711:G:A	0	-3.10275	-1.10804
44818029	chr19:44818029:C:T	0	-1.03783e-08	-2.92025
44818069	chr19:44818069:G:T	0	-1.03783e-08	0.414793
44818347	chr19:44818347:G:A	0	-1.03783e-08	-3.04116
44818584	chr19:44818584:G:A	0	-1.03783e-08	-2.55925
44818648	chr19:44818648:G:A	0	-3.14761	-0.951355
44819059	chr19:44819059:C:T	0	-3.33903	-2.27515e-08
44819096	chr19:44819096:A:C	0	-1.03783e-08	-3.10388
44819487	chr19:44819487:A:G	0	-1.09717	0.0206609
44819634	chr19:44819634:C:T	0	-3.13375	-2.27515e-08
44819705	chr19:44819705:A:T	0	-3.00092	-2.27515e-08
44819816	chr19:44819816:T:C	0	-3.34604	1.29586
44819830	chr19:44819830:A:G	0	-3.08318	-2.27515e-08
44819843	chr19:44819843:T:C	0	-2.97031	-2.27515e-08
44819913	chr19:44819913:CCATCCCCAACTCATCCT:C	0	69.3524	-0.700767
44820214	chr19:44820214:C:A	0	-2.58491	-2.27515e-08
44820544	chr19:44820544:C:T	0	-2.26813	-2.27515e-08
44820881	chr19:44820881:G:A	0	56.5323	0.528079
44821509	chr19:44821509:C:G	0	-1.03783e-08	-1.72389
44821612	chr19:44821612:G:A	0	-1.03783e-08	-1.83305
44821642	chr19:44821642:G:A	0	-3.41173	-2.27515e-08
44821701	chr19:44821701:C:T	0	-3.42944	-2.36146
44821938	chr19:44821938:G:C	0	-1.03783e-08	-2.03746
44822052	chr19:44822052:G:A	0	-1.43978	-3.05734
44822080	chr19:44822080:C:T	0	-3.18645	-1.17074
44822134	chr19:44822134:C:T	0	-1.3138	-3.04585
44822255	chr19:44822255:C:T	0	-3.39624	-2.27515e-08
44822314	chr19:44822314:G:A	0	-1.03783e-08	-1.55236
44822412	chr19:44822412:G:A	0	-3.37366	-2.27515e-08
44822481	chr19:44822481:T:G	0	29.768	-2.96484
44822611	chr19:44822611:G:A	0	-1.03783e-08	-1.26041
44822672	chr19:44822672:G:A	0	-3.2615	1.52042
44822705	chr19:44822705:C:A	0	-1.03783e-08	-2.6245
44822960	chr19:44822960:T:C	0	48.5713	-3.0894
44823066	chr19:44823066:T:TA	0	-1.03783e-08	1.04555
44823268	chr19:44823268:G:A	0	-1.03783e-08	1.54063
44823374	chr19:44823374:C:T	0	-1.03783e-08	-1.02607
44823407	chr19:44823407:C:T	0	47.3448	-3.10407
44823511	chr19:44823511:C:T	0	-1.22891	-2.51995
44824051	chr19:44824051:C:T	0	-1.03783e-08	1.53922
44824052	chr19:44824052:C:T	0	45.462	-3.1094
44824202	chr19:44824202:T:C	0	29.0985	-3.04439
44824692	chr19:44824692:C:T	0	-1.03783e-08	-2.91911
44824693	chr19:44824693:G:A	0	-1.03783e-08	2.44291
44824740	chr19:44824740:C:A	0	-1.03783e-08	0.71664
44824756	chr19:44824756:G:T	0	-3.44249	-2.27515e-08
44825012	chr19:44825012:G:A	0	-1.03783e-08	1.53812
44825110	chr19:44825110:A:T	0	45.5598	-2.70992
44825122	chr19:44825122:T:A	0	45.3214	-2.76029
44825123	chr19:44825123:C:A	0	45.3988	-2.76312
44825219	chr19:44825219:C:T	0	4.27133	-2.98758
44825528	chr19:44825528:A:G	0	-1.03783e-08	-2.73802
44825806	chr19:44825806:C:T	0	-1.03783e-08	-1.34519
44825873	chr19:44825873:G:A	0	-1.03783e-08	2.74486
44825903	chr19:44825903:T:C	0	-1.03783e-08	2.74828
44826056	chr19:44826056:G:A	0	-1.03783e-08	-2.4263
44826087	chr19:44826087:T:C	0	46.123	-3.103
44826181	chr19:44826181:G:A	0	-3.53987	-2.27515e-08
44826721	chr19:44826721:AG:A	0	-3.4421	-2.25397
44826954	chr19:44826954:T:C	0	-1.03783e-08	-1.54011
44827092	chr19:44827092:AGACAGATAGAT:A	0	-1.03783e-08	5.38146
44827128	chr19:44827128:C:T	0	-1.03783e-08	-2.82908
44827263	chr19:44827263:C:T	0	-1.03783e-08	-1.06522
44827336	chr19:44827336:G:A	0	-1.03783e-08	-2.68676
44827388	chr19:44827388:G:C	0	-1.03783e-08	-3.10884
44828429	chr19:44828429:C:T	0	5.61455	-2.27515e-08
44828453	chr19:44828453:C:T	0	-1.03783e-08	-2.9089
44828464	chr19:44828464:G:GTAGC	0	7.32448	1.15856
44828468	chr19:44828468:C:T	0	53.4426	2.63971
44828807	chr19:44828807:A:T	0	-3.45763	-2.27515e-08
44829584	chr19:44829584:T:C	0	7.15972	-2.89888
44829624	chr19:44829624:C:T	0	-1.03783e-08	-3.11004
44829839	chr19:44829839:G:A	0	-3.48742	-2.27515e-08
44830058	chr19:44830058:C:T	0	-3.46171	-1.94809
44830427	chr19:44830427:C:T	0	-1.03783e-08	-2.90487
44830489	chr19:44830489:A:T	0	-1.03783e-08	-2.52074
44830577	chr19:44830577:T:C	0	61.3095	-2.348
44830701	chr19:44830701:T:C	0	-2.35802	-2.6258
44830730	chr19:44830730:T:A	0	-1.03783e-08	-0.951872
44830756	chr19:44830756:C:G	0	8.86141	-1.61551
44830798	chr19:44830798:C:T	0	-1.03783e-08	-3.10863
44831016	chr19:44831016:C:T	0	-1.03783e-08	1.06516
44831021	chr19:44831021:G:A	0	-1.03783e-08	-1.44908
44831147	chr19:44831147:A:G	0	-1.03783e-08	-3.10286
44831249	chr19:44831249:T:C	0	-1.03783e-08	-1.72764
44831689	chr19:44831689:T:C	0	-1.03783e-08	-2.46772
44831713	chr19:44831713:A:G	0	-3.51938	-3.10286
44831740	chr19:44831740:A:G	0	-1.03783e-08	0.991689
44831925	chr19:44831925:C:A	0	4.00118	-2.03853
44832716	chr19:44832716:TAAAAC:T	0	-1.03783e-08	-3.10473
44832739	chr19:44832739:A:G	0	-3.45926	-2.27515e-08
44832778	chr19:44832778:T:C	0	44.7793	-2.90569
44832813	chr19:44832813:C:T	0	-1.03783e-08	0.971565
44832883	chr19:44832883:A:G	0	-1.55766	-1.50368
44832926	chr19:44832926:AGGCT:A	0	-1.03783e-08	0.940974
44833186	chr19:44833186:G:A	0	44.6489	-2.80129
44833342	chr19:44833342:T:C	0	3.40087	-2.56337
44834247	chr19:44834247:G:C	0	39.509	-2.94587
44834480	chr19:44834480:C:T	0	23.9596	-2.22327
44834779	chr19:44834779:G:C	0	-1.03783e-08	-1.8017
44834795	chr19:44834795:C:T	0	-1.03783e-08	-1.25587
44834963	chr19:44834963:A:G	0	24.2969	-2.56862
44835079	chr19:44835079:A:G	0	-3.48214	-2.27515e-08
44835236	chr19:44835236:T:C	0	23.7967	-2.38863
44835238	chr19:44835238:T:C	0	-2.06127	-2.59791
44835266	chr19:44835266:G:C	0	46.5557	2.7061
44835638	chr19:44835638:G:A	0	3.83562	-1.5147
44836083	chr19:44836083:G:A	0	-1.03783e-08	-2.42052
44836764	chr19:44836764:C:T	0	-3.0753	-2.27515e-08
44836881	chr19:44836881:G:A	0	23.4597	-2.16129
44837250	chr19:44837250:T:C	0	-1.03783e-08	3.00395
44837379	chr19:44837379:G:A	0	1.56126	-1.04213
44837479	chr19:44837479:G:A	0	43.433	2.83434
44838025	chr19:44838025:T:C	0	-1.67031	-1.21696
44838445	chr19:44838445:G:A	0	-1.03783e-08	-0.532207
44838502	chr19:44838502:C:G	0	21.3933	-2.32817
44838647	chr19:44838647:G:A	0	42.8388	2.88578
44838691	chr19:44838691:A:G	0	23.5084	-2.59877
44838698	chr19:44838698:A:G	0	-2.21996	-3.03636
44838857	chr19:44838857:A:G	0	37.6879	2.33873
44838867	chr19:44838867:G:A	0	-1.4074	5.23985
44838904	chr19:44838904:G:A	0	40.0502	2.6957
44839079	chr19:44839079:T:G	0	-1.03783e-08	-3.0822
44839095	chr19:44839095:T:C	0	-1.03783e-08	2.59786
44839099	chr19:44839099:C:G	0	-1.03783e-08	-3.11074
44839373	chr19:44839373:C:T	0	4.01207	-1.66112
44840322	chr19:44840322:G:A	0	-2.62832	-3.07929
44840407	chr19:44840407:A:G	0	2.72156	-2.84043
44840656	chr19:44840656:G:A	0	-1.03783e-08	6.83397
44840863	chr19:44840863:T:C	0	-1.03783e-08	-2.94596
44840996	chr19:44840996:T:C	0	-1.03783e-08	-2.97547
44841010	chr19:44841010:A:G	0	-1.03783e-08	-2.75905
44841465	chr19:44841465:G:A	0	-1.31234	-2.19652
44841468	chr19:44841468:C:T	0	-1.03783e-08	-2.93976
44842187	chr19:44842187:C:G	0	-1.03783e-08	-3.0184
44842206	chr19:44842206:G:A	0	-1.03783e-08	-2.80156
44842363	chr19:44842363:G:A	0	-1.03783e-08	2.99799
44842451	chr19:44842451:G:A	0	46.8404	-1.27964
44842516	chr19:44842516:C:T	0	2.99615	-2.69638
44842530	chr19:44842530:A:T	0	52.2156	-2.33475
44842548	chr19:44842548:C:G	0	-1.03783e-08	-1.89052
44842812	chr19:44842812:G:A	0	-2.3931	-1.96954
44842913	chr19:44842913:G:A	0	-1.03783e-08	5.19319
44843294	chr19:44843294:A:T	0	51.1344	-2.64913
44843831	chr19:44843831:C:T	0	-1.03783e-08	0.872943
44843930	chr19:44843930:C:T	0	-1.03783e-08	0.544538
44844304	chr19:44844304:T:G	0	63.3534	-2.98512
44844465	chr19:44844465:C:T	0	-1.03783e-08	3.01162
44844650	chr19:44844650:C:T	0	-1.03783e-08	1.81198
44844996	chr19:44844996:C:T	0	1.87026	-3.08738
44845045	chr19:44845045:G:C	0	-1.03783e-08	-1.62211
44845174	chr19:44845174:A:G	0	-1.03783e-08	-0.608287
44845226	chr19:44845226:A:G	0	-1.03783e-08	1.25019
44845265	chr19:44845265:G:T	0	44.4228	2.16597
44845750	chr19:44845750:A:T	0	-1.03783e-08	-3.09202
44846047	chr19:44846047:CA:C	0	-1.03783e-08	3.23695
44846054	chr19:44846054:C:G	0	-1.03783e-08	2.25417
44846112	chr19:44846112:T:C	0	73.0216	-2.38727
44846347	chr19:44846347:C:T	0	-1.03783e-08	-3.09589
44847465	chr19:44847465:A:C	0	-1.03783e-08	-3.08051
44847498	chr19:44847498:A:G	0	-1.03783e-08	1.67496
44847649	chr19:44847649:C:T	0	-1.03783e-08	-3.09151
44847806	chr19:44847806:A:AGAGC	0	-1.03783e-08	-3.11059
44848259	chr19:44848259:C:G	0	36.7668	-2.27515e-08
44848489	chr19:44848489:A:G	0	1.78126	-3.1108
44848634	chr19:44848634:A:G	0	41.9373	-1.62999
44849162	chr19:44849162:G:C	0	1.82949	-3.07591
44849547	chr19:44849547:C:T	0	2.10616	-2.67171
44849612	chr19:44849612:G:A	0	-1.03783e-08	-3.06368
44850004	chr19:44850004:C:G	0	1.89836	-2.66916
44850617	chr19:44850617:C:A	0	-1.03783e-08	-3.11071
44850770	chr19:44850770:G:C	0	-1.03783e-08	-2.50968
44850787	chr19:44850787:T:G	0	-3.14529	-2.8328
44850864	chr19:44850864:TGGCCTTCAAG:T	0	-1.03783e-08	-3.09614
44851039	chr19:44851039:A:G	0	-3.1267	-2.84675
44852010	chr19:44852010:T:A	0	-1.03783e-08	-2.9966
44852078	chr19:44852078:G:A	0	-1.03783e-08	-3.07887
44852253	chr19:44852253:A:G	0	-1.03783e-08	-3.11082
44852295	chr19:44852295:A:G	0	-1.57211	2.92891
44852338	chr19:44852338:C:T	0	2.36305	0.476213
44852884	chr19:44852884:C:T	0	40.0501	-3.10176
44852953	chr19:44852953:T:A	0	-1.03783e-08	-0.341071
44853087	chr19:44853087:C:T	0	-1.03783e-08	-2.72506
44853186	chr19:44853186:G:A	0	-1.03783e-08	-1.49819
44853207	chr19:44853207:T:A	0	47.0314	2.97364
44853417	chr19:44853417:A:G	0	2.37823	2.33668
44853629	chr19:44853629:C:T	0	-1.03783e-08	-2.89644
44853638	chr19:44853638:G:A	0	2.29495	-2.31067
44853738	chr19:44853738:C:T	0	-3.53694	-1.405
44854682	chr19:44854682:A:G	0	18.1465	0.228324
44854769	chr19:44854769:C:T	0	-1.03783e-08	-2.59377
44854770	chr19:44854770:G:A	0	-1.03783e-08	-2.13736
44854852	chr19:44854852:G:A	0	-1.03783e-08	-2.94822
44855219	chr19:44855219:A:G	0	-1.03783e-08	-3.10071
44855243	chr19:44855243:G:A	0	2.78726	0.84783
44855318	chr19:44855318:G:A	0	-3.49389	-2.27515e-08
44855891	chr19:44855891:C:G	0	2.67345	0.926472
44856120	chr19:44856120:G:T	0	-1.03783e-08	-3.01551
44856313	chr19:44856313:A:G	0	3.02673	3.69666
44856329	chr19:44856329:C:T	0	47.9917	6.46027
44856410	chr19:44856410:A:G	0	-1.03783e-08	-2.70744
44856449	chr19:44856449:G:A	0	47.0535	5.79669
44856519	chr19:44856519:C:T	0	-3.50437	-2.27515e-08
44856743	chr19:44856743:G:C	0	-1.03783e-08	-0.64371
44856847	chr19:44856847:G:A	0	-1.03783e-08	-2.54637
44856926	chr19:44856926:C:T	0	-1.03783e-08	-2.65227
44857265	chr19:44857265:C:T	0	-1.03783e-08	-2.03348
44857316	chr19:44857316:G:A	0	-0.371857	-2.70037
44857497	chr19:44857497:G:A	0	10.182	-1.96053
44857505	chr19:44857505:A:G	0	-2.51006	-2.64073
44857526	chr19:44857526:CT:C	0	-3.53859	1.48474
44857967	chr19:44857967:G:A	0	-3.32252	-2.56008
44858024	chr19:44858024:A:C	0	-1.03783e-08	26.2747
44858086	chr19:44858086:C:T	0	-1.03783e-08	21.8441
44858317	chr19:44858317:G:A	0	7.99919	-1.68895
44858375	chr19:44858375:T:C	0	9.01608	-3.10325
44858385	chr19:44858385:G:A	0	-1.03783e-08	-2.46225
44858389	chr19:44858389:A:G	2.73199e-285	105.777	-1.36669
44858438	chr19:44858438:T:C	0	-1.03783e-08	26.2815
44858568	chr19:44858568:T:C	0	8.66659	-2.82995
44858689	chr19:44858689:C:T	0	-1.03783e-08	-2.30068
44858703	chr19:44858703:T:C	0	8.58448	-3.10486
44858776	chr19:44858776:G:A	0	-3.53684	-2.27515e-08
44859024	chr19:44859024:C:G	0	-1.03783e-08	-2.16778
44859045	chr19:44859045:C:T	0	-2.86128	-2.27515e-08
44859129	chr19:44859129:C:G	0	-1.03783e-08	15.2502
44859410	chr19:44859410:G:A	0	8.79264	-3.07806
44859997	chr19:44859997:G:A	0	9.13752	-3.11034
44860042	chr19:44860042:C:T	0	9.53195	1.85606
44860135	chr19:44860135:C:T	0	-3.50148	3.48769
44860443	chr19:44860443:A:G	0	-3.48916	-0.937514
44860534	chr19:44860534:T:G	0	8.37904	-2.85979
44860608	chr19:44860608:A:T	0	-3.5279	-2.27515e-08
44861282	chr19:44861282:G:A	0	-1.03783e-08	26.273
44861366	chr19:44861366:C:T	0	8.68854	-2.61539
44861525	chr19:44861525:A:G	0	8.53902	-2.64237
44861815	chr19:44861815:A:G	0	8.5185	-2.60248
44861852	chr19:44861852:C:G	0	-1.03783e-08	-3.0989
44861991	chr19:44861991:T:C	0	8.64563	-2.79297
44862011	chr19:44862011:A:G	0	-1.03783e-08	-2.98972
44862050	chr19:44862050:T:C	0	-1.03783e-08	-2.81046
44862153	chr19:44862153:C:T	0	-3.40439	-2.27515e-08
44862190	chr19:44862190:G:A	0	21.6605	-2.27515e-08
44862219	chr19:44862219:T:C	0	8.33364	-2.40666
44862267	chr19:44862267:TCAC:T	0	-1.03783e-08	-2.68677
44862347	chr19:44862347:A:G	0	8.59812	-2.67759
44862415	chr19:44862415:AAAAAAAAAAAAG:A	5.46398e-285	106.601	-1.47873
44862560	chr19:44862560:G:A	0	8.88762	-2.67497
44862921	chr19:44862921:G:A	0	7.70652	-2.57844
44863018	chr19:44863018:C:T	0	7.75684	-2.66904
44863088	chr19:44863088:G:A	0	8.10856	-2.74041
44863346	chr19:44863346:G:A	0	8.57898	-3.04681
44863399	chr19:44863399:G:A	0	8.81048	-3.09944
44863522	chr19:44863522:T:C	0	8.71334	-3.0383
44863566	chr19:44863566:T:A	0	-1.03783e-08	-3.04051
44864216	chr19:44864216:A:G	0	6.8645	-2.31762
44864245	chr19:44864245:G:C	0	-3.44662	-1.61178
44864520	chr19:44864520:C:T	0	-3.51968	-2.70006
44864648	chr19:44864648:A:G	0	-2.5525	1.89367
44864753	chr19:44864753:A:G	0	-2.30607	-3.11082
44865063	chr19:44865063:C:T	0	6.72981	-2.92317
44865548	chr19:44865548:C:T	0	-1.03783e-08	-2.60586
44865653	chr19:44865653:A:G	0	-1.03783e-08	2.27461
44865946	chr19:44865946:G:A	3.92302e-267	146.23	-2.27515e-08
44865960	chr19:44865960:G:A	0	-1.03783e-08	-2.03515
44866446	chr19:44866446:C:A	0	-1.03783e-08	-2.04829
44867078	chr19:44867078:G:A	0	7.03237	-2.91731
44867088	chr19:44867088:G:A	0	-1.03783e-08	27.0026
44867133	chr19:44867133:C:T	0	-1.03783e-08	-1.18332
44867138	chr19:44867138:C:G	0	-1.03783e-08	-1.14864
44867313	chr19:44867313:A:C	0	8.33479	-2.84147
44867392	chr19:44867392:A:G	0	9.06247	-2.99325
44867416	chr19:44867416:C:A	0	8.67263	-3.00088
44867446	chr19:44867446:A:C	0	-3.27685	-2.27515e-08
44867544	chr19:44867544:A:G	0	-1.03783e-08	-0.906746
44867581	chr19:44867581:G:A	0	-3.49877	-1.77871
44867597	chr19:44867597:G:A	0	7.32657	-0.768759
44867684	chr19:44867684:C:T	0	-3.20199	-2.27515e-08
44867911	chr19:44867911:G:A	0	6.34319	-3.02287
44867931	chr19:44867931:C:T	0	-3.35143	-2.27515e-08
44868337	chr19:44868337:A:G	0	6.94498	0.661082
44868526	chr19:44868526:G:A	0	-1.03783e-08	-1.50189
44868773	chr19:44868773:C:T	0	-3.34034	1.63035
44868927	chr19:44868927:A:C	0	9.69518	-3.08839
44869097	chr19:44869097:T:G	0	8.39961	-0.916065
44869121	chr19:44869121:TCTC:T	0	-1.03783e-08	-2.80411
44869269	chr19:44869269:A:G	0	-1.03783e-08	5.02351
44869450	chr19:44869450:G:A	0	7.83773	5.10948
44869537	chr19:44869537:G:A	0	71.9262	3.24621
44869702	chr19:44869702:C:T	0	9.70148	-3.09601
44870078	chr19:44870078:C:T	0	-1.03783e-08	1.59976
44870141	chr19:44870141:G:A	0	-1.03783e-08	-1.99538
44870210	chr19:44870210:A:C	0	-1.03783e-08	-1.39611
44870307	chr19:44870307:C:T	0	-1.03783e-08	-0.522696
44870308	chr19:44870308:G:A	0	75.4421	0.540256
44870482	chr19:44870482:A:G	0	-3.45663	7.10154
44870516	chr19:44870516:T:C	0	-1.03783e-08	-2.5724
44871093	chr19:44871093:T:C	0	-3.29674	5.14367
44872156	chr19:44872156:G:A	0	-3.30301	-2.27515e-08
44872265	chr19:44872265:T:C	0	-1.03783e-08	0.371587
44872328	chr19:44872328:A:G	0	-2.95456	-2.27515e-08
44872507	chr19:44872507:G:C	0	-1.03783e-08	1.11469
44872763	chr19:44872763:CT:C	0	-3.4975	-2.27515e-08
44872808	chr19:44872808:T:TTTTTATA	0	-1.03783e-08	1.28024
44872816	chr19:44872816:T:TA	0	-1.03783e-08	1.2044
44873060	chr19:44873060:C:G	0	-1.98423	-3.00551
44873284	chr19:44873284:C:T	0	-1.03783e-08	-2.09909
44873285	chr19:44873285:G:A	0	-1.03783e-08	-0.697496
44873841	chr19:44873841:C:A	0	-2.62174	-0.989328
44873997	chr19:44873997:G:A	0	-1.03783e-08	-3.0902
44874077	chr19:44874077:G:A	0	40.5261	-1.73712
44874210	chr19:44874210:G:A	0	7.15824	-3.10375
44874887	chr19:44874887:C:T	0	-2.05024	-1.48401
44875100	chr19:44875100:C:T	0	-1.03783e-08	-0.778766
44875462	chr19:44875462:C:T	0	-3.53304	-3.10673
44875803	chr19:44875803:A:C	0	36.0334	-1.77957
44876052	chr19:44876052:T:C	0	7.10969	-3.03339
44876079	chr19:44876079:C:T	0	-1.95051	3.07744
44876309	chr19:44876309:AC:A	0	-1.43884	8.80359
44876381	chr19:44876381:C:T	0	-1.39007	8.86495
44876425	chr19:44876425:A:C	0	-1.29672	9.04514
44876489	chr19:44876489:A:G	0	4.72544	-2.43194
44876534	chr19:44876534:C:T	0	-3.54036	-0.398254
44876869	chr19:44876869:G:C	0	-1.47954	6.79882
44876879	chr19:44876879:C:A	0	-1.03783e-08	-1.60106
44877078	chr19:44877078:T:C	0	-0.40528	-2.27515e-08
44877288	chr19:44877288:G:T	0	-1.4291	7.19039
44877713	chr19:44877713:G:T	0	5.8606	-2.86629
44878015	chr19:44878015:C:T	0	-1.03783e-08	-2.89681
44878035	chr19:44878035:G:T	0	-3.38506	-3.09844
44878041	chr19:44878041:CCA:C	0	-1.03783e-08	-2.79028
44878464	chr19:44878464:T:C	0	-1.03783e-08	1.6472
44878742	chr19:44878742:C:T	0	-1.03783e-08	30.9727
44878777	chr19:44878777:A:G	0	63.5599	3.93429
44878818	chr19:44878818:C:T	0	-1.03783e-08	32.4816
44878835	chr19:44878835:T:A	0	-1.03783e-08	7.53666
44879176	chr19:44879176:T:C	0	-1.03783e-08	-1.68303
44879418	chr19:44879418:G:A	2.20748e-170	369.005	-2.27515e-08
44879460	chr19:44879460:G:A	0	4.08728	-2.74621
44879694	chr19:44879694:C:T	0	-1.03783e-08	-1.24965
44879709	chr19:44879709:C:T	0	6.30761	-3.09372
44879727	chr19:44879727:T:G	0	-3.51771	-2.47172
44879780	chr19:44879780:A:T	0	-3.51708	-2.45347
44879804	chr19:44879804:G:T	0	6.01863	-3.09202
44879822	chr19:44879822:T:C	0	-2.80378	9.54505
44879858	chr19:44879858:A:G	0	-2.64369	9.5479
44880305	chr19:44880305:G:A	0	-1.04568	-2.27515e-08
44880326	chr19:44880326:G:A	0	-3.52072	1.00881
44880573	chr19:44880573:C:T	0	-3.52373	-2.6414
44880848	chr19:44880848:C:T	0	17.442	-1.44716
44880859	chr19:44880859:G:A	0	3.95446	-1.72734
44880919	chr19:44880919:C:T	0	-1.03783e-08	-2.95858
44880922	chr19:44880922:G:A	0	-1.03783e-08	-2.97478
44881148	chr19:44881148:T:C	1.10327e-280	118.064	-3.03643
44881443	chr19:44881443:G:A	0	-1.60271	-2.27515e-08
44881845	chr19:44881845:G:A	0	-3.45311	-2.16014
44881933	chr19:44881933:G:A	0	-1.03783e-08	-3.03641
44882132	chr19:44882132:G:A	0	0.0802541	-2.27515e-08
44882789	chr19:44882789:T:C	0	-1.03783e-08	1.11903
44882972	chr19:44882972:A:G	0	-1.03783e-08	3.03463
44883203	chr19:44883203:A:G	0	-3.53817	-2.27515e-08
44883598	chr19:44883598:A:G	0	-1.03783e-08	2.06629
44883777	chr19:44883777:A:C	1.52457e-253	162.499	15.0214
44883800	chr19:44883800:A:G	3.78483e-254	161.152	14.9752
44884339	chr19:44884339:G:A	1.85071e-260	144.573	17.0231
44884873	chr19:44884873:G:A	1.60715e-263	141.684	12.864
44884984	chr19:44884984:T:G	2.1561e-280	80.623	35.0744
44885243	chr19:44885243:A:G	0	9.13166	9.91226
44885312	chr19:44885312:T:C	0	-1.03783e-08	-0.948665
44885313	chr19:44885313:T:C	0	1.4788	19.506
44885317	chr19:44885317:T:C	0	15.5138	-2.27515e-08
44885622	chr19:44885622:C:CT	0	-1.03783e-08	3.59501
44885917	chr19:44885917:T:A	2.1427e-281	78.0121	35.3765
44885967	chr19:44885967:G:A	0	-3.08509	-2.98461
44886124	chr19:44886124:C:T	0	-1.03783e-08	-2.42325
44886787	chr19:44886787:TC:T	0	-1.03783e-08	22.0469
44887076	chr19:44887076:A:G	0	9.02731	5.54817
44887313	chr19:44887313:C:T	0	-1.03783e-08	-1.03871
44888197	chr19:44888197:C:T	0	-1.03783e-08	-1.7773
44888248	chr19:44888248:G:A	0	-3.54036	-2.27515e-08
44888397	chr19:44888397:G:A	0	-1.03783e-08	4.36717
44888494	chr19:44888494:C:A	0	-1.03783e-08	-2.70979
44888836	chr19:44888836:C:G	0	-1.03783e-08	-2.28142
44888956	chr19:44888956:C:G	0	-1.03783e-08	6.89981
44888997	chr19:44888997:C:T	8.34212e-256	173.052	-0.739917
44889165	chr19:44889165:T:C	0	-1.03783e-08	-3.10434
44889990	chr19:44889990:T:A	0	-1.03783e-08	4.30243
44890485	chr19:44890485:G:A	0	-1.03783e-08	-2.95253
44890954	chr19:44890954:C:T	0	3.95678	-2.49728
44890987	chr19:44890987:C:T	0	-2.04088	-2.27515e-08
44891562	chr19:44891562:T:G	0	-2.02617	-2.27515e-08
44891712	chr19:44891712:T:G	0	8.77245	12.3423
44891936	chr19:44891936:A:C	0	-3.53267	-2.27515e-08
44892362	chr19:44892362:A:G	1.24903e-268	145.811	-3.02866
44892559	chr19:44892559:G:A	0	-0.714794	0.646874
44892587	chr19:44892587:G:A	8.08778e-282	98.9948	13.4195
44892887	chr19:44892887:C:T	9.70264e-268	147.423	-2.59089
44892962	chr19:44892962:C:T	0	8.01893	10.2325
44892983	chr19:44892983:C:T	0	-1.03783e-08	50.3531
44893642	chr19:44893642:T:C	0	-1.31433	-1.99023
44893716	chr19:44893716:G:A	0	21.7931	18.7877
44893972	chr19:44893972:G:A	2.73213e-117	353.917	137.338
44894050	chr19:44894050:C:T	0	23.6414	19.3066
44894086	chr19:44894086:G:T	0	-1.03783e-08	3.02615
44894346	chr19:44894346:C:G	0	-1.03783e-08	-1.20337
44894411	chr19:44894411:G:A	0	-1.03783e-08	47.913
44894667	chr19:44894667:A:G	0	-1.03783e-08	0.481551
44894708	chr19:44894708:G:A	0	-1.03783e-08	-3.08386
44894757	chr19:44894757:T:C	0	-1.03783e-08	7.46614
44894944	chr19:44894944:C:T	0	-1.03783e-08	-2.21146
44895007	chr19:44895007:C:T	0	-0.744576	-1.75064
44895062	chr19:44895062:G:A	0	-1.03783e-08	3.12413
44895103	chr19:44895103:C:T	0	-1.03783e-08	7.24281
44895200	chr19:44895200:G:A	0	-1.03783e-08	-3.08677
44895205	chr19:44895205:A:AAGTG	0	-1.03783e-08	-2.21215
44895208	chr19:44895208:C:G	0	-1.03783e-08	-2.21029
44895376	chr19:44895376:G:C	0	96.8707	-0.604914
44895459	chr19:44895459:A:C	0	-0.979603	-1.95195
44895528	chr19:44895528:C:T	0	22.5139	19.5702
44895560	chr19:44895560:C:T	0	12.0381	6.22842
44896199	chr19:44896199:C:T	0	-3.50227	-2.27515e-08
44896213	chr19:44896213:TC:T	0	-3.53916	-2.27515e-08
44897468	chr19:44897468:C:T	0	22.7272	19.1314
44897490	chr19:44897490:T:A	5.27937e-63	368.593	247.66
44897614	chr19:44897614:G:A	0	-3.53933	-2.27515e-08
44897902	chr19:44897902:C:T	0	-1.03783e-08	-3.10907
44898322	chr19:44898322:T:C	0	-1.03783e-08	14.678
44898409	chr19:44898409:A:G	0	7.98308	10.9401
44898661	chr19:44898661:C:T	0	-1.03783e-08	-2.87092
44899259	chr19:44899259:G:A	0	-1.03783e-08	-3.11082
44899289	chr19:44899289:A:G	0	-1.03783e-08	-2.86766
44899461	chr19:44899461:G:C	0	3.98352	-2.27515e-08
44899935	chr19:44899935:G:A	0	-1.03783e-08	2.71083
44899959	chr19:44899959:C:T	0	21.6526	17.1632
44900155	chr19:44900155:C:T	0	9.78893	47.6951
44900201	chr19:44900201:C:T	0	-3.49154	-2.27515e-08
44900254	chr19:44900254:G:A	0	-1.03783e-08	0.678691
44900601	chr19:44900601:A:G	0	9.87336	47.5861
44900667	chr19:44900667:C:T	0	3.91376	-2.27515e-08
44900743	chr19:44900743:C:T	0	-1.03783e-08	-3.10737
44901175	chr19:44901175:G:A	0	-0.0142902	-2.27515e-08
44901434	chr19:44901434:A:G	0	-2.81582	-2.41478
44901548	chr19:44901548:AACACGGTGAAACTCCGTCTCTACT:A	0	23.161	20.7757
44901600	chr19:44901600:T:C	0	23.4066	20.6839
44901715	chr19:44901715:T:C	0	9.51984	48.0716
44901805	chr19:44901805:A:G	0	8.76441	47.6607
44901924	chr19:44901924:T:C	0	-1.03783e-08	-2.08606
44902242	chr19:44902242:G:A	0	-0.713273	-2.27515e-08
44902295	chr19:44902295:C:T	0	-1.03783e-08	-3.10809
44902377	chr19:44902377:G:C	0	0.00247357	-2.27515e-08
44902437	chr19:44902437:AC:A	0	-1.03783e-08	-3.10817
44902674	chr19:44902674:G:A	0	-1.03783e-08	-1.40738
44903416	chr19:44903416:G:A	0	3.85184	32.302
44903541	chr19:44903541:G:C	0	-1.03783e-08	-2.26521
44903874	chr19:44903874:A:G	0	-1.03783e-08	-3.11078
44903969	chr19:44903969:C:A	0	-1.03783e-08	1.29625
44903986	chr19:44903986:A:G	0	-1.03783e-08	0.0021342
44904069	chr19:44904069:G:A	0	-1.03783e-08	-2.10033
44904152	chr19:44904152:C:T	0	-1.03783e-08	-2.12682
44904180	chr19:44904180:G:T	0	-1.03783e-08	26.8067
44904820	chr19:44904820:C:T	0	-1.03783e-08	0.408249
44905307	chr19:44905307:A:T	0	74.1348	14.8627
44905371	chr19:44905371:T:C	1.00537e-283	90.84	17.1867
44905579	chr19:44905579:T:G	3.51716e-281	85.9101	27.9741
44905910	chr19:44905910:C:G	0	-1.99412	-1.74362
44905978	chr19:44905978:G:A	0	-1.03783e-08	-0.950232
44906026	chr19:44906026:C:A	0	-1.03783e-08	-1.60225
44906745	chr19:44906745:G:A	4.29298e-244	188.714	10.5653
44907016	chr19:44907016:G:A	0	-1.03783e-08	8.94195
44907291	chr19:44907291:A:G	0	-1.03783e-08	8.55965
44908684	chr19:44908684:T:C	4.33579e-183	247.515	92.2314
44908783	chr19:44908783:C:T	0	-1.03783e-08	8.64185
44909698	chr19:44909698:A:C	0	27.4751	25.6642
44910109	chr19:44910109:T:C	0	4.55912	-0.64214
44910319	chr19:44910319:C:T	1.17983e-232	70.3735	155.245
44910852	chr19:44910852:T:C	0	-1.03783e-08	-1.50941
44910882	chr19:44910882:T:TTTG	0	-1.03783e-08	-2.70981
44910884	chr19:44910884:C:T	0	-1.03783e-08	-2.6993
44911135	chr19:44911135:G:T	0	-0.232853	-2.27515e-08
44911142	chr19:44911142:C:A	5.33714e-45	529.973	127.738
44911194	chr19:44911194:T:C	0	-2.80114	-2.6327
44911630	chr19:44911630:A:G	0	-1.03783e-08	-2.99666
44912028	chr19:44912028:T:G	0	-2.37058	-2.27515e-08
44912383	chr19:44912383:G:A	1.54104e-104	489.037	31.5795
44912693	chr19:44912693:C:T	0	-1.03783e-08	-2.57879
44912842	chr19:44912842:G:A	0	-1.55704	-2.27515e-08
44912921	chr19:44912921:G:T	0	35.9892	13.8963
44913221	chr19:44913221:A:G	0	-2.86794	-2.57759
44913421	chr19:44913421:A:G	0	-1.03783e-08	-2.92279
44913436	chr19:44913436:G:A	0	-1.03783e-08	-2.84362
44913484	chr19:44913484:C:T	0	32.6737	3.54853
44913943	chr19:44913943:G:A	0	-3.44234	-2.27515e-08
44914318	chr19:44914318:A:T	0	-2.37594	-2.27515e-08
44914487	chr19:44914487:G:A	0	-3.27674	-2.27515e-08
44914829	chr19:44914829:G:A	0	-1.03783e-08	1.52884
44914939	chr19:44914939:C:G	0	-2.10822	-2.27515e-08
44915189	chr19:44915189:C:T	0	-1.03783e-08	-2.07177
44915305	chr19:44915305:C:T	0	-1.03783e-08	-1.60881
44915347	chr19:44915347:G:A	0	-1.03783e-08	-3.10214
44915533	chr19:44915533:T:C	5.46398e-286	41.5795	60.8368
44915704	chr19:44915704:T:C	0	-1.03783e-08	-1.82307
44917086	chr19:44917086:G:A	0	-1.03783e-08	25.8102
44917843	chr19:44917843:G:A	0	14.1373	2.29653
44917906	chr19:44917906:G:A	0	-1.03783e-08	-3.05888
44917947	chr19:44917947:C:T	0	23.4298	21.7923
44918628	chr19:44918628:C:T	0	-1.03783e-08	-3.05384
44918633	chr19:44918633:TC:T	0	-1.03783e-08	38.9467
44918715	chr19:44918715:AG:A	0	24.9144	3.02039
44919304	chr19:44919304:T:G	0	-2.39692	-2.27515e-08
44919380	chr19:44919380:G:C	0	-1.03783e-08	-2.99982
44919589	chr19:44919589:G:A	4.15934e-247	194.136	-1.79625
44919689	chr19:44919689:A:G	6.37038e-248	192.293	-1.82944
44920379	chr19:44920379:G:A	0	23.4731	-2.18469
44920677	chr19:44920677:G:A	0	-1.03783e-08	32.8485
44921360	chr19:44921360:T:G	0	-1.80214	-2.27515e-08
44921809	chr19:44921809:G:A	0	23.796	23.9901
44921914	chr19:44921914:G:A	0	-1.03783e-08	20.3642
44922203	chr19:44922203:A:G	0	21.6371	-3.10803
44922241	chr19:44922241:G:A	0	-1.03783e-08	-3.03226
44922848	chr19:44922848:C:T	0	-1.03783e-08	24.9398
44923380	chr19:44923380:A:C	0	-1.92241	23.5565
44923535	chr19:44923535:G:A	1	590.056	169.597
44923556	chr19:44923556:C:T	0	-1.03783e-08	27.4682
44924391	chr19:44924391:C:G	0	0.99488	-2.27515e-08
44924977	chr19:44924977:G:A	2.77766e-263	158.202	-3.1077
44925202	chr19:44925202:C:T	0	25.6724	2.83713
44927160	chr19:44927160:T:C	0	-3.09458	0.0460983
44928009	chr19:44928009:T:A	0	-1.03783e-08	-0.121866
44928196	chr19:44928196:G:A	1.10919e-282	105.245	5.18302
44928285	chr19:44928285:G:A	0	-1.03783e-08	30.3326
44928379	chr19:44928379:A:G	0	86.4328	-0.559044
44928401	chr19:44928401:A:G	0	-2.25906	-1.38888
44928538	chr19:44928538:G:A	0	-1.03783e-08	-0.255701
44928640	chr19:44928640:G:A	0	87.8559	-0.375649
44928832	chr19:44928832:T:C	0	88.8615	1.53653
44928970	chr19:44928970:GATT:G	0	0.0775571	-2.27515e-08
44929263	chr19:44929263:G:T	0	-1.03783e-08	-2.00008
44929388	chr19:44929388:C:T	0	-2.84172	-2.27515e-08
44929745	chr19:44929745:C:T	0	-1.03783e-08	1.46187
44930635	chr19:44930635:C:T	0	-1.03783e-08	-0.0962753
44931109	chr19:44931109:A:T	0	-1.03783e-08	-0.456934
44931405	chr19:44931405:C:T	0	-1.03783e-08	0.189684
44931624	chr19:44931624:C:T	0	-1.03783e-08	43.6372
44932201	chr19:44932201:A:C	0	-1.03783e-08	5.35375
44932209	chr19:44932209:C:CT	1.51352e-283	103.479	4.95685
44932268	chr19:44932268:T:G	0	-1.47794	-2.27515e-08
44932404	chr19:44932404:C:T	0	-1.03783e-08	3.79702
44932519	chr19:44932519:T:A	0	-1.03783e-08	-3.10475
44932556	chr19:44932556:G:A	0	-1.03783e-08	-3.09854
44932959	chr19:44932959:A:G	0	56.5267	0.864262
44932987	chr19:44932987:T:C	0	56.6073	0.946707
44932990	chr19:44932990:T:C	0	56.4863	0.946707
44933142	chr19:44933142:G:A	0	-1.03783e-08	-0.578573
44933158	chr19:44933158:A:C	0	-1.03783e-08	-3.08651
44933400	chr19:44933400:G:A	2.0636e-275	122.518	4.64814
44933560	chr19:44933560:G:A	0	-1.03783e-08	-0.736984
44935386	chr19:44935386:A:G	0	49.7131	-0.33587
44936004	chr19:44936004:G:A	0	-1.03783e-08	-1.70044
44936349	chr19:44936349:T:TC	0	-1.03783e-08	-2.83674
44936690	chr19:44936690:C:T	0	-1.03783e-08	-2.29629
44937013	chr19:44937013:C:T	0	-1.03783e-08	0.679891
44937017	chr19:44937017:C:T	0	-1.03783e-08	-2.03948
44937272	chr19:44937272:G:A	0	-3.54018	-1.62748
44937504	chr19:44937504:A:T	0	0.303069	-1.17582
44938331	chr19:44938331:A:G	0	-1.03783e-08	-2.22031
44938353	chr19:44938353:A:C	0	-3.47516	-1.25575
44938770	chr19:44938770:G:A	0	-1.03783e-08	-3.04177
44938870	chr19:44938870:T:C	0	-1.03783e-08	-2.92142
44939271	chr19:44939271:C:G	0	0.39386	-1.48286
44940247	chr19:44940247:A:G	0	-3.47658	-1.72242
44940390	chr19:44940390:T:C	0	-3.49407	-2.41206
44940442	chr19:44940442:T:C	0	-3.14432	-2.27515e-08
44940472	chr19:44940472:C:T	0	-1.03783e-08	-2.53981
44940667	chr19:44940667:T:C	0	-1.03783e-08	-0.00474366
44940825	chr19:44940825:G:A	0	-2.04087	-2.27515e-08
44940869	chr19:44940869:C:T	0	-3.11151	-2.27515e-08
44941009	chr19:44941009:A:C	0	-1.03783e-08	-2.61142
44941109	chr19:44941109:C:T	0	-1.03783e-08	0.0258199
44941370	chr19:44941370:TCTC:T	0	-3.50982	-2.75004
44941389	chr19:44941389:G:A	0	-3.51749	-2.75913
44941485	chr19:44941485:A:G	0	1.11091	-0.695357
44942249	chr19:44942249:A:G	0	-3.226	-2.27515e-08
44942260	chr19:44942260:G:A	0	1.09049	-2.27515e-08
44942473	chr19:44942473:G:A	0	-1.03783e-08	-2.84642
44942779	chr19:44942779:TCTCA:T	0	-1.03783e-08	-2.4401
44942822	chr19:44942822:G:A	0	-1.03783e-08	-2.43357
44943146	chr19:44943146:A:C	0	-1.03783e-08	1.57226
44943840	chr19:44943840:C:T	0	-1.03783e-08	-0.0757171
44943904	chr19:44943904:T:C	0	0.97099	2.14913
44944048	chr19:44944048:G:T	0	-1.03783e-08	-3.11036
44944252	chr19:44944252:A:G	0	-1.03783e-08	-3.09012
44944644	chr19:44944644:G:A	0	-1.03783e-08	0.79176
44944779	chr19:44944779:T:C	0	-0.191497	0.034477
44944783	chr19:44944783:C:T	0	-1.03783e-08	0.194459
44944873	chr19:44944873:C:T	0	-1.03783e-08	-3.08306
44945073	chr19:44945073:G:A	0	-1.03783e-08	-1.5559
44945435	chr19:44945435:G:A	0	-1.03783e-08	-3.08157
44945772	chr19:44945772:G:A	0	-1.03783e-08	-1.88346
44945814	chr19:44945814:C:T	0	-1.03783e-08	-2.36494
44946027	chr19:44946027:T:G	0	-0.0988987	-0.57343
44946125	chr19:44946125:G:A	0	-1.03783e-08	-2.74766
44946436	chr19:44946436:C:T	0	-3.25998	-2.27515e-08
44946675	chr19:44946675:G:A	0	-1.03783e-08	-2.57089
44946776	chr19:44946776:C:T	0	-2.69502	-2.3657
44946843	chr19:44946843:A:C	0	-1.03783e-08	-2.56422
44946924	chr19:44946924:A:G	0	-1.03783e-08	-2.56077
44946995	chr19:44946995:T:C	0	-2.50311	-2.61554
44947071	chr19:44947071:G:A	0	-3.51982	-2.72011
44947151	chr19:44947151:T:C	0	-2.46535	-2.51674
44947520	chr19:44947520:C:G	0	-2.52401	-2.62948
44947595	chr19:44947595:A:G	0	1.68518	-2.75602
44947615	chr19:44947615:A:G	0	-2.35098	-1.7902
44947739	chr19:44947739:G:A	0	-1.03783e-08	-2.57047
44947845	chr19:44947845:G:A	0	-1.03783e-08	-3.07932
44947933	chr19:44947933:G:A	0	1.13035	-2.86753
44948185	chr19:44948185:A:G	0	-2.36428	-2.04871
44948277	chr19:44948277:T:G	0	-1.03783e-08	-1.7409
44948399	chr19:44948399:T:G	0	-3.53997	-3.06093
44948477	chr19:44948477:C:T	0	-1.03783e-08	-2.85259
44948904	chr19:44948904:G:A	0	-1.03783e-08	-2.94423
44949044	chr19:44949044:C:T	0	-1.03783e-08	-2.63437
44949098	chr19:44949098:A:C	0	-1.03783e-08	-1.99038
44949172	chr19:44949172:A:C	0	-1.03783e-08	-2.8929
44949339	chr19:44949339:C:T	0	-1.03783e-08	-2.92857
44949437	chr19:44949437:G:GT	0	-2.39292	-3.09685
44949555	chr19:44949555:C:T	0	-2.34463	-3.08939
44949588	chr19:44949588:G:A	0	-3.5307	-3.06057
44949887	chr19:44949887:C:T	0	-2.1357	-1.77807
44949894	chr19:44949894:T:G	0	-2.17198	-1.81826
44949908	chr19:44949908:C:T	0	-2.13909	-1.78677
44949982	chr19:44949982:G:A	0	-2.49019	-3.06592
44950196	chr19:44950196:A:G	0	-1.03783e-08	-2.91023
44950399	chr19:44950399:G:A	0	-2.16164	-1.79742
44950506	chr19:44950506:A:G	0	-2.53771	-1.13027
44950621	chr19:44950621:G:A	0	-2.15455	-1.77122
44950979	chr19:44950979:G:A	0	-2.54255	-2.19643
44951193	chr19:44951193:G:A	0	-1.03783e-08	-0.83041
44951429	chr19:44951429:T:C	0	-2.12326	-1.80405
44952070	chr19:44952070:C:T	0	-1.03783e-08	-2.5456
44952449	chr19:44952449:C:T	0	-2.22924	-1.70467
44952451	chr19:44952451:C:T	0	-3.11881	-2.96528
44952570	chr19:44952570:T:C	0	-1.03783e-08	-2.90808
44952644	chr19:44952644:C:G	0	-2.1817	-1.66971
44952648	chr19:44952648:C:T	0	-2.21782	-1.7267
44952664	chr19:44952664:A:G	0	-2.14212	-1.76898
44952709	chr19:44952709:C:T	0	-2.20767	-1.84137
44952727	chr19:44952727:TA:T	0	-2.2071	-1.63751
44952730	chr19:44952730:T:C	0	-2.18974	-1.75929
44952792	chr19:44952792:CAG:C	0	-1.03783e-08	-2.91239
44952844	chr19:44952844:G:A	0	-2.49527	-2.10835
44952846	chr19:44952846:T:G	0	-0.0251989	-2.27515e-08
44952989	chr19:44952989:T:C	0	-2.5741	-0.95953
44953240	chr19:44953240:T:C	0	-2.04645	-1.73155
44953336	chr19:44953336:G:A	0	-1.03783e-08	-2.905
44953553	chr19:44953553:G:C	0	-1.03783e-08	-2.61382
44953684	chr19:44953684:G:A	0	-2.10165	-1.80306
44953695	chr19:44953695:C:A	0	-1.03783e-08	-2.91666
44953848	chr19:44953848:A:G	0	-2.16986	-1.7316
44953923	chr19:44953923:T:C	0	-2.44935	-2.14993
44953968	chr19:44953968:G:A	0	-2.13326	-1.72251
44954036	chr19:44954036:C:T	0	-2.4473	-2.09056
44954062	chr19:44954062:G:A	0	-2.46375	-2.17115
44954120	chr19:44954120:G:A	0	-2.46749	-2.20193
44954136	chr19:44954136:T:C	0	-2.11495	-3.0117
44954310	chr19:44954310:T:C	0	-2.3	-1.55613
44954436	chr19:44954436:AG:A	0	-1.03783e-08	-3.00288
44954474	chr19:44954474:C:T	0	-1.03783e-08	-0.841356
44954515	chr19:44954515:C:T	0	-1.03783e-08	-3.11068
44954889	chr19:44954889:A:C	0	-2.22696	-2.0716
44955206	chr19:44955206:A:G	0	-3.31317	-2.27515e-08
44955209	chr19:44955209:A:G	0	-2.70352	-2.27515e-08
44955336	chr19:44955336:C:T	0	-2.49582	-2.27515e-08
44955694	chr19:44955694:C:T	0	-2.53403	-2.27515e-08
44955762	chr19:44955762:GGT:G	0	-1.03783e-08	-0.836243
44955835	chr19:44955835:T:C	0	-1.03783e-08	-2.90973
44956096	chr19:44956096:C:T	0	-1.03783e-08	-1.96376
44956594	chr19:44956594:T:C	0	-2.19852	-2.04146
44956997	chr19:44956997:G:A	0	-3.50523	-2.27515e-08
44957155	chr19:44957155:T:C	0	-1.03783e-08	-1.25842
44957255	chr19:44957255:A:C	0	-1.03783e-08	-2.91063
44957435	chr19:44957435:G:C	0	-2.91783	-2.80043
44957648	chr19:44957648:T:G	0	-1.03783e-08	-2.76396
44957750	chr19:44957750:A:G	0	-2.57232	-3.1031
44958085	chr19:44958085:G:C	0	-2.57334	-2.51882
44958703	chr19:44958703:C:T	0	-1.03783e-08	-3.00882
44958723	chr19:44958723:C:T	0	-0.19222	-2.27515e-08
44958739	chr19:44958739:A:G	0	-0.271277	-2.75804
44959006	chr19:44959006:C:T	0	-1.03783e-08	-2.65773
44959021	chr19:44959021:G:A	0	-1.03783e-08	-2.98657
44959052	chr19:44959052:C:T	0	-1.03783e-08	-2.68641
44959657	chr19:44959657:C:T	0	-1.03783e-08	-2.65364
44959790	chr19:44959790:A:G	0	-1.03783e-08	-2.65773
44959861	chr19:44959861:T:C	0	-1.03783e-08	-2.65905
44959902	chr19:44959902:T:C	0	-1.03783e-08	-2.52994
44959999	chr19:44959999:C:G	0	0.714751	-3.02757
44960128	chr19:44960128:C:T	0	-0.631118	-2.27515e-08
44960282	chr19:44960282:C:T	0	-1.03783e-08	-2.65777
44960283	chr19:44960283:T:A	0	-0.263294	-2.27515e-08
44960444	chr19:44960444:G:A	0	-1.03783e-08	-2.66061
44960477	chr19:44960477:C:T	0	-1.03783e-08	-2.65773
44960629	chr19:44960629:A:G	0	-1.03783e-08	-3.10705
44960883	chr19:44960883:CTG:C	0	-1.03783e-08	-2.65892
44960910	chr19:44960910:A:AG	0	-1.03783e-08	-2.45003
44960933	chr19:44960933:G:A	0	-1.03783e-08	-2.64136
44960972	chr19:44960972:C:T	0	-1.03783e-08	3.67152
44961024	chr19:44961024:G:A	0	-1.03783e-08	-0.78845
44961102	chr19:44961102:T:C	0	-1.03783e-08	-2.98657
44961706	chr19:44961706:C:T	0	-1.36608	-2.97037
44961927	chr19:44961927:A:G	0	-1.03783e-08	-1.08633
44962025	chr19:44962025:G:A	0	-1.03783e-08	-3.10984
44962381	chr19:44962381:G:A	0	-1.03783e-08	-2.98657
44962645	chr19:44962645:C:G	0	-1.03783e-08	-3.0484
44962801	chr19:44962801:T:C	0	-1.96191	-2.21846
44962887	chr19:44962887:T:C	0	-1.95957	-2.15543
44962929	chr19:44962929:A:G	0	-1.03783e-08	1.30185
44962950	chr19:44962950:G:A	0	0.546112	-2.34686
44962985	chr19:44962985:A:G	0	-1.03783e-08	1.52494
44963068	chr19:44963068:T:C	0	-1.75389	-2.20305
44963390	chr19:44963390:A:G	0	-1.03783e-08	0.956358
44963535	chr19:44963535:C:A	0	-2.65632	-2.56938
44963583	chr19:44963583:C:T	0	-1.03783e-08	-1.61126
44963636	chr19:44963636:T:C	0	-1.03783e-08	-1.52342
44963679	chr19:44963679:G:A	0	-1.03783e-08	-2.99046
44963875	chr19:44963875:C:T	0	11.8977	-2.27515e-08
44963894	chr19:44963894:A:T	0	-1.03783e-08	-2.92933
44964441	chr19:44964441:G:A	0	-2.71113	-3.05836
44964661	chr19:44964661:A:G	0	-1.03783e-08	-2.94565
44965186	chr19:44965186:T:C	0	-1.03783e-08	-1.64096
44965388	chr19:44965388:C:T	0	0.790824	-3.01957
44965586	chr19:44965586:A:G	0	-1.03783e-08	-1.03464
44965698	chr19:44965698:C:T	0	-1.03783e-08	-2.93157
44965896	chr19:44965896:G:A	0	-1.03783e-08	-3.01269
44966100	chr19:44966100:A:C	0	-1.03783e-08	-0.859525
44966284	chr19:44966284:G:A	0	-1.03783e-08	-3.11038
44966511	chr19:44966511:G:A	0	-2.73812	-2.27515e-08
44966550	chr19:44966550:G:A	0	-1.03783e-08	-2.46925
44966557	chr19:44966557:A:G	0	-1.03783e-08	-1.03268
44966935	chr19:44966935:A:G	0	-1.71007	-1.98084
44967041	chr19:44967041:T:C	0	-1.54785	-2.06447
44967068	chr19:44967068:C:T	0	-1.03783e-08	-2.53953
44967087	chr19:44967087:C:T	0	0.645204	0.172244
44967168	chr19:44967168:A:G	0	-1.03783e-08	-1.58571
44967220	chr19:44967220:G:A	0	-1.03783e-08	-2.89629
44967656	chr19:44967656:C:T	0	-1.01541	-0.15462
44967808	chr19:44967808:A:C	0	-1.03783e-08	-2.89708
44967850	chr19:44967850:A:G	0	-1.03783e-08	-3.11064
44968334	chr19:44968334:G:C	0	-1.03783e-08	-2.89629
44968485	chr19:44968485:A:G	0	0.676473	-2.86138
44968587	chr19:44968587:A:G	0	-1.03783e-08	-1.98924
44968864	chr19:44968864:C:G	0	-1.03783e-08	-2.19895
44969004	chr19:44969004:T:A	0	-1.69581	-1.05375
44969024	chr19:44969024:A:C	0	-1.03783e-08	-3.11063
44969194	chr19:44969194:G:A	0	-1.03783e-08	-2.85206
44969392	chr19:44969392:C:T	0	-1.66121	-1.05376
44969749	chr19:44969749:A:G	0	-1.03783e-08	-2.92539
44969810	chr19:44969810:A:C	0	-2.0822	-2.71454
44969840	chr19:44969840:A:G	0	-2.54973	-3.08434
44969849	chr19:44969849:G:A	0	-1.03783e-08	-2.97217
44969968	chr19:44969968:C:T	0	-1.03783e-08	-3.04855
44969975	chr19:44969975:C:T	0	-1.03783e-08	-3.07918
44970055	chr19:44970055:G:C	0	-1.03783e-08	-2.84968
44971019	chr19:44971019:T:C	0	-1.03783e-08	-3.06588
44971334	chr19:44971334:TA:T	0	-0.556682	-1.90334
44971423	chr19:44971423:C:T	0	-2.55372	-3.06366
44971580	chr19:44971580:T:G	0	-2.47151	-3.05794
44971619	chr19:44971619:C:T	0	-2.54141	-3.06701
44971648	chr19:44971648:G:A	0	-1.03783e-08	-2.98937
44972308	chr19:44972308:C:T	0	-1.03783e-08	-3.11045
44972451	chr19:44972451:A:G	0	-1.03783e-08	-3.11032
44972456	chr19:44972456:A:G	0	-1.65716	-3.0986
44972513	chr19:44972513:T:C	0	1.81952	-2.27515e-08
44972681	chr19:44972681:T:C	0	-1.61079	-2.25059
44972782	chr19:44972782:T:C	0	-1.03783e-08	3.56968
44973038	chr19:44973038:C:T	0	-1.03783e-08	0.254732
44973156	chr19:44973156:C:T	0	-1.03783e-08	-3.0794
44973165	chr19:44973165:T:C	0	0.242803	-2.59894
44973247	chr19:44973247:T:G	0	-2.49233	-2.00931
44973854	chr19:44973854:C:T	0	3.29383	-2.27515e-08
44973925	chr19:44973925:A:T	0	-1.03783e-08	-2.9207
44974124	chr19:44974124:G:A	0	-2.84329	-3.1063
44974193	chr19:44974193:T:G	0	-1.03783e-08	-3.07764
44974474	chr19:44974474:T:C	0	-2.64252	-2.27515e-08
44974725	chr19:44974725:A:G	0	-1.03783e-08	-2.32009
44974826	chr19:44974826:G:C	0	-1.03783e-08	-3.0794
44975001	chr19:44975001:C:T	0	-1.03783e-08	-3.10917
44975028	chr19:44975028:A:G	0	-1.03783e-08	-2.51182
44975057	chr19:44975057:G:GAGAC	0	0.231155	-2.65246
44975095	chr19:44975095:A:G	0	38.8194	-2.27515e-08
44975101	chr19:44975101:G:C	0	-1.03783e-08	4.08187
44975788	chr19:44975788:T:G	0	-3.1186	-2.27515e-08
44975976	chr19:44975976:C:T	0	-1.03783e-08	-3.01805
44976194	chr19:44976194:A:T	0	-3.36045	-2.52116
44976285	chr19:44976285:G:A	0	-1.03783e-08	-2.92611
44976345	chr19:44976345:C:T	0	-1.03783e-08	-1.97802
44976383	chr19:44976383:G:C	0	-1.03783e-08	-2.70262
44976402	chr19:44976402:C:T	0	-1.03783e-08	-2.93859
44976630	chr19:44976630:C:T	0	-1.03783e-08	-2.92611
44976917	chr19:44976917:G:A	0	-1.48842	-2.51758
44977079	chr19:44977079:A:C	0	-1.03783e-08	-2.91335
44977086	chr19:44977086:C:T	0	-1.03783e-08	-1.9782
44977189	chr19:44977189:C:T	0	-1.03783e-08	-2.99332
44977730	chr19:44977730:G:A	0	-1.03783e-08	-1.90577
44977804	chr19:44977804:A:G	0	-1.03783e-08	-3.06109
44977842	chr19:44977842:G:A	0	-1.03783e-08	-2.91282
44978055	chr19:44978055:A:G	0	-1.03783e-08	-2.92611
44978297	chr19:44978297:T:C	0	-1.03783e-08	-2.92653
44978470	chr19:44978470:T:C	0	-1.03783e-08	-2.92894
44978611	chr19:44978611:C:T	0	-1.03783e-08	-2.97742
44978627	chr19:44978627:C:T	0	-2.80011	-3.00625
44978728	chr19:44978728:A:G	0	-1.55377	-2.12545
44978900	chr19:44978900:C:T	0	-1.03783e-08	-2.92426
44979020	chr19:44979020:G:A	0	-1.03783e-08	-3.07648
44979313	chr19:44979313:C:T	0	-2.89835	-3.02452
44979340	chr19:44979340:A:C	0	-1.03783e-08	-2.38715
44979384	chr19:44979384:C:T	0	-1.03783e-08	-2.88796
44979627	chr19:44979627:T:C	0	0.468954	0.272487
44979708	chr19:44979708:A:C	0	0.0969798	-2.76693
44980181	chr19:44980181:A:C	0	-3.52464	-1.93887
44980464	chr19:44980464:G:A	0	-2.59589	-2.27515e-08
44980547	chr19:44980547:A:G	0	-1.03783e-08	-2.56927
44980587	chr19:44980587:G:A	0	-1.79025	-2.07943
44980690	chr19:44980690:TG:T	0	-1.03783e-08	5.14882
44980862	chr19:44980862:A:G	0	-0.0333735	-2.7258
44981043	chr19:44981043:G:A	0	-1.03783e-08	-3.07904
44981107	chr19:44981107:C:T	0	-1.03783e-08	0.445268
44982208	chr19:44982208:G:A	0	-2.96878	-3.06679
44982602	chr19:44982602:C:T	0	-1.03783e-08	-2.98657
44982891	chr19:44982891:G:A	0	-1.54618	-1.87485
44982955	chr19:44982955:G:C	0	-1.03783e-08	-2.90534
44983430	chr19:44983430:G:C	0	0.00369362	-3.10402
44983473	chr19:44983473:C:T	0	-1.52076	-2.01058
44983690	chr19:44983690:C:T	0	-1.67424	-2.0358
44983782	chr19:44983782:G:A	0	-1.03783e-08	-1.09092
44983921	chr19:44983921:C:T	0	-2.01608	1.97932
44983949	chr19:44983949:G:A	0	-1.03783e-08	-2.27489
44984077	chr19:44984077:G:A	0	-1.03783e-08	-1.30434
44984163	chr19:44984163:A:C	0	-1.53932	-1.92132
44984257	chr19:44984257:T:C	0	-1.03783e-08	-2.98523
44984262	chr19:44984262:A:G	0	0.887194	-2.27515e-08
44984642	chr19:44984642:C:T	0	-1.03783e-08	-3.00032
44985057	chr19:44985057:G:T	0	-1.03783e-08	-2.97688
44985176	chr19:44985176:A:G	0	0.119126	-2.80124
44985727	chr19:44985727:A:G	0	-0.0455015	-2.98207
44985797	chr19:44985797:G:T	0	-1.03783e-08	-1.97802
44985976	chr19:44985976:G:A	0	-1.03783e-08	-1.9635
44986071	chr19:44986071:G:T	0	-1.03783e-08	-1.82248
44986416	chr19:44986416:C:T	0	-2.58358	-2.27515e-08
44986692	chr19:44986692:C:T	0	-1.63507	-1.91483
44986781	chr19:44986781:C:T	0	-1.03783e-08	-1.39315
44986807	chr19:44986807:C:T	0	-2.94104	-3.02521
44987123	chr19:44987123:C:T	0	-1.03783e-08	-1.65196
44987312	chr19:44987312:A:G	0	-3.528	-2.00196
44987378	chr19:44987378:T:C	0	-2.40348	1.6285
44987444	chr19:44987444:C:T	0	-2.63512	-2.27515e-08
44987774	chr19:44987774:C:T	0	77.16	-2.27515e-08
44988377	chr19:44988377:G:A	0	-1.03783e-08	-2.90705
44989101	chr19:44989101:G:T	0	-1.03783e-08	-3.09124
44989301	chr19:44989301:G:A	0	0.433107	0.904435
44989803	chr19:44989803:T:C	0	-3.53612	-1.87585
44989804	chr19:44989804:G:A	0	-1.03783e-08	0.151984
44989875	chr19:44989875:T:G	0	-1.47737	-2.75661
44989914	chr19:44989914:G:A	0	-1.03783e-08	-3.07609
44990382	chr19:44990382:C:G	0	-1.03783e-08	-1.30261
44990546	chr19:44990546:C:T	0	-1.03783e-08	-2.56292
44991442	chr19:44991442:G:A	0	-1.03783e-08	-3.06201
44991711	chr19:44991711:C:T	0	-1.03783e-08	-2.99332
44992424	chr19:44992424:A:G	0	-3.53443	-1.84639
44992475	chr19:44992475:G:T	0	-1.03783e-08	-2.99234
44993366	chr19:44993366:T:G	0	-2.92656	-3.10534
44993518	chr19:44993518:A:G	0	-3.54025	-2.16246
44993636	chr19:44993636:T:A	0	-1.03783e-08	-2.60182
44993738	chr19:44993738:C:T	0	-2.9958	-3.04256
44994081	chr19:44994081:C:T	0	-1.03783e-08	-3.1066
44994319	chr19:44994319:T:C	0	0.255275	-2.83593
44995855	chr19:44995855:A:C	0	-1.03783e-08	-2.92131
44996130	chr19:44996130:T:C	0	-3.53484	-3.08856
44996176	chr19:44996176:A:G	0	-1.03783e-08	-3.07126
44996658	chr19:44996658:T:A	0	-1.03783e-08	-3.10527
44996664	chr19:44996664:T:C	0	-0.985022	-1.73365
44996741	chr19:44996741:C:T	0	-1.03783e-08	-2.92339
44997236	chr19:44997236:C:T	0	0.271953	-3.10312
44997454	chr19:44997454:C:T	0	-2.25646	-2.58769
44997667	chr19:44997667:T:C	0	-1.97729	-2.61858
44997818	chr19:44997818:G:A	0	-3.33366	-2.27515e-08
44998455	chr19:44998455:G:A	0	-1.03783e-08	-2.97275
44998687	chr19:44998687:C:T	0	-1.03783e-08	-2.46565
44998766	chr19:44998766:C:T	0	-3.3753	-2.27515e-08
44998920	chr19:44998920:C:T	0	-1.03783e-08	-3.10584
44999550	chr19:44999550:C:T	0	-2.91909	-2.99584
44999940	chr19:44999940:C:T	0	-1.03783e-08	-2.91235
45000008	chr19:45000008:A:G	0	-1.03783e-08	2.29391
45000254	chr19:45000254:AT:A	0	0.334876	-3.10432
45000831	chr19:45000831:T:A	0	-1.03783e-08	2.32329
45001091	chr19:45001091:C:G	0	-2.3766	1.96859
45001269	chr19:45001269:C:T	0	-0.152298	-2.27515e-08
45001765	chr19:45001765:G:T	0	-1.03783e-08	-2.08643
45001804	chr19:45001804:A:G	0	-1.03783e-08	4.86247
45001919	chr19:45001919:C:A	0	-3.38603	-2.27515e-08
45002407	chr19:45002407:C:G	0	-1.03783e-08	-3.10398
45002519	chr19:45002519:A:T	0	-1.03783e-08	-1.12979
45003514	chr19:45003514:T:A	0	-1.57951	-3.04997
45003549	chr19:45003549:A:G	0	-1.03783e-08	2.63046
45003567	chr19:45003567:T:C	0	-1.03783e-08	1.81951
45004283	chr19:45004283:C:T	0	-1.03783e-08	-1.61513
45004284	chr19:45004284:G:A	0	-0.695835	-2.96122
45004438	chr19:45004438:G:A	0	21.2218	-2.27515e-08
45004697	chr19:45004697:A:G	0	-1.03783e-08	2.7256
45004823	chr19:45004823:T:C	0	-1.03783e-08	-2.26519
45005014	chr19:45005014:A:C	0	-1.41158	-3.00237
45005031	chr19:45005031:C:T	0	-1.03783e-08	-2.9126
45005087	chr19:45005087:C:T	0	-0.112021	-2.58799
45005439	chr19:45005439:G:T	0	-1.03783e-08	-2.36911
45005766	chr19:45005766:C:A	0	-1.72972	-2.32516
45005899	chr19:45005899:C:T	0	-1.03783e-08	-3.09644
45006244	chr19:45006244:G:A	0	-1.03783e-08	-0.0124822
45007010	chr19:45007010:T:C	0	-1.03783e-08	-2.00151
45007268	chr19:45007268:TA:T	0	-1.45687	-3.10724
45008269	chr19:45008269:G:A	0	-1.03783e-08	-2.10484
45008970	chr19:45008970:T:C	0	-1.03783e-08	-3.10541
45009106	chr19:45009106:A:C	0	-1.03783e-08	-3.10564
45009157	chr19:45009157:T:G	0	-0.402808	-2.70011
45009190	chr19:45009190:C:T	0	-1.03783e-08	-1.74206
45009206	chr19:45009206:G:A	0	-2.21979	-2.33815
45009418	chr19:45009418:A:G	0	-1.03783e-08	-3.04802
45009888	chr19:45009888:GGCCTTC:G	0	-2.90265	-2.46222
45010159	chr19:45010159:C:T	0	-2.18036	4.792
45010240	chr19:45010240:T:G	0	-2.10997	-2.34749
45010293	chr19:45010293:C:T	0	-1.48236	-2.08531
45010481	chr19:45010481:A:G	0	-1.03783e-08	-1.23882
45010516	chr19:45010516:T:G	0	-1.03783e-08	-3.11002
45010829	chr19:45010829:C:A	0	1.52319	-2.27515e-08
45011174	chr19:45011174:A:T	0	-1.03783e-08	-2.79649
45011214	chr19:45011214:G:A	0	-2.34397	1.73757
45011232	chr19:45011232:G:A	0	1.53493	-3.09968
45011247	chr19:45011247:C:T	0	-1.03783e-08	-3.10931
45011408	chr19:45011408:C:T	0	-1.03783e-08	-2.65952
45011455	chr19:45011455:C:T	0	-1.03783e-08	-2.34596
45011488	chr19:45011488:A:G	0	-1.03783e-08	-2.96217
45011597	chr19:45011597:C:T	0	-2.43265	-2.27515e-08
45011859	chr19:45011859:G:C	0	-1.03783e-08	-2.08559
45012177	chr19:45012177:G:A	0	-1.03783e-08	-2.75463
45012595	chr19:45012595:T:C	0	2.0193	-2.27515e-08
45012744	chr19:45012744:A:G	0	-1.03783e-08	-3.09572
45012792	chr19:45012792:T:C	0	-3.19703	-2.56219
45013211	chr19:45013211:G:A	0	-2.62394	-2.16315
45013373	chr19:45013373:T:A	0	-2.655	-3.03827
45013437	chr19:45013437:G:C	0	-1.03783e-08	-2.97876
45013455	chr19:45013455:TAATCTGGATCTGTTCTTC:TACAATCTGGATCTGTTCTTC	0	-3.33614	-0.79922
45013491	chr19:45013491:C:T	0	-1.03783e-08	-2.65542
45013623	chr19:45013623:G:A	0	-3.48082	3.24352
45013959	chr19:45013959:T:C	0	-1.03783e-08	-1.3757
45014115	chr19:45014115:T:C	0	-1.03783e-08	-2.53824
45014666	chr19:45014666:C:T	0	1.87693	-2.27515e-08
45014852	chr19:45014852:T:C	0	-1.03783e-08	-2.75057
45014965	chr19:45014965:T:C	0	-2.89032	-1.36926
45014988	chr19:45014988:C:T	0	-1.03783e-08	-3.10514
45015281	chr19:45015281:C:T	0	-1.03783e-08	-2.18951
45015373	chr19:45015373:AC:A	0	-1.03783e-08	5.56481
45015595	chr19:45015595:C:T	0	-1.03783e-08	-1.79754
45015842	chr19:45015842:G:A	0	-3.29552	-1.78448
45016009	chr19:45016009:T:A	0	-1.03783e-08	-2.47432
45016321	chr19:45016321:GAGAA:G	0	0.452518	-2.48477
45016628	chr19:45016628:G:A	0	-1.03783e-08	6.75869
45016776	chr19:45016776:G:C	0	-1.03783e-08	-2.63866
45017355	chr19:45017355:G:A	0	2.08546	-2.27515e-08
45017695	chr19:45017695:C:T	0	-1.03783e-08	-2.43899
45017701	chr19:45017701:G:T	0	-3.54051	-2.84509
45017786	chr19:45017786:C:T	0	-0.0464739	-3.01748
45018168	chr19:45018168:A:G	0	-2.72017	-2.45887
45018229	chr19:45018229:C:T	0	0.661398	-2.55503
45018246	chr19:45018246:T:C	0	-1.03783e-08	-3.1099
45018352	chr19:45018352:T:C	0	-3.31472	-1.72102
45018576	chr19:45018576:C:T	0	-1.03783e-08	-3.03337
45018718	chr19:45018718:C:A	0	-1.03783e-08	5.57028
45018833	chr19:45018833:C:T	0	-3.31468	-2.74858
45018952	chr19:45018952:C:T	0	-3.39834	-2.73887
45019031	chr19:45019031:G:A	0	-0.471569	-2.27515e-08
45019385	chr19:45019385:C:T	0	-0.0186184	-3.02028
45019459	chr19:45019459:G:A	0	-1.03783e-08	-2.91541
45019474	chr19:45019474:C:T	0	-2.85752	-2.54537
45019869	chr19:45019869:G:T	0	-3.53739	3.29733
45020111	chr19:45020111:T:G	0	-3.32659	-1.9819
45020144	chr19:45020144:A:G	0	-1.03783e-08	-2.39583
45020325	chr19:45020325:G:A	0	9.91602	1.17961
45020402	chr19:45020402:T:C	0	-1.03783e-08	-3.10007
45020626	chr19:45020626:T:C	0	-2.65015	-1.89344
45020861	chr19:45020861:C:T	0	-3.54045	-2.92719
45021034	chr19:45021034:G:T	0	-1.03783e-08	-2.77324
45021106	chr19:45021106:G:A	0	-1.33969	-2.87165
45021186	chr19:45021186:A:T	0	-2.66829	-1.8412
45021604	chr19:45021604:A:T	0	-3.22411	-3.0622
45021780	chr19:45021780:A:G	0	-2.26046	-2.27515e-08
45021867	chr19:45021867:G:A	0	-1.03783e-08	-3.05775
45021937	chr19:45021937:C:T	0	-1.03783e-08	-2.78761
45022663	chr19:45022663:C:T	0	-3.02061	-2.70128
45022774	chr19:45022774:G:C	0	-1.03783e-08	-2.49086
45023125	chr19:45023125:G:A	0	-1.03783e-08	-3.10609
45023391	chr19:45023391:T:TC	0	-2.51354	-2.27515e-08
45023676	chr19:45023676:G:A	0	-1.03783e-08	-2.85875
45024310	chr19:45024310:C:T	0	-3.07888	-3.10813
45024371	chr19:45024371:C:G	0	-1.03783e-08	-2.98874
45024454	chr19:45024454:G:A	0	-3.21976	-2.27515e-08
45024598	chr19:45024598:G:A	0	-1.03783e-08	-3.04659
45024900	chr19:45024900:C:T	0	-1.03783e-08	7.59213
45025040	chr19:45025040:G:A	0	-1.03783e-08	-2.80937
45025292	chr19:45025292:C:T	0	-1.03783e-08	-2.03431
45025541	chr19:45025541:T:C	0	-2.14875	-3.10915
45026449	chr19:45026449:G:A	0	-1.47536	-3.09687
45026567	chr19:45026567:A:G	0	-1.03783e-08	-3.04677
45026748	chr19:45026748:A:G	0	-1.58421	-3.11054
45027034	chr19:45027034:C:A	0	-1.03783e-08	-2.64643
45027294	chr19:45027294:A:G	0	-3.24706	-2.90769
45027313	chr19:45027313:C:T	0	-1.03783e-08	-2.99268
45027316	chr19:45027316:G:GA	0	-3.21968	-2.27515e-08
45027794	chr19:45027794:T:C	0	-1.03783e-08	-1.60523
45027905	chr19:45027905:G:C	0	-1.03783e-08	-2.92851
45028258	chr19:45028258:G:A	0	-1.03783e-08	-3.09833
45028336	chr19:45028336:GT:G	0	-1.03783e-08	-2.84141
45028360	chr19:45028360:GT:G	0	60.6307	-2.27515e-08
45028624	chr19:45028624:A:G	0	-1.03783e-08	-3.05319
45028751	chr19:45028751:G:T	0	-1.67728	-3.10341
45029187	chr19:45029187:C:T	0	-1.03783e-08	-2.41459
45029201	chr19:45029201:G:A	0	-1.03783e-08	-3.04531
45029367	chr19:45029367:A:G	0	-1.03783e-08	-2.71998
45029939	chr19:45029939:G:A	0	-1.03783e-08	-2.77383
45029965	chr19:45029965:C:T	0	-1.03783e-08	-3.10678
45029996	chr19:45029996:T:C	0	-1.03783e-08	-3.10934
45030142	chr19:45030142:G:A	0	-1.03783e-08	-2.86222
45030185	chr19:45030185:A:G	0	-1.03783e-08	-3.0501
45030865	chr19:45030865:G:C	0	-1.03783e-08	-3.05858
45031102	chr19:45031102:A:G	0	-3.31936	-3.05914
45031122	chr19:45031122:T:C	0	-1.03783e-08	-3.0826
45031201	chr19:45031201:T:G	0	-1.03783e-08	-2.88014
45031231	chr19:45031231:G:A	0	-1.03783e-08	-3.06438
45031233	chr19:45031233:T:C	0	-1.03783e-08	-3.06598
45031241	chr19:45031241:T:A	0	-3.53254	-2.27515e-08
45031265	chr19:45031265:A:T	0	-1.03783e-08	-2.88741
45031374	chr19:45031374:T:C	0	-1.03783e-08	-3.07071
45031492	chr19:45031492:T:A	0	-1.03783e-08	-2.92665
45031736	chr19:45031736:C:T	0	-1.98693	-1.83801
45031827	chr19:45031827:C:T	0	-1.03783e-08	-1.90078
45032052	chr19:45032052:G:A	0	-2.9275	-3.08913
45032402	chr19:45032402:G:C	0	-1.03783e-08	-3.08864
45032803	chr19:45032803:T:C	0	-3.53411	-2.27515e-08
45033267	chr19:45033267:C:G	0	-1.03783e-08	-1.54514
45033610	chr19:45033610:G:A	0	-1.03783e-08	-2.78245
45033762	chr19:45033762:C:T	0	-3.5321	-2.83162
45034127	chr19:45034127:C:T	0	-3.54038	-2.27515e-08
45034521	chr19:45034521:C:T	0	-3.53968	-2.27515e-08
45034943	chr19:45034943:C:T	0	-1.03783e-08	-2.80795
45035447	chr19:45035447:G:T	0	-1.03783e-08	-2.7027
45035902	chr19:45035902:G:A	0	-1.03783e-08	-2.66311
45035953	chr19:45035953:T:C	0	-1.03783e-08	-3.10968
45037108	chr19:45037108:G:A	0	-1.03783e-08	-3.10408
45037243	chr19:45037243:T:C	0	-3.42678	-2.27515e-08
45037358	chr19:45037358:A:C	0	-3.53979	-2.27515e-08
45037508	chr19:45037508:C:T	0	-1.03783e-08	-3.10634
45038156	chr19:45038156:G:T	0	-3.07021	-3.10827
45038524	chr19:45038524:G:A	0	58.0905	-2.27515e-08
45038872	chr19:45038872:A:C	0	-1.03783e-08	-2.73491
45038920	chr19:45038920:C:T	0	-1.03783e-08	-2.7347
45038922	chr19:45038922:T:C	0	-1.03783e-08	-2.53922
45039019	chr19:45039019:G:A	0	-1.03783e-08	-2.33599
45039362	chr19:45039362:A:C	0	-1.03783e-08	-3.09925
45039374	chr19:45039374:A:C	0	-1.03783e-08	-3.075
45039567	chr19:45039567:C:A	0	-1.03783e-08	-2.7411
45039617	chr19:45039617:T:G	0	-1.03783e-08	-3.0427
45039860	chr19:45039860:C:T	0	-1.03783e-08	-2.82046
45040115	chr19:45040115:A:G	0	-2.32849	-3.04443
45040387	chr19:45040387:G:A	0	-1.03783e-08	-2.8108
45040497	chr19:45040497:A:G	0	1.2194	-2.27515e-08
45040564	chr19:45040564:T:A	0	-1.03783e-08	-2.44706
45040672	chr19:45040672:C:T	0	-1.03783e-08	-2.44821
45040950	chr19:45040950:C:G	0	-1.03783e-08	-1.90205
45040989	chr19:45040989:G:A	0	-1.03783e-08	3.66735
45041050	chr19:45041050:A:G	0	-1.03783e-08	-3.10501
45041705	chr19:45041705:C:G	0	-1.03783e-08	-3.0588
45042176	chr19:45042176:T:C	0	-3.04702	-3.08564
45042304	chr19:45042304:C:T	0	-3.00915	-3.10262
45042324	chr19:45042324:C:A	0	-1.03783e-08	-3.00159
45042901	chr19:45042901:G:T	0	-1.03783e-08	-3.08998
45043040	chr19:45043040:A:G	0	-1.03783e-08	-3.07269
45043130	chr19:45043130:A:G	0	-1.03783e-08	-3.08722
45043361	chr19:45043361:G:A	0	-3.52561	-2.27515e-08
45043362	chr19:45043362:A:G	0	-3.27979	-2.27515e-08
45043803	chr19:45043803:C:G	0	-3.22861	-3.08595
45044016	chr19:45044016:A:G	0	-3.21408	-3.09432
45044285	chr19:45044285:T:G	0	-1.03783e-08	-1.13848
45044325	chr19:45044325:G:A	0	-3.24107	-2.29643
45044479	chr19:45044479:A:C	0	-1.03783e-08	-3.08856
45044540	chr19:45044540:C:T	0	-1.03783e-08	-3.10854
45044772	chr19:45044772:GGT:G	0	-3.49037	-2.27515e-08
45044997	chr19:45044997:G:A	0	-3.23746	-2.30116
45045153	chr19:45045153:A:G	0	-1.03783e-08	-3.08828
45046598	chr19:45046598:C:T	0	-1.03783e-08	-1.10664
45047149	chr19:45047149:A:G	0	-2.86694	-3.10483
45047229	chr19:45047229:C:T	0	-3.24672	-2.27515e-08
45047349	chr19:45047349:C:T	0	-1.03783e-08	-3.09247
45047767	chr19:45047767:T:C	0	-1.03783e-08	-3.10402
45048007	chr19:45048007:G:A	0	-3.32059	-2.27515e-08
45048364	chr19:45048364:G:A	0	-1.03783e-08	-3.08792
45048475	chr19:45048475:G:A	0	-1.03783e-08	-2.92428
45049124	chr19:45049124:T:A	0	-1.03783e-08	-3.08815
45049447	chr19:45049447:T:C	0	-1.03783e-08	-1.96656
45049635	chr19:45049635:A:T	0	-3.50295	-2.27515e-08
45050001	chr19:45050001:A:C	0	-1.03783e-08	-3.11079
45050056	chr19:45050056:A:G	0	-1.03783e-08	-3.09034
45050282	chr19:45050282:C:T	0	-3.52384	-2.27515e-08
45050546	chr19:45050546:T:C	0	-3.49256	-2.27515e-08
45050639	chr19:45050639:G:A	0	-1.03783e-08	-3.07845
45050773	chr19:45050773:T:C	0	-1.03783e-08	-3.09076
45050962	chr19:45050962:G:A	0	-1.03783e-08	-2.7141
45051032	chr19:45051032:A:G	0	-1.03783e-08	-2.45279
45051130	chr19:45051130:C:T	0	-3.49754	-2.83667
45051240	chr19:45051240:G:A	0	-1.03783e-08	-3.08358
45051621	chr19:45051621:G:A	0	-3.49648	-2.85892
45051729	chr19:45051729:G:A	0	-3.52098	-2.27515e-08
45051730	chr19:45051730:A:G	0	-3.52374	-2.27515e-08
45051838	chr19:45051838:G:A	0	-1.03783e-08	-3.08812
45051992	chr19:45051992:T:C	0	-1.03783e-08	-3.04864
45052330	chr19:45052330:G:A	0	-1.03783e-08	-3.08253
45052354	chr19:45052354:G:A	0	-1.03783e-08	-2.77968
45052435	chr19:45052435:G:C	0	-1.03783e-08	-3.08911
45052483	chr19:45052483:CT:C	0	-1.03783e-08	-3.07195
45052667	chr19:45052667:G:A	0	-1.03783e-08	-3.08527
45052999	chr19:45052999:C:T	0	-1.03783e-08	-3.08695
45053296	chr19:45053296:C:T	0	-1.03783e-08	-3.06064
45053500	chr19:45053500:C:T	0	-3.53117	-2.27515e-08
45053677	chr19:45053677:G:A	0	-3.45944	-2.27515e-08
45053960	chr19:45053960:G:A	0	-2.81909	-3.10443
45054144	chr19:45054144:G:A	0	-1.03783e-08	-3.09002
45054166	chr19:45054166:T:C	0	-1.03783e-08	-3.08812
45054243	chr19:45054243:C:T	0	-1.03783e-08	-2.78456
45054430	chr19:45054430:A:G	0	-1.03783e-08	-3.08983
45054485	chr19:45054485:G:A	0	-3.42212	-2.96085
45054717	chr19:45054717:A:G	0	-1.03783e-08	-3.08814
45055130	chr19:45055130:C:T	0	-3.32616	-2.27515e-08
45055347	chr19:45055347:A:C	0	-1.03783e-08	-3.0787
45055497	chr19:45055497:C:A	0	-1.03783e-08	-3.08812
45055575	chr19:45055575:A:G	0	-1.03783e-08	-3.08812
45055757	chr19:45055757:T:C	0	-1.03783e-08	-3.08842
45056302	chr19:45056302:C:T	0	-1.03783e-08	-3.04709
45057004	chr19:45057004:C:T	0	-1.03783e-08	-3.08812
45057038	chr19:45057038:T:C	0	-1.03783e-08	-3.04709
45057115	chr19:45057115:T:C	0	-3.37831	-1.30853
45057713	chr19:45057713:T:A	0	-1.03783e-08	-2.23552
45057756	chr19:45057756:A:G	0	-1.03783e-08	-2.78309
45058215	chr19:45058215:C:T	0	-1.03783e-08	-3.04709
45058233	chr19:45058233:T:C	0	-3.49899	-2.27515e-08
45058258	chr19:45058258:C:T	0	-1.03783e-08	-3.08383
45058372	chr19:45058372:T:C	0	-1.03783e-08	-3.08765
45058557	chr19:45058557:T:G	0	-1.03783e-08	-3.0875
45059053	chr19:45059053:C:A	0	-1.03783e-08	-2.16897
45059099	chr19:45059099:C:A	0	-3.48681	-2.27515e-08
45059116	chr19:45059116:C:G	0	-2.9829	-2.95012
45059255	chr19:45059255:T:C	0	-1.03783e-08	-1.18747
45059258	chr19:45059258:C:T	0	-3.49188	-2.27515e-08
45059782	chr19:45059782:G:A	0	-3.35429	-2.27515e-08
45059870	chr19:45059870:G:A	0	-1.03783e-08	-2.98801
45059875	chr19:45059875:G:T	0	-1.03783e-08	-1.83722
45059930	chr19:45059930:A:G	0	-3.05257	-2.80969
45059997	chr19:45059997:T:C	0	-2.96145	-3.11061
45060437	chr19:45060437:G:A	0	-3.52914	-2.27515e-08
45060873	chr19:45060873:C:T	0	-1.03783e-08	-3.05041
45061764	chr19:45061764:G:A	0	-1.03783e-08	-2.71988
45062499	chr19:45062499:T:C	0	-1.03783e-08	-2.81603
45062822	chr19:45062822:T:G	0	-2.71265	-3.10936
45062965	chr19:45062965:C:T	0	-1.03783e-08	-3.03272
45063162	chr19:45063162:C:T	0	-1.03783e-08	-3.09327
45063246	chr19:45063246:G:T	0	-1.03783e-08	-3.07494
45063695	chr19:45063695:C:T	0	-1.03783e-08	-1.62532
45064174	chr19:45064174:C:T	0	-1.03783e-08	-2.79409
45064291	chr19:45064291:G:A	0	-1.03783e-08	-3.05472
45064390	chr19:45064390:C:G	0	-3.5405	-2.27515e-08
45064903	chr19:45064903:C:T	0	-1.03783e-08	-2.46251
45065309	chr19:45065309:G:A	0	-1.03783e-08	-2.73389
45065392	chr19:45065392:A:G	0	-3.50554	-2.27515e-08
45065393	chr19:45065393:A:G	0	-3.5167	-2.27515e-08
45065400	chr19:45065400:A:G	0	-1.03783e-08	-3.08596
45065480	chr19:45065480:C:A	0	-1.03783e-08	-3.03559
45065510	chr19:45065510:G:A	0	-1.03783e-08	-3.00262
45065537	chr19:45065537:G:A	0	-2.62162	-2.90203
45065540	chr19:45065540:T:TAC	0	-1.03783e-08	-3.01027
45065589	chr19:45065589:T:G	0	-1.03783e-08	-2.87019
45065751	chr19:45065751:C:T	0	-3.01799	-3.10794
45065925	chr19:45065925:C:T	0	-1.03783e-08	-2.80414
45066483	chr19:45066483:T:C	0	-1.03783e-08	-3.08751
45066484	chr19:45066484:G:A	0	-1.03783e-08	-3.01754
45066685	chr19:45066685:C:T	0	-1.03783e-08	-2.53446
45067130	chr19:45067130:G:A	0	-1.03783e-08	-3.04531
45067170	chr19:45067170:C:T	0	-1.03783e-08	-2.69209
45067273	chr19:45067273:G:A	0	-1.03783e-08	-3.03533
45067715	chr19:45067715:G:A	0	-1.03783e-08	-3.07195
45068000	chr19:45068000:C:T	0	-1.03783e-08	-2.96901
45068523	chr19:45068523:T:C	0	-3.08076	-3.09529
45068714	chr19:45068714:T:A	0	-3.32217	-3.08968
45068726	chr19:45068726:C:T	0	-1.03783e-08	-2.92389
45069431	chr19:45069431:A:T	0	-1.03783e-08	-3.08837
45069993	chr19:45069993:G:A	0	-3.53054	-3.08616
45070303	chr19:45070303:G:A	0	-1.03783e-08	-2.29042
45070363	chr19:45070363:T:C	0	-1.03783e-08	-2.69704
45071408	chr19:45071408:T:C	0	-3.52793	-2.86606
45071493	chr19:45071493:A:G	0	-1.03783e-08	-2.76421
45071497	chr19:45071497:G:C	0	-2.64221	-3.09955
45072405	chr19:45072405:T:G	0	-3.51933	-3.04311
45073003	chr19:45073003:C:T	0	-1.03783e-08	-3.00817
45073080	chr19:45073080:T:C	0	-1.03783e-08	-2.78849
45073363	chr19:45073363:TGCCCAGGCTATTTTTTTTTTTTTTTGAGACGGAGCCTTGCTCTGTC:T	0	-1.03783e-08	-3.10103
45073456	chr19:45073456:T:C	0	-3.03918	-3.05212
45073874	chr19:45073874:T:C	0	-1.03783e-08	-2.28668
45073879	chr19:45073879:G:A	0	-1.03783e-08	-3.05411
45074138	chr19:45074138:C:T	0	-1.03783e-08	-3.06089
45075054	chr19:45075054:A:G	0	-3.49921	-2.27515e-08
45075081	chr19:45075081:A:T	0	-1.03783e-08	-2.92034
45075208	chr19:45075208:C:T	0	-1.03783e-08	-2.86289
45075971	chr19:45075971:G:C	0	-1.03783e-08	-2.46097
45075984	chr19:45075984:T:C	0	-3.30808	-2.27515e-08
45076201	chr19:45076201:G:A	0	-1.03783e-08	-3.10428
45076689	chr19:45076689:G:A	0	-3.02016	-3.09782
45077114	chr19:45077114:C:T	0	-2.92549	-2.95989
45077850	chr19:45077850:C:T	0	-1.03783e-08	-2.5621
45077852	chr19:45077852:C:T	0	-1.03783e-08	-2.71572
45078924	chr19:45078924:A:T	0	-1.03783e-08	-2.56155
45079013	chr19:45079013:C:T	0	-1.03783e-08	-3.1074
45079144	chr19:45079144:C:G	0	-1.03783e-08	-3.11083
45079834	chr19:45079834:G:A	0	-2.8844	-2.27515e-08
45080013	chr19:45080013:G:A	0	-1.03783e-08	-2.89836
45081159	chr19:45081159:G:C	0	-1.03783e-08	-2.84283
45081182	chr19:45081182:C:T	0	-1.03783e-08	-2.99691
45081584	chr19:45081584:C:T	0	-1.03783e-08	-2.37028
45081719	chr19:45081719:C:T	0	-3.54014	-1.66208
45081903	chr19:45081903:G:A	0	-1.03783e-08	-3.09564
45081909	chr19:45081909:T:C	0	-3.53778	-1.52193
45081916	chr19:45081916:C:T	0	-3.54016	-1.74509
45081994	chr19:45081994:C:T	0	-1.03783e-08	-2.10017
45082061	chr19:45082061:G:A	0	-1.03783e-08	-3.00459
45082596	chr19:45082596:A:G	0	-3.54047	-1.0021
45082649	chr19:45082649:T:C	0	-3.5269	-1.56516
45082850	chr19:45082850:C:T	0	-1.03783e-08	-2.90528
45083173	chr19:45083173:C:T	0	-2.55958	-2.27515e-08
45083240	chr19:45083240:G:C	0	-2.89496	-3.02834
45083283	chr19:45083283:A:T	0	-3.52573	-1.50057
45083355	chr19:45083355:G:A	0	-1.03783e-08	-2.7666
45083473	chr19:45083473:T:C	0	-3.53105	-1.44848
45083747	chr19:45083747:C:T	0	-3.53308	-1.73014
45083782	chr19:45083782:G:A	0	-3.41993	-2.47985
45083789	chr19:45083789:A:G	0	-3.5248	-1.61125
45083977	chr19:45083977:A:G	0	-3.53928	-1.77042
45084009	chr19:45084009:A:G	0	-3.50792	-2.15819
45084072	chr19:45084072:G:A	0	-1.03783e-08	-3.09034
45084084	chr19:45084084:A:G	0	-3.3319	-2.13591
45084547	chr19:45084547:T:C	0	-3.53837	-1.60553
45084647	chr19:45084647:A:G	0	-1.03783e-08	1.46269
45084833	chr19:45084833:A:G	0	-3.51726	-2.80825
45084908	chr19:45084908:A:C	0	-3.53901	-1.77183
45085140	chr19:45085140:A:G	0	-3.54026	-1.88276
45085313	chr19:45085313:C:T	0	-3.35028	-1.91379
45085319	chr19:45085319:G:A	0	-1.03783e-08	-2.01569
45085511	chr19:45085511:T:C	0	-3.54042	-2.68966
45085715	chr19:45085715:A:G	0	-3.54051	-1.53253
45085821	chr19:45085821:T:C	0	-3.46893	-1.62257
45086001	chr19:45086001:G:A	0	-1.03783e-08	-2.97087
45086157	chr19:45086157:A:G	0	-1.03783e-08	-2.71803
45086177	chr19:45086177:C:G	0	-1.03783e-08	-2.87791
45086337	chr19:45086337:C:T	0	-3.53935	-1.91833
45086407	chr19:45086407:G:A	0	-1.80381	-2.27515e-08
45086589	chr19:45086589:C:T	0	-1.03783e-08	-1.56236
45086603	chr19:45086603:G:A	0	-1.03783e-08	-3.10903
45086944	chr19:45086944:G:T	0	-2.84072	-2.40747
45086979	chr19:45086979:T:C	0	-3.5399	-2.00004
45087347	chr19:45087347:T:C	0	-1.03783e-08	-2.43325
45087352	chr19:45087352:C:T	0	-1.03783e-08	-2.91916
45087478	chr19:45087478:G:GT	0	-3.53892	-1.92919
45087686	chr19:45087686:G:A	0	-1.03783e-08	-2.89189
45087778	chr19:45087778:C:T	0	-1.03783e-08	-3.08042
45087826	chr19:45087826:C:T	0	-1.58409	-2.8312
45087969	chr19:45087969:A:G	0	-3.52896	-1.95727
45087975	chr19:45087975:TTG:T	0	-3.46006	-1.82274
45087999	chr19:45087999:A:G	0	-3.53736	-1.95672
45088007	chr19:45088007:A:G	0	-3.51021	-1.81554
45088086	chr19:45088086:C:T	0	-3.53693	-1.67356
45088231	chr19:45088231:C:T	0	-1.03783e-08	-2.92629
45088365	chr19:45088365:C:T	0	-1.03783e-08	-3.11082
45088420	chr19:45088420:G:A	0	-3.5308	-2.15987
45088482	chr19:45088482:A:T	0	-3.53928	-1.9476
45088513	chr19:45088513:G:A	0	-3.23565	-2.11281
45088601	chr19:45088601:A:G	0	-3.51361	-2.91793
45088615	chr19:45088615:C:G	0	-1.03783e-08	-1.31997
45088811	chr19:45088811:G:C	0	-1.03783e-08	-0.532769
45088882	chr19:45088882:T:G	0	-1.03783e-08	-2.10495
45088980	chr19:45088980:C:T	0	-0.639753	-2.98833
45089041	chr19:45089041:A:C	0	-1.03783e-08	-1.63075
45089217	chr19:45089217:C:T	0	-2.24099	-3.0418
45089695	chr19:45089695:A:T	0	4.0519	-2.27515e-08
45090031	chr19:45090031:G:T	0	-3.49241	-2.75755
45091246	chr19:45091246:C:G	0	-3.53527	-3.06643
45091337	chr19:45091337:T:C	0	-1.77199	-2.78068
45091400	chr19:45091400:G:C	0	-1.03783e-08	-2.26774
45091745	chr19:45091745:A:C	0	-3.49134	-2.63009
45092019	chr19:45092019:G:A	0	-3.5367	-3.06911
45092274	chr19:45092274:A:C	0	-1.03783e-08	0.75599
45092441	chr19:45092441:T:C	0	-3.49245	-2.57417
45092442	chr19:45092442:G:C	0	-3.49096	-2.49724
45092444	chr19:45092444:C:T	0	-3.49263	-2.5807
45092450	chr19:45092450:T:C	0	-3.4906	-2.59005
45092532	chr19:45092532:T:A	0	-3.53771	-3.06292
45092815	chr19:45092815:C:A	0	-1.03783e-08	-2.09488
45093259	chr19:45093259:A:G	0	-3.54003	-3.03266
45093275	chr19:45093275:C:T	0	-3.54031	-3.03713
45093377	chr19:45093377:A:G	0	-3.46659	-2.579
45093955	chr19:45093955:A:G	0	-3.46489	-2.27515e-08
45094014	chr19:45094014:G:T	0	-3.53867	-3.02999
45094479	chr19:45094479:C:T	0	-2.19762	-2.70831
45094524	chr19:45094524:T:TA	0	0.732696	-3.08672
45094590	chr19:45094590:A:G	0	-3.5328	-2.92428
45094834	chr19:45094834:G:A	0	-3.49443	-2.58319
45094904	chr19:45094904:G:A	0	-1.03783e-08	-2.43201
45095089	chr19:45095089:C:G	0	-2.12513	-2.61188
45095091	chr19:45095091:G:A	0	-3.54051	-3.00649
45095679	chr19:45095679:T:C	0	-1.03783e-08	1.46798
45095746	chr19:45095746:G:A	0	-1.03783e-08	-2.77766
45096350	chr19:45096350:T:G	0	-1.03783e-08	-2.08445
45096351	chr19:45096351:T:C	0	-3.47868	-2.68125
45096462	chr19:45096462:G:T	0	-3.05702	-2.27515e-08
45097033	chr19:45097033:A:G	0	-3.52563	-3.11082
45097182	chr19:45097182:G:T	0	-1.03783e-08	-3.01306
45097328	chr19:45097328:G:T	0	-3.53993	-3.03165
45097733	chr19:45097733:T:C	0	-3.53978	-3.02702
45097816	chr19:45097816:C:G	0	-3.5405	-3.0184
45098217	chr19:45098217:GGAGC:G	0	-3.53589	-3.07189
45098323	chr19:45098323:G:A	0	-3.49403	-2.58319
45099220	chr19:45099220:A:G	0	-3.53844	-2.78525
45099405	chr19:45099405:A:C	0	-1.03783e-08	-3.00405
45099523	chr19:45099523:T:C	0	-3.54051	-1.54963
45099860	chr19:45099860:T:C	0	-1.03783e-08	-3.11074
45099981	chr19:45099981:A:G	0	-3.54024	-2.93084
45100188	chr19:45100188:G:A	0	-1.03783e-08	-3.02043
45100319	chr19:45100319:G:A	0	-1.03783e-08	-3.01284
45100399	chr19:45100399:C:T	0	-1.03783e-08	-3.04608
45100654	chr19:45100654:C:T	0	-1.03783e-08	-2.71167
45100781	chr19:45100781:G:A	0	-1.03783e-08	-2.89616
45100788	chr19:45100788:CT:C	0	-3.54042	-3.02165
45100905	chr19:45100905:C:T	0	-3.51811	-3.00445
45101008	chr19:45101008:A:G	0	-1.03783e-08	-3.05633
45101070	chr19:45101070:TG:T	0	-1.03783e-08	-2.55523
45101270	chr19:45101270:A:G	0	-3.54035	-2.94441
45101343	chr19:45101343:G:T	0	-1.03783e-08	2.54862
45101595	chr19:45101595:A:G	0	-3.51276	-2.58319
45102017	chr19:45102017:C:T	0	-3.31628	-1.32595
45102050	chr19:45102050:C:T	0	-0.162221	-2.09187
45102054	chr19:45102054:T:C	0	-1.03783e-08	-3.08542
45102068	chr19:45102068:C:G	0	-1.03783e-08	-3.03723
45102192	chr19:45102192:A:T	0	-1.03783e-08	-2.73806
45102310	chr19:45102310:C:T	0	-1.03783e-08	-2.18475
45102550	chr19:45102550:A:T	0	-3.53607	-2.96037
45102576	chr19:45102576:G:T	0	-3.53835	-2.93489
45102699	chr19:45102699:C:T	0	-1.03783e-08	2.9181
45102756	chr19:45102756:ACT:A	0	-1.03783e-08	-2.81429
45102867	chr19:45102867:C:T	0	1.38893	-3.1046
45102973	chr19:45102973:C:A	0	-3.50792	-2.01749
45103838	chr19:45103838:G:GGTA	0	-2.07379	-2.60444
45103848	chr19:45103848:G:A	0	-1.03783e-08	-3.10093
45103881	chr19:45103881:G:A	0	-3.54024	-2.32191
45104090	chr19:45104090:C:T	0	-3.53827	-1.66161
45104110	chr19:45104110:C:T	0	-1.03783e-08	-3.03474
45104551	chr19:45104551:T:C	0	-3.54023	-2.92121
45104635	chr19:45104635:A:C	0	-1.03783e-08	-2.92437
45104749	chr19:45104749:T:C	0	-3.53943	-2.87297
45104878	chr19:45104878:A:G	0	-3.54015	-2.89458
45105118	chr19:45105118:G:A	0	-1.03783e-08	-0.636897
45105306	chr19:45105306:C:T	0	-3.54008	-2.92377
45105444	chr19:45105444:A:AG	0	-1.03783e-08	-3.02858
45105574	chr19:45105574:G:C	0	-1.0768	-3.11071
45105600	chr19:45105600:C:T	0	-1.03783e-08	-2.4999
45105643	chr19:45105643:T:C	0	-3.53176	-3.08406
45105644	chr19:45105644:G:A	0	-3.54051	-3.06338
45105761	chr19:45105761:G:A	0	-1.03783e-08	-2.84345
45105908	chr19:45105908:T:G	0	-3.50911	-2.91177
45106355	chr19:45106355:C:A	0	-1.03783e-08	-1.47981
45106382	chr19:45106382:T:C	0	-3.53733	-2.90344
45106409	chr19:45106409:T:A	0	-3.54035	-2.9333
45106490	chr19:45106490:C:T	0	-1.03783e-08	3.75717
45106535	chr19:45106535:C:T	0	-3.48013	-2.56153
45106977	chr19:45106977:C:T	0	-1.03783e-08	-2.40939
45107406	chr19:45107406:A:G	0	-1.03783e-08	-3.03702
45108165	chr19:45108165:A:G	0	-1.03783e-08	-2.52987
45108386	chr19:45108386:T:G	0	-1.03783e-08	-1.22186
45108803	chr19:45108803:G:A	0	-3.41345	-2.27515e-08
45108913	chr19:45108913:G:A	0	-1.03783e-08	-3.05482
45108968	chr19:45108968:C:T	0	0.603832	-2.95773
45108978	chr19:45108978:C:T	0	-1.03783e-08	-1.90749
45109471	chr19:45109471:C:T	0	0.84672	-2.27515e-08
45109496	chr19:45109496:C:G	0	-3.51135	-3.00253
45110012	chr19:45110012:A:G	0	-1.03783e-08	-3.03445
45110574	chr19:45110574:T:C	0	-1.03783e-08	-2.52786
45110992	chr19:45110992:G:A	0	-1.03783e-08	-2.97064
45111343	chr19:45111343:C:T	0	0.893945	-3.07983
45111577	chr19:45111577:A:G	0	-2.16184	-2.27515e-08
45111870	chr19:45111870:T:C	0	-1.03783e-08	-2.13564
45111963	chr19:45111963:C:T	0	-1.03783e-08	-1.403
45112086	chr19:45112086:A:G	0	-2.06986	-2.60279
45112444	chr19:45112444:C:T	0	-1.03783e-08	-0.689485
45112599	chr19:45112599:T:C	0	-3.53372	-3.06873
45112636	chr19:45112636:C:T	0	-1.03783e-08	1.78804
45112638	chr19:45112638:C:T	0	-1.03783e-08	1.9243
45113003	chr19:45113003:T:C	0	-3.47531	-0.567909
45113337	chr19:45113337:T:C	0	-1.03783e-08	-3.02922
45113686	chr19:45113686:C:T	0	-3.44375	-2.61343
45113874	chr19:45113874:G:A	0	-0.130526	-2.27515e-08
45114032	chr19:45114032:C:T	0	-3.53755	-3.02974
45114353	chr19:45114353:C:T	0	-1.03783e-08	-3.03561
45114466	chr19:45114466:A:AT	0	-3.54038	-3.01241
45114499	chr19:45114499:G:A	0	-1.03783e-08	1.4831
45114511	chr19:45114511:A:G	0	-1.03783e-08	-3.1074
45114528	chr19:45114528:G:A	0	-3.53465	-3.10954
45114689	chr19:45114689:A:G	0	-1.03783e-08	-2.45471
45114813	chr19:45114813:G:A	0	-1.03783e-08	-3.10109
45115009	chr19:45115009:C:G	0	-1.03783e-08	-1.93896
45115023	chr19:45115023:G:T	0	-1.03783e-08	3.77158
45115172	chr19:45115172:G:A	0	-1.03783e-08	-3.0983
45115274	chr19:45115274:A:T	0	-1.03783e-08	-0.666553
45115287	chr19:45115287:C:T	0	-1.03783e-08	2.86453
45115644	chr19:45115644:T:C	0	-1.99576	-2.5333
45116047	chr19:45116047:G:C	0	-1.03783e-08	-3.07591
45116248	chr19:45116248:G:A	0	-2.95528	-2.28871
45116258	chr19:45116258:G:A	0	-3.53871	-2.27515e-08
45116380	chr19:45116380:A:G	0	-1.03783e-08	-3.05745
45116397	chr19:45116397:C:T	0	-3.499	-3.07293
45116516	chr19:45116516:G:A	0	-1.03783e-08	-1.01642
45116688	chr19:45116688:A:G	0	-1.60725	-2.84802
45116802	chr19:45116802:T:G	0	-1.03783e-08	-3.11083
45117073	chr19:45117073:C:T	0	-1.03783e-08	-0.515582
45117255	chr19:45117255:G:T	0	-3.46495	-2.61988
45117259	chr19:45117259:C:G	0	-3.53151	-3.07776
45117292	chr19:45117292:G:A	0	-1.03783e-08	-3.09863
45117719	chr19:45117719:G:A	0	-1.03783e-08	-1.18482
45118315	chr19:45118315:C:T	0	-1.03783e-08	-1.12275
45118470	chr19:45118470:T:C	0	-1.03783e-08	-3.11027
45118499	chr19:45118499:TG:T	0	0.559721	-3.0048
45118736	chr19:45118736:CAG:C	0	-1.03783e-08	-1.23422
45118788	chr19:45118788:G:A	0	-1.03783e-08	-2.70484
45118908	chr19:45118908:C:T	0	-1.03783e-08	-3.03238
45118925	chr19:45118925:T:C	0	-3.48629	-3.11034
45119185	chr19:45119185:C:T	0	-1.03783e-08	-3.10395
45119364	chr19:45119364:A:G	0	-1.03783e-08	-3.11058
45119521	chr19:45119521:G:A	0	-1.03783e-08	-3.10293
45120208	chr19:45120208:A:G	0	1.43703	-2.27515e-08
45120209	chr19:45120209:A:G	0	0.673355	-2.27515e-08
45120307	chr19:45120307:G:A	0	-1.03783e-08	-1.82981
45120368	chr19:45120368:C:T	0	-3.54026	-3.04499
45120381	chr19:45120381:T:C	0	-3.52144	-2.70803
45120419	chr19:45120419:C:T	0	-1.03783e-08	2.86187
45120512	chr19:45120512:C:T	0	-1.8318	-2.27515e-08
45120696	chr19:45120696:C:T	0	-1.03783e-08	-3.10686
45120866	chr19:45120866:A:G	0	-1.03783e-08	3.82898
45121000	chr19:45121000:G:A	0	-1.03783e-08	-1.14609
45121045	chr19:45121045:A:G	0	-3.48517	-2.92904
45121215	chr19:45121215:C:T	0	-1.03783e-08	-2.96679
45121606	chr19:45121606:C:A	0	-1.03783e-08	-3.06549
45121729	chr19:45121729:C:T	0	-2.29726	-3.06541
45121802	chr19:45121802:C:T	0	-2.44592	-2.27515e-08
45122198	chr19:45122198:C:T	0	-1.03783e-08	-2.42943
45122351	chr19:45122351:C:A	0	-1.03783e-08	-3.10899
45123022	chr19:45123022:T:C	0	-1.03783e-08	-0.535751
45123121	chr19:45123121:A:G	0	-1.03783e-08	1.48838
45123236	chr19:45123236:G:T	0	-1.03783e-08	-1.53799
45123977	chr19:45123977:C:T	0	-0.357566	-2.95876
45124198	chr19:45124198:G:T	0	-1.03783e-08	-2.96932
45124276	chr19:45124276:C:T	0	-1.03783e-08	-2.56489
45124475	chr19:45124475:T:C	0	-1.03783e-08	-1.53268
45124824	chr19:45124824:G:A	0	-3.47788	-3.11058
45124863	chr19:45124863:T:C	0	-1.03783e-08	-3.03154
45124910	chr19:45124910:G:A	0	-1.03783e-08	2.75191
45124987	chr19:45124987:A:G	0	-1.03783e-08	3.80834
45125158	chr19:45125158:C:T	0	-1.03783e-08	-3.10888
45125306	chr19:45125306:T:TA	0	47.914	-2.27515e-08
45125311	chr19:45125311:A:C	0	-2.16814	-2.58933
45125356	chr19:45125356:A:G	0	-1.03783e-08	-3.03734
45125358	chr19:45125358:G:C	0	-1.03783e-08	-1.81338
45125680	chr19:45125680:T:C	0	-1.03783e-08	-3.09697
45125846	chr19:45125846:A:G	0	-2.48501	-2.27515e-08
45125908	chr19:45125908:G:A	0	-3.08801	-2.94147
45126465	chr19:45126465:G:A	0	-1.03783e-08	-1.45012
45126481	chr19:45126481:G:A	0	-3.45819	-2.63543
45126557	chr19:45126557:CTT:C	0	-1.03783e-08	-3.09666
45126973	chr19:45126973:T:C	0	-1.03783e-08	-0.529338
45127006	chr19:45127006:G:A	0	-1.03783e-08	-2.12124
45127102	chr19:45127102:C:G	0	-3.21309	-2.27515e-08
45127106	chr19:45127106:G:T	0	-1.03783e-08	-3.1007
45127897	chr19:45127897:C:T	0	-1.03783e-08	-2.42365
45127935	chr19:45127935:A:G	0	-1.03783e-08	-3.11054
45127994	chr19:45127994:G:A	0	-1.86148	-1.37462
45128363	chr19:45128363:C:T	0	-1.03783e-08	-1.45012
45128547	chr19:45128547:C:T	0	-1.03783e-08	-3.09847
45128558	chr19:45128558:G:A	0	0.0860589	-2.99696
45128838	chr19:45128838:T:C	0	-1.03783e-08	-3.10103
45129634	chr19:45129634:C:T	0	-1.03783e-08	-3.08351
45129823	chr19:45129823:A:G	0	-1.03783e-08	-1.62252
45129921	chr19:45129921:G:C	0	-1.03783e-08	2.86187
45130250	chr19:45130250:G:A	0	-1.03783e-08	-3.10737
45130350	chr19:45130350:C:T	0	-1.03783e-08	-2.91179
45130428	chr19:45130428:G:A	0	-0.523888	-2.90828
45130576	chr19:45130576:T:G	0	-1.03783e-08	-3.10717
45131092	chr19:45131092:C:CA	0	-1.99296	-2.61533
45131297	chr19:45131297:G:A	0	-3.20308	-2.27515e-08
45131326	chr19:45131326:G:A	0	-1.03783e-08	-3.03089
45131596	chr19:45131596:A:G	0	-1.9144	-2.23406
45131735	chr19:45131735:A:G	0	-1.03783e-08	-3.02922
45131778	chr19:45131778:A:T	0	2.92554	-3.09284
45131820	chr19:45131820:G:C	0	-1.03783e-08	-3.1095
45131841	chr19:45131841:C:T	0	-1.03783e-08	-2.55358
45131867	chr19:45131867:TG:T	0	-1.03783e-08	-3.10826
45132066	chr19:45132066:T:A	0	-3.47352	-2.85915
45132215	chr19:45132215:GCCCACCC:G	0	-1.03783e-08	-3.10002
45132482	chr19:45132482:T:C	0	-1.03783e-08	-2.34826
45132943	chr19:45132943:C:T	0	0.763374	-2.93415
45133364	chr19:45133364:G:A	0	-1.13498	-2.27515e-08
45133369	chr19:45133369:C:T	0	-3.5348	-3.04175
45133508	chr19:45133508:C:G	0	-1.03783e-08	3.86596
45133897	chr19:45133897:C:T	0	-1.03783e-08	-3.00891
45133973	chr19:45133973:C:T	0	-1.03783e-08	-2.16155
45133999	chr19:45133999:G:A	0	-1.03783e-08	-3.09533
45134021	chr19:45134021:G:A	0	-1.03783e-08	-3.02983
45134086	chr19:45134086:A:G	0	-3.48633	-2.889
45134132	chr19:45134132:C:T	0	-1.03783e-08	-2.49064
45134713	chr19:45134713:C:A	0	-2.6076	-2.27515e-08
45134987	chr19:45134987:C:T	0	0.220886	-3.04473
45135064	chr19:45135064:G:A	0	-1.03783e-08	-3.10035
45135286	chr19:45135286:G:A	0	-1.03783e-08	-3.10915
45135463	chr19:45135463:A:G	0	-3.41474	-2.54086
45135490	chr19:45135490:A:G	0	-1.03783e-08	-3.10527
45135555	chr19:45135555:T:C	0	-1.03783e-08	-2.25653
45135747	chr19:45135747:T:C	0	-1.03783e-08	-2.91318
45135829	chr19:45135829:C:T	0	-1.03783e-08	-3.10216
45136187	chr19:45136187:G:A	0	-1.03783e-08	-3.03935
45136458	chr19:45136458:A:G	0	-1.2766	-3.04313
45136704	chr19:45136704:G:GGGGAGGC	0	-1.03783e-08	2.85615
45136730	chr19:45136730:G:A	0	-1.03783e-08	-3.10021
45136866	chr19:45136866:A:G	0	-1.20174	-3.04204
45137025	chr19:45137025:T:A	0	-1.03783e-08	-3.10394
45137028	chr19:45137028:GC:G	0	-1.03783e-08	-2.9483
45137133	chr19:45137133:G:A	0	-1.03783e-08	-0.496301
45137341	chr19:45137341:G:A	0	-1.03783e-08	-2.2869
45137679	chr19:45137679:G:A	0	-1.03783e-08	-3.10566
45137848	chr19:45137848:C:A	0	-0.409659	-2.86582
45138403	chr19:45138403:G:A	0	-1.03783e-08	3.98111
45138786	chr19:45138786:G:A	0	-0.0398753	-3.10381
45139360	chr19:45139360:G:A	0	-1.03783e-08	-1.38201
45139963	chr19:45139963:T:A	0	-1.03783e-08	-0.519299
45140094	chr19:45140094:T:C	0	-1.03783e-08	-3.11077
45140106	chr19:45140106:C:T	0	-1.03783e-08	-3.1083
45140113	chr19:45140113:C:A	0	-1.03783e-08	-3.10497
45140696	chr19:45140696:G:T	0	-1.03783e-08	-2.5982
45140699	chr19:45140699:C:T	0	5.54087	-3.10881
45141096	chr19:45141096:A:T	0	-0.122824	-2.98307
45141518	chr19:45141518:G:A	0	-3.48049	-1.34333
45141625	chr19:45141625:C:T	0	-1.03783e-08	3.78951
45141670	chr19:45141670:C:A	0	-3.30118	-2.27515e-08
45141695	chr19:45141695:G:A	0	-1.03783e-08	-3.10497
45141796	chr19:45141796:A:G	0	-1.03783e-08	1.53498
45141811	chr19:45141811:G:A	0	-3.53294	-3.02395
45142177	chr19:45142177:C:T	0	-1.03783e-08	-2.55947
45142295	chr19:45142295:G:A	0	-3.52711	0.570295
45142364	chr19:45142364:C:T	0	-1.03783e-08	-2.80316
45143316	chr19:45143316:T:G	0	-1.03783e-08	-3.11003
45144050	chr19:45144050:A:G	0	-1.03783e-08	-3.10832
45144527	chr19:45144527:G:A	0	-1.03783e-08	-3.04098
45144638	chr19:45144638:T:A	0	-3.4836	-2.7379
45145245	chr19:45145245:A:G	0	-1.03783e-08	-3.09855
45146006	chr19:45146006:C:T	0	-1.03783e-08	-3.11078
45146113	chr19:45146113:C:A	0	-3.54021	-2.861
45146128	chr19:45146128:A:G	0	-1.66638	-0.869109
45146523	chr19:45146523:G:C	0	-1.03783e-08	-3.06956
45146580	chr19:45146580:T:G	0	0.09858	-1.95652
45146743	chr19:45146743:C:T	0	-1.03783e-08	-3.08826
45146995	chr19:45146995:A:G	0	-3.52867	-2.68475
45147062	chr19:45147062:T:G	0	-1.03783e-08	1.38727
45147128	chr19:45147128:C:T	0	0.103019	-2.99391
45147413	chr19:45147413:A:G	0	-3.44551	-2.27515e-08
45147430	chr19:45147430:A:G	0	-3.53983	-2.18343
45147455	chr19:45147455:T:C	0	-1.03783e-08	-2.96461
45147664	chr19:45147664:A:G	0	-1.03783e-08	3.01773
45147961	chr19:45147961:G:A	0	-3.53799	-2.67366
45148218	chr19:45148218:A:G	0	-1.03783e-08	-2.91132
45148265	chr19:45148265:T:C	0	-1.03783e-08	2.15388
45148339	chr19:45148339:G:A	0	-1.03783e-08	-2.45317
45148642	chr19:45148642:G:A	0	-1.03783e-08	-3.00174
45148728	chr19:45148728:G:GGTAT	0	0.208979	-3.05944
45148821	chr19:45148821:T:C	0	-1.98702	-3.04702
45148825	chr19:45148825:T:C	0	-1.03783e-08	-1.48472
45148858	chr19:45148858:A:G	0	-1.03783e-08	-3.10134
45148935	chr19:45148935:G:A	0	-0.607528	-2.68325
45149028	chr19:45149028:C:T	0	-1.03783e-08	3.91684
45149180	chr19:45149180:A:G	0	-1.03783e-08	-3.0332
45149268	chr19:45149268:T:A	0	-2.84415	-2.2251
45149414	chr19:45149414:G:C	0	-1.03783e-08	-0.657838
45149797	chr19:45149797:C:A	0	-3.46963	-2.51271
45149968	chr19:45149968:C:T	0	-2.35314	-2.27515e-08
45150133	chr19:45150133:G:A	0	-3.51679	-3.11074
45150494	chr19:45150494:T:C	0	-1.03783e-08	-2.24241
45150625	chr19:45150625:TAGTC:T	0	58.7385	-2.27515e-08
45151125	chr19:45151125:G:A	0	-1.03783e-08	-2.54997
45151316	chr19:45151316:C:CTAAT	0	-1.03783e-08	-0.240834
45151632	chr19:45151632:C:T	0	-1.03783e-08	-2.32447
45152075	chr19:45152075:T:C	0	0.0189876	-3.01754
45152228	chr19:45152228:G:C	0	-1.03783e-08	-2.52864
45152343	chr19:45152343:G:A	0	-1.03783e-08	-2.8966
45152389	chr19:45152389:G:T	0	-3.48188	-2.62797
45154000	chr19:45154000:A:G	0	-1.03783e-08	-3.11076
45154082	chr19:45154082:G:C	0	-3.1684	-2.18996
45154228	chr19:45154228:C:T	0	-3.52102	-2.71384
45154452	chr19:45154452:A:G	0	-1.03783e-08	-1.88231
45154641	chr19:45154641:G:C	0	-1.03783e-08	-3.04997
45154649	chr19:45154649:T:C	0	-1.03783e-08	1.81175
45154898	chr19:45154898:A:C	0	-2.93336	-2.92457
45155136	chr19:45155136:T:A	0	-3.35602	-2.74638
45155190	chr19:45155190:C:T	0	-1.03783e-08	-2.35905
45155329	chr19:45155329:C:T	0	-3.46245	-2.27515e-08
45155896	chr19:45155896:C:T	0	-1.03783e-08	-2.89509
45156019	chr19:45156019:C:A	0	-3.48193	-2.27515e-08
45156302	chr19:45156302:C:T	0	-1.03783e-08	-2.13582
45156587	chr19:45156587:G:A	0	-1.03783e-08	-2.37205
45156663	chr19:45156663:A:G	0	-2.5729	-3.06004
45156680	chr19:45156680:G:C	0	-2.82017	-2.27515e-08
45156765	chr19:45156765:C:T	0	-1.03783e-08	1.02099
45157052	chr19:45157052:C:T	0	-1.03783e-08	-3.04279
45157381	chr19:45157381:C:T	0	-1.54704	-2.11106
45157714	chr19:45157714:A:C	0	-2.86405	-2.27515e-08
45158120	chr19:45158120:C:T	0	-3.09268	-2.27515e-08
45158571	chr19:45158571:G:A	0	-1.03783e-08	-0.94275
45158902	chr19:45158902:C:T	0	-1.03783e-08	-2.91963
45159037	chr19:45159037:G:A	0	-2.69824	-2.27515e-08
45159201	chr19:45159201:G:A	0	-0.703538	-3.1027
45159559	chr19:45159559:C:T	0	-1.03783e-08	0.528781
45159736	chr19:45159736:G:A	0	-1.03783e-08	1.372
45159780	chr19:45159780:G:A	0	-1.03783e-08	1.27204
45160579	chr19:45160579:G:A	0	-1.03783e-08	-2.98469
45160684	chr19:45160684:G:A	0	-1.03783e-08	-3.10623
45160941	chr19:45160941:G:A	0	-1.03783e-08	1.02315
45161151	chr19:45161151:G:A	0	-1.03783e-08	-2.83488
45161230	chr19:45161230:G:T	0	-1.03783e-08	-1.97735
45161248	chr19:45161248:G:A	0	-1.03783e-08	-2.20031
45161260	chr19:45161260:G:A	0	-1.03783e-08	-2.83488
45161408	chr19:45161408:G:A	0	-1.03783e-08	0.912888
45161632	chr19:45161632:T:A	0	-1.03783e-08	-2.95728
45161726	chr19:45161726:G:C	0	-1.03783e-08	-2.04477
45161813	chr19:45161813:C:T	0	-1.03783e-08	-2.25255
45161842	chr19:45161842:G:A	0	-1.03783e-08	-3.02386
45161911	chr19:45161911:C:T	0	-1.03783e-08	-3.0692
45162152	chr19:45162152:C:T	0	-1.03783e-08	-2.80367
45162193	chr19:45162193:T:G	0	-1.03783e-08	-3.04268
45162459	chr19:45162459:C:T	0	-3.39313	-3.09665
45162498	chr19:45162498:C:T	0	-1.03783e-08	-3.1045
45162638	chr19:45162638:A:C	0	-1.03783e-08	-3.00269
45162663	chr19:45162663:C:T	0	-1.03783e-08	1.30743
45162890	chr19:45162890:T:C	0	-1.03783e-08	1.30844
45162986	chr19:45162986:C:T	0	-1.03783e-08	1.00244
45163127	chr19:45163127:C:T	0	-1.03783e-08	-2.73167
45163433	chr19:45163433:A:T	0	-1.03783e-08	-3.01247
45163739	chr19:45163739:A:G	0	-1.03783e-08	-2.03326
45163813	chr19:45163813:A:C	0	-1.03783e-08	-3.00341
45164136	chr19:45164136:G:A	0	-1.03783e-08	1.30743
45164170	chr19:45164170:T:C	0	-1.03783e-08	-3.07039
45164257	chr19:45164257:A:G	0	-1.03783e-08	-1.7657
45164465	chr19:45164465:C:T	0	-1.03783e-08	-3.00319
45164469	chr19:45164469:G:A	0	-3.46334	-2.27515e-08
45164503	chr19:45164503:G:A	0	-1.03783e-08	1.30743
45164572	chr19:45164572:G:A	0	-3.27194	-0.0423983
45164822	chr19:45164822:A:G	0	-1.03783e-08	-2.99417
45164934	chr19:45164934:C:T	0	-1.03783e-08	-0.250434
45165118	chr19:45165118:C:T	0	-1.03783e-08	-2.63416
45165279	chr19:45165279:A:G	0	-1.03783e-08	-3.00296
45165329	chr19:45165329:T:C	0	-1.03783e-08	1.31312
45165395	chr19:45165395:C:T	0	-1.03783e-08	-3.04596
45165452	chr19:45165452:C:T	0	-3.50298	-2.27515e-08
45165698	chr19:45165698:T:C	0	-1.03783e-08	-2.71324
45166990	chr19:45166990:A:C	0	-2.05823	-2.26881
45166995	chr19:45166995:A:G	0	-1.03783e-08	-3.07739
45167100	chr19:45167100:G:T	0	-1.03783e-08	1.30743
45167820	chr19:45167820:G:A	0	-1.03783e-08	1.11282
45168194	chr19:45168194:G:A	0	-1.03783e-08	-3.01617
45168214	chr19:45168214:A:G	0	-2.42847	-3.08986
45168255	chr19:45168255:G:A	0	-1.03783e-08	-2.34049
45168599	chr19:45168599:A:G	0	-1.03783e-08	-3.02388
45168721	chr19:45168721:A:G	0	-1.03783e-08	-2.53487
45168867	chr19:45168867:C:T	0	-1.03783e-08	-2.94104
45168975	chr19:45168975:A:G	0	-3.5118	-2.08552
45169220	chr19:45169220:G:A	0	33.9255	-2.27515e-08
45169453	chr19:45169453:C:T	0	-1.03783e-08	-2.25303
45169454	chr19:45169454:G:A	0	-1.03783e-08	-3.07856
45169710	chr19:45169710:C:T	0	-3.28146	-3.10821
45169864	chr19:45169864:G:A	0	0.0100776	-2.27515e-08
45169942	chr19:45169942:G:A	0	-1.03783e-08	-2.98911
45170197	chr19:45170197:A:G	0	-1.03783e-08	-3.04908
45170288	chr19:45170288:C:T	0	-1.03783e-08	-2.86476
45170443	chr19:45170443:G:A	0	-1.98358	-2.19311
45170671	chr19:45170671:G:A	0	-2.70589	-2.97281
45170820	chr19:45170820:T:C	0	-3.2208	-3.04727
45171027	chr19:45171027:C:T	0	-1.03783e-08	-3.00205
45171305	chr19:45171305:A:T	0	-2.45804	-2.66967
45171310	chr19:45171310:A:T	0	-1.03783e-08	-3.10546
45171576	chr19:45171576:ATCAACACTT:A	0	-1.03783e-08	-0.0368067
45171717	chr19:45171717:C:T	0	-1.03783e-08	-2.01927
45171922	chr19:45171922:A:G	0	-3.23856	-2.27515e-08
45172096	chr19:45172096:C:T	0	-2.86616	-2.27515e-08
45172615	chr19:45172615:T:C	0	-3.36406	-3.09395
45172706	chr19:45172706:TC:T	0	-3.53418	-2.27515e-08
45172883	chr19:45172883:T:C	0	-1.03783e-08	-2.93404
45172937	chr19:45172937:A:G	0	-3.143	-3.10972
45172982	chr19:45172982:C:T	0	-1.03783e-08	-2.8047
45172992	chr19:45172992:G:A	0	-1.03783e-08	-3.06306
45173106	chr19:45173106:T:A	0	-1.86872	-3.09866
45173439	chr19:45173439:G:A	0	-3.09259	-3.10529
45173463	chr19:45173463:C:T	0	-1.03783e-08	1.48375
45173647	chr19:45173647:G:A	0	-1.03783e-08	-2.80931
45173732	chr19:45173732:T:A	0	-1.03783e-08	-2.01927
45173782	chr19:45173782:G:A	0	-1.03783e-08	-2.72639
45173797	chr19:45173797:G:A	0	-1.03783e-08	1.20329
45173994	chr19:45173994:G:A	0	-1.03783e-08	-2.77164
45174057	chr19:45174057:T:C	0	-3.06605	-2.65239
45174309	chr19:45174309:G:C	0	-1.03783e-08	-2.96255
45174435	chr19:45174435:T:C	0	-1.03783e-08	-2.25813
45174764	chr19:45174764:G:C	0	-1.03783e-08	-1.43122
45174848	chr19:45174848:T:C	0	-1.03783e-08	-2.98204
45174948	chr19:45174948:G:A	0	-1.03783e-08	1.89378
45174984	chr19:45174984:A:C	0	-1.03783e-08	-3.10378
45175121	chr19:45175121:C:T	0	-1.03783e-08	-2.98681
45175186	chr19:45175186:G:A	0	-1.03783e-08	-3.06716
45175189	chr19:45175189:A:G	0	-1.03783e-08	-3.07765
45175422	chr19:45175422:G:A	0	-1.03783e-08	-2.90946
45175790	chr19:45175790:GT:G	0	-1.03783e-08	-2.01186
45175853	chr19:45175853:G:A	0	-1.03783e-08	-3.07832
45176047	chr19:45176047:C:A	0	-1.03783e-08	1.34971
45176118	chr19:45176118:G:A	0	-1.03783e-08	-3.10216
45176217	chr19:45176217:A:G	0	-1.03783e-08	-2.97913
45176442	chr19:45176442:C:T	0	-3.28542	-3.10922
45176443	chr19:45176443:G:A	0	-1.03783e-08	-2.9934
45176642	chr19:45176642:T:A	0	-1.03783e-08	-2.57178
45176643	chr19:45176643:T:A	0	-1.03783e-08	-2.57154
45176646	chr19:45176646:A:ATGATGTTTG	0	-1.03783e-08	-2.57139
45176648	chr19:45176648:C:T	0	-1.03783e-08	-2.57306
45176654	chr19:45176654:AC:A	0	-1.03783e-08	-2.56963
45176656	chr19:45176656:A:T	0	-1.03783e-08	-2.57622
45176761	chr19:45176761:C:T	0	-1.03783e-08	-2.77005
45176901	chr19:45176901:G:T	0	-1.03783e-08	-3.06435
45177247	chr19:45177247:C:T	0	-3.26684	-3.10908
45177610	chr19:45177610:C:A	0	-1.03783e-08	2.52017
45177982	chr19:45177982:G:C	0	-1.03783e-08	-3.09159
45178302	chr19:45178302:T:C	0	-2.96611	-2.27515e-08
45178768	chr19:45178768:A:C	0	-3.28697	-3.11077
45178770	chr19:45178770:G:A	0	-1.03783e-08	-2.96562
45178793	chr19:45178793:A:G	0	-1.03783e-08	-1.53272
45178835	chr19:45178835:C:G	0	-1.03783e-08	-2.98255
45179440	chr19:45179440:C:A	0	-2.44528	-2.27515e-08
45179566	chr19:45179566:G:A	0	-3.53294	-3.05834
45179618	chr19:45179618:C:G	0	-3.50946	-2.27515e-08
45179635	chr19:45179635:G:A	0	-3.49952	-2.27515e-08
45179905	chr19:45179905:G:A	0	-1.03783e-08	2.29435
45180190	chr19:45180190:T:A	0	-3.21294	-3.00953
45180331	chr19:45180331:C:G	0	-1.03783e-08	-2.76266
45180991	chr19:45180991:G:A	0	-1.03783e-08	-2.87425
45181037	chr19:45181037:TG:T	0	-3.42941	-0.498015
45181191	chr19:45181191:T:C	0	-1.03783e-08	-2.8229
45181553	chr19:45181553:A:G	0	-1.03783e-08	0.381523
45181774	chr19:45181774:G:A	0	-1.03783e-08	-2.51796
45181810	chr19:45181810:T:C	0	-2.46077	-2.50958
45181868	chr19:45181868:T:C	0	-1.03783e-08	-2.30123
45182037	chr19:45182037:C:T	0	-3.32245	-3.08943
45182497	chr19:45182497:A:G	0	-1.03783e-08	-2.03289
45182612	chr19:45182612:T:C	0	-1.03783e-08	-3.04555
45183217	chr19:45183217:C:T	0	-1.03783e-08	-3.1074
45183224	chr19:45183224:A:T	0	-1.03783e-08	-3.1095
45183246	chr19:45183246:G:A	0	-1.03783e-08	-3.04433
45183559	chr19:45183559:C:T	0	-1.03783e-08	-1.78236
45183572	chr19:45183572:A:G	0	-1.03783e-08	-3.03186
45183835	chr19:45183835:C:T	0	40.6257	-2.27515e-08
45184070	chr19:45184070:C:T	0	-1.03783e-08	-2.4258
45184188	chr19:45184188:A:G	0	-3.31189	-3.08943
45184461	chr19:45184461:C:T	0	-1.03783e-08	-2.78164
45184542	chr19:45184542:G:A	0	-1.03783e-08	-1.76822
45184592	chr19:45184592:T:A	0	-1.03783e-08	-2.75255
45184672	chr19:45184672:T:G	0	-2.19586	-2.48055
45185261	chr19:45185261:C:T	0	-1.03783e-08	-2.63754
45185343	chr19:45185343:A:G	0	-3.53932	-3.00497
45185461	chr19:45185461:C:G	0	-1.03783e-08	-3.10537
45186634	chr19:45186634:C:T	0	-0.288185	-2.55709
45186719	chr19:45186719:A:C	0	-0.391316	-1.9009
45186819	chr19:45186819:A:G	0	-1.03783e-08	-2.98022
45187024	chr19:45187024:T:G	0	0.553111	-2.27515e-08
45187202	chr19:45187202:A:G	0	-1.58357	-3.09684
45187287	chr19:45187287:C:T	0	-2.65856	-3.02851
45187517	chr19:45187517:A:G	0	-3.01536	-2.19586
45187782	chr19:45187782:G:T	0	-2.62888	-2.3258
45187791	chr19:45187791:T:C	0	11.4448	-2.27515e-08
45187868	chr19:45187868:T:A	0	-2.83492	-3.06889
45187984	chr19:45187984:G:T	0	-1.03783e-08	-3.0802
45188021	chr19:45188021:C:T	0	-2.54507	-2.87102
45188041	chr19:45188041:G:T	0	-3.00723	-2.51566
45188085	chr19:45188085:T:C	0	-2.52409	-3.0798
45189165	chr19:45189165:C:T	0	-1.03783e-08	-2.37786
45189496	chr19:45189496:G:A	0	-1.03783e-08	-3.00664
45189503	chr19:45189503:C:G	0	-3.29156	-2.7831
45189509	chr19:45189509:C:T	0	-3.29057	-2.76392
45189526	chr19:45189526:A:G	0	-3.29248	-2.98598
45189563	chr19:45189563:G:A	0	-3.26394	0.429633
45189691	chr19:45189691:C:T	0	-1.03783e-08	2.77435
45190232	chr19:45190232:C:T	0	-3.26741	-2.79047
45190233	chr19:45190233:T:G	0	-3.28148	-2.78073
45190439	chr19:45190439:A:G	0	-3.09792	-2.92278
45190494	chr19:45190494:C:T	0	-0.565677	-2.27515e-08
45190557	chr19:45190557:G:A	0	-1.03783e-08	-0.128448
45191191	chr19:45191191:C:T	0	-1.03783e-08	0.880291
45191522	chr19:45191522:ATAGTCT:A	0	-1.03783e-08	5.76986
45191972	chr19:45191972:A:G	0	-1.03783e-08	-3.07906
45192316	chr19:45192316:A:G	0	-2.82847	-2.27515e-08
45192352	chr19:45192352:T:A	0	-3.25068	-3.09925
45192503	chr19:45192503:T:C	0	-3.37964	2.29787
45192512	chr19:45192512:C:T	0	-1.03783e-08	-2.91966
45192578	chr19:45192578:G:A	0	-3.29309	-3.08943
45192921	chr19:45192921:G:A	0	-3.31263	-3.06582
45192931	chr19:45192931:C:T	0	-3.30143	-3.06208
45192951	chr19:45192951:C:T	0	-3.31282	-3.06272
45193010	chr19:45193010:G:GT	0	-3.12051	-2.98055
45193271	chr19:45193271:G:T	0	-3.26317	-3.09845
45193342	chr19:45193342:GCCT:G	0	-1.03783e-08	3.38982
45193762	chr19:45193762:C:A	0	-1.03783e-08	-2.38398
45194071	chr19:45194071:G:A	0	-1.40132	-3.01002
45194261	chr19:45194261:T:C	0	-1.03783e-08	-2.71393
45194333	chr19:45194333:G:A	0	-1.03783e-08	-3.01044
45194545	chr19:45194545:T:C	0	-3.52222	-1.13667
45194794	chr19:45194794:T:C	0	-3.3579	-2.6503
45194827	chr19:45194827:A:G	0	-3.41673	-3.09515
45194916	chr19:45194916:T:C	0	-3.36089	-2.67162
45195190	chr19:45195190:T:C	0	-1.03783e-08	-3.08209
45195443	chr19:45195443:G:A	0	-2.46499	-0.664299
45195458	chr19:45195458:T:C	0	-3.09186	-1.70919
45195546	chr19:45195546:C:T	0	-1.03783e-08	-3.09059
45195751	chr19:45195751:C:T	0	-1.03783e-08	-2.99686
45195871	chr19:45195871:G:A	0	-2.41462	-2.29666
45195917	chr19:45195917:G:A	0	-1.03783e-08	0.316784
45195929	chr19:45195929:A:G	0	0.592467	-2.27515e-08
45195976	chr19:45195976:G:A	0	-1.03783e-08	-1.28749
45195982	chr19:45195982:C:T	0	-3.27618	-1.50556
45196674	chr19:45196674:T:C	0	-3.33339	-2.22753
45196888	chr19:45196888:A:G	0	-3.22148	-2.42291
45196922	chr19:45196922:G:A	0	-3.24542	-3.04923
45197255	chr19:45197255:G:A	0	-1.03783e-08	0.926934
45197258	chr19:45197258:G:A	0	-1.03783e-08	-2.77806
45197399	chr19:45197399:A:C	0	-3.53858	-2.29885
45197403	chr19:45197403:C:G	0	-1.03783e-08	0.293043
45197570	chr19:45197570:G:A	0	-3.28777	-2.34007
45197591	chr19:45197591:C:T	0	-1.03783e-08	0.506216
45197660	chr19:45197660:C:T	0	-3.21972	-2.1833
45197756	chr19:45197756:T:C	0	-3.29046	-2.23312
45198004	chr19:45198004:A:G	0	-3.5346	-2.25345
45198091	chr19:45198091:C:T	0	-1.03783e-08	-2.54041
45198355	chr19:45198355:G:A	0	-1.03783e-08	0.204658
45198584	chr19:45198584:G:A	0	-1.03783e-08	-3.10452
45198591	chr19:45198591:G:A	0	-1.03783e-08	-3.1049
45198761	chr19:45198761:G:A	0	-1.03783e-08	-2.04928
45198762	chr19:45198762:G:C	0	-1.03783e-08	-1.18033
45198805	chr19:45198805:C:T	0	-2.78842	-2.3012
45198945	chr19:45198945:G:A	0	-1.03783e-08	-2.88237
45199410	chr19:45199410:G:T	0	-1.03783e-08	-1.42745
45199915	chr19:45199915:A:G	0	-2.94493	-2.70622
45200907	chr19:45200907:T:A	0	-2.97193	-2.81522
45201003	chr19:45201003:A:G	0	-1.03783e-08	-1.5375
45201503	chr19:45201503:A:G	0	-3.29519	-2.0141
45201513	chr19:45201513:G:A	0	-2.08318	-2.27515e-08
45201660	chr19:45201660:A:G	0	-1.03783e-08	-3.0012
45201775	chr19:45201775:TATAGGG:T	0	-3.50195	-2.27515e-08
45202281	chr19:45202281:C:T	0	-1.03783e-08	-2.31571
45202284	chr19:45202284:C:T	0	-1.03783e-08	-2.82047
45202307	chr19:45202307:C:A	0	-2.75244	-2.27515e-08
45202322	chr19:45202322:T:A	0	-3.40979	-2.6771
45202571	chr19:45202571:G:C	0	-1.03783e-08	-1.16584
45202802	chr19:45202802:G:A	0	-1.03783e-08	-2.71536
45203119	chr19:45203119:G:A	0	-1.03783e-08	-2.60168
45203157	chr19:45203157:A:G	0	-1.03783e-08	1.11656
45203435	chr19:45203435:A:G	0	-3.14619	-1.47888
45203694	chr19:45203694:A:G	0	9.42071	-2.69412
45203857	chr19:45203857:G:A	0	-1.03783e-08	-2.76121
45204240	chr19:45204240:C:G	0	-3.12487	-1.20192
45204274	chr19:45204274:C:T	0	9.31649	-2.32935
45204280	chr19:45204280:C:T	0	-1.03783e-08	-1.28565
45204542	chr19:45204542:G:T	0	-1.03783e-08	-2.50953
45204573	chr19:45204573:G:A	0	-1.03783e-08	-2.97104
45204659	chr19:45204659:T:G	0	6.82911	-1.65329
45204968	chr19:45204968:G:A	0	-1.03783e-08	0.13277
45205142	chr19:45205142:C:G	0	-1.7426	-0.935587
45205253	chr19:45205253:C:T	0	-0.804652	-2.96724
45205312	chr19:45205312:C:T	0	0.388666	1.24417
45205500	chr19:45205500:A:G	0	7.52734	-1.74555
45205685	chr19:45205685:ATT:A	0	-1.03783e-08	-2.98845
45205688	chr19:45205688:AG:A	0	-1.03783e-08	-2.98925
45205689	chr19:45205689:G:A	0	7.54089	-1.97908
45205778	chr19:45205778:C:T	0	7.59263	-1.77903
45206085	chr19:45206085:C:T	0	-1.03783e-08	-1.56101
45206729	chr19:45206729:A:G	0	7.63183	-1.78443
45207018	chr19:45207018:A:G	0	7.54594	-1.57859
45207198	chr19:45207198:T:C	0	-0.33161	-2.27515e-08
45207294	chr19:45207294:G:A	0	-1.03783e-08	-1.92954
45207422	chr19:45207422:C:T	0	-1.03783e-08	-1.20815
45207489	chr19:45207489:G:A	0	-1.03783e-08	-3.07754
45207569	chr19:45207569:A:C	0	8.62039	-2.06562
45207776	chr19:45207776:G:C	0	-1.03783e-08	-2.75575
45208142	chr19:45208142:G:A	0	-1.03783e-08	-2.72209
45208340	chr19:45208340:C:T	0	7.03132	-2.0556
45208358	chr19:45208358:G:A	0	7.8912	-2.07232
45208466	chr19:45208466:G:A	0	-1.03783e-08	-2.80671
45208467	chr19:45208467:C:T	0	-2.18136	1.17821
45208852	chr19:45208852:A:G	0	-1.03783e-08	-1.67051
45208953	chr19:45208953:A:G	0	-1.03783e-08	-0.514874
45209243	chr19:45209243:T:A	0	-1.03783e-08	-3.09844
45209292	chr19:45209292:G:A	0	-3.48511	-2.27515e-08
45209532	chr19:45209532:C:A	0	-2.46046	-2.27515e-08
45209570	chr19:45209570:T:C	0	-0.780883	-2.74526
45209576	chr19:45209576:T:C	0	-1.03783e-08	-3.11079
45209667	chr19:45209667:C:T	0	-1.03783e-08	-1.4113
45209737	chr19:45209737:A:C	0	-1.03783e-08	-1.23933
45209858	chr19:45209858:A:C	0	-3.26464	-2.27515e-08
45209938	chr19:45209938:G:T	0	-1.03783e-08	-3.10601
45209973	chr19:45209973:G:A	0	-1.03783e-08	-1.69387
45209990	chr19:45209990:C:A	0	-1.03783e-08	-2.9974
45210040	chr19:45210040:T:C	0	-2.69821	-2.2217
45210230	chr19:45210230:GTTTC:G	0	3.1905	-2.11212
45210256	chr19:45210256:G:C	0	-3.46559	-2.27515e-08
45210404	chr19:45210404:A:G	0	-1.03783e-08	-3.10398
45210482	chr19:45210482:A:G	0	-3.22556	-2.44686
45210541	chr19:45210541:C:T	0	-1.03783e-08	-3.00048
45210836	chr19:45210836:G:A	0	-1.03783e-08	-1.09635
45210926	chr19:45210926:CAT:C	0	-3.32308	-2.27515e-08
45210982	chr19:45210982:C:T	0	-1.03783e-08	-2.80372
45211051	chr19:45211051:C:T	0	-3.47939	-2.09246
45211267	chr19:45211267:C:T	0	-3.52626	-2.46845
45211321	chr19:45211321:G:A	0	-3.53182	-2.49577
45211324	chr19:45211324:C:T	0	-3.53508	-0.992756
45211325	chr19:45211325:C:T	0	-3.53227	-2.44531
45211557	chr19:45211557:G:C	0	-3.53037	-2.27515e-08
45211558	chr19:45211558:A:T	0	-3.53068	-2.27515e-08
45211671	chr19:45211671:CAGGAA:C	0	-3.53141	-2.55133
45211814	chr19:45211814:C:A	0	-1.03783e-08	-3.04344
45212033	chr19:45212033:C:T	0	-3.37841	-2.27515e-08
45212226	chr19:45212226:A:G	0	-3.28721	-3.03518
45212232	chr19:45212232:T:C	0	-3.48232	-2.26065
45212235	chr19:45212235:A:G	0	-1.03783e-08	-3.09944
45212422	chr19:45212422:T:C	0	-3.48411	-2.55191
45212459	chr19:45212459:C:T	0	-3.48753	-2.50693
45212934	chr19:45212934:G:C	0	-3.53987	-2.14743
45212939	chr19:45212939:A:G	0	-3.53187	-2.12228
45213131	chr19:45213131:T:C	0	-1.03783e-08	-1.06827
45213420	chr19:45213420:G:C	0	-1.41846	-3.08689
45214038	chr19:45214038:C:T	0	-3.51557	-2.27515e-08
45214357	chr19:45214357:A:G	0	-3.31389	-2.77829
45214366	chr19:45214366:G:A	0	-1.03783e-08	-2.4514
45214527	chr19:45214527:C:T	0	-3.51285	-2.27515e-08
45215366	chr19:45215366:A:G	0	-3.0931	-0.805883
45215462	chr19:45215462:C:A	0	-1.03783e-08	-3.03824
45215848	chr19:45215848:C:T	0	-1.03783e-08	-2.72475
45215880	chr19:45215880:G:A	0	-1.03783e-08	-2.29483
45215899	chr19:45215899:G:A	0	-1.03783e-08	-1.33682
45215935	chr19:45215935:G:A	0	-1.03783e-08	-3.03805
45216045	chr19:45216045:G:A	0	-1.03783e-08	-1.63139
45216205	chr19:45216205:G:C	0	-1.03783e-08	-3.06949
45216235	chr19:45216235:T:C	0	-2.65148	-2.27515e-08
45216325	chr19:45216325:C:G	0	-1.03783e-08	-2.55084
45217866	chr19:45217866:C:T	0	-1.03783e-08	-2.73568
45218338	chr19:45218338:G:A	0	-3.20454	-1.22534
45218819	chr19:45218819:C:T	0	-1.03783e-08	-3.09609
45218868	chr19:45218868:C:T	0	-1.03783e-08	-2.96203
45218928	chr19:45218928:T:C	0	-1.03783e-08	-2.48277
45218972	chr19:45218972:C:T	0	0.778182	-2.27515e-08
45219007	chr19:45219007:G:A	0	-1.03783e-08	-2.986
45219259	chr19:45219259:G:C	0	-3.51731	-2.02257
45219485	chr19:45219485:G:A	0	-2.88221	-2.4387
45219584	chr19:45219584:A:T	0	-1.03783e-08	-2.76734
45219975	chr19:45219975:T:C	0	-1.03783e-08	-3.10899
45220121	chr19:45220121:T:C	0	-3.04349	-2.52833
45220122	chr19:45220122:G:A	0	-1.03783e-08	-1.7515
45220188	chr19:45220188:A:T	0	18.5909	-3.01715
45220192	chr19:45220192:T:A	0	-1.03783e-08	-1.68404
45220312	chr19:45220312:G:T	0	-3.53782	-2.37953
45220316	chr19:45220316:G:T	0	-1.03783e-08	-2.47192
45220448	chr19:45220448:C:T	0	-3.33779	-2.86962
45220574	chr19:45220574:G:T	0	-1.03783e-08	-1.94481
45220728	chr19:45220728:G:A	0	-2.94298	-2.13929
45220786	chr19:45220786:C:T	0	-3.53608	-2.72956
45220802	chr19:45220802:C:T	0	-3.51207	-2.27515e-08
45221375	chr19:45221375:C:T	0	-3.39775	1.31502
45221400	chr19:45221400:A:G	0	-3.4004	1.28466
45221434	chr19:45221434:T:C	0	-2.98279	1.41011
45221485	chr19:45221485:G:A	0	-2.98979	-0.25287
45221549	chr19:45221549:G:A	0	-1.03783e-08	-3.09151
45221705	chr19:45221705:C:T	0	-3.09684	0.382682
45221869	chr19:45221869:T:C	0	-3.04099	0.057506
45221927	chr19:45221927:G:T	0	-2.88662	0.414434
45222190	chr19:45222190:G:C	0	-3.42699	-1.96645
45222223	chr19:45222223:G:A	0	-3.13469	0.135751
45222356	chr19:45222356:C:T	0	-1.03783e-08	-3.09597
45222481	chr19:45222481:A:G	0	-3.51707	-0.809875
45222620	chr19:45222620:C:G	0	-1.03783e-08	-3.11047
45222717	chr19:45222717:A:G	0	-3.20079	-0.665914
45222848	chr19:45222848:T:C	0	-3.21506	-0.696443
45222966	chr19:45222966:T:G	0	-2.79412	0.404112
45223033	chr19:45223033:G:A	0	-1.03783e-08	-3.10457
45223200	chr19:45223200:C:T	0	-3.1223	-0.720185
45223291	chr19:45223291:G:A	0	-3.54047	-3.03326
45223305	chr19:45223305:T:C	0	-3.16169	-0.696119
45223443	chr19:45223443:G:A	0	-1.03783e-08	-2.94259
45223487	chr19:45223487:T:C	0	-3.12708	-0.674643
45223500	chr19:45223500:A:G	0	-3.08711	-0.703586
45223587	chr19:45223587:C:G	0	-2.8315	-1.0016
45223710	chr19:45223710:G:A	0	-3.11486	-0.959549
45223760	chr19:45223760:G:A	0	-1.03783e-08	-3.09555
45223816	chr19:45223816:ACAC:A	0	-2.83171	0.315727
45223909	chr19:45223909:G:A	0	-3.10549	-0.913637
45223932	chr19:45223932:T:C	0	-1.03783e-08	-2.45307
45224017	chr19:45224017:C:T	0	-3.12551	-1.00444
45224018	chr19:45224018:A:G	0	-3.11554	-0.999101
45224104	chr19:45224104:T:C	0	-3.05994	-1.00011
45224265	chr19:45224265:G:A	0	-1.03783e-08	-3.04165
45224364	chr19:45224364:T:A	0	-2.78107	-0.254156
45224367	chr19:45224367:G:A	0	-1.03783e-08	-1.45889
45224642	chr19:45224642:CTT:C	0	-2.32677	-2.27515e-08
45224666	chr19:45224666:CT:C	0	-1.03783e-08	-2.93542
45224672	chr19:45224672:G:A	0	-2.93007	-1.90412
45224801	chr19:45224801:T:C	0	-3.04241	-1.54228
45224865	chr19:45224865:C:T	0	-3.01411	-1.53215
45224965	chr19:45224965:C:A	0	-1.03783e-08	-2.873
45224973	chr19:45224973:G:A	0	-3.0357	-1.50463
45224980	chr19:45224980:T:C	0	-3.02498	-1.55637
45225014	chr19:45225014:C:T	0	-1.03783e-08	-2.85516
45225085	chr19:45225085:G:T	0	-1.03783e-08	-2.8252
45225241	chr19:45225241:G:C	0	-1.03783e-08	-2.91372
45225287	chr19:45225287:G:T	0	-1.03783e-08	-1.68077
45225291	chr19:45225291:C:T	0	-1.03783e-08	-1.64594
45225318	chr19:45225318:C:G	0	-3.19519	-2.99414
45225337	chr19:45225337:T:C	0	-3.02871	-1.6351
45225437	chr19:45225437:T:G	0	-3.02609	-1.58695
45225478	chr19:45225478:C:T	0	-1.03783e-08	-2.4759
45225548	chr19:45225548:A:G	0	-2.94687	-1.57345
45225623	chr19:45225623:T:C	0	-2.989	-1.8546
45225684	chr19:45225684:G:A	0	-2.92697	-1.592
45225924	chr19:45225924:G:A	0	-1.03783e-08	-3.02091
45226017	chr19:45226017:G:A	0	-2.95184	-2.31614
45226275	chr19:45226275:G:A	0	-3.53215	-2.42212
45226329	chr19:45226329:A:C	0	-2.93748	-1.51799
45226396	chr19:45226396:G:A	0	-1.03783e-08	-3.11064
45226463	chr19:45226463:G:A	0	-1.03783e-08	-0.769681
45226555	chr19:45226555:G:T	0	-2.92537	-1.51857
45226666	chr19:45226666:C:T	0	-1.03783e-08	-2.70059
45226690	chr19:45226690:C:A	0	-2.9924	-2.27515e-08
45227064	chr19:45227064:CTCTT:C	0	-3.06895	-1.58718
45227131	chr19:45227131:T:G	0	-1.03783e-08	-2.50585
45227163	chr19:45227163:GC:G	0	-3.23219	-3.09197
45227212	chr19:45227212:G:A	0	-3.01787	-1.62219
45227537	chr19:45227537:C:T	0	-3.49733	-2.27515e-08
45227546	chr19:45227546:T:G	0	-1.03783e-08	-2.77967
45228090	chr19:45228090:C:T	0	-3.14725	-3.08843
45228273	chr19:45228273:T:C	0	-1.03783e-08	-2.61388
45228306	chr19:45228306:G:A	0	-3.28184	-0.790323
45228504	chr19:45228504:C:T	0	-1.03783e-08	-1.67878
45228600	chr19:45228600:C:T	0	-1.03783e-08	-1.17831
45228912	chr19:45228912:A:AC	0	-3.27418	-1.30913
45229343	chr19:45229343:AAT:A	0	-1.03783e-08	-2.76657
45229403	chr19:45229403:G:A	0	-3.28053	-1.29303
45229467	chr19:45229467:C:T	0	-3.2807	-1.32106
45229673	chr19:45229673:C:T	0	-2.84388	-2.27515e-08
45229702	chr19:45229702:G:A	0	-1.73119	-2.27515e-08
45229714	chr19:45229714:G:A	0	-2.53878	-3.01213
45229858	chr19:45229858:T:TATGTACATTAATGTACAC	0	-1.03783e-08	-3.09276
45229922	chr19:45229922:TTA:T	0	-1.03783e-08	-2.92268
45229957	chr19:45229957:TTAATATTTA:T	0	-3.48185	-2.27515e-08
45230524	chr19:45230524:G:C	0	-2.51852	-2.29411
45230639	chr19:45230639:G:A	0	-3.33527	-1.32134
45230894	chr19:45230894:G:A	0	-3.16507	-3.10654
45231139	chr19:45231139:G:T	0	-3.31247	-2.27515e-08
45231175	chr19:45231175:T:C	0	-3.11207	-2.78905
45231402	chr19:45231402:C:T	0	-1.03783e-08	-1.29477
45231493	chr19:45231493:A:G	0	-3.51427	-1.89688
45231551	chr19:45231551:T:C	0	-1.03783e-08	-0.820571
45232045	chr19:45232045:C:T	0	-3.53266	-2.27515e-08
45232391	chr19:45232391:A:G	0	-1.03783e-08	-2.71774
45232431	chr19:45232431:T:C	0	-1.03783e-08	-2.9023
45232745	chr19:45232745:T:C	0	-2.40753	-2.11356
45232931	chr19:45232931:T:C	0	-1.03783e-08	0.366752
45233891	chr19:45233891:G:C	0	-2.36691	-2.27515e-08
45233960	chr19:45233960:A:C	0	-1.74315	-3.0767
45234174	chr19:45234174:G:A	0	-1.03783e-08	-3.03764
45234579	chr19:45234579:A:C	0	-2.20472	-3.03781
45234724	chr19:45234724:G:T	0	-1.03783e-08	-2.68912
45234725	chr19:45234725:C:T	0	-1.03783e-08	-2.69082
45235171	chr19:45235171:T:C	0	-1.03783e-08	0.0138283
45235326	chr19:45235326:G:A	0	-2.0867	-2.43464
45235373	chr19:45235373:GC:G	0	-1.03783e-08	-0.494816
45235413	chr19:45235413:A:G	0	-1.82006	-3.04387
45235486	chr19:45235486:A:G	0	-2.31222	-2.0735
45235872	chr19:45235872:C:G	0	-1.03783e-08	-2.87488
45236171	chr19:45236171:A:C	0	-1.03783e-08	-0.537218
45236621	chr19:45236621:A:G	0	-1.03783e-08	-3.04113
45236920	chr19:45236920:G:A	0	-1.03783e-08	1.32748
45237213	chr19:45237213:G:A	0	-1.03783e-08	-3.04182
45237368	chr19:45237368:A:G	0	-1.03783e-08	0.551133
45237370	chr19:45237370:A:G	0	-1.03783e-08	0.485967
45237477	chr19:45237477:T:C	0	-3.52821	-2.21123
45237491	chr19:45237491:G:T	0	-3.51323	-2.27515e-08
45237513	chr19:45237513:C:T	0	-3.37158	-0.267263
45237985	chr19:45237985:G:A	0	-3.47629	-3.09689
45238075	chr19:45238075:A:T	0	-3.42201	-0.574949
45238095	chr19:45238095:A:G	0	-3.4496	-0.425736
45238290	chr19:45238290:T:A	0	-1.03783e-08	-0.879575
45238351	chr19:45238351:T:C	0	-3.44678	-1.8255
45238728	chr19:45238728:G:C	0	-1.03783e-08	4.75327
45238836	chr19:45238836:G:A	0	-3.44689	-1.83089
45239281	chr19:45239281:G:A	0	-1.03783e-08	-2.31897
45239419	chr19:45239419:T:C	0	-3.51648	-2.27515e-08
45239644	chr19:45239644:C:T	0	-3.49098	-1.43202
45239959	chr19:45239959:C:T	0	-1.03783e-08	-2.47525
45240214	chr19:45240214:C:T	0	-2.97427	-1.48158
45240294	chr19:45240294:T:A	0	-2.86088	-1.12907
45240382	chr19:45240382:T:C	0	-3.42653	-2.60981
45240816	chr19:45240816:A:G	0	-2.9555	-2.00693
45240921	chr19:45240921:A:G	0	-1.03783e-08	-2.89329
45241177	chr19:45241177:C:T	0	-1.03783e-08	-2.92824
45241294	chr19:45241294:T:C	0	-3.41203	-2.43277
45241409	chr19:45241409:C:T	0	-1.03783e-08	-2.35233
45241421	chr19:45241421:T:C	0	-1.03783e-08	-0.433799
45241527	chr19:45241527:C:T	0	-3.00555	-2.27515e-08
45241584	chr19:45241584:A:G	0	-3.45361	-2.35205
45242019	chr19:45242019:G:A	0	-1.03783e-08	-3.06856
45242238	chr19:45242238:C:A	0	-3.0418	-2.27515e-08
45242291	chr19:45242291:A:C	0	-1.03783e-08	-2.28828
45242599	chr19:45242599:C:T	0	-2.51045	-3.0341
45242977	chr19:45242977:C:CTG	0	-1.03783e-08	-2.84523
45243383	chr19:45243383:T:C	0	-3.52344	-2.92195
45243515	chr19:45243515:C:T	0	-1.03783e-08	-2.83434
45243562	chr19:45243562:G:A	0	-1.03783e-08	-0.402297
45244120	chr19:45244120:C:T	0	-1.03783e-08	-2.8556
45244196	chr19:45244196:C:T	0	-1.03783e-08	-2.58872
45244260	chr19:45244260:C:T	0	-1.03783e-08	-2.51174
45244331	chr19:45244331:GC:G	0	-2.75237	-3.03268
45244775	chr19:45244775:C:T	0	-1.03783e-08	-3.02881
45244986	chr19:45244986:C:T	0	-3.50953	-2.9145
45245022	chr19:45245022:C:T	0	-1.03783e-08	-2.5085
45245104	chr19:45245104:G:C	0	-3.05821	-1.93633
45245119	chr19:45245119:C:G	0	-1.03783e-08	-2.87265
45245170	chr19:45245170:C:T	0	-1.03783e-08	-1.69346
45245177	chr19:45245177:G:A	0	-3.53313	-2.27515e-08
45245591	chr19:45245591:C:T	0	-1.03783e-08	-2.80093
45245948	chr19:45245948:C:T	0	-1.03783e-08	-3.0203
45245949	chr19:45245949:A:G	0	-1.03783e-08	-1.82506
45246075	chr19:45246075:G:A	0	-1.03783e-08	-3.00879
45246415	chr19:45246415:A:T	0	-3.51183	-2.27515e-08
45246453	chr19:45246453:T:A	0	-1.03783e-08	-2.05548
45246739	chr19:45246739:T:A	0	-1.03783e-08	-1.80236
45246781	chr19:45246781:T:C	0	-1.03783e-08	-1.93968
45247016	chr19:45247016:T:C	0	-1.03783e-08	-2.84628
45247034	chr19:45247034:A:G	0	-1.03783e-08	-1.97211
45247047	chr19:45247047:T:C	0	-1.03783e-08	-2.03905
45247518	chr19:45247518:A:G	0	-1.03783e-08	-0.584371
45247546	chr19:45247546:G:A	0	-1.03783e-08	-2.97203
45247575	chr19:45247575:C:T	0	-2.79571	-2.99131
45247651	chr19:45247651:C:G	0	-1.03783e-08	-0.93172
45247796	chr19:45247796:T:A	0	-1.03783e-08	-3.10973
45247809	chr19:45247809:T:G	0	-3.47261	-2.2393
45248200	chr19:45248200:C:A	0	-2.58887	-2.27515e-08
45248541	chr19:45248541:C:T	0	-1.03783e-08	-2.3522
45248577	chr19:45248577:A:G	0	-1.03783e-08	-2.63661
45248685	chr19:45248685:C:G	0	-1.03783e-08	-2.02845
45249128	chr19:45249128:T:C	0	-1.03783e-08	-3.08847
45249131	chr19:45249131:C:CAA	0	-1.03783e-08	-3.0256
45249207	chr19:45249207:C:T	0	-1.03783e-08	-1.50261
45249548	chr19:45249548:C:T	0	-1.03783e-08	-0.445732
45249640	chr19:45249640:T:C	0	-3.5253	-2.27515e-08
45249660	chr19:45249660:G:T	0	-1.03783e-08	-3.09968
45249747	chr19:45249747:T:C	0	-1.03783e-08	-2.57045
45250000	chr19:45250000:G:A	0	-1.03783e-08	-3.09968
45250209	chr19:45250209:C:G	0	-1.03783e-08	-1.45698
45250303	chr19:45250303:C:A	0	-1.03783e-08	-1.22408
45250467	chr19:45250467:G:T	0	-1.03783e-08	-1.22408
45250856	chr19:45250856:GT:G	0	-1.03783e-08	-1.16969
45250859	chr19:45250859:T:G	0	-1.03783e-08	-1.24517
45251311	chr19:45251311:T:C	0	-3.17555	-2.27515e-08
45252374	chr19:45252374:T:C	0	-1.03783e-08	-1.13934
45252997	chr19:45252997:C:T	0	-1.03783e-08	-2.97132
45253033	chr19:45253033:A:G	0	-1.03783e-08	-3.07365
45253118	chr19:45253118:G:C	0	-3.53784	-2.0065
45253178	chr19:45253178:G:A	0	-2.86875	-2.27515e-08
45253236	chr19:45253236:C:T	0	-1.03783e-08	-1.00722
45253495	chr19:45253495:A:G	0	-3.26034	-2.89931
45253505	chr19:45253505:C:T	0	-3.23561	-2.96485
45253832	chr19:45253832:G:A	0	-1.03783e-08	-1.67195
45254139	chr19:45254139:C:T	0	-3.50559	-2.27515e-08
45255065	chr19:45255065:G:A	0	-1.03783e-08	-3.0143
45255106	chr19:45255106:A:G	0	-3.50655	-3.08437
45255180	chr19:45255180:G:A	0	-3.31584	-2.82631
45255336	chr19:45255336:A:G	0	-3.53278	-2.14886
45255613	chr19:45255613:G:A	0	-1.03783e-08	-2.25182
45255704	chr19:45255704:C:T	0	-1.03783e-08	-2.8776
45255798	chr19:45255798:C:T	0	-1.03783e-08	-2.95737
45256086	chr19:45256086:G:A	0	-3.53825	-2.55634
45256291	chr19:45256291:A:G	0	-3.53553	-2.75807
45257162	chr19:45257162:T:C	0	-1.03783e-08	-3.06032
45257290	chr19:45257290:A:G	0	-3.34339	-2.41695
45257352	chr19:45257352:G:A	0	-3.52774	-2.67497
45257573	chr19:45257573:G:A	0	-3.52277	-2.27515e-08
45257662	chr19:45257662:C:T	0	-3.30465	-2.89288
45257675	chr19:45257675:G:A	0	-3.54051	-2.77171
45257693	chr19:45257693:T:A	0	-1.03783e-08	-1.85024
45257835	chr19:45257835:G:A	0	-1.03783e-08	-0.855435
45257958	chr19:45257958:G:C	0	-1.03783e-08	-2.90352
45258179	chr19:45258179:T:G	0	-3.49764	-2.7005
45258231	chr19:45258231:C:T	0	-3.4942	-2.27515e-08
45258478	chr19:45258478:A:G	0	-3.5134	-2.71489
45258493	chr19:45258493:G:A	0	-3.51008	-2.71483
45258924	chr19:45258924:G:A	0	-1.03783e-08	-3.01366
45259383	chr19:45259383:T:C	0	-3.53841	-2.88777
45259628	chr19:45259628:A:G	0	-1.87454	-3.09355
45259689	chr19:45259689:C:T	0	-3.48281	-2.27515e-08
45260053	chr19:45260053:C:T	0	-1.03783e-08	-0.374533
45260214	chr19:45260214:A:G	0	-1.03783e-08	-3.09125
45260246	chr19:45260246:T:C	0	-3.34225	-0.400249
45260792	chr19:45260792:C:T	0	-1.03783e-08	-2.57048
45261689	chr19:45261689:C:T	0	-1.03783e-08	-2.63023
45261794	chr19:45261794:A:G	0	-2.94202	-3.09383
45262037	chr19:45262037:T:A	0	-1.03783e-08	-2.07097
45262050	chr19:45262050:C:T	0	-1.03783e-08	-0.225721
45262197	chr19:45262197:T:C	0	-1.03783e-08	-2.64433
45262449	chr19:45262449:A:G	0	-3.51137	-2.27515e-08
45262741	chr19:45262741:C:T	0	-3.13738	-3.07689
45263471	chr19:45263471:G:A	0	-3.25886	-2.38256
45263634	chr19:45263634:C:T	0	-1.03783e-08	-0.340027
45263956	chr19:45263956:G:A	0	-2.93094	-3.08151
45264180	chr19:45264180:A:G	0	-1.03783e-08	-1.99262
45264281	chr19:45264281:G:C	0	-3.09263	-3.0685
45264288	chr19:45264288:G:A	0	-1.03783e-08	-2.38585
45264290	chr19:45264290:T:C	0	-1.03783e-08	-2.55665
45264739	chr19:45264739:C:T	0	-2.72189	-2.27515e-08
45265213	chr19:45265213:TGGG:T	0	-1.03783e-08	-2.97527
45265218	chr19:45265218:G:A	0	-1.03783e-08	-2.97468
45265688	chr19:45265688:T:C	0	-3.18146	-2.9419
45265923	chr19:45265923:G:A	0	-3.2742	-3.07848
45265961	chr19:45265961:G:A	0	-1.03783e-08	-0.501468
45266043	chr19:45266043:A:G	0	-3.46596	-3.04446
45266128	chr19:45266128:G:C	0	-3.33544	-3.10586
45266317	chr19:45266317:G:A	0	-3.45949	-3.05561
45266491	chr19:45266491:G:A	0	-3.40074	-2.83475
45267008	chr19:45267008:A:G	0	-1.03783e-08	-3.05922
45267042	chr19:45267042:G:C	0	-1.03783e-08	-1.83141
45267048	chr19:45267048:A:G	0	-3.33378	-3.10916
45267192	chr19:45267192:G:T	0	-3.45491	-2.27515e-08
45267505	chr19:45267505:C:T	0	-1.03783e-08	-3.10942
45267702	chr19:45267702:C:T	0	-1.03783e-08	-2.16952
45268575	chr19:45268575:C:T	0	-1.03783e-08	2.65843
45268769	chr19:45268769:A:G	0	-1.03783e-08	-2.16764
45268982	chr19:45268982:C:T	0	-3.37542	-3.04956
45269269	chr19:45269269:C:T	0	-1.03783e-08	-2.28864
45269433	chr19:45269433:C:T	0	-3.29085	-3.10145
45269608	chr19:45269608:C:T	0	-3.45132	-2.27515e-08
45269710	chr19:45269710:C:G	0	-3.29323	-2.10715
45269888	chr19:45269888:G:A	0	-1.03783e-08	-0.896433
45270090	chr19:45270090:A:G	0	-1.03783e-08	-2.93286
45270164	chr19:45270164:G:C	0	-1.03783e-08	-0.376403
45270641	chr19:45270641:T:C	0	-3.30649	-3.02549
45270744	chr19:45270744:C:T	0	-1.03783e-08	-2.23045
45271210	chr19:45271210:C:A	0	-1.03783e-08	-2.95863
45271251	chr19:45271251:G:A	0	-1.03783e-08	-2.97067
45271328	chr19:45271328:A:G	0	-1.03783e-08	-1.77472
45271422	chr19:45271422:A:G	0	-3.32304	-3.10478
45271582	chr19:45271582:A:G	0	-1.03783e-08	2.67394
45271600	chr19:45271600:G:A	0	-1.03783e-08	-1.73566
45272032	chr19:45272032:A:G	0	-1.03783e-08	-3.09554
45272049	chr19:45272049:TG:T	0	-3.29334	-3.11082
45272315	chr19:45272315:G:A	0	-3.43538	-2.27515e-08
45272331	chr19:45272331:C:T	0	-3.292	-3.10215
45272364	chr19:45272364:G:A	0	-3.21877	-2.27515e-08
45272843	chr19:45272843:G:A	0	-1.03783e-08	-1.66351
45272875	chr19:45272875:G:A	0	-1.03783e-08	-2.94606
45272934	chr19:45272934:C:T	0	-1.03783e-08	-2.75387
45273323	chr19:45273323:T:C	0	-1.03783e-08	-1.98192
45273369	chr19:45273369:G:C	0	-3.48958	-3.11066
45273722	chr19:45273722:T:C	0	-3.34988	-2.0182
45273973	chr19:45273973:G:C	0	-1.03783e-08	-2.46327
45273987	chr19:45273987:C:T	0	-3.3596	-3.10531
45274010	chr19:45274010:G:T	0	-3.44092	-2.27515e-08
45274044	chr19:45274044:G:T	0	-1.03783e-08	-1.09884
45275630	chr19:45275630:G:A	0	-1.03783e-08	-1.23025
45275683	chr19:45275683:T:C	0	-3.39054	-1.63739
45276377	chr19:45276377:T:C	0	-3.18211	-3.00181
45276558	chr19:45276558:G:A	0	-1.03783e-08	-2.30173
45277329	chr19:45277329:C:T	0	-3.16552	-2.5929
45277526	chr19:45277526:A:G	0	-1.03783e-08	-0.0566004
45277555	chr19:45277555:A:G	0	-1.03783e-08	-3.05888
45278658	chr19:45278658:C:A	0	-3.2001	-3.08319
45278672	chr19:45278672:C:T	0	-1.03783e-08	-2.40515
45278906	chr19:45278906:A:T	0	-3.40604	-3.08288
45278911	chr19:45278911:C:T	0	-1.03783e-08	-3.04206
45279330	chr19:45279330:A:C	0	-3.41727	-2.27515e-08
45279336	chr19:45279336:A:G	0	-1.03783e-08	-3.06618
45279664	chr19:45279664:A:G	0	-3.43724	-2.27515e-08
45280234	chr19:45280234:C:T	0	-1.03783e-08	0.353158
45280293	chr19:45280293:C:T	0	-1.03783e-08	-2.74168
45280789	chr19:45280789:T:TA	0	-1.03783e-08	-0.0712538
45280890	chr19:45280890:G:A	0	-1.03783e-08	-2.47357
45280995	chr19:45280995:G:A	0	-1.03783e-08	-2.55057
45281174	chr19:45281174:T:C	0	-1.03783e-08	-0.803488
45281935	chr19:45281935:G:A	0	-1.03783e-08	-2.84373
45282041	chr19:45282041:T:C	0	-3.5274	-2.27515e-08
45282413	chr19:45282413:C:T	0	-1.03783e-08	-2.60433
45282723	chr19:45282723:G:A	0	-1.03783e-08	-2.64793
45282946	chr19:45282946:C:T	0	-1.03783e-08	-1.1767
45283297	chr19:45283297:T:C	0	-3.5214	-2.32944
45283744	chr19:45283744:G:A	0	-3.38878	-1.1963
45283824	chr19:45283824:T:C	0	-3.44962	-3.09203
45283868	chr19:45283868:A:ACT	0	-1.03783e-08	-2.76546
45284150	chr19:45284150:A:G	0	-1.03783e-08	-3.10562
45284308	chr19:45284308:A:G	0	-3.45262	-2.97123
45284349	chr19:45284349:G:A	0	-3.52394	-3.08889
45284647	chr19:45284647:T:G	0	-1.03783e-08	-1.8842
45284840	chr19:45284840:C:T	0	-1.03783e-08	-2.79586
45285191	chr19:45285191:C:T	0	-1.03783e-08	-2.85765
45285354	chr19:45285354:T:C	0	-3.46005	-2.77291
45285665	chr19:45285665:A:T	0	-1.03783e-08	-1.11809
45285667	chr19:45285667:C:G	0	-1.03783e-08	-1.1183
45285791	chr19:45285791:A:G	0	-1.03783e-08	-2.92939
45286743	chr19:45286743:T:A	0	-3.10285	-3.07731
45286916	chr19:45286916:G:T	0	-1.03783e-08	-2.76738
45287042	chr19:45287042:C:T	0	-1.95254	-2.27515e-08
45287095	chr19:45287095:T:G	0	-1.03783e-08	-3.10503
45287221	chr19:45287221:AAG:A	0	-3.54033	-2.27515e-08
45287945	chr19:45287945:A:G	0	-1.03783e-08	-2.76738
45288421	chr19:45288421:C:T	0	-3.37579	-3.0297
45288432	chr19:45288432:A:G	0	-1.03783e-08	-0.999112
45288509	chr19:45288509:C:T	0	-1.03783e-08	-2.11253
45288774	chr19:45288774:C:T	0	-1.03783e-08	-1.93562
45288854	chr19:45288854:A:AAG	0	-3.53613	-2.27515e-08
45289118	chr19:45289118:G:A	0	-1.14044	-2.27515e-08
45289506	chr19:45289506:C:T	0	-3.3761	-3.04577
45289560	chr19:45289560:G:A	0	-1.95666	-2.27515e-08
45289648	chr19:45289648:T:TA	0	-1.03783e-08	-2.94723
45289718	chr19:45289718:C:T	0	-1.03783e-08	-2.91054
45289856	chr19:45289856:C:T	0	-1.03783e-08	-2.83204
45289857	chr19:45289857:A:G	0	-3.49711	-3.11053
45289971	chr19:45289971:G:A	0	-1.03783e-08	-2.03771
45290449	chr19:45290449:G:T	0	-3.50714	-2.74733
45290570	chr19:45290570:T:C	0	-3.47355	-3.0299
45290574	chr19:45290574:A:T	0	-3.5146	-2.14109
45291110	chr19:45291110:A:G	0	-1.03783e-08	-0.649161
45291511	chr19:45291511:G:A	0	-3.0946	-2.27515e-08
45291675	chr19:45291675:G:A	0	-3.52676	-2.27515e-08
45291880	chr19:45291880:G:A	0	-1.03783e-08	-2.31216
45292028	chr19:45292028:A:C	0	-1.03783e-08	-3.09206
45292357	chr19:45292357:C:T	0	-1.03783e-08	-2.97979
45292850	chr19:45292850:C:T	0	-1.03783e-08	-2.90582
45293071	chr19:45293071:C:T	0	-2.88241	-2.27515e-08
45293188	chr19:45293188:T:C	0	-3.48688	-2.02086
45293507	chr19:45293507:C:G	0	-3.49821	-2.27515e-08
45293777	chr19:45293777:T:C	0	-1.03783e-08	-2.80265
45293973	chr19:45293973:T:G	0	-3.47705	-2.10967
45294335	chr19:45294335:T:C	0	-3.44169	-2.48363
45294734	chr19:45294734:A:C	0	-2.998	-2.27515e-08
45294834	chr19:45294834:G:A	0	-3.42927	-2.455
45294937	chr19:45294937:C:T	0	-3.51374	-2.80789
45295121	chr19:45295121:A:G	0	-3.42852	-3.02756
45295134	chr19:45295134:A:T	0	-3.30755	-3.04558
45295227	chr19:45295227:T:C	0	-3.41904	-3.08218
45295441	chr19:45295441:C:T	0	-1.03783e-08	-3.02465
45295541	chr19:45295541:G:A	0	-3.39799	-2.45739
45295715	chr19:45295715:G:A	0	-1.03783e-08	-3.00708
45295773	chr19:45295773:C:T	0	-3.45477	-3.02393
45295820	chr19:45295820:A:G	0	-1.03783e-08	-2.03958
45296184	chr19:45296184:T:C	0	-3.38808	-3.02839
45296446	chr19:45296446:G:C	0	-3.40715	-2.97714
45296494	chr19:45296494:C:T	0	-1.03783e-08	-1.30424
45296534	chr19:45296534:C:T	0	-1.03783e-08	-2.97388
45296717	chr19:45296717:G:C	0	-3.35213	-3.0984
45297133	chr19:45297133:G:A	0	-0.935605	-2.27515e-08
45298321	chr19:45298321:GGGTCTGTGCGT:G	0	-3.51576	-3.01228
45298470	chr19:45298470:G:T	0	-3.47902	-0.116574
45298693	chr19:45298693:C:T	0	-3.51872	-2.869
45298764	chr19:45298764:C:T	0	-3.53694	-3.04255
45299152	chr19:45299152:G:C	0	-1.03783e-08	-1.32939
45299333	chr19:45299333:A:G	0	-1.03783e-08	-2.06387
45299380	chr19:45299380:C:T	0	-1.03783e-08	-2.6374
45299550	chr19:45299550:TGTAA:T	0	-1.03783e-08	-1.60301
45299605	chr19:45299605:A:G	0	-3.29888	-3.05405
45299750	chr19:45299750:G:A	0	-3.47761	-3.04382
45301106	chr19:45301106:A:C	0	-3.5178	-2.90643
45301749	chr19:45301749:C:G	0	-1.03783e-08	-2.33448
45301779	chr19:45301779:C:T	0	-2.99026	-3.10312
45301887	chr19:45301887:AG:A	0	-3.31008	-2.27515e-08
45301889	chr19:45301889:G:A	0	-2.99467	-3.01938
45302290	chr19:45302290:C:T	0	-1.03783e-08	-1.03912
45303264	chr19:45303264:C:T	0	-1.03783e-08	-3.0876
45303351	chr19:45303351:A:G	0	-3.35553	-3.07379
45303467	chr19:45303467:C:T	0	-1.03783e-08	-2.67075
45303539	chr19:45303539:G:A	0	-2.43543	-2.27515e-08
45303728	chr19:45303728:CTCTG:C	0	-1.03783e-08	-1.96912
45303901	chr19:45303901:C:G	0	-1.03783e-08	-2.16961
45303968	chr19:45303968:C:T	0	-1.03783e-08	-2.78046
45304130	chr19:45304130:G:A	0	-3.46276	-2.27515e-08
45304673	chr19:45304673:T:C	0	-3.53898	-3.11045
45304687	chr19:45304687:G:A	0	-3.26636	-3.10829
45305380	chr19:45305380:A:G	0	-1.03783e-08	-2.92042
45305482	chr19:45305482:C:T	0	-1.03783e-08	-1.70548
45305535	chr19:45305535:T:C	0	-3.44604	-3.09694
45305574	chr19:45305574:T:C	0	-1.03783e-08	-0.667638
45305950	chr19:45305950:T:C	0	-3.50365	-2.97231
45306492	chr19:45306492:A:G	0	-1.03783e-08	-2.21594
45306628	chr19:45306628:A:G	0	-1.03783e-08	-3.09106
45306654	chr19:45306654:A:C	0	-1.03783e-08	-2.0541
45306777	chr19:45306777:A:G	0	-3.46786	-2.94613
45307685	chr19:45307685:G:A	0	-1.03783e-08	-1.52634
45307708	chr19:45307708:G:A	0	-1.03783e-08	-2.67469
45308843	chr19:45308843:T:A	0	-3.36387	-2.27515e-08
45309029	chr19:45309029:C:A	0	-1.03783e-08	-2.42749
45309096	chr19:45309096:C:T	0	-3.1246	-3.1093
45310372	chr19:45310372:G:A	0	-1.65807	-3.10138
45310565	chr19:45310565:T:A	0	-3.46752	-2.27515e-08
45310572	chr19:45310572:G:T	0	-3.42813	-3.08159
45310573	chr19:45310573:T:C	0	-3.50178	-2.74059
45311023	chr19:45311023:G:A	0	-3.03451	-3.10797
45311334	chr19:45311334:A:G	0	-1.03783e-08	-1.62749
45311348	chr19:45311348:A:C	0	-1.03783e-08	-2.90505
45311352	chr19:45311352:T:G	0	-1.03783e-08	-2.78041
45311354	chr19:45311354:T:C	0	-1.03783e-08	-2.80428
45311483	chr19:45311483:C:T	0	-1.3866	-3.0546
45311606	chr19:45311606:G:A	0	-1.03783e-08	-1.12566
45311650	chr19:45311650:C:T	0	-3.16719	-3.025
45311689	chr19:45311689:C:T	0	-1.03258	-1.89923
45311990	chr19:45311990:T:C	0	-3.03346	-2.99592
45312026	chr19:45312026:C:T	0	-1.03783e-08	-2.82781
45312509	chr19:45312509:G:A	0	-1.03783e-08	-2.42401
45312867	chr19:45312867:A:T	0	-3.42544	-3.03781
45313271	chr19:45313271:A:G	0	-1.54058	-3.09998
45313289	chr19:45313289:C:T	0	-3.38903	-3.07145
45313950	chr19:45313950:C:T	0	-3.52225	-3.10816
45314466	chr19:45314466:T:G	0	-3.48977	-2.5933
45314805	chr19:45314805:G:A	0	-3.44432	-2.27515e-08
45314859	chr19:45314859:G:A	0	-1.77959	-2.27515e-08
45315268	chr19:45315268:G:A	0	-3.52446	-2.84353
45315269	chr19:45315269:G:A	0	-3.42342	-2.73786
45315370	chr19:45315370:A:G	0	-2.4126	-3.10286
45315577	chr19:45315577:A:G	0	-1.87773	-3.10956
45316049	chr19:45316049:G:A	0	-1.83942	-2.3502
45316200	chr19:45316200:C:T	0	-1.03783e-08	-2.86829
45316551	chr19:45316551:C:A	0	-3.41759	-2.27515e-08
45316838	chr19:45316838:C:T	0	-2.54141	-2.76322
45316868	chr19:45316868:A:G	0	-1.06329	-3.07725
45316886	chr19:45316886:C:T	0	-2.9638	-2.27515e-08
45316906	chr19:45316906:C:T	0	-2.6121	-2.27515e-08
45317459	chr19:45317459:G:C	0	-3.48903	-2.74661
45317475	chr19:45317475:C:T	0	-1.03783e-08	-2.76485
45317479	chr19:45317479:G:A	0	-3.49228	-2.50557
45317669	chr19:45317669:G:A	0	-1.70255	-2.7583
45317925	chr19:45317925:T:C	0	-3.11921	-2.27515e-08
45318073	chr19:45318073:G:A	0	-1.03783e-08	-2.9297
45318433	chr19:45318433:C:G	0	-1.72111	-2.63854
45318734	chr19:45318734:T:C	0	-3.51216	-2.27515e-08
45318741	chr19:45318741:C:T	0	-3.53165	-3.10424
45318790	chr19:45318790:A:G	0	-3.3738	-2.27515e-08
45318968	chr19:45318968:C:T	0	-1.03783e-08	-0.822291
45319462	chr19:45319462:G:A	0	-1.03783e-08	-3.07936
45319748	chr19:45319748:G:A	0	-1.03783e-08	-3.01804
45319887	chr19:45319887:T:C	0	-1.03783e-08	-2.60251
45319916	chr19:45319916:G:A	0	-0.750946	-2.62133
45319948	chr19:45319948:G:A	0	-1.03783e-08	-1.02817
45320005	chr19:45320005:A:G	0	-1.03783e-08	-2.9131
45320036	chr19:45320036:G:A	0	-1.03783e-08	-2.22056
45320191	chr19:45320191:A:T	0	-1.03783e-08	-1.96639
45320232	chr19:45320232:G:A	0	-3.1973	-3.10533
45320405	chr19:45320405:A:G	0	-3.17429	-3.11065
45320806	chr19:45320806:G:A	0	-3.28595	-3.10502
45320895	chr19:45320895:A:ATTATTT	0	-3.49984	-2.79439
45320946	chr19:45320946:G:A	0	-3.02951	-3.03191
45320960	chr19:45320960:G:A	0	-3.52336	-3.07047
45321009	chr19:45321009:T:C	0	-1.03783e-08	-3.10361
45321337	chr19:45321337:A:G	0	-3.39077	-3.08948
45321410	chr19:45321410:C:T	0	-1.03783e-08	-3.07174
45321737	chr19:45321737:G:A	0	-1.03783e-08	-0.549895
45321762	chr19:45321762:C:T	0	-3.34084	-2.62758
45321853	chr19:45321853:G:A	0	-0.359617	-2.27515e-08
45322156	chr19:45322156:A:T	0	-2.52022	-3.08991
45322568	chr19:45322568:C:T	0	-3.36443	-2.41832
45322600	chr19:45322600:G:A	0	-1.03783e-08	-1.59058
45322690	chr19:45322690:G:A	0	-3.24836	-3.10611
45323108	chr19:45323108:G:A	0	-2.33337	-3.106
45323890	chr19:45323890:G:T	0	-3.4206	-2.921
45324605	chr19:45324605:G:C	0	-2.21075	-3.03097
45324668	chr19:45324668:A:ATGG	0	-3.53981	-2.27515e-08
45324895	chr19:45324895:G:A	0	-3.45118	-2.48365
45324982	chr19:45324982:A:C	0	-1.03783e-08	-3.10466
45325383	chr19:45325383:C:T	0	-2.68977	-3.09981
45325489	chr19:45325489:C:G	0	-2.07192	-2.27515e-08
45325629	chr19:45325629:T:C	0	-1.03783e-08	-3.0961
45325722	chr19:45325722:T:A	0	-3.46159	-2.27515e-08
45325900	chr19:45325900:TTG:T	0	-3.18284	-3.09624
45326040	chr19:45326040:C:A	0	-2.68174	-2.27515e-08
45326124	chr19:45326124:G:A	0	-2.91361	-2.08905
45326251	chr19:45326251:C:T	0	-1.03783e-08	-2.30179
45326460	chr19:45326460:T:C	0	-1.03783e-08	-0.940797
45326536	chr19:45326536:G:C	0	-2.86144	-2.50353
45327424	chr19:45327424:G:A	0	-1.03783e-08	-3.07791
45327505	chr19:45327505:C:A	0	-2.64259	-2.57081
45327689	chr19:45327689:G:A	0	-2.3359	-3.02104
45327708	chr19:45327708:C:T	0	-1.03783e-08	-1.36159
45327876	chr19:45327876:C:G	0	-3.14342	-2.27515e-08
45327915	chr19:45327915:AAAGT:A	0	-1.03783e-08	-3.10984
45328088	chr19:45328088:G:A	0	-1.03783e-08	-2.20562
45328257	chr19:45328257:A:G	0	-1.03783e-08	-3.08913
45328272	chr19:45328272:A:G	0	-1.03783e-08	-3.0329
45328680	chr19:45328680:A:G	0	-1.03783e-08	-3.10632
45329362	chr19:45329362:C:T	0	-1.03783e-08	-2.18368
45329800	chr19:45329800:CACTT:C	0	-1.03783e-08	-2.18932
45329806	chr19:45329806:T:C	0	-3.11812	-2.27515e-08
45329869	chr19:45329869:G:A	0	-1.03783e-08	-3.11006
45330228	chr19:45330228:C:G	0	-3.53813	-2.27515e-08
45330360	chr19:45330360:G:A	0	-3.27401	-3.09987
45330381	chr19:45330381:A:G	0	-3.1683	-2.27515e-08
45330789	chr19:45330789:C:A	0	-1.03783e-08	-2.92398
45331022	chr19:45331022:C:T	0	-1.03783e-08	-2.29088
45331794	chr19:45331794:C:T	0	-3.53686	-2.27515e-08
45332120	chr19:45332120:C:G	0	-1.03783e-08	-3.10424
45332480	chr19:45332480:T:TG	0	-1.03783e-08	-2.56067
45332713	chr19:45332713:T:C	0	-1.03783e-08	-3.11039
45332725	chr19:45332725:A:G	0	-3.41267	-3.10969
45332851	chr19:45332851:C:A	0	-3.53725	-3.10395
45332946	chr19:45332946:G:A	0	-3.23903	-2.712
45333055	chr19:45333055:G:C	0	-3.26534	-2.77407
45333242	chr19:45333242:G:A	0	-1.03783e-08	-2.59558
45333262	chr19:45333262:C:T	0	-3.41509	-3.05179
45333267	chr19:45333267:T:C	0	-3.18804	-2.86789
45333565	chr19:45333565:A:T	0	-3.47579	-2.27515e-08
45333901	chr19:45333901:C:G	0	-3.47059	-2.27515e-08
45334011	chr19:45334011:T:C	0	-3.31112	-2.81006
45334025	chr19:45334025:A:G	0	-3.36243	-3.03057
45334046	chr19:45334046:C:T	0	-1.03783e-08	-3.11031
45334323	chr19:45334323:T:TTTCA	0	-1.03783e-08	-3.03009
45334385	chr19:45334385:T:A	0	-1.57121	-2.27515e-08
45334386	chr19:45334386:T:A	0	-2.4312	-2.99858
45334836	chr19:45334836:A:G	0	-1.03783e-08	-2.30486
45334884	chr19:45334884:G:A	0	-1.03783e-08	-2.8567
45335328	chr19:45335328:T:A	0	-1.03783e-08	-1.64553
45335569	chr19:45335569:A:G	0	-3.51302	-2.27515e-08
45336253	chr19:45336253:G:T	0	-3.13497	-3.09785
45336262	chr19:45336262:A:C	0	-1.03783e-08	-3.09567
45336353	chr19:45336353:G:A	0	-2.74459	-3.07076
45336447	chr19:45336447:C:T	0	-3.51934	-1.05383
45336762	chr19:45336762:G:A	0	-3.52661	-3.09839
45336898	chr19:45336898:T:C	0	-1.03783e-08	-3.09245
45336947	chr19:45336947:G:C	0	-3.54016	-2.91201
45338059	chr19:45338059:C:T	0	-1.03783e-08	-3.0142
45338060	chr19:45338060:G:A	0	-3.53337	-2.22897
45338513	chr19:45338513:C:G	0	-1.03783e-08	-2.80386
45340057	chr19:45340057:G:T	0	-3.24373	-3.08257
45340147	chr19:45340147:T:C	0	-2.91564	-3.06751
45340226	chr19:45340226:A:G	0	-3.34229	-2.27515e-08
45340351	chr19:45340351:T:A	0	-1.97351	-3.1091
45340403	chr19:45340403:G:A	0	-1.03783e-08	-3.01956
45340780	chr19:45340780:G:A	0	-3.17983	-2.27515e-08
45341250	chr19:45341250:G:C	0	-3.14593	-2.27515e-08
45341392	chr19:45341392:C:T	0	-3.1902	-3.04804
45341973	chr19:45341973:C:G	0	-2.41878	-2.96089
45342150	chr19:45342150:A:G	0	-2.85741	-2.27515e-08
45342189	chr19:45342189:G:A	0	-1.03783e-08	-3.101
45342982	chr19:45342982:G:A	0	-1.03783e-08	-2.25354
45343135	chr19:45343135:T:C	0	0.395083	-2.27515e-08
45343166	chr19:45343166:G:T	0	-1.03783e-08	-2.54691
45343190	chr19:45343190:T:C	0	-1.03783e-08	-2.22069
45343244	chr19:45343244:G:A	0	-1.03783e-08	-2.87966
45343311	chr19:45343311:T:G	0	-1.03783e-08	-3.04933
45343341	chr19:45343341:T:C	0	-1.03783e-08	-2.23195
45343420	chr19:45343420:C:T	0	-3.53863	-2.27515e-08
45343506	chr19:45343506:T:C	0	-1.03783e-08	-3.0905
45343554	chr19:45343554:C:T	0	-1.03783e-08	-3.07737
45343972	chr19:45343972:A:G	0	-1.17731	-2.99231
45344018	chr19:45344018:G:A	0	-1.03783e-08	-3.04277
45344182	chr19:45344182:T:G	0	-1.03783e-08	-2.18724
45344298	chr19:45344298:C:T	0	-3.53259	-2.90712
45344397	chr19:45344397:C:T	0	-1.84878	-2.44858
45344565	chr19:45344565:G:A	0	-1.03783e-08	-2.20878
45344619	chr19:45344619:G:A	0	-1.03783e-08	-2.89577
45344875	chr19:45344875:C:T	0	-3.38929	-2.93569
45344887	chr19:45344887:TC:T	0	-1.03783e-08	-2.53514
45345130	chr19:45345130:G:A	0	-0.919421	-2.27515e-08
45345134	chr19:45345134:C:T	0	-1.71173	-3.06436
45345688	chr19:45345688:G:A	0	-1.03783e-08	-3.03203
45345712	chr19:45345712:G:A	0	-1.03783e-08	-2.18356
45346108	chr19:45346108:G:A	0	-3.47028	-3.06907
45346360	chr19:45346360:A:G	0	-1.03783e-08	-2.17789
45346975	chr19:45346975:G:A	0	-1.03783e-08	-3.00669
45347108	chr19:45347108:C:T	0	-0.891312	-2.65237
45347461	chr19:45347461:G:A	0	-1.03783e-08	-2.69832
45347624	chr19:45347624:C:T	0	-1.03783e-08	-2.72523
45347675	chr19:45347675:A:G	0	-3.06272	-2.99095
45348375	chr19:45348375:AGAG:A	0	-1.02909	-2.93312
45348999	chr19:45348999:G:A	0	-1.03783e-08	-3.04469
45349060	chr19:45349060:CACCCA:C	0	-1.03783e-08	-1.91313
45349215	chr19:45349215:C:T	0	-1.03783e-08	-2.71086
45349272	chr19:45349272:C:T	0	-0.876717	-2.98676
45349336	chr19:45349336:G:A	0	-1.03783e-08	-2.21303
45349399	chr19:45349399:T:A	0	-1.03783e-08	-2.21213
45349594	chr19:45349594:A:C	0	-1.03783e-08	-2.62867
45349817	chr19:45349817:C:T	0	-1.03783e-08	-2.76354
45349863	chr19:45349863:C:T	0	-3.46206	-3.08996
45349937	chr19:45349937:G:C	0	-1.03783e-08	-2.61518
45350155	chr19:45350155:T:C	0	-1.70643	-1.14177
45350278	chr19:45350278:G:A	0	-1.03783e-08	-3.04863
45350806	chr19:45350806:CA:C	0	-3.48438	-3.10468
45351072	chr19:45351072:A:C	0	-2.96218	-2.84926
45351105	chr19:45351105:G:A	0	-3.4546	-3.11075
45351194	chr19:45351194:T:G	0	-1.03783e-08	-2.40312
45351198	chr19:45351198:T:C	0	-1.03783e-08	-2.41415
45351245	chr19:45351245:CCCTCA:C	0	-3.50019	-2.6754
45352060	chr19:45352060:A:G	0	-3.52374	-1.04759
45352266	chr19:45352266:G:A	0	-3.54039	-3.09624
45352886	chr19:45352886:G:A	0	-3.40339	-3.1085
45353791	chr19:45353791:T:C	0	-2.21379	-1.67463
45353895	chr19:45353895:C:A	0	-1.03783e-08	-3.10446
45354182	chr19:45354182:C:T	0	-1.03783e-08	-3.10679
45354561	chr19:45354561:G:A	0	-1.03783e-08	-3.03544
45354562	chr19:45354562:G:A	0	-1.03319	-2.9025
45354609	chr19:45354609:A:G	0	-3.42055	-2.27515e-08
45354987	chr19:45354987:C:T	0	-3.03013	-3.06321
45355347	chr19:45355347:ACT:A	0	-1.926	-2.94882
45355979	chr19:45355979:G:A	0	-1.03783e-08	-2.9212
45356096	chr19:45356096:C:T	0	-1.03783e-08	-3.00868
45356427	chr19:45356427:T:C	0	-1.03783e-08	-2.40417
45356502	chr19:45356502:G:C	0	-3.21802	-2.27515e-08
45356626	chr19:45356626:G:A	0	-1.85143	-1.05871
45356868	chr19:45356868:T:C	0	-1.03783e-08	-2.98906
45356900	chr19:45356900:G:A	0	-2.41551	-2.27515e-08
45356944	chr19:45356944:T:G	0	-3.41955	-2.15971
45357731	chr19:45357731:A:AC	0	-1.03783e-08	-2.65552
45357954	chr19:45357954:C:T	0	-3.18461	-2.27515e-08
45358194	chr19:45358194:G:A	0	-1.03783e-08	-2.69789
45358334	chr19:45358334:T:C	0	-3.4945	-3.0261
45358551	chr19:45358551:C:T	0	-1.90955	-2.27515e-08
45358583	chr19:45358583:C:G	0	-1.03783e-08	-2.92098
45358936	chr19:45358936:A:G	0	-1.03783e-08	-2.61139
45359178	chr19:45359178:T:C	0	-3.26474	-2.27515e-08
45359191	chr19:45359191:A:G	0	-3.13086	-3.04801
45359479	chr19:45359479:C:A	0	-1.03783e-08	-2.79253
45359625	chr19:45359625:G:A	0	-3.49903	-2.27515e-08
45359643	chr19:45359643:T:A	0	-3.37573	-2.27515e-08
45359658	chr19:45359658:T:C	0	-1.03783e-08	-2.81289
45359703	chr19:45359703:G:A	0	-1.03783e-08	-2.83858
45359906	chr19:45359906:T:C	0	-1.03783e-08	-2.90406
45359910	chr19:45359910:A:G	0	-1.03783e-08	-2.88585
45359919	chr19:45359919:T:C	0	-1.03783e-08	-2.95278
45359922	chr19:45359922:G:A	0	-1.03783e-08	-3.11022
45360526	chr19:45360526:C:T	0	-1.03783e-08	-3.01715
45360562	chr19:45360562:G:A	0	-0.982998	-0.839476
45360738	chr19:45360738:C:T	0	-1.03783e-08	-2.93262
45360774	chr19:45360774:A:G	0	-0.44873	-0.98895
45360795	chr19:45360795:A:C	0	-1.03783e-08	-1.40349
45361231	chr19:45361231:G:A	0	-1.03783e-08	-1.24244
45361339	chr19:45361339:A:G	0	-1.03783e-08	-2.94866
45361744	chr19:45361744:C:A	0	0.224354	-0.39152
45361758	chr19:45361758:G:C	0	-1.03783e-08	-2.7033
45361788	chr19:45361788:A:C	0	-3.15739	-2.27515e-08
45361959	chr19:45361959:T:C	0	-0.108742	-0.551747
45362012	chr19:45362012:G:A	0	-1.03783e-08	-2.68092
45362763	chr19:45362763:G:A	0	-3.25566	-2.27515e-08
45363492	chr19:45363492:T:C	0	-3.22536	-2.27515e-08
45363573	chr19:45363573:A:G	0	-1.03783e-08	-3.09075
45364418	chr19:45364418:C:A	0	-1.03783e-08	-3.11041
45364780	chr19:45364780:G:A	0	-3.00444	-2.9432
45365051	chr19:45365051:T:G	0	0.714864	-1.02588
45365220	chr19:45365220:T:A	0	0.349559	-1.18161
45365389	chr19:45365389:G:A	0	-3.08186	-2.96575
45365391	chr19:45365391:C:G	0	0.390584	-1.07105
45367199	chr19:45367199:T:C	0	0.0781106	-3.0795
45367402	chr19:45367402:T:C	0	-1.03783e-08	-3.1076
45367797	chr19:45367797:G:A	0	-1.03783e-08	-2.68201
45368265	chr19:45368265:T:C	0	-1.03783e-08	-2.99632
45368778	chr19:45368778:C:T	0	0.486977	-0.775505
45369714	chr19:45369714:T:A	0	-1.03783e-08	-3.00977
45370730	chr19:45370730:T:G	0	-3.18297	-2.27515e-08
45370865	chr19:45370865:TTGTC:T	0	5.33077	-1.37591
45370963	chr19:45370963:C:A	0	-1.03783e-08	-3.08661
45371056	chr19:45371056:C:T	0	-1.03783e-08	-2.76584
45372529	chr19:45372529:T:C	0	6.59791	-0.482868
45372593	chr19:45372593:C:T	0	-3.13205	-2.27515e-08
45372604	chr19:45372604:C:T	0	-1.03783e-08	-2.72489
45372660	chr19:45372660:G:A	0	-1.03783e-08	-2.74703
45372915	chr19:45372915:C:T	0	-1.03783e-08	-2.7523
45373517	chr19:45373517:T:A	0	-1.03783e-08	-3.10714
45373709	chr19:45373709:T:C	0	6.96106	-1.24839
45374530	chr19:45374530:G:A	0	0.399776	-2.36774
45374607	chr19:45374607:A:G	0	5.98556	-0.68502
45374792	chr19:45374792:G:T	0	-3.52213	-2.27515e-08
45375347	chr19:45375347:C:T	0	0.54128	-3.09961
45375937	chr19:45375937:T:G	0	-2.72356	-2.27515e-08
45376410	chr19:45376410:T:G	0	6.54479	-1.1368
45376538	chr19:45376538:ACCCCTT:A	0	-1.03783e-08	-3.01043
45376717	chr19:45376717:C:T	0	6.22062	-2.349
45377119	chr19:45377119:G:C	0	-3.3256	-2.27515e-08
45377201	chr19:45377201:A:C	0	-1.03783e-08	-3.10479
45377432	chr19:45377432:C:T	0	18.3482	-2.27515e-08
45377678	chr19:45377678:A:G	0	6.89481	-2.42252
45378090	chr19:45378090:C:T	0	-1.03783e-08	-1.40968
45378723	chr19:45378723:A:G	0	7.72383	-1.46358
45378905	chr19:45378905:A:G	0	-1.03783e-08	-2.18546
45379015	chr19:45379015:G:A	0	-3.53486	-2.27515e-08
45379176	chr19:45379176:G:A	0	-1.03783e-08	-3.10504
45379339	chr19:45379339:G:C	0	-1.61063	-1.96054
45379371	chr19:45379371:T:C	0	-1.03783e-08	-2.85992
45379435	chr19:45379435:G:A	0	0.192958	-3.11081
45379704	chr19:45379704:T:A	0	0.800234	-3.11077
45380010	chr19:45380010:A:G	0	-1.03783e-08	-3.10525
45380296	chr19:45380296:C:T	0	-2.03387	-2.42961
45380584	chr19:45380584:G:A	0	-1.03783e-08	-2.60102
45380695	chr19:45380695:C:T	0	1.13774	-1.27908
45381288	chr19:45381288:C:T	0	-0.21673	-2.15367
45381297	chr19:45381297:G:T	0	-1.03783e-08	-2.88927
45382021	chr19:45382021:A:T	0	4.83723	-1.91283
45383932	chr19:45383932:G:T	0	1.62362	-1.4312
45384007	chr19:45384007:C:T	0	4.82333	-1.05834
45384472	chr19:45384472:T:C	0	-1.03783e-08	-2.59573
45384670	chr19:45384670:T:C	0	-3.1513	-2.27515e-08
45384686	chr19:45384686:T:C	0	-2.00426	-2.14852
45384783	chr19:45384783:G:A	0	-1.03783e-08	-1.35024
45384859	chr19:45384859:TAATA:T	0	-1.03783e-08	-2.98921
45385255	chr19:45385255:G:A	0	-3.53803	-2.81224
45387615	chr19:45387615:T:C	0	-1.0523	-2.13418
45387647	chr19:45387647:C:T	0	-1.03783e-08	-2.44142
45387787	chr19:45387787:G:A	0	-2.14886	-2.27515e-08
45387838	chr19:45387838:A:C	0	-1.03783e-08	-3.08499
45388299	chr19:45388299:T:C	0	-1.03783e-08	-2.79248
45388411	chr19:45388411:T:A	0	-3.19711	-2.90658
45388713	chr19:45388713:TA:T	0	-1.11242	-2.57093
45388887	chr19:45388887:A:G	0	-3.0247	-2.13744
45389174	chr19:45389174:T:A	0	-1.03783e-08	-2.37438
45389460	chr19:45389460:A:C	0	-3.13119	-2.64983
45389521	chr19:45389521:T:C	0	-1.03783e-08	-2.61412
45389957	chr19:45389957:C:A	0	-0.059436	-3.01167
45390071	chr19:45390071:A:G	0	-3.53854	-2.96993
45390218	chr19:45390218:G:T	0	-0.00898756	-2.90999
45390235	chr19:45390235:G:T	0	-1.03783e-08	-3.09444
45390365	chr19:45390365:T:C	0	-3.53567	-2.96164
45390413	chr19:45390413:A:T	0	-1.03783e-08	-2.67936
45390420	chr19:45390420:T:C	0	1.98094	-2.85183
45390651	chr19:45390651:G:A	0	-1.03783e-08	-2.72885
45390889	chr19:45390889:T:G	0	0.43526	-2.85347
45391360	chr19:45391360:G:A	0	-1.03783e-08	-2.55028
45391510	chr19:45391510:T:C	0	-3.20346	-2.32396
45391868	chr19:45391868:T:C	0	-0.804142	-2.71397
45392431	chr19:45392431:T:C	0	-1.03783e-08	-3.02366
45393136	chr19:45393136:A:G	0	-1.03783e-08	-2.30173
45393576	chr19:45393576:G:C	0	-2.50245	-2.92239
45394001	chr19:45394001:C:T	0	-1.03783e-08	-1.77243
45394002	chr19:45394002:G:A	0	-1.03783e-08	-2.94794
45394724	chr19:45394724:C:T	0	-1.03783e-08	-2.55121
45395164	chr19:45395164:T:G	0	-1.03783e-08	-2.77345
45396157	chr19:45396157:C:T	0	-1.03783e-08	-2.37376
45396509	chr19:45396509:C:A	0	-1.03783e-08	-2.89214
45397362	chr19:45397362:TTCTTTCTC:T	0	-1.03783e-08	-2.33349
45397416	chr19:45397416:T:C	0	-1.03783e-08	-3.04386
45397811	chr19:45397811:C:T	0	-1.03783e-08	-2.65437
45397926	chr19:45397926:T:C	0	-1.03783e-08	-3.06498
45397974	chr19:45397974:C:T	0	-1.03783e-08	-2.07724
45398041	chr19:45398041:G:A	0	-1.03783e-08	-2.19459
45399436	chr19:45399436:A:G	0	-1.03783e-08	-3.06778
45399466	chr19:45399466:T:C	0	-3.39702	-2.27515e-08
45399481	chr19:45399481:A:G	0	-1.03783e-08	-1.35297
45399560	chr19:45399560:C:T	0	-0.512931	-3.02229
45400003	chr19:45400003:G:A	0	-1.03783e-08	-2.16076
45400148	chr19:45400148:C:T	0	-3.30912	-2.96608
45400270	chr19:45400270:G:T	0	-3.33563	-3.04063
45400339	chr19:45400339:C:T	0	-1.03783e-08	-3.09379
45400508	chr19:45400508:T:C	0	-3.44047	-3.10613
45401331	chr19:45401331:G:A	0	-1.03783e-08	-1.72874
45401501	chr19:45401501:T:C	0	-0.985982	-2.76711
45401630	chr19:45401630:C:T	0	-1.49978	-2.64997
45401737	chr19:45401737:C:T	0	-1.03783e-08	-3.04047
45401800	chr19:45401800:CA:C	0	-0.961867	-3.10744
45402414	chr19:45402414:A:G	0	-1.03783e-08	-2.99045
45402757	chr19:45402757:C:G	0	-1.03783e-08	-3.10954
45402942	chr19:45402942:C:T	0	-2.52056	-1.72064
45404263	chr19:45404263:T:C	0	-3.49151	-2.4011
45404264	chr19:45404264:C:A	0	-3.49433	-2.40872
45404602	chr19:45404602:C:T	0	-2.94518	-3.10956
45404702	chr19:45404702:A:G	0	-0.318724	-3.07249
45405203	chr19:45405203:A:G	0	-1.61457	-2.22034
45405510	chr19:45405510:C:G	0	-3.54044	-2.27515e-08
45405792	chr19:45405792:C:T	0	-3.43549	-2.23286
45405898	chr19:45405898:T:C	0	-1.03783e-08	-2.97934
45406004	chr19:45406004:C:T	0	-1.03783e-08	-3.05188
45406085	chr19:45406085:A:G	0	-2.2779	-2.27515e-08
45406376	chr19:45406376:G:T	0	-3.53241	-2.27515e-08
45406745	chr19:45406745:G:T	0	-3.42438	-3.10792
45407414	chr19:45407414:A:G	0	-1.31364	-3.09954
45407534	chr19:45407534:C:T	0	-1.01268	-2.27515e-08
45407639	chr19:45407639:A:C	0	-1.03783e-08	-2.93621
45408009	chr19:45408009:A:G	0	-3.37956	-2.27515e-08
45408178	chr19:45408178:G:A	0	-1.03783e-08	-2.60118
45408744	chr19:45408744:A:C	0	-3.53976	-1.69006
45408812	chr19:45408812:A:G	0	-1.03783e-08	-0.250389
45408999	chr19:45408999:C:T	0	-1.03783e-08	-2.47033
45409085	chr19:45409085:A:G	0	-3.5394	-1.75097
45409148	chr19:45409148:G:A	0	-3.53507	-1.67033
45409478	chr19:45409478:C:A	0	-1.92015	-3.06069
45409492	chr19:45409492:G:A	0	-3.53987	-2.27515e-08
45409590	chr19:45409590:AG:A	0	-1.03783e-08	-2.92311
45409828	chr19:45409828:C:G	0	-1.12531	-2.25026
45409932	chr19:45409932:C:A	0	-1.03783e-08	-2.82463
45409938	chr19:45409938:T:C	0	-1.03783e-08	-2.8421
45410108	chr19:45410108:C:T	0	-1.03783e-08	-2.97848
45410198	chr19:45410198:T:A	0	-0.198991	-1.62572
45410202	chr19:45410202:T:C	0	-1.07373	-2.25656
45410446	chr19:45410446:G:C	0	-2.50152	-2.27515e-08
45410479	chr19:45410479:T:G	0	-1.03783e-08	-2.86283
45410564	chr19:45410564:T:TG	0	-1.03783e-08	-3.10197
45410673	chr19:45410673:CT:C	0	-1.03783e-08	-3.05835
45410729	chr19:45410729:T:C	0	-3.53997	-2.94532
45410788	chr19:45410788:T:C	0	-2.91537	-3.05507
45411025	chr19:45411025:C:T	0	-1.03783e-08	-2.95151
45411343	chr19:45411343:CT:C	0	-1.54223	-2.7104
45411525	chr19:45411525:G:A	0	-1.03783e-08	-3.03705
45411780	chr19:45411780:T:C	0	-2.12748	-3.0997
45412005	chr19:45412005:C:T	0	-1.03783e-08	-3.03928
45412006	chr19:45412006:A:G	0	-1.03783e-08	-3.03876
45412127	chr19:45412127:G:A	0	-1.03783e-08	-0.784691
45412244	chr19:45412244:C:T	0	-1.03783e-08	-2.57431
45412332	chr19:45412332:T:C	0	-1.03783e-08	-2.94321
45412406	chr19:45412406:G:A	0	-1.03783e-08	-2.8385
45413183	chr19:45413183:T:G	0	-2.09884	-2.94751
45413671	chr19:45413671:T:C	0	-1.03783e-08	-3.11083
45414326	chr19:45414326:A:C	0	-1.03783e-08	-2.86
45414426	chr19:45414426:G:A	0	-1.03783e-08	-2.96602
45414997	chr19:45414997:G:A	0	-3.09347	-2.27515e-08
45415130	chr19:45415130:T:C	0	0.631958	-2.27515e-08
45415278	chr19:45415278:T:G	0	-1.01035	-2.6151
45415402	chr19:45415402:T:C	0	-1.92499	-2.01897
45415461	chr19:45415461:C:T	0	-1.03783e-08	-3.00401
45415503	chr19:45415503:G:A	0	-3.52897	-2.86526
45415591	chr19:45415591:A:G	0	-1.04117	-2.70037
45415645	chr19:45415645:A:AC	0	-1.03783e-08	-1.22849
45416032	chr19:45416032:G:A	0	-3.52719	-0.306162
45416545	chr19:45416545:G:C	0	-1.03783e-08	-3.10187
45416697	chr19:45416697:G:C	0	-2.64657	-2.99481
45417006	chr19:45417006:G:A	0	-3.4744	-1.7615
45417322	chr19:45417322:G:A	0	-1.03783e-08	-3.09259
45417398	chr19:45417398:G:T	0	-1.03783e-08	-1.91496
45417538	chr19:45417538:C:T	0	-3.53069	-3.0146
45418539	chr19:45418539:T:G	0	-1.03783e-08	-2.4662
45418545	chr19:45418545:C:T	0	-1.03783e-08	-3.10371
45419365	chr19:45419365:G:C	0	-1.03783e-08	-2.92015
45419514	chr19:45419514:C:T	0	-2.61789	-2.27515e-08
45419580	chr19:45419580:G:A	0	-2.42366	-2.8754
45419606	chr19:45419606:T:C	0	-1.03783e-08	-3.04463
45419819	chr19:45419819:G:A	0	-1.03783e-08	-3.10915
45420238	chr19:45420238:T:C	0	-2.28869	-2.64536
45420289	chr19:45420289:C:G	0	-1.03783e-08	-2.33647
45420359	chr19:45420359:A:G	0	-1.03783e-08	-0.739392
45420395	chr19:45420395:A:G	0	-2.1936	-2.40916
45420780	chr19:45420780:G:A	0	-3.40973	-2.27515e-08
45421396	chr19:45421396:G:A	0	-1.03783e-08	-2.57525
45421434	chr19:45421434:G:A	0	-3.52236	-2.27515e-08
45421883	chr19:45421883:TC:T	0	-1.03783e-08	-3.10177
45422312	chr19:45422312:A:G	0	-1.78924	-3.07501
45422764	chr19:45422764:T:A	0	-3.54041	-2.27515e-08
45422865	chr19:45422865:C:T	0	-1.03783e-08	-2.4113
45423517	chr19:45423517:T:C	0	-2.66322	-3.0088
45423878	chr19:45423878:G:A	0	-1.03783e-08	-2.50354
45423900	chr19:45423900:A:G	0	-1.03783e-08	-2.511
45424352	chr19:45424352:A:G	0	-1.79092	-3.00207
45424370	chr19:45424370:C:A	0	-1.62339	-3.05773
45424602	chr19:45424602:A:T	0	-1.72807	-3.05571
45425445	chr19:45425445:A:G	0	-1.84599	-2.92276
45425543	chr19:45425543:T:C	0	-1.68053	-3.06631
45425654	chr19:45425654:G:A	0	-1.03783e-08	-2.98385
45426130	chr19:45426130:C:T	0	-2.27315	-2.27515e-08
45426568	chr19:45426568:T:A	0	-3.54051	-3.07944
45426767	chr19:45426767:A:T	0	-1.81401	-2.8457
45426796	chr19:45426796:A:G	0	-1.86048	-2.86917
45426885	chr19:45426885:G:A	0	-1.03783e-08	-3.10365
45427408	chr19:45427408:A:C	0	-3.49276	-3.00811
45427498	chr19:45427498:C:T	0	-1.81219	-2.8593
45427521	chr19:45427521:G:A	0	-2.6884	-2.32088
45427713	chr19:45427713:G:A	0	-1.03783e-08	-3.10376
45427963	chr19:45427963:G:A	0	-2.65605	-2.27645
45428129	chr19:45428129:A:G	0	-1.91784	-2.25785
45428693	chr19:45428693:G:T	0	-0.900682	-2.27515e-08
45429612	chr19:45429612:TGGACTCAG:T	0	-1.03783e-08	-3.11055
45429847	chr19:45429847:T:C	0	-1.03783e-08	-2.35737
45429943	chr19:45429943:C:A	0	-1.76729	-2.78203
45430174	chr19:45430174:C:T	0	-1.03783e-08	-3.1083
45430633	chr19:45430633:C:T	0	-3.34966	-3.02443
45430666	chr19:45430666:A:C	0	-3.46107	-2.66625
45430818	chr19:45430818:G:A	0	-2.93897	-2.27515e-08
45431078	chr19:45431078:A:G	0	-3.3621	-2.66687
45431272	chr19:45431272:T:A	0	-3.54001	-2.53627
45431495	chr19:45431495:C:T	0	-2.51228	-2.71674
45431632	chr19:45431632:A:G	0	-3.00226	-2.98861
45432123	chr19:45432123:C:T	0	-1.03783e-08	-3.10012
45432873	chr19:45432873:C:T	0	-1.03783e-08	-3.10363
45432936	chr19:45432936:C:T	0	-1.03783e-08	-3.10619
45433434	chr19:45433434:G:A	0	-1.03783e-08	-2.94559
45433527	chr19:45433527:AAAAC:A	0	-1.03783e-08	-3.10916
45433560	chr19:45433560:C:T	0	-3.04619	-2.82285
45433962	chr19:45433962:G:A	0	-1.03783e-08	-3.10334
45434073	chr19:45434073:G:C	0	-3.52522	-3.02338
45434292	chr19:45434292:G:C	0	-3.05457	-2.83201
45434807	chr19:45434807:C:T	0	-1.03783e-08	-3.02572
45435059	chr19:45435059:A:G	0	-1.03783e-08	-2.94411
45435171	chr19:45435171:C:A	0	-2.41075	-2.27515e-08
45435237	chr19:45435237:A:G	0	-1.03783e-08	-3.10473
45435265	chr19:45435265:T:C	0	-1.03783e-08	-0.338846
45435584	chr19:45435584:T:G	0	-1.03783e-08	-3.01493
45435731	chr19:45435731:T:C	0	-1.03783e-08	-2.05045
45435747	chr19:45435747:C:T	0	-1.03783e-08	-2.86632
45436026	chr19:45436026:A:G	0	-2.5083	-2.27515e-08
45436075	chr19:45436075:T:A	0	-1.03783e-08	-2.13212
45436108	chr19:45436108:T:C	0	-1.03783e-08	-3.00966
45436121	chr19:45436121:C:T	0	-1.03783e-08	-3.01425
45436281	chr19:45436281:T:C	0	-3.51496	-2.27515e-08
45436584	chr19:45436584:C:A	0	-1.03783e-08	-3.02484
45436721	chr19:45436721:A:G	0	-1.03783e-08	-2.30907
45436839	chr19:45436839:C:A	0	-1.03783e-08	-3.01699
45436874	chr19:45436874:G:A	0	-1.62525	-2.27515e-08
45437227	chr19:45437227:C:T	0	-2.48496	-2.27515e-08
45437315	chr19:45437315:G:A	0	-1.03783e-08	-3.01901
45437573	chr19:45437573:A:T	0	-1.03783e-08	-2.80284
45437709	chr19:45437709:G:T	0	-1.03783e-08	-2.43554
45437787	chr19:45437787:C:A	0	-1.03783e-08	-3.06184
45437907	chr19:45437907:TCTGA:T	0	-1.03783e-08	-2.88083
45438059	chr19:45438059:G:C	0	-1.03783e-08	-2.83763
45438357	chr19:45438357:C:T	0	-1.03783e-08	-3.03574
45438372	chr19:45438372:C:T	0	-1.03783e-08	-2.1458
45438468	chr19:45438468:A:G	0	-1.03783e-08	-2.96598
45438534	chr19:45438534:C:T	0	-1.03783e-08	-3.05336
45438868	chr19:45438868:C:G	0	-3.53702	-3.05655
45439150	chr19:45439150:C:T	0	-1.03783e-08	-3.04752
45439298	chr19:45439298:G:A	0	-1.03783e-08	-3.04658
45439345	chr19:45439345:C:A	0	-3.01262	-2.27515e-08
45440648	chr19:45440648:A:G	0	-1.03783e-08	-3.07981
45441617	chr19:45441617:C:T	0	-1.03783e-08	-3.05391
45441818	chr19:45441818:C:T	0	-1.03783e-08	-2.91573
45441908	chr19:45441908:T:C	0	-1.03783e-08	-3.09263
45441924	chr19:45441924:C:T	0	-1.03783e-08	-3.0877
45442334	chr19:45442334:AAG:A	0	-3.53484	-3.03739
45442412	chr19:45442412:C:T	0	-1.03783e-08	-2.40215
45443141	chr19:45443141:C:T	0	-2.1784	-3.05884
45443469	chr19:45443469:C:G	0	-1.03783e-08	-1.266
45444513	chr19:45444513:G:T	0	-1.03783e-08	-3.1047
45445040	chr19:45445040:G:C	0	-1.03783e-08	-2.64782
45445365	chr19:45445365:A:G	0	-1.03783e-08	-3.1054
45445533	chr19:45445533:T:C	0	-1.03783e-08	-3.10222
45445888	chr19:45445888:T:A	0	-1.59567	-3.00548
45445892	chr19:45445892:T:A	0	-1.82025	-0.143944
45445996	chr19:45445996:C:T	0	-1.03783e-08	-2.86611
45446166	chr19:45446166:T:C	0	-1.03783e-08	-3.10996
45446319	chr19:45446319:A:T	0	-1.79663	-2.92741
45446320	chr19:45446320:C:T	0	-1.77967	-2.92741
45446337	chr19:45446337:T:C	0	-1.03783e-08	-2.89166
45446642	chr19:45446642:C:T	0	-2.4777	-2.62497
45447006	chr19:45447006:G:T	0	-2.57746	-2.27515e-08
45447486	chr19:45447486:G:A	0	-3.52543	-2.27515e-08
45447796	chr19:45447796:C:T	0	-1.03783e-08	-3.10355
45447837	chr19:45447837:C:T	0	-3.53811	-2.27515e-08
45448020	chr19:45448020:T:C	0	-1.29355	-2.96953
45448102	chr19:45448102:C:A	0	-0.897596	-2.27515e-08
45448172	chr19:45448172:G:A	0	-1.03783e-08	-2.94641
45448348	chr19:45448348:G:C	0	-1.03783e-08	-2.8182
45448379	chr19:45448379:A:C	0	-1.03783e-08	-3.10983
45449067	chr19:45449067:G:T	0	-3.29816	-1.67026
45449212	chr19:45449212:C:T	0	-1.03783e-08	-2.76902
45449753	chr19:45449753:T:A	0	-1.03783e-08	-2.90269
45449816	chr19:45449816:T:C	0	-1.46425	-2.9376
45449981	chr19:45449981:G:A	0	-1.03783e-08	-2.27817
45451217	chr19:45451217:G:A	0	-3.3274	-2.52279
45451461	chr19:45451461:T:C	0	-1.03783e-08	-2.69887
45451754	chr19:45451754:A:G	0	-1.03783e-08	-1.94279
45451760	chr19:45451760:CAGTG:C	0	-1.03783e-08	-2.96154
45451788	chr19:45451788:G:A	0	-3.41235	-2.58295
45451835	chr19:45451835:A:G	0	-1.03783e-08	-3.09877
45451943	chr19:45451943:G:T	0	-3.30856	-2.21138
45451952	chr19:45451952:G:C	0	-1.03783e-08	-0.165424
45452015	chr19:45452015:A:G	0	-3.43921	-2.88286
45452103	chr19:45452103:A:G	0	-2.80405	-2.27515e-08
45452126	chr19:45452126:A:G	0	-1.03783e-08	-2.69959
45452414	chr19:45452414:A:G	0	-1.40661	-2.28481
45452623	chr19:45452623:T:C	0	-2.89737	-1.78066
45452667	chr19:45452667:C:T	0	-3.33679	-2.60183
45452995	chr19:45452995:T:C	0	-1.61137	-3.09312
45453181	chr19:45453181:G:A	0	-3.46588	-2.92888
45453627	chr19:45453627:C:T	0	-1.03783e-08	-2.5774
45453718	chr19:45453718:TGCACTCG:T	0	-1.03783e-08	-2.73234
45453726	chr19:45453726:GT:G	0	-3.16018	-1.10461
45453960	chr19:45453960:G:C	0	-1.03783e-08	-2.40609
45454348	chr19:45454348:C:A	0	-1.03783e-08	-2.47528
45454451	chr19:45454451:G:A	0	-1.03783e-08	-2.81589
45454453	chr19:45454453:G:A	0	-2.73216	-2.27515e-08
45454521	chr19:45454521:G:T	0	-1.03783e-08	-2.63157
45454779	chr19:45454779:T:C	0	-1.03783e-08	-2.00051
45455036	chr19:45455036:A:G	0	0.814119	-0.955144
45455832	chr19:45455832:G:A	0	-3.32506	-2.27515e-08
45456132	chr19:45456132:C:T	0	-3.54026	-2.27515e-08
45456342	chr19:45456342:T:C	0	-3.10912	-2.27515e-08
45456367	chr19:45456367:A:T	0	-3.41854	-2.27515e-08
45456370	chr19:45456370:A:G	0	-3.05971	-2.27515e-08
45456501	chr19:45456501:G:T	0	-1.03783e-08	-3.02916
45457645	chr19:45457645:C:CCG	0	-1.03783e-08	-1.48014
45458093	chr19:45458093:GC:G	0	-3.25195	-2.27515e-08
45458231	chr19:45458231:G:A	0	-1.03783e-08	-3.00368
45458317	chr19:45458317:A:G	0	-2.80051	-2.27515e-08
45458487	chr19:45458487:G:A	0	-3.53882	-3.00251
45458948	chr19:45458948:G:A	0	-1.03783e-08	-0.0604472
45458965	chr19:45458965:C:T	0	-3.53189	-2.27515e-08
45459045	chr19:45459045:G:GTC	0	-3.49809	-3.10125
45459422	chr19:45459422:C:T	0	-1.03783e-08	-1.92765
45459541	chr19:45459541:A:G	0	-1.85879	-3.02351
45459592	chr19:45459592:AAG:A	0	-3.33757	-2.27515e-08
45459598	chr19:45459598:G:A	0	-3.46102	-2.90365
45459612	chr19:45459612:G:A	0	-3.39764	-2.27515e-08
45460328	chr19:45460328:A:G	0	-1.28861	-3.03788
45460669	chr19:45460669:A:G	0	-1.24999	-3.06444
45460843	chr19:45460843:G:A	0	-1.03783e-08	-2.91716
45460916	chr19:45460916:G:C	0	-3.32076	-2.27515e-08
45461178	chr19:45461178:C:CTCTG	0	-3.37161	-2.27515e-08
45461414	chr19:45461414:A:G	0	-1.03783e-08	-3.07961
45461559	chr19:45461559:T:A	0	-1.03783e-08	-1.93974
45461584	chr19:45461584:A:G	0	-1.03783e-08	-0.221375
45462350	chr19:45462350:T:C	0	-1.03783e-08	-2.7183
45462383	chr19:45462383:C:T	0	1.5051	-3.04273
45462799	chr19:45462799:G:A	0	-2.99128	-2.50621
45462916	chr19:45462916:C:A	0	-3.5352	-2.82983
45463014	chr19:45463014:T:A	0	-1.03783e-08	-2.93448
45463093	chr19:45463093:A:C	0	-3.01392	-2.91054
45463213	chr19:45463213:G:A	0	-1.03783e-08	-2.95173
45463391	chr19:45463391:A:G	0	-2.89035	-2.7379
45463478	chr19:45463478:C:T	0	-3.53342	-2.79361
45463935	chr19:45463935:A:C	0	-1.03783e-08	-3.10799
45464032	chr19:45464032:A:G	0	-2.74389	-3.08528
45464111	chr19:45464111:G:C	0	-2.94976	-2.33296
45464372	chr19:45464372:T:C	0	-3.21745	-2.27515e-08
45464400	chr19:45464400:C:T	0	-1.03783e-08	-2.01037
45464482	chr19:45464482:G:T	0	-1.03783e-08	-3.10155
45464811	chr19:45464811:G:C	0	-3.22177	-2.27515e-08
45465204	chr19:45465204:G:A	0	-3.53717	-2.27515e-08
45465349	chr19:45465349:T:C	0	-3.48331	-2.9609
45465733	chr19:45465733:G:A	0	-1.03783e-08	-1.34319
45465832	chr19:45465832:C:T	0	-1.96834	-3.00634
45465853	chr19:45465853:A:G	0	-3.39978	-2.96615
45465937	chr19:45465937:A:G	0	-1.03783e-08	-3.06402
45466152	chr19:45466152:T:A	0	-1.03783e-08	-2.87193
45466332	chr19:45466332:G:A	0	-1.03783e-08	-2.38572
45466396	chr19:45466396:A:T	0	-2.84394	-2.27515e-08
45466454	chr19:45466454:G:A	0	-3.25029	-2.27515e-08
45467215	chr19:45467215:G:C	0	-3.49916	-3.07458
45467814	chr19:45467814:C:T	0	-1.03783e-08	-2.72985
45467837	chr19:45467837:G:A	0	-3.50234	-3.11019
45468683	chr19:45468683:G:A	0	-1.03783e-08	-3.09889
45468703	chr19:45468703:C:G	0	-2.82849	-3.09576
45468781	chr19:45468781:A:C	0	-2.8958	-3.037
45469033	chr19:45469033:G:C	0	-3.41209	-2.98486
45469150	chr19:45469150:C:G	0	-3.49531	-3.05464
45469603	chr19:45469603:A:G	0	-2.745	-3.06393
45469623	chr19:45469623:A:C	0	-2.95008	-3.05635
45469740	chr19:45469740:C:T	0	-1.03783e-08	-3.08771
45469798	chr19:45469798:T:C	0	-3.50432	-3.08417
45469908	chr19:45469908:G:C	0	-3.5022	-3.10401
45470369	chr19:45470369:AC:A	0	-2.84161	-2.27515e-08
45470490	chr19:45470490:T:C	0	-1.03783e-08	-1.35835
45471174	chr19:45471174:C:T	0	-1.03783e-08	-3.05964
45471335	chr19:45471335:T:C	0	-2.94261	-3.03043
45471389	chr19:45471389:TG:T	0	-1.03783e-08	-2.92274
45471410	chr19:45471410:C:T	0	-2.91511	-3.02419
45471440	chr19:45471440:G:C	0	-3.53162	-3.0026
45471551	chr19:45471551:A:G	0	-2.85236	-2.66551
45471674	chr19:45471674:C:T	0	-3.39671	-2.99554
45472024	chr19:45472024:G:A	0	-3.53691	-2.98393
45472224	chr19:45472224:C:A	0	-0.89973	-2.27515e-08
45473378	chr19:45473378:T:G	0	-1.03783e-08	-2.013
45473460	chr19:45473460:T:C	0	-3.33359	-3.10186
45473500	chr19:45473500:T:C	0	-3.51949	-3.06335
45473501	chr19:45473501:A:T	0	-1.03783e-08	-3.06439
45473813	chr19:45473813:A:T	0	-3.28561	-2.27515e-08
45473906	chr19:45473906:A:G	0	-1.03783e-08	-2.3147
45474214	chr19:45474214:G:C	0	-3.53005	-3.08649
45475117	chr19:45475117:A:G	0	-2.85754	-3.07271
45475344	chr19:45475344:A:C	0	-3.53863	-3.1052
45475351	chr19:45475351:C:T	0	-3.52866	-3.11069
45475432	chr19:45475432:T:G	0	-2.99493	-2.71788
45475436	chr19:45475436:T:C	0	-2.57957	-3.10963
45475502	chr19:45475502:C:T	0	-1.03783e-08	-2.09903
45475651	chr19:45475651:G:A	0	-3.51069	-2.27515e-08
45475779	chr19:45475779:G:C	0	-2.40915	-2.90396
45475901	chr19:45475901:G:A	0	-3.38503	-1.98235
45475918	chr19:45475918:G:A	0	-3.48685	-2.27515e-08
45476158	chr19:45476158:G:C	0	-1.03783e-08	-2.49952
45476177	chr19:45476177:T:C	0	-2.32801	-3.1047
45476462	chr19:45476462:A:G	0	-3.01622	-3.00956
45476631	chr19:45476631:T:C	0	-1.03783e-08	-3.05058
45476997	chr19:45476997:A:C	0	-3.38397	-2.85958
45477318	chr19:45477318:G:T	0	-3.52205	-2.99744
45477333	chr19:45477333:A:T	0	-1.03783e-08	-2.16282
45477681	chr19:45477681:A:G	0	-1.03783e-08	-2.26068
45477847	chr19:45477847:C:T	0	-3.27304	-3.09751
45478197	chr19:45478197:T:C	0	-2.73846	-2.81525
45478404	chr19:45478404:C:T	0	-3.5405	-2.27515e-08
45478506	chr19:45478506:C:A	0	-1.03783e-08	-2.41429
45479115	chr19:45479115:T:G	0	-3.28176	-2.83454
45479182	chr19:45479182:G:C	0	-3.50022	-3.04571
45479522	chr19:45479522:T:G	0	-3.50084	-3.06401
45480041	chr19:45480041:T:G	0	-3.54019	-3.04815
45480067	chr19:45480067:A:G	0	-1.03783e-08	-2.58948
45480269	chr19:45480269:C:T	0	-3.54004	-3.0644
45480803	chr19:45480803:G:A	0	-1.03783e-08	-3.07146
45480837	chr19:45480837:T:C	0	-0.914399	-2.27515e-08
45481309	chr19:45481309:A:G	0	-2.07312	-3.08157
45481406	chr19:45481406:G:A	0	-1.6992	-3.09409
45481464	chr19:45481464:C:T	0	-3.49457	-3.09226
45481612	chr19:45481612:T:C	0	-3.53102	-2.54596
45482093	chr19:45482093:T:C	0	-3.27954	-3.0063
45482266	chr19:45482266:G:A	0	-1.03783e-08	-2.51174
45482274	chr19:45482274:A:G	0	-3.53835	-3.01298
45482287	chr19:45482287:C:T	0	-1.03783e-08	-1.01125
45482346	chr19:45482346:A:G	0	-2.21019	-3.11017
45482543	chr19:45482543:G:A	0	-3.22358	-2.86997
45482636	chr19:45482636:G:A	0	-1.03783e-08	-2.84113
45482837	chr19:45482837:T:G	0	-3.22024	-2.27515e-08
45483225	chr19:45483225:A:G	0	-3.51375	-2.95996
45483632	chr19:45483632:A:G	0	-2.2198	-3.11035
45484177	chr19:45484177:C:G	0	-1.03783e-08	-3.10152
45485753	chr19:45485753:G:A	0	-1.03783e-08	-2.9528
45486215	chr19:45486215:G:T	0	-3.53957	-3.02727
45486857	chr19:45486857:C:T	0	-1.03783e-08	-2.32711
45486975	chr19:45486975:T:TCC	0	-2.71249	-3.08427
45487480	chr19:45487480:C:T	0	-1.03783e-08	-2.47128
45487902	chr19:45487902:C:T	0	-1.03783e-08	-2.74891
45488817	chr19:45488817:A:G	0	-3.53411	-2.27515e-08
45489136	chr19:45489136:G:GGGGTCA	0	-1.03783e-08	-2.36368
45489172	chr19:45489172:T:G	0	-1.03783e-08	-2.48348
45489286	chr19:45489286:G:A	0	0.48798	-3.08595
45489738	chr19:45489738:G:A	0	0.395084	-2.24687
45489873	chr19:45489873:A:G	0	-3.53385	-2.95503
45489928	chr19:45489928:C:T	0	0.649444	-3.09394
45490253	chr19:45490253:G:A	0	-3.33671	-2.27515e-08
45490290	chr19:45490290:G:A	0	0.573716	-3.08376
45490310	chr19:45490310:A:C	0	-3.50695	-2.94035
45490737	chr19:45490737:C:T	0	-3.47793	-2.27515e-08
45491207	chr19:45491207:A:T	0	-1.03783e-08	-2.90207
45491301	chr19:45491301:A:T	0	0.45919	-3.05917
45491453	chr19:45491453:C:T	0	-3.41516	-2.27515e-08
45491512	chr19:45491512:T:C	0	0.357396	-3.07987
45491856	chr19:45491856:TG:T	0	0.445109	-3.08272
45492314	chr19:45492314:G:A	0	-2.99751	-3.10468
45492458	chr19:45492458:T:C	0	0.51243	-3.07169
45492798	chr19:45492798:G:A	0	-3.46417	-3.07286
45492929	chr19:45492929:G:A	0	-3.29006	-2.27515e-08
45493042	chr19:45493042:T:G	0	-3.09885	-3.11074
45494003	chr19:45494003:T:A	0	-3.46755	-2.72745
45494089	chr19:45494089:T:C	0	-2.88359	-2.72338
45494188	chr19:45494188:G:T	0	-1.03783e-08	-2.91847
45495088	chr19:45495088:C:A	0	-3.06945	-3.09659
45495123	chr19:45495123:T:C	0	-2.97791	-2.27515e-08
45496302	chr19:45496302:C:T	0	-1.03783e-08	-3.10092
45496345	chr19:45496345:T:C	0	-1.03783e-08	-1.86952
45496350	chr19:45496350:G:C	0	-1.03783e-08	-1.28471
45496565	chr19:45496565:C:G	0	-2.0655	-2.27515e-08
45497146	chr19:45497146:C:T	0	-1.03783e-08	-3.10541
45497643	chr19:45497643:G:C	0	-3.48611	-3.10466
45497835	chr19:45497835:T:C	0	-3.10603	-3.11075
45499195	chr19:45499195:T:G	0	-1.03783e-08	-2.95767
45499421	chr19:45499421:G:A	0	-1.03783e-08	-3.11016
45499508	chr19:45499508:G:T	0	-3.18796	-2.85849
45499528	chr19:45499528:G:A	0	-1.03783e-08	-3.0517
45499682	chr19:45499682:G:A	0	-1.03783e-08	-2.81866
45499808	chr19:45499808:T:G	0	-2.77301	-2.77327
45499810	chr19:45499810:A:G	0	0.914904	-2.86433
45500230	chr19:45500230:G:A	0	-1.03783e-08	-2.95578
45500288	chr19:45500288:T:C	0	0.175042	-2.95358
45500343	chr19:45500343:C:T	0	-3.19516	-2.7707
45500748	chr19:45500748:G:A	0	0.388689	-2.32928
45501147	chr19:45501147:GC:G	0	-1.03783e-08	-2.70537
45501152	chr19:45501152:A:G	0	-1.03783e-08	-2.70716
45501262	chr19:45501262:G:A	0	-1.03783e-08	-1.15381
45502113	chr19:45502113:C:T	0	-3.47653	-2.27515e-08
45502566	chr19:45502566:T:G	0	0.974699	-3.07721
45502858	chr19:45502858:G:A	0	-2.58648	-3.10627
45502954	chr19:45502954:G:A	0	-1.76234	-2.81252
45502956	chr19:45502956:A:G	0	-3.37423	-2.52759
45503197	chr19:45503197:T:C	0	-1.03783e-08	-3.08636
45503878	chr19:45503878:C:T	0	-1.03783e-08	-2.5617
45504076	chr19:45504076:C:A	0	-3.53747	-3.01876
45504153	chr19:45504153:A:G	0	-1.03783e-08	-2.50296
45504693	chr19:45504693:C:T	0	-1.03783e-08	-3.06989
45505007	chr19:45505007:C:T	0	-1.73878	-2.25501
45505168	chr19:45505168:G:C	0	-3.53573	-2.27515e-08
45505545	chr19:45505545:G:A	0	-1.03783e-08	-2.6009
45505980	chr19:45505980:CT:C	0	-3.50378	-3.11082
45506355	chr19:45506355:A:G	0	-1.03783e-08	-2.62648
45506375	chr19:45506375:ATTG:A	0	-1.03783e-08	-2.99326
45506589	chr19:45506589:G:A	0	-1.03783e-08	-2.64676
45507236	chr19:45507236:A:G	0	-1.03783e-08	-2.85275
45507617	chr19:45507617:G:T	0	-1.03783e-08	-3.05797
45507973	chr19:45507973:G:A	0	-0.469328	-2.27515e-08
45508080	chr19:45508080:C:T	0	-1.03783e-08	-2.6899
45508351	chr19:45508351:G:C	0	-1.03783e-08	-2.99637
45508541	chr19:45508541:A:G	0	-3.29349	-2.27515e-08
45508569	chr19:45508569:AG:A	0	-1.60815	-2.91891
45508662	chr19:45508662:C:T	0	-1.03783e-08	-3.01238
45508702	chr19:45508702:C:T	0	-1.03783e-08	-2.94496
45509201	chr19:45509201:G:T	0	-3.24784	-2.27515e-08
45509649	chr19:45509649:C:T	0	-1.03783e-08	-2.9957
45509757	chr19:45509757:A:G	0	-2.93614	-2.98826
45509768	chr19:45509768:C:T	0	-1.03783e-08	-3.10686
45510136	chr19:45510136:T:G	0	-3.43974	-2.27515e-08
45510248	chr19:45510248:G:A	0	-3.29532	-2.81469
45510425	chr19:45510425:C:T	0	-3.53119	-2.27515e-08
45510531	chr19:45510531:T:A	0	-1.03783e-08	-2.89015
45510551	chr19:45510551:C:T	0	-1.03783e-08	-1.66946
45511430	chr19:45511430:CTG:C	0	-0.816391	-2.64177
45511647	chr19:45511647:C:T	0	-2.82972	-2.49461
45511714	chr19:45511714:G:A	0	-3.52569	-2.27515e-08
45512288	chr19:45512288:CCTCA:C	0	-0.750657	-2.45021
45512395	chr19:45512395:TCTC:T	0	-1.03783e-08	-1.92555
45512580	chr19:45512580:G:A	0	-3.53088	-2.88633
45512856	chr19:45512856:C:A	0	-3.08355	-2.27515e-08
45513023	chr19:45513023:C:T	0	-1.03783e-08	-3.00877
45513222	chr19:45513222:A:T	0	-0.0912883	-2.46097
45513313	chr19:45513313:A:T	0	-2.88303	-3.00041
45514196	chr19:45514196:G:A	0	-2.75079	-2.27515e-08
45514345	chr19:45514345:CAAG:C	0	-1.03783e-08	-2.73968
45514473	chr19:45514473:G:A	0	-0.0257049	-2.37805
45514537	chr19:45514537:C:G	0	-3.53793	-2.97019
45515288	chr19:45515288:G:T	0	-1.03783e-08	-3.00877
45515566	chr19:45515566:T:G	0	-1.03783e-08	-2.52573
45515612	chr19:45515612:C:CCAGGA	0	-1.03783e-08	-2.61721
45515882	chr19:45515882:C:T	0	-0.26855	-2.22233
45516116	chr19:45516116:G:A	0	-1.03783e-08	-3.09863
45516117	chr19:45516117:T:C	0	-2.93523	-2.50569
45516158	chr19:45516158:A:T	0	-2.90001	-3.06171
45516222	chr19:45516222:G:A	0	-3.45375	-1.85492
45516454	chr19:45516454:C:T	0	2.03616	-2.71864
45516527	chr19:45516527:C:G	0	-1.03783e-08	-2.63864
45517632	chr19:45517632:C:T	0	-2.69114	-2.27515e-08
45518061	chr19:45518061:G:A	0	-1.03783e-08	-3.0771
45518256	chr19:45518256:C:T	0	-3.36902	-3.0518
45518423	chr19:45518423:G:A	0	-1.03783e-08	-2.48263
45518648	chr19:45518648:C:T	0	-1.83633	-2.27515e-08
45518720	chr19:45518720:A:C	0	-0.748787	-1.79982
45519256	chr19:45519256:C:T	0	-1.03783e-08	-2.70563
45519740	chr19:45519740:C:CGTGTGAG	0	-1.03783e-08	-3.10095
45519908	chr19:45519908:T:C	0	-1.03783e-08	-3.05796
45520122	chr19:45520122:G:A	0	-1.03783e-08	-3.04008
45520192	chr19:45520192:C:T	0	-1.55187	-2.27515e-08
45520293	chr19:45520293:A:G	0	-1.03783e-08	-3.10348
45520494	chr19:45520494:A:G	0	-1.03783e-08	-3.06027
45521476	chr19:45521476:C:G	0	-1.03783e-08	-3.10702
45521655	chr19:45521655:G:A	0	-3.22828	-2.27515e-08
45521816	chr19:45521816:G:C	0	-1.03783e-08	-3.00576
45522000	chr19:45522000:T:C	0	-1.03783e-08	-2.42272
45522130	chr19:45522130:G:A	0	-3.40239	-2.97942
45523426	chr19:45523426:C:T	0	-3.50733	-2.17391
45523712	chr19:45523712:T:A	0	-3.06945	-2.33055
45524394	chr19:45524394:T:A	0	-1.03783e-08	-3.03979
45525291	chr19:45525291:C:T	0	-1.03783e-08	-1.87348
45525330	chr19:45525330:G:A	0	-1.03783e-08	-3.06519
45525595	chr19:45525595:G:A	0	-3.40223	-2.08276
45525676	chr19:45525676:T:C	0	-3.12164	-2.75479
45525929	chr19:45525929:T:C	0	0.821067	-2.47145
45526552	chr19:45526552:AG:A	0	-1.03783e-08	-3.09699
45526723	chr19:45526723:T:C	0	-1.82559	-2.91615
45526896	chr19:45526896:G:A	0	-1.8243	-2.94012
45527153	chr19:45527153:A:G	0	-2.97602	-2.68309
45527434	chr19:45527434:A:G	0	-2.21428	-3.02234
45528348	chr19:45528348:T:C	0	-1.49352	-2.27515e-08
45528866	chr19:45528866:T:C	0	0.374688	-2.49779
45529800	chr19:45529800:A:G	0	-1.83077	-3.02464
45529935	chr19:45529935:C:G	0	-1.03783e-08	-3.03439
45530124	chr19:45530124:T:C	0	-1.87625	-3.00032
45530229	chr19:45530229:C:T	0	-2.44517	-3.09757
45530594	chr19:45530594:C:T	0	-1.03783e-08	-2.11461
45530833	chr19:45530833:C:T	0	-1.03783e-08	-3.10221
45531253	chr19:45531253:A:G	0	-2.92886	-2.82437
45531300	chr19:45531300:C:T	0	-3.37008	-2.88139
45532204	chr19:45532204:A:T	0	-2.93538	-2.82272
45532708	chr19:45532708:A:G	0	-2.21885	-3.0808
45533624	chr19:45533624:C:T	0	-1.03783e-08	-3.08509
45533674	chr19:45533674:T:C	0	-3.52337	-2.27515e-08
45533738	chr19:45533738:C:G	0	-2.9396	-2.27515e-08
45533937	chr19:45533937:T:A	0	-2.08656	-2.9664
45534451	chr19:45534451:C:T	0	-1.03783e-08	-2.92829
45534780	chr19:45534780:G:A	0	-3.30425	-2.27515e-08
45534781	chr19:45534781:C:T	0	-2.92874	-2.87476
45535295	chr19:45535295:G:T	0	-3.43152	-2.36353
45536002	chr19:45536002:G:A	0	-3.51784	-2.98366
45536068	chr19:45536068:A:G	0	-3.49196	-1.967
45536261	chr19:45536261:G:T	0	-1.03783e-08	-2.85918
45536271	chr19:45536271:C:T	0	-1.74687	-2.27515e-08
45536318	chr19:45536318:C:T	0	-1.03783e-08	-2.5621
45536451	chr19:45536451:G:A	0	-1.03783e-08	-1.46366
45536528	chr19:45536528:A:G	0	-2.6261	-2.74144
45537005	chr19:45537005:G:A	0	-1.03783e-08	-2.73065
45537087	chr19:45537087:G:A	0	-1.03783e-08	-3.09295
45537527	chr19:45537527:C:T	0	-1.03783e-08	-3.10327
45537741	chr19:45537741:T:G	0	-1.03783e-08	-2.61877
45538752	chr19:45538752:A:T	0	-1.03783e-08	-2.72924
45538902	chr19:45538902:G:C	0	-0.722139	-2.27515e-08
45538987	chr19:45538987:G:A	0	-3.4965	-2.67346
45539250	chr19:45539250:G:A	0	-3.13283	-2.27515e-08
45539338	chr19:45539338:C:T	0	-2.5662	-3.08594
45539407	chr19:45539407:C:T	0	9.81378	-2.27515e-08
45539422	chr19:45539422:T:C	0	-2.74487	-2.96251
45539640	chr19:45539640:G:A	0	-3.51159	-2.27515e-08
45539722	chr19:45539722:C:G	0	-1.03783e-08	-3.06707
45540068	chr19:45540068:C:T	0	-1.38047	-2.99255
45540308	chr19:45540308:C:T	0	-1.03783e-08	-2.7187
45540905	chr19:45540905:C:G	0	-2.4177	-3.03587
45540935	chr19:45540935:C:T	0	-2.07987	-2.27515e-08
45541298	chr19:45541298:C:T	0	-1.03783e-08	-3.02636
45541436	chr19:45541436:C:T	0	-1.03783e-08	-3.06692
45541494	chr19:45541494:C:T	0	-1.03783e-08	-2.44808
45541666	chr19:45541666:G:A	0	-3.43411	-2.81876
45541915	chr19:45541915:A:G	0	-2.15223	-2.89834
45542092	chr19:45542092:T:TGA	0	-1.03783e-08	-3.10737
45542370	chr19:45542370:T:C	0	-3.51292	-2.82879
45542547	chr19:45542547:A:G	0	-1.03783e-08	-3.06141
45542574	chr19:45542574:C:T	0	-3.53036	-2.18888
45542590	chr19:45542590:T:C	0	-1.9527	-2.84407
45542658	chr19:45542658:T:C	0	-2.03561	-3.1102
45542820	chr19:45542820:C:T	0	-1.03783e-08	-2.59636
45542963	chr19:45542963:G:A	0	-1.03783e-08	-3.0592
45542970	chr19:45542970:G:A	0	-3.54027	-2.73338
45543413	chr19:45543413:T:C	0	-3.53876	-2.27515e-08
45543797	chr19:45543797:T:G	0	-3.52102	-1.83474
45544054	chr19:45544054:A:C	0	-1.03783e-08	-2.76973
45544390	chr19:45544390:T:C	0	-1.03783e-08	-2.9432
45544478	chr19:45544478:G:A	0	-1.03783e-08	-3.09949
45544698	chr19:45544698:G:A	0	-3.53005	-1.71394
45545076	chr19:45545076:A:C	0	-1.03783e-08	-3.08205
45545194	chr19:45545194:T:A	0	-1.56661	-3.07609
45545494	chr19:45545494:G:A	0	-2.8137	-2.8546
45546154	chr19:45546154:G:T	0	-3.51578	-1.71764
45546213	chr19:45546213:A:G	0	-1.03783e-08	-3.08086
45546429	chr19:45546429:T:C	0	-1.47618	-2.27515e-08
45546724	chr19:45546724:A:G	0	-2.28629	-3.08955
45546747	chr19:45546747:C:T	0	-1.03783e-08	-3.04066
45547120	chr19:45547120:C:T	0	10.0026	-2.27515e-08
45547220	chr19:45547220:T:G	0	-1.03783e-08	-3.03413
45547239	chr19:45547239:A:G	0	-1.03783e-08	-3.08171
45547408	chr19:45547408:CTT:C	0	-3.44332	-2.27515e-08
45547413	chr19:45547413:T:C	0	-1.03783e-08	-2.99805
45547502	chr19:45547502:T:C	0	-2.81193	-2.98224
45547609	chr19:45547609:C:T	0	-1.03783e-08	-2.32102
45548560	chr19:45548560:G:A	0	-1.03783e-08	-2.99797
45548720	chr19:45548720:G:A	0	-1.03783e-08	-2.22031
45548842	chr19:45548842:C:T	0	-3.17341	-2.94829
45549196	chr19:45549196:A:G	0	-1.99022	-2.22471
45549542	chr19:45549542:G:A	0	-1.03783e-08	-2.05607
45549636	chr19:45549636:T:C	0	-3.4922	-2.83901
45549792	chr19:45549792:C:T	0	-1.54158	-3.06681
45550127	chr19:45550127:C:T	0	-2.02543	-2.22216
45550292	chr19:45550292:G:A	0	-1.03783e-08	-3.03926
45550302	chr19:45550302:C:T	0	-3.13691	-2.96048
45550476	chr19:45550476:C:T	0	-1.03783e-08	-3.03039
45551029	chr19:45551029:C:T	0	-1.65003	-3.05942
45551045	chr19:45551045:C:T	0	-1.03783e-08	-2.18237
45551564	chr19:45551564:C:T	0	-2.0522	-1.96685
45551659	chr19:45551659:A:G	0	-1.03783e-08	-1.7802
45551678	chr19:45551678:G:A	0	-1.99214	-2.27515e-08
45551872	chr19:45551872:T:C	0	-1.03783e-08	-3.09781
45552127	chr19:45552127:G:A	0	-1.03783e-08	-2.90634
45552174	chr19:45552174:G:A	0	-1.03783e-08	-2.35947
45552876	chr19:45552876:A:T	0	-0.151917	-3.10993
45552937	chr19:45552937:A:G	0	-3.51613	-2.9192
45553152	chr19:45553152:A:G	0	-1.03783e-08	-3.0057
45553242	chr19:45553242:C:T	0	-1.03783e-08	-2.98632
45553362	chr19:45553362:C:T	0	-2.71961	-2.87871
45553642	chr19:45553642:C:T	0	-1.03783e-08	-3.09697
45553823	chr19:45553823:A:G	0	-2.08925	-2.38855
45554085	chr19:45554085:G:A	0	-2.5866	-2.27515e-08
45554274	chr19:45554274:C:G	0	-1.03783e-08	-2.92865
45555025	chr19:45555025:C:T	0	-1.03783e-08	-3.07335
45555096	chr19:45555096:T:C	0	-1.03783e-08	-2.9983
45555173	chr19:45555173:C:T	0	-1.03783e-08	-2.99792
45555264	chr19:45555264:G:A	0	-1.49301	-2.77859
45555530	chr19:45555530:G:A	0	-1.03783e-08	-2.50407
45556106	chr19:45556106:T:G	0	-3.06105	-3.10511
45556294	chr19:45556294:C:A	0	-3.38153	-2.27515e-08
45556402	chr19:45556402:G:A	0	-1.03783e-08	-2.62116
45556997	chr19:45556997:G:A	0	-1.03783e-08	-2.24612
45557101	chr19:45557101:C:G	0	-1.03783e-08	-3.00725
45557192	chr19:45557192:G:C	0	-1.91344	-2.27515e-08
45557212	chr19:45557212:G:T	0	-1.03783e-08	-2.95983
45557272	chr19:45557272:G:A	0	-1.03783e-08	-2.28051
45557427	chr19:45557427:G:A	0	-1.98808	-2.75638
45557496	chr19:45557496:C:T	0	-1.03783e-08	-2.64453
45557842	chr19:45557842:G:A	0	-1.03783e-08	-2.29521
45558793	chr19:45558793:C:T	0	-1.03783e-08	-2.27705
45559710	chr19:45559710:T:C	0	-1.03783e-08	-3.02255
45559909	chr19:45559909:G:A	0	-3.1079	-2.36805
45560604	chr19:45560604:C:A	0	-3.18303	-2.67538
45560818	chr19:45560818:C:A	0	-0.360116	-2.27515e-08
45561769	chr19:45561769:C:T	0	-3.47612	-2.94114
45561932	chr19:45561932:G:A	0	-3.19529	-2.63585
45562537	chr19:45562537:AG:A	0	-2.14964	-1.96193
45563060	chr19:45563060:G:A	0	-0.0874818	-3.0601
45563263	chr19:45563263:C:T	0	-1.03783e-08	-2.60006
45563349	chr19:45563349:G:A	0	-3.39482	-3.01492
45563466	chr19:45563466:CAATTA:C	0	-1.03783e-08	-1.36525
45563701	chr19:45563701:G:A	0	-1.03783e-08	-2.66554
45564242	chr19:45564242:T:A	0	-1.03783e-08	-2.46077
45564325	chr19:45564325:GA:G	0	-2.20263	-2.03467
45564482	chr19:45564482:A:G	0	-1.03783e-08	-2.6477
45564751	chr19:45564751:T:G	0	-2.10966	-2.29011
45564796	chr19:45564796:C:A	0	-1.03783e-08	-3.01589
45564960	chr19:45564960:C:T	0	-3.5132	-3.11077
45565103	chr19:45565103:A:G	0	-3.15729	-3.11021
45565283	chr19:45565283:T:G	0	-1.03783e-08	-3.02951
45565472	chr19:45565472:A:G	0	-1.03783e-08	-2.89996
45565647	chr19:45565647:G:A	0	-1.03783e-08	-3.0667
45565776	chr19:45565776:C:T	0	-2.23906	-2.41285
45566294	chr19:45566294:C:T	0	-3.53699	-2.27515e-08
45566464	chr19:45566464:C:T	0	-2.12185	-2.95401
45566665	chr19:45566665:A:G	0	-3.26853	-2.27515e-08
45566690	chr19:45566690:G:A	0	-1.03783e-08	-3.03001
45567073	chr19:45567073:G:A	0	-2.47145	-2.19619
45567105	chr19:45567105:C:A	0	-1.03783e-08	-3.02118
45567406	chr19:45567406:G:A	0	-2.45582	-2.15703
45567596	chr19:45567596:A:G	0	-1.03783e-08	-2.06028
45567923	chr19:45567923:G:A	0	-1.03783e-08	-2.35555
45567954	chr19:45567954:A:C	0	-2.41623	-2.21037
45568554	chr19:45568554:G:A	0	-1.03783e-08	-2.69047
45568807	chr19:45568807:G:A	0	-1.03783e-08	-2.77889
45569776	chr19:45569776:A:G	0	-3.5336	-2.51505
45570063	chr19:45570063:C:T	0	-1.03783e-08	-3.08209
45570214	chr19:45570214:G:A	0	-2.86632	-3.05692
45570298	chr19:45570298:C:T	0	-3.40207	-3.10781
45570316	chr19:45570316:A:G	0	-2.91125	-0.4924
45570411	chr19:45570411:G:A	0	-2.83357	-3.05864
45570478	chr19:45570478:T:C	0	-1.03783e-08	-2.37535
45570538	chr19:45570538:T:A	0	-3.53329	-2.27515e-08
45570588	chr19:45570588:G:A	0	0.12202	-2.27515e-08
45571268	chr19:45571268:C:T	0	-2.71961	-3.08528
45571277	chr19:45571277:G:C	0	0.903194	-2.95491
45571319	chr19:45571319:ATT:A	0	-2.67172	-2.96976
45571376	chr19:45571376:G:A	0	-2.47572	-3.0193
45572656	chr19:45572656:T:C	0	-2.88084	-3.10124
45572851	chr19:45572851:T:A	0	-1.31234	-3.11048
45572968	chr19:45572968:T:C	0	-2.56558	-3.06101
45573006	chr19:45573006:A:T	0	-2.26732	-3.05119
45573392	chr19:45573392:G:A	0	-1.03783e-08	-2.58396
45573654	chr19:45573654:C:G	0	-1.03783e-08	-3.02786
45574609	chr19:45574609:T:C	0	-2.48611	-3.08517
45575229	chr19:45575229:A:T	0	-2.7749	-3.06003
45575774	chr19:45575774:T:C	0	-1.03783e-08	-3.0899
45576256	chr19:45576256:C:T	0	-1.03783e-08	-2.32325
45576396	chr19:45576396:G:A	0	0.409769	-3.04059
45576437	chr19:45576437:C:A	0	-1.03783e-08	-2.40148
45576453	chr19:45576453:G:A	0	-1.03783e-08	-2.9559
45576774	chr19:45576774:C:G	0	-1.03783e-08	-2.98001
45576979	chr19:45576979:G:A	0	-0.165508	-3.11034
45577017	chr19:45577017:T:C	0	0.0669588	-3.11052
45577118	chr19:45577118:G:A	0	-0.110814	-3.10937
45577314	chr19:45577314:T:C	0	-3.34637	-2.27515e-08
45577422	chr19:45577422:A:G	0	-2.28595	-2.77307
45577424	chr19:45577424:C:T	0	-3.15553	-3.08046
45579878	chr19:45579878:T:C	0	-3.11145	-0.61622
45579962	chr19:45579962:A:C	0	-1.03783e-08	-2.48294
45579990	chr19:45579990:TTTTTTTTTTTC:T	0	-2.58553	-2.27515e-08
45580082	chr19:45580082:C:T	0	-1.03783e-08	-1.5677
45580174	chr19:45580174:T:G	0	-3.09767	-3.05359
45580443	chr19:45580443:G:A	0	-1.03783e-08	-3.03852
45580670	chr19:45580670:G:T	0	-1.03783e-08	-2.91218
45581229	chr19:45581229:A:G	0	-1.03783e-08	-3.11082
45581419	chr19:45581419:A:T	0	-1.03783e-08	-3.02529
45581591	chr19:45581591:G:A	0	-1.03783e-08	-3.00448
45581711	chr19:45581711:C:T	0	-1.03783e-08	-3.05284
45582084	chr19:45582084:A:G	0	-1.03783e-08	-3.10744
45582249	chr19:45582249:C:T	0	-1.03783e-08	-3.11009
45582544	chr19:45582544:C:T	0	-1.03783e-08	-3.10315
45582691	chr19:45582691:G:C	0	-1.03783e-08	-3.11001
45583174	chr19:45583174:G:A	0	-1.03783e-08	-2.60149
45583224	chr19:45583224:C:T	0	-1.03783e-08	-3.05884
45583296	chr19:45583296:G:T	0	-0.965987	-2.27515e-08
45583641	chr19:45583641:A:G	0	-3.33198	-3.08497
45583868	chr19:45583868:T:C	0	-1.03783e-08	-2.94378
45584542	chr19:45584542:A:G	0	-1.03783e-08	-3.11075
45584554	chr19:45584554:C:G	0	-3.0046	-2.27515e-08
45584802	chr19:45584802:T:C	0	-2.88579	-2.27515e-08
45584839	chr19:45584839:C:T	0	-2.78612	-0.169876
45584850	chr19:45584850:C:T	0	-1.03783e-08	-3.08374
45584961	chr19:45584961:T:C	0	-1.03783e-08	-3.02782
45585093	chr19:45585093:A:T	0	-1.03783e-08	-3.10817
45585268	chr19:45585268:C:T	0	-1.03783e-08	-2.51975
45585666	chr19:45585666:T:G	0	-3.06112	-3.10566
45585722	chr19:45585722:C:T	0	-1.03783e-08	-3.10815
45585797	chr19:45585797:T:C	0	-3.3418	-2.27515e-08
45585954	chr19:45585954:C:G	0	-1.92629	-2.37234
45586497	chr19:45586497:G:A	0	-1.03783e-08	-2.66106
45586626	chr19:45586626:C:T	0	-2.92677	-2.27515e-08
45587025	chr19:45587025:T:C	0	-3.33908	-2.80945
45587151	chr19:45587151:C:T	0	-3.51723	-2.27515e-08
45587152	chr19:45587152:A:G	0	-3.51949	-2.27515e-08
45587459	chr19:45587459:G:A	0	-3.21102	-3.10936
45587686	chr19:45587686:C:T	0	-3.53843	-2.27515e-08
45588082	chr19:45588082:T:C	0	-3.20522	-3.10984
45588338	chr19:45588338:A:G	0	-1.03783e-08	-3.02876
45588389	chr19:45588389:G:A	0	-2.7723	-2.7995
45588621	chr19:45588621:C:T	0	-3.35694	-3.11074
45588633	chr19:45588633:G:A	0	-1.03783e-08	-2.6452
45588713	chr19:45588713:T:C	0	-2.7905	-2.79299
45589785	chr19:45589785:A:G	0	-1.03783e-08	-2.73457
45589897	chr19:45589897:T:C	0	-3.18496	-2.81308
45589953	chr19:45589953:T:C	0	-3.0849	-3.11061
45590910	chr19:45590910:G:A	0	-1.03783e-08	-2.92292
45591339	chr19:45591339:G:A	0	-2.82419	-2.89378
45592393	chr19:45592393:A:G	0	-3.42161	-1.99147
45592914	chr19:45592914:G:A	0	11.2924	-2.27515e-08
45593081	chr19:45593081:A:C	0	-3.42971	-1.87311
45593265	chr19:45593265:C:G	0	-1.03783e-08	-3.10248
45593282	chr19:45593282:C:T	0	-1.03783e-08	-3.0768
45593868	chr19:45593868:A:G	0	-1.03783e-08	-3.0293
45593953	chr19:45593953:C:T	0	-2.63845	-2.86839
45594451	chr19:45594451:C:T	0	-1.03783e-08	-3.06874
45594645	chr19:45594645:C:T	0	-1.03783e-08	-3.09731
45594721	chr19:45594721:GCCTGTAATCCCAGCACTTTGGGAGGCCAAGGCGGGAGGATCGCCTGAGGTCAGGAGTTCAAGATCAGCCTGGCCAACATGGTGAAACCCTGTCTCTACTAAAAATACAAAAATTAGCTGGGCGTGGTGGCACATA:G	0	-1.03783e-08	-2.61658
45594875	chr19:45594875:C:T	0	-1.03783e-08	-3.10928
45595135	chr19:45595135:G:A	0	-2.6088	-2.2442
45595472	chr19:45595472:C:T	0	-1.03783e-08	-3.02073
45595627	chr19:45595627:A:G	0	-3.34917	-2.34162
45596262	chr19:45596262:A:G	0	-1.03783e-08	-2.98386
45596266	chr19:45596266:C:T	0	-3.45884	-2.68229
45596495	chr19:45596495:G:A	0	-1.03783e-08	-3.03413
45597135	chr19:45597135:C:A	0	-2.21098	-2.79292
45597189	chr19:45597189:T:C	0	-3.05311	-2.96167
45598342	chr19:45598342:C:T	0	-3.28748	-0.767907
45598900	chr19:45598900:C:T	0	-1.76885	-2.27515e-08
45599543	chr19:45599543:G:T	0	-3.50696	-2.27515e-08
45600467	chr19:45600467:A:T	0	-1.03783e-08	-3.10922
45600882	chr19:45600882:A:G	0	-1.03783e-08	-2.52553
45601426	chr19:45601426:C:T	0	-3.29346	-2.76636
45601878	chr19:45601878:A:T	0	-1.03783e-08	-3.07494
45601940	chr19:45601940:A:G	0	-3.19365	-1.18663
45602085	chr19:45602085:C:T	0	-1.03783e-08	-2.51668
45602570	chr19:45602570:A:G	0	-1.03783e-08	-2.74309
45602994	chr19:45602994:T:G	0	-1.03783e-08	-2.20494
45603199	chr19:45603199:T:C	0	-1.03783e-08	-2.82226
45603254	chr19:45603254:T:A	0	-1.03783e-08	-2.58719
45603398	chr19:45603398:C:T	0	-1.03783e-08	-3.11083
45603434	chr19:45603434:A:G	0	-1.03783e-08	-2.57269
45603839	chr19:45603839:G:A	0	-1.03783e-08	-3.04929
45604049	chr19:45604049:G:A	0	-1.03783e-08	-2.65468
45605034	chr19:45605034:A:G	0	-1.03783e-08	-2.34722
45605197	chr19:45605197:A:G	0	-3.43263	-2.39597
45605486	chr19:45605486:T:C	0	-1.03783e-08	-2.85808
45605490	chr19:45605490:A:G	0	-3.54023	-3.0218
45605750	chr19:45605750:CCT:C	0	-2.67649	-2.27515e-08
45605887	chr19:45605887:C:T	0	-1.03783e-08	-2.45517
45606066	chr19:45606066:G:A	0	-1.03783e-08	-2.98786
45606414	chr19:45606414:C:T	0	-3.3698	-3.02889
45606843	chr19:45606843:C:G	0	-3.47169	-2.43451
45608113	chr19:45608113:T:C	0	-3.53702	-3.04311
45608680	chr19:45608680:C:T	0	-3.4015	-2.27515e-08
45609140	chr19:45609140:G:A	0	-1.03783e-08	-2.77407
45609205	chr19:45609205:A:G	0	-1.03783e-08	-2.99403
45609649	chr19:45609649:C:T	0	-3.33238	-3.03585
45609890	chr19:45609890:T:C	0	-3.03784	-2.27515e-08
45610034	chr19:45610034:G:A	0	-1.03783e-08	-3.03968
45610151	chr19:45610151:A:T	0	-1.03783e-08	-3.10589
45610164	chr19:45610164:G:A	0	-3.41975	-2.20589
45610467	chr19:45610467:G:A	0	-1.03783e-08	-3.07167
45610532	chr19:45610532:G:A	0	-3.30295	-3.06113
45611419	chr19:45611419:A:G	0	-3.54036	-1.16249
45611537	chr19:45611537:G:A	0	-1.03783e-08	-2.91874
45611724	chr19:45611724:G:A	0	-1.03783e-08	-2.96795
45611754	chr19:45611754:C:T	0	-1.03783e-08	-2.10374
45611770	chr19:45611770:G:A	0	-1.03783e-08	-2.97469
45611838	chr19:45611838:A:G	0	-3.46251	-3.07849
45611856	chr19:45611856:C:T	0	-3.51196	-2.81713
45612226	chr19:45612226:T:G	0	-3.52997	-3.06642
45612456	chr19:45612456:T:C	0	-3.5276	-1.27186
45612584	chr19:45612584:G:A	0	-3.5138	-1.60925
45613219	chr19:45613219:A:G	0	-3.52845	-3.00735
45613267	chr19:45613267:A:G	0	-3.29306	-2.65653
45613412	chr19:45613412:A:G	0	-3.48145	-2.62642
45613529	chr19:45613529:C:T	0	-3.27883	-2.57112
45614018	chr19:45614018:C:T	0	-1.03783e-08	-3.0404
45614155	chr19:45614155:G:C	0	-3.39183	-2.93719
45614274	chr19:45614274:C:T	0	5.44645	-2.24647
45614869	chr19:45614869:C:T	0	-3.43816	-1.52354
45615103	chr19:45615103:A:G	0	-3.24399	-1.67768
45616745	chr19:45616745:G:A	0	-3.41189	-2.57057
45617225	chr19:45617225:G:A	0	-1.03783e-08	-1.02067
45617762	chr19:45617762:T:C	0	-3.35692	-1.7958
45617845	chr19:45617845:A:G	0	-1.03783e-08	-3.10959
45618062	chr19:45618062:A:T	0	-1.03783e-08	-3.02334
45618174	chr19:45618174:C:T	0	-3.36664	-2.91397
45618724	chr19:45618724:G:A	0	-3.37772	-2.03698
45618806	chr19:45618806:A:G	0	-3.29511	-2.10473
45619490	chr19:45619490:G:A	0	-3.53609	-2.61016
45620263	chr19:45620263:G:A	0	-1.03783e-08	-3.0212
45620671	chr19:45620671:G:A	0	-3.19155	-3.11065
45620770	chr19:45620770:T:C	0	-1.03783e-08	-2.80098
45621273	chr19:45621273:G:A	0	-2.93449	-2.27515e-08
45621306	chr19:45621306:G:A	0	-3.53942	-2.27515e-08
45621748	chr19:45621748:A:G	0	-1.03783e-08	-3.06191
45621857	chr19:45621857:A:G	0	-3.1052	-1.55342
45621905	chr19:45621905:T:C	0	-3.10898	-1.60441
45621992	chr19:45621992:C:T	0	-3.5329	-2.96751
45622294	chr19:45622294:A:G	0	-1.03783e-08	-3.06778
45622398	chr19:45622398:C:G	0	-1.03783e-08	-2.64726
45623014	chr19:45623014:C:T	0	-3.26053	-2.94095
45623071	chr19:45623071:G:A	0	-1.03783e-08	-2.81802
45623479	chr19:45623479:G:A	0	-1.03783e-08	-3.10978
45624501	chr19:45624501:A:G	0	-1.03783e-08	-3.0415
45624660	chr19:45624660:A:G	0	-2.89699	-3.11081
45624741	chr19:45624741:C:T	0	-3.44683	-2.27515e-08
45625194	chr19:45625194:C:T	0	-3.52554	-2.84611
45625272	chr19:45625272:C:T	0	-1.03783e-08	-2.98066
45625397	chr19:45625397:C:T	0	-3.22828	-2.99489
45625673	chr19:45625673:T:C	0	-1.03783e-08	-2.76833
45625757	chr19:45625757:G:A	0	-3.53179	-2.18071
45626933	chr19:45626933:T:G	0	-3.21462	-1.82493
45627046	chr19:45627046:G:A	0	-1.03783e-08	-2.06475
45627698	chr19:45627698:C:A	0	-1.03783e-08	-3.1083
45627799	chr19:45627799:C:T	0	-3.49883	-3.07397
45627827	chr19:45627827:C:A	0	-3.48942	-2.79021
45627922	chr19:45627922:G:A	0	-3.32468	-3.05493
45628303	chr19:45628303:G:A	0	-3.53657	-2.44674
45628671	chr19:45628671:A:C	0	-3.42665	-3.04123
45628718	chr19:45628718:G:C	0	-1.03783e-08	-3.05946
45628846	chr19:45628846:AGT:A	0	-2.92635	-3.01395
45628853	chr19:45628853:AAG:A	0	-1.03783e-08	-2.94198
45628860	chr19:45628860:T:TAAAC	0	-1.03783e-08	-3.04819
45629434	chr19:45629434:C:A	0	-1.03783e-08	-2.90727
45629601	chr19:45629601:G:A	0	-3.49934	-2.87736
45629993	chr19:45629993:C:T	0	-2.97228	-3.07948
45629998	chr19:45629998:G:A	0	-2.80623	-3.05979
45630336	chr19:45630336:G:A	0	-3.2813	-3.0359
45630347	chr19:45630347:T:C	0	-1.03783e-08	-2.86045
45630908	chr19:45630908:G:A	0	-3.50728	-3.02276
45631018	chr19:45631018:T:A	0	-1.03783e-08	1.10753
45631031	chr19:45631031:G:C	0	-3.53583	-2.23591
45631487	chr19:45631487:G:A	0	-1.03783e-08	1.30563
45631688	chr19:45631688:A:T	0	-1.03783e-08	1.04798
45632497	chr19:45632497:A:T	0	-3.53957	-2.88002
45633010	chr19:45633010:C:CT	0	-3.53219	-2.819
45633229	chr19:45633229:T:C	0	-3.53823	-3.08804
45633431	chr19:45633431:C:T	0	-1.03783e-08	-2.95987
45633865	chr19:45633865:C:A	0	-3.52813	-3.05494
45634943	chr19:45634943:C:T	0	-3.53566	-2.89096
45635057	chr19:45635057:G:A	0	-1.03783e-08	-1.9157
45635065	chr19:45635065:G:A	0	-1.03783e-08	1.06514
45635072	chr19:45635072:A:G	0	-1.03783e-08	-3.1105
45635440	chr19:45635440:G:A	0	-3.39865	-2.97431
45635539	chr19:45635539:C:T	0	-1.03783e-08	0.886861
45635742	chr19:45635742:G:A	0	-3.42575	-2.36871
45635843	chr19:45635843:C:T	0	-1.03783e-08	-1.9639
45636071	chr19:45636071:A:G	0	-3.08943	-3.09408
45636234	chr19:45636234:A:G	0	-1.03783e-08	-2.82403
45636282	chr19:45636282:TA:T	0	-1.03783e-08	-2.96304
45636813	chr19:45636813:A:G	0	-1.03783e-08	-2.84928
45636905	chr19:45636905:CCA:C	0	-1.03783e-08	-2.84928
45637197	chr19:45637197:A:G	0	-1.03783e-08	-2.26448
45638088	chr19:45638088:G:A	0	-3.53793	-2.95588
45638202	chr19:45638202:T:A	0	-1.03783e-08	-2.29579
45638419	chr19:45638419:A:G	0	-3.34514	-3.08418
45638434	chr19:45638434:G:A	0	-2.93612	-2.27515e-08
45638587	chr19:45638587:T:C	0	-3.22253	-2.7279
45638736	chr19:45638736:T:C	0	-3.46909	-2.42922
45638795	chr19:45638795:C:T	0	-3.53884	-2.60944
45639366	chr19:45639366:A:C	0	-1.03783e-08	-3.00102
45639643	chr19:45639643:A:G	0	-1.03783e-08	-3.10349
45639694	chr19:45639694:G:A	0	-1.03783e-08	0.720493
45639809	chr19:45639809:C:T	0	-3.25327	-2.27515e-08
45640119	chr19:45640119:A:C	0	-1.03783e-08	-3.09769
45640402	chr19:45640402:T:C	0	-1.03783e-08	-3.10997
45640690	chr19:45640690:T:G	0	-3.33222	-2.01661
45641337	chr19:45641337:C:G	0	-2.98313	-0.544004
45641556	chr19:45641556:G:A	0	-3.36292	-2.43602
45642403	chr19:45642403:C:T	0	3.3711	-2.27515e-08
45642644	chr19:45642644:C:T	0	-1.03783e-08	-1.83116
45642809	chr19:45642809:T:A	0	-3.3318	-2.27515e-08
45643504	chr19:45643504:C:T	0	-3.53745	-2.27515e-08
45644269	chr19:45644269:T:C	0	-3.5195	-3.01812
45644601	chr19:45644601:C:G	0	-1.03783e-08	-2.96087
45644865	chr19:45644865:C:T	0	-1.03783e-08	-2.8256
45644901	chr19:45644901:G:A	0	-1.03783e-08	-3.10387
45645396	chr19:45645396:A:C	0	-1.03783e-08	-3.04712
45645564	chr19:45645564:A:C	0	-1.03783e-08	-3.04073
45645638	chr19:45645638:T:C	0	-3.52582	-2.27515e-08
45646346	chr19:45646346:C:G	0	-1.03783e-08	-1.95051
45646360	chr19:45646360:C:G	0	-2.31361	-3.03918
45646369	chr19:45646369:C:A	0	-1.03783e-08	-2.84065
45646370	chr19:45646370:C:A	0	-1.03783e-08	-2.84065
45646384	chr19:45646384:G:A	0	-1.03783e-08	-3.10826
45646495	chr19:45646495:G:C	0	-1.03783e-08	-2.92517
45647262	chr19:45647262:C:T	0	-1.03783e-08	-2.81609
45647700	chr19:45647700:A:G	0	-3.52668	-2.27515e-08
45647876	chr19:45647876:A:G	0	-2.22433	-3.01531
45649205	chr19:45649205:AT:A	0	-3.50266	-3.09056
45649280	chr19:45649280:C:T	0	-2.21862	-3.08812
45649416	chr19:45649416:G:A	0	-3.47179	-2.96424
45649457	chr19:45649457:T:C	0	-3.49116	-3.10701
45649868	chr19:45649868:T:C	0	-3.47765	-3.10064
45649872	chr19:45649872:C:T	0	-3.50294	-1.74647
45650295	chr19:45650295:A:G	0	-1.90471	-2.27515e-08
45650299	chr19:45650299:T:C	0	-1.03783e-08	-3.10902
45650393	chr19:45650393:C:T	0	-3.52663	-3.06048
45650546	chr19:45650546:G:T	0	-3.52464	-3.08789
45650547	chr19:45650547:G:A	0	-3.51663	-3.06383
45650703	chr19:45650703:T:C	0	-3.47136	-3.0324
45651108	chr19:45651108:T:G	0	-3.53201	-2.55758
45651184	chr19:45651184:C:T	0	-3.53318	-3.05953
45651275	chr19:45651275:T:C	0	-3.45345	-3.04547
45651335	chr19:45651335:T:C	0	-1.03783e-08	-3.00617
45651351	chr19:45651351:A:G	0	-3.52408	-3.08877
45651562	chr19:45651562:G:A	0	-3.47136	-3.0489
45651648	chr19:45651648:C:CT	0	-3.48356	-3.04646
45651791	chr19:45651791:G:A	0	-3.47451	-3.04631
45651854	chr19:45651854:T:C	0	-2.30776	-3.07347
45652106	chr19:45652106:AC:A	0	-3.50177	-2.67276
45652115	chr19:45652115:C:A	0	-1.41941	-2.93363
45652575	chr19:45652575:G:A	0	-1.03783e-08	-3.08675
45652661	chr19:45652661:G:A	0	-2.07225	-2.99052
45652872	chr19:45652872:C:T	0	-1.03783e-08	-2.96287
45653047	chr19:45653047:C:A	0	-1.03783e-08	-0.803069
45653114	chr19:45653114:C:G	0	-3.2443	-3.09291
45653537	chr19:45653537:G:A	0	-1.03783e-08	-3.11066
45653746	chr19:45653746:T:C	0	-3.37603	-3.10862
45653764	chr19:45653764:C:T	0	-1.03783e-08	-2.99991
45653788	chr19:45653788:C:T	0	-2.30525	-2.95047
45653979	chr19:45653979:G:A	0	-3.20894	-3.10068
45653995	chr19:45653995:C:T	0	-1.03783e-08	-2.09118
45654198	chr19:45654198:T:C	0	-1.03783e-08	-2.93104
45654205	chr19:45654205:G:A	0	-2.63848	-2.72327
45654375	chr19:45654375:G:A	0	-1.03783e-08	-3.01418
45654406	chr19:45654406:T:C	0	-1.03783e-08	-3.11082
45654461	chr19:45654461:A:G	0	-3.48879	-3.10352
45654490	chr19:45654490:A:G	0	-3.21593	-3.02843
45654495	chr19:45654495:G:A	0	-1.03783e-08	-3.10902
45654580	chr19:45654580:A:AG	0	-3.12129	-3.03311
45654594	chr19:45654594:A:G	0	-1.03783e-08	-2.86209
45654658	chr19:45654658:G:A	0	-3.45146	-3.0908
45654898	chr19:45654898:A:G	0	-2.96461	-3.0841
45655035	chr19:45655035:A:G	0	-2.99516	-2.94053
45655159	chr19:45655159:G:A	0	-2.92288	-3.01808
45655178	chr19:45655178:A:G	0	-2.90199	-3.02043
45655528	chr19:45655528:G:A	0	-2.84855	-3.08826
45655567	chr19:45655567:T:C	0	-3.53756	-2.27515e-08
45655570	chr19:45655570:A:G	0	-2.87191	-3.08389
45655602	chr19:45655602:G:A	0	-2.80722	-3.07625
45655678	chr19:45655678:A:C	0	-3.33943	-2.88792
45656156	chr19:45656156:G:C	0	-2.8498	-3.0829
45656255	chr19:45656255:T:C	0	-1.03783e-08	-2.6472
45656520	chr19:45656520:T:C	0	-3.0435	-3.09139
45656763	chr19:45656763:GCACT:G	0	-1.80645	-2.61704
45656775	chr19:45656775:G:A	0	-1.03783e-08	-2.57306
45656901	chr19:45656901:A:T	0	-1.03783e-08	-2.53439
45656988	chr19:45656988:G:A	0	-2.79153	-3.07701
45657024	chr19:45657024:C:T	0	0.389241	-3.10666
45657065	chr19:45657065:A:G	0	-2.8335	-3.05531
45657200	chr19:45657200:A:G	0	0.537742	-3.06787
45657380	chr19:45657380:C:A	0	-2.66267	-3.08479
45657401	chr19:45657401:A:C	0	-2.676	-3.09104
45657402	chr19:45657402:G:A	0	-0.455383	-2.86656
45657445	chr19:45657445:G:A	0	-2.68317	-3.08415
45657499	chr19:45657499:G:A	0	-1.03783e-08	-3.08457
45657563	chr19:45657563:G:A	0	-1.03783e-08	-3.09173
45657711	chr19:45657711:A:G	0	-0.137173	-2.73441
45657918	chr19:45657918:G:A	0	-1.03783e-08	-2.95251
45658047	chr19:45658047:G:T	0	-1.14366	-2.88736
45658546	chr19:45658546:A:G	0	-2.58289	-3.02925
45658620	chr19:45658620:C:T	0	-3.42547	-2.83072
45658672	chr19:45658672:C:T	0	-1.03783e-08	-2.63052
45658685	chr19:45658685:C:T	0	-2.51954	-2.27515e-08
45658730	chr19:45658730:T:G	0	-1.03783e-08	-3.10944
45658897	chr19:45658897:TTTTG:T	0	-3.48893	-2.27515e-08
45659088	chr19:45659088:T:C	0	-3.45075	-2.87942
45659224	chr19:45659224:T:C	0	-3.45344	-2.90377
45660273	chr19:45660273:G:A	0	-1.03783e-08	-3.01619
45660303	chr19:45660303:T:C	0	-3.42705	-2.79521
45660458	chr19:45660458:C:T	0	-1.61567	-2.27515e-08
45660511	chr19:45660511:T:C	0	-2.49993	-3.11067
45660538	chr19:45660538:A:C	0	-2.49821	-3.1058
45660554	chr19:45660554:AAGAAG:A	0	-1.03783e-08	-3.01397
45660732	chr19:45660732:T:C	0	-3.46981	-2.87347
45660914	chr19:45660914:C:T	0	-2.42401	-3.10563
45661020	chr19:45661020:C:T	0	-1.03783e-08	-3.11076
45661157	chr19:45661157:A:G	0	-3.43062	-2.94043
45661351	chr19:45661351:T:C	0	-3.40807	-2.88295
45661411	chr19:45661411:C:T	0	-3.45546	-2.947
45661414	chr19:45661414:T:C	0	-2.60591	-3.02535
45661535	chr19:45661535:C:T	0	-3.44374	-2.79721
45661633	chr19:45661633:C:T	0	-1.03783e-08	-3.11054
45661645	chr19:45661645:G:A	0	1.42911	-3.06273
45661723	chr19:45661723:G:A	0	-3.45926	-2.76944
45661809	chr19:45661809:C:T	0	-3.41735	-2.91106
45661900	chr19:45661900:G:A	0	-1.42707	-2.27515e-08
45661954	chr19:45661954:C:T	0	-3.38592	-2.85935
45661964	chr19:45661964:T:C	0	-3.5118	-3.06781
45661970	chr19:45661970:G:T	0	-3.43578	-2.9382
45662292	chr19:45662292:G:C	0	-2.43744	-3.10065
45662336	chr19:45662336:C:G	0	-1.03783e-08	-3.11005
45662338	chr19:45662338:G:A	0	-2.61827	-3.0324
45662815	chr19:45662815:T:C	0	-3.50323	-3.10056
45663102	chr19:45663102:A:T	0	-3.53982	-3.00241
45663169	chr19:45663169:G:A	0	-2.79681	-3.04667
45663327	chr19:45663327:C:T	0	-1.03783e-08	-2.84845
45663346	chr19:45663346:C:T	0	-0.830495	-3.10614
45664211	chr19:45664211:A:G	0	-2.89087	-3.10674
45664228	chr19:45664228:G:A	0	-1.38856	-3.0815
45664826	chr19:45664826:G:A	0	-1.03783e-08	-3.11065
45664843	chr19:45664843:A:G	0	-3.52604	-3.09638
45665015	chr19:45665015:G:A	0	-3.45121	-2.48053
45665683	chr19:45665683:G:A	0	-1.03783e-08	-2.91445
45665708	chr19:45665708:T:G	0	-1.03783e-08	-3.07275
45665713	chr19:45665713:G:A	0	-1.03783e-08	-2.90336
45666188	chr19:45666188:T:A	0	-3.53982	-3.08871
45666216	chr19:45666216:A:G	0	-3.53962	-3.07613
45666568	chr19:45666568:C:G	0	-1.07676	-3.01677
45666673	chr19:45666673:AAAT:A	0	-3.53356	-2.27515e-08
45666798	chr19:45666798:C:T	0	-1.03783e-08	-3.11058
45667207	chr19:45667207:T:C	0	-1.88988	-3.01609
45667271	chr19:45667271:A:T	0	-1.03783e-08	-3.10561
45667453	chr19:45667453:T:A	0	0.534496	-3.05994
45667542	chr19:45667542:G:A	0	-1.03783e-08	-2.6099
45667679	chr19:45667679:C:T	0	-1.03783e-08	-3.03881
45667901	chr19:45667901:G:T	0	-1.03783e-08	-3.02764
45668197	chr19:45668197:C:T	0	-2.12102	-2.27515e-08
45668238	chr19:45668238:GT:G	0	-1.63879	-3.10938
45668431	chr19:45668431:C:G	0	-1.03783e-08	-3.08701
45668758	chr19:45668758:G:A	0	-1.03783e-08	-2.11237
45669020	chr19:45669020:G:A	0	0.307176	-3.11077
45669140	chr19:45669140:G:A	0	-2.69546	-2.27515e-08
45669262	chr19:45669262:C:T	0	-1.03783e-08	-3.08254
45669289	chr19:45669289:C:T	0	-2.33607	-2.27515e-08
45669519	chr19:45669519:C:G	0	-1.03783e-08	-3.04406
45670317	chr19:45670317:C:T	0	-2.94706	-2.27515e-08
45671665	chr19:45671665:A:C	0	-1.03783e-08	-1.77786
45671788	chr19:45671788:A:T	0	3.92919	-2.93667
45671792	chr19:45671792:A:T	0	-1.03783e-08	-3.0996
45672133	chr19:45672133:C:T	0	-1.03783e-08	-3.09833
45673147	chr19:45673147:G:C	0	0.674551	-3.10019
45673465	chr19:45673465:G:C	0	0.62088	-2.9674
45673977	chr19:45673977:T:C	0	-0.487495	-3.07601
45674329	chr19:45674329:C:T	0	-1.03783e-08	-3.08582
45674444	chr19:45674444:C:T	0	-1.03783e-08	-3.00954
45674554	chr19:45674554:C:A	0	-1.03783e-08	-3.0688
45674703	chr19:45674703:C:T	0	-1.03783e-08	-3.08592
45675236	chr19:45675236:C:T	0	-1.03783e-08	-1.88268
45675403	chr19:45675403:T:C	0	1.42251	-2.68758
45675628	chr19:45675628:G:A	0	-3.34503	-3.10929
45675785	chr19:45675785:G:A	0	6.17891	-2.8534
45675852	chr19:45675852:T:C	0	-3.51415	-3.1106
45676106	chr19:45676106:G:A	0	-1.03783e-08	-1.82069
45676147	chr19:45676147:G:A	0	-1.03783e-08	-3.10773
45676596	chr19:45676596:G:T	0	-1.03783e-08	-2.18633
45676697	chr19:45676697:G:T	0	-1.03783e-08	-2.94956
45676892	chr19:45676892:A:G	0	0.319414	-3.05447
45677071	chr19:45677071:G:C	0	-1.03783e-08	-3.03184
45677156	chr19:45677156:G:T	0	6.177	-2.85068
45677199	chr19:45677199:C:T	0	-3.46513	-2.4265
45678134	chr19:45678134:G:C	0	6.58639	-3.06714
45678295	chr19:45678295:TACAGTCGTTCTCTGGTGCAGCC:T	0	-1.03783e-08	-1.62176
45679046	chr19:45679046:T:A	0	5.24097	-2.29823
45679389	chr19:45679389:G:A	0	-3.13957	-2.27515e-08
45679708	chr19:45679708:G:A	0	-1.03783e-08	-2.48411
45680016	chr19:45680016:C:T	0	-1.03783e-08	-3.04914
45680328	chr19:45680328:C:T	0	-0.0733616	-0.922662
45680417	chr19:45680417:C:T	0	-3.50494	-2.27515e-08
45680696	chr19:45680696:G:T	0	0.754817	-3.07908
45680721	chr19:45680721:C:G	0	-1.03783e-08	-3.07394
45680754	chr19:45680754:C:G	0	-3.41873	-3.09797
45680803	chr19:45680803:C:A	0	-3.53052	-3.0821
45681283	chr19:45681283:T:TC	0	-3.31267	-2.27515e-08
45681959	chr19:45681959:C:A	0	-3.52603	-3.10717
45682424	chr19:45682424:T:C	0	-1.03783e-08	-3.08524
45682602	chr19:45682602:C:T	0	-1.03783e-08	0.88016
45682892	chr19:45682892:G:T	0	-3.54018	-3.10007
45683454	chr19:45683454:T:C	0	-1.03783e-08	-2.9586
45683888	chr19:45683888:G:A	0	-1.03783e-08	-3.09009
45684079	chr19:45684079:G:A	0	-1.03783e-08	-2.94473
45684742	chr19:45684742:G:T	0	-3.53549	-3.10979
45685057	chr19:45685057:G:A	0	-1.03783e-08	-3.06167
45685099	chr19:45685099:C:T	0	-3.53965	-3.1086
45685222	chr19:45685222:G:A	0	-3.5381	-3.11082
45685368	chr19:45685368:A:C	0	1.52561	-3.03159
45685718	chr19:45685718:C:T	0	-2.90762	-3.05222
45685887	chr19:45685887:C:T	0	-1.03783e-08	-2.78299
45686185	chr19:45686185:G:A	0	-1.03783e-08	-3.10051
45686210	chr19:45686210:G:A	0	-1.03783e-08	-3.09364
45686346	chr19:45686346:TC:T	0	-3.46672	-2.27515e-08
45686603	chr19:45686603:C:T	0	-3.5377	-3.10761
45686806	chr19:45686806:G:A	0	-1.03783e-08	-2.83375
45687028	chr19:45687028:T:C	0	-3.49943	-2.27515e-08
45687185	chr19:45687185:A:G	0	-1.03783e-08	-2.2711
45687273	chr19:45687273:A:G	0	-3.48972	-2.90824
45687957	chr19:45687957:C:G	0	-3.53748	-3.11013
45688246	chr19:45688246:G:A	0	-1.03783e-08	-3.09296
45688792	chr19:45688792:A:G	0	-3.54008	-3.10813
45689145	chr19:45689145:T:A	0	-2.81296	-3.00533
45689616	chr19:45689616:TAGA:T	0	-1.03783e-08	-2.86519
45689932	chr19:45689932:G:A	0	-1.03783e-08	-3.06977
45689960	chr19:45689960:C:T	0	-1.03783e-08	-2.8584
45690072	chr19:45690072:C:A	0	-1.03783e-08	-3.02544
45690093	chr19:45690093:A:G	0	7.00683	-3.06374
45690299	chr19:45690299:G:T	0	1.12136	-3.08195
45690488	chr19:45690488:CAAACA:C	0	-3.53948	-3.09778
45691716	chr19:45691716:G:A	0	-1.03783e-08	-3.09461
45692317	chr19:45692317:T:C	0	-1.03783e-08	-3.06806
45692498	chr19:45692498:A:C	0	-3.42915	-2.27515e-08
45693019	chr19:45693019:C:G	0	-1.03783e-08	-3.10262
45693046	chr19:45693046:C:T	0	-1.03783e-08	-3.08966
45693282	chr19:45693282:A:C	0	-1.03783e-08	-2.697
45693424	chr19:45693424:C:T	0	-1.03783e-08	-3.10756
45693618	chr19:45693618:C:A	0	-1.03783e-08	-2.72387
45693812	chr19:45693812:T:C	0	-1.03783e-08	-3.11073
45694050	chr19:45694050:G:A	0	-1.03783e-08	-3.0816
45694163	chr19:45694163:C:T	0	0.00631844	-3.06652
45694524	chr19:45694524:G:A	0	-2.0981	0.0223665
45695193	chr19:45695193:G:A	0	-1.03783e-08	-3.09348
45695567	chr19:45695567:G:A	0	-1.03783e-08	-3.11031
45696026	chr19:45696026:G:A	0	-2.98469	-2.27515e-08
45696858	chr19:45696858:C:T	0	-1.03783e-08	-3.11083
45696872	chr19:45696872:C:T	0	-1.03783e-08	-3.08631
45697295	chr19:45697295:G:A	0	-3.50005	-3.08609
45697518	chr19:45697518:C:T	0	-3.06484	-2.88332
45698324	chr19:45698324:C:T	0	-3.47534	-3.08149
45698554	chr19:45698554:C:T	0	-1.03783e-08	-3.09418
45698914	chr19:45698914:C:T	0	8.23227	-2.99514
45698962	chr19:45698962:C:T	0	-1.03783e-08	-3.10485
45699564	chr19:45699564:A:G	0	0.0559526	-3.11031
45699825	chr19:45699825:G:A	0	-0.381477	-3.04745
45699889	chr19:45699889:G:A	0	-1.03783e-08	-2.99701
45700354	chr19:45700354:A:G	0	-1.03783e-08	-2.93412
45700410	chr19:45700410:C:T	0	-1.03783e-08	-2.96853
45700589	chr19:45700589:G:A	0	-1.03783e-08	-3.11083
45700599	chr19:45700599:A:G	0	-1.03783e-08	-2.81074
45700714	chr19:45700714:A:G	0	-1.03783e-08	-3.01905
45700832	chr19:45700832:G:A	0	-1.03783e-08	-3.1107
45701329	chr19:45701329:G:A	0	-1.28779	-2.92456
45701474	chr19:45701474:C:T	0	-1.03783e-08	-2.03088
45701620	chr19:45701620:T:C	0	3.27341	-1.15911
45701680	chr19:45701680:C:T	0	-3.47297	-2.27515e-08
45701792	chr19:45701792:T:C	0	-2.99782	-3.10192
45702334	chr19:45702334:A:T	0	-1.03783e-08	-3.08612
45702840	chr19:45702840:G:A	0	0.68379	-2.979
45702945	chr19:45702945:G:A	0	-1.03783e-08	-2.83739
45703004	chr19:45703004:G:A	0	-0.769738	-3.09173
45703167	chr19:45703167:T:C	0	-1.649	-2.40193
45703608	chr19:45703608:T:C	0	-1.03783e-08	-2.95495
45704328	chr19:45704328:G:A	0	-3.08256	-2.27515e-08
45704552	chr19:45704552:A:C	0	3.03081	-0.48295
45705319	chr19:45705319:C:G	0	-1.03783e-08	-2.89017
45705369	chr19:45705369:T:A	0	-1.03783e-08	-3.04631
45705411	chr19:45705411:G:A	0	0.185567	-2.2902
45706416	chr19:45706416:A:C	0	-1.36169	-2.96112
45706812	chr19:45706812:G:A	0	-1.03783e-08	-2.11724
45707107	chr19:45707107:T:G	0	-3.43584	-2.80413
45707244	chr19:45707244:T:C	0	-1.03783e-08	-2.99679
45707265	chr19:45707265:C:T	0	4.21925	-2.22839
45707434	chr19:45707434:T:C	0	-3.13736	-2.44912
45707485	chr19:45707485:G:A	0	-1.03783e-08	-3.05672
45707513	chr19:45707513:T:A	0	-1.03783e-08	-2.86558
45707567	chr19:45707567:T:G	0	-1.03783e-08	-3.0405
45707921	chr19:45707921:C:T	0	-1.03783e-08	-3.10943
45708051	chr19:45708051:G:A	0	-1.16616	-2.95634
45708384	chr19:45708384:C:T	0	-1.03783e-08	-2.73327
45709000	chr19:45709000:G:A	0	-1.03783e-08	-2.92338
45709667	chr19:45709667:C:T	0	0.179683	-2.68239
45709694	chr19:45709694:T:C	0	4.55555	-3.08896
45709934	chr19:45709934:A:C	0	-1.03783e-08	-2.84491
45710087	chr19:45710087:G:A	0	-1.03783e-08	-3.09522
45710153	chr19:45710153:G:A	0	-1.03783e-08	-3.02918
45710280	chr19:45710280:T:C	0	-1.03783e-08	-2.6819
45710292	chr19:45710292:C:T	0	3.48271	0.487487
45710294	chr19:45710294:G:T	0	-1.41968	-2.83432
45710659	chr19:45710659:A:G	0	-1.03783e-08	-3.00836
45710986	chr19:45710986:A:G	0	-1.96449	-3.07188
45711039	chr19:45711039:C:T	0	4.5877	-3.10331
45711283	chr19:45711283:G:C	0	-1.03783e-08	-3.09376
45713018	chr19:45713018:G:A	0	-1.03783e-08	-2.89637
45713384	chr19:45713384:G:T	0	-3.46508	-1.83951
45713768	chr19:45713768:G:A	0	-1.37219	-2.93668
45713791	chr19:45713791:T:A	0	-1.03783e-08	-2.45958
45714498	chr19:45714498:G:A	0	-1.03783e-08	-2.85636
45714755	chr19:45714755:G:A	0	-3.50944	-2.27515e-08
45714816	chr19:45714816:C:G	0	-1.03783e-08	-2.56842
45715585	chr19:45715585:T:A	0	-1.03783e-08	-2.63187
45715682	chr19:45715682:C:T	0	-1.03783e-08	-2.59352
45715887	chr19:45715887:G:C	0	-3.05386	-2.96596
45716277	chr19:45716277:T:A	0	-1.03783e-08	-3.07376
45716644	chr19:45716644:A:T	0	-1.03783e-08	-2.8878
45716675	chr19:45716675:A:G	0	-1.03783e-08	-3.04393
45717458	chr19:45717458:G:A	0	-3.50801	-2.27515e-08
45717571	chr19:45717571:G:A	0	-1.03783e-08	-3.11055
45717912	chr19:45717912:C:T	0	-1.03783e-08	-0.971284
45717922	chr19:45717922:G:A	0	-1.03783e-08	-3.10637
45718226	chr19:45718226:T:C	0	-1.03783e-08	-0.969709
45718429	chr19:45718429:C:T	0	-3.49521	-2.27515e-08
45718468	chr19:45718468:G:A	0	-3.5314	-2.9304
45718769	chr19:45718769:C:G	0	-1.03783e-08	-2.54269
45718880	chr19:45718880:C:T	0	-1.03783e-08	-3.03888
45719043	chr19:45719043:G:A	0	-3.53415	-2.27515e-08
45720234	chr19:45720234:C:T	0	-3.16656	-2.27515e-08
45720831	chr19:45720831:G:T	0	-1.03783e-08	-2.94551
45720898	chr19:45720898:A:G	0	-3.49262	-2.32984
45721299	chr19:45721299:T:G	0	-3.40472	-3.05796
45721357	chr19:45721357:CAGAA:C	0	-1.03783e-08	1.49672
45721396	chr19:45721396:C:T	0	-3.1772	-2.86108
45721701	chr19:45721701:C:T	0	-1.03783e-08	-2.43187
45721713	chr19:45721713:C:T	0	-3.06282	-2.82527
45721775	chr19:45721775:TGACCTCGTGATCCACCCAAAGTGCTGGGATTATAGGCGTGAGCCACCACGCCC:T	0	-1.03783e-08	-2.27493
45721865	chr19:45721865:T:G	0	-1.03783e-08	-0.940069
45722221	chr19:45722221:C:T	0	-1.03783e-08	-2.84666
45722260	chr19:45722260:C:A	0	-3.05437	-3.11083
45722261	chr19:45722261:A:G	0	-1.03783e-08	-2.39637
45722666	chr19:45722666:G:T	0	-1.03783e-08	-2.74603
45722694	chr19:45722694:G:A	0	-3.53749	-1.51827
45722696	chr19:45722696:A:G	0	-1.03783e-08	-2.95042
45723401	chr19:45723401:T:A	0	-1.03783e-08	-3.10433
45724607	chr19:45724607:G:A	0	-1.03783e-08	-2.62849
45724622	chr19:45724622:T:C	0	-3.53069	-1.29404
45725389	chr19:45725389:C:T	0	-1.03783e-08	-2.4845
45725665	chr19:45725665:T:C	0	-1.03783e-08	-2.59094
45725964	chr19:45725964:T:C	0	-1.03783e-08	-2.43076
45726453	chr19:45726453:T:G	0	-3.37798	-3.05127
45727528	chr19:45727528:C:T	0	-3.18728	-2.93888
45727905	chr19:45727905:G:A	0	-1.03783e-08	-2.30784
45728441	chr19:45728441:T:A	0	-1.03783e-08	-3.10637
45728537	chr19:45728537:G:T	0	-1.03783e-08	-2.84191
45728765	chr19:45728765:G:A	0	-1.03783e-08	-1.82926
45729071	chr19:45729071:C:T	0	-1.03783e-08	-3.09566
45729154	chr19:45729154:C:T	0	-1.03783e-08	-2.92644
45730152	chr19:45730152:T:G	0	-1.03783e-08	-2.91876
45730290	chr19:45730290:G:A	0	-1.03783e-08	-1.6731
45730703	chr19:45730703:C:T	0	-1.03783e-08	-1.04517
45731285	chr19:45731285:G:C	0	-1.03783e-08	-0.49194
45731374	chr19:45731374:T:C	0	-3.53894	-1.43933
45731597	chr19:45731597:G:A	0	-1.03783e-08	-1.75801
45732692	chr19:45732692:A:G	0	-3.46746	-2.40459
45732978	chr19:45732978:T:C	0	-1.03783e-08	-2.77419
45732992	chr19:45732992:T:A	0	-1.03783e-08	-2.99965
45733480	chr19:45733480:C:A	0	-1.03783e-08	-3.08534
45733761	chr19:45733761:T:C	0	-1.03783e-08	-2.64777
45733809	chr19:45733809:G:A	0	-1.03783e-08	-2.91885
45734003	chr19:45734003:G:A	0	-1.03783e-08	-2.65021
45734215	chr19:45734215:T:C	0	-1.03783e-08	-3.04577
45734526	chr19:45734526:C:T	0	-1.03783e-08	-2.65408
45734544	chr19:45734544:T:C	0	-1.03783e-08	-2.65007
45734981	chr19:45734981:C:T	0	-3.54051	-2.27515e-08
45735297	chr19:45735297:T:C	0	-3.54051	-2.35382
45735311	chr19:45735311:C:G	0	-1.03783e-08	-2.65021
45735529	chr19:45735529:C:T	0	-1.03783e-08	-3.0713
45735668	chr19:45735668:G:T	0	-3.35448	-3.05209
45735865	chr19:45735865:T:C	0	-3.30955	-1.49896
45736365	chr19:45736365:T:A	0	-1.03783e-08	-2.27982
45736577	chr19:45736577:C:T	0	-1.03783e-08	-2.84976
45736645	chr19:45736645:T:C	0	-1.03783e-08	-2.91384
45736655	chr19:45736655:A:G	0	-1.03783e-08	-2.70811
45736657	chr19:45736657:C:T	0	-3.53165	-2.27515e-08
45736818	chr19:45736818:A:G	0	-1.03783e-08	-3.08655
45736938	chr19:45736938:G:A	0	-1.03783e-08	-3.09427
45736951	chr19:45736951:C:A	0	-1.03783e-08	1.68684
45736954	chr19:45736954:C:T	0	-1.03783e-08	-2.65375
45737371	chr19:45737371:G:A	0	-1.03783e-08	-2.91808
45737375	chr19:45737375:T:C	0	-1.03783e-08	-3.07812
45737937	chr19:45737937:T:C	0	-3.54014	-1.62106
45737956	chr19:45737956:A:G	0	-1.03783e-08	-2.2148
45737987	chr19:45737987:C:T	0	-1.03783e-08	-1.53798
45738074	chr19:45738074:G:A	0	4.69492	-2.27515e-08
45738584	chr19:45738584:G:A	0	-1.03783e-08	-2.65328
45738688	chr19:45738688:C:T	0	-3.00879	-2.23395
45738729	chr19:45738729:G:A	0	-1.03783e-08	-3.10676
45739046	chr19:45739046:T:C	0	-2.0935	-2.27515e-08
45739082	chr19:45739082:T:C	0	-1.03783e-08	-3.08534
45739353	chr19:45739353:A:T	0	-1.03783e-08	-3.11034
45739447	chr19:45739447:T:C	0	-1.03783e-08	-3.10635
45739487	chr19:45739487:CA:C	0	-1.03783e-08	-3.06292
45740154	chr19:45740154:G:A	0	-1.03783e-08	-2.6511
45740384	chr19:45740384:C:G	0	-1.03783e-08	-3.09497
45740618	chr19:45740618:C:T	0	-1.03783e-08	-3.05311
45740802	chr19:45740802:A:G	0	-2.75885	-2.85084
45740812	chr19:45740812:A:G	0	-1.03783e-08	-2.95586
45740910	chr19:45740910:T:C	0	-1.03783e-08	-3.10871
45741026	chr19:45741026:A:G	0	-1.03783e-08	-2.6102
45741060	chr19:45741060:A:T	0	-1.03783e-08	-3.0306
45741234	chr19:45741234:C:A	0	-1.03783e-08	-3.09101
45741809	chr19:45741809:T:C	0	-1.03783e-08	-3.06403
45741821	chr19:45741821:G:A	0	-1.03783e-08	-3.01818
45741877	chr19:45741877:TA:T	0	-1.03783e-08	-2.65021
45742341	chr19:45742341:A:G	0	-1.03783e-08	-2.6355
45742508	chr19:45742508:G:A	0	-1.03783e-08	-2.51072
45742751	chr19:45742751:C:T	0	-1.03783e-08	-3.07076
45742953	chr19:45742953:C:T	0	-1.03783e-08	-2.65021
45743066	chr19:45743066:G:C	0	-1.03783e-08	-3.10871
45743446	chr19:45743446:C:T	0	-3.49353	-2.10229
45744217	chr19:45744217:G:A	0	-1.03783e-08	-3.0761
45744383	chr19:45744383:A:G	0	-3.48425	-2.53865
45744711	chr19:45744711:G:A	0	-1.03783e-08	-2.31958
45744979	chr19:45744979:G:C	0	-1.03783e-08	-3.01756
45745073	chr19:45745073:G:A	0	-1.03783e-08	-3.08354
45745149	chr19:45745149:G:A	0	-3.45355	-2.63133
45745299	chr19:45745299:C:T	0	-3.05202	-2.27515e-08
45745849	chr19:45745849:G:C	0	-1.03783e-08	-2.63347
45746691	chr19:45746691:C:T	0	-1.03783e-08	-3.0428
45747002	chr19:45747002:T:C	0	-1.03783e-08	-2.98877
45747066	chr19:45747066:C:T	0	-1.03783e-08	-1.39104
45747123	chr19:45747123:C:T	0	-1.03783e-08	-3.05196
45747723	chr19:45747723:A:C	0	-1.03783e-08	-2.95786
45748104	chr19:45748104:G:A	0	-3.53062	-2.62412
45748202	chr19:45748202:T:C	0	-3.46257	-2.7641
45748238	chr19:45748238:C:T	0	-1.03783e-08	-2.98152
45748510	chr19:45748510:A:G	0	-2.08098	-2.96728
45749007	chr19:45749007:T:C	0	-1.03783e-08	-3.1107
45749075	chr19:45749075:A:T	0	-1.18531	-3.10629
45749290	chr19:45749290:C:T	0	-1.03783e-08	-3.06132
45749726	chr19:45749726:C:T	0	-1.03783e-08	-2.57813
45750495	chr19:45750495:C:T	0	-1.03783e-08	-2.34823
45750508	chr19:45750508:T:G	0	-1.89202	-1.78298
45750611	chr19:45750611:G:A	0	-1.03783e-08	-2.62983
45751221	chr19:45751221:G:A	0	-1.03783e-08	-0.432109
45751557	chr19:45751557:C:T	0	-1.03783e-08	-2.66204
45751622	chr19:45751622:C:T	0	-1.03783e-08	-3.10254
45751701	chr19:45751701:ATGT:GTGT	0	-1.03783e-08	-2.60248
45751774	chr19:45751774:A:G	0	-3.52846	-2.27515e-08
45751817	chr19:45751817:G:A	0	-3.53534	-2.68138
45751852	chr19:45751852:T:C	0	-1.03783e-08	-2.64815
45751984	chr19:45751984:T:C	0	-3.08164	-2.27515e-08
45752620	chr19:45752620:TG:T	0	-3.39707	-2.82007
45752682	chr19:45752682:G:A	0	-1.03783e-08	-2.63534
45752834	chr19:45752834:A:G	0	-1.03783e-08	-1.06772
45752922	chr19:45752922:T:C	0	-2.78244	-2.27515e-08
45753209	chr19:45753209:G:A	0	-1.03783e-08	-2.91964
45753640	chr19:45753640:C:T	0	-1.03783e-08	-3.07313
45753865	chr19:45753865:A:C	0	-1.03783e-08	-1.03802
45754696	chr19:45754696:C:T	0	-3.4728	-2.27515e-08
45756035	chr19:45756035:G:A	0	-3.02676	-2.86299
45756106	chr19:45756106:A:C	0	-1.03783e-08	-2.98567
45756569	chr19:45756569:C:T	0	-1.03783e-08	-2.72036
45756754	chr19:45756754:A:G	0	-1.03783e-08	-3.0662
45756832	chr19:45756832:T:C	0	-1.03783e-08	-3.08375
45756987	chr19:45756987:G:A	0	-3.54037	-2.6694
45757117	chr19:45757117:C:T	0	-3.53984	-2.67581
45757164	chr19:45757164:C:T	0	-1.03783e-08	-2.636
45757381	chr19:45757381:G:A	0	-1.03783e-08	-3.10742
45757431	chr19:45757431:C:T	0	-1.03783e-08	-3.10742
45758159	chr19:45758159:A:C	0	-3.53279	-2.27515e-08
45758504	chr19:45758504:A:G	0	-3.54016	-2.66317
45758724	chr19:45758724:C:T	0	-3.54028	-2.68043
45759028	chr19:45759028:C:A	0	-2.93232	-2.84996
45759274	chr19:45759274:G:A	0	-1.03783e-08	-2.64171
45759342	chr19:45759342:C:T	0	-1.03783e-08	-3.06696
45759621	chr19:45759621:T:C	0	-3.50159	-2.27515e-08
45759852	chr19:45759852:G:A	0	-3.35342	-2.27515e-08
45760243	chr19:45760243:G:A	0	-1.03783e-08	-2.93816
45760477	chr19:45760477:G:A	0	-3.09391	-3.10259
45761101	chr19:45761101:T:C	0	-1.03783e-08	-3.06554
45761193	chr19:45761193:C:T	0	-1.03783e-08	-3.03169
45761705	chr19:45761705:C:T	0	-2.95263	-3.06081
45761731	chr19:45761731:G:A	0	-1.03783e-08	-3.00764
45761771	chr19:45761771:C:T	0	-3.53947	-2.88429
45761964	chr19:45761964:C:T	0	-3.10012	-2.27515e-08
45762364	chr19:45762364:C:T	0	-1.03783e-08	-3.08411
45762458	chr19:45762458:C:A	0	-1.03783e-08	-2.71859
45763572	chr19:45763572:T:C	0	-3.53804	-2.27515e-08
45763925	chr19:45763925:G:A	0	-1.03783e-08	-3.092
45764096	chr19:45764096:C:T	0	-1.03783e-08	-3.1015
45764195	chr19:45764195:G:T	0	-2.39665	-3.05837
45764276	chr19:45764276:C:T	0	-3.19768	-3.10638
45764501	chr19:45764501:T:C	0	-1.03783e-08	-2.9575
45764889	chr19:45764889:C:T	0	-1.03783e-08	-3.11015
45765170	chr19:45765170:G:A	0	-1.03783e-08	-2.90413
45765195	chr19:45765195:C:T	0	-1.03783e-08	-2.57374
45765469	chr19:45765469:A:G	0	-1.03783e-08	-2.63418
45765644	chr19:45765644:C:T	0	-3.20295	-2.44811
45765758	chr19:45765758:G:A	0	-1.03783e-08	-3.10749
45765818	chr19:45765818:G:A	0	-3.35161	-0.28802
45765938	chr19:45765938:C:T	0	-1.03783e-08	-2.60328
45766287	chr19:45766287:C:G	0	-1.03783e-08	-3.07493
45766320	chr19:45766320:C:T	0	-1.03783e-08	-2.66932
45767919	chr19:45767919:G:T	0	-3.54048	-2.75455
45768889	chr19:45768889:C:T	0	-1.03783e-08	-2.90414
45768903	chr19:45768903:C:T	0	-1.03783e-08	-3.03695
45769710	chr19:45769710:C:A	0	-1.03783e-08	-3.05958
45770530	chr19:45770530:G:A	0	-1.03783e-08	-3.05969
45771099	chr19:45771099:G:A	0	-2.99284	-2.27515e-08
45771295	chr19:45771295:G:A	0	-3.09073	-2.27515e-08
45771714	chr19:45771714:A:C	0	-3.5405	-2.61129
45772018	chr19:45772018:T:C	0	-1.03783e-08	-2.61439
45772423	chr19:45772423:G:A	0	-1.03783e-08	-3.09116
45772500	chr19:45772500:A:AGT	0	-1.03783e-08	-1.60433
45772718	chr19:45772718:G:C	0	-0.937799	-3.07769
45772798	chr19:45772798:C:A	0	-3.54012	-2.86937
45773224	chr19:45773224:C:T	0	-3.45716	-2.27515e-08
45773370	chr19:45773370:G:A	0	-1.03783e-08	-2.37408
45774030	chr19:45774030:C:A	0	-3.53966	-2.80714
45774251	chr19:45774251:CTAAA:C	0	-1.03783e-08	-3.1108
45774388	chr19:45774388:A:C	0	-1.03783e-08	-2.97957
45774696	chr19:45774696:C:T	0	-1.03783e-08	-3.05342
45774931	chr19:45774931:G:A	0	-1.03783e-08	-2.95755
45775365	chr19:45775365:C:T	0	-1.03783e-08	-3.1105
45775371	chr19:45775371:G:A	0	-1.03783e-08	-3.09331
45777032	chr19:45777032:C:T	0	-1.03783e-08	-1.57917
45777080	chr19:45777080:C:T	0	-1.03783e-08	-2.59235
45777159	chr19:45777159:C:T	0	-1.03783e-08	-3.09931
45777178	chr19:45777178:C:T	0	-1.03783e-08	-3.10939
45778487	chr19:45778487:A:G	0	-3.46606	-2.89475
45778570	chr19:45778570:C:T	0	-1.03783e-08	-3.05523
45778618	chr19:45778618:C:T	0	-1.03783e-08	-3.08157
45779245	chr19:45779245:A:C	0	-1.17827	-3.00907
45779567	chr19:45779567:A:G	0	-1.03783e-08	-0.359805
45780200	chr19:45780200:C:G	0	-1.03783e-08	-0.43988
45780271	chr19:45780271:C:G	0	-1.03783e-08	-2.29043
45780599	chr19:45780599:G:A	0	-1.03783e-08	-3.10999
45781262	chr19:45781262:G:A	0	-3.54038	-2.72653
45781271	chr19:45781271:C:G	0	-1.03783e-08	-2.99756
45781476	chr19:45781476:G:A	0	-1.03783e-08	-3.02979
45781550	chr19:45781550:G:T	0	-1.03783e-08	-2.99756
45781606	chr19:45781606:G:C	0	-1.03783e-08	-2.82276
45781689	chr19:45781689:T:C	0	-3.11348	-3.1017
45781830	chr19:45781830:C:T	0	-1.03783e-08	-3.06007
45782731	chr19:45782731:CAAG:C	0	-3.53657	-3.07677
45783456	chr19:45783456:A:C	0	-2.15941	-2.9442
45783768	chr19:45783768:G:A	0	-1.03783e-08	-2.99696
45783942	chr19:45783942:C:G	0	-3.53899	-1.55348
45783955	chr19:45783955:T:C	0	-1.03783e-08	-3.05738
45784063	chr19:45784063:A:G	0	-1.03783e-08	-3.10733
45785148	chr19:45785148:G:A	0	-1.03783e-08	-3.06007
45785388	chr19:45785388:T:C	0	-1.03783e-08	-2.74275
45785448	chr19:45785448:A:T	0	-3.15457	-3.11078
45785751	chr19:45785751:G:A	0	-3.53653	-2.27515e-08
45785801	chr19:45785801:G:A	0	-3.19759	-2.27515e-08
45785819	chr19:45785819:A:G	0	-1.03783e-08	-3.10914
45785915	chr19:45785915:T:C	0	-1.03783e-08	-3.10759
45786245	chr19:45786245:C:T	0	-3.00695	-2.95974
45786251	chr19:45786251:G:A	0	-3.45339	-2.77944
45787012	chr19:45787012:G:A	0	-3.44922	-2.27515e-08
45787357	chr19:45787357:G:C	0	-1.23315	-3.107
45787433	chr19:45787433:C:A	0	-1.03783e-08	2.43089
45787497	chr19:45787497:G:A	0	-1.03783e-08	-3.05345
45787564	chr19:45787564:C:T	0	-2.96146	-2.96903
45787877	chr19:45787877:C:T	0	-0.842797	-2.27515e-08
45788042	chr19:45788042:A:C	0	-1.03783e-08	-2.85483
45788192	chr19:45788192:T:A	0	-1.03783e-08	-3.09575
45788414	chr19:45788414:C:A	0	-2.26439	-2.94697
45788799	chr19:45788799:C:A	0	-1.03783e-08	-3.002
45788865	chr19:45788865:G:A	0	-1.03783e-08	-2.99756
45788874	chr19:45788874:A:T	0	-1.03783e-08	-3.02969
45788884	chr19:45788884:G:A	0	-1.03783e-08	-2.53838
45789001	chr19:45789001:G:A	0	-3.43143	-2.88076
45789232	chr19:45789232:A:G	0	-1.03783e-08	-3.09641
45789391	chr19:45789391:T:C	0	-3.21344	-2.27515e-08
45789671	chr19:45789671:A:G	0	-1.03783e-08	-2.39289
45789746	chr19:45789746:G:A	0	-2.69326	-2.27515e-08
45789932	chr19:45789932:C:T	0	-1.03783e-08	-3.03096
45790367	chr19:45790367:A:G	0	-1.03783e-08	-2.99942
45790508	chr19:45790508:G:A	0	-1.03783e-08	-3.03926
45790749	chr19:45790749:A:G	0	-1.03783e-08	-3.0831
45790878	chr19:45790878:G:A	0	-1.21362	-2.71218
45791252	chr19:45791252:G:A	0	-3.54	-3.00521
45791294	chr19:45791294:G:A	0	-1.03783e-08	-3.02034
45791429	chr19:45791429:A:G	0	-1.03783e-08	-3.06481
45791684	chr19:45791684:A:G	0	-1.03783e-08	-2.99837
45791692	chr19:45791692:AGAGATGTCCT:A	0	-1.03783e-08	-3.02537
45791965	chr19:45791965:A:G	0	3.03776	-2.27515e-08
45792430	chr19:45792430:G:A	0	-1.03783e-08	-2.57166
45792972	chr19:45792972:A:T	0	-3.54033	-2.29652
45795072	chr19:45795072:A:G	0	-1.03783e-08	-2.9021
45795195	chr19:45795195:G:A	0	-1.03783e-08	-2.91052
45795419	chr19:45795419:A:G	0	-3.37681	-2.27515e-08
45796724	chr19:45796724:G:A	0	-1.03783e-08	-2.49938
45796939	chr19:45796939:C:T	0	-1.03783e-08	-3.05681
45796945	chr19:45796945:T:C	0	-1.03783e-08	-3.03948
45797000	chr19:45797000:T:C	0	-3.471	-2.27515e-08
45797098	chr19:45797098:T:C	0	-1.03783e-08	-3.07474
45797417	chr19:45797417:A:G	0	-1.03783e-08	-3.04707
45798198	chr19:45798198:A:C	0	-3.43534	-2.84662
45798353	chr19:45798353:C:T	0	-1.03783e-08	-2.43724
45798413	chr19:45798413:G:A	0	-3.19094	-2.99731
45798489	chr19:45798489:G:A	0	-1.03783e-08	0.0853289
45798722	chr19:45798722:C:A	0	-1.03783e-08	-2.89149
45798887	chr19:45798887:G:A	0	-3.3064	-2.9972
45799106	chr19:45799106:T:C	0	-1.03783e-08	-3.09931
45799116	chr19:45799116:T:A	0	-3.2247	-3.00223
45799245	chr19:45799245:G:A	0	-3.5338	-2.27515e-08
45799522	chr19:45799522:C:T	0	-1.03783e-08	-3.11076
45799924	chr19:45799924:G:A	0	-1.03783e-08	-3.00885
45800225	chr19:45800225:T:G	0	-1.03783e-08	-2.96963
45800370	chr19:45800370:C:T	0	0.466217	-2.30003
45800756	chr19:45800756:ACACACACACACACACACACT:A	0	-3.24796	-2.78181
45801142	chr19:45801142:G:A	0	-1.27703	-1.86767
45801773	chr19:45801773:T:C	0	0.682381	-2.36598
45801828	chr19:45801828:C:T	0	-1.03783e-08	-3.03596
45801888	chr19:45801888:G:A	0	-1.03783e-08	-3.10555
45802272	chr19:45802272:T:C	0	-0.34592	-3.08626
45802910	chr19:45802910:C:G	0	-1.03783e-08	-1.61165
45802949	chr19:45802949:C:T	0	-1.03783e-08	-3.08518
45803157	chr19:45803157:C:T	0	0.492027	-2.43599
45803461	chr19:45803461:G:C	0	-3.41171	-3.11078
45803600	chr19:45803600:T:C	0	0.507796	-2.29497
45803646	chr19:45803646:C:T	0	-1.13118	-2.58213
45804099	chr19:45804099:G:A	0	-1.03783e-08	-3.10985
45804148	chr19:45804148:A:G	0	-2.74958	-2.98314
45804167	chr19:45804167:G:A	0	-1.03783e-08	-3.10985
45804713	chr19:45804713:T:TCTCCTGGTC	0	-1.03783e-08	-3.02418
45804959	chr19:45804959:C:T	0	-1.03783e-08	-3.10986
45805116	chr19:45805116:G:T	0	-1.03783e-08	-2.97682
45805458	chr19:45805458:A:G	0	-3.44894	-3.11034
45805657	chr19:45805657:A:C	0	-3.38062	-3.03273
45805846	chr19:45805846:T:G	0	-1.03783e-08	-1.54862
45805849	chr19:45805849:C:T	0	-3.31707	-3.0782
45806758	chr19:45806758:T:A	0	-1.03783e-08	-3.10763
45807051	chr19:45807051:A:G	0	-3.36143	-3.09022
45807417	chr19:45807417:A:G	0	0.144838	-2.2885
45807562	chr19:45807562:G:A	0	-1.03783e-08	-2.34372
45807873	chr19:45807873:G:T	0	-1.03783e-08	-3.0598
45808090	chr19:45808090:T:A	0	0.321618	-2.23649
45808162	chr19:45808162:C:T	0	-1.67964	-1.51856
45808321	chr19:45808321:G:A	0	-3.35126	-2.27515e-08
45808375	chr19:45808375:T:C	0	-3.34702	-3.07329
45808603	chr19:45808603:GA:G	0	-3.10773	-3.04839
45809087	chr19:45809087:C:T	0	-1.48774	-1.04981
45809146	chr19:45809146:C:T	0	-1.03783e-08	0.346854
45809433	chr19:45809433:T:G	0	-3.2551	-3.08806
45809454	chr19:45809454:G:A	0	-3.27489	-3.08964
45809622	chr19:45809622:G:A	0	-3.25257	-2.94158
45809847	chr19:45809847:C:T	0	-3.18276	-3.09003
45810078	chr19:45810078:G:A	0	-1.03783e-08	-2.92108
45810118	chr19:45810118:G:A	0	-3.19666	-3.06314
45810145	chr19:45810145:ATTATTTTTATTTATTTAT:A	0	0.185998	-1.56882
45810247	chr19:45810247:GC:G	0	-3.30245	-3.09663
45810500	chr19:45810500:G:C	0	-1.67344	-1.66067
45810567	chr19:45810567:A:T	0	-2.70302	-2.70164
45810914	chr19:45810914:G:C	0	-1.03783e-08	-2.32041
45810920	chr19:45810920:G:T	0	-1.03783e-08	-2.85572
45811224	chr19:45811224:C:T	0	-3.31218	-2.85661
45811246	chr19:45811246:C:T	0	-2.32512	-2.77924
45811394	chr19:45811394:T:TC	0	-3.01207	-3.06014
45811526	chr19:45811526:C:T	0	-1.03783e-08	-2.32708
45811721	chr19:45811721:C:A	0	-2.91218	-3.05941
45811895	chr19:45811895:C:A	0	-3.33035	-2.84251
45812410	chr19:45812410:G:A	0	0.88594	-2.3248
45812411	chr19:45812411:T:G	0	0.909947	-2.33768
45812551	chr19:45812551:A:G	0	-2.44079	-0.716333
45812844	chr19:45812844:G:A	0	-1.03783e-08	-2.91426
45813351	chr19:45813351:T:G	0	-1.03783e-08	-3.03509
45813406	chr19:45813406:C:T	0	-1.03783e-08	-3.02351
45813563	chr19:45813563:T:C	0	-1.03783e-08	-3.10958
45813807	chr19:45813807:T:C	0	-3.3208	-2.93864
45813898	chr19:45813898:T:G	0	-1.03783e-08	-3.06168
45813935	chr19:45813935:C:T	0	-1.72311	0.716243
45814020	chr19:45814020:G:T	0	-3.2569	-2.86422
45815054	chr19:45815054:C:T	0	-3.39773	-2.27515e-08
45815305	chr19:45815305:G:A	0	-1.03783e-08	-2.49774
45815419	chr19:45815419:TC:T	0	-3.05927	-0.992413
45815705	chr19:45815705:C:A	0	-2.95148	-2.69695
45816548	chr19:45816548:G:A	0	-1.03783e-08	-2.64941
45816701	chr19:45816701:G:A	0	-1.03783e-08	-3.10216
45817106	chr19:45817106:G:A	0	-1.03783e-08	0.965344
45818249	chr19:45818249:A:G	0	-1.03783e-08	-2.95262
45818589	chr19:45818589:G:A	0	-1.03783e-08	2.42057
45818720	chr19:45818720:G:A	0	-3.30722	-2.98202
45818865	chr19:45818865:A:G	0	-1.03783e-08	-3.10776
45819066	chr19:45819066:C:T	0	-1.03783e-08	2.54561
45819133	chr19:45819133:G:A	0	-2.07758	0.421918
45819559	chr19:45819559:T:A	0	-1.03783e-08	-3.10523
45819561	chr19:45819561:C:T	0	-1.03783e-08	-3.02061
45819572	chr19:45819572:T:C	0	-3.49237	-2.42604
45820684	chr19:45820684:G:T	0	-3.3022	-2.93224
45820721	chr19:45820721:T:C	0	-1.03783e-08	-2.99197
45820969	chr19:45820969:C:G	0	-1.03783e-08	-3.1043
45821622	chr19:45821622:C:T	0	-3.2593	-2.80407
45821728	chr19:45821728:G:A	0	-3.52316	-2.27515e-08
45822180	chr19:45822180:A:G	0	-3.4495	-2.95149
45822219	chr19:45822219:T:C	0	-1.03783e-08	-0.332369
45822225	chr19:45822225:T:C	0	-3.28233	-2.66444
45822360	chr19:45822360:C:T	0	-2.12906	0.882488
45822494	chr19:45822494:G:T	0	-3.49511	-2.27515e-08
45822545	chr19:45822545:C:T	0	-1.03783e-08	-2.67351
45822942	chr19:45822942:A:G	0	-3.30627	-2.98617
45823156	chr19:45823156:C:T	0	-1.03783e-08	-3.09206
45823179	chr19:45823179:G:A	0	-1.03783e-08	-3.01108
45823214	chr19:45823214:G:C	0	-2.92788	-3.09725
45823222	chr19:45823222:G:A	0	-1.03783e-08	-2.86336
45823299	chr19:45823299:C:T	0	-1.03783e-08	-3.10449
45823526	chr19:45823526:AG:A	0	-1.44194	-2.27515e-08
45823795	chr19:45823795:C:T	0	-1.90144	-2.45883
45823927	chr19:45823927:G:C	0	-3.34111	-2.93259
45823951	chr19:45823951:CT:C	0	-3.33332	-2.94789
45823974	chr19:45823974:G:C	0	-1.03783e-08	-3.04149
45823984	chr19:45823984:G:T	0	-3.50273	-2.99321
45824039	chr19:45824039:A:G	0	-3.34585	-2.9798
45824109	chr19:45824109:T:C	0	-3.3121	-2.95998
45824180	chr19:45824180:C:T	0	-1.90598	-2.49209
45824295	chr19:45824295:T:C	0	-3.27449	-2.93748
45824451	chr19:45824451:C:G	0	-3.32689	-2.96339
45824488	chr19:45824488:A:G	0	-3.29421	-2.9798
45824675	chr19:45824675:C:T	0	-3.50964	-2.17499
45824684	chr19:45824684:G:A	0	-1.80118	-2.39526
45824799	chr19:45824799:T:C	0	-3.31341	-2.96579
45824819	chr19:45824819:G:A	0	-1.03783e-08	-3.10536
45824921	chr19:45824921:C:T	0	-1.86276	0.596675
45824970	chr19:45824970:G:A	0	-3.3346	-2.98358
45825151	chr19:45825151:G:C	0	-3.53995	-2.27515e-08
45825821	chr19:45825821:T:C	0	-2.92625	-3.08575
45825967	chr19:45825967:C:T	0	-1.03783e-08	-3.0774
45826129	chr19:45826129:C:G	0	-3.3284	-2.97636
45826180	chr19:45826180:G:A	0	-3.30762	-3.00072
45826523	chr19:45826523:GT:G	0	-3.10947	-2.71904
45827195	chr19:45827195:G:A	0	-1.03783e-08	-0.87194
45827289	chr19:45827289:A:G	0	-3.31054	-2.9498
45827353	chr19:45827353:A:AAAAC	0	-2.9995	-2.89126
45827378	chr19:45827378:C:A	0	-2.92986	-3.08655
45827430	chr19:45827430:C:T	0	-1.03783e-08	-2.99555
45827551	chr19:45827551:G:A	0	-3.4896	-2.94459
45828044	chr19:45828044:C:G	0	-3.33096	-2.99212
45828884	chr19:45828884:G:A	0	-1.84784	-2.33971
45828936	chr19:45828936:C:T	0	-3.32905	-2.95591
45829400	chr19:45829400:G:A	0	-1.03783e-08	-2.91425
45829544	chr19:45829544:G:C	0	-1.03783e-08	-2.91188
45829584	chr19:45829584:C:T	0	-3.1702	-2.7045
45830529	chr19:45830529:C:T	0	-3.26532	-3.02141
45830663	chr19:45830663:G:A	0	-1.03783e-08	-2.98388
45830699	chr19:45830699:T:C	0	-3.28186	-2.97516
45830883	chr19:45830883:C:T	0	-1.97362	0.969787
45830954	chr19:45830954:GGTGT:G	0	-3.20007	-2.86086
45831697	chr19:45831697:C:T	0	-3.31641	-3.02173
45831873	chr19:45831873:A:G	0	-1.99464	0.528522
45831886	chr19:45831886:T:TA	0	-1.76401	-2.31965
45832102	chr19:45832102:C:G	0	-1.03783e-08	-3.10916
45832143	chr19:45832143:C:G	0	-1.03783e-08	-3.01521
45832164	chr19:45832164:C:T	0	-1.03783e-08	-3.04258
45832253	chr19:45832253:C:T	0	-3.00975	-2.69614
45832620	chr19:45832620:G:A	0	-1.03783e-08	-3.07822
45833576	chr19:45833576:C:T	0	-1.03783e-08	-0.869503
45833794	chr19:45833794:T:C	0	-3.31955	-3.00834
45834017	chr19:45834017:C:G	0	-3.31507	-2.99332
45834319	chr19:45834319:C:T	0	-2.65643	-2.74479
45834488	chr19:45834488:G:A	0	-1.03783e-08	-0.472693
45834512	chr19:45834512:TTTA:T	0	-3.32001	-2.96433
45834516	chr19:45834516:GCTCAT:G	0	-3.32203	-2.98552
45834525	chr19:45834525:G:A	0	-3.31999	-2.97889
45834556	chr19:45834556:C:T	0	-3.33461	-2.98204
45834581	chr19:45834581:C:T	0	-3.32396	-2.95728
45834880	chr19:45834880:T:C	0	-3.30966	-2.98198
45835247	chr19:45835247:G:C	0	0.0134448	-2.27515e-08
45835447	chr19:45835447:G:A	0	-1.03783e-08	-2.90153
45835516	chr19:45835516:G:A	0	-3.28641	-2.98048
45835562	chr19:45835562:C:T	0	-1.03783e-08	-2.4914
45836023	chr19:45836023:C:T	0	-3.27758	-2.98872
45836213	chr19:45836213:C:T	0	-3.26259	-2.96944
45836401	chr19:45836401:T:C	0	-2.29355	0.885786
45836491	chr19:45836491:C:T	0	-1.82817	-2.02036
45836826	chr19:45836826:T:C	0	-1.03783e-08	-3.07048
45836912	chr19:45836912:T:A	0	-3.28195	-2.97016
45837330	chr19:45837330:T:C	0	-1.03783e-08	-3.09928
45837919	chr19:45837919:G:A	0	-2.85732	-3.07928
45837959	chr19:45837959:C:T	0	-1.03783e-08	0.58371
45838066	chr19:45838066:G:A	0	-1.03783e-08	-3.0135
45838193	chr19:45838193:C:T	0	-3.2471	-2.9794
45838929	chr19:45838929:G:A	0	-3.31426	-2.97804
45838962	chr19:45838962:T:C	0	-1.86353	0.787989
45839076	chr19:45839076:A:T	0	-3.30425	-2.96363
45839354	chr19:45839354:A:T	0	-1.03783e-08	-2.99475
45839404	chr19:45839404:G:T	0	-3.4363	-3.11083
45840351	chr19:45840351:G:A	0	-3.53108	-2.27515e-08
45840385	chr19:45840385:C:T	0	-3.26138	-2.98226
45840599	chr19:45840599:C:G	0	-2.18082	-3.08159
45840665	chr19:45840665:A:T	0	-2.05963	-2.27515e-08
45840844	chr19:45840844:A:G	0	-3.32025	-3.02057
45840863	chr19:45840863:T:G	0	-1.74844	-2.14995
45841362	chr19:45841362:G:A	0	-2.32509	-2.92619
45841417	chr19:45841417:A:G	0	-3.34406	-3.00396
45841694	chr19:45841694:T:C	0	-2.9125	-2.27515e-08
45841713	chr19:45841713:A:C	0	-1.03783e-08	-2.55152
45842524	chr19:45842524:A:AC	0	-3.32892	-3.0247
45842628	chr19:45842628:T:C	0	-3.3915	-2.46032
45842633	chr19:45842633:T:C	0	-1.03783e-08	-3.01263
45843115	chr19:45843115:C:T	0	-1.03783e-08	-3.01405
45843458	chr19:45843458:G:A	0	-3.34871	-2.99274
45844284	chr19:45844284:G:T	0	-2.33541	-2.91608
45844346	chr19:45844346:T:C	0	-3.33757	-3.00952
45844390	chr19:45844390:G:A	0	-1.03783e-08	-3.08961
45844399	chr19:45844399:G:A	0	-1.03783e-08	-2.50416
45844606	chr19:45844606:C:G	0	-1.03783e-08	-2.87826
45845277	chr19:45845277:TATCA:T	0	-1.03783e-08	-3.0533
45845395	chr19:45845395:G:C	0	-1.03783e-08	-2.98815
45845607	chr19:45845607:T:C	0	-3.3479	-2.99035
45845761	chr19:45845761:T:C	0	-3.29393	-2.96515
45846053	chr19:45846053:A:G	0	-1.75084	-2.60342
45846415	chr19:45846415:T:G	0	-3.33389	-3.03886
45846816	chr19:45846816:GAC:G	0	-3.35144	-3.00535
45846820	chr19:45846820:G:A	0	-3.44502	-3.10797
45847026	chr19:45847026:C:T	0	-3.35204	-3.00676
45847139	chr19:45847139:C:T	0	-1.03783e-08	-3.10606
45847160	chr19:45847160:C:T	0	-3.0006	-3.05168
45847280	chr19:45847280:C:A	0	-3.30429	-2.94773
45847293	chr19:45847293:G:A	0	-3.35893	-3.00847
45847514	chr19:45847514:T:C	0	0.595012	-1.56523
45847702	chr19:45847702:A:G	0	-3.31017	-3.05737
45848262	chr19:45848262:G:A	0	-1.03783e-08	-2.96121
45848544	chr19:45848544:G:A	0	-1.03783e-08	-2.51985
45848548	chr19:45848548:G:A	0	-3.30519	-2.27515e-08
45848549	chr19:45848549:G:T	0	-1.03783e-08	-0.475919
45848864	chr19:45848864:A:G	0	-3.29044	-2.91023
45848945	chr19:45848945:C:T	0	-2.49202	-2.00587
45849256	chr19:45849256:T:C	0	-1.03783e-08	-2.94283
45849902	chr19:45849902:G:A	0	-1.03783e-08	-2.82625
45850153	chr19:45850153:G:A	0	-3.35955	-3.04655
45850211	chr19:45850211:C:T	0	-1.03783e-08	-2.94952
45850486	chr19:45850486:T:C	0	-3.54051	-2.27515e-08
45850568	chr19:45850568:C:T	0	-1.59561	-2.54274
45851071	chr19:45851071:A:G	0	-2.30108	-2.24348
45851201	chr19:45851201:C:T	0	-3.06549	-2.27515e-08
45851300	chr19:45851300:G:A	0	-2.15453	-2.39815
45851535	chr19:45851535:G:A	0	-3.10906	-2.89372
45851596	chr19:45851596:A:G	0	-3.34894	-2.98296
45851733	chr19:45851733:A:G	0	-3.33282	-3.03373
45851862	chr19:45851862:G:C	0	-1.03783e-08	-3.05088
45852574	chr19:45852574:A:G	0	-1.03783e-08	-2.90666
45852653	chr19:45852653:T:C	0	-3.34636	-3.042
45852896	chr19:45852896:T:TCAC	0	-1.03783e-08	-3.10071
45853160	chr19:45853160:C:T	0	-2.17164	-2.40884
45853290	chr19:45853290:T:C	0	0.355988	-2.0786
45853569	chr19:45853569:G:A	0	-1.49759	-2.32221
45853749	chr19:45853749:A:G	0	-3.3436	-3.01887
45853818	chr19:45853818:A:T	0	-1.03783e-08	-2.98191
45854147	chr19:45854147:C:T	0	-1.03783e-08	-2.89335
45854421	chr19:45854421:C:T	0	-1.03783e-08	-2.5232
45855167	chr19:45855167:A:G	0	-3.04541	-2.81579
45855420	chr19:45855420:T:C	0	-1.5964	-3.01022
45855450	chr19:45855450:C:T	0	-1.03783e-08	-1.76872
45855542	chr19:45855542:T:C	0	-1.03783e-08	-2.99105
45855696	chr19:45855696:A:C	0	-1.03783e-08	-2.92525
45855699	chr19:45855699:A:G	0	-2.0336	-2.63301
45855985	chr19:45855985:GA:G	0	-1.03783e-08	-3.11071
45856214	chr19:45856214:C:G	0	-1.03783e-08	-3.08219
45856254	chr19:45856254:C:T	0	-1.03783e-08	-2.42734
45856295	chr19:45856295:A:G	0	0.212225	-0.316486
45856367	chr19:45856367:T:C	0	-1.03783e-08	-3.10917
45856456	chr19:45856456:A:G	0	-1.03783e-08	1.67029
45856536	chr19:45856536:C:T	0	-2.75968	-2.97574
45856696	chr19:45856696:C:T	0	-1.03783e-08	-2.13967
45856750	chr19:45856750:G:C	0	-1.03783e-08	-1.796
45856946	chr19:45856946:GT:G	0	-3.34857	-3.04029
45857004	chr19:45857004:C:G	0	-1.03783e-08	-2.93941
45857413	chr19:45857413:A:AC	0	-2.65877	-2.27515e-08
45857414	chr19:45857414:A:C	0	-3.47446	-3.09214
45857421	chr19:45857421:A:C	0	-3.45076	-3.06897
45857481	chr19:45857481:C:T	0	-2.86035	-3.04439
45857659	chr19:45857659:T:C	0	-2.71912	-2.92627
45857925	chr19:45857925:A:G	0	-2.78335	-2.99947
45858349	chr19:45858349:C:T	0	-1.57355	-2.58814
45858408	chr19:45858408:G:A	0	-1.03783e-08	0.687903
45858907	chr19:45858907:A:G	0	-1.03783e-08	0.140292
45858960	chr19:45858960:G:A	0	-3.41218	-3.06128
45859003	chr19:45859003:A:G	0	-2.4893	-2.20492
45859066	chr19:45859066:C:T	0	-1.03783e-08	-1.57832
45859414	chr19:45859414:A:G	0	-1.03783e-08	-1.76878
45859543	chr19:45859543:C:T	0	-1.03783e-08	-2.75094
45859961	chr19:45859961:A:C	0	-1.03783e-08	-1.23699
45860019	chr19:45860019:A:G	0	-1.03783e-08	-2.80113
45860075	chr19:45860075:G:T	0	-3.34989	-2.95991
45860183	chr19:45860183:C:T	0	-2.96678	-2.27515e-08
45860278	chr19:45860278:A:G	0	-1.38033	-1.86439
45860389	chr19:45860389:A:G	0	-3.30126	-3.0357
45861104	chr19:45861104:A:C	0	-3.38554	-3.01206
45861276	chr19:45861276:CCT:C	0	-1.03783e-08	-2.61823
45861479	chr19:45861479:G:A	0	-1.03783e-08	-2.2254
45861528	chr19:45861528:C:A	0	-1.03783e-08	-2.8944
45861605	chr19:45861605:G:A	0	-3.25367	-2.91384
45861919	chr19:45861919:T:C	0	-2.65387	-2.98246
45862185	chr19:45862185:G:C	0	-1.03783e-08	-2.68123
45862414	chr19:45862414:T:C	0	-1.97753	-2.29192
45862436	chr19:45862436:T:C	0	-3.38214	-3.02875
45862712	chr19:45862712:G:A	0	-0.224905	-3.10727
45863218	chr19:45863218:C:A	0	-3.23865	-3.02177
45863240	chr19:45863240:G:T	0	-1.03783e-08	-2.81415
45863281	chr19:45863281:CT:C	0	-1.03783e-08	-2.92702
45863425	chr19:45863425:G:A	0	-1.03783e-08	-1.73951
45863742	chr19:45863742:T:C	0	-1.03783e-08	-2.90346
45863767	chr19:45863767:C:T	0	-2.88285	-2.98597
45863948	chr19:45863948:T:C	0	-1.91246	-2.68571
45863975	chr19:45863975:G:A	0	-1.03783e-08	-0.401909
45864007	chr19:45864007:A:G	0	-2.39846	-2.20185
45864277	chr19:45864277:A:G	0	-1.03783e-08	-2.5823
45864322	chr19:45864322:G:T	0	-1.03783e-08	-0.622413
45864445	chr19:45864445:T:C	0	-3.39035	-3.02595
45864964	chr19:45864964:G:T	0	-2.31567	-2.3543
45865499	chr19:45865499:T:G	0	-3.41712	-3.10589
45865536	chr19:45865536:G:A	0	-1.03783e-08	-1.97359
45866257	chr19:45866257:T:A	0	-1.03783e-08	-3.08711
45867043	chr19:45867043:C:T	0	-2.18605	-2.30006
45867384	chr19:45867384:G:A	0	-1.58458	-2.58996
45867603	chr19:45867603:A:T	0	-1.03783e-08	-3.02065
45867849	chr19:45867849:G:A	0	-1.03783e-08	-3.06866
45867864	chr19:45867864:G:A	0	-1.03783e-08	-2.90001
45867932	chr19:45867932:C:T	0	-1.03783e-08	-3.09398
45868029	chr19:45868029:A:G	0	-1.03783e-08	-2.29856
45869609	chr19:45869609:T:C	0	-1.03783e-08	-3.10997
45869795	chr19:45869795:T:A	0	-2.77199	-3.07392
45869854	chr19:45869854:C:T	0	-1.03783e-08	-3.11079
45869960	chr19:45869960:G:A	0	-3.50058	-2.67121
45870011	chr19:45870011:C:A	0	-1.03783e-08	-3.04358
45870442	chr19:45870442:G:A	0	-3.49076	-2.27515e-08
45870779	chr19:45870779:G:A	0	-3.44517	-2.76804
45870948	chr19:45870948:G:A	0	-1.03783e-08	-2.96393
45871149	chr19:45871149:G:A	0	-1.03783e-08	-3.10395
45871299	chr19:45871299:T:C	0	-3.50169	-2.54937
45871387	chr19:45871387:A:G	0	-2.00382	-2.46958
45871658	chr19:45871658:C:T	0	-2.72531	-2.98707
45871817	chr19:45871817:C:T	0	-1.03783e-08	-3.03974
45872521	chr19:45872521:C:T	0	-1.09114	-2.58846
45872785	chr19:45872785:T:C	0	-1.03783e-08	-3.06116
45872959	chr19:45872959:C:A	0	-3.2898	-2.96676
45873360	chr19:45873360:T:C	0	-1.03783e-08	-3.07405
45874646	chr19:45874646:A:T	0	-1.03783e-08	-2.47713
45874877	chr19:45874877:G:A	0	-1.03783e-08	-2.62824
45875049	chr19:45875049:G:T	0	-1.03783e-08	-1.83917
45875116	chr19:45875116:G:A	0	-3.29062	-2.75871
45875360	chr19:45875360:G:C	0	-1.03783e-08	-2.69674
45876124	chr19:45876124:T:A	0	-1.03783e-08	-3.01329
45877352	chr19:45877352:G:A	0	-3.22475	-1.79556
45877429	chr19:45877429:A:G	0	-1.03783e-08	-2.90881
45877519	chr19:45877519:A:G	0	-3.19453	-2.27515e-08
45877845	chr19:45877845:G:A	0	-3.39591	-2.69175
45877923	chr19:45877923:G:A	0	-2.08675	-1.59292
45878556	chr19:45878556:G:C	0	-3.53754	-3.11077
45878985	chr19:45878985:T:A	0	-2.75606	-2.27515e-08
45879062	chr19:45879062:C:T	0	-1.03783e-08	-2.17962
45879466	chr19:45879466:G:A	0	-1.03783e-08	-0.844027
45879739	chr19:45879739:G:T	0	-2.67552	-2.27515e-08
45879861	chr19:45879861:A:G	0	-0.871521	-1.2418
45880197	chr19:45880197:C:G	0	-3.01179	-2.3067
45880225	chr19:45880225:C:T	0	-1.03783e-08	-2.4419
45880244	chr19:45880244:C:T	0	-3.0927	-2.78544
45880548	chr19:45880548:C:T	0	-1.03783e-08	-0.445472
45880627	chr19:45880627:T:C	0	-2.06891	-2.99778
45880744	chr19:45880744:C:T	0	-1.03783e-08	-0.0894956
45881052	chr19:45881052:T:C	0	-1.03783e-08	-1.91358
45881053	chr19:45881053:G:A	0	-1.03783e-08	-1.9408
45881054	chr19:45881054:C:A	0	-2.54523	-1.73805
45881201	chr19:45881201:C:T	0	-3.53542	-2.33661
45881296	chr19:45881296:A:G	0	-1.48015	-1.33468
45881572	chr19:45881572:C:T	0	-1.69327	-1.08964
45882180	chr19:45882180:A:C	0	-2.24336	-3.11074
45882739	chr19:45882739:T:A	0	-1.89054	-2.86326
45883166	chr19:45883166:C:G	0	-3.11594	-3.04276
45883416	chr19:45883416:C:T	0	-3.5264	-1.99325
45884086	chr19:45884086:G:A	0	-1.32469	-2.92954
45884245	chr19:45884245:T:C	0	-2.37025	-3.09664
45884534	chr19:45884534:G:C	0	-3.10443	-2.04102
45884683	chr19:45884683:G:A	0	-1.45219	-2.27515e-08
45886068	chr19:45886068:C:T	0	-3.02871	-3.06583
45886270	chr19:45886270:G:C	0	-3.53925	-1.60088
45886273	chr19:45886273:G:C	0	-3.53918	-1.60595
45886345	chr19:45886345:T:G	0	-3.53817	-1.60088
45886476	chr19:45886476:C:T	0	-3.53796	-1.62941
45886501	chr19:45886501:G:A	0	-2.22285	-3.11062
45886578	chr19:45886578:C:G	0	-3.54015	-1.38571
45886622	chr19:45886622:C:T	0	-1.92674	-3.09966
45886631	chr19:45886631:C:T	0	-3.43723	-0.925647
45886660	chr19:45886660:C:G	0	-1.03783e-08	-3.07704
45886988	chr19:45886988:G:A	0	-1.03783e-08	-3.10497
45887022	chr19:45887022:T:C	0	-1.97077	-3.08304
45887155	chr19:45887155:A:G	0	-1.03783e-08	0.18566
45887197	chr19:45887197:C:G	0	-0.912773	-2.47855
45887347	chr19:45887347:G:A	0	-1.76115	-2.93566
45888644	chr19:45888644:AT:A	0	-2.00368	-3.09046
45888659	chr19:45888659:A:G	0	-2.41661	-3.09958
45888701	chr19:45888701:G:T	0	-2.20931	-3.08991
45889193	chr19:45889193:A:G	0	-1.03783e-08	-2.93858
45889661	chr19:45889661:G:A	0	-1.03783e-08	0.709614
45889937	chr19:45889937:A:G	0	-2.99029	-3.08238
45890604	chr19:45890604:G:A	0	-1.03783e-08	-2.98104
45890837	chr19:45890837:G:T	0	-3.39633	-2.27515e-08
45890929	chr19:45890929:C:T	0	-3.49727	-3.09955
45891010	chr19:45891010:G:A	0	-1.8948	-2.27515e-08
45891064	chr19:45891064:G:A	0	-1.65867	-2.95293
45891783	chr19:45891783:AG:A	0	-3.52469	-2.27515e-08
45891815	chr19:45891815:G:A	0	-3.50337	-3.0894
45891982	chr19:45891982:T:C	0	-3.48518	-2.33668
45892045	chr19:45892045:A:G	0	-3.14802	-2.54857
45892720	chr19:45892720:G:A	0	-2.99121	-2.87313
45892920	chr19:45892920:G:C	0	-3.03127	-2.30524
45893655	chr19:45893655:G:C	0	-1.03783e-08	-2.96001
45893762	chr19:45893762:T:C	0	-1.03783e-08	-2.95624
45893843	chr19:45893843:G:A	0	-1.03783e-08	-3.06358
45894274	chr19:45894274:G:A	0	-3.36629	-1.80312
45894401	chr19:45894401:C:T	0	-1.94498	-3.00599
45894459	chr19:45894459:G:C	0	-1.03783e-08	-2.74526
45894629	chr19:45894629:T:C	0	-1.40722	-3.1105
45894720	chr19:45894720:TTTTC:T	0	-2.3629	-3.09568
45895004	chr19:45895004:T:C	0	-3.22774	-2.10578
45895210	chr19:45895210:G:C	0	-3.26549	-2.11093
45895502	chr19:45895502:T:C	0	-1.03783e-08	-2.89179
45895580	chr19:45895580:T:C	0	-1.03783e-08	-2.89413
45895631	chr19:45895631:G:A	0	-1.03783e-08	-2.65323
45895649	chr19:45895649:CACA:C	0	-1.03783e-08	-2.88892
45895701	chr19:45895701:G:A	0	-3.4879	-1.9738
45895731	chr19:45895731:A:G	0	-2.26116	-3.09987
45896054	chr19:45896054:G:A	0	-3.49565	-2.44052
45896787	chr19:45896787:G:A	0	-1.03783e-08	-0.55334
45896877	chr19:45896877:G:A	0	-3.49738	-2.59765
45897033	chr19:45897033:G:A	0	-3.38723	-2.07364
45897091	chr19:45897091:G:T	0	-1.45527	-3.10815
45897185	chr19:45897185:C:T	0	-1.78729	-2.93457
45897237	chr19:45897237:A:AT	0	-1.74944	-2.95813
45897399	chr19:45897399:T:A	0	-1.49561	-3.09807
45897503	chr19:45897503:C:T	0	-3.29022	-2.27515e-08
45897553	chr19:45897553:G:A	0	-1.03783e-08	-2.89891
45897678	chr19:45897678:C:T	0	-3.5397	-2.53951
45898076	chr19:45898076:AC:A	0	-3.39305	-0.877161
45898290	chr19:45898290:G:A	0	-1.03783e-08	-2.29452
45898554	chr19:45898554:C:G	0	-2.3913	-3.11044
45898634	chr19:45898634:A:G	0	-2.36964	-3.11024
45898685	chr19:45898685:C:T	0	-3.50743	-2.86846
45898740	chr19:45898740:C:T	0	-2.274	-2.67121
45898774	chr19:45898774:T:C	0	-3.35731	-2.90501
45899834	chr19:45899834:C:G	0	-3.54005	-2.99985
45899920	chr19:45899920:G:A	0	-1.03783e-08	-2.92476
45900116	chr19:45900116:A:G	0	-3.03396	-2.35993
45900156	chr19:45900156:T:A	0	-3.54	-2.94148
45900299	chr19:45900299:T:A	0	-1.03783e-08	-2.9235
45900656	chr19:45900656:A:G	0	-3.52122	-2.39887
45900700	chr19:45900700:C:T	0	-1.03783e-08	-1.22877
45900733	chr19:45900733:G:A	0	-1.03783e-08	-2.02352
45900787	chr19:45900787:T:C	0	-3.4116	-1.81878
45901170	chr19:45901170:G:A	0	-3.30227	-2.57954
45901321	chr19:45901321:A:G	0	-3.50297	-1.89191
45901336	chr19:45901336:G:C	0	-1.03783e-08	2.38823
45901988	chr19:45901988:G:A	0	-1.62462	-2.81615
45902332	chr19:45902332:T:C	0	-1.6035	-2.92575
45902468	chr19:45902468:C:T	0	-1.03783e-08	-3.08938
45902577	chr19:45902577:G:A	0	-1.03783e-08	-3.10315
45902873	chr19:45902873:C:CA	0	-3.1876	-2.27515e-08
45903205	chr19:45903205:C:T	0	-2.41642	-3.06256
45903467	chr19:45903467:C:T	0	-1.03783e-08	-3.11039
45903519	chr19:45903519:A:C	0	-1.03783e-08	-2.61567
45903690	chr19:45903690:T:A	0	-2.79202	-3.00421
45903759	chr19:45903759:C:G	0	-1.03783e-08	-2.59424
45904025	chr19:45904025:A:AG	0	-1.03783e-08	-2.95717
45904397	chr19:45904397:G:A	0	-2.74166	-2.27515e-08
45904427	chr19:45904427:G:A	0	-2.5011	-1.54676
45904638	chr19:45904638:G:A	0	-1.03783e-08	-1.14461
45904760	chr19:45904760:A:C	0	-2.39378	-3.09872
45904768	chr19:45904768:G:A	0	-2.84194	-2.27515e-08
45904949	chr19:45904949:A:C	0	-3.5403	-2.27515e-08
45905318	chr19:45905318:C:T	0	-1.03783e-08	-1.43473
45905380	chr19:45905380:T:G	0	-2.84961	-2.27515e-08
45905467	chr19:45905467:G:A	0	-2.20936	-1.54912
45906153	chr19:45906153:T:C	0	-1.86322	-2.21002
45906311	chr19:45906311:T:C	0	-1.79443	-2.31006
45906933	chr19:45906933:G:T	0	-1.85172	-2.27515e-08
45906958	chr19:45906958:G:A	0	-2.76353	-3.00312
45907302	chr19:45907302:C:T	0	-1.03783e-08	-1.14591
45907423	chr19:45907423:G:A	0	-1.44901	-3.05755
45907456	chr19:45907456:C:T	0	-3.54024	-2.84094
45907830	chr19:45907830:G:C	0	-3.51892	-2.27515e-08
45908024	chr19:45908024:T:C	0	-1.61289	-3.09974
45908845	chr19:45908845:T:C	0	-3.47448	-3.00752
45909273	chr19:45909273:T:C	0	-2.6443	-2.96569
45909779	chr19:45909779:C:T	0	-2.93001	-2.64272
45909819	chr19:45909819:C:G	0	-3.05932	-2.9475
45910140	chr19:45910140:A:G	0	-3.36528	-2.99648
45910150	chr19:45910150:G:A	0	-3.33658	-2.9861
45910186	chr19:45910186:G:A	0	-1.03783e-08	-3.10529
45910337	chr19:45910337:A:C	0	-3.53755	-3.0011
45910531	chr19:45910531:C:T	0	-3.46889	-2.77701
45911070	chr19:45911070:A:G	0	-3.54049	-3.04112
45911370	chr19:45911370:T:C	0	-3.41786	-2.94596
45911590	chr19:45911590:C:T	0	-1.03783e-08	-3.10856
45911752	chr19:45911752:T:C	0	-3.42013	-2.95428
45911819	chr19:45911819:C:T	0	-1.03783e-08	-2.21548
45911987	chr19:45911987:A:G	0	-3.3198	-2.87889
45912085	chr19:45912085:T:G	0	-3.46075	-2.53722
45912326	chr19:45912326:A:G	0	-3.40912	-2.94596
45912438	chr19:45912438:C:T	0	-3.46595	-2.73464
45912507	chr19:45912507:G:A	0	-1.03783e-08	-2.99734
45912696	chr19:45912696:G:A	0	-3.54013	-3.04485
45912779	chr19:45912779:A:G	0	-3.46654	-2.999
45912918	chr19:45912918:G:A	0	-3.46698	-2.83631
45913007	chr19:45913007:AAC:A	0	-3.05159	-2.48962
45913104	chr19:45913104:A:G	0	-1.03783e-08	-2.99184
45913389	chr19:45913389:G:A	0	-3.44124	-2.85986
45913480	chr19:45913480:C:T	0	-3.43346	-2.84493
45913858	chr19:45913858:A:G	0	-1.03783e-08	-3.0928
45914071	chr19:45914071:C:A	0	-1.03783e-08	-2.92391
45914171	chr19:45914171:G:A	0	-2.39604	-2.51065
45914710	chr19:45914710:T:A	0	-1.03783e-08	-3.11025
45914831	chr19:45914831:T:C	0	-3.4654	-2.40748
45915628	chr19:45915628:G:T	0	-3.53867	-2.807
45915836	chr19:45915836:A:G	0	-3.53069	-2.65113
45916133	chr19:45916133:C:T	0	-1.03783e-08	-1.98884
45916189	chr19:45916189:A:G	0	-3.12549	-2.5633
45916223	chr19:45916223:A:G	0	-1.03783e-08	-1.71093
45916431	chr19:45916431:G:A	0	-1.03783e-08	-2.73632
45916515	chr19:45916515:A:G	0	-3.46117	-2.80332
45916655	chr19:45916655:C:T	0	-1.03783e-08	-2.8394
45916889	chr19:45916889:A:C	0	-3.53475	-2.96732
45916940	chr19:45916940:G:A	0	-1.03783e-08	-3.05623
45917300	chr19:45917300:G:A	0	-1.03783e-08	-3.06826
45917465	chr19:45917465:A:G	0	-1.03783e-08	-2.77568
45917494	chr19:45917494:G:A	0	-1.03783e-08	-2.74244
45918162	chr19:45918162:C:T	0	-2.95024	-2.81246
45918306	chr19:45918306:C:T	0	-3.29689	-2.8209
45918408	chr19:45918408:G:C	0	-1.03783e-08	-3.08312
45918469	chr19:45918469:A:G	0	-3.39587	-1.075
45918813	chr19:45918813:G:C	0	-3.43267	-2.76453
45919219	chr19:45919219:C:T	0	-1.03783e-08	-2.86872
45920087	chr19:45920087:A:T	0	-3.08832	-1.28471
45920606	chr19:45920606:C:A	0	-2.95133	-3.11053
45920617	chr19:45920617:T:A	0	-1.03783e-08	-2.355
45920891	chr19:45920891:C:T	0	-1.03783e-08	-2.48356
45921052	chr19:45921052:ATATT:A	0	-1.03783e-08	-3.08206
45921103	chr19:45921103:ATG:A	0	-1.03783e-08	-1.35068
45921108	chr19:45921108:A:C	0	-1.03783e-08	-2.26567
45921258	chr19:45921258:ATAT:A	0	-3.15469	-2.2906
45921600	chr19:45921600:A:T	0	-1.03783e-08	-2.20543
45921716	chr19:45921716:C:T	0	-3.109	-2.27515e-08
45921729	chr19:45921729:T:A	0	-1.03783e-08	-2.2024
45921766	chr19:45921766:C:T	0	-1.88445	-2.41253
45921857	chr19:45921857:C:T	0	-1.93401	-2.47688
45921975	chr19:45921975:T:C	0	-1.96108	-2.41195
45922172	chr19:45922172:G:A	0	-3.04512	-2.70555
45922206	chr19:45922206:G:A	0	-0.146149	-2.27515e-08
45922394	chr19:45922394:A:G	0	-1.81324	-2.42331
45922652	chr19:45922652:G:A	0	-1.03783e-08	-2.12962
45922734	chr19:45922734:G:A	0	-1.03783e-08	-1.16892
45922752	chr19:45922752:A:T	0	-2.05876	-1.46961
45922818	chr19:45922818:T:C	0	-3.08558	-2.57897
45922838	chr19:45922838:C:T	0	-1.03783e-08	-2.23047
45922864	chr19:45922864:A:G	0	-3.37477	-2.82313
45923056	chr19:45923056:C:T	0	-2.98871	-3.01135
45923342	chr19:45923342:C:T	0	-1.03783e-08	-2.10839
45923472	chr19:45923472:G:A	0	-3.30481	-2.38259
45923527	chr19:45923527:T:A	0	-1.41418	-1.68847
45923618	chr19:45923618:A:G	0	-3.09503	-3.10415
45923633	chr19:45923633:T:C	0	-3.24915	-3.10874
45923678	chr19:45923678:G:A	0	-3.40873	-3.10625
45923708	chr19:45923708:C:T	0	-2.96317	-3.06898
45923802	chr19:45923802:C:T	0	-1.03783e-08	-2.86374
45924127	chr19:45924127:C:T	0	-3.4592	-2.61234
45924429	chr19:45924429:TA:T	0	-3.37954	-2.39868
45924467	chr19:45924467:A:G	0	-3.31565	-2.92441
45924543	chr19:45924543:G:A	0	-1.03783e-08	-3.06194
45924922	chr19:45924922:G:A	0	-3.498	-3.11025
45925017	chr19:45925017:C:A	0	-1.78055	-1.11451
45925070	chr19:45925070:G:C	0	-1.03783e-08	-2.62031
45925438	chr19:45925438:T:A	0	-2.10095	-0.166415
45925529	chr19:45925529:C:T	0	-3.32875	-2.71701
45925668	chr19:45925668:C:T	0	-1.03783e-08	-2.14933
45926461	chr19:45926461:G:C	0	-3.31001	-2.93706
45926525	chr19:45926525:C:T	0	-1.48088	-1.88935
45926998	chr19:45926998:A:T	0	-1.93827	-1.328
45927121	chr19:45927121:C:T	0	-3.14882	-2.64132
45927441	chr19:45927441:C:A	0	-3.10844	-2.73055
45927656	chr19:45927656:T:A	0	-3.23626	-2.97226
45927698	chr19:45927698:AT:A	0	-3.48303	-3.04385
45927753	chr19:45927753:T:G	0	-3.03152	-3.1104
45927891	chr19:45927891:C:G	0	-3.32726	-2.97052
45928080	chr19:45928080:G:A	0	-3.09868	-2.76705
45928082	chr19:45928082:G:A	0	-3.0944	-2.77561
45928114	chr19:45928114:C:T	0	-3.31425	-2.43513
45928380	chr19:45928380:G:A	0	-3.35228	-1.78046
45928794	chr19:45928794:G:A	0	-3.17475	-1.71111
45929953	chr19:45929953:A:G	0	-3.2784	-3.11029
45930111	chr19:45930111:G:A	0	-1.03783e-08	-2.64642
45930139	chr19:45930139:T:C	0	-3.23868	-3.05021
45930394	chr19:45930394:C:G	0	-1.03783e-08	-2.46591
45930475	chr19:45930475:A:G	0	-2.79276	-3.08777
45931116	chr19:45931116:C:T	0	-1.03783e-08	-2.9183
45931166	chr19:45931166:G:A	0	-3.44581	-2.27515e-08
45931678	chr19:45931678:G:A	0	-1.03783e-08	-2.67665
45932062	chr19:45932062:G:A	0	-1.03783e-08	-2.69449
45932196	chr19:45932196:G:A	0	-1.03783e-08	-2.35195
45932502	chr19:45932502:A:G	0	-3.29147	-3.08498
45932551	chr19:45932551:A:C	0	-1.03783e-08	-2.61647
45932807	chr19:45932807:T:C	0	-3.25659	-3.09103
45933306	chr19:45933306:C:T	0	1.73174	-2.27515e-08
45933978	chr19:45933978:G:A	0	-2.34893	-2.27515e-08
45935429	chr19:45935429:A:G	0	-2.47919	-1.63953
45935867	chr19:45935867:A:T	0	-2.88981	-2.44201
45936045	chr19:45936045:C:T	0	-1.03783e-08	-3.11047
45936063	chr19:45936063:G:A	0	-3.30877	-3.09242
45936208	chr19:45936208:G:A	0	-1.03783e-08	-2.17579
45936625	chr19:45936625:AAGAC:A	0	-1.03783e-08	-2.93332
45936891	chr19:45936891:G:A	0	-1.03783e-08	-2.94819
45936956	chr19:45936956:C:G	0	-1.03783e-08	-3.11065
45938239	chr19:45938239:A:G	0	-1.03783e-08	-3.09134
45938391	chr19:45938391:C:T	0	-3.30076	-3.07798
45938692	chr19:45938692:T:C	0	-3.1377	-2.22448
45938955	chr19:45938955:C:T	0	1.04402	-3.05746
45940193	chr19:45940193:G:A	0	-1.03783e-08	-2.95965
45940628	chr19:45940628:C:A	0	-3.40141	-2.99945
45940989	chr19:45940989:A:T	0	-1.03783e-08	-2.38344
45941017	chr19:45941017:C:T	0	-1.03783e-08	-3.08945
45941422	chr19:45941422:C:A	0	-3.53334	-3.10944
45941552	chr19:45941552:G:A	0	-1.03783e-08	-2.92691
45941750	chr19:45941750:A:T	0	-2.98324	-2.61971
45942164	chr19:45942164:C:A	0	-3.43156	-2.74329
45942205	chr19:45942205:C:A	0	-1.03783e-08	-3.00203
45942222	chr19:45942222:G:C	0	-1.03783e-08	-3.06822
45943431	chr19:45943431:C:T	0	-1.03783e-08	-3.1075
45943547	chr19:45943547:C:A	0	-1.03783e-08	-2.85541
45943619	chr19:45943619:A:G	0	-3.09161	-2.2695
45944015	chr19:45944015:T:A	0	-3.42371	-2.27515e-08
45944267	chr19:45944267:A:C	0	-1.03783e-08	-2.98717
45945163	chr19:45945163:T:C	0	-1.03783e-08	-2.95832
45945322	chr19:45945322:A:G	0	-3.50969	-3.11038
45945502	chr19:45945502:T:C	0	-3.43649	-2.29028
45946091	chr19:45946091:G:A	0	-1.03783e-08	-2.85896
45946284	chr19:45946284:C:T	0	-1.03783e-08	-2.81048
45946395	chr19:45946395:T:C	0	-1.03783e-08	-2.65149
45946464	chr19:45946464:T:C	0	-1.03783e-08	-3.11036
45946520	chr19:45946520:A:G	0	-1.03783e-08	-2.90719
45946689	chr19:45946689:T:C	0	-1.03783e-08	-2.09451
45946891	chr19:45946891:AT:A	0	-1.03783e-08	-2.14514
45946975	chr19:45946975:G:A	0	-3.15446	-3.10699
45947042	chr19:45947042:A:G	0	-1.03783e-08	-3.07849
45947061	chr19:45947061:T:C	0	-1.03783e-08	-3.06137
45947956	chr19:45947956:C:T	0	-2.34677	-3.03656
45948142	chr19:45948142:C:A	0	-3.49265	-3.10779
45948516	chr19:45948516:C:T	0	-1.03783e-08	-2.86853
45948669	chr19:45948669:G:C	0	-1.03783e-08	-3.11036
45949427	chr19:45949427:T:C	0	-1.03783e-08	-2.03366
45949625	chr19:45949625:C:T	0	-3.41936	-2.27515e-08
45949635	chr19:45949635:G:A	0	-1.03783e-08	-3.00539
45949677	chr19:45949677:T:C	0	-1.03783e-08	-3.02152
45949867	chr19:45949867:G:A	0	-2.98406	-2.27515e-08
45950362	chr19:45950362:T:C	0	-1.03783e-08	-2.06845
45950371	chr19:45950371:C:T	0	-1.03783e-08	-2.21812
45950394	chr19:45950394:C:T	0	-1.03783e-08	-3.04306
45950546	chr19:45950546:T:C	0	-1.03783e-08	-2.96941
45950760	chr19:45950760:ATAC:A	0	-3.35046	-2.61785
45950992	chr19:45950992:A:G	0	-2.46516	-2.27515e-08
45951575	chr19:45951575:G:T	0	-1.03783e-08	-3.10464
45951613	chr19:45951613:C:T	0	-1.03783e-08	-3.05896
45951801	chr19:45951801:T:A	0	-3.04512	-0.970329
45951908	chr19:45951908:T:C	0	-1.03783e-08	-3.10339
45952399	chr19:45952399:GC:G	0	-1.03783e-08	-2.75328
45952874	chr19:45952874:C:T	0	-1.03783e-08	-2.99571
45953063	chr19:45953063:C:T	0	-1.03783e-08	-3.01702
45953506	chr19:45953506:G:T	0	-2.50734	-3.04835
45954070	chr19:45954070:G:A	0	-3.53709	-3.06628
45954577	chr19:45954577:G:A	0	-1.03783e-08	-2.99457
45954718	chr19:45954718:T:C	0	-3.40897	-2.27515e-08
45954871	chr19:45954871:T:C	0	-3.35997	-2.99389
45955039	chr19:45955039:G:A	0	-3.38837	-2.27515e-08
45955328	chr19:45955328:T:C	0	-1.03783e-08	-3.07345
45955348	chr19:45955348:A:G	0	-1.03783e-08	-2.95077
45955585	chr19:45955585:T:A	0	-3.20491	-2.83992
45955586	chr19:45955586:G:A	0	-1.03783e-08	-2.89284
45955841	chr19:45955841:A:G	0	-1.03783e-08	-2.16209
45955853	chr19:45955853:T:C	0	-3.29625	-2.89453
45956707	chr19:45956707:T:C	0	-3.30501	-2.58343
45957138	chr19:45957138:C:CAG	0	-3.2298	-2.95612
45957411	chr19:45957411:C:T	0	-3.29117	-2.27515e-08
45957878	chr19:45957878:C:T	0	-1.03783e-08	-2.38023
45958508	chr19:45958508:A:G	0	-1.03783e-08	-0.82549
45959868	chr19:45959868:G:A	0	-3.43127	-2.27515e-08
45960879	chr19:45960879:A:G	0	-3.2128	-2.99662
45961440	chr19:45961440:C:T	0	-3.38663	-3.10813
45962073	chr19:45962073:G:T	0	-3.03265	-2.27515e-08
45962131	chr19:45962131:A:C	0	-2.77071	-2.27515e-08
45962138	chr19:45962138:G:A	0	-3.41889	-2.47784
45963457	chr19:45963457:G:A	0	-1.03783e-08	-2.86123
45963594	chr19:45963594:C:T	0	-2.36422	-2.87034
45963942	chr19:45963942:T:G	0	-1.03783e-08	-2.49146
45964077	chr19:45964077:T:C	0	-2.00503	-3.00237
45964243	chr19:45964243:G:A	0	-2.71912	-2.21091
45964656	chr19:45964656:G:A	0	-1.69223	-2.96014
45965161	chr19:45965161:G:A	0	-3.50824	-2.60339
45965445	chr19:45965445:A:G	0	-3.13296	-3.10016
45965498	chr19:45965498:G:A	0	-1.03783e-08	-3.06347
45965504	chr19:45965504:G:A	0	-1.03783e-08	-2.89333
45965593	chr19:45965593:A:G	0	-3.31348	-2.27515e-08
45965765	chr19:45965765:C:T	0	-3.49406	-2.27515e-08
45966054	chr19:45966054:G:GAGA	0	-1.03783e-08	-3.11016
45966066	chr19:45966066:T:G	0	-1.03783e-08	-2.19697
45966153	chr19:45966153:A:G	0	-2.85393	-2.40134
45966208	chr19:45966208:C:G	0	-1.55953	-3.00518
45966224	chr19:45966224:G:C	0	-2.25369	-2.7992
45966262	chr19:45966262:T:C	0	-1.03783e-08	-3.09887
45967035	chr19:45967035:T:C	0	-2.88947	-2.27515e-08
45967047	chr19:45967047:T:C	0	-2.88674	-2.66822
45967176	chr19:45967176:G:A	0	-2.83946	-2.59985
45967178	chr19:45967178:T:C	0	-1.03783e-08	-2.57957
45967835	chr19:45967835:TG:T	0	-1.03783e-08	-2.70203
45967861	chr19:45967861:TG:T	0	-1.03783e-08	-2.91188
45968519	chr19:45968519:G:A	0	-1.03783e-08	-2.73466
45968595	chr19:45968595:G:A	0	-3.38004	-2.91975
45968610	chr19:45968610:G:T	0	-1.03783e-08	-2.9107
45968688	chr19:45968688:A:T	0	-1.03783e-08	-0.251106
45968694	chr19:45968694:C:G	0	-1.03783e-08	-2.82204
45968756	chr19:45968756:G:A	0	-1.73376	-3.05444
45968834	chr19:45968834:G:A	0	-1.71477	-3.01123
45968896	chr19:45968896:C:T	0	-1.03783e-08	-3.09807
45969657	chr19:45969657:G:A	0	-2.81926	-3.01976
45970563	chr19:45970563:A:T	0	-1.03783e-08	-3.0503
45970738	chr19:45970738:T:C	0	-3.05014	-3.03605
45970965	chr19:45970965:G:A	0	-1.03783e-08	-3.03104
45971068	chr19:45971068:G:A	0	-1.03783e-08	-3.11083
45971080	chr19:45971080:G:A	0	-1.03783e-08	-2.97369
45971170	chr19:45971170:G:A	0	-3.20847	-3.11083
45971527	chr19:45971527:C:T	0	-1.03783e-08	-2.85346
45971588	chr19:45971588:C:T	0	-1.03783e-08	-2.99978
45971987	chr19:45971987:A:G	0	-1.03783e-08	-2.8357
45972497	chr19:45972497:C:G	0	-3.18657	-2.67007
45973808	chr19:45973808:C:T	0	-3.13008	-2.27515e-08
45974354	chr19:45974354:A:G	0	-1.03783e-08	-2.95932
45974440	chr19:45974440:T:C	0	-3.11154	-2.60432
45975752	chr19:45975752:C:T	0	-1.03783e-08	-3.04537
45975830	chr19:45975830:T:C	0	-3.30364	-2.27515e-08
45976467	chr19:45976467:G:A	0	-1.03783e-08	-3.00698
45976571	chr19:45976571:C:T	0	-1.03783e-08	-2.68911
45976911	chr19:45976911:T:A	0	-3.4128	-2.6109
45977085	chr19:45977085:G:A	0	-1.03783e-08	-3.10645
45977149	chr19:45977149:T:C	0	-1.03783e-08	-3.06457
45977207	chr19:45977207:C:T	0	-1.03783e-08	-2.23954
45977456	chr19:45977456:C:G	0	-1.03783e-08	-2.8798
45977537	chr19:45977537:A:G	0	-1.03783e-08	-3.11071
45977678	chr19:45977678:T:C	0	-1.03783e-08	-3.10727
45977946	chr19:45977946:T:C	0	-1.03783e-08	-2.9096
45978077	chr19:45978077:A:G	0	-3.29456	-3.10964
45978187	chr19:45978187:C:T	0	-3.36311	-2.99982
45978711	chr19:45978711:C:T	0	-2.8403	-2.77209
45979401	chr19:45979401:G:A	0	-1.03783e-08	-3.10819
45979564	chr19:45979564:T:A	0	-3.32085	-2.88066
45980033	chr19:45980033:C:T	0	-1.03783e-08	-1.56581
45980142	chr19:45980142:C:T	0	-3.5085	-2.27515e-08
45980254	chr19:45980254:G:A	0	-2.71317	-1.58793
45980324	chr19:45980324:G:A	0	-1.03783e-08	-3.01498
45980416	chr19:45980416:C:T	0	-3.24905	-2.27515e-08
45980472	chr19:45980472:A:G	0	-3.25612	-3.10918
45981113	chr19:45981113:C:T	0	-1.03783e-08	-3.00578
45983409	chr19:45983409:T:G	0	-2.92865	-2.87502
45984604	chr19:45984604:C:T	0	-1.03783e-08	-3.08962
45985160	chr19:45985160:C:T	0	-3.50823	-3.09497
45985261	chr19:45985261:C:T	0	-2.90032	-3.04146
45985546	chr19:45985546:G:A	0	-1.03783e-08	-3.1098
45985847	chr19:45985847:T:C	0	-3.24666	-2.85569
45985869	chr19:45985869:T:C	0	-2.77625	-2.70856
45985984	chr19:45985984:A:G	0	-2.9482	-3.07979
45986186	chr19:45986186:ACT:A	0	-1.03783e-08	-3.08906
45986732	chr19:45986732:C:T	0	-1.03783e-08	-2.05758
45986806	chr19:45986806:A:G	0	-3.397	-2.27515e-08
45986907	chr19:45986907:T:A	0	-1.03783e-08	-3.10102
45987409	chr19:45987409:C:T	0	-0.899689	-2.27515e-08
45988567	chr19:45988567:G:T	0	-1.32376	-2.7932
45988698	chr19:45988698:T:C	0	-3.22292	-3.05958
45989018	chr19:45989018:C:T	0	-3.07458	-3.05915
45989188	chr19:45989188:T:G	0	-3.18575	-2.98365
45989784	chr19:45989784:C:G	0	-1.03783e-08	-2.99439
45989862	chr19:45989862:C:T	0	-1.03783e-08	-3.10222
45989957	chr19:45989957:G:A	0	-3.06314	-3.06651
45990065	chr19:45990065:C:T	0	-3.22083	-3.01785
45990091	chr19:45990091:G:A	0	-3.17684	-2.97863
45990317	chr19:45990317:G:A	0	-1.03783e-08	-3.10044
45990334	chr19:45990334:G:A	0	-1.03783e-08	-2.65202
45990579	chr19:45990579:T:C	0	-2.97973	-3.08376
45990739	chr19:45990739:T:G	0	-1.03783e-08	-3.10325
45990789	chr19:45990789:T:C	0	-3.1069	-3.06234
45991916	chr19:45991916:C:A	0	-1.03783e-08	-3.02164
45991947	chr19:45991947:T:C	0	-3.54049	-3.11074
45992246	chr19:45992246:T:C	0	-3.53998	-3.09323
45992381	chr19:45992381:T:C	0	-3.31849	-3.07994
45992385	chr19:45992385:A:G	0	-3.35576	-3.06947
45992395	chr19:45992395:C:T	0	-1.03783e-08	-3.01085
45992487	chr19:45992487:A:G	0	-3.28516	-3.04067
45992535	chr19:45992535:T:C	0	-3.31704	-3.09343
45992577	chr19:45992577:G:A	0	-3.29973	-3.04278
45992677	chr19:45992677:A:G	0	-3.2786	-3.05987
45992858	chr19:45992858:T:C	0	-3.32132	-3.04029
45993113	chr19:45993113:T:C	0	-3.2732	-3.05532
45993192	chr19:45993192:A:G	0	-3.03016	-2.97351
45993535	chr19:45993535:A:C	0	-2.87907	-3.04729
45993611	chr19:45993611:A:T	0	-1.03783e-08	-2.38825
45994035	chr19:45994035:A:C	0	-3.2753	-3.05363
45994039	chr19:45994039:A:T	0	-3.27259	-3.04432
45994080	chr19:45994080:T:C	0	-3.13754	-3.0908
45994143	chr19:45994143:G:A	0	-3.27618	-3.04913
45994162	chr19:45994162:C:T	0	-3.29949	-3.05124
45994327	chr19:45994327:G:T	0	-3.26323	-3.03508
45994448	chr19:45994448:A:G	0	-3.36014	-2.90413
45994501	chr19:45994501:A:G	0	-2.64383	-2.20127
45995095	chr19:45995095:C:G	0	-3.24868	-3.05398
45995774	chr19:45995774:A:G	0	-3.14384	-2.92226
45996249	chr19:45996249:G:T	0	-1.03783e-08	-1.74159
45996279	chr19:45996279:A:G	0	-3.52023	-3.10304
45996285	chr19:45996285:G:T	0	-1.03783e-08	-2.90892
45996498	chr19:45996498:T:C	0	-3.2126	-3.06385
45996798	chr19:45996798:T:C	0	-3.19723	-3.03823
45996823	chr19:45996823:C:T	0	-3.21696	-3.04837
45996939	chr19:45996939:T:C	0	-3.24723	-3.01466
45996941	chr19:45996941:T:C	0	-3.2525	-3.01107
45996970	chr19:45996970:C:T	0	-3.21368	-2.8136
45996971	chr19:45996971:A:G	0	-3.23772	-3.00156
45997032	chr19:45997032:C:T	0	-1.03783e-08	-2.76604
45997036	chr19:45997036:C:T	0	-3.25402	-2.99448
45997084	chr19:45997084:AG:A	0	-3.20375	-3.07955
45997100	chr19:45997100:C:T	0	-3.25917	-2.98363
45997101	chr19:45997101:C:T	0	-3.26277	-2.99165
45997197	chr19:45997197:G:T	0	-3.26648	-3.06667
45997334	chr19:45997334:T:C	0	-1.03783e-08	-2.89298
45997357	chr19:45997357:A:G	0	-1.03783e-08	-3.00882
45997400	chr19:45997400:TA:T	0	-1.03783e-08	-2.87837
45997404	chr19:45997404:T:A	0	-3.07633	-2.90132
45997477	chr19:45997477:A:G	0	-2.63249	-3.0156
45997603	chr19:45997603:G:C	0	-3.07992	-2.79864
45997669	chr19:45997669:G:A	0	-2.94633	-2.93172
45997762	chr19:45997762:C:T	0	-1.03783e-08	-2.67125
45997869	chr19:45997869:C:T	0	-3.39138	-2.64586
45997906	chr19:45997906:C:T	0	-1.03783e-08	-3.0493
45998205	chr19:45998205:G:A	0	-3.52487	-3.06423
45998343	chr19:45998343:T:C	0	-1.03783e-08	-3.11053
45998998	chr19:45998998:G:T	0	-1.03783e-08	-3.10844
45999043	chr19:45999043:C:T	0	-3.4331	-3.08221
45999459	chr19:45999459:T:G	0	-3.33492	-3.05523
46000468	chr19:46000468:G:GA	0	-3.3435	-3.10627
46000517	chr19:46000517:A:T	0	-3.3531	-3.10216
46000932	chr19:46000932:G:A	0	-1.03783e-08	-2.47178
46000937	chr19:46000937:G:A	0	-1.03783e-08	-3.04796
46001475	chr19:46001475:C:T	0	-1.03783e-08	-2.40175
46001491	chr19:46001491:T:C	0	-3.34056	-3.01982
46001776	chr19:46001776:A:C	0	-3.30791	-3.11016
46001800	chr19:46001800:T:G	0	-3.30149	-3.11043
46001805	chr19:46001805:A:G	0	-3.15852	-2.27515e-08
46001984	chr19:46001984:G:A	0	-3.40212	-3.10997
46002064	chr19:46002064:C:A	0	-3.32399	-3.1106
46002126	chr19:46002126:A:G	0	-1.03783e-08	-3.10831
46002285	chr19:46002285:A:G	0	-2.90821	-3.06579
46002445	chr19:46002445:T:TC	0	-1.03783e-08	-2.38732
46002463	chr19:46002463:C:T	0	-1.03783e-08	-2.60738
46002571	chr19:46002571:A:G	0	-3.35496	-3.10875
46002747	chr19:46002747:A:G	0	-3.33226	-3.10947
46002945	chr19:46002945:C:G	0	-2.35599	-3.09241
46003175	chr19:46003175:G:A	0	-1.03783e-08	-2.1072
46003272	chr19:46003272:C:T	0	-1.03783e-08	-3.02171
46003314	chr19:46003314:T:C	0	-1.03783e-08	-2.7644
46003551	chr19:46003551:G:A	0	-3.36125	-3.10948
46004000	chr19:46004000:A:G	0	-2.85122	-3.05065
46004099	chr19:46004099:C:T	0	-1.03783e-08	-3.09473
46004220	chr19:46004220:G:A	0	-2.77451	-2.99675
46004286	chr19:46004286:T:C	0	-1.03783e-08	-3.04036
46004320	chr19:46004320:T:C	0	-3.31766	-2.50054
46004412	chr19:46004412:A:T	0	-1.03783e-08	-0.843517
46004478	chr19:46004478:T:G	0	-3.2324	-2.01075
46004484	chr19:46004484:A:G	0	-1.03783e-08	-0.391586
46004704	chr19:46004704:A:G	0	-3.4457	-1.06655
46004744	chr19:46004744:C:T	0	-1.03783e-08	-2.85043
46004945	chr19:46004945:T:C	0	-1.03783e-08	-2.76456
46005075	chr19:46005075:A:G	0	-1.03783e-08	-1.493
46005108	chr19:46005108:T:C	0	-3.34681	-3.09388
46005136	chr19:46005136:G:A	0	-1.03783e-08	-3.10649
46005146	chr19:46005146:A:G	0	-1.03783e-08	-2.6857
46005266	chr19:46005266:T:TC	0	-3.39871	-3.02424
46006196	chr19:46006196:G:A	0	-1.03783e-08	-2.91931
46006321	chr19:46006321:A:G	0	-3.4589	-2.90282
46006517	chr19:46006517:G:A	0	-1.03783e-08	-1.88659
46006521	chr19:46006521:C:T	0	-1.03783e-08	-2.96279
46006997	chr19:46006997:G:C	0	-1.03783e-08	-2.5931
46007184	chr19:46007184:G:T	0	-1.03783e-08	-2.38506
46007410	chr19:46007410:A:C	0	-1.03783e-08	-1.72307
46007411	chr19:46007411:C:T	0	-1.03783e-08	-1.72295
46007492	chr19:46007492:A:G	0	-2.7547	-3.03242
46007624	chr19:46007624:G:A	0	-2.9883	-2.06698
46007731	chr19:46007731:C:T	0	-1.03783e-08	-2.26256
46008002	chr19:46008002:A:G	0	-3.03255	-3.08495
46008088	chr19:46008088:C:T	0	-2.85088	-3.04994
46008357	chr19:46008357:C:T	0	-2.77464	-3.10768
46008751	chr19:46008751:G:A	0	-2.513	-3.02326
46008872	chr19:46008872:C:T	0	-3.53151	-2.02319
46009040	chr19:46009040:T:C	0	-3.53829	-2.39544
46009077	chr19:46009077:G:C	0	-1.03783e-08	-2.89518
46009144	chr19:46009144:G:A	0	-1.03783e-08	-3.06195
46009377	chr19:46009377:G:A	0	-2.78716	-3.04949
46009393	chr19:46009393:G:A	0	-3.45772	-2.08418
46009412	chr19:46009412:G:A	0	-3.45763	-1.80907
46009625	chr19:46009625:T:C	0	-1.03783e-08	-1.16789
46009719	chr19:46009719:T:C	0	-3.19473	-2.07891
46009806	chr19:46009806:GTGTGTGTGTA:G	0	-3.08052	-1.76692
46009825	chr19:46009825:T:C	0	-3.14322	-2.13215
46009827	chr19:46009827:T:C	0	-3.13807	-2.05671
46009829	chr19:46009829:T:C	0	-3.1359	-1.94072
46009831	chr19:46009831:T:C	0	-3.12904	-1.91643
46009833	chr19:46009833:T:C	0	-3.12724	-1.91646
46009912	chr19:46009912:G:T	0	-1.03783e-08	-2.8994
46010066	chr19:46010066:T:G	0	-1.03783e-08	-1.78535
46010265	chr19:46010265:T:C	0	-1.03783e-08	-3.08886
46011141	chr19:46011141:TG:T	0	-1.03783e-08	-3.01838
46011183	chr19:46011183:G:A	0	-3.10277	-1.97275
46011186	chr19:46011186:C:T	0	-3.43117	-2.27515e-08
46011663	chr19:46011663:C:T	0	-1.03783e-08	-2.22177
46011800	chr19:46011800:A:G	0	-2.97968	-2.21186
46012327	chr19:46012327:A:C	0	-1.03783e-08	-2.03606
46012374	chr19:46012374:A:T	0	-3.18177	-2.19503
46012388	chr19:46012388:A:G	0	-3.09209	-2.05168
46012400	chr19:46012400:C:T	0	-3.50541	-2.27515e-08
46012547	chr19:46012547:T:C	0	-1.03783e-08	-2.91651
46012579	chr19:46012579:A:G	0	-3.07005	-1.74617
46012640	chr19:46012640:CTA:C	0	-3.45941	-2.27515e-08
46012648	chr19:46012648:A:G	0	-2.97553	-2.23945
46012663	chr19:46012663:GA:G	0	-3.01919	-2.27912
46012775	chr19:46012775:G:A	0	-1.03783e-08	-2.77143
46012787	chr19:46012787:G:A	0	-1.03783e-08	-2.90424
46012814	chr19:46012814:A:ATATAGTTTAGTTGTATCTCTTT	0	-3.43119	-2.27515e-08
46012957	chr19:46012957:C:T	0	-3.51947	-2.27515e-08
46013016	chr19:46013016:T:A	0	-3.12569	-2.16971
46013121	chr19:46013121:C:T	0	-2.21362	-2.57095
46013210	chr19:46013210:GA:G	0	-1.03783e-08	-2.83892
46013590	chr19:46013590:C:T	0	-3.0995	-2.1532
46013781	chr19:46013781:G:A	0	-3.50871	-3.11021
46013933	chr19:46013933:C:T	0	-3.02685	-2.0286
46014295	chr19:46014295:C:T	0	-3.1526	-2.09318
46014817	chr19:46014817:G:A	0	-2.44613	-3.10257
46014820	chr19:46014820:G:A	0	-1.03783e-08	-3.07357
46015043	chr19:46015043:C:T	0	-2.51024	-3.11038
46015157	chr19:46015157:C:G	0	-3.52868	-2.27515e-08
46015318	chr19:46015318:C:T	0	-3.41601	-2.27515e-08
46015393	chr19:46015393:A:G	0	-2.49413	-3.09004
46015977	chr19:46015977:G:A	0	-2.39395	-3.08213
46016106	chr19:46016106:TCGTCCCGGGAGCGCTCCG:T	0	-1.03783e-08	-3.07983
46016768	chr19:46016768:A:G	0	-1.76664	-2.81563
46016811	chr19:46016811:C:T	0	-3.50915	-2.27515e-08
46016953	chr19:46016953:A:C	0	-1.03783e-08	-2.09506
46017470	chr19:46017470:G:C	0	-3.40891	-1.72812
46017814	chr19:46017814:G:A	0	-2.39815	-2.65271
46018040	chr19:46018040:C:T	0	-1.03783e-08	-3.02408
46018273	chr19:46018273:CA:C	0	-1.03783e-08	-2.29632
46018776	chr19:46018776:G:A	0	-3.54041	-2.27515e-08
46019192	chr19:46019192:T:G	0	-1.03783e-08	-3.08804
46019401	chr19:46019401:T:A	0	-1.03783e-08	-3.06277
46020355	chr19:46020355:C:T	0	-1.03783e-08	-2.71209
46020426	chr19:46020426:T:C	0	-1.35706	-2.27515e-08
46020609	chr19:46020609:G:A	0	-1.14592	-2.92259
46021038	chr19:46021038:A:T	0	-2.90788	-3.10496
46021114	chr19:46021114:C:T	0	-1.03783e-08	-2.70299
46021140	chr19:46021140:G:A	0	-1.03783e-08	-1.7546
46021213	chr19:46021213:C:T	0	-2.88024	-3.10294
46021349	chr19:46021349:A:G	0	-1.03783e-08	-2.67483
46021449	chr19:46021449:T:A	0	-1.03783e-08	-3.10983
46022038	chr19:46022038:A:AT	0	-1.03783e-08	-1.95537
46022045	chr19:46022045:G:A	0	-1.03783e-08	-2.96466
46022314	chr19:46022314:G:T	0	-1.03783e-08	-1.95213
46022397	chr19:46022397:C:T	0	-1.03783e-08	-2.09401
46022609	chr19:46022609:T:G	0	-3.40172	-3.02826
46022746	chr19:46022746:G:A	0	-1.03783e-08	-2.90905
46023040	chr19:46023040:T:G	0	-3.42306	-3.1085
46023150	chr19:46023150:C:T	0	-1.03783e-08	-2.64224
46023390	chr19:46023390:G:A	0	-2.65562	-2.87697
46023692	chr19:46023692:T:A	0	-3.3848	-3.11053
46024511	chr19:46024511:A:G	0	-1.03783e-08	-2.281
46024912	chr19:46024912:C:T	0	-3.44844	-2.27515e-08
46025162	chr19:46025162:C:T	0	-3.51999	-2.27515e-08
46025683	chr19:46025683:C:T	0	-2.58788	-3.0667
46025695	chr19:46025695:T:C	0	-1.03783e-08	-2.92424
46026198	chr19:46026198:G:A	0	-2.56119	-3.06992
46026410	chr19:46026410:C:T	0	-2.53826	-3.06761
46026480	chr19:46026480:T:C	0	-2.8662	-2.27515e-08
46026660	chr19:46026660:C:T	0	-3.03777	-2.27515e-08
46026662	chr19:46026662:C:T	0	1.1062	-3.06237
46026884	chr19:46026884:C:A	0	-1.03783e-08	-2.72378
46026905	chr19:46026905:C:G	0	-1.03783e-08	-2.67348
46026992	chr19:46026992:A:T	0	-1.2453	-3.01078
46027131	chr19:46027131:T:C	0	-2.4436	-2.47247
46027349	chr19:46027349:C:T	0	-1.03783e-08	-2.4606
46027905	chr19:46027905:T:C	0	-1.03783e-08	-3.08824
46027961	chr19:46027961:T:C	0	-0.937729	-3.01676
46029285	chr19:46029285:C:T	0	-1.03783e-08	-2.75374
46029507	chr19:46029507:G:A	0	0.990887	-2.27515e-08
46029891	chr19:46029891:C:T	0	-1.82413	-2.90668
46030209	chr19:46030209:A:G	0	-1.03783e-08	-2.84068
46030421	chr19:46030421:C:T	0	-1.03783e-08	-3.04328
46030528	chr19:46030528:G:T	0	-3.45779	-2.27515e-08
46030656	chr19:46030656:G:A	0	-2.39329	-2.89496
46030738	chr19:46030738:T:C	0	-2.34026	-2.84957
46031026	chr19:46031026:G:A	0	-2.14751	-2.59837
46031146	chr19:46031146:G:A	0	-2.40895	-2.83185
46031306	chr19:46031306:G:A	0	-2.3498	-2.96605
46031941	chr19:46031941:G:A	0	-1.03783e-08	-3.04185
46031988	chr19:46031988:A:G	0	-1.03783e-08	-2.92041
46032079	chr19:46032079:C:T	0	-1.03783e-08	-2.62066
46032143	chr19:46032143:T:C	0	-1.03783e-08	-2.90942
46032157	chr19:46032157:C:T	0	-1.03783e-08	-2.82976
46032196	chr19:46032196:A:C	0	-1.03783e-08	-2.74351
46032220	chr19:46032220:G:A	0	-1.03783e-08	-2.62421
46032386	chr19:46032386:C:G	0	-3.38237	-2.27515e-08
46032391	chr19:46032391:G:A	0	-1.03783e-08	-2.62387
46032686	chr19:46032686:C:T	0	-1.03783e-08	-1.51207
46032799	chr19:46032799:A:G	0	-1.03783e-08	-2.568
46033155	chr19:46033155:G:C	0	-0.884081	-2.58991
46033294	chr19:46033294:A:G	0	-1.03783e-08	-2.93631
46033583	chr19:46033583:C:T	0	-3.46863	-2.79377
46033644	chr19:46033644:G:A	0	-1.03783e-08	-2.9353
46033711	chr19:46033711:C:T	0	-1.03783e-08	-2.93501
46033744	chr19:46033744:C:G	0	-1.03783e-08	-2.80298
46033747	chr19:46033747:G:A	0	-1.03783e-08	-2.48255
46034023	chr19:46034023:C:T	0	-1.03783e-08	-2.53855
46034034	chr19:46034034:G:A	0	-1.03783e-08	-2.97767
46034455	chr19:46034455:G:A	0	-1.03783e-08	-2.97091
46034679	chr19:46034679:G:A	0	-1.03783e-08	-2.99458
46035031	chr19:46035031:G:A	0	-1.03783e-08	-2.98482
46035055	chr19:46035055:A:G	0	-1.03783e-08	-2.97962
46035067	chr19:46035067:C:T	0	-3.44712	-2.68396
46035156	chr19:46035156:G:T	0	-1.03783e-08	-3.06473
46035158	chr19:46035158:C:T	0	-0.44227	-2.7241
46035168	chr19:46035168:G:A	0	-3.47193	-1.50625
46035232	chr19:46035232:C:G	0	-1.03783e-08	-2.71834
46035297	chr19:46035297:C:T	0	-1.03783e-08	-2.78608
46035352	chr19:46035352:T:C	0	-1.03783e-08	-2.7658
46035387	chr19:46035387:G:A	0	-1.93515	-3.10746
46035397	chr19:46035397:C:T	0	-1.03783e-08	-2.65818
46035499	chr19:46035499:C:T	0	-1.03783e-08	-2.7185
46035505	chr19:46035505:A:G	0	1.3354	-3.09081
46035564	chr19:46035564:T:C	0	-1.03783e-08	-2.96223
46035579	chr19:46035579:CTG:C	0	-1.03783e-08	-2.94633
46035639	chr19:46035639:T:C	0	-2.67754	-3.0885
46035670	chr19:46035670:C:T	0	-0.315337	-2.56712
46035725	chr19:46035725:T:C	0	-2.4128	-2.58642
46036018	chr19:46036018:A:G	0	-1.03783e-08	-2.85317
46036069	chr19:46036069:T:C	0	-1.03783e-08	-2.78414
46036373	chr19:46036373:A:G	0	-2.78189	-2.99053
46036475	chr19:46036475:A:C	0	-1.03783e-08	-2.81065
46036832	chr19:46036832:G:T	0	-1.03783e-08	-2.82812
46036906	chr19:46036906:G:C	0	-1.03783e-08	-2.98145
46036975	chr19:46036975:T:C	0	-2.79049	-3.05861
46037021	chr19:46037021:G:A	0	-3.42721	-2.27515e-08
46037232	chr19:46037232:A:AAG	0	-2.89233	-3.08095
46037296	chr19:46037296:C:A	0	-1.03783e-08	-2.78865
46037390	chr19:46037390:T:C	0	-1.03783e-08	-2.80703
46037440	chr19:46037440:G:A	0	-1.03783e-08	-2.8065
46037456	chr19:46037456:C:T	0	-1.03783e-08	-2.74663
46037502	chr19:46037502:A:G	0	-1.03783e-08	-2.8408
46037665	chr19:46037665:C:A	0	-1.03783e-08	-2.80196
46037853	chr19:46037853:A:G	0	-1.03783e-08	-2.78232
46038187	chr19:46038187:A:G	0	-2.93389	-3.08291
46038244	chr19:46038244:G:A	0	-1.03783e-08	-2.79459
46038337	chr19:46038337:C:T	0	-1.03783e-08	-0.823534
46038360	chr19:46038360:G:T	0	-0.758087	-2.74954
46039213	chr19:46039213:G:A	0	-3.2444	-2.33992
46039954	chr19:46039954:T:C	0	-1.03783e-08	-2.8418
46039992	chr19:46039992:G:A	0	-1.03783e-08	-2.80813
46039994	chr19:46039994:C:T	0	-1.03783e-08	-2.84096
46040122	chr19:46040122:C:G	0	-1.03783e-08	-2.96749
46040269	chr19:46040269:TGGAAGCAGGGCC:T	0	-1.03783e-08	1.07895
46040700	chr19:46040700:G:A	0	-1.03783e-08	-2.77538
46040723	chr19:46040723:G:A	0	-1.03783e-08	-2.83098
46040732	chr19:46040732:G:A	0	-1.03783e-08	-2.40923
46040990	chr19:46040990:G:A	0	-1.03783e-08	-2.87442
46041049	chr19:46041049:T:TA	0	-1.28633	-2.27515e-08
46041053	chr19:46041053:G:A	0	-1.03783e-08	-2.84805
46041211	chr19:46041211:A:G	0	-1.03783e-08	-3.0661
46041840	chr19:46041840:T:C	0	-3.51566	-2.27515e-08
46042100	chr19:46042100:CATTGATTTTGTTGTTGT:C	0	-2.67346	-2.98722
46042122	chr19:46042122:C:A	0	-2.62452	-2.97676
46042127	chr19:46042127:T:G	0	-2.66374	-2.99353
46042130	chr19:46042130:C:A	0	-2.65897	-2.98568
46042131	chr19:46042131:ACT:A	0	-2.61345	-2.98967
46042138	chr19:46042138:C:T	0	-1.03783e-08	-2.61421
46042743	chr19:46042743:T:C	0	-1.03783e-08	-1.77673
46042896	chr19:46042896:T:C	0	-2.36961	-2.27515e-08
46042992	chr19:46042992:G:A	0	-2.65766	-2.05795
46043139	chr19:46043139:G:A	0	-1.02792	-2.42533
46043582	chr19:46043582:C:A	0	-3.53987	-2.27515e-08
46043700	chr19:46043700:T:A	0	-1.03783e-08	-2.81976
46043765	chr19:46043765:T:C	0	-2.93158	-2.62726
46044072	chr19:46044072:A:G	0	-3.50956	-3.11083
46044262	chr19:46044262:G:A	0	-0.799265	-2.27515e-08
46044589	chr19:46044589:G:A	0	-1.03783e-08	-3.11073
46044675	chr19:46044675:C:T	0	-3.52456	-3.09426
46044821	chr19:46044821:C:T	0	-3.07773	-2.84525
46044892	chr19:46044892:CCTGA:C	0	-2.97269	-2.83229
46044970	chr19:46044970:G:A	0	0.0201497	-2.27515e-08
46045179	chr19:46045179:T:C	0	-1.03783e-08	-2.47144
46045398	chr19:46045398:G:A	0	-3.09511	-3.09055
46045400	chr19:46045400:G:A	0	-3.52093	-2.81855
46045455	chr19:46045455:AG:A	0	-1.03783e-08	-3.01552
46045456	chr19:46045456:G:A	0	-3.4859	-3.10133
46045671	chr19:46045671:C:G	0	-1.03783e-08	-2.804
46045778	chr19:46045778:T:C	0	-1.03783e-08	-2.37581
46046063	chr19:46046063:C:A	0	-2.87548	-3.0724
46046406	chr19:46046406:C:T	0	-2.92327	-2.81929
46046736	chr19:46046736:C:T	0	-1.03783e-08	-3.1048
46047393	chr19:46047393:A:G	0	-1.03783e-08	-2.65612
46047487	chr19:46047487:T:G	0	-1.03783e-08	-2.67083
46048141	chr19:46048141:C:T	0	-3.2025	-2.27515e-08
46048200	chr19:46048200:T:C	0	-2.85493	-2.9232
46048380	chr19:46048380:C:T	0	-3.48933	-3.10766
46048607	chr19:46048607:T:G	0	-3.48351	-2.61515
46048746	chr19:46048746:C:T	0	-1.03783e-08	-3.0851
46048808	chr19:46048808:G:A	0	-3.21017	-2.95164
46048990	chr19:46048990:A:G	0	-2.93721	-2.93623
46050799	chr19:46050799:A:G	0	-1.03783e-08	-3.09363
46050903	chr19:46050903:T:A	0	-1.03783e-08	-2.92349
46050934	chr19:46050934:C:A	0	-3.24583	-3.0252
46051078	chr19:46051078:T:C	0	-2.91661	-2.92391
46051081	chr19:46051081:A:G	0	-1.03783e-08	-3.10312
46051227	chr19:46051227:C:T	0	-3.27631	-2.98396
46051399	chr19:46051399:G:C	0	-2.88375	-2.89579
46051416	chr19:46051416:T:C	0	-2.96698	-3.08988
46051505	chr19:46051505:G:A	0	-1.03783e-08	-2.58068
46051624	chr19:46051624:C:T	0	-3.34143	-2.27515e-08
46051973	chr19:46051973:C:A	0	-2.65619	-3.01437
46052135	chr19:46052135:C:T	0	-2.36291	-2.99055
46052282	chr19:46052282:T:G	0	-1.03783e-08	-3.04681
46052537	chr19:46052537:C:T	0	-2.39316	-2.27515e-08
46053448	chr19:46053448:C:T	0	-2.69129	-3.11059
46053560	chr19:46053560:T:A	0	-3.20383	-2.73549
46053840	chr19:46053840:T:C	0	-1.03783e-08	-3.06766
46054008	chr19:46054008:T:G	0	-1.03783e-08	-3.07951
46054295	chr19:46054295:T:C	0	-2.63316	-3.03251
46054593	chr19:46054593:C:T	0	-3.2492	-2.85464
46055100	chr19:46055100:G:C	0	-1.03783e-08	-2.72057
46055494	chr19:46055494:T:C	0	-2.78731	-2.4922
46055808	chr19:46055808:A:G	0	-1.03783e-08	-3.06876
46055888	chr19:46055888:C:T	0	-2.8857	-2.9334
46055932	chr19:46055932:G:A	0	-3.37246	-3.10997
46056491	chr19:46056491:C:G	0	-1.03783e-08	-2.59449
46056925	chr19:46056925:G:C	0	-1.03783e-08	-2.93479
46057055	chr19:46057055:A:C	0	-3.30673	-3.10348
46057252	chr19:46057252:T:C	0	-3.24077	-2.76518
46057423	chr19:46057423:A:G	0	-3.49153	-2.27515e-08
46057623	chr19:46057623:G:T	0	-2.80418	-2.94822
46057705	chr19:46057705:A:T	0	-3.19993	-2.9564
46057767	chr19:46057767:C:T	0	-2.32867	-3.10745
46059176	chr19:46059176:G:A	0	-1.03783e-08	-3.05292
46059515	chr19:46059515:T:G	0	-3.22275	-2.9275
46060081	chr19:46060081:T:C	0	-3.47254	-2.69672
46060395	chr19:46060395:G:A	0	-2.80952	-2.95027
46060710	chr19:46060710:A:G	0	-1.03783e-08	-2.82773
46061267	chr19:46061267:A:G	0	-2.83215	-2.96238
46061362	chr19:46061362:A:T	0	-3.35669	-3.10799
46061511	chr19:46061511:G:A	0	-1.03783e-08	-3.11021
46061566	chr19:46061566:A:G	0	-2.73098	-3.02344
46061714	chr19:46061714:A:G	0	-2.77806	-2.97099
46062223	chr19:46062223:T:C	0	-2.75114	-2.50207
46062364	chr19:46062364:A:C	0	-3.34818	-3.11039
46062370	chr19:46062370:T:C	0	-3.14922	-2.93164
46062726	chr19:46062726:A:T	0	-2.79764	-2.27515e-08
46063237	chr19:46063237:T:A	0	-2.42113	-3.10042
46063403	chr19:46063403:A:G	0	-2.65982	-2.9428
46063477	chr19:46063477:T:C	0	-1.03783e-08	-3.09682
46063550	chr19:46063550:C:T	0	-2.7062	-2.94399
46063874	chr19:46063874:G:A	0	-3.3476	-3.11031
46064730	chr19:46064730:G:A	0	-2.40277	-3.0945
46064905	chr19:46064905:C:T	0	-1.03783e-08	-2.72749
46065380	chr19:46065380:C:T	0	-2.63473	-2.95972
46065597	chr19:46065597:G:A	0	-1.03783e-08	-3.03094
46065708	chr19:46065708:C:T	0	-1.03783e-08	-3.08829
46066361	chr19:46066361:A:G	0	-2.63825	-3.01972
46066482	chr19:46066482:C:T	0	-3.27969	-3.11028
46066568	chr19:46066568:T:C	0	-3.14581	-2.99981
46066573	chr19:46066573:A:T	0	-2.61827	-3.00035
46066731	chr19:46066731:C:T	0	-1.03783e-08	-3.04153
46067397	chr19:46067397:T:C	0	-1.03783e-08	-2.76359
46067411	chr19:46067411:C:T	0	-2.5416	-0.70927
46067482	chr19:46067482:G:A	0	-3.30572	-3.00642
46067662	chr19:46067662:G:C	0	-1.03783e-08	-2.92077
46068153	chr19:46068153:T:C	0	-3.35165	-2.9389
46068410	chr19:46068410:A:C	0	-3.30738	-2.84666
46068545	chr19:46068545:G:T	0	-1.03783e-08	-3.09876
46068595	chr19:46068595:C:T	0	-1.03783e-08	-2.57582
46068647	chr19:46068647:G:T	0	-1.9346	-2.98828
46069030	chr19:46069030:C:T	0	-1.03783e-08	-2.15689
46069286	chr19:46069286:C:T	0	-2.57093	-3.09817
46069445	chr19:46069445:A:T	0	-2.37844	-3.10782
46069504	chr19:46069504:T:C	0	-2.4772	-3.10132
46069901	chr19:46069901:T:C	0	-2.62955	-2.94474
46070123	chr19:46070123:C:A	0	-3.15219	-2.77505
46070227	chr19:46070227:A:G	0	-2.4931	-2.64734
46070526	chr19:46070526:G:A	0	-2.76918	-2.98245
46071585	chr19:46071585:C:A	0	-2.5421	-2.96452
46071715	chr19:46071715:A:G	0	-2.03527	-2.27515e-08
46071916	chr19:46071916:G:A	0	-1.03783e-08	-3.1013
46072145	chr19:46072145:G:A	0	-2.76361	-3.00345
46072233	chr19:46072233:T:A	0	-2.74368	-2.9106
46072239	chr19:46072239:C:G	0	-3.10175	-2.27515e-08
46072545	chr19:46072545:T:G	0	-2.79653	-3.00671
46072866	chr19:46072866:G:A	0	-2.90974	-3.03023
46073042	chr19:46073042:A:G	0	-3.03932	-2.46393
46073642	chr19:46073642:C:T	0	-3.17371	-2.27515e-08
46073975	chr19:46073975:T:C	0	-3.30344	-2.97166
46074061	chr19:46074061:A:G	0	-3.37325	-3.10197
46074307	chr19:46074307:A:C	0	-1.03783e-08	-3.06873
46074778	chr19:46074778:C:G	0	-1.03783e-08	-2.7587
46075536	chr19:46075536:A:T	0	-1.03783e-08	-3.0325
46075644	chr19:46075644:A:G	0	-1.03783e-08	-2.67572
46075780	chr19:46075780:C:A	0	-1.03783e-08	-3.05892
46075927	chr19:46075927:C:T	0	-1.03783e-08	-3.04762
46075941	chr19:46075941:G:A	0	-1.03783e-08	-2.70175
46076545	chr19:46076545:T:C	0	-3.54039	-2.27515e-08
46076626	chr19:46076626:GT:G	0	-3.53981	-2.27515e-08
46076855	chr19:46076855:T:C	0	-1.03783e-08	-2.14624
46077190	chr19:46077190:C:T	0	-3.53077	-2.27515e-08
46077236	chr19:46077236:C:G	0	-2.94468	-2.27515e-08
46077267	chr19:46077267:A:C	0	-3.53647	-2.27515e-08
46077354	chr19:46077354:G:C	0	-3.53755	-2.27515e-08
46077495	chr19:46077495:T:C	0	-3.53958	-2.27515e-08
46077539	chr19:46077539:G:A	0	-1.03783e-08	-3.04316
46077581	chr19:46077581:A:G	0	-3.35503	-2.66147
46077687	chr19:46077687:G:A	0	-1.03783e-08	-1.97624
46077896	chr19:46077896:C:T	0	-3.14926	-3.10679
46078305	chr19:46078305:G:C	0	-3.53796	-2.27515e-08
46078360	chr19:46078360:A:G	0	-2.56526	-1.44434
46078596	chr19:46078596:T:G	0	-3.53846	-2.27515e-08
46078667	chr19:46078667:A:G	0	-3.53854	-2.27515e-08
46078873	chr19:46078873:A:G	0	-3.53323	-2.27515e-08
46078881	chr19:46078881:C:G	0	-3.53912	-2.27515e-08
46079071	chr19:46079071:C:A	0	-3.5388	-2.27515e-08
46079089	chr19:46079089:A:G	0	-3.54003	-2.27515e-08
46079113	chr19:46079113:A:G	0	-3.5396	-2.27515e-08
46079114	chr19:46079114:C:G	0	-3.53928	-2.27515e-08
46079132	chr19:46079132:A:G	0	-1.47757	-2.27515e-08
46079171	chr19:46079171:C:T	0	-3.47693	-2.27515e-08
46079194	chr19:46079194:T:C	0	-3.53419	-2.27515e-08
46079256	chr19:46079256:T:C	0	-1.03783e-08	-2.95495
46079279	chr19:46079279:G:C	0	-3.54051	-2.27515e-08
46079329	chr19:46079329:C:T	0	-1.03783e-08	-2.25662
46079392	chr19:46079392:G:C	0	-1.03783e-08	-3.06948
46079416	chr19:46079416:T:C	0	-3.53815	-2.27515e-08
46079468	chr19:46079468:C:T	0	-1.03783e-08	-2.57205
46079488	chr19:46079488:C:T	0	-1.03783e-08	-3.10635
46079494	chr19:46079494:T:C	0	-1.03783e-08	-2.78162
46079529	chr19:46079529:A:T	0	-3.16821	-3.07991
46079664	chr19:46079664:C:T	0	-3.53845	-2.27515e-08
46079759	chr19:46079759:GC:G	0	-1.03783e-08	-2.22415
46079952	chr19:46079952:C:G	0	-2.95691	-3.01671
46080016	chr19:46080016:A:AG	0	-3.34242	-3.0902
46080136	chr19:46080136:A:G	0	-1.03783e-08	-3.10334
46080212	chr19:46080212:C:T	0	-1.03783e-08	-3.09918
46080300	chr19:46080300:A:G	0	-3.53843	-2.27515e-08
46080343	chr19:46080343:C:T	0	-3.34393	-3.09063
46080404	chr19:46080404:AAG:A	0	-3.35313	-3.10448
46080720	chr19:46080720:C:T	0	-3.53541	-2.27515e-08
46080726	chr19:46080726:A:C	0	-3.53537	-2.27515e-08
46080728	chr19:46080728:A:G	0	-3.53807	-2.27515e-08
46080951	chr19:46080951:C:T	0	-3.53738	-2.27515e-08
46081043	chr19:46081043:G:A	0	-3.52082	-2.27515e-08
46081620	chr19:46081620:T:C	0	-1.03783e-08	-2.1025
46081820	chr19:46081820:C:CAAAT	0	-3.53839	-2.27515e-08
46082021	chr19:46082021:C:G	0	-1.03783e-08	-2.27851
46082203	chr19:46082203:T:C	0	-3.53842	-2.27515e-08
46082266	chr19:46082266:C:G	0	-1.03783e-08	-2.82124
46082309	chr19:46082309:T:A	0	-1.03783e-08	-3.09558
46082492	chr19:46082492:G:A	0	-3.53894	-2.27515e-08
46082511	chr19:46082511:C:T	0	-3.53918	-2.27515e-08
46082521	chr19:46082521:A:G	0	-3.53836	-2.27515e-08
46082663	chr19:46082663:C:T	0	-1.03783e-08	-3.04939
46082989	chr19:46082989:G:A	0	-1.03783e-08	-3.09458
46082990	chr19:46082990:G:A	0	-3.53843	-2.27515e-08
46083030	chr19:46083030:G:A	0	-3.53886	-2.27515e-08
46083046	chr19:46083046:A:T	0	-1.03783e-08	-2.82124
46083061	chr19:46083061:C:T	0	-3.53908	-2.27515e-08
46083189	chr19:46083189:C:G	0	-3.53853	-2.27515e-08
46083235	chr19:46083235:T:C	0	-3.53846	-2.27515e-08
46083362	chr19:46083362:T:C	0	-3.53977	-2.27515e-08
46083431	chr19:46083431:G:A	0	-3.53955	-2.27515e-08
46083527	chr19:46083527:G:A	0	-3.53529	-2.27515e-08
46083666	chr19:46083666:G:A	0	-3.53553	-2.27515e-08
46083884	chr19:46083884:A:G	0	-3.52913	-3.10333
46083907	chr19:46083907:T:C	0	-3.5383	-2.27515e-08
46083953	chr19:46083953:C:T	0	-1.03783e-08	-2.15125
46083955	chr19:46083955:G:C	0	-3.5403	-2.27515e-08
46084021	chr19:46084021:A:T	0	-3.53703	-2.27515e-08
46084119	chr19:46084119:C:T	0	-3.53676	-2.27515e-08
46084120	chr19:46084120:G:A	0	-3.54047	-2.27515e-08
46084128	chr19:46084128:A:G	0	-3.53991	-2.27515e-08
46084172	chr19:46084172:G:A	0	-3.538	-2.27515e-08
46084197	chr19:46084197:T:C	0	-1.03783e-08	-3.05121
46084357	chr19:46084357:G:A	0	-1.03783e-08	-2.10512
46084494	chr19:46084494:A:G	0	-3.38148	-3.10623
46084820	chr19:46084820:G:T	0	-1.03783e-08	-2.63335
46084891	chr19:46084891:G:A	0	-3.53833	-2.27515e-08
46084966	chr19:46084966:T:A	0	-3.5384	-2.27515e-08
46085110	chr19:46085110:G:A	0	-3.53842	-2.27515e-08
46085194	chr19:46085194:C:T	0	-1.03783e-08	-1.6904
46085553	chr19:46085553:C:T	0	-1.70844	-2.27515e-08
46085578	chr19:46085578:AC:A	0	-3.28111	-3.07484
46085725	chr19:46085725:C:T	0	-3.53847	-2.27515e-08
46085846	chr19:46085846:G:C	0	-1.03783e-08	-2.95326
46085853	chr19:46085853:A:C	0	-3.53846	-2.27515e-08
46085867	chr19:46085867:C:T	0	-3.12752	-3.04252
46085978	chr19:46085978:T:G	0	-1.03783e-08	-3.10965
46086252	chr19:46086252:T:C	0	-3.54032	-2.27515e-08
46086546	chr19:46086546:G:A	0	-3.53894	-2.27515e-08
46086621	chr19:46086621:A:G	0	-3.53859	-2.27515e-08
46086717	chr19:46086717:G:A	0	-3.52189	-2.27515e-08
46086911	chr19:46086911:T:G	0	-3.53847	-2.27515e-08
46087186	chr19:46087186:C:T	0	-1.03783e-08	-2.72418
46087217	chr19:46087217:A:G	0	-1.49642	-2.97679
46087705	chr19:46087705:T:C	0	-1.03783e-08	-2.92637
46087724	chr19:46087724:A:G	0	-3.53845	-2.27515e-08
46087832	chr19:46087832:T:G	0	-1.03783e-08	-2.30115
46087932	chr19:46087932:T:G	0	-3.53367	-2.27515e-08
46088100	chr19:46088100:T:C	0	-3.53839	-2.27515e-08
46088155	chr19:46088155:A:G	0	0.953018	-2.27515e-08
46088217	chr19:46088217:A:G	0	-1.03783e-08	-3.09119
46088464	chr19:46088464:A:T	0	-1.03783e-08	-2.63708
46088513	chr19:46088513:G:A	0	-1.03783e-08	-3.02218
46088527	chr19:46088527:A:G	0	-1.03783e-08	-3.10413
46088847	chr19:46088847:G:C	0	-1.03783e-08	-3.10875
46088872	chr19:46088872:A:G	0	-3.53746	-2.27515e-08
46089134	chr19:46089134:T:C	0	-1.03783e-08	-2.9987
46089183	chr19:46089183:T:C	0	-3.53827	-2.27515e-08
46089381	chr19:46089381:T:C	0	-3.53703	-2.27515e-08
46089487	chr19:46089487:C:T	0	-3.414	-2.27515e-08
46089705	chr19:46089705:G:A	0	-1.03783e-08	-2.32798
46089727	chr19:46089727:T:C	0	-1.03783e-08	-2.62
46090273	chr19:46090273:G:A	0	-3.53843	-2.27515e-08
46090365	chr19:46090365:T:G	0	-3.53836	-2.27515e-08
46090515	chr19:46090515:C:T	0	-1.03783e-08	-2.09399
46090658	chr19:46090658:G:C	0	-1.03783e-08	-2.09399
46090733	chr19:46090733:C:T	0	-3.53835	-2.27515e-08
46090763	chr19:46090763:T:C	0	-3.01252	-3.1074
46090837	chr19:46090837:G:C	0	-3.53674	-2.27515e-08
46090980	chr19:46090980:A:G	0	-3.54024	-2.27515e-08
46091336	chr19:46091336:G:A	0	-1.03783e-08	-3.1108
46091490	chr19:46091490:G:A	0	-3.53835	-2.27515e-08
46091591	chr19:46091591:A:G	0	-3.54045	-2.27515e-08
46091838	chr19:46091838:G:A	0	-3.54037	-2.27515e-08
46092161	chr19:46092161:GTGT:G	0	-2.88815	-2.27515e-08
46092233	chr19:46092233:C:T	0	-3.32702	-3.1016
46092329	chr19:46092329:A:T	0	-3.5134	-2.27515e-08
46092568	chr19:46092568:G:A	0	-3.5382	-2.27515e-08
46092598	chr19:46092598:C:A	0	-3.54051	-2.27515e-08
46092993	chr19:46092993:A:G	0	-3.38101	-2.27515e-08
46093121	chr19:46093121:G:A	0	-3.28068	-2.81159
46093198	chr19:46093198:T:C	0	-3.53865	-2.27515e-08
46093199	chr19:46093199:G:A	0	-3.5403	-2.27515e-08
46093212	chr19:46093212:TTA:T	0	-1.03783e-08	-1.39922
46093252	chr19:46093252:TAATA:T	0	-1.03783e-08	-2.72223
46093366	chr19:46093366:T:C	0	-3.53837	-2.27515e-08
46093389	chr19:46093389:A:G	0	-1.03783e-08	-2.96259
46093535	chr19:46093535:C:A	0	-3.54051	-2.27515e-08
46093663	chr19:46093663:A:G	0	-3.35582	-2.06373
46093754	chr19:46093754:A:G	0	-3.33701	-2.27515e-08
46093769	chr19:46093769:T:C	0	-3.54051	-2.27515e-08
46093964	chr19:46093964:A:G	0	-3.5405	-2.27515e-08
46094241	chr19:46094241:T:C	0	-3.54051	-2.27515e-08
46094301	chr19:46094301:A:C	0	-3.54024	-2.27515e-08
46094466	chr19:46094466:T:A	0	-3.54051	-2.27515e-08
46094493	chr19:46094493:T:C	0	-3.54	-2.27515e-08
46094556	chr19:46094556:T:C	0	-3.54051	-2.27515e-08
46094559	chr19:46094559:T:G	0	-3.54051	-2.27515e-08
46094754	chr19:46094754:T:C	0	-3.54038	-2.27515e-08
46094762	chr19:46094762:A:G	0	-3.54051	-2.27515e-08
46094901	chr19:46094901:T:C	0	-1.03783e-08	-3.10849
46094906	chr19:46094906:T:C	0	-3.54051	-2.27515e-08
46094979	chr19:46094979:G:A	0	-3.53944	-2.27515e-08
46095026	chr19:46095026:T:A	0	-1.03783e-08	-2.61747
46095155	chr19:46095155:G:A	0	-1.03783e-08	-2.61665
46095283	chr19:46095283:T:C	0	-3.53984	-2.27515e-08
46095289	chr19:46095289:G:A	0	-1.03783e-08	-2.72233
46095303	chr19:46095303:G:A	0	-1.03783e-08	-3.11083
46095428	chr19:46095428:C:T	0	-1.03783e-08	-2.62089
46096084	chr19:46096084:T:C	0	-3.54051	-2.27515e-08
46096092	chr19:46096092:T:A	0	-1.03783e-08	-3.1105
46096199	chr19:46096199:G:T	0	-1.03783e-08	-3.10908
46096282	chr19:46096282:A:G	0	-1.03783e-08	-3.11078
46096399	chr19:46096399:G:A	0	-3.54019	-2.27515e-08
46096445	chr19:46096445:A:T	0	-3.53963	-2.27515e-08
46096446	chr19:46096446:T:C	0	-3.54042	-2.27515e-08
46096553	chr19:46096553:C:G	0	-3.08585	-3.11083
46096606	chr19:46096606:G:A	0	-1.03783e-08	-2.93848
46096689	chr19:46096689:T:C	0	-3.54029	-2.27515e-08
46096878	chr19:46096878:T:C	0	-3.54051	-2.27515e-08
46097183	chr19:46097183:C:T	0	-1.03783e-08	-2.97347
46097495	chr19:46097495:T:A	0	-1.03783e-08	-3.00108
46097971	chr19:46097971:C:T	0	-3.53948	-2.27515e-08
46098081	chr19:46098081:A:T	0	-3.49701	-3.10378
46098115	chr19:46098115:G:A	0	-3.53778	-2.27515e-08
46098146	chr19:46098146:G:A	0	-3.33519	-2.27515e-08
46098396	chr19:46098396:A:T	0	-3.54051	-2.27515e-08
46098440	chr19:46098440:A:G	0	-3.54048	-2.27515e-08
46098512	chr19:46098512:T:C	0	-3.53995	-2.27515e-08
46098519	chr19:46098519:A:G	0	-3.54026	-2.27515e-08
46098540	chr19:46098540:T:C	0	-3.54018	-2.27515e-08
46098694	chr19:46098694:G:A	0	-3.54051	-2.27515e-08
46098773	chr19:46098773:T:C	0	-3.54051	-2.27515e-08
46098805	chr19:46098805:A:G	0	-3.54049	-2.27515e-08
46098880	chr19:46098880:A:G	0	-1.03783e-08	-2.81499
46098959	chr19:46098959:G:C	0	-3.54016	-2.27515e-08
46099131	chr19:46099131:A:G	0	-1.03783e-08	-2.9382
46099137	chr19:46099137:A:T	0	-3.54051	-2.27515e-08
46099266	chr19:46099266:T:C	0	-3.54051	-2.27515e-08
46099268	chr19:46099268:A:T	0	-3.54051	-2.27515e-08
46099432	chr19:46099432:T:A	0	-3.50316	-3.09109
46099449	chr19:46099449:C:G	0	-3.11401	-2.85703
46099456	chr19:46099456:T:C	0	-3.54051	-2.27515e-08
46099714	chr19:46099714:A:G	0	-3.54042	-2.27515e-08
46099817	chr19:46099817:A:T	0	-3.53489	-3.11001
46099823	chr19:46099823:T:G	0	-3.53567	-3.10907
46099824	chr19:46099824:G:C	0	-3.53475	-3.10903
46099871	chr19:46099871:C:A	0	-3.53938	-2.27515e-08
46099968	chr19:46099968:C:G	0	-1.03783e-08	-2.7791
46100217	chr19:46100217:A:T	0	-3.4271	-2.27515e-08
46100309	chr19:46100309:A:C	0	-3.54051	-2.27515e-08
46100958	chr19:46100958:ACAGT:A	0	-3.54051	-2.27515e-08
46101115	chr19:46101115:C:T	0	-1.03783e-08	-2.96188
46101137	chr19:46101137:G:A	0	-3.54051	-2.27515e-08
46101181	chr19:46101181:T:G	0	-3.54051	-2.27515e-08
46101201	chr19:46101201:G:A	0	-3.08883	-2.27515e-08
46101482	chr19:46101482:C:G	0	-1.03783e-08	-3.11053
46101523	chr19:46101523:C:G	0	-3.54012	-2.27515e-08
46101596	chr19:46101596:C:T	0	-1.03783e-08	-1.84727
46101677	chr19:46101677:G:A	0	-3.53911	-2.27515e-08
46101754	chr19:46101754:C:T	0	-1.03783e-08	-3.11028
46101763	chr19:46101763:C:T	0	-3.53643	-2.27515e-08
46101779	chr19:46101779:C:T	0	-3.54051	-2.27515e-08
46101857	chr19:46101857:A:G	0	-3.33647	-3.07986
46101866	chr19:46101866:G:GCA	0	-3.54051	-2.27515e-08
46102087	chr19:46102087:G:A	0	-3.54051	-2.27515e-08
46102143	chr19:46102143:G:A	0	-1.03783e-08	-3.10497
46102337	chr19:46102337:C:T	0	-1.03783e-08	-2.94432
46102447	chr19:46102447:G:C	0	-1.03783e-08	-2.81658
46102760	chr19:46102760:GTCT:G	0	-1.03783e-08	-2.55602
46102874	chr19:46102874:T:C	0	-1.03783e-08	-2.91289
46103156	chr19:46103156:T:C	0	-3.54033	-2.27515e-08
46103705	chr19:46103705:A:G	0	-3.5401	-2.27515e-08
46103906	chr19:46103906:A:G	0	-3.54049	-2.27515e-08
46104147	chr19:46104147:G:A	0	-3.54013	-2.27515e-08
46104249	chr19:46104249:G:A	0	-1.03783e-08	-2.78998
46104349	chr19:46104349:A:G	0	-1.03783e-08	-3.08085
46104453	chr19:46104453:T:C	0	-3.53756	-2.27515e-08
46104455	chr19:46104455:G:A	0	-3.54011	-2.27515e-08
46104635	chr19:46104635:A:AG	0	-3.54051	-2.27515e-08
46104732	chr19:46104732:A:G	0	-1.03783e-08	-2.77998
46105137	chr19:46105137:A:G	0	-1.03783e-08	-2.15393
46105157	chr19:46105157:T:C	0	-3.54051	-2.27515e-08
46105486	chr19:46105486:G:A	0	-3.54051	-2.27515e-08
46105565	chr19:46105565:T:C	0	-3.53043	-3.07113
46105578	chr19:46105578:G:A	0	-3.36748	-3.02532
46105611	chr19:46105611:A:G	0	-3.30564	-2.86065
46105838	chr19:46105838:T:C	0	-3.53957	-3.0834
46106184	chr19:46106184:G:A	0	-3.54051	-2.27515e-08
46106222	chr19:46106222:T:C	0	-1.03783e-08	-1.57079
46106315	chr19:46106315:G:T	0	-3.54007	-3.1049
46106341	chr19:46106341:G:A	0	-1.03783e-08	-3.09064
46107350	chr19:46107350:G:T	0	-3.2647	-3.006
46107712	chr19:46107712:T:C	0	-1.03783e-08	-3.06303
46107883	chr19:46107883:T:C	0	-1.03783e-08	-3.07771
46107900	chr19:46107900:C:T	0	-1.03783e-08	-3.10606
46108024	chr19:46108024:C:T	0	-3.52461	-3.10986
46108431	chr19:46108431:C:G	0	-3.21581	-3.02264
46109063	chr19:46109063:C:T	0	-1.03783e-08	-1.98512
46109066	chr19:46109066:C:T	0	-1.03783e-08	-2.62186
46109280	chr19:46109280:C:A	0	-1.03783e-08	-2.95499
46109519	chr19:46109519:T:C	0	-3.5188	-2.27515e-08
46109612	chr19:46109612:G:A	0	-3.51723	-2.91244
46109814	chr19:46109814:G:C	0	-1.03783e-08	-3.10947
46109922	chr19:46109922:ACATG:A	0	-3.53494	-2.27515e-08
46110014	chr19:46110014:A:G	0	-1.03783e-08	-3.10767
46110034	chr19:46110034:T:C	0	-3.42399	-3.11072
46110153	chr19:46110153:G:A	0	-3.49631	0.300699
46110324	chr19:46110324:G:C	0	-3.39254	-3.11072
46110625	chr19:46110625:A:G	0	-1.03783e-08	-2.85689
46110726	chr19:46110726:T:G	0	-1.03783e-08	-1.87216
46110763	chr19:46110763:C:G	0	-1.03783e-08	-3.09141
46110803	chr19:46110803:G:T	0	-1.03783e-08	-2.71673
46110819	chr19:46110819:A:T	0	-3.53796	-2.45746
46111053	chr19:46111053:C:T	0	-3.2517	-2.68242
46111127	chr19:46111127:G:A	0	-3.4381	-3.04829
46111697	chr19:46111697:T:C	0	-3.3867	-3.04994
46112287	chr19:46112287:AACC:A	0	-1.03783e-08	-3.06886
46112528	chr19:46112528:C:T	0	-1.03783e-08	-3.10897
46113181	chr19:46113181:TTCTACAGAGGCAAAAAGCGTTCCGTCCTC:T	0	-1.03783e-08	-1.86063
46113253	chr19:46113253:C:T	0	-1.03783e-08	-2.9922
46113258	chr19:46113258:T:C	0	-3.54051	-2.27515e-08
46113544	chr19:46113544:A:G	0	-3.53731	-2.27515e-08
46113651	chr19:46113651:G:A	0	-3.52803	-2.27515e-08
46113790	chr19:46113790:C:G	0	-1.03783e-08	-2.76095
46114311	chr19:46114311:A:G	0	-3.35013	-2.27515e-08
46114505	chr19:46114505:T:C	0	-1.03783e-08	-2.16577
46114721	chr19:46114721:G:C	0	-3.53969	-2.27515e-08
46114853	chr19:46114853:C:T	0	-1.03783e-08	-3.10819
46114855	chr19:46114855:G:A	0	-1.03783e-08	-3.09371
46114948	chr19:46114948:A:G	0	-1.03783e-08	-3.10725
46115081	chr19:46115081:T:C	0	-1.03783e-08	-3.0076
46115243	chr19:46115243:A:G	0	-1.03783e-08	-2.27514
46115407	chr19:46115407:G:A	0	-3.37295	-2.99586
46115702	chr19:46115702:A:G	0	-1.93715	-2.27515e-08
46116146	chr19:46116146:A:G	0	-1.03783e-08	-0.52625
46116335	chr19:46116335:T:C	0	-3.54044	-2.27515e-08
46116720	chr19:46116720:A:C	0	-1.03783e-08	-2.92581
46116952	chr19:46116952:CTTATA:C	0	-3.30073	-2.73774
46117014	chr19:46117014:C:T	0	-1.03783e-08	-2.49046
46117573	chr19:46117573:G:A	0	-1.03783e-08	-2.63489
46117592	chr19:46117592:C:T	0	1.18078	-2.27515e-08
46117644	chr19:46117644:A:G	0	-1.03783e-08	-3.00753
46117670	chr19:46117670:G:A	0	-3.40563	-1.71076
46117700	chr19:46117700:C:T	0	-3.16431	-3.01198
46117712	chr19:46117712:C:T	0	-1.03783e-08	-3.09997
46117907	chr19:46117907:C:T	0	-3.37421	-2.27515e-08
46118106	chr19:46118106:A:G	0	-3.22737	-3.00711
46118206	chr19:46118206:A:C	0	-3.54019	-3.10532
46118718	chr19:46118718:A:T	0	-1.03783e-08	-2.81458
46118955	chr19:46118955:G:A	0	-3.34322	-2.27515e-08
46119519	chr19:46119519:T:C	0	-3.52548	-2.9772
46119532	chr19:46119532:G:A	0	0.906707	-2.27515e-08
46120094	chr19:46120094:A:AT	0	-1.03783e-08	-2.80064
46120601	chr19:46120601:A:G	0	-1.03783e-08	-2.859
46120751	chr19:46120751:A:G	0	-3.27832	-3.01753
46120925	chr19:46120925:A:G	0	-1.03783e-08	-2.78848
46121516	chr19:46121516:T:G	0	-1.58331	-2.27515e-08
46121797	chr19:46121797:C:T	0	-1.03783e-08	-2.53072
46121926	chr19:46121926:A:G	0	-3.54049	-2.27515e-08
46122932	chr19:46122932:G:C	0	-3.54042	-2.27515e-08
46123002	chr19:46123002:G:C	0	-1.03783e-08	-3.07397
46123328	chr19:46123328:A:C	0	-1.03783e-08	-3.0387
46123655	chr19:46123655:T:G	0	-1.03783e-08	-3.07686
46124039	chr19:46124039:G:C	0	-1.03783e-08	-2.22631
46124302	chr19:46124302:T:A	0	-1.03783e-08	-1.76547
46125320	chr19:46125320:A:G	0	-1.03783e-08	-3.0142
46126268	chr19:46126268:T:C	0	-1.03783e-08	-2.33478
46126337	chr19:46126337:T:A	0	-1.03783e-08	-3.06729
46126656	chr19:46126656:A:G	0	0.053141	-2.27515e-08
46126668	chr19:46126668:G:A	0	-1.03783e-08	-3.09705
46127953	chr19:46127953:A:G	0	-1.03783e-08	-1.40217
46128054	chr19:46128054:T:C	0	-3.12616	-2.27515e-08
46128108	chr19:46128108:C:T	0	-1.03783e-08	-3.10677
46128422	chr19:46128422:A:T	0	-1.03783e-08	-1.69058
46128670	chr19:46128670:C:T	0	-3.38177	-2.27515e-08
46129047	chr19:46129047:C:T	0	-1.03783e-08	-1.66958
46129067	chr19:46129067:T:C	0	-1.03783e-08	-1.67073
46129268	chr19:46129268:A:T	0	-3.13604	-3.04065
46130079	chr19:46130079:CCTT:C	0	-3.53959	-2.67196
46130365	chr19:46130365:G:A	0	-3.50302	-2.76054
46130422	chr19:46130422:A:G	0	-1.03783e-08	0.814978
46131328	chr19:46131328:A:C	0	-2.93349	-2.27515e-08
46131459	chr19:46131459:A:G	0	-1.03783e-08	-3.06305
46131687	chr19:46131687:G:C	0	-3.38133	-2.86843
46132130	chr19:46132130:T:C	0	-1.03783e-08	-1.83051
46132136	chr19:46132136:AC:A	0	-1.03783e-08	-3.10916
46132275	chr19:46132275:C:T	0	-1.03783e-08	-1.72863
46132600	chr19:46132600:T:C	0	-3.32211	-3.02311
46132658	chr19:46132658:G:A	0	-1.03783e-08	-1.5401
46132882	chr19:46132882:C:T	0	-3.49559	-2.60761
46132908	chr19:46132908:T:C	0	-1.03783e-08	-2.90513
46133555	chr19:46133555:C:G	0	-1.03783e-08	-2.4684
46133618	chr19:46133618:C:T	0	-3.5346	-3.00398
46133843	chr19:46133843:T:C	0	-3.50032	-3.10182
46133900	chr19:46133900:A:G	0	-3.49785	-3.10253
46133924	chr19:46133924:A:C	0	-3.49572	-3.10339
46133943	chr19:46133943:A:G	0	-3.48583	-3.1002
46134118	chr19:46134118:G:A	0	-3.52758	-2.27515e-08
46134600	chr19:46134600:G:C	0	-1.03783e-08	-3.0744
46134845	chr19:46134845:T:C	0	-1.03783e-08	-2.47065
46134925	chr19:46134925:G:A	0	-3.42492	-3.10323
46135752	chr19:46135752:C:T	0	-1.03783e-08	-1.85755
46136269	chr19:46136269:G:A	0	-1.03783e-08	-3.11082
46137307	chr19:46137307:T:C	0	-1.03783e-08	-3.00456
46137335	chr19:46137335:G:A	0	-1.03783e-08	-2.06982
46137967	chr19:46137967:T:C	0	-2.87471	-2.27515e-08
46138388	chr19:46138388:A:G	0	-1.03783e-08	-2.89967
46139026	chr19:46139026:G:T	0	-3.5308	-3.0693
46139384	chr19:46139384:A:G	0	-3.38312	-3.08748
46139460	chr19:46139460:A:G	0	-2.7305	-2.27515e-08
46139957	chr19:46139957:T:C	0	-3.491	-3.07332
46140237	chr19:46140237:C:T	0	-3.47955	-2.27515e-08
46140338	chr19:46140338:A:G	0	-3.44776	-2.93956
46140451	chr19:46140451:G:A	0	-1.03783e-08	-1.81386
46141252	chr19:46141252:A:G	0	-3.44299	-3.06145
46141688	chr19:46141688:T:C	0	-1.03783e-08	-2.78755
46141945	chr19:46141945:C:T	0	-3.52734	-3.09918
46142052	chr19:46142052:T:C	0	-3.38006	-3.06699
46142093	chr19:46142093:A:C	0	-1.03783e-08	-1.81821
46142103	chr19:46142103:A:G	0	-1.03783e-08	-3.11074
46142727	chr19:46142727:C:T	0	-1.03783e-08	-3.03198
46142837	chr19:46142837:A:G	0	-2.8172	-3.08954
46143533	chr19:46143533:T:G	0	-1.03783e-08	-0.783621
46143584	chr19:46143584:A:G	0	-3.44191	-2.00091
46143679	chr19:46143679:T:C	0	-3.539	-1.9191
46143745	chr19:46143745:C:T	0	-1.03783e-08	-2.47927
46144948	chr19:46144948:A:G	0	-1.03783e-08	-1.1565
46145086	chr19:46145086:C:T	0	-1.03783e-08	-1.8273
46145287	chr19:46145287:T:G	0	-1.03783e-08	-2.47755
46145410	chr19:46145410:A:G	0	-0.561203	-2.27515e-08
46145663	chr19:46145663:ATATTT:A	0	0.126124	-2.27515e-08
46145903	chr19:46145903:G:A	0	-3.39832	-3.10441
46146823	chr19:46146823:A:G	0	-1.03783e-08	-1.7802
46146830	chr19:46146830:C:T	0	-1.03783e-08	-3.07962
46147313	chr19:46147313:G:A	0	-3.51834	-2.94415
46147366	chr19:46147366:TA:T	0	-3.44362	-3.06799
46148879	chr19:46148879:A:G	0	-3.46247	-2.98732
46149139	chr19:46149139:TCTCTCTCTCTCC:T	0	-3.53094	-3.09984
46149801	chr19:46149801:C:T	0	-3.52945	-3.00195
46150817	chr19:46150817:G:A	0	-1.03783e-08	-3.06524
46151652	chr19:46151652:G:A	0	-2.48097	-2.99719
46151657	chr19:46151657:C:A	0	-3.37419	-2.99028
46151868	chr19:46151868:C:T	0	-1.03783e-08	-3.09634
46152019	chr19:46152019:T:C	0	-1.03783e-08	-3.10854
46152143	chr19:46152143:C:T	0	-3.51012	-2.61745
46152552	chr19:46152552:G:A	0	-1.03783e-08	-2.42988
46152830	chr19:46152830:G:C	0	-3.33151	-2.96882
46153121	chr19:46153121:G:A	0	-1.03783e-08	-2.82883
46153225	chr19:46153225:G:A	0	-1.03783e-08	-3.07061
46153535	chr19:46153535:T:G	0	-3.37308	-2.9885
46154694	chr19:46154694:C:G	0	-1.03783e-08	-2.42988
46154699	chr19:46154699:T:C	0	-2.74861	-2.78784
46154729	chr19:46154729:G:A	0	-3.4274	-2.99723
46154799	chr19:46154799:G:C	0	-1.03783e-08	-3.06578
46154996	chr19:46154996:A:G	0	-3.38074	-3.08672
46154998	chr19:46154998:C:T	0	-3.39023	-3.09259
46155314	chr19:46155314:G:A	0	-3.47671	-3.03541
46155463	chr19:46155463:T:C	0	-1.03783e-08	-3.04029
46155896	chr19:46155896:C:T	0	-3.51799	-2.27515e-08
46155985	chr19:46155985:A:T	0	-3.39082	-2.27515e-08
46156185	chr19:46156185:G:A	0	-3.5345	-2.25214
46156319	chr19:46156319:G:T	0	-1.03783e-08	-2.04929
46157115	chr19:46157115:A:G	0	-3.51013	-2.27515e-08
46157177	chr19:46157177:C:T	0	-3.43046	-2.88751
46157320	chr19:46157320:A:T	0	-3.53493	-2.27515e-08
46157539	chr19:46157539:C:T	0	-2.98779	-2.27515e-08
46157697	chr19:46157697:A:T	0	-1.03783e-08	-3.08886
46158035	chr19:46158035:C:A	0	-1.03783e-08	-2.2976
46158347	chr19:46158347:T:A	0	-1.03783e-08	-2.98858
46158703	chr19:46158703:A:G	0	-3.44345	-2.9948
46158749	chr19:46158749:A:G	0	-3.52727	-3.07754
46159698	chr19:46159698:T:A	0	-1.03783e-08	-3.09944
46159959	chr19:46159959:C:A	0	-1.03783e-08	-2.98354
46160404	chr19:46160404:T:G	0	-1.03783e-08	-1.67255
46160575	chr19:46160575:C:T	0	-1.03783e-08	-1.69983
46160633	chr19:46160633:A:G	0	-3.27414	-3.04849
46160911	chr19:46160911:G:A	0	-2.38419	-2.47758
46161143	chr19:46161143:A:G	0	-3.37242	-3.04896
46161285	chr19:46161285:A:G	0	-1.03783e-08	-2.34454
46161304	chr19:46161304:A:G	0	-3.39224	-3.09671
46161323	chr19:46161323:T:C	0	-1.03783e-08	-2.71977
46161920	chr19:46161920:G:A	0	-1.03783e-08	-2.9111
46161934	chr19:46161934:G:A	0	-0.191883	-2.27515e-08
46161984	chr19:46161984:G:T	0	-3.4937	-2.80857
46162299	chr19:46162299:A:G	0	-3.4769	-2.27515e-08
46162647	chr19:46162647:C:G	0	-1.03783e-08	-3.08424
46162927	chr19:46162927:A:G	0	-3.52611	-2.72415
46163907	chr19:46163907:G:A	0	-1.03783e-08	-3.01157
46164724	chr19:46164724:C:T	0	-1.03783e-08	-2.72554
46165087	chr19:46165087:A:C	0	-1.03783e-08	-2.42548
46165164	chr19:46165164:C:G	0	-1.03783e-08	-3.10498
46165906	chr19:46165906:T:C	0	-3.5216	-2.1976
46166100	chr19:46166100:A:C	0	-1.03783e-08	-2.83424
46166252	chr19:46166252:G:A	0	-3.4271	-2.96525
46166439	chr19:46166439:A:G	0	-3.5074	-2.86497
46166639	chr19:46166639:T:C	0	-3.21586	-3.04857
46166815	chr19:46166815:T:C	0	-3.52107	-2.53477
46166823	chr19:46166823:C:T	0	-1.03783e-08	-1.06136
46167319	chr19:46167319:G:C	0	-1.03783e-08	-1.69223
46167652	chr19:46167652:A:G	0	-3.52395	-3.08115
46167728	chr19:46167728:A:G	0	-3.54029	-2.27515e-08
46167729	chr19:46167729:T:C	0	-2.3344	-3.03554
46167918	chr19:46167918:A:G	0	-3.52452	-2.80331
46168069	chr19:46168069:G:A	0	-3.27077	-3.08976
46168078	chr19:46168078:G:A	0	-3.28459	-3.09336
46168730	chr19:46168730:A:G	0	-3.25371	-3.10916
46168871	chr19:46168871:AT:A	0	-2.34185	-3.03556
46168940	chr19:46168940:A:G	0	-3.52139	-2.27515e-08
46169057	chr19:46169057:A:G	0	-1.03783e-08	-1.7893
46169278	chr19:46169278:A:G	0	-1.03783e-08	-3.07611
46169520	chr19:46169520:G:T	0	-1.03783e-08	-1.68802
46169773	chr19:46169773:G:A	0	-1.03783e-08	-3.06753
46170283	chr19:46170283:C:T	0	-1.03783e-08	-3.08899
46170337	chr19:46170337:A:G	0	-1.03783e-08	-2.08172
46170754	chr19:46170754:T:C	0	-2.64471	-3.11076
46170883	chr19:46170883:C:T	0	-1.03783e-08	-3.02193
46171047	chr19:46171047:A:G	0	-1.03783e-08	-3.01532
46171927	chr19:46171927:A:G	0	-3.52143	-2.80966
46172257	chr19:46172257:A:G	0	-1.03783e-08	-1.82299
46172355	chr19:46172355:A:G	0	-3.33295	-3.10919
46172450	chr19:46172450:T:G	0	-1.03783e-08	-2.84419
46172544	chr19:46172544:G:A	0	-1.03783e-08	-3.00065
46173131	chr19:46173131:T:C	0	-1.03783e-08	-2.63938
46173462	chr19:46173462:T:C	0	-3.5303	-2.80841
46173892	chr19:46173892:G:A	0	-3.39665	-3.04828
46174014	chr19:46174014:C:T	0	-2.45054	-3.06616
46174154	chr19:46174154:T:C	0	-1.03783e-08	-3.0619
46174821	chr19:46174821:G:A	0	-2.65864	-2.93947
46175077	chr19:46175077:TTAA:T	0	-1.03783e-08	-2.756
46175152	chr19:46175152:T:C	0	-2.73854	-2.00063
46175244	chr19:46175244:C:T	0	-2.28571	-3.10515
46175373	chr19:46175373:A:C	0	-1.03783e-08	-3.09458
46175657	chr19:46175657:G:T	0	-1.03783e-08	-2.49042
46176181	chr19:46176181:T:A	0	-3.52275	-2.81654
46176200	chr19:46176200:AAAG:A	0	-1.03783e-08	-3.02771
46176220	chr19:46176220:C:T	0	-1.03783e-08	-2.83031
46176483	chr19:46176483:A:G	0	-3.29526	-3.10027
46176763	chr19:46176763:G:A	0	-1.03783e-08	-3.0298
46177035	chr19:46177035:A:T	0	-2.46325	-3.10851
46177047	chr19:46177047:T:G	0	-1.03783e-08	-2.59028
46177388	chr19:46177388:G:A	0	-1.03783e-08	-3.10969
46177402	chr19:46177402:T:G	0	-1.03783e-08	-3.10506
46177924	chr19:46177924:C:T	0	-1.03783e-08	-1.69689
46178273	chr19:46178273:C:T	0	-3.39331	-2.9866
46178300	chr19:46178300:C:T	0	2.04277	-1.91928
46178345	chr19:46178345:TCAACCTGACTGTCTTATAA:T	0	-1.03783e-08	-2.90589
46178430	chr19:46178430:G:T	0	-3.51636	-1.93107
46178483	chr19:46178483:A:G	0	-1.03783e-08	-1.31986
46178544	chr19:46178544:G:A	0	-1.03783e-08	-0.996068
46179257	chr19:46179257:G:A	0	-1.03783e-08	-2.298
46179399	chr19:46179399:G:A	0	-1.03783e-08	-3.1105
46179463	chr19:46179463:G:A	0	-3.53268	-2.27515e-08
46179484	chr19:46179484:A:C	0	-3.53472	-2.27515e-08
46179666	chr19:46179666:C:T	0	-1.03783e-08	-3.11076
46180100	chr19:46180100:G:T	0	-1.03783e-08	-1.64424
46180149	chr19:46180149:A:G	0	-1.03783e-08	-1.72923
46180215	chr19:46180215:G:A	0	-2.5409	-2.27515e-08
46180248	chr19:46180248:A:G	0	-2.44347	-3.04766
46180260	chr19:46180260:C:A	0	-1.03783e-08	-1.66244
46180294	chr19:46180294:A:C	0	-1.03783e-08	-3.07405
46180333	chr19:46180333:T:C	0	-3.16745	-3.08457
46180353	chr19:46180353:G:A	0	-1.03783e-08	-2.86669
46180428	chr19:46180428:T:C	0	-1.03783e-08	-2.85575
46180457	chr19:46180457:G:A	0	-1.03783e-08	-1.64764
46180476	chr19:46180476:A:G	0	-1.03783e-08	-2.85589
46180513	chr19:46180513:C:T	0	-3.51019	-2.27515e-08
46180565	chr19:46180565:G:A	0	-1.03783e-08	-3.10077
46180611	chr19:46180611:G:C	0	-2.83081	-3.039
46180616	chr19:46180616:G:C	0	-1.03783e-08	-1.6453
46180810	chr19:46180810:T:C	0	-1.03783e-08	-2.85504
46181218	chr19:46181218:TTTA:T	0	-1.03783e-08	-2.07128
46181390	chr19:46181390:G:A	0	-1.03783e-08	-1.6459
46181438	chr19:46181438:G:A	0	-1.03783e-08	-3.00627
46181630	chr19:46181630:A:G	0	-1.03783e-08	-1.6459
46181646	chr19:46181646:G:A	0	-2.85493	-2.27515e-08
46181682	chr19:46181682:C:T	0	-1.03783e-08	-3.11083
46181893	chr19:46181893:T:C	0	-1.03783e-08	-1.78419
46182128	chr19:46182128:A:G	0	-2.37501	-3.10144
46182164	chr19:46182164:C:T	0	-1.03783e-08	-3.11013
46182342	chr19:46182342:G:A	0	-1.03783e-08	-1.69169
46182383	chr19:46182383:A:G	0	-1.03783e-08	-3.03416
46182597	chr19:46182597:A:G	0	-1.03783e-08	-1.57158
46183174	chr19:46183174:G:A	0	-0.2122	-2.27515e-08
46183460	chr19:46183460:G:C	0	-1.03783e-08	-1.64306
46183554	chr19:46183554:T:A	0	-1.03783e-08	-1.63826
46183583	chr19:46183583:T:C	0	-1.03783e-08	-3.1105
46183690	chr19:46183690:C:T	0	-1.03783e-08	-1.6459
46183723	chr19:46183723:A:G	0	-1.03783e-08	-2.83172
46183751	chr19:46183751:G:C	0	-1.03783e-08	-2.84294
46184047	chr19:46184047:C:T	0	-1.03783e-08	-1.6459
46184393	chr19:46184393:A:G	0	0.69593	-1.77059
46184448	chr19:46184448:G:A	0	-1.03783e-08	-3.10126
46184453	chr19:46184453:G:A	0	-1.03783e-08	-3.11022
46184492	chr19:46184492:C:T	0	-1.03783e-08	-3.01378
46184597	chr19:46184597:T:A	0	-1.03783e-08	-3.11022
46184598	chr19:46184598:A:G	0	-3.50076	-3.03728
46184651	chr19:46184651:C:T	0	-1.03783e-08	-1.6459
46184747	chr19:46184747:T:C	0	-1.03783e-08	-1.6459
46185241	chr19:46185241:C:G	0	-1.03783e-08	-2.61385
46185306	chr19:46185306:T:C	0	-1.03783e-08	-2.75662
46185819	chr19:46185819:G:A	0	-1.03783e-08	-3.0648
46185852	chr19:46185852:G:A	0	-1.03783e-08	-3.11083
46185968	chr19:46185968:C:T	0	-1.03783e-08	-3.1004
46186014	chr19:46186014:T:C	0	-1.03783e-08	-2.69331
46186185	chr19:46186185:G:A	0	-1.03783e-08	-2.69295
46186300	chr19:46186300:T:C	0	-1.03783e-08	-2.69331
46186505	chr19:46186505:T:C	0	-3.07851	-2.93957
46186722	chr19:46186722:C:T	0	-1.03783e-08	-2.88873
46187714	chr19:46187714:G:GA	0	-1.03783e-08	-2.96535
46187883	chr19:46187883:C:G	0	-1.03783e-08	-3.06072
46188074	chr19:46188074:T:G	0	-1.03783e-08	-2.89906
46188906	chr19:46188906:G:A	0	-1.03783e-08	-2.03242
46188923	chr19:46188923:G:A	0	-1.03783e-08	-2.87827
46188992	chr19:46188992:C:T	0	-1.03783e-08	-3.10215
46189109	chr19:46189109:G:A	0	-1.03783e-08	-2.69331
46189205	chr19:46189205:C:T	0	-1.03783e-08	-1.69281
46189231	chr19:46189231:T:C	0	-1.03783e-08	-2.9609
46189355	chr19:46189355:G:A	0	-1.03783e-08	-3.10229
46189468	chr19:46189468:T:C	0	-1.03783e-08	-2.8822
46189484	chr19:46189484:C:T	0	-1.03783e-08	-2.87716
46189537	chr19:46189537:G:A	0	-1.03783e-08	-2.87827
46189547	chr19:46189547:G:A	0	-1.03783e-08	-3.09977
46189590	chr19:46189590:G:A	0	-1.03783e-08	-2.87924
46189621	chr19:46189621:C:T	0	-1.03783e-08	-2.69217
46189697	chr19:46189697:G:C	0	-1.03783e-08	-3.11083
46189803	chr19:46189803:A:G	0	-1.03783e-08	-2.87827
46189845	chr19:46189845:A:G	0	-1.03783e-08	-2.87827
46190005	chr19:46190005:C:A	0	-2.09524	-2.73773
46190440	chr19:46190440:C:T	0	-1.03783e-08	-2.94236
46190459	chr19:46190459:C:G	0	-1.03783e-08	-3.00042
46190710	chr19:46190710:G:A	0	-1.03783e-08	-2.62654
46190800	chr19:46190800:T:C	0	-1.03783e-08	-2.87827
46191062	chr19:46191062:A:G	0	-2.23314	-3.05532
46191185	chr19:46191185:C:T	0	-1.03783e-08	-2.87827
46191355	chr19:46191355:A:G	0	-1.03783e-08	-3.01546
46191555	chr19:46191555:T:C	0	-1.82493	-2.80708
46191560	chr19:46191560:T:A	0	-1.03783e-08	-2.88056
46192012	chr19:46192012:A:G	0	-1.03783e-08	-3.00203
46192332	chr19:46192332:C:A	0	-1.03783e-08	-1.44116
46192460	chr19:46192460:C:T	0	-1.03783e-08	-3.06029
46192636	chr19:46192636:G:A	0	-1.03783e-08	-3.06288
46192684	chr19:46192684:T:G	0	-1.03783e-08	-3.06116
46192752	chr19:46192752:T:G	0	-3.44303	-2.27515e-08
46192964	chr19:46192964:T:C	0	-1.03783e-08	-3.02186
46193166	chr19:46193166:T:A	0	-3.52371	-1.86936
46193347	chr19:46193347:C:T	0	-1.03783e-08	-3.00954
46193625	chr19:46193625:G:C	0	-1.03783e-08	-2.97671
46193810	chr19:46193810:A:G	0	-1.03783e-08	-3.11013
46194202	chr19:46194202:G:C	0	-1.03783e-08	-2.98378
46194748	chr19:46194748:G:A	0	-3.474	-3.04949
46195040	chr19:46195040:G:C	0	-1.03783e-08	-2.70111
46195248	chr19:46195248:C:T	0	-1.03783e-08	-2.90574
46195292	chr19:46195292:C:T	0	-1.03783e-08	-3.09738
46195348	chr19:46195348:A:G	0	-1.03783e-08	-2.21215
46195652	chr19:46195652:C:T	0	-1.03783e-08	-3.10926
46196103	chr19:46196103:C:A	0	-3.53872	-2.27515e-08
46196358	chr19:46196358:C:T	0	-3.43711	-3.10054
46196511	chr19:46196511:A:AAAT	0	-1.03783e-08	-3.09155
46196863	chr19:46196863:C:G	0	-1.03783e-08	-3.07752
46197092	chr19:46197092:C:G	0	-1.03783e-08	-1.85256
46198483	chr19:46198483:C:A	0	-1.03783e-08	-1.87073
46198673	chr19:46198673:C:T	0	-1.03783e-08	-3.08862
46198714	chr19:46198714:C:A	0	-1.03783e-08	-1.73425
46198806	chr19:46198806:C:T	0	-1.03783e-08	-2.74225
46199148	chr19:46199148:G:A	0	-1.94678	-2.27515e-08
46199246	chr19:46199246:T:C	0	-3.23464	-2.87173
46199286	chr19:46199286:G:A	0	-1.03783e-08	-1.7326
46199306	chr19:46199306:C:CAG	0	-1.03783e-08	-2.45856
46199725	chr19:46199725:G:A	0	-1.03783e-08	-3.04271
46200337	chr19:46200337:C:T	0	-3.24894	-2.91051
46200382	chr19:46200382:C:T	0	-3.32246	-2.30046
46200383	chr19:46200383:A:G	0	-3.38462	-3.11083
46200902	chr19:46200902:G:A	0	-1.03783e-08	-1.95094
46201021	chr19:46201021:T:C	0	-3.54037	-2.27515e-08
46201224	chr19:46201224:A:G	0	-1.03783e-08	-2.45835
46201892	chr19:46201892:C:G	0	-1.03783e-08	-1.87507
46202051	chr19:46202051:T:C	0	-1.03783e-08	-2.45676
46202124	chr19:46202124:G:T	0	-1.03783e-08	-3.00442
46202206	chr19:46202206:G:A	0	-1.03783e-08	-2.36128
46202869	chr19:46202869:G:A	0	-1.03783e-08	-2.98488
46203181	chr19:46203181:A:G	0	-2.39915	-2.64647
46204529	chr19:46204529:A:G	0	-1.03783e-08	-1.94064
46204662	chr19:46204662:T:G	0	-1.03783e-08	-3.0567
46205205	chr19:46205205:A:G	0	-3.37707	-2.97936
46205709	chr19:46205709:A:G	0	-3.28497	-2.35232
46205872	chr19:46205872:C:A	0	-3.46484	-2.64905
46206010	chr19:46206010:A:G	0	-1.03783e-08	-3.07887
46206433	chr19:46206433:A:G	0	3.95984	-2.27443
46206769	chr19:46206769:C:A	0	-1.03783e-08	-3.06504
46206772	chr19:46206772:T:C	0	-3.14572	-2.82216
46206992	chr19:46206992:G:A	0	-2.70477	-2.81169
46207040	chr19:46207040:C:T	0	-1.03783e-08	-2.98041
46207120	chr19:46207120:G:A	0	-3.39212	-2.62687
46207144	chr19:46207144:C:T	0	-1.03783e-08	-3.06504
46207552	chr19:46207552:T:G	0	-1.03783e-08	-3.11056
46207672	chr19:46207672:G:A	0	-3.54004	-1.42743
46208200	chr19:46208200:A:T	0	-1.03783e-08	-2.74943
46208286	chr19:46208286:A:G	0	-1.03783e-08	-3.07887
46208380	chr19:46208380:C:T	0	-3.20993	-2.27339
46208399	chr19:46208399:A:G	0	-3.39239	-2.27515e-08
46208759	chr19:46208759:C:T	0	-1.03783e-08	-2.99392
46208818	chr19:46208818:C:T	0	-2.80214	-2.27515e-08
46208848	chr19:46208848:T:C	0	-3.27156	-2.24071
46209107	chr19:46209107:G:GA	0	-3.12528	-2.83924
46209182	chr19:46209182:T:C	0	-2.46438	-2.62245
46209194	chr19:46209194:G:A	0	-1.03783e-08	-3.1095
46209360	chr19:46209360:T:C	0	-2.44111	-2.64299
46209361	chr19:46209361:G:A	0	-3.37672	-2.64255
46209802	chr19:46209802:C:T	0	-1.03783e-08	-3.00455
46209936	chr19:46209936:AAC:A	0	-1.03783e-08	-3.01349
46209940	chr19:46209940:C:T	0	-3.20514	-2.93316
46210342	chr19:46210342:T:C	0	-1.03783e-08	-3.10521
46210372	chr19:46210372:C:T	0	3.92812	-2.1864
46210612	chr19:46210612:C:T	0	-3.3882	-2.52217
46210719	chr19:46210719:C:T	0	-1.03783e-08	-1.87695
46211216	chr19:46211216:C:T	0	-3.41371	-2.58221
46211921	chr19:46211921:A:G	0	-1.03783e-08	-3.0688
46212031	chr19:46212031:C:T	0	-3.49525	-2.27515e-08
46212080	chr19:46212080:T:C	0	-1.03783e-08	-3.09362
46212238	chr19:46212238:C:T	0	-1.03783e-08	-3.02702
46212520	chr19:46212520:T:C	0	-3.307	-2.44057
46212584	chr19:46212584:G:A	0	-1.03783e-08	-3.06558
46212950	chr19:46212950:C:T	0	-3.37941	-2.60175
46213237	chr19:46213237:G:A	0	-3.3638	-2.57146
46213315	chr19:46213315:C:G	0	-3.36406	-2.27515e-08
46213316	chr19:46213316:C:T	0	-1.03783e-08	-2.95984
46213459	chr19:46213459:A:G	0	-3.39061	-2.85919
46213478	chr19:46213478:T:A	0	-1.03783e-08	-3.09321
46213497	chr19:46213497:G:A	0	-1.03783e-08	-1.96209
46213738	chr19:46213738:A:G	0	-1.03783e-08	-2.93922
46214202	chr19:46214202:G:A	0	-1.03783e-08	-2.94468
46214850	chr19:46214850:T:C	0	-3.16719	-2.95015
46214895	chr19:46214895:A:G	0	-1.03783e-08	-3.11011
46214954	chr19:46214954:A:C	0	-3.5326	-2.8886
46215253	chr19:46215253:C:T	0	-3.42932	-2.64512
46215501	chr19:46215501:A:C	0	-3.52425	-3.04786
46215509	chr19:46215509:T:C	0	-2.4249	-2.27515e-08
46216191	chr19:46216191:C:A	0	-3.40257	-2.64938
46216193	chr19:46216193:G:C	0	-3.4027	-2.64938
46216389	chr19:46216389:T:G	0	-3.40586	-2.50959
46216497	chr19:46216497:A:G	0	-3.44192	-2.60084
46216609	chr19:46216609:C:T	0	-2.16951	-1.91617
46216610	chr19:46216610:G:A	0	-1.03783e-08	-3.07112
46216816	chr19:46216816:AGATT:A	0	-1.03783e-08	-3.10463
46217308	chr19:46217308:G:A	0	-1.03783e-08	-3.06372
46217348	chr19:46217348:T:C	0	-3.42566	-2.06528
46217562	chr19:46217562:T:G	0	-3.06935	-2.94504
46217649	chr19:46217649:C:T	0	-1.03783e-08	-2.75756
46217856	chr19:46217856:A:G	0	-3.40208	-2.60084
46217928	chr19:46217928:C:G	0	-3.366	-2.49741
46218106	chr19:46218106:C:T	0	-1.03783e-08	-1.56784
46218492	chr19:46218492:T:C	0	-1.03783e-08	-3.03957
46219054	chr19:46219054:T:A	0	-3.03482	-2.99044
46219066	chr19:46219066:G:A	0	-3.02127	-2.98814
46219119	chr19:46219119:T:G	0	-1.03783e-08	-3.06982
46219879	chr19:46219879:T:G	0	-3.47804	-3.06506
46220217	chr19:46220217:A:G	0	-3.28699	-2.27515e-08
46220385	chr19:46220385:G:C	0	-1.03783e-08	-2.64644
46220389	chr19:46220389:G:A	0	-2.68717	-2.27515e-08
46220630	chr19:46220630:C:T	0	-1.03783e-08	-2.92388
46221176	chr19:46221176:G:A	0	-3.40281	-2.63955
46221406	chr19:46221406:C:G	0	-3.04657	-3.01796
46221558	chr19:46221558:T:A	0	-1.03783e-08	-2.94927
46221614	chr19:46221614:A:G	0	-1.03783e-08	-1.29913
46221986	chr19:46221986:G:A	0	-1.03783e-08	-3.11065
46222028	chr19:46222028:CA:C	0	-3.35444	-2.27515e-08
46222141	chr19:46222141:A:C	0	-1.03783e-08	-1.63801
46222284	chr19:46222284:T:A	0	-1.03783e-08	-2.94651
46222438	chr19:46222438:C:T	0	-1.03783e-08	-3.07431
46222553	chr19:46222553:A:G	0	-1.03783e-08	-3.09119
46222572	chr19:46222572:G:A	0	-3.3372	-2.42306
46222585	chr19:46222585:C:A	0	-3.03083	-3.01816
46222963	chr19:46222963:C:T	0	-1.03783e-08	-2.78546
46222964	chr19:46222964:C:A	0	-1.03783e-08	-2.78369
46223108	chr19:46223108:G:A	0	-1.03783e-08	-2.5238
46223262	chr19:46223262:G:A	0	-1.03783e-08	-2.89556
46223368	chr19:46223368:T:C	0	-3.20414	-2.83276
46223488	chr19:46223488:A:G	0	-3.47166	-3.04582
46223583	chr19:46223583:G:C	0	-1.03783e-08	-1.80706
46223830	chr19:46223830:C:CT	0	-1.03783e-08	-2.80928
46223857	chr19:46223857:A:G	0	-1.03783e-08	-3.11059
46224554	chr19:46224554:TTTCAGGTCATTCTTTA:T	0	-3.21582	-2.96388
46224888	chr19:46224888:G:GA	0	-1.03783e-08	-3.00956
46225397	chr19:46225397:T:G	0	-1.03783e-08	-2.02171
46225600	chr19:46225600:G:A	0	-3.30976	-3.10963
46225962	chr19:46225962:G:A	0	-3.22536	-3.11034
46225995	chr19:46225995:A:G	0	-2.74318	-3.08172
46226041	chr19:46226041:G:A	0	-3.23795	-2.92246
46226254	chr19:46226254:G:A	0	-3.17183	-2.27515e-08
46226409	chr19:46226409:A:G	0	-1.03783e-08	-2.9951
46226614	chr19:46226614:T:TACATACCTG	0	-1.03783e-08	-2.77171
46226790	chr19:46226790:C:T	0	-3.51926	-2.60125
46227203	chr19:46227203:C:T	0	-3.26501	-2.92475
46227484	chr19:46227484:T:C	0	-1.03783e-08	-2.01011
46228271	chr19:46228271:T:G	0	-3.40651	-2.73015
46228523	chr19:46228523:G:T	0	-3.42651	-2.3281
46228910	chr19:46228910:T:C	0	-3.38599	-2.88418
46229036	chr19:46229036:G:A	0	-0.376638	-2.27515e-08
46230040	chr19:46230040:C:G	0	-1.03783e-08	-2.88664
46230152	chr19:46230152:G:A	0	-2.27538	-0.51975
46230892	chr19:46230892:G:A	0	-1.03783e-08	-2.63845
46231362	chr19:46231362:T:C	0	-3.23319	-3.09471
46231388	chr19:46231388:A:G	0	-1.03783e-08	-3.00518
46231424	chr19:46231424:C:T	0	-1.03783e-08	-3.10898
46231546	chr19:46231546:G:A	0	-1.03783e-08	-2.84702
46231615	chr19:46231615:G:A	0	-3.45623	-1.49007
46231686	chr19:46231686:T:C	0	-3.47237	-2.16203
46231749	chr19:46231749:T:C	0	-3.43233	-2.24293
46231753	chr19:46231753:G:T	0	-1.03783e-08	-3.01488
46232290	chr19:46232290:T:G	0	-3.34793	-3.1108
46232312	chr19:46232312:T:C	0	-3.06571	-3.10912
46232603	chr19:46232603:G:A	0	-1.03783e-08	-3.10929
46232685	chr19:46232685:G:A	0	-1.03783e-08	-2.6849
46232862	chr19:46232862:G:T	0	-1.03783e-08	-3.04075
46232893	chr19:46232893:A:G	0	-1.03783e-08	-2.80959
46232898	chr19:46232898:A:G	0	-1.03783e-08	-2.57894
46232912	chr19:46232912:C:G	0	-3.10722	-2.27515e-08
46233109	chr19:46233109:C:T	0	-1.03783e-08	-2.66809
46233125	chr19:46233125:T:C	0	-3.06455	-2.88936
46233319	chr19:46233319:C:T	0	-3.13016	-2.79481
46233356	chr19:46233356:T:C	0	-1.99222	-3.03693
46233398	chr19:46233398:G:A	0	-1.73523	-2.97704
46233431	chr19:46233431:T:C	0	-1.8145	-2.986
46233551	chr19:46233551:G:A	0	-1.03783e-08	-2.09286
46233632	chr19:46233632:C:T	0	-3.32091	-1.69936
46233669	chr19:46233669:G:A	0	-3.51382	-2.27515e-08
46233768	chr19:46233768:C:T	0	-3.51698	-2.78702
46233816	chr19:46233816:C:T	0	-1.03783e-08	-2.96989
46234376	chr19:46234376:T:C	0	-3.45888	-3.04679
46234528	chr19:46234528:A:G	0	-1.03783e-08	-2.84776
46234632	chr19:46234632:T:C	0	-3.39159	-3.07024
46234638	chr19:46234638:T:C	0	-3.41221	-3.10596
46234960	chr19:46234960:T:C	0	-1.03783e-08	-3.01907
46235119	chr19:46235119:C:G	0	-3.54044	-3.08871
46235331	chr19:46235331:A:G	0	-3.50657	-3.06586
46235517	chr19:46235517:T:C	0	-3.46555	-3.02863
46235743	chr19:46235743:A:G	0	-3.44961	-3.00164
46235775	chr19:46235775:A:G	0	-3.27589	-1.72945
46235983	chr19:46235983:C:T	0	-3.44775	-2.40709
46235999	chr19:46235999:C:T	0	-3.49218	-3.10849
46236284	chr19:46236284:A:T	0	-1.03783e-08	-3.00637
46236598	chr19:46236598:G:A	0	-3.44316	-2.99785
46236635	chr19:46236635:C:T	0	-3.06268	-2.27515e-08
46236922	chr19:46236922:C:T	0	-0.499443	-2.27515e-08
46237175	chr19:46237175:T:TA	0	-3.41035	-2.63074
46237316	chr19:46237316:G:A	0	-3.41561	-2.5886
46237394	chr19:46237394:C:T	0	-1.03783e-08	-2.70116
46237395	chr19:46237395:G:A	0	-3.44197	-2.61671
46237427	chr19:46237427:C:T	0	-3.53978	-1.03322
46237521	chr19:46237521:T:C	0	-1.03783e-08	-2.76177
46237553	chr19:46237553:G:A	0	-3.43249	-2.65075
46237561	chr19:46237561:A:T	0	-3.43508	-2.64371
46237590	chr19:46237590:C:A	0	-3.43732	-2.46258
46237680	chr19:46237680:G:A	0	-3.47991	-2.27515e-08
46237726	chr19:46237726:T:C	0	-3.42833	-2.59809
46237739	chr19:46237739:C:G	0	-3.42339	-2.92409
46238080	chr19:46238080:G:A	0	-3.54034	-1.28403
46238150	chr19:46238150:G:A	0	-1.03783e-08	-3.08679
46238205	chr19:46238205:A:G	0	-3.40525	-3.07766
46238262	chr19:46238262:G:T	0	-3.45891	-2.10492
46238311	chr19:46238311:G:C	0	-3.45169	-2.60382
46238369	chr19:46238369:C:T	0	-3.43674	-2.57945
46238375	chr19:46238375:C:T	0	-3.45874	-2.44681
46238515	chr19:46238515:T:C	0	-3.43447	-2.71576
46238645	chr19:46238645:G:T	0	-2.66528	-2.27515e-08
46239002	chr19:46239002:A:G	0	-3.52155	-2.63711
46239167	chr19:46239167:C:T	0	-3.48399	-2.29098
46239268	chr19:46239268:G:A	0	-2.70592	-2.90247
46239310	chr19:46239310:T:C	0	-1.03783e-08	-2.98803
46239612	chr19:46239612:C:T	0	-3.53151	-2.27515e-08
46239988	chr19:46239988:C:A	0	-3.49621	-2.24207
46240080	chr19:46240080:T:C	0	-3.5313	-2.77247
46240733	chr19:46240733:G:T	0	-3.54039	-2.8023
46241101	chr19:46241101:C:G	0	-1.03783e-08	-2.68137
46242291	chr19:46242291:G:T	0	-3.44055	-2.27515e-08
46242477	chr19:46242477:A:G	0	-3.24751	-2.27515e-08
46242798	chr19:46242798:G:A	0	-3.5373	-2.72759
46242902	chr19:46242902:T:C	0	-1.03783e-08	-2.61647
46242992	chr19:46242992:A:G	0	-3.43152	-2.82196
46243479	chr19:46243479:C:CT	0	-1.03783e-08	-2.32345
46243787	chr19:46243787:T:C	0	-1.03783e-08	-2.54241
46244017	chr19:46244017:A:G	0	-3.51004	-3.1095
46244063	chr19:46244063:C:T	0	-2.769	-2.86553
46244560	chr19:46244560:C:G	0	-2.74438	-2.85373
46244751	chr19:46244751:G:C	0	-1.03783e-08	-2.80811
46245420	chr19:46245420:C:CTG	0	-3.51758	-3.10504
46245510	chr19:46245510:T:C	0	-3.45712	-2.53379
46245544	chr19:46245544:G:A	0	-3.27073	-2.84249
46245635	chr19:46245635:G:A	0	-3.53097	-2.95535
46245647	chr19:46245647:C:T	0	-1.03783e-08	-2.97672
46245652	chr19:46245652:G:A	0	-1.03783e-08	-3.06167
46245664	chr19:46245664:C:G	0	-3.51986	-3.04751
46245749	chr19:46245749:A:G	0	-3.53967	-2.45504
46245902	chr19:46245902:A:C	0	0.797945	-3.03916
46245928	chr19:46245928:TA:T	0	-1.03783e-08	-3.07383
46245933	chr19:46245933:G:A	0	-1.03783e-08	-3.11018
46246369	chr19:46246369:T:C	0	-3.53915	-3.05028
46246488	chr19:46246488:TA:T	0	-1.67905	-2.27515e-08
46246515	chr19:46246515:A:G	0	-3.38361	-2.27515e-08
46246632	chr19:46246632:A:G	0	-3.53488	-3.03009
46246651	chr19:46246651:A:G	0	-1.03783e-08	-2.08465
46246930	chr19:46246930:A:G	0	-1.03783e-08	-3.10974
46247002	chr19:46247002:C:T	0	-1.03783e-08	-3.08763
46247086	chr19:46247086:A:G	0	-3.53743	-2.27515e-08
46247326	chr19:46247326:T:C	0	-3.47745	-3.10796
46247460	chr19:46247460:T:C	0	-3.51416	-3.08186
46247655	chr19:46247655:T:C	0	-3.3904	-2.27515e-08
46247890	chr19:46247890:C:G	0	-1.03783e-08	-2.67109
46247962	chr19:46247962:C:T	0	-1.03783e-08	-2.07634
46248876	chr19:46248876:A:G	0	-3.49136	-2.42422
46249112	chr19:46249112:T:A	0	-3.46544	-2.91782
46249135	chr19:46249135:A:G	0	-1.03783e-08	-3.10754
46249284	chr19:46249284:G:A	0	-3.52934	-2.27515e-08
46249829	chr19:46249829:T:C	0	-1.03783e-08	-2.94418
46249991	chr19:46249991:G:T	0	-1.03783e-08	-3.05229
46250122	chr19:46250122:G:A	0	-3.40919	-2.67008
46250162	chr19:46250162:A:G	0	-1.03783e-08	0.73408
46250238	chr19:46250238:T:C	0	-3.50574	-1.6211
46250423	chr19:46250423:A:G	0	-3.54002	-3.1087
46250704	chr19:46250704:C:T	0	-3.50021	-2.45375
46251124	chr19:46251124:A:G	0	-1.03783e-08	-2.62231
46251332	chr19:46251332:C:T	0	-1.03783e-08	-3.05718
46251503	chr19:46251503:T:C	0	-1.03783e-08	-1.2886
46251725	chr19:46251725:A:T	0	-3.51407	-2.27515e-08
46252181	chr19:46252181:C:A	0	-1.03783e-08	-2.78464
46252264	chr19:46252264:A:G	0	-2.41297	-3.05996
46252356	chr19:46252356:T:A	0	-3.53742	-3.10875
46252557	chr19:46252557:T:C	0	-3.52701	-2.95955
46252791	chr19:46252791:C:T	0	-3.47676	-3.09432
46253306	chr19:46253306:GA:G	0	-1.03783e-08	-2.32554
46253407	chr19:46253407:C:A	0	-1.03783e-08	-3.00751
46253440	chr19:46253440:G:A	0	-2.72513	-3.05472
46253665	chr19:46253665:A:G	0	-1.03783e-08	-2.8656
46253672	chr19:46253672:T:G	0	-1.03783e-08	-2.24849
46253891	chr19:46253891:T:C	0	-2.96877	-3.05237
46254289	chr19:46254289:G:A	0	-3.38725	-3.06134
46254974	chr19:46254974:C:T	0	-1.03783e-08	0.219322
46255383	chr19:46255383:A:G	0	-1.03783e-08	-0.372569
46255545	chr19:46255545:A:C	0	-3.43634	-2.88763
46255655	chr19:46255655:G:A	0	-1.03783e-08	0.399833
46255782	chr19:46255782:ATAGAG:A	0	-1.03783e-08	-3.10996
46255783	chr19:46255783:T:C	0	-1.03783e-08	-0.564236
46255960	chr19:46255960:C:T	0	-1.03783e-08	-2.8818
46256096	chr19:46256096:C:T	0	-1.03783e-08	-1.15096
46256276	chr19:46256276:T:C	0	-1.03783e-08	-2.58767
46256322	chr19:46256322:G:A	0	-3.49721	-3.02166
46256485	chr19:46256485:T:C	0	-1.03783e-08	-2.24457
46256724	chr19:46256724:C:T	0	-3.25818	-2.99934
46256779	chr19:46256779:T:G	0	-3.33364	-2.27515e-08
46257026	chr19:46257026:G:A	0	-3.41167	-3.05591
46257374	chr19:46257374:T:G	0	-1.03783e-08	-2.7076
46257503	chr19:46257503:A:G	0	-1.03783e-08	-2.52756
46257623	chr19:46257623:G:A	0	-1.03783e-08	-0.997807
46257652	chr19:46257652:C:A	0	-3.52962	-2.97789
46257689	chr19:46257689:T:C	0	-3.52832	-3.00225
46257737	chr19:46257737:A:G	0	-3.52997	-2.98621
46257769	chr19:46257769:G:A	0	-3.5307	-2.99041
46258138	chr19:46258138:A:G	0	-1.03783e-08	-0.945434
46258144	chr19:46258144:G:A	0	-1.03783e-08	-2.95824
46258193	chr19:46258193:G:A	0	-1.03783e-08	-2.96584
46258323	chr19:46258323:G:C	0	-1.03783e-08	-2.68933
46258334	chr19:46258334:G:A	0	-3.47837	-2.93644
46258429	chr19:46258429:AAAAAAAGGAAAAGAAAAGAAATG:A	0	-1.03783e-08	-3.11077
46258541	chr19:46258541:G:T	0	-1.03783e-08	-1.1066
46258620	chr19:46258620:C:T	0	-1.03783e-08	-3.11081
46258760	chr19:46258760:T:A	0	-3.48503	-3.08311
46258965	chr19:46258965:G:T	0	-3.12363	-2.9482
46259031	chr19:46259031:G:A	0	-1.92369	-3.06888
46259067	chr19:46259067:T:C	0	-3.511	-2.27515e-08
46259160	chr19:46259160:G:A	0	-3.05052	-3.02209
46259834	chr19:46259834:T:G	0	-1.03783e-08	-0.899727
46259897	chr19:46259897:A:T	0	-1.03783e-08	-2.71413
46260278	chr19:46260278:G:A	0	-1.03783e-08	-3.04277
46260319	chr19:46260319:T:C	0	-1.03783e-08	-2.0902
46260337	chr19:46260337:C:G	0	-1.03783e-08	-3.05148
46260424	chr19:46260424:G:A	0	-1.03783e-08	-3.09824
46260443	chr19:46260443:G:A	0	-1.03783e-08	-1.26891
46260449	chr19:46260449:C:T	0	-1.03783e-08	-1.35566
46260651	chr19:46260651:A:C	0	-2.98762	-3.06817
46260656	chr19:46260656:C:T	0	-3.40374	-3.05386
46260810	chr19:46260810:C:T	0	-1.03783e-08	-2.09213
46261008	chr19:46261008:C:G	0	-3.47612	-3.10138
46261201	chr19:46261201:T:G	0	-1.03783e-08	-3.07473
46261219	chr19:46261219:T:TG	0	-2.82743	-3.03221
46261284	chr19:46261284:A:G	0	-1.03783e-08	-3.09837
46261426	chr19:46261426:A:G	0	-1.03783e-08	-1.71043
46261572	chr19:46261572:A:G	0	-1.03783e-08	-3.08168
46261579	chr19:46261579:C:T	0	-2.51491	-2.97145
46261593	chr19:46261593:G:T	0	-3.12006	-3.04249
46261708	chr19:46261708:T:G	0	-3.05007	-2.82088
46261898	chr19:46261898:G:A	0	-1.37247	-2.65901
46261900	chr19:46261900:C:G	0	-1.37247	-2.66195
46261974	chr19:46261974:C:T	0	-1.03783e-08	-2.36477
46262280	chr19:46262280:A:G	0	-1.95651	-2.98386
46262579	chr19:46262579:T:A	0	-1.03783e-08	-3.10916
46262643	chr19:46262643:C:T	0	-1.03783e-08	-1.95656
46262864	chr19:46262864:G:T	0	-3.52012	-3.03184
46262922	chr19:46262922:T:C	0	-3.24552	-2.27515e-08
46262987	chr19:46262987:A:G	0	-1.03783e-08	-1.64294
46263202	chr19:46263202:G:A	0	-3.52447	-2.27515e-08
46263381	chr19:46263381:A:T	0	-1.03783e-08	-1.51883
46263419	chr19:46263419:C:T	0	-1.03783e-08	-1.49827
46263437	chr19:46263437:C:T	0	-1.03783e-08	-2.00367
46263511	chr19:46263511:A:G	0	-1.03783e-08	-0.755732
46263525	chr19:46263525:C:A	0	-2.76373	-2.27515e-08
46263660	chr19:46263660:C:T	0	-3.45218	-3.10467
46263722	chr19:46263722:C:T	0	-3.18978	-2.60862
46263732	chr19:46263732:A:G	0	-3.48288	-3.02359
46263916	chr19:46263916:T:C	0	-3.29376	-3.10255
46264026	chr19:46264026:A:G	0	-1.03783e-08	-3.09951
46264405	chr19:46264405:C:T	0	-2.94437	-3.02765
46264634	chr19:46264634:G:A	0	-3.27355	-2.27515e-08
46264797	chr19:46264797:C:A	0	-3.53682	-3.0852
46264801	chr19:46264801:C:T	0	-1.03783e-08	-1.0233
46264889	chr19:46264889:C:A	0	-1.03783e-08	-1.15424
46265147	chr19:46265147:C:T	0	-1.03783e-08	-3.03309
46265448	chr19:46265448:G:A	0	-2.82565	-2.68101
46265496	chr19:46265496:A:G	0	-3.4538	-2.87718
46265694	chr19:46265694:T:C	0	-1.03783e-08	-2.95414
46265972	chr19:46265972:T:C	0	-1.04843	-2.27515e-08
46266540	chr19:46266540:C:T	0	-1.03783e-08	-3.02406
46266666	chr19:46266666:G:A	0	-1.03783e-08	-2.59803
46266813	chr19:46266813:GA:G	0	-1.03783e-08	-2.37977
46266834	chr19:46266834:C:T	0	-1.03783e-08	-3.10194
46267298	chr19:46267298:C:T	0	-1.03783e-08	-1.69904
46267577	chr19:46267577:A:G	0	-1.03783e-08	-3.09533
46267621	chr19:46267621:C:T	0	-3.28232	-2.75868
46267781	chr19:46267781:T:C	0	-2.27063	-2.7493
46268317	chr19:46268317:T:A	0	-1.03783e-08	-3.00521
46268931	chr19:46268931:G:A	0	-3.23365	-2.2515
46268992	chr19:46268992:C:T	0	-1.03783e-08	-2.63119
46269022	chr19:46269022:C:A	0	-1.03783e-08	-2.75778
46269094	chr19:46269094:A:G	0	-2.11727	-2.97876
46269166	chr19:46269166:T:C	0	-2.91345	-2.27515e-08
46269600	chr19:46269600:T:A	0	-1.03783e-08	-3.11023
46269625	chr19:46269625:G:A	0	-2.26913	-3.10238
46269694	chr19:46269694:C:T	0	-1.03783e-08	-2.93327
46270216	chr19:46270216:G:A	0	-3.25877	-2.27515e-08
46270278	chr19:46270278:AT:A	0	-3.45023	-3.10471
46270572	chr19:46270572:T:C	0	-1.03783e-08	-3.11082
46270674	chr19:46270674:T:C	0	-1.03783e-08	-2.2546
46270767	chr19:46270767:G:A	0	-1.03783e-08	-1.88924
46270992	chr19:46270992:G:A	0	-1.03783e-08	-2.4499
46271188	chr19:46271188:C:T	0	-1.03783e-08	-2.96947
46271509	chr19:46271509:A:G	0	-3.50437	-1.30719
46271870	chr19:46271870:A:T	0	-2.97417	-2.70276
46271930	chr19:46271930:G:A	0	-3.315	-2.62829
46272122	chr19:46272122:A:G	0	-1.03783e-08	-3.06174
46272192	chr19:46272192:A:C	0	-1.03783e-08	-2.89218
46272656	chr19:46272656:G:T	0	-1.03783e-08	-3.00899
46272966	chr19:46272966:C:T	0	-3.45548	-2.27515e-08
46272967	chr19:46272967:G:A	0	-1.03783e-08	-3.02539
46273094	chr19:46273094:T:C	0	-2.85565	-2.27515e-08
46273233	chr19:46273233:A:G	0	-3.24707	-1.69372
46273629	chr19:46273629:AAAAT:A	0	-0.0251456	-3.10476
46273923	chr19:46273923:A:G	0	-1.03783e-08	-2.97992
46274250	chr19:46274250:C:G	0	-3.37905	-2.39038
46274529	chr19:46274529:C:T	0	-2.19011	-2.27515e-08
46274835	chr19:46274835:G:T	0	-2.37244	-3.11042
46274836	chr19:46274836:C:T	0	-2.07924	-1.57938
46274865	chr19:46274865:C:T	0	-1.03783e-08	-3.03544
46275027	chr19:46275027:C:T	0	-3.30082	-1.84455
46275231	chr19:46275231:C:CT	0	-2.28261	-3.05277
46275667	chr19:46275667:A:G	0	-3.51076	-1.67173
46275702	chr19:46275702:G:A	0	-1.03783e-08	-1.70003
46275885	chr19:46275885:G:A	0	-1.03783e-08	-3.1055
46275914	chr19:46275914:A:G	0	-1.03783e-08	-1.56718
46275964	chr19:46275964:G:A	0	-1.03783e-08	-3.06825
46275991	chr19:46275991:A:G	0	-1.03783e-08	-2.97693
46276109	chr19:46276109:G:A	0	-1.03783e-08	-2.90932
46276155	chr19:46276155:G:A	0	-3.53831	-3.10524
46276191	chr19:46276191:G:A	0	-3.53629	-3.02489
46276259	chr19:46276259:T:C	0	-2.57315	-3.10754
46276276	chr19:46276276:A:G	0	-3.41983	-3.09764
46276322	chr19:46276322:A:G	0	-2.48418	-0.588235
46276366	chr19:46276366:A:G	0	-1.03783e-08	-3.10436
46276430	chr19:46276430:A:G	0	-3.37056	-2.33735
46276475	chr19:46276475:G:A	0	-3.23934	-1.57913
46276481	chr19:46276481:T:C	0	-3.02971	-1.63236
46276501	chr19:46276501:C:T	0	-2.70653	-2.27515e-08
46276547	chr19:46276547:T:C	0	-2.98757	-1.62987
46276922	chr19:46276922:T:C	0	-2.99703	-1.91122
46276968	chr19:46276968:C:T	0	-3.01315	-1.91773
46277041	chr19:46277041:C:T	0	-2.89322	-1.89671
46277078	chr19:46277078:C:T	0	-2.99044	-2.0195
46277137	chr19:46277137:G:T	0	-2.91258	-0.973761
46277220	chr19:46277220:G:A	0	-2.91934	-0.726788
46277306	chr19:46277306:C:T	0	-3.0119	-2.27515e-08
46277369	chr19:46277369:A:G	0	-3.04718	-1.13449
46277397	chr19:46277397:A:G	0	-1.03783e-08	-1.36351
46277530	chr19:46277530:C:T	0	-1.03783e-08	-1.99697
46277718	chr19:46277718:T:C	0	-1.03783e-08	-3.0588
46277896	chr19:46277896:A:C	0	-2.89758	-0.893459
46278119	chr19:46278119:G:C	0	-3.41075	-2.41076
46278205	chr19:46278205:A:C	0	-1.03783e-08	-3.09061
46278282	chr19:46278282:G:A	0	-3.41052	-2.41544
46278417	chr19:46278417:G:A	0	-2.81112	-2.27515e-08
46278433	chr19:46278433:AAT:A	0	-3.40792	-2.88292
46278517	chr19:46278517:C:T	0	-3.07772	-2.71931
46278518	chr19:46278518:G:A	0	-1.03783e-08	-2.86379
46278635	chr19:46278635:G:A	0	-1.03783e-08	-2.86719
46278636	chr19:46278636:G:T	0	-2.24651	-2.97092
46278659	chr19:46278659:A:G	0	-3.26219	-2.60489
46278940	chr19:46278940:C:T	0	-1.03783e-08	-1.94015
46279024	chr19:46279024:C:T	0	-3.26426	-2.55401
46279748	chr19:46279748:G:A	0	-3.22806	-2.54063
46279754	chr19:46279754:G:A	0	-1.03783e-08	-3.06756
46279977	chr19:46279977:T:C	0	-2.50547	-2.27515e-08
46279999	chr19:46279999:C:T	0	-2.68219	-1.89254
46280050	chr19:46280050:C:G	0	-1.03783e-08	-2.66261
46280141	chr19:46280141:T:C	0	-2.64406	-1.79654
46280217	chr19:46280217:G:A	0	-3.09426	-2.38591
46280430	chr19:46280430:G:A	0	-2.91819	-3.08083
46280508	chr19:46280508:T:C	0	-2.70839	-1.96765
46280530	chr19:46280530:G:A	0	-2.03844	-3.10535
46280620	chr19:46280620:G:A	0	-2.6602	-1.98631
46280690	chr19:46280690:T:C	0	-2.67808	-1.88188
46280960	chr19:46280960:T:C	0	-3.20614	-2.85092
46281083	chr19:46281083:G:A	0	-1.98163	-3.10973
46281135	chr19:46281135:G:A	0	-3.11795	-2.56703
46281157	chr19:46281157:G:A	0	-2.8059	-0.867195
46281403	chr19:46281403:C:T	0	-2.99529	-2.34464
46281603	chr19:46281603:G:A	0	-3.23764	-2.35409
46281624	chr19:46281624:C:T	0	-3.32011	-2.80664
46281665	chr19:46281665:A:G	0	-2.85363	-2.27515e-08
46281701	chr19:46281701:A:G	0	-1.03783e-08	-3.10692
46281764	chr19:46281764:T:G	0	-1.03783e-08	-2.92486
46281775	chr19:46281775:G:A	0	-1.03783e-08	-3.08251
46281948	chr19:46281948:G:A	0	-1.03783e-08	-3.10987
46282012	chr19:46282012:G:A	0	-2.9921	-0.93075
46282070	chr19:46282070:G:A	0	-3.54017	-3.0399
46282083	chr19:46282083:A:C	0	-3.54048	-2.92333
46282201	chr19:46282201:A:G	0	-3.54039	-2.86311
46282276	chr19:46282276:G:T	0	-2.43263	-2.27515e-08
46282333	chr19:46282333:A:G	0	-3.54011	-2.91097
46282441	chr19:46282441:A:G	0	-2.30334	-3.10442
46282451	chr19:46282451:C:T	0	-3.50536	-2.79825
46282470	chr19:46282470:G:A	0	-2.97106	-1.1419
46282579	chr19:46282579:G:A	0	-1.03783e-08	-3.06239
46282602	chr19:46282602:T:C	0	-3.53962	-2.85447
46282721	chr19:46282721:G:A	0	-3.40423	-3.11081
46282826	chr19:46282826:A:G	0	-2.4709	-2.27515e-08
46283278	chr19:46283278:A:G	0	-3.27999	-3.06904
46283639	chr19:46283639:A:G	0	-3.52852	-3.07756
46283693	chr19:46283693:T:C	0	-3.12559	-2.27515e-08
46283811	chr19:46283811:T:C	0	-2.23435	-2.27515e-08
46283869	chr19:46283869:A:G	0	-3.02555	-2.70861
46283870	chr19:46283870:A:G	0	-2.22488	-2.27515e-08
46284039	chr19:46284039:AC:A	0	-3.08476	-2.27515e-08
46284226	chr19:46284226:G:A	0	-3.46139	-3.11079
46284323	chr19:46284323:G:A	0	-3.47085	-3.09207
46284379	chr19:46284379:T:C	0	-2.73888	-2.27515e-08
46284488	chr19:46284488:C:T	0	-3.48992	-3.10402
46284763	chr19:46284763:C:T	0	-2.69067	-3.1059
46284839	chr19:46284839:G:A	0	-3.44709	-2.87566
46284976	chr19:46284976:G:A	0	-2.70722	-3.11012
46285078	chr19:46285078:C:T	0	-3.47649	-3.04313
46285099	chr19:46285099:C:T	0	-1.03783e-08	-2.96077
46285135	chr19:46285135:G:A	0	-2.64868	-3.10812
46285152	chr19:46285152:A:C	0	-2.64433	-3.10414
46285302	chr19:46285302:G:T	0	-1.03783e-08	-0.642267
46285967	chr19:46285967:C:T	0	-2.76787	-3.08938
46285983	chr19:46285983:C:T	0	-3.46588	-2.95917
46286277	chr19:46286277:A:G	0	-2.75102	-3.08635
46286462	chr19:46286462:T:A	0	-2.56698	-3.08312
46286489	chr19:46286489:C:T	0	-2.08958	-2.27515e-08
46286647	chr19:46286647:C:T	0	-3.5405	-2.79507
46287150	chr19:46287150:T:C	0	-2.7161	-3.10406
46287257	chr19:46287257:G:A	0	-1.03783e-08	-3.10813
46287349	chr19:46287349:C:A	0	-2.69026	-3.09296
46287453	chr19:46287453:G:T	0	-2.68969	-3.10061
46287488	chr19:46287488:A:C	0	-3.45508	-3.11032
46287586	chr19:46287586:C:T	0	-2.25856	-2.27515e-08
46287606	chr19:46287606:G:A	0	-3.53348	-2.79874
46287664	chr19:46287664:A:G	0	-2.66763	-3.10321
46287715	chr19:46287715:C:T	0	-1.03783e-08	-2.91767
46287739	chr19:46287739:C:T	0	-2.68993	-3.10048
46288104	chr19:46288104:G:C	0	-3.51828	-2.95763
46288122	chr19:46288122:G:A	0	-1.03783e-08	-2.69564
46288179	chr19:46288179:A:G	0	-3.24839	-2.90351
46288215	chr19:46288215:G:A	0	-3.11273	-2.27515e-08
46288233	chr19:46288233:A:G	0	-1.03783e-08	-3.08075
46288681	chr19:46288681:C:T	0	-1.03783e-08	-3.10153
46288682	chr19:46288682:A:G	0	-3.49751	-3.11006
46289395	chr19:46289395:A:G	0	-2.68002	-3.10307
46289409	chr19:46289409:C:T	0	-2.70494	-3.10307
46289636	chr19:46289636:T:C	0	-3.52083	-2.91933
46289658	chr19:46289658:G:T	0	-2.71259	-3.10092
46289784	chr19:46289784:G:A	0	-3.39671	-3.07949
46289991	chr19:46289991:C:T	0	-2.69781	-3.10384
46290021	chr19:46290021:T:C	0	-2.7134	-3.10307
46290206	chr19:46290206:T:C	0	-2.68151	-3.11043
46290264	chr19:46290264:A:C	0	-3.26717	-2.81474
46290291	chr19:46290291:C:T	0	-1.03783e-08	-2.53073
46290292	chr19:46290292:A:G	0	-2.74572	-3.09971
46290304	chr19:46290304:C:T	0	-2.67618	-3.10406
46290417	chr19:46290417:C:G	0	-2.70996	-3.10351
46290679	chr19:46290679:T:C	0	-2.72997	-3.10307
46290700	chr19:46290700:C:G	0	-3.25747	-2.79986
46290713	chr19:46290713:T:C	0	-2.69384	-3.10321
46290753	chr19:46290753:G:A	0	-3.37632	-3.08519
46290988	chr19:46290988:C:T	0	-1.03783e-08	-0.187257
46291003	chr19:46291003:A:G	0	-3.29586	-2.80455
46291014	chr19:46291014:G:A	0	-2.69094	-3.10095
46291089	chr19:46291089:G:C	0	-2.69704	-3.10219
46291277	chr19:46291277:C:CT	0	-2.71419	-3.06083
46291312	chr19:46291312:A:C	0	-3.53955	-2.85358
46291375	chr19:46291375:C:T	0	-1.03783e-08	-3.10956
46291515	chr19:46291515:G:C	0	-3.51071	-1.92873
46291810	chr19:46291810:T:C	0	-2.67605	-3.06488
46291852	chr19:46291852:C:A	0	-2.6653	-3.05834
46291859	chr19:46291859:T:G	0	-1.03783e-08	-3.09804
46291876	chr19:46291876:A:G	0	-1.03783e-08	-3.10104
```
