## Supplementary material for "Characterization of shared and ancestry-specific signals driving complex traits using multi-ancestry fine-mapping": susiex_nc2.cs80.snp (part 1 of 2)

```
BP	SNP	PIP(CS1)	LogBF(CS1,Pop1)	LogBF(CS1,Pop2)	PIP(CS2)	LogBF(CS2,Pop1)	LogBF(CS2,Pop2)
43326524	chr19:43326524:A:C	0	-2.60637	-3.11634	4.09858e-202	-3.30787	-2.90599
43326565	chr19:43326565:T:G	0	-1.03783e-08	-2.4659	1.80923e-200	-1.03783e-08	-2.42642
43326882	chr19:43326882:A:G	0	-1.03783e-08	-2.8834	2.03655e-200	-1.03783e-08	-2.30807
43327735	chr19:43327735:C:T	0	-1.03783e-08	-3.11727	9.12789e-201	-1.03783e-08	-3.11058
43327922	chr19:43327922:A:G	0	-1.03783e-08	-2.26482	2.03268e-200	-1.03783e-08	-2.30997
43328242	chr19:43328242:C:T	0	-1.03783e-08	-2.87277	9.0712e-201	-1.03783e-08	-3.11681
43328371	chr19:43328371:C:T	0	-1.03783e-08	-0.540776	4.19855e-200	-1.03783e-08	-1.58459
43328500	chr19:43328500:C:T	0	-2.72394	-1.96637	7.04496e-202	-3.41188	-2.2603
43328661	chr19:43328661:C:T	0	-2.88328	-2.27515e-08	6.26287e-201	-3.48727	-2.27515e-08
43328696	chr19:43328696:A:G	0	-1.03783e-08	-2.6953	1.52161e-200	-1.03783e-08	-2.59956
43328697	chr19:43328697:TGAAAG:T	0	-1.03783e-08	-1.31863	3.39579e-200	-1.03783e-08	-1.79679
43328941	chr19:43328941:T:C	0	-1.03783e-08	-2.89118	1.63699e-200	-1.03783e-08	-2.52647
43328959	chr19:43328959:G:A	0	-1.03783e-08	-3.03327	9.54352e-201	-1.03783e-08	-3.06605
43329354	chr19:43329354:G:A	0	-1.03783e-08	-3.07138	9.25021e-201	-1.03783e-08	-3.09727
43329388	chr19:43329388:C:T	0	-1.03783e-08	-3.08904	9.14976e-201	-1.03783e-08	-3.10819
43329769	chr19:43329769:A:G	0	-3.16027	-2.46304	3.06402e-202	-3.52726	-2.97751
43329870	chr19:43329870:C:T	0	-3.43975	-2.27515e-08	7.37347e-201	-3.32403	-2.27515e-08
43329929	chr19:43329929:C:T	0	-3.518	-3.04549	2.73554e-202	-3.50082	-3.11734
43330032	chr19:43330032:C:T	0	-1.03783e-08	-1.42055	3.17381e-200	-1.03783e-08	-1.86439
43330409	chr19:43330409:C:T	0	-1.03783e-08	-3.10799	9.07314e-201	-1.03783e-08	-3.11659
43330741	chr19:43330741:A:C	0	-1.03783e-08	-2.90501	1.07952e-200	-1.03783e-08	-2.94282
43331419	chr19:43331419:C:T	0	-1.03783e-08	-3.11726	9.28963e-201	-1.03783e-08	-3.09301
43331461	chr19:43331461:C:G	0	-3.27106	-3.10996	3.0778e-202	-3.41148	-3.0888
43331618	chr19:43331618:C:T	0	-3.49339	-2.59691	2.88992e-202	-3.54178	-3.02149
43331778	chr19:43331778:A:G	0	-1.03783e-08	-3.082	1.01551e-200	-1.03783e-08	-3.00393
43331783	chr19:43331783:C:T	0	-3.38032	-3.10025	4.21725e-202	-3.13251	-3.05281
43331968	chr19:43331968:T:A	0	-1.03783e-08	-2.77469	1.59703e-200	-1.03783e-08	-2.55118
43332118	chr19:43332118:G:A	0	-3.44708	-3.11628	2.62853e-202	-3.54247	-3.1156
43332273	chr19:43332273:TCA:T	0	-1.03783e-08	-3.04356	1.08908e-200	-1.03783e-08	-2.93399
43333165	chr19:43333165:A:G	0	-1.03783e-08	-2.62709	2.19476e-200	-1.03783e-08	-2.23326
43333291	chr19:43333291:G:A	0	-1.03783e-08	-1.87737	4.68634e-200	-1.03783e-08	-1.47468
43333400	chr19:43333400:A:C	0	-3.54547	-3.07088	3.26218e-202	-3.3859	-3.0562
43333579	chr19:43333579:C:G	0	-1.03783e-08	-2.53208	3.49832e-200	-1.03783e-08	-1.76704
43333808	chr19:43333808:T:A	0	-1.03783e-08	-2.51137	1.33947e-200	-1.03783e-08	-2.72705
43333931	chr19:43333931:TAGAA:T	0	-1.03783e-08	-2.51137	1.33947e-200	-1.03783e-08	-2.72705
43334055	chr19:43334055:A:G	0	-1.03783e-08	-3.11101	9.44118e-201	-1.03783e-08	-3.07683
43334381	chr19:43334381:G:A	0	-1.03783e-08	-3.06945	1.45716e-200	-1.03783e-08	-2.64284
43334600	chr19:43334600:C:T	0	-1.03783e-08	-2.71846	1.13526e-200	-1.03783e-08	-2.89246
43334712	chr19:43334712:T:G	0	-1.03783e-08	-2.80411	1.07747e-200	-1.03783e-08	-2.94471
43334735	chr19:43334735:G:A	0	-3.37164	-0.82024	1.11349e-201	-3.52814	-1.68627
43334782	chr19:43334782:T:C	0	-3.52726	-2.82792	3.08454e-202	-3.38084	-3.11726
43335402	chr19:43335402:A:G	0	-1.03783e-08	-0.0716438	2.26367e-199	-1.03783e-08	0.100243
43335759	chr19:43335759:G:A	0	-1.03783e-08	-2.71279	1.12594e-200	-1.03783e-08	-2.90071
43335796	chr19:43335796:G:A	0	-3.07855	-2.75222	7.68085e-202	-2.64715	-2.93862
43335818	chr19:43335818:A:G	0	-1.03783e-08	-2.80135	1.05504e-200	-1.03783e-08	-2.96575
43335824	chr19:43335824:G:A	0	-1.03783e-08	-2.2399	2.29334e-200	-1.03783e-08	-2.18932
43335936	chr19:43335936:T:C	0	-3.20233	-2.81924	2.81575e-202	-3.47195	-3.11731
43336429	chr19:43336429:A:G	0	-1.03783e-08	-2.57631	1.16246e-200	-1.03783e-08	-2.86879
43336438	chr19:43336438:G:A	0	-1.03783e-08	-2.83183	1.03313e-200	-1.03783e-08	-2.98673
43337414	chr19:43337414:C:T	0	-1.03783e-08	-2.59658	1.1433e-200	-1.03783e-08	-2.88541
43337459	chr19:43337459:G:A	0	-1.03783e-08	-2.82895	1.0331e-200	-1.03783e-08	-2.98676
43337523	chr19:43337523:C:T	0	-3.41444	-2.99237	3.96413e-202	-3.32669	-2.92053
43337624	chr19:43337624:C:G	0	-1.03783e-08	-2.70179	1.32561e-200	-1.03783e-08	-2.73746
43337686	chr19:43337686:T:C	0	-3.5365	-2.23464	5.08651e-202	-3.53096	-2.46695
43337720	chr19:43337720:T:C	0	-3.31988	-3.09509	2.86268e-202	-3.51073	-3.06201
43337878	chr19:43337878:G:A	0	-1.03783e-08	-2.82242	1.08703e-200	-1.03783e-08	-2.93588
43338005	chr19:43338005:C:T	0	-3.54102	-2.1807	6.02672e-202	-3.52341	-2.30489
43338070	chr19:43338070:T:C	0	-1.03783e-08	-2.3994	4.06359e-200	-1.03783e-08	-1.61726
43338700	chr19:43338700:T:C	0	-3.4995	-3.04294	2.82385e-202	-3.50852	-3.07788
43338898	chr19:43338898:T:G	0	-1.03783e-08	-3.08863	9.50021e-201	-1.03783e-08	-3.0706
43339060	chr19:43339060:T:C	0	-1.03783e-08	-1.93746	2.56101e-200	-1.03783e-08	-2.07893
43339185	chr19:43339185:T:C	0	-1.03783e-08	-2.57735	2.23194e-200	-1.03783e-08	-2.21645
43339333	chr19:43339333:A:G	0	-1.03783e-08	-2.1968	1.92406e-200	-1.03783e-08	-2.36489
43339753	chr19:43339753:G:A	0	-1.03783e-08	-2.94167	1.07405e-200	-1.03783e-08	-2.94789
43339878	chr19:43339878:T:C	0	-1.03783e-08	-2.94567	1.0651e-200	-1.03783e-08	-2.95626
43339915	chr19:43339915:G:A	0	-1.03783e-08	-2.72947	1.11938e-200	-1.03783e-08	-2.90656
43340025	chr19:43340025:C:T	0	-3.54192	-2.88258	3.15766e-202	-3.47039	-3.00428
43340102	chr19:43340102:C:T	0	-3.52236	-0.967982	1.00576e-201	-3.54096	-1.77521
43340204	chr19:43340204:G:A	0	-1.03783e-08	-2.84945	1.53264e-200	-1.03783e-08	-2.59234
43340639	chr19:43340639:C:T	0	-1.03783e-08	-1.8604	2.69386e-200	-1.03783e-08	-2.02835
43340666	chr19:43340666:G:A	0	-3.48571	-2.73665	3.40227e-202	-3.28904	-3.11102
43340715	chr19:43340715:T:G	0	-1.03783e-08	-3.01849	1.68791e-200	-1.03783e-08	-2.49584
43340795	chr19:43340795:G:A	0	-1.03783e-08	-2.34014	1.84031e-200	-1.03783e-08	-2.40939
43340800	chr19:43340800:T:C	0	-3.03597	-2.65776	9.00375e-202	-2.52085	-2.90601
43341107	chr19:43341107:C:T	0	-1.03783e-08	-2.89448	1.24437e-200	-1.03783e-08	-2.8007
43341178	chr19:43341178:C:A	0	-3.46402	-2.27515e-08	6.36854e-201	-3.47054	-2.27515e-08
43341441	chr19:43341441:G:A	0	-3.2827	-2.80104	5.77994e-202	-3.16302	-2.70708
43341879	chr19:43341879:G:A	0	-3.51456	-2.9319	5.24155e-202	-3.28637	-2.68152
43341910	chr19:43341910:G:A	0	-3.36809	-2.87219	8.75194e-202	-2.63694	-2.81828
43342060	chr19:43342060:A:G	0	-1.03783e-08	-2.76414	1.08943e-200	-1.03783e-08	-2.93367
43342086	chr19:43342086:A:G	0	-3.42181	-2.55701	9.87294e-202	-2.71284	-2.62186
43342130	chr19:43342130:C:A	0	-1.03783e-08	-3.11054	9.9875e-201	-1.03783e-08	-3.02058
43342158	chr19:43342158:T:G	0	-1.03783e-08	-3.10657	1.02165e-200	-1.03783e-08	-2.99791
43342247	chr19:43342247:C:T	0	-3.51304	-2.15382	5.36679e-202	-3.54311	-2.40116
43342289	chr19:43342289:G:A	0	-3.45872	-2.27515e-08	6.10322e-201	-3.5131	-2.27515e-08
43342315	chr19:43342315:C:T	0	-3.52957	-2.69149	5.00829e-202	-3.43331	-2.5801
43342401	chr19:43342401:A:G	0	-2.9357	-2.66914	1.10528e-201	-2.39687	-2.82495
43342462	chr19:43342462:T:G	0	-1.03783e-08	-3.10866	1.01453e-200	-1.03783e-08	-3.0049
43342496	chr19:43342496:A:G	0	-1.03783e-08	-3.03393	1.14587e-200	-1.03783e-08	-2.88316
43342773	chr19:43342773:G:A	0	-3.37396	-2.88549	8.73066e-202	-2.62634	-2.83132
43342808	chr19:43342808:C:A	0	-1.03783e-08	-1.86519	2.68592e-200	-1.03783e-08	-2.03131
43342837	chr19:43342837:C:T	0	-3.50797	-2.80904	3.18318e-202	-3.34937	-3.11724
43343094	chr19:43343094:A:G	0	-1.03783e-08	-2.14832	2.50166e-200	-1.03783e-08	-2.10238
43343649	chr19:43343649:T:G	0	-3.50393	-2.57736	3.6402e-202	-3.22101	-3.11145
43343853	chr19:43343853:T:G	0	-3.01252	-2.82508	3.05662e-202	-3.44601	-3.06118
43344236	chr19:43344236:A:G	0	-3.50603	-3.04209	3.27835e-202	-3.35181	-3.08534
43344471	chr19:43344471:A:C	0	-3.25876	-2.27515e-08	6.12957e-201	-3.50879	-2.27515e-08
43344574	chr19:43344574:A:G	0	-3.42029	-2.95403	7.6162e-202	-2.77255	-2.82167
43344792	chr19:43344792:G:T	0	-1.03783e-08	-2.25039	1.52326e-200	-1.03783e-08	-2.59848
43344884	chr19:43344884:T:G	0	-1.03783e-08	-2.77796	1.07242e-200	-1.03783e-08	-2.94941
43345051	chr19:43345051:C:T	0	-2.54262	-2.27515e-08	2.22402e-200	-2.22001	-2.27515e-08
43345198	chr19:43345198:A:G	0	-3.38061	-3.03728	4.45858e-202	-3.01275	-3.11692
43345346	chr19:43345346:G:A	0	-3.39979	-2.9036	3.96466e-202	-3.13524	-3.11184
43345513	chr19:43345513:T:G	0	-1.03783e-08	-2.80443	1.05262e-200	-1.03783e-08	-2.96804
43345623	chr19:43345623:C:G	0	-1.03783e-08	-2.80157	1.05489e-200	-1.03783e-08	-2.96589
43345977	chr19:43345977:G:C	0	-1.03783e-08	-2.57874	1.15203e-200	-1.03783e-08	-2.8778
43345981	chr19:43345981:T:C	0	-1.03783e-08	-2.57874	1.15203e-200	-1.03783e-08	-2.8778
43345991	chr19:43345991:G:C	0	-1.03783e-08	-2.77089	1.07772e-200	-1.03783e-08	-2.94448
43346011	chr19:43346011:C:T	0	-3.53567	-2.26399	2.75166e-202	-3.49535	-3.11694
43346090	chr19:43346090:G:A	0	-1.03783e-08	-3.00804	9.80559e-201	-1.03783e-08	-3.03896
43346562	chr19:43346562:T:C	0	-3.40358	-2.99551	6.59095e-202	-2.74033	-2.99847
43346589	chr19:43346589:A:C	0	-3.54005	-2.23464	5.11113e-202	-3.52613	-2.46695
43346859	chr19:43346859:A:G	0	-1.03783e-08	-2.87231	1.00874e-200	-1.03783e-08	-3.01062
43347120	chr19:43347120:A:G	0	-2.25885	-1.93297	4.17623e-200	-0.732143	-0.857776
43347163	chr19:43347163:A:C	0	-1.03783e-08	-2.53725	3.40781e-200	-1.03783e-08	-1.79326
43347243	chr19:43347243:A:T	0	-1.03783e-08	-3.08439	1.0391e-200	-1.03783e-08	-2.98097
43347358	chr19:43347358:G:A	0	-1.03783e-08	-2.71878	1.119e-200	-1.03783e-08	-2.9069
43347584	chr19:43347584:A:G	0	-1.03783e-08	-3.11716	9.07457e-201	-1.03783e-08	-3.11644
43347594	chr19:43347594:A:G	0	-1.03783e-08	-2.63238	1.11747e-200	-1.03783e-08	-2.90826
43347783	chr19:43347783:A:G	0	-3.45956	-2.82863	7.06607e-202	-2.8717	-2.7975
43347788	chr19:43347788:C:A	0	-1.03783e-08	-3.02793	9.93124e-201	-1.03783e-08	-3.02623
43347868	chr19:43347868:T:C	0	-3.4825	-2.27515e-08	7.30945e-201	-3.33274	-2.27515e-08
43347890	chr19:43347890:C:T	0	-1.03783e-08	-2.71256	1.11958e-200	-1.03783e-08	-2.90637
43347913	chr19:43347913:C:G	0	-3.3966	-0.182506	5.85514e-201	-3.25609	-0.298503
43348073	chr19:43348073:T:G	0	-1.03783e-08	-2.7553	1.08354e-200	-1.03783e-08	-2.93909
43348100	chr19:43348100:C:T	0	-1.03783e-08	-2.76015	1.07966e-200	-1.03783e-08	-2.94269
43348309	chr19:43348309:G:A	0	-2.80649	-2.68658	1.33353e-201	-2.26433	-2.76975
43348348	chr19:43348348:C:G	0	-3.22741	-2.27515e-08	7.60685e-201	-3.29286	-2.27515e-08
43348618	chr19:43348618:G:A	0	-1.03783e-08	-2.83785	1.19342e-200	-1.03783e-08	-2.84251
43348712	chr19:43348712:C:T	0	-1.03783e-08	-2.51678	1.24299e-200	-1.03783e-08	-2.80181
43348717	chr19:43348717:G:A	0	-3.46819	-2.74797	2.68768e-202	-3.52685	-3.10898
43348867	chr19:43348867:A:G	0	-3.02765	-2.15505	3.08236e-201	-2.51671	-1.67951
43349594	chr19:43349594:T:C	0	-3.52193	-2.16898	6.06769e-202	-3.53981	-2.28172
43349647	chr19:43349647:G:A	0	-3.37668	-2.79237	9.73198e-202	-2.65989	-2.6892
43350057	chr19:43350057:C:A	0	-1.03783e-08	-2.58537	1.60754e-200	-1.03783e-08	-2.54462
43350526	chr19:43350526:A:G	0	-2.91068	-2.27515e-08	7.59928e-201	-3.29386	-2.27515e-08
43350561	chr19:43350561:G:A	0	-1.03783e-08	-3.01983	9.66675e-201	-1.03783e-08	-3.05322
43350885	chr19:43350885:C:T	0	-1.03783e-08	-2.85166	1.48723e-200	-1.03783e-08	-2.62241
43351064	chr19:43351064:T:A	0	-3.26265	-2.27515e-08	9.6011e-201	-3.06004	-2.27515e-08
43351554	chr19:43351554:T:C	0	-1.03783e-08	-1.44235	8.30551e-200	-1.03783e-08	-0.902409
43352103	chr19:43352103:T:C	0	-1.03783e-08	-2.9981	1.13055e-200	-1.03783e-08	-2.89663
43352604	chr19:43352604:T:A	0	-1.03783e-08	-2.75314	1.09843e-200	-1.03783e-08	-2.92545
43352607	chr19:43352607:GTGGGTATTGTTTTTCAGAAAACT:G	0	-3.38462	-2.27515e-08	7.43414e-201	-3.31583	-2.27515e-08
43353914	chr19:43353914:G:A	0	-3.40678	-3.08006	2.77687e-202	-3.53481	-3.06837
43354134	chr19:43354134:G:T	0	-1.03783e-08	-2.36996	1.83665e-200	-1.03783e-08	-2.41138
43354165	chr19:43354165:G:A	0	-3.5414	-3.04529	4.33548e-202	-3.08866	-3.06901
43354426	chr19:43354426:G:A	0	-3.39402	-2.75969	6.2396e-202	-3.22141	-2.57217
43354439	chr19:43354439:G:A	0	-1.03783e-08	-2.14485	3.65746e-200	-1.03783e-08	-1.72256
43354607	chr19:43354607:C:T	0	-3.34278	-2.27515e-08	8.84069e-201	-3.14255	-2.27515e-08
43354882	chr19:43354882:T:C	0	-1.03783e-08	-1.89964	2.45317e-200	-1.03783e-08	-2.12195
43354891	chr19:43354891:G:A	0	-1.03783e-08	-1.09384	2.78775e-200	-1.03783e-08	-1.99409
43354972	chr19:43354972:G:A	0	-1.03783e-08	-2.50591	1.55901e-200	-1.03783e-08	-2.57528
43355397	chr19:43355397:T:C	0	-3.54556	-1.77557	6.93645e-202	-3.50129	-2.18642
43355901	chr19:43355901:G:A	0	-3.45565	-1.58973	7.24088e-202	-3.2728	-2.37195
43355924	chr19:43355924:C:T	0	-2.46339	-2.22856	6.09679e-201	-1.13314	-2.38101
43359864	chr19:43359864:C:T	0	-3.39531	-2.27515e-08	8.90984e-201	-3.13476	-2.27515e-08
43360066	chr19:43360066:G:A	0	-2.83544	-2.27515e-08	1.16284e-200	-2.86846	-2.27515e-08
43360267	chr19:43360267:T:G	0	-1.03783e-08	-2.05946	2.335e-200	-1.03783e-08	-2.17132
43360609	chr19:43360609:G:C	0	-1.03783e-08	-3.11279	9.66416e-201	-1.03783e-08	-3.05349
43361540	chr19:43361540:G:A	0	-3.54512	-3.05175	3.71643e-202	-3.42375	-2.88799
43361650	chr19:43361650:G:A	0	-2.9176	-2.27515e-08	7.71371e-201	-3.27891	-2.27515e-08
43361803	chr19:43361803:G:T	0	-1.03783e-08	-2.68575	1.13941e-200	-1.03783e-08	-2.88881
43361883	chr19:43361883:G:A	0	-3.51279	-2.5179	4.67386e-202	-3.51085	-2.57167
43362024	chr19:43362024:C:T	0	-1.03783e-08	-0.795445	1.64802e-199	-1.03783e-08	-0.217166
43362465	chr19:43362465:C:T	0	-3.54063	-0.200633	6.19328e-201	-3.48995	-0.00849805
43362501	chr19:43362501:T:G	0	-3.53092	-3.11403	5.46263e-202	-3.43266	-2.49391
43362504	chr19:43362504:G:A	0	-1.03783e-08	-2.23154	1.5967e-200	-1.03783e-08	-2.55139
43362505	chr19:43362505:G:A	0	-1.03783e-08	-2.98035	2.20366e-200	-1.03783e-08	-2.22921
43362671	chr19:43362671:T:C	0	-3.50573	-2.83181	4.89019e-202	-3.54537	-2.4919
43362700	chr19:43362700:C:T	0	-3.54409	-2.27515e-08	6.12201e-201	-3.51002	-2.27515e-08
43362754	chr19:43362754:G:A	0	-3.51788	-3.11617	4.47221e-202	-3.45697	-2.66964
43362799	chr19:43362799:C:T	0	-1.03783e-08	-2.42786	2.14392e-200	-1.03783e-08	-2.25669
43362891	chr19:43362891:G:A	0	-3.54477	-2.27515e-08	6.11851e-201	-3.51059	-2.27515e-08
43362980	chr19:43362980:A:G	0	-3.41898	-1.89461	1.50441e-201	-3.53583	-1.37768
43363017	chr19:43363017:C:T	0	-3.13525	-3.06664	5.48248e-202	-2.92311	-2.99983
43363186	chr19:43363186:C:T	0	-3.54492	-2.7426	3.0489e-202	-3.53976	-2.96996
43363197	chr19:43363197:G:A	0	-3.30191	-3.04899	2.94325e-202	-3.52348	-3.0215
43363313	chr19:43363313:C:A	0	-3.53766	-3.11171	3.77125e-202	-3.43436	-2.86273
43363740	chr19:43363740:T:C	0	-3.46022	-2.59774	6.44156e-202	-3.36676	-2.39497
43363914	chr19:43363914:C:T	0	-3.4314	-3.01453	3.28599e-202	-3.49848	-2.93635
43363968	chr19:43363968:C:T	0	-1.03783e-08	-2.6065	1.22517e-200	-1.03783e-08	-2.81625
43363997	chr19:43363997:G:A	0	-1.03783e-08	-1.02194	1.21212e-199	-1.03783e-08	-0.524371
43364077	chr19:43364077:G:A	0	-3.53329	-3.11132	5.46756e-202	-3.43512	-2.49055
43364186	chr19:43364186:C:T	0	-2.99577	-2.88834	8.33483e-202	-2.73899	-2.76507
43364225	chr19:43364225:A:G	0	-3.48748	-2.27515e-08	6.32474e-201	-3.47744	-2.27515e-08
43364275	chr19:43364275:G:A	0	-1.03783e-08	-2.52089	1.34027e-200	-1.03783e-08	-2.72646
43364705	chr19:43364705:G:A	0	-1.03783e-08	-2.85017	1.43978e-200	-1.03783e-08	-2.65484
43365815	chr19:43365815:G:A	0	-3.50065	-3.09765	4.22602e-202	-3.21144	-2.9718
43366057	chr19:43366057:A:G	0	-3.54279	-2.27515e-08	6.16194e-201	-3.50352	-2.27515e-08
43366153	chr19:43366153:G:A	0	-2.13715	-2.27515e-08	1.00239e-200	-3.01694	-2.27515e-08
43366303	chr19:43366303:A:G	0	-3.54553	-3.06683	3.47794e-202	-3.47731	-2.90075
43366320	chr19:43366320:G:A	0	-1.03783e-08	-1.90613	3.69734e-200	-1.03783e-08	-1.71171
43366735	chr19:43366735:C:T	0	-3.54329	-2.79619	7.54777e-202	-3.31863	-2.28462
43366801	chr19:43366801:T:C	0	-3.53666	0.646111	1.07969e-200	-3.36415	0.421499
43366802	chr19:43366802:A:T	0	-3.53648	0.785424	1.35462e-200	-3.35975	0.643944
43367344	chr19:43367344:C:G	0	-3.54151	-2.27515e-08	6.12923e-201	-3.50884	-2.27515e-08
43367498	chr19:43367498:C:T	0	-3.54364	-2.27515e-08	6.10114e-201	-3.51344	-2.27515e-08
43367629	chr19:43367629:G:A	0	-3.52176	-3.09399	3.62629e-202	-3.38101	-2.95528
43367914	chr19:43367914:T:G	0	-1.03783e-08	-3.08753	9.12181e-201	-1.03783e-08	-3.11124
43368166	chr19:43368166:T:C	0	-1.03783e-08	-2.93422	1.22655e-200	-1.03783e-08	-2.81512
43368292	chr19:43368292:G:A	0	-3.54141	-3.01085	4.84487e-202	-3.43736	-2.60922
43368500	chr19:43368500:A:G	0	-3.54151	-2.27515e-08	6.15573e-201	-3.50453	-2.27515e-08
43368963	chr19:43368963:T:C	0	-1.03783e-08	-1.93416	2.81059e-200	-1.03783e-08	-1.98593
43369052	chr19:43369052:C:T	0	-1.03783e-08	-1.65232	4.22703e-200	-1.03783e-08	-1.57783
43369672	chr19:43369672:C:T	0	-3.51555	0.758136	2.07128e-200	-3.13735	0.846192
43369679	chr19:43369679:C:T	0	-3.35655	-2.27515e-08	4.36853e-200	-1.5449	-2.27515e-08
43370379	chr19:43370379:G:A	0	-1.03783e-08	-2.93075	1.20282e-200	-1.03783e-08	-2.83466
43370431	chr19:43370431:C:T	0	-1.03783e-08	-2.79578	1.13792e-200	-1.03783e-08	-2.89013
43370487	chr19:43370487:TC:T	0	-3.53505	-2.27515e-08	6.22338e-201	-3.4936	-2.27515e-08
43370711	chr19:43370711:C:T	0	-3.50926	-2.28696	6.48165e-202	-3.45923	-2.29629
43370739	chr19:43370739:A:C	0	-3.49962	-2.918	2.66311e-202	-3.53384	-3.11116
43371770	chr19:43371770:G:A	0	-3.49176	-2.43463	5.23806e-202	-3.31976	-2.64878
43371968	chr19:43371968:G:A	0	-3.51094	-2.68014	5.50199e-202	-3.38391	-2.53548
43372036	chr19:43372036:A:G	0	-3.10393	-2.27515e-08	5.91422e-201	-3.54455	-2.27515e-08
43372043	chr19:43372043:C:G	0	-3.12087	-2.27515e-08	5.90901e-201	-3.54543	-2.27515e-08
43372150	chr19:43372150:C:T	0	-3.53328	-3.1033	4.03691e-202	-3.44164	-2.78738
43372318	chr19:43372318:G:A	0	-3.41207	-2.32198	5.98192e-202	-3.54302	-2.29274
43372350	chr19:43372350:T:G	0	-1.03783e-08	-2.94078	1.01523e-200	-1.03783e-08	-3.00422
43372490	chr19:43372490:G:C	0	-3.54395	-2.27515e-08	6.08568e-201	-3.51597	-2.27515e-08
43372506	chr19:43372506:A:C	0	-1.03783e-08	-2.47567	1.12908e-200	-1.03783e-08	-2.89793
43372693	chr19:43372693:G:A	0	-1.03783e-08	-2.94845	1.12021e-200	-1.03783e-08	-2.90581
43372739	chr19:43372739:G:A	0	-3.51356	-2.33229	6.09262e-202	-3.46778	-2.34964
43372761	chr19:43372761:G:A	0	-3.49098	-3.03509	3.69965e-202	-3.39533	-2.92093
43372779	chr19:43372779:G:A	0	-3.52374	-3.11386	3.09294e-202	-3.51731	-2.97807
43372827	chr19:43372827:GC:G	0	-3.47535	-2.9489	2.77847e-202	-3.54359	-3.059
43372842	chr19:43372842:T:G	0	-3.5001	-2.27515e-08	5.90898e-201	-3.54544	-2.27515e-08
43372849	chr19:43372849:A:G	0	-3.50304	-2.97932	2.71144e-202	-3.54505	-3.08197
43372929	chr19:43372929:G:T	0	-3.50618	-3.09931	3.73912e-202	-3.49683	-2.80882
43373242	chr19:43373242:C:T	0	-3.48537	-2.31853	6.42626e-202	-3.4211	-2.343
43373537	chr19:43373537:CA:C	0	-1.03783e-08	-2.45786	1.29352e-200	-1.03783e-08	-2.76196
43373988	chr19:43373988:T:C	0	-3.5085	-2.51159	5.32757e-202	-3.44552	-2.50609
43374051	chr19:43374051:G:A	0	-3.52503	-3.07546	3.38106e-202	-3.35747	-3.04884
43374715	chr19:43374715:C:T	0	-1.03783e-08	-2.92756	1.07635e-200	-1.03783e-08	-2.94575
43374741	chr19:43374741:T:G	0	-1.03783e-08	-2.54233	3.53704e-200	-1.03783e-08	-1.75604
43374748	chr19:43374748:A:G	0	-1.03783e-08	-2.7965	2.46004e-200	-1.03783e-08	-2.11915
43374752	chr19:43374752:A:G	0	-1.03783e-08	-2.00519	7.18035e-200	-1.03783e-08	-1.04798
43374879	chr19:43374879:C:G	0	-1.03783e-08	0.0647813	5.68627e-200	-1.03783e-08	-1.28127
43374951	chr19:43374951:A:G	0	-3.54524	-3.04645	5.53271e-202	-2.89407	-3.01975
43378859	chr19:43378859:G:A	0	-3.52729	-2.79275	3.38359e-202	-3.40902	-2.99655
43378972	chr19:43378972:C:T	0	-3.28674	-2.64459	4.01683e-202	-3.27087	-2.96314
43379074	chr19:43379074:C:A	0	-3.41063	-2.27515e-08	7.6975e-201	-3.28102	-2.27515e-08
43379210	chr19:43379210:C:T	0	-0.210407	-2.85423	7.23268e-202	-2.57024	-3.07565
43379244	chr19:43379244:G:A	0	-1.03783e-08	-3.11714	9.81348e-201	-1.03783e-08	-3.03816
43379282	chr19:43379282:A:G	0	-0.48974	-2.82076	6.23074e-202	-2.71426	-3.08074
43379727	chr19:43379727:C:T	0	-2.82134	-2.27515e-08	4.78842e-199	0.849457	-2.27515e-08
43379735	chr19:43379735:G:A	0	-3.40913	-2.74004	3.04312e-202	-3.43085	-3.08076
43379786	chr19:43379786:G:A	0	-3.5224	-3.11364	2.88359e-202	-3.54318	-3.02228
43379793	chr19:43379793:A:G	0	-3.49711	-2.86592	2.77687e-202	-3.49561	-3.10757
43380475	chr19:43380475:A:T	0	-1.03783e-08	-3.01379	9.1971e-201	-1.03783e-08	-3.10302
43380933	chr19:43380933:T:C	0	-3.45602	-2.51825	2.87248e-202	-3.49025	-3.07907
43381084	chr19:43381084:T:C	0	-1.03783e-08	-2.01748	2.04545e-200	-1.03783e-08	-2.30371
43381794	chr19:43381794:G:A	0	-1.03783e-08	-2.785	1.70614e-200	-1.03783e-08	-2.4851
43381812	chr19:43381812:C:T	0	-1.03783e-08	-2.9206	9.47423e-201	-1.03783e-08	-3.07334
43382207	chr19:43382207:A:G	0	-3.50167	-1.11673	5.96506e-202	-3.52325	-2.31533
43382222	chr19:43382222:C:T	0	-1.03783e-08	-3.11542	1.01436e-200	-1.03783e-08	-3.00507
43382941	chr19:43382941:T:C	0	-3.52455	-1.07489	6.94084e-202	-3.4413	-2.24577
43382968	chr19:43382968:A:C	0	-1.03783e-08	-2.0969	1.96357e-200	-1.03783e-08	-2.34456
43383367	chr19:43383367:G:C	0	-0.589043	-2.27515e-08	6.96692e-201	-3.38074	-2.27515e-08
43383779	chr19:43383779:A:C	0	-1.03783e-08	-0.711319	6.391e-200	-1.03783e-08	-1.16444
43384144	chr19:43384144:G:A	0	-2.86779	-2.27515e-08	5.06469e-199	0.90555	-2.27515e-08
43384368	chr19:43384368:C:T	0	-3.51908	-3.08299	4.10873e-202	-3.24497	-2.96642
43384378	chr19:43384378:T:G	0	-3.54508	-2.10338	8.69108e-202	-3.27054	-2.19166
43384847	chr19:43384847:G:A	0	-3.45566	-2.94861	3.929e-202	-3.54507	-2.71104
43384978	chr19:43384978:A:G	0	-3.5437	-1.19382	5.82658e-202	-3.52185	-2.34022
43385252	chr19:43385252:A:T	0	-3.53306	-3.11163	2.89206e-202	-3.45513	-3.1074
43385390	chr19:43385390:T:C	0	-2.95093	-1.05397	1.16888e-201	-3.1268	-2.03907
43385522	chr19:43385522:C:T	0	-1.03783e-08	-2.8601	9.18989e-201	-1.03783e-08	-3.10381
43385564	chr19:43385564:A:G	0	-3.03749	-0.829669	1.20365e-201	-3.19874	-1.93781
43385836	chr19:43385836:C:A	0	-3.53936	-3.06281	2.92914e-202	-3.4371	-3.11269
43385945	chr19:43385945:TCCA:T	0	-1.03783e-08	-2.10566	1.67944e-200	-1.03783e-08	-2.50087
43386355	chr19:43386355:G:T	0	-2.72148	-2.27515e-08	6.69082e-201	-3.42118	-2.27515e-08
43386670	chr19:43386670:AT:A	0	-2.99326	-1.5369	8.13749e-202	-3.15009	-2.37792
43386933	chr19:43386933:G:A	0	-1.03783e-08	-1.46805	3.62814e-200	-1.03783e-08	-1.73061
43387469	chr19:43387469:G:A	0	-1.03783e-08	-3.06461	9.91949e-201	-1.03783e-08	-3.02741
43387696	chr19:43387696:G:A	0	-2.66922	-2.23477	9.84019e-202	-2.57814	-2.75988
43387730	chr19:43387730:C:G	0	-3.11226	-1.13548	9.20625e-202	-3.31403	-2.09059
43387793	chr19:43387793:A:G	0	-2.65864	0.122661	1.53878e-200	-2.26923	-0.319104
43387933	chr19:43387933:G:C	0	-3.2806	-0.0421798	4.98001e-201	-3.34463	-0.371853
43388179	chr19:43388179:G:T	0	-1.03783e-08	-2.63063	1.15321e-200	-1.03783e-08	-2.87678
43389047	chr19:43389047:C:G	0	-1.03783e-08	-2.70915	1.26025e-200	-1.03783e-08	-2.78802
43389433	chr19:43389433:G:C	0	-3.53431	-3.10077	2.87177e-202	-3.45373	-3.11584
43389737	chr19:43389737:T:C	0	-3.54506	-1.62309	1.34967e-201	-3.51903	-1.50302
43389956	chr19:43389956:T:A	0	-1.03783e-08	-2.87968	1.19637e-200	-1.03783e-08	-2.84004
43390754	chr19:43390754:C:G	0	-1.03783e-08	-2.98211	1.11413e-200	-1.03783e-08	-2.91125
43390895	chr19:43390895:A:AC	0	-1.03783e-08	-2.92252	1.8052e-200	-1.03783e-08	-2.42866
43391585	chr19:43391585:A:T	0	-1.03783e-08	-2.91242	1.17918e-200	-1.03783e-08	-2.85451
43391628	chr19:43391628:G:A	0	-3.2243	-3.05083	5.06644e-202	-2.91892	-3.08294
43391710	chr19:43391710:C:G	0	-2.78478	-2.27515e-08	1.8808e-200	-2.38763	-2.27515e-08
43391769	chr19:43391769:A:G	0	-2.77172	-2.27515e-08	1.9163e-200	-2.36893	-2.27515e-08
43392205	chr19:43392205:C:T	0	-1.03783e-08	-1.24388	2.31524e-200	-1.03783e-08	-2.17981
43392213	chr19:43392213:A:T	0	-1.03783e-08	-1.26214	2.33369e-200	-1.03783e-08	-2.17188
43392298	chr19:43392298:G:A	0	-3.53506	-1.83667	1.24673e-201	-3.54519	-1.5562
43392434	chr19:43392434:G:A	0	-1.03783e-08	-2.17732	1.43534e-200	-1.03783e-08	-2.65792
43392581	chr19:43392581:G:A	0	-1.03783e-08	-2.98187	9.33784e-201	-1.03783e-08	-3.08784
43392669	chr19:43392669:G:A	0	-1.90441	-2.27515e-08	2.08945e-200	-2.28243	-2.27515e-08
43392691	chr19:43392691:T:C	0	-1.03783e-08	-2.90257	1.14072e-200	-1.03783e-08	-2.88767
43392796	chr19:43392796:A:T	0	-1.03783e-08	-1.73874	3.84762e-200	-1.03783e-08	-1.67187
43393357	chr19:43393357:T:A	0	-1.03783e-08	-0.721507	9.52333e-200	-1.03783e-08	-0.765584
43393413	chr19:43393413:T:C	0	-1.03783e-08	-2.98789	9.83091e-201	-1.03783e-08	-3.03638
43393461	chr19:43393461:A:T	0	-3.52944	-2.70718	5.98896e-202	-3.54147	-2.29311
43393465	chr19:43393465:C:CA	0	-3.53345	-2.70619	6.0124e-202	-3.53933	-2.29134
43393488	chr19:43393488:C:T	0	-1.03783e-08	-3.11626	9.16113e-201	-1.03783e-08	-3.10694
43393509	chr19:43393509:A:C	0	-3.48816	-2.73175	5.35165e-202	-3.2531	-2.69399
43393586	chr19:43393586:C:CTGGA	0	-1.03783e-08	-2.75937	9.23761e-201	-1.03783e-08	-3.09863
43393594	chr19:43393594:A:G	0	-2.9815	-3.01435	8.41572e-202	-2.3817	-3.1127
43393603	chr19:43393603:A:G	0	-3.32961	-1.26454	9.69467e-202	-3.00511	-2.34781
43394344	chr19:43394344:TC:T	0	-3.16269	-2.99862	4.23173e-202	-3.29621	-2.88568
43394424	chr19:43394424:C:T	0	-3.52345	-2.75775	3.35271e-202	-3.33358	-3.08115
43394584	chr19:43394584:C:A	0	-1.03783e-08	-1.57545	3.41001e-200	-1.03783e-08	-1.79261
43394659	chr19:43394659:A:G	0	-3.52303	-2.70848	3.41294e-202	-3.33027	-3.06666
43394867	chr19:43394867:T:A	0	-3.52187	-2.68038	3.43676e-202	-3.33471	-3.05525
43394937	chr19:43394937:T:G	0	-3.46223	-3.03457	4.32317e-202	-3.0925	-3.06801
43395307	chr19:43395307:A:G	0	-1.03783e-08	-0.495	9.91516e-200	-1.03783e-08	-0.725263
43395323	chr19:43395323:A:T	0	-3.50205	-0.969085	8.32007e-202	-3.38631	-2.11952
43396070	chr19:43396070:A:G	0	-3.50616	-3.10868	3.819e-202	-3.19507	-3.08944
43396545	chr19:43396545:T:C	0	-3.52468	-1.14838	4.7847e-202	-3.50116	-2.55791
43397052	chr19:43397052:G:A	0	-1.03783e-08	-2.62326	1.45931e-200	-1.03783e-08	-2.64136
43397136	chr19:43397136:T:A	0	-3.54508	-2.27515e-08	6.01438e-201	-3.52776	-2.27515e-08
43397160	chr19:43397160:C:T	0	-3.52222	-3.11672	3.69629e-202	-3.23159	-3.08558
43397337	chr19:43397337:C:T	0	-3.32409	-2.27515e-08	8.64072e-201	-3.16543	-2.27515e-08
43397455	chr19:43397455:CCTTT:C	0	-3.27629	-3.00746	7.96e-202	-2.73064	-2.81943
43397470	chr19:43397470:T:C	0	-1.03783e-08	-3.11474	9.24898e-201	-1.03783e-08	-3.0974
43397578	chr19:43397578:GT:G	0	-3.26058	-2.99163	8.25054e-202	-2.70752	-2.8067
43397647	chr19:43397647:G:C	0	-3.4285	-2.603	2.93961e-202	-3.44397	-3.10225
43397679	chr19:43397679:G:A	0	-3.40388	-2.71281	3.04853e-202	-3.41905	-3.09079
43398333	chr19:43398333:T:C	0	-1.03783e-08	-2.82216	9.21985e-201	-1.03783e-08	-3.10055
43398692	chr19:43398692:C:A	0	-2.46106	-2.27515e-08	2.47454e-200	-2.11327	-2.27515e-08
43399131	chr19:43399131:G:T	0	-1.03783e-08	-2.17026	2.10908e-200	-1.03783e-08	-2.27308
43399238	chr19:43399238:T:C	0	-2.71585	-2.27515e-08	2.0345e-200	-2.30908	-2.27515e-08
43399661	chr19:43399661:G:T	0	-3.02962	-2.27515e-08	1.86222e-200	-2.39756	-2.27515e-08
43399874	chr19:43399874:G:A	0	-3.49766	-3.09901	3.86069e-202	-3.1691	-3.10456
43399877	chr19:43399877:A:G	0	-3.51348	-3.11702	2.76929e-202	-3.53018	-3.07572
43401067	chr19:43401067:C:G	0	-1.03783e-08	-2.15663	2.09598e-200	-1.03783e-08	-2.27931
43401333	chr19:43401333:T:C	0	-1.03783e-08	-2.41686	1.26658e-200	-1.03783e-08	-2.78301
43401438	chr19:43401438:T:G	0	-2.67313	-2.27515e-08	2.15038e-200	-2.25368	-2.27515e-08
43401602	chr19:43401602:A:T	0	-1.03783e-08	-1.16105	2.46175e-200	-1.03783e-08	-2.11846
43402037	chr19:43402037:C:T	0	-3.23955	-2.84742	4.82053e-202	-3.35873	-2.69289
43402447	chr19:43402447:G:T	0	-3.49208	-3.11349	2.90513e-202	-3.53699	-3.02103
43402634	chr19:43402634:A:G	0	-3.48752	-3.10553	4.00485e-202	-3.14128	-3.09571
43402811	chr19:43402811:T:C	0	-3.48796	-3.11588	4.49525e-202	-3.06521	-3.05627
43403083	chr19:43403083:G:A	0	-1.03783e-08	-1.68729	4.0203e-200	-1.03783e-08	-1.62797
43403276	chr19:43403276:G:C	0	-3.5224	-3.11586	3.8447e-202	-3.22341	-3.05439
43403487	chr19:43403487:G:T	0	-1.03783e-08	-3.09437	9.07448e-201	-1.03783e-08	-3.11645
43403659	chr19:43403659:T:C	0	-2.96976	-2.27515e-08	1.21024e-200	-2.82851	-2.27515e-08
43403889	chr19:43403889:A:G	0	-3.49846	-3.11382	4.39761e-202	-3.09819	-3.04525
43404394	chr19:43404394:T:C	0	-1.03783e-08	-2.97924	1.21159e-200	-1.03783e-08	-2.82739
43404402	chr19:43404402:CTATAT:C	0	-1.03783e-08	-2.48248	1.21474e-200	-1.03783e-08	-2.8248
43404413	chr19:43404413:T:C	0	-1.03783e-08	-2.49475	1.19969e-200	-1.03783e-08	-2.83726
43404463	chr19:43404463:T:C	0	-3.49635	-3.11591	4.3591e-202	-3.09462	-3.05761
43404477	chr19:43404477:A:C	0	-2.73483	-2.51352	3.3859e-202	-3.42136	-2.98352
43404554	chr19:43404554:A:G	0	-2.73151	-2.27515e-08	2.06389e-200	-2.29474	-2.27515e-08
43404605	chr19:43404605:G:C	0	-2.81707	-2.27515e-08	7.96673e-201	-3.24664	-2.27515e-08
43404675	chr19:43404675:G:A	0	-1.03783e-08	-2.41213	4.54145e-200	-1.03783e-08	-1.50608
43404698	chr19:43404698:G:C	0	-1.03783e-08	-3.06012	9.18302e-201	-1.03783e-08	-3.10456
43404777	chr19:43404777:T:C	0	-1.03783e-08	-2.91878	9.53103e-201	-1.03783e-08	-3.06736
43404937	chr19:43404937:G:A	0	-2.78964	-2.27515e-08	1.91266e-200	-2.37083	-2.27515e-08
43405262	chr19:43405262:A:C	0	-3.47245	-2.88232	3.2512e-202	-3.53764	-2.90784
43405397	chr19:43405397:A:G	0	-3.47162	-3.11461	4.66693e-202	-3.01347	-3.07053
43405606	chr19:43405606:A:C	0	-3.26788	-2.95305	3.79144e-202	-3.42501	-2.86675
43405805	chr19:43405805:T:C	0	-3.48456	-3.10803	4.39516e-202	-3.05589	-3.08811
43406497	chr19:43406497:G:T	0	-3.44445	-3.11438	8.23981e-202	-2.85879	-2.65673
43406683	chr19:43406683:C:T	0	-1.03783e-08	-3.03779	9.09436e-201	-1.03783e-08	-3.11426
43407093	chr19:43407093:G:C	0	-1.03783e-08	-2.40813	1.26847e-200	-1.03783e-08	-2.78152
43407226	chr19:43407226:A:G	0	-1.03783e-08	-2.39997	1.32209e-200	-1.03783e-08	-2.74011
43408071	chr19:43408071:C:G	0	-2.82333	-2.27515e-08	1.89182e-200	-2.38179	-2.27515e-08
43408081	chr19:43408081:C:T	0	-3.33795	-2.86014	4.17694e-202	-3.43681	-2.75811
43408238	chr19:43408238:G:A	0	-1.03783e-08	-3.07059	9.51239e-201	-1.03783e-08	-3.06932
43408253	chr19:43408253:G:A	0	-1.03783e-08	-2.96819	1.05936e-200	-1.03783e-08	-2.96167
43408290	chr19:43408290:C:T	0	-1.03783e-08	-3.0708	9.12486e-201	-1.03783e-08	-3.11091
43408319	chr19:43408319:CG:C	0	-3.47017	-3.11514	4.60915e-202	-3.01943	-3.07703
43408412	chr19:43408412:C:G	0	-3.48348	-3.04905	4.02989e-202	-3.11682	-3.11394
43408556	chr19:43408556:C:T	0	-3.39372	-3.087	5.34107e-202	-2.85588	-3.09319
43408787	chr19:43408787:C:T	0	-3.25088	-3.04492	7.36132e-202	-2.7536	-2.87466
43408810	chr19:43408810:A:G	0	-3.23714	-3.01271	8.2716e-202	-2.68185	-2.82983
43408984	chr19:43408984:G:A	0	-1.03783e-08	-2.904	9.44931e-201	-1.03783e-08	-3.07597
43409027	chr19:43409027:T:G	0	-1.03783e-08	-2.90434	9.44898e-201	-1.03783e-08	-3.07601
43409116	chr19:43409116:C:A	0	-1.03783e-08	-2.97347	9.19964e-201	-1.03783e-08	-3.10275
43409151	chr19:43409151:G:A	0	-1.03783e-08	-2.88979	9.57841e-201	-1.03783e-08	-3.0624
43409522	chr19:43409522:T:C	0	-1.03783e-08	-2.68332	9.67431e-201	-1.03783e-08	-3.05244
43409715	chr19:43409715:G:T	0	-3.48274	-3.1095	7.01399e-202	-3.02692	-2.64967
43409914	chr19:43409914:T:G	0	-3.39986	-3.111	4.04182e-202	-3.1716	-3.0562
43410234	chr19:43410234:C:T	0	-1.03783e-08	-2.77267	1.37761e-200	-1.03783e-08	-2.69898
43410241	chr19:43410241:A:C	0	-1.03783e-08	-2.5582	3.75094e-200	-1.03783e-08	-1.69732
43410578	chr19:43410578:G:A	0	-1.03783e-08	-2.4818	4.61289e-200	-1.03783e-08	-1.49047
43410681	chr19:43410681:T:C	0	-3.03173	-2.73576	4.81122e-202	-2.99355	-3.05999
43410749	chr19:43410749:A:G	0	-3.25015	-1.5961	5.9805e-202	-3.15906	-2.67694
43410932	chr19:43410932:G:A	0	-1.03783e-08	-2.92792	9.52587e-201	-1.03783e-08	-3.0679
43411260	chr19:43411260:G:A	0	-3.44802	-3.10925	3.64081e-202	-3.2831	-3.04919
43412402	chr19:43412402:T:C	0	-3.46907	-3.11361	3.52571e-202	-3.32836	-3.03606
43412564	chr19:43412564:G:A	0	-3.25923	-3.02529	7.97768e-202	-2.77807	-2.76978
43412819	chr19:43412819:A:C	0	-1.03783e-08	-2.3771	1.27607e-200	-1.03783e-08	-2.77554
43412992	chr19:43412992:C:T	0	-2.32856	-2.27515e-08	4.25433e-200	-1.57139	-2.27515e-08
43413065	chr19:43413065:T:G	0	-1.03783e-08	-2.95324	9.24062e-201	-1.03783e-08	-3.0983
43413153	chr19:43413153:C:T	0	-2.76835	-2.27515e-08	1.79183e-200	-2.43609	-2.27515e-08
43413277	chr19:43413277:G:A	0	-2.84474	-2.27515e-08	1.6855e-200	-2.49726	-2.27515e-08
43413577	chr19:43413577:A:G	0	-2.94948	-2.27515e-08	1.5895e-200	-2.55591	-2.27515e-08
43413628	chr19:43413628:T:C	0	-1.03783e-08	-2.95215	9.22987e-201	-1.03783e-08	-3.09947
43414290	chr19:43414290:T:C	0	-1.03783e-08	-1.51544	3.95531e-200	-1.03783e-08	-1.64427
43414487	chr19:43414487:G:A	0	-1.03783e-08	-2.49363	4.14874e-200	-1.03783e-08	-1.59652
43414661	chr19:43414661:C:T	0	-1.03783e-08	-2.58951	4.26665e-200	-1.03783e-08	-1.5685
43414708	chr19:43414708:G:A	0	-1.03783e-08	-3.0165	1.10346e-200	-1.03783e-08	-2.92088
43414938	chr19:43414938:C:T	0	-1.03783e-08	-2.94926	9.24141e-201	-1.03783e-08	-3.09822
43415176	chr19:43415176:C:CCCT	0	-3.47616	-3.10914	6.99954e-202	-3.00656	-2.67209
43415186	chr19:43415186:G:C	0	-1.03783e-08	-2.99624	9.10873e-201	-1.03783e-08	-3.11268
43415338	chr19:43415338:G:A	0	-1.03783e-08	-2.73905	9.32963e-201	-1.03783e-08	-3.08872
43415656	chr19:43415656:G:A	0	-3.20437	-3.00642	1.15701e-201	-2.439	-2.73708
43415689	chr19:43415689:A:G	0	-3.42472	-3.10501	4.66557e-202	-3.18194	-2.90235
43416460	chr19:43416460:G:T	0	-3.44792	-2.77841	3.23652e-202	-3.33419	-3.11581
43416994	chr19:43416994:C:T	0	-3.51398	-3.08003	3.95333e-202	-3.39253	-2.85741
43417109	chr19:43417109:G:A	0	-1.03783e-08	-1.83254	2.96145e-200	-1.03783e-08	-1.93365
43417133	chr19:43417133:G:A	0	-3.52409	-3.08585	4.22557e-202	-3.32907	-2.85427
43417444	chr19:43417444:A:C	0	-1.03783e-08	-3.11586	9.07805e-201	-1.03783e-08	-3.11605
43417504	chr19:43417504:G:A	0	-1.03783e-08	-1.84037	3.569e-200	-1.03783e-08	-1.74704
43417909	chr19:43417909:A:G	0	-3.52204	-3.0084	7.89272e-202	-3.43261	-2.12594
43418148	chr19:43418148:G:A	0	-3.53143	-2.94909	9.73137e-202	-3.34277	-2.00637
43418673	chr19:43418673:A:G	0	-1.03783e-08	-2.41628	1.59245e-200	-1.03783e-08	-2.55405
43418856	chr19:43418856:C:T	0	-3.46651	-2.27515e-08	6.91783e-201	-3.38781	-2.27515e-08
43419645	chr19:43419645:C:T	0	-1.03783e-08	-2.35858	1.25485e-200	-1.03783e-08	-2.79232
43420300	chr19:43420300:C:T	0	-1.03783e-08	-2.48528	1.51251e-200	-1.03783e-08	-2.60556
43420975	chr19:43420975:A:G	0	-3.54389	-3.11	3.16283e-202	-3.49345	-2.97958
43421286	chr19:43421286:A:G	0	-3.3239	-2.27515e-08	1.71055e-200	-2.48251	-2.27515e-08
43421836	chr19:43421836:G:A	0	-3.18542	-2.27515e-08	1.20568e-200	-2.83229	-2.27515e-08
43422034	chr19:43422034:T:C	0	-3.28032	-2.27515e-08	1.13284e-200	-2.8946	-2.27515e-08
43422420	chr19:43422420:C:T	0	-1.03783e-08	-2.94724	9.33409e-201	-1.03783e-08	-3.08824
43422685	chr19:43422685:C:T	0	-1.03783e-08	-3.10024	9.46356e-201	-1.03783e-08	-3.07446
43422783	chr19:43422783:T:A	0	-3.53552	-3.06221	2.71833e-202	-3.512	-3.11248
43423697	chr19:43423697:G:A	0	-1.03783e-08	-2.85779	1.09201e-200	-1.03783e-08	-2.9313
43423752	chr19:43423752:T:C	0	-1.45877	-2.986	2.12024e-201	-2.38059	-2.18979
43424277	chr19:43424277:C:T	0	-1.03783e-08	-3.07372	1.17927e-200	-1.03783e-08	-2.85443
43424568	chr19:43424568:G:A	0	-1.94048	-3.05183	1.13991e-201	-2.71044	-2.48052
43424655	chr19:43424655:C:T	0	-3.53385	-1.57301	1.24078e-201	-3.24653	-1.85964
43424664	chr19:43424664:G:A	0	-1.03783e-08	-1.19279	4.93274e-200	-1.03783e-08	-1.42343
43424843	chr19:43424843:A:G	0	-3.22314	-3.09873	3.11427e-202	-3.53817	-2.95033
43424907	chr19:43424907:T:C	0	-1.03783e-08	-3.09599	1.01015e-200	-1.03783e-08	-3.00922
43425818	chr19:43425818:C:T	0	-3.52303	-2.27515e-08	6.13252e-201	-3.50831	-2.27515e-08
43425841	chr19:43425841:T:C	0	-2.59235	-2.27515e-08	1.09463e-198	1.67626	-2.27515e-08
43425990	chr19:43425990:G:C	0	-3.34691	-2.36441	3.19674e-202	-3.39653	-3.06583
43426175	chr19:43426175:C:G	0	-1.03783e-08	-2.47392	1.53876e-200	-1.03783e-08	-2.58835
43426379	chr19:43426379:C:T	0	-1.03783e-08	-2.66842	9.4581e-201	-1.03783e-08	-3.07504
43426462	chr19:43426462:C:G	0	-1.03783e-08	-2.47919	1.53216e-200	-1.03783e-08	-2.59265
43426571	chr19:43426571:C:T	0	-1.03783e-08	-3.11629	1.02255e-200	-1.03783e-08	-2.99703
43426913	chr19:43426913:A:G	0	-1.03783e-08	-2.59237	2.69674e-200	-1.03783e-08	-2.02728
43427203	chr19:43427203:G:A	0	-1.03783e-08	-3.10097	1.25995e-200	-1.03783e-08	-2.78826
43427361	chr19:43427361:A:C	0	-1.03783e-08	-1.33513	3.83122e-200	-1.03783e-08	-1.67614
43427752	chr19:43427752:T:C	0	-1.03783e-08	-1.93743	5.80617e-200	-1.03783e-08	-1.26041
43427764	chr19:43427764:T:C	0	-1.03783e-08	-2.88583	9.07769e-201	-1.03783e-08	-3.11609
43427909	chr19:43427909:T:G	0	-2.0306	-2.27515e-08	7.57834e-200	-0.994034	-2.27515e-08
43427922	chr19:43427922:T:C	0	-1.03783e-08	-3.11372	9.73786e-201	-1.03783e-08	-3.04589
43427947	chr19:43427947:G:A	0	-1.03783e-08	-2.80902	1.90784e-200	-1.03783e-08	-2.37336
43428039	chr19:43428039:C:A	0	-3.50395	-3.11365	4.0507e-202	-3.21061	-3.015
43428077	chr19:43428077:G:A	0	-1.03783e-08	-2.86809	1.69586e-200	-1.03783e-08	-2.49114
43428160	chr19:43428160:A:C	0	-1.03783e-08	-2.96088	1.04206e-200	-1.03783e-08	-2.97813
43428251	chr19:43428251:G:C	0	-3.46934	-3.07533	4.19009e-202	-3.11156	-3.08021
43428364	chr19:43428364:A:G	0	-3.47651	-3.08818	4.18049e-202	-3.13375	-3.06032
43428395	chr19:43428395:C:T	0	-3.47256	-3.11278	4.35269e-202	-3.12904	-3.02466
43428465	chr19:43428465:A:G	0	-3.48342	-3.11257	4.32985e-202	-3.15815	-3.00082
43428475	chr19:43428475:A:G	0	-3.45452	-3.08817	4.38664e-202	-3.08729	-3.05865
43428521	chr19:43428521:T:C	0	-3.45427	-3.10329	4.49545e-202	-3.08474	-3.03669
43428547	chr19:43428547:A:G	0	-3.51689	-3.06619	5.3943e-202	-3.21271	-2.72645
43428865	chr19:43428865:G:A	0	-1.03783e-08	-2.44757	2.53636e-200	-1.03783e-08	-2.0886
43428933	chr19:43428933:T:C	0	-3.54215	-3.11672	3.04706e-202	-3.39867	-3.11165
43429000	chr19:43429000:G:A	0	-3.54221	-3.11735	3.06677e-202	-3.39674	-3.10713
43429011	chr19:43429011:A:C	0	-3.54437	-3.11366	3.21702e-202	-3.36442	-3.09162
43429091	chr19:43429091:A:G	0	-3.34518	-3.09567	3.35413e-202	-3.52996	-2.88434
43429539	chr19:43429539:T:C	0	-3.54508	-3.08443	3.36745e-202	-3.37184	-3.0385
43429573	chr19:43429573:A:C	0	-3.54442	-3.07127	3.30051e-202	-3.37778	-3.05264
43429715	chr19:43429715:A:G	0	-3.34197	-1.7988	1.14857e-201	-3.51573	-1.66767
43429736	chr19:43429736:A:G	0	-3.54365	-2.27515e-08	6.01131e-201	-3.52827	-2.27515e-08
43429952	chr19:43429952:C:T	0	-3.48876	-2.24274	6.83244e-202	-3.19663	-2.50618
43430230	chr19:43430230:T:C	0	-3.42201	-0.829403	1.37022e-201	-3.20531	-1.80163
43430339	chr19:43430339:G:A	0	-3.42026	-0.768861	1.41262e-201	-3.20629	-1.77018
43430340	chr19:43430340:T:G	0	-3.41422	-0.780685	1.41331e-201	-3.19685	-1.77914
43430510	chr19:43430510:G:A	0	-3.43333	-0.691894	1.51512e-201	-3.22886	-1.67756
43430792	chr19:43430792:C:T	0	-3.43465	-0.692423	1.45382e-201	-3.22789	-1.71983
43431018	chr19:43431018:G:T	0	-3.45018	-0.846766	1.2565e-201	-3.25017	-1.84341
43431130	chr19:43431130:G:A	0	-1.03783e-08	-1.65953	3.34693e-200	-1.03783e-08	-1.81129
43431270	chr19:43431270:G:A	0	-3.44662	-0.769232	1.36111e-201	-3.24546	-1.76815
43431302	chr19:43431302:C:T	0	-1.03783e-08	-2.95279	9.10296e-201	-1.03783e-08	-3.11331
43431387	chr19:43431387:A:G	0	-3.43535	-0.800087	1.35515e-201	-3.22311	-1.79489
43431399	chr19:43431399:G:A	0	-3.44485	-0.787362	1.33481e-201	-3.23904	-1.79408
43431453	chr19:43431453:C:A	0	-3.44077	-0.832745	1.31064e-201	-3.23117	-1.82023
43431460	chr19:43431460:G:A	0	-3.43818	-0.819447	1.33428e-201	-3.22897	-1.80456
43431486	chr19:43431486:C:T	0	-3.28382	-2.27515e-08	9.8015e-201	-3.03938	-2.27515e-08
43431546	chr19:43431546:G:A	0	-3.42629	-1.0967	1.10189e-201	-3.21512	-2.00977
43431812	chr19:43431812:G:A	0	-3.43572	-0.863841	1.29675e-201	-3.22618	-1.83587
43431818	chr19:43431818:C:T	0	-3.45207	-0.75445	1.26434e-201	-3.25331	-1.83405
43432128	chr19:43432128:G:A	0	-3.43234	-0.855233	1.30122e-201	-3.21987	-1.83874
43432263	chr19:43432263:G:C	0	-1.03783e-08	-2.47043	1.0798e-200	-1.03783e-08	-2.94255
43432784	chr19:43432784:G:A	0	-1.03783e-08	-3.08495	9.40469e-201	-1.03783e-08	-3.0807
43432859	chr19:43432859:T:C	0	-1.03783e-08	-0.787176	3.30609e-200	-1.03783e-08	-1.82356
43433088	chr19:43433088:A:G	0	-3.32347	-1.09488	1.07597e-201	-3.02204	-2.22665
43433314	chr19:43433314:G:A	0	-1.03783e-08	-2.91359	9.34714e-201	-1.03783e-08	-3.08684
43433481	chr19:43433481:A:G	0	-3.2762	-2.27515e-08	9.91229e-201	-3.02814	-2.27515e-08
43433582	chr19:43433582:G:C	0	-3.44262	-1.25463	9.54853e-202	-3.26925	-2.09886
43433673	chr19:43433673:T:G	0	-3.42832	-1.21873	1.03635e-201	-3.24512	-2.0411
43433724	chr19:43433724:A:G	0	-3.43247	-1.15817	1.06166e-201	-3.25257	-2.00951
43433764	chr19:43433764:T:C	0	-3.41678	-1.19555	1.05353e-201	-3.22552	-2.04425
43433785	chr19:43433785:A:T	0	-3.40471	-1.22406	1.05886e-201	-3.20731	-2.0574
43433980	chr19:43433980:G:A	0	-3.38523	-3.06097	2.80763e-202	-3.52987	-3.06229
43434336	chr19:43434336:T:C	0	-3.45503	-1.22126	9.85008e-202	-3.28468	-2.05234
43434375	chr19:43434375:C:T	0	-1.03783e-08	-0.948751	2.96653e-200	-1.03783e-08	-1.93194
43434517	chr19:43434517:T:C	0	-3.45607	-1.24426	9.71018e-202	-3.28478	-2.06654
43435032	chr19:43435032:A:G	0	-3.45896	1.03176	4.35448e-201	-3.42498	-0.425725
43435279	chr19:43435279:C:T	0	-1.03783e-08	-3.11423	9.38484e-201	-1.03783e-08	-3.08282
43435326	chr19:43435326:T:A	0	-3.52144	0.504003	2.56069e-201	-3.4947	-0.886938
43435617	chr19:43435617:T:C	0	-2.58111	-2.27515e-08	1.7688e-200	-2.44903	-2.27515e-08
43435841	chr19:43435841:CA:C	0	-3.34897	0.361625	2.90727e-201	-3.27766	-0.977038
43435923	chr19:43435923:GGAGAAAGA:G	0	-1.03783e-08	-3.10012	1.06878e-200	-1.03783e-08	-2.95281
43436164	chr19:43436164:T:C	0	-0.968266	0.87878	8.35784e-201	-2.63225	-0.566461
43436445	chr19:43436445:T:G	0	-3.11874	0.14667	3.8101e-201	-3.16405	-0.82021
43436562	chr19:43436562:A:G	0	-3.09156	-0.417569	2.54312e-201	-3.14093	-1.24759
43436624	chr19:43436624:T:C	0	-1.16045	-0.153865	3.37403e-201	-2.63587	-1.46994
43436738	chr19:43436738:G:A	0	-1.03783e-08	-2.21711	1.35585e-200	-1.03783e-08	-2.7149
43436744	chr19:43436744:A:G	0	-1.03783e-08	-3.1043	9.35009e-201	-1.03783e-08	-3.08653
43436889	chr19:43436889:G:A	0	-3.33002	-3.11408	2.63884e-202	-3.5401	-3.11406
43436975	chr19:43436975:C:T	0	-3.36682	-3.1171	2.64783e-202	-3.53365	-3.11711
43437209	chr19:43437209:T:C	0	-3.28324	-2.27515e-08	1.71074e-200	-2.4824	-2.27515e-08
43437230	chr19:43437230:G:A	0	-1.03783e-08	-2.76539	1.30932e-200	-1.03783e-08	-2.74982
43437267	chr19:43437267:G:A	0	-2.88908	-3.08147	3.02411e-202	-3.46003	-3.05786
43437373	chr19:43437373:G:T	0	-2.92405	-3.08881	3.06459e-202	-3.4701	-3.03448
43437442	chr19:43437442:C:T	0	-2.95211	-3.1091	3.16556e-202	-3.47744	-2.99472
43437614	chr19:43437614:G:A	0	-1.03783e-08	-3.11734	9.82891e-201	-1.03783e-08	-3.03659
43437749	chr19:43437749:T:C	0	-1.03783e-08	-3.09581	1.0243e-200	-1.03783e-08	-2.99532
43437862	chr19:43437862:C:T	0	-3.54134	-2.27515e-08	6.85986e-201	-3.39623	-2.27515e-08
43437911	chr19:43437911:G:A	0	-3.4291	-3.10321	3.39874e-202	-3.48295	-2.91814
43437937	chr19:43437937:A:G	0	-2.83515	-2.93808	3.44058e-202	-3.27369	-3.11517
43438179	chr19:43438179:G:A	0	-3.41852	-3.08442	2.89758e-202	-3.51732	-3.0433
43438182	chr19:43438182:G:A	0	-1.03783e-08	-2.50453	2.16468e-200	-1.03783e-08	-2.24705
43438422	chr19:43438422:A:T	0	-1.03783e-08	-2.5493	2.40711e-200	-1.03783e-08	-2.1409
43438617	chr19:43438617:T:C	0	-3.31647	-0.633374	4.1955e-201	-3.5455	-0.342404
43438970	chr19:43438970:G:A	0	-2.93133	-3.11716	3.49834e-202	-3.46896	-2.90325
43439347	chr19:43439347:G:A	0	-2.37607	-1.61822	3.10266e-201	-3.44403	-0.745621
43439535	chr19:43439535:C:T	0	-3.18445	-2.27515e-08	8.14887e-201	-3.22403	-2.27515e-08
43439645	chr19:43439645:A:G	0	-3.30481	-0.516804	4.91016e-201	-3.54518	-0.185423
43439686	chr19:43439686:TGCAGACCAAC:T	0	-3.26085	-0.491373	5.02952e-201	-3.54174	-0.164848
43439699	chr19:43439699:G:T	0	-3.53796	-0.797882	1.95524e-201	-3.51926	-1.13214
43439715	chr19:43439715:G:C	0	-2.28533	-2.27515e-08	6.32481e-200	-1.17485	-2.27515e-08
43439857	chr19:43439857:A:C	0	-1.03783e-08	-2.55206	1.12937e-200	-1.03783e-08	-2.89767
43439869	chr19:43439869:T:A	0	-1.75703	-3.11356	9.48309e-202	-2.51063	-2.86436
43440017	chr19:43440017:A:C	0	-1.03783e-08	0.199152	1.42524e-199	-1.03783e-08	-0.362403
43440056	chr19:43440056:AAC:A	0	-1.03783e-08	-2.99071	1.22914e-200	-1.03783e-08	-2.81301
43440134	chr19:43440134:G:A	0	-3.23857	-0.544892	4.76323e-201	-3.53955	-0.221437
43440314	chr19:43440314:GGA:G	0	-3.31955	-0.48603	5.03399e-201	-3.54556	-0.160139
43440399	chr19:43440399:A:G	0	-3.19808	-1.18936	2.31125e-201	-3.53363	-0.950491
43440688	chr19:43440688:G:A	0	-3.29134	-0.513116	4.91215e-201	-3.54453	-0.185669
43440867	chr19:43440867:C:G	0	-3.28489	-0.472271	5.13177e-201	-3.54412	-0.142342
43441073	chr19:43441073:A:G	0	-3.28935	-0.53563	4.85692e-201	-3.54457	-0.19694
43441132	chr19:43441132:C:T	0	-1.03783e-08	-2.7373	1.03336e-200	-1.03783e-08	-2.98652
43441163	chr19:43441163:A:G	0	-3.21621	-0.495794	5.14038e-201	-3.53641	-0.14838
43441205	chr19:43441205:G:A	0	-3.30692	-0.535806	4.87105e-201	-3.54532	-0.193279
43441287	chr19:43441287:T:G	0	-1.03783e-08	0.198823	1.44443e-199	-1.03783e-08	-0.349025
43441302	chr19:43441302:T:C	0	-1.03783e-08	-2.56031	1.92786e-200	-1.03783e-08	-2.36292
43441543	chr19:43441543:C:T	0	-1.03783e-08	0.0653927	1.26714e-199	-1.03783e-08	-0.479983
43441576	chr19:43441576:T:C	0	-2.16521	-2.27515e-08	7.01645e-200	-1.07107	-2.27515e-08
43441804	chr19:43441804:T:C	0	-2.14797	-2.27515e-08	7.17494e-200	-1.04873	-2.27515e-08
43441991	chr19:43441991:A:G	0	-1.03783e-08	-3.03729	9.65987e-201	-1.03783e-08	-3.05393
43442010	chr19:43442010:T:C	0	-2.7991	-3.11256	4.03856e-202	-3.41621	-2.8124
43442035	chr19:43442035:T:C	0	-1.03783e-08	-2.1186	4.22193e-200	-1.03783e-08	-1.57904
43442051	chr19:43442051:T:G	0	-3.23173	-0.493884	5.08462e-201	-3.53839	-0.157307
43442103	chr19:43442103:G:A	0	-3.23852	-0.525804	4.86323e-201	-3.5398	-0.200407
43442228	chr19:43442228:A:C	0	-3.25983	-0.470424	5.16829e-201	-3.54206	-0.137308
43442366	chr19:43442366:G:C	0	-1.03783e-08	0.197424	1.43627e-199	-1.03783e-08	-0.354695
43442383	chr19:43442383:G:A	0	-1.03783e-08	-2.93729	1.27156e-200	-1.03783e-08	-2.77909
43442483	chr19:43442483:C:A	0	-2.76213	-3.11265	4.10436e-202	-3.4004	-2.81205
43442665	chr19:43442665:G:A	0	-2.55083	-2.27515e-08	4.23273e-200	-1.57648	-2.27515e-08
43442699	chr19:43442699:A:G	0	-1.03783e-08	-1.46994	2.74412e-200	-1.03783e-08	-2.00987
43443032	chr19:43443032:A:G	0	-1.03783e-08	-2.94278	1.15412e-200	-1.03783e-08	-2.87599
43443199	chr19:43443199:A:G	0	-3.5385	-2.91648	2.62177e-202	-3.54498	-3.11567
43443828	chr19:43443828:A:G	0	-1.03783e-08	-3.07535	9.33139e-201	-1.03783e-08	-3.08853
43443892	chr19:43443892:G:A	0	-1.29459	-3.10305	1.16517e-201	-2.25428	-2.91477
43443994	chr19:43443994:G:A	0	-2.22769	-2.27515e-08	6.42246e-200	-1.15953	-2.27515e-08
43444814	chr19:43444814:C:T	0	-1.03783e-08	-3.10006	9.1254e-201	-1.03783e-08	-3.11085
43445072	chr19:43445072:C:T	0	-1.76741	-2.27515e-08	4.32362e-200	-1.55523	-2.27515e-08
43445101	chr19:43445101:T:G	0	-3.50161	-2.62511	2.714e-202	-3.53875	-3.08732
43445331	chr19:43445331:A:AC	0	-1.03783e-08	0.129198	1.37062e-199	-1.03783e-08	-0.401477
43445360	chr19:43445360:G:T	0	-2.83834	-0.311897	3.48676e-201	-3.27904	-0.7939
43445731	chr19:43445731:G:A	0	-2.63589	-2.27515e-08	1.37729e-200	-2.69921	-2.27515e-08
43445861	chr19:43445861:A:G	0	-1.03783e-08	-2.68004	2.19986e-200	-1.03783e-08	-2.23093
43445963	chr19:43445963:G:C	0	-2.87034	-3.09992	4.16945e-202	-3.4392	-2.75751
43445973	chr19:43445973:C:A	0	-2.86686	-3.09979	4.18059e-202	-3.43799	-2.75606
43446073	chr19:43446073:A:C	0	-2.77259	-3.11261	3.99201e-202	-3.41954	-2.82067
43446146	chr19:43446146:T:C	0	-1.28149	-2.27515e-08	1.86111e-199	-0.0955688	-2.27515e-08
43446344	chr19:43446344:G:A	0	-1.03783e-08	-2.92813	1.29287e-200	-1.03783e-08	-2.76246
43446632	chr19:43446632:A:T	0	-3.12518	-3.1166	3.35774e-202	-3.5371	-2.87613
43446931	chr19:43446931:T:C	0	-2.74463	-1.45557	3.02496e-201	-3.09311	-1.12191
43446979	chr19:43446979:G:C	0	-1.03783e-08	0.153789	1.41406e-199	-1.03783e-08	-0.370277
43447183	chr19:43447183:T:C	0	-1.03783e-08	-2.90874	1.18265e-200	-1.03783e-08	-2.85157
43447269	chr19:43447269:T:G	0	-3.48575	-1.91926	3.64751e-202	-3.5248	-2.80565
43447294	chr19:43447294:C:T	0	-1.03783e-08	0.153181	1.4087e-199	-1.03783e-08	-0.374072
43447655	chr19:43447655:G:A	0	-3.01204	-3.10571	4.01748e-202	-3.49736	-2.73648
43447682	chr19:43447682:A:C	0	-1.03783e-08	0.363472	1.68051e-199	-1.03783e-08	-0.197645
43447844	chr19:43447844:C:T	0	-1.03783e-08	-3.07684	9.13756e-201	-1.03783e-08	-3.10952
43447892	chr19:43447892:G:A	0	-1.03783e-08	-2.99154	9.12907e-201	-1.03783e-08	-3.11045
43447994	chr19:43447994:A:T	0	-2.92077	-3.09842	4.15218e-202	-3.4715	-2.72937
43448178	chr19:43448178:C:G	0	-3.5401	-1.24077	1.62419e-201	-3.54175	-1.29516
43448286	chr19:43448286:G:A	0	-2.15494	-3.02293	6.87866e-202	-2.59907	-3.097
43448301	chr19:43448301:C:T	0	-2.99916	-2.01799	5.23579e-202	-3.35382	-2.61516
43448594	chr19:43448594:T:C	0	-1.03783e-08	-2.50207	1.44166e-200	-1.03783e-08	-2.65353
43448904	chr19:43448904:C:T	0	-1.03783e-08	-2.76765	1.10541e-200	-1.03783e-08	-2.91911
43449119	chr19:43449119:G:C	0	-1.03783e-08	0.352149	1.64704e-199	-1.03783e-08	-0.217764
43449242	chr19:43449242:T:A	0	-3.545	-1.74685	5.76791e-202	-3.53447	-2.33772
43449883	chr19:43449883:A:G	0	-2.18363	-2.27515e-08	7.20189e-200	-1.04499	-2.27515e-08
43450185	chr19:43450185:C:T	0	-1.03783e-08	-2.66794	1.80004e-200	-1.03783e-08	-2.43152
43450375	chr19:43450375:G:A	0	-1.03783e-08	0.406578	1.68581e-199	-1.03783e-08	-0.194497
43450422	chr19:43450422:T:C	0	-3.52889	-1.90288	7.21043e-202	-3.53507	-2.1139
43450811	chr19:43450811:C:A	0	-1.03783e-08	-2.55796	1.34554e-200	-1.03783e-08	-2.72254
43450839	chr19:43450839:C:T	0	-1.03783e-08	-1.92106	5.99035e-200	-1.03783e-08	-1.22918
43450949	chr19:43450949:C:T	0	-1.03783e-08	0.807756	2.60668e-199	-1.03783e-08	0.241333
43450962	chr19:43450962:A:G	0	-1.03783e-08	-2.08612	1.39079e-200	-1.03783e-08	-2.68946
43451170	chr19:43451170:G:A	0	-2.33504	-2.27515e-08	5.44699e-200	-1.32427	-2.27515e-08
43451269	chr19:43451269:G:A	0	-1.03783e-08	-1.62514	3.03519e-200	-1.03783e-08	-1.90906
43451333	chr19:43451333:C:T	0	-1.03783e-08	-2.7998	1.07559e-200	-1.03783e-08	-2.94646
43451383	chr19:43451383:T:C	0	-1.03783e-08	-3.11599	9.78541e-201	-1.03783e-08	-3.04102
43451393	chr19:43451393:G:A	0	-2.90214	-3.0977	5.25279e-202	-3.47253	-2.4932
43451861	chr19:43451861:C:T	0	-1.03783e-08	-1.6798	7.1372e-200	-1.03783e-08	-1.05401
43451941	chr19:43451941:A:AAT	0	-3.47538	-2.62832	4.73006e-202	-3.36734	-2.70322
43451944	chr19:43451944:AT:A	0	-1.99623	-2.27515e-08	9.97089e-200	-0.719659	-2.27515e-08
43451946	chr19:43451946:AAT:A	0	-3.53501	-2.6511	4.05293e-202	-3.50285	-2.7222
43451951	chr19:43451951:T:A	0	-2.11821	-2.27515e-08	8.17467e-200	-0.918287	-2.27515e-08
43452006	chr19:43452006:C:T	0	-1.03783e-08	-2.96537	1.19898e-200	-1.03783e-08	-2.83786
43452301	chr19:43452301:G:A	0	-1.03783e-08	-1.65058	3.28694e-200	-1.03783e-08	-1.82937
43452497	chr19:43452497:A:G	0	-1.03783e-08	-1.81302	2.31968e-200	-1.03783e-08	-2.1779
43452630	chr19:43452630:AG:A	0	-1.03783e-08	-3.11703	9.22882e-201	-1.03783e-08	-3.09958
43452809	chr19:43452809:A:T	0	1.14597	-1.91012	2.02201e-201	-2.13413	-2.48369
43452969	chr19:43452969:C:G	0	-3.54343	-2.27515e-08	6.34193e-201	-3.47473	-2.27515e-08
43453154	chr19:43453154:G:A	0	-2.39895	-3.11728	5.81699e-202	-2.84976	-3.01395
43453300	chr19:43453300:G:A	0	-2.96859	-2.89171	6.58212e-202	-3.47358	-2.26656
43453483	chr19:43453483:A:G	0	-2.99557	-3.04258	2.80027e-202	-3.52445	-3.07033
43453568	chr19:43453568:G:A	0	-1.03783e-08	-2.94463	1.26865e-200	-1.03783e-08	-2.78137
43453735	chr19:43453735:G:A	0	-2.58892	-2.8032	2.3229e-201	-1.49899	-2.9801
43453838	chr19:43453838:C:A	0	-3.42212	1.13147	8.25587e-201	-3.03083	-0.180159
43454475	chr19:43454475:G:A	0	-1.03783e-08	-2.95974	9.32289e-201	-1.03783e-08	-3.08944
43454674	chr19:43454674:C:T	0	-2.7921	-2.27515e-08	1.44105e-200	-2.65395	-2.27515e-08
43455236	chr19:43455236:G:A	0	-3.49468	0.305599	2.48108e-201	-2.98406	-1.42916
43455386	chr19:43455386:T:C	0	-1.03783e-08	-1.54689	5.58877e-200	-1.03783e-08	-1.29857
43455490	chr19:43455490:C:G	0	-2.56883	-2.27515e-08	1.69777e-200	-2.49001	-2.27515e-08
43455599	chr19:43455599:G:A	0	-1.03783e-08	-0.657278	8.76399e-200	-1.03783e-08	-0.848676
43455878	chr19:43455878:C:T	0	-1.03783e-08	-2.86782	1.71837e-200	-1.03783e-08	-2.47795
43455962	chr19:43455962:A:C	0	-0.1169	-0.801428	1.48655e-200	-1.55447	-1.0684
43456009	chr19:43456009:T:G	0	-1.03783e-08	-2.66322	1.10428e-200	-1.03783e-08	-2.92013
43456619	chr19:43456619:C:T	0	-3.53918	-2.80363	3.19616e-202	-3.54557	-2.91698
43456770	chr19:43456770:T:G	0	-3.1728	-1.79392	1.12991e-201	-3.50726	-1.69252
43456858	chr19:43456858:A:G	0	-3.16114	-2.59214	5.47066e-202	-3.49063	-2.43447
43457933	chr19:43457933:TG:T	0	-2.55905	-2.6073	7.47609e-202	-2.69196	-2.92083
43458013	chr19:43458013:T:C	0	-1.03783e-08	-2.67174	2.89846e-200	-1.03783e-08	-1.95515
43458166	chr19:43458166:G:A	0	-1.03783e-08	-2.91312	1.04688e-200	-1.03783e-08	-2.97352
43458246	chr19:43458246:C:A	0	-3.28374	-2.9708	2.61909e-202	-3.54463	-3.11704
43458777	chr19:43458777:G:A	0	-2.92099	-3.01084	3.02744e-202	-3.40749	-3.10929
43459181	chr19:43459181:C:T	0	-2.26695	-2.75645	9.64267e-202	-2.45087	-2.90743
43459876	chr19:43459876:A:G	0	-2.24843	-2.5617	2.61793e-201	-1.26986	-3.08967
43460008	chr19:43460008:G:A	0	-2.59269	-2.77475	2.55815e-201	-1.44382	-2.93881
43460010	chr19:43460010:T:C	0	-3.03626	-2.27515e-08	6.01216e-201	-3.52813	-2.27515e-08
43460363	chr19:43460363:C:T	0	-1.03783e-08	-3.03445	9.32081e-201	-1.03783e-08	-3.08966
43460694	chr19:43460694:C:G	0	-3.37131	-2.67024	3.575e-202	-3.54446	-2.80608
43460853	chr19:43460853:T:A	0	-1.03783e-08	-3.09607	9.40124e-201	-1.03783e-08	-3.08107
43460877	chr19:43460877:G:A	0	-2.84925	-3.08298	3.07146e-202	-3.43547	-3.06688
43461375	chr19:43461375:G:A	0	-1.03783e-08	0.875358	1.73289e-199	-1.03783e-08	-0.166953
43462302	chr19:43462302:A:G	0	-2.25607	-2.83021	1.88639e-201	-1.58014	-3.1071
43462354	chr19:43462354:C:G	0	-0.472868	-2.82502	1.07819e-201	-2.1378	-3.10883
43462554	chr19:43462554:G:A	0	-1.7208	-2.27515e-08	3.64663e-200	-1.72553	-2.27515e-08
43462631	chr19:43462631:T:C	0	-2.90921	-2.566	1.92291e-201	-1.88545	-2.78262
43462697	chr19:43462697:C:T	0	-1.03783e-08	-1.84819	2.8891e-200	-1.03783e-08	-1.95838
43462777	chr19:43462777:G:A	0	-3.41192	-2.71204	6.42522e-202	-3.53668	-2.22759
43462995	chr19:43462995:C:T	0	-0.884876	-2.89445	8.78955e-202	-2.33359	-3.11735
43463271	chr19:43463271:G:A	0	-1.03783e-08	-2.31552	5.11179e-200	-1.03783e-08	-1.38778
43463432	chr19:43463432:G:A	0	-1.03783e-08	-0.377289	3.84673e-199	-1.03783e-08	0.63048
43463540	chr19:43463540:T:C	0	-3.45423	-2.83431	4.90971e-202	-3.54558	-2.48771
43463628	chr19:43463628:T:C	0	-1.03783e-08	-2.31662	2.49231e-200	-1.03783e-08	-2.10612
43464037	chr19:43464037:G:A	0	-1.03783e-08	-3.11048	9.18458e-201	-1.03783e-08	-3.10439
43464117	chr19:43464117:A:G	0	-3.54131	-2.63415	4.01903e-202	-3.53752	-2.69594
43464160	chr19:43464160:G:A	0	-3.41105	-2.81253	5.98308e-202	-3.53573	-2.29984
43464288	chr19:43464288:C:T	0	-1.03783e-08	-1.76306	7.8924e-200	-1.03783e-08	-0.953428
43464586	chr19:43464586:G:A	0	-3.42339	-2.79397	6.17875e-202	-3.04738	-2.756
43465380	chr19:43465380:C:A	0	-1.03783e-08	-2.69579	2.0378e-200	-1.03783e-08	-2.30746
43465515	chr19:43465515:C:T	0	-1.03783e-08	-3.11119	9.10803e-201	-1.03783e-08	-3.11276
43465605	chr19:43465605:A:G	0	-0.608185	-2.91783	1.02427e-201	-2.18724	-3.1107
43466234	chr19:43466234:C:T	0	-1.03783e-08	-2.79294	1.32239e-200	-1.03783e-08	-2.73989
43466498	chr19:43466498:C:T	0	-1.03783e-08	-2.81435	1.29216e-200	-1.03783e-08	-2.76301
43466576	chr19:43466576:T:C	0	-0.677654	-2.94414	9.87707e-202	-2.22663	-3.10766
43466951	chr19:43466951:A:G	0	-1.03783e-08	-2.82373	1.12976e-200	-1.03783e-08	-2.89732
43467012	chr19:43467012:T:C	0	-1.03783e-08	-2.92609	1.54888e-200	-1.03783e-08	-2.5818
43467099	chr19:43467099:T:C	0	-0.7505	-1.76564	4.68903e-201	-1.86631	-1.91038
43467282	chr19:43467282:C:G	0	-3.54554	-2.27515e-08	7.4796e-201	-3.30973	-2.27515e-08
43468060	chr19:43468060:C:T	0	-0.84992	-1.81017	4.21819e-201	-1.94218	-1.94033
43469154	chr19:43469154:C:G	0	-3.42924	-2.7996	6.09623e-202	-3.53899	-2.27784
43469310	chr19:43469310:G:A	0	-1.03783e-08	-2.84899	1.76918e-200	-1.03783e-08	-2.44881
43469421	chr19:43469421:G:A	0	-1.03783e-08	-1.76195	3.01022e-200	-1.03783e-08	-1.91731
43469528	chr19:43469528:C:G	0	-1.23294	-3.11528	1.2457e-201	-1.9855	-3.11672
43470444	chr19:43470444:T:C	0	-1.03783e-08	-2.90008	1.1823e-200	-1.03783e-08	-2.85187
43471076	chr19:43471076:C:G	0	-1.03783e-08	0.0042533	9.63546e-200	-1.03783e-08	-0.753878
43471147	chr19:43471147:A:G	0	-2.14823	-2.57876	2.05652e-201	-1.49888	-3.10202
43471513	chr19:43471513:G:A	0	-1.03783e-08	-0.205248	3.45325e-199	-1.03783e-08	0.522573
43471711	chr19:43471711:CTG:C	0	-3.53205	-3.04497	2.80324e-202	-3.54014	-3.05358
43471786	chr19:43471786:C:T	0	-2.91469	-1.55852	1.07551e-201	-3.52342	-1.7257
43471861	chr19:43471861:C:T	0	-1.19292	-3.11337	1.21521e-201	-2.00978	-3.11721
43471928	chr19:43471928:C:T	0	-2.9727	-1.4885	1.18265e-201	-3.51079	-1.64337
43472309	chr19:43472309:T:C	0	-3.52344	-3.03477	2.84846e-202	-3.53369	-3.04404
43472431	chr19:43472431:C:T	0	-3.19696	-1.33796	1.472e-201	-3.45925	-1.47604
43473523	chr19:43473523:G:A	0	-3.25699	-2.27515e-08	6.40034e-201	-3.46556	-2.27515e-08
43473715	chr19:43473715:G:A	0	-1.03783e-08	-2.69489	9.6748e-201	-1.03783e-08	-3.05239
43473940	chr19:43473940:C:T	0	-1.03783e-08	-3.05119	9.35907e-201	-1.03783e-08	-3.08557
43474100	chr19:43474100:G:A	0	-3.37277	-2.27515e-08	9.00568e-201	-3.12406	-2.27515e-08
43474863	chr19:43474863:C:T	0	0.476057	-3.11191	3.89417e-201	-0.868935	-3.0935
43475009	chr19:43475009:T:A	0	-1.03783e-08	-2.67605	1.90889e-200	-1.03783e-08	-2.3728
43475196	chr19:43475196:G:A	0	-2.90955	-3.07538	2.99603e-202	-3.53964	-2.98757
43475437	chr19:43475437:G:T	0	-2.78022	-2.02646	4.95382e-201	-1.75356	-1.96819
43476611	chr19:43476611:T:C	0	-1.03783e-08	-2.63229	2.02972e-200	-1.03783e-08	-2.31143
43476889	chr19:43476889:C:T	0	-1.03783e-08	-1.95952	6.34145e-200	-1.03783e-08	-1.17222
43476976	chr19:43476976:A:T	0	-1.03783e-08	-2.62236	2.09677e-200	-1.03783e-08	-2.27893
43477077	chr19:43477077:T:C	0	0.129147	-3.06037	3.04132e-201	-1.20036	-3.00926
43477120	chr19:43477120:A:C	0	-3.43064	-2.56164	6.42164e-202	-3.53827	-2.22655
43477266	chr19:43477266:A:G	0	-1.03783e-08	-2.87276	1.02111e-200	-1.03783e-08	-2.99844
43477317	chr19:43477317:G:A	0	-1.03783e-08	-2.93138	1.13972e-200	-1.03783e-08	-2.88855
43477478	chr19:43477478:C:T	0	-3.42771	-2.9606	2.97507e-202	-3.42056	-3.11367
43478212	chr19:43478212:A:T	0	-1.03783e-08	-1.6316	4.19429e-200	-1.03783e-08	-1.5856
43478315	chr19:43478315:A:G	0	-2.50084	-2.57717	1.61494e-201	-1.89538	-2.94723
43478653	chr19:43478653:A:G	0	-3.38142	-2.94232	2.87661e-202	-3.45141	-3.11647
43478830	chr19:43478830:G:A	0	-3.36998	-2.86859	2.90579e-202	-3.52195	-3.03584
43479128	chr19:43479128:G:T	0	-1.03783e-08	-1.4718	4.16233e-200	-1.03783e-08	-1.59325
43479272	chr19:43479272:G:A	0	-1.03783e-08	-3.02396	9.87582e-201	-1.03783e-08	-3.03182
43479514	chr19:43479514:G:A	0	-3.31663	-2.27515e-08	6.96654e-201	-3.38079	-2.27515e-08
43479947	chr19:43479947:C:T	0	-1.03783e-08	-2.71197	1.47314e-200	-1.03783e-08	-2.63193
43480601	chr19:43480601:AAAAG:A	0	-1.03783e-08	-3.09755	9.55671e-201	-1.03783e-08	-3.06467
43480663	chr19:43480663:C:T	0	-1.03783e-08	-3.0913	9.64676e-201	-1.03783e-08	-3.05529
43480767	chr19:43480767:G:C	0	-1.03783e-08	-0.279724	3.10043e-199	-1.03783e-08	0.414798
43480797	chr19:43480797:A:T	0	-3.544	-2.39731	3.26037e-202	-3.54377	-2.89889
43480882	chr19:43480882:A:C	0	-1.03783e-08	-1.77515	3.14378e-200	-1.03783e-08	-1.8739
43481167	chr19:43481167:C:CT	0	-3.31148	-3.10031	3.12296e-202	-3.49759	-2.98813
43481271	chr19:43481271:C:T	0	-1.03783e-08	-1.89464	3.42183e-200	-1.03783e-08	-1.78915
43481304	chr19:43481304:G:A	0	-3.54389	-2.49591	3.13025e-202	-3.54378	-2.93961
43481559	chr19:43481559:G:A	0	0.333767	-3.0997	3.82641e-201	-0.903502	-3.07648
43481678	chr19:43481678:C:T	0	0.274456	-3.1106	3.45274e-201	-0.988707	-3.09404
43481871	chr19:43481871:C:T	0	-2.9102	-0.410307	1.94005e-201	-3.50087	-1.15833
43481899	chr19:43481899:G:A	0	-1.03783e-08	-3.02308	9.87507e-201	-1.03783e-08	-3.0319
43482102	chr19:43482102:AAT:A	0	-2.56122	-2.52876	2.90668e-202	-3.52276	-3.03472
43482722	chr19:43482722:G:C	0	-2.60798	-2.53156	2.88716e-202	-3.52827	-3.03596
43483473	chr19:43483473:CT:C	0	-1.03783e-08	-2.95024	9.87116e-201	-1.03783e-08	-3.0323
43483798	chr19:43483798:C:T	0	-2.21765	-2.65828	1.85755e-201	-1.58966	-3.113
43483918	chr19:43483918:T:G	0	-1.03783e-08	-2.93753	9.90841e-201	-1.03783e-08	-3.02853
43484070	chr19:43484070:G:A	0	-1.03783e-08	-3.05798	1.00658e-200	-1.03783e-08	-3.01277
43484350	chr19:43484350:A:C	0	-1.03783e-08	-1.81637	7.86606e-200	-1.03783e-08	-0.956771
43484735	chr19:43484735:G:A	0	-1.03783e-08	-3.05167	9.83373e-201	-1.03783e-08	-3.0361
43484866	chr19:43484866:C:T	0	-3.20709	-0.651657	1.59998e-201	-3.54498	-1.30694
43485258	chr19:43485258:A:C	0	-1.03783e-08	-2.79593	1.73636e-200	-1.03783e-08	-2.46754
43485317	chr19:43485317:A:G	0	-1.9511	-2.79815	3.08591e-202	-3.39035	-3.1073
43485383	chr19:43485383:T:G	0	-3.54025	-2.64445	3.43802e-202	-3.31105	-3.07855
43485415	chr19:43485415:C:G	0	-0.914848	-2.23983	7.81374e-201	-1.26429	-2.00174
43485476	chr19:43485476:G:A	0	-1.03783e-08	-2.93577	9.92046e-201	-1.03783e-08	-3.02731
43485984	chr19:43485984:G:T	0	-1.03783e-08	-2.82034	1.29349e-200	-1.03783e-08	-2.76198
43486643	chr19:43486643:G:A	0	-3.00544	-2.27515e-08	9.95736e-201	-3.0236	-2.27515e-08
43486845	chr19:43486845:C:T	0	-1.03783e-08	-2.39813	1.67591e-200	-1.03783e-08	-2.50297
43487128	chr19:43487128:A:G	0	-1.03783e-08	-3.08514	1.11425e-200	-1.03783e-08	-2.91115
43487828	chr19:43487828:G:A	0	-1.20125	-2.27515e-08	7.70158e-200	-0.977902	-2.27515e-08
43487877	chr19:43487877:G:A	0	-3.54411	-2.27515e-08	6.41349e-201	-3.46351	-2.27515e-08
43487930	chr19:43487930:A:G	0	-1.60535	-3.08189	9.295e-202	-2.28536	-3.10966
43488076	chr19:43488076:C:G	0	-3.52775	-2.44768	7.69177e-202	-3.37052	-2.21382
43488111	chr19:43488111:G:A	0	-1.19999	-2.27515e-08	7.81346e-200	-0.963481	-2.27515e-08
43488313	chr19:43488313:T:C	0	-1.03783e-08	-2.84622	1.25092e-200	-1.03783e-08	-2.79545
43488327	chr19:43488327:C:T	0	-1.03783e-08	-2.71792	1.02616e-200	-1.03783e-08	-2.99351
43488419	chr19:43488419:T:C	0	-3.21643	-2.70598	9.84317e-202	-2.42781	-2.90991
43488685	chr19:43488685:C:T	0	-2.47035	-2.9377	3.23818e-202	-3.33295	-3.11654
43488770	chr19:43488770:T:C	0	-1.03783e-08	-2.8954	1.17858e-200	-1.03783e-08	-2.85502
43489340	chr19:43489340:C:T	0	-1.03783e-08	-2.90859	1.16343e-200	-1.03783e-08	-2.86796
43489685	chr19:43489685:T:G	0	-2.3643	-2.88586	3.4131e-202	-3.28722	-3.10966
43489949	chr19:43489949:G:A	0	-3.53953	-2.27515e-08	6.04713e-201	-3.52233	-2.27515e-08
43490117	chr19:43490117:A:G	0	-1.03783e-08	-1.82694	3.09784e-200	-1.03783e-08	-1.88862
43490173	chr19:43490173:A:G	0	-1.03783e-08	-3.02627	9.86833e-201	-1.03783e-08	-3.03258
43490177	chr19:43490177:G:A	0	-1.03783e-08	-3.10317	9.1093e-201	-1.03783e-08	-3.11262
43490537	chr19:43490537:G:A	0	-1.03783e-08	-0.637537	3.77218e-199	-1.03783e-08	0.610909
43490994	chr19:43490994:G:A	0	0.145312	-2.951	3.12779e-201	-1.3539	-2.82769
43491087	chr19:43491087:C:T	0	-2.53428	-2.9377	3.13635e-202	-3.3649	-3.11654
43491246	chr19:43491246:G:T	0	-1.03783e-08	-0.188517	8.10784e-199	-1.03783e-08	1.37609
43491805	chr19:43491805:T:C	0	-0.0315411	-2.77753	3.33507e-201	-1.46979	-2.64764
43492580	chr19:43492580:G:A	0	-2.12657	-2.82549	1.22102e-201	-2.27314	-2.84909
43493398	chr19:43493398:G:A	0	-2.46953	-2.27515e-08	1.98156e-200	-2.33544	-2.27515e-08
43493673	chr19:43493673:C:G	0	-1.22301	-2.0713	2.31307e-201	-2.18881	-2.29452
43494210	chr19:43494210:A:G	0	-1.03783e-08	-3.08235	9.48686e-201	-1.03783e-08	-3.072
43494289	chr19:43494289:C:A	0	-1.03783e-08	0.503735	1.41986e-199	-1.03783e-08	-0.366188
43494309	chr19:43494309:G:A	0	-1.03783e-08	-2.87853	1.19592e-200	-1.03783e-08	-2.84041
43494483	chr19:43494483:G:A	0	-1.03783e-08	-2.89078	1.18281e-200	-1.03783e-08	-2.85143
43495047	chr19:43495047:G:A	0	-2.16935	-2.96406	1.04885e-201	-2.31203	-2.96218
43495251	chr19:43495251:C:T	0	-1.03783e-08	-3.09375	9.97583e-201	-1.03783e-08	-3.02175
43495482	chr19:43495482:A:C	0	-1.68587	-1.97571	1.80146e-201	-2.49458	-2.23873
43495843	chr19:43495843:G:A	0	-2.56466	-2.93981	3.12684e-202	-3.3678	-3.11667
43496197	chr19:43496197:T:C	0	-1.03783e-08	-2.90259	1.16979e-200	-1.03783e-08	-2.8625
43496329	chr19:43496329:A:G	0	-1.03783e-08	-2.85558	9.53031e-201	-1.03783e-08	-3.06744
43496905	chr19:43496905:T:C	0	-1.76951	-3.11715	4.53096e-202	-3.00005	-3.11351
43497193	chr19:43497193:C:T	0	-2.17589	-1.54268	2.11126e-201	-2.58733	-1.9873
43497227	chr19:43497227:T:C	0	-2.70757	-2.9728	4.59403e-202	-3.54322	-2.55652
43497388	chr19:43497388:G:A	0	-1.03783e-08	-3.05337	9.79815e-201	-1.03783e-08	-3.03972
43497743	chr19:43497743:A:G	0	-1.03783e-08	-2.89955	1.17337e-200	-1.03783e-08	-2.85945
43497852	chr19:43497852:G:A	0	-1.03783e-08	-3.06253	9.20893e-201	-1.03783e-08	-3.10174
43497977	chr19:43497977:G:C	0	-1.03783e-08	0.0516778	9.52321e-200	-1.03783e-08	-0.765596
43498197	chr19:43498197:A:G	0	-1.03783e-08	-1.80741	3.1426e-200	-1.03783e-08	-1.87428
43498390	chr19:43498390:A:T	0	-1.62628	-3.0529	5.41991e-202	-2.87221	-3.06221
43498444	chr19:43498444:AAAAG:A	0	-2.28198	-2.89086	2.8369e-202	-3.51595	-3.06584
43499033	chr19:43499033:A:G	0	-2.44017	-2.94132	3.28041e-202	-3.31953	-3.117
43499065	chr19:43499065:T:A	0	-2.46449	-0.875389	3.46134e-201	-3.22392	-0.856333
43499117	chr19:43499117:GA:G	0	-1.03783e-08	-1.82785	3.09644e-200	-1.03783e-08	-1.88907
43499459	chr19:43499459:G:C	0	-1.03783e-08	-3.11149	1.00847e-200	-1.03783e-08	-3.0109
43499979	chr19:43499979:C:T	0	-3.41506	-2.27515e-08	7.14239e-201	-3.35587	-2.27515e-08
43500219	chr19:43500219:A:T	0	-1.03783e-08	-2.81646	9.67706e-201	-1.03783e-08	-3.05216
43500267	chr19:43500267:T:C	0	-2.64744	-2.85148	8.3407e-202	-2.41964	-3.08371
43500362	chr19:43500362:C:A	0	-2.35389	-2.72785	2.71088e-202	-3.52557	-3.10165
43500517	chr19:43500517:G:A	0	-1.03783e-08	-2.95921	1.23387e-200	-1.03783e-08	-2.80917
43500566	chr19:43500566:C:T	0	-1.03783e-08	-1.34969	1.05883e-199	-1.03783e-08	-0.659577
43500955	chr19:43500955:T:C	0	-1.03783e-08	-2.72034	9.92103e-201	-1.03783e-08	-3.02726
43501293	chr19:43501293:C:T	0	-3.53363	-0.944399	8.59919e-202	-3.15489	-2.31794
43501311	chr19:43501311:G:A	0	0.240611	-0.454762	2.72052e-200	-1.44699	-0.571513
43501376	chr19:43501376:G:A	0	-3.3544	-2.27515e-08	7.096e-201	-3.36238	-2.27515e-08
43501623	chr19:43501623:G:A	0	-3.5313	-2.27515e-08	8.44962e-201	-3.18779	-2.27515e-08
43501956	chr19:43501956:A:C	0	-1.03783e-08	-1.82572	3.10507e-200	-1.03783e-08	-1.88629
43502044	chr19:43502044:G:C	0	-1.03783e-08	-2.89557	1.0746e-200	-1.03783e-08	-2.94738
43502606	chr19:43502606:G:T	0	-1.03783e-08	-2.99077	1.18334e-200	-1.03783e-08	-2.85099
43502664	chr19:43502664:C:CA	0	-2.56351	-2.89434	8.19143e-202	-2.64158	-2.87983
43502860	chr19:43502860:G:A	0	-2.90832	-2.22583	1.83103e-201	-2.62629	-2.09074
43502899	chr19:43502899:T:C	0	-3.51546	-2.27515e-08	9.17438e-201	-3.1055	-2.27515e-08
43502940	chr19:43502940:G:A	0	-1.03783e-08	-1.12874	6.64537e-200	-1.03783e-08	-1.12541
43502996	chr19:43502996:TA:T	0	-2.87484	-2.23296	1.89345e-201	-2.58512	-2.09839
43503007	chr19:43503007:A:T	0	-2.87334	-2.22389	1.91924e-201	-2.58098	-2.089
43503009	chr19:43503009:TA:T	0	-2.84439	-2.23036	1.96163e-201	-2.54929	-2.09884
43503344	chr19:43503344:C:T	0	0.52164	-2.95283	3.87644e-201	-1.16314	-2.80386
43503475	chr19:43503475:G:C	0	0.332855	-2.89562	4.09679e-201	-1.15922	-2.75249
43503669	chr19:43503669:C:T	0	-1.03783e-08	-3.00983	9.15039e-201	-1.03783e-08	-3.10812
43504176	chr19:43504176:G:A	0	-1.03783e-08	-3.10879	9.60518e-201	-1.03783e-08	-3.05961
43504203	chr19:43504203:C:A	0	-3.02811	-2.85295	3.48119e-202	-3.48694	-2.89019
43504258	chr19:43504258:A:C	0	-2.54041	-1.45155	1.6339e-201	-3.51551	-1.31543
43504370	chr19:43504370:C:T	0	-1.03783e-08	-3.04755	9.10247e-201	-1.03783e-08	-3.11337
43504376	chr19:43504376:C:T	0	0.338241	-2.91039	3.95048e-201	-1.16741	-2.78066
43504395	chr19:43504395:C:T	0	-1.03783e-08	-1.12874	6.64537e-200	-1.03783e-08	-1.12541
43504696	chr19:43504696:G:C	0	-3.06215	-2.85758	3.44013e-202	-3.49662	-2.89237
43505513	chr19:43505513:A:C	0	-1.03783e-08	-2.73508	1.00788e-200	-1.03783e-08	-3.01148
43506647	chr19:43506647:T:C	0	-1.03783e-08	-2.66368	1.56327e-200	-1.03783e-08	-2.57255
43508457	chr19:43508457:T:C	0	-3.04626	-2.25982	1.5349e-201	-2.73996	-2.15349
43508728	chr19:43508728:A:G	0	-2.64776	-2.84042	8.34447e-202	-2.40464	-3.09826
43509108	chr19:43509108:G:A	0	-2.77854	-2.23357	2.18578e-201	-2.44936	-2.09058
43509175	chr19:43509175:A:C	0	-3.47077	-2.27515e-08	6.17361e-201	-3.50163	-2.27515e-08
43509263	chr19:43509263:G:A	0	-1.03783e-08	-2.735	1.39915e-200	-1.03783e-08	-2.68346
43509444	chr19:43509444:C:G	0	-3.16354	-2.89051	3.31113e-202	-3.52142	-2.90579
43509660	chr19:43509660:A:G	0	-1.03783e-08	-2.73981	1.39366e-200	-1.03783e-08	-2.68739
43509712	chr19:43509712:C:T	0	-3.37492	-1.71051	1.46326e-201	-3.2144	-1.72684
43509791	chr19:43509791:G:A	0	-3.54531	-2.63401	4.09413e-202	-3.37436	-2.84058
43510264	chr19:43510264:C:G	0	-1.03783e-08	-2.75668	1.39715e-200	-1.03783e-08	-2.6849
43510378	chr19:43510378:C:T	0	0.214918	-2.99179	3.57529e-201	-1.17805	-2.86982
43510447	chr19:43510447:G:T	0	-1.03783e-08	-2.87467	9.43899e-201	-1.03783e-08	-3.07706
43510458	chr19:43510458:C:T	0	-1.03783e-08	-2.77964	1.3622e-200	-1.03783e-08	-2.71023
43510853	chr19:43510853:G:A	0	-1.03783e-08	-2.88273	1.70383e-200	-1.03783e-08	-2.48645
43511135	chr19:43511135:G:A	0	-1.03783e-08	-2.82459	9.65724e-201	-1.03783e-08	-3.05421
43511141	chr19:43511141:C:T	0	-1.03783e-08	-2.32211	6.09775e-200	-1.03783e-08	-1.21141
43511173	chr19:43511173:A:C	0	-2.4186	-2.76096	3.50393e-202	-3.30064	-3.06997
43511254	chr19:43511254:G:A	0	-1.03783e-08	-1.82785	3.09644e-200	-1.03783e-08	-1.88907
43511930	chr19:43511930:G:T	0	-1.03783e-08	-2.30605	1.84849e-200	-1.03783e-08	-2.40496
43512128	chr19:43512128:T:C	0	-3.34253	-2.27515e-08	6.67853e-201	-3.42302	-2.27515e-08
43512414	chr19:43512414:A:T	0	0.224594	-2.95803	3.72038e-201	-1.18429	-2.8238
43512450	chr19:43512450:G:C	0	-3.20275	-2.82035	3.45969e-202	-3.52796	-2.85536
43512631	chr19:43512631:G:T	0	-1.03783e-08	-3.00205	1.05429e-200	-1.03783e-08	-2.96646
43512797	chr19:43512797:A:G	0	-1.03783e-08	-2.8513	1.76043e-200	-1.03783e-08	-2.45377
43512922	chr19:43512922:C:T	0	-3.4566	-2.27515e-08	6.49795e-201	-3.45043	-2.27515e-08
43513064	chr19:43513064:T:A	0	-1.91764	-2.27515e-08	5.57556e-200	-1.30094	-2.27515e-08
43513773	chr19:43513773:A:G	0	-3.04841	-2.29106	1.51746e-201	-2.73286	-2.17202
43513909	chr19:43513909:A:G	0	-1.03783e-08	-1.91553	9.06178e-200	-1.03783e-08	-0.815262
43514165	chr19:43514165:C:T	0	-1.03783e-08	-2.88023	9.41781e-201	-1.03783e-08	-3.07931
43514269	chr19:43514269:C:T	0	-1.03783e-08	-3.01561	9.88671e-201	-1.03783e-08	-3.03072
43514325	chr19:43514325:C:T	0	-1.03783e-08	-3.11609	9.0742e-201	-1.03783e-08	-3.11648
43514682	chr19:43514682:C:T	0	-1.03783e-08	-2.74755	1.39288e-200	-1.03783e-08	-2.68795
43515143	chr19:43515143:G:A	0	-1.03783e-08	-2.82264	1.29514e-200	-1.03783e-08	-2.76071
43515267	chr19:43515267:A:T	0	-0.235312	-3.09932	2.00584e-201	-1.50851	-3.11734
43515620	chr19:43515620:A:G	0	0.104522	-2.8806	3.54626e-201	-1.28139	-2.77463
43515856	chr19:43515856:G:A	0	-1.03783e-08	-3.0961	9.45337e-201	-1.03783e-08	-3.07554
43516877	chr19:43516877:A:G	0	-1.03783e-08	-2.82658	1.28724e-200	-1.03783e-08	-2.76683
43517153	chr19:43517153:ATT:A	0	-3.54036	-2.51852	6.68318e-202	-3.40341	-2.32149
43517299	chr19:43517299:C:G	0	-0.569238	-2.91712	1.91717e-201	-1.87619	-2.79487
43517497	chr19:43517497:G:A	0	-0.180861	-2.89284	2.89945e-201	-1.50008	-2.75731
43517614	chr19:43517614:A:T	0	-2.98027	-2.18259	1.79868e-201	-2.64911	-2.08575
43517621	chr19:43517621:A:G	0	-0.0609493	-2.94405	2.92746e-201	-1.42107	-2.82671
43517669	chr19:43517669:G:A	0	-1.03783e-08	-2.90898	1.18311e-200	-1.03783e-08	-2.85118
43517907	chr19:43517907:G:A	0	-2.41238	-2.9141	9.35712e-202	-2.4933	-2.89507
43518354	chr19:43518354:C:CA	0	-1.03783e-08	-2.76814	1.36938e-200	-1.03783e-08	-2.70497
43518511	chr19:43518511:C:T	0	-0.310314	-2.76957	2.94277e-201	-1.58805	-2.65451
43518517	chr19:43518517:C:T	0	-0.184661	-2.95057	2.69266e-201	-1.51769	-2.8137
43519254	chr19:43519254:C:T	0	-3.22115	-2.97906	2.9767e-202	-3.52767	-3.00601
43519608	chr19:43519608:C:T	0	-1.03783e-08	-2.48721	4.29717e-200	-1.03783e-08	-1.56137
43519934	chr19:43519934:C:T	0	-1.03783e-08	-2.78579	1.36547e-200	-1.03783e-08	-2.70783
43520285	chr19:43520285:C:T	0	-1.03783e-08	-2.88023	9.41781e-201	-1.03783e-08	-3.07931
43520587	chr19:43520587:G:A	0	-1.03783e-08	-3.00209	9.34071e-201	-1.03783e-08	-3.08753
43520790	chr19:43520790:G:T	0	-3.26227	-2.73457	3.55124e-202	-3.24262	-3.11458
43520866	chr19:43520866:T:C	0	-1.03783e-08	-2.67742	1.50565e-200	-1.03783e-08	-2.6101
43520916	chr19:43520916:C:A	0	-1.03783e-08	-2.98621	1.19514e-200	-1.03783e-08	-2.84106
43521049	chr19:43521049:T:C	0	-3.0746	-2.17769	1.58622e-201	-2.79253	-2.06803
43521106	chr19:43521106:G:A	0	-1.03783e-08	-1.61629	3.45839e-200	-1.03783e-08	-1.77852
43521257	chr19:43521257:G:A	0	-1.03783e-08	-3.07539	9.49024e-201	-1.03783e-08	-3.07165
43521274	chr19:43521274:G:A	0	-1.03783e-08	-1.51526	4.06869e-200	-1.03783e-08	-1.61601
43521282	chr19:43521282:G:A	0	-0.189632	-2.93222	2.87363e-201	-1.47712	-2.78922
43521303	chr19:43521303:T:C	0	-3.06084	-2.2609	1.46389e-201	-2.77898	-2.16184
43521415	chr19:43521415:T:G	0	-1.03783e-08	-3.09316	9.55471e-201	-1.03783e-08	-3.06488
43522406	chr19:43522406:T:C	0	-3.53425	-2.54353	6.88037e-202	-3.34662	-2.34921
43522533	chr19:43522533:A:G	0	-2.53532	-2.8266	1.08622e-201	-2.41264	-2.82657
43522915	chr19:43522915:T:C	0	-3.53643	-2.50752	7.08977e-202	-3.35911	-2.30674
43523226	chr19:43523226:T:C	0	-2.57573	-1.09639	2.37882e-201	-3.5161	-0.93921
43523236	chr19:43523236:CCTTT:C	0	-1.03783e-08	-2.16897	3.08503e-200	-1.03783e-08	-1.89277
43523238	chr19:43523238:T:C	0	-2.82884	-2.59437	1.31485e-201	-2.5587	-2.48948
43523340	chr19:43523340:G:A	0	-1.03783e-08	-1.55306	3.8512e-200	-1.03783e-08	-1.67094
43523672	chr19:43523672:C:T	0	-1.03783e-08	-3.11391	9.83384e-201	-1.03783e-08	-3.03608
43523856	chr19:43523856:C:T	0	-3.31472	-2.27515e-08	6.94591e-201	-3.38376	-2.27515e-08
43523973	chr19:43523973:T:C	0	-1.03783e-08	-3.1049	9.48616e-201	-1.03783e-08	-3.07208
43524143	chr19:43524143:C:T	0	-0.272683	-2.88237	2.9466e-201	-1.52032	-2.72095
43524159	chr19:43524159:C:T	0	-2.38651	-2.84251	2.73163e-202	-3.52542	-3.09419
43524235	chr19:43524235:A:T	0	-2.27686	-2.66271	3.8049e-202	-3.26475	-3.02346
43524681	chr19:43524681:G:A	0	-1.00404	-2.27515e-08	8.25924e-200	-0.907995	-2.27515e-08
43524879	chr19:43524879:G:C	0	-3.15696	-3.00205	2.98123e-202	-3.50304	-3.02912
43525175	chr19:43525175:C:T	0	-1.03783e-08	-1.69314	1.19717e-199	-1.03783e-08	-0.536782
43525944	chr19:43525944:C:G	0	-1.03783e-08	-1.80443	1.85089e-200	-1.03783e-08	-2.40366
43526846	chr19:43526846:C:T	0	-2.79086	-2.79712	7.25588e-202	-2.54594	-3.09674
43526976	chr19:43526976:C:T	0	-1.03783e-08	-3.06846	9.55969e-201	-1.03783e-08	-3.06436
43527071	chr19:43527071:C:A	0	-1.03783e-08	-2.02231	2.85035e-200	-1.03783e-08	-1.97189
43527117	chr19:43527117:C:A	0	-1.03783e-08	-2.98304	1.19918e-200	-1.03783e-08	-2.83769
43527172	chr19:43527172:C:T	0	-0.0568119	-2.89982	3.409e-201	-1.36096	-2.73453
43527218	chr19:43527218:C:T	0	-2.42365	-2.59975	3.65513e-202	-3.31779	-3.01058
43527769	chr19:43527769:C:T	0	-1.03783e-08	-3.11145	9.06628e-201	-1.03783e-08	-3.11735
43527884	chr19:43527884:T:TA	0	-2.18199	-0.877928	3.24702e-201	-3.44976	-0.694413
43528460	chr19:43528460:A:T	0	-1.03783e-08	-3.02744	1.16649e-200	-1.03783e-08	-2.86533
43528894	chr19:43528894:G:A	0	-1.03783e-08	-3.10756	9.86789e-201	-1.03783e-08	-3.03263
43529024	chr19:43529024:C:T	0	-1.03783e-08	-2.17	1.19569e-200	-1.03783e-08	-2.8406
43529352	chr19:43529352:A:C	0	-1.03783e-08	-3.11395	9.07072e-201	-1.03783e-08	-3.11686
43529393	chr19:43529393:A:G	0	0.847815	-3.07209	4.54058e-201	-0.734636	-3.07422
43529508	chr19:43529508:G:A	0	-1.03783e-08	-1.5782	3.74831e-200	-1.03783e-08	-1.69802
43529945	chr19:43529945:G:C	0	-2.42948	-2.87757	8.6728e-202	-2.63711	-2.82719
43530042	chr19:43530042:G:A	0	-1.03783e-08	-3.02723	9.72015e-201	-1.03783e-08	-3.04771
43530194	chr19:43530194:A:C	0	-3.22972	-2.19698	1.26077e-201	-2.99466	-2.09553
43530205	chr19:43530205:G:A	0	-1.03783e-08	-2.98833	1.20037e-200	-1.03783e-08	-2.8367
43530926	chr19:43530926:C:T	0	-1.03783e-08	-2.96844	1.21993e-200	-1.03783e-08	-2.82053
43531104	chr19:43531104:C:T	0	-2.30224	-2.8375	9.66965e-202	-2.56555	-2.78996
43532187	chr19:43532187:CCTGA:C	0	-0.698121	-2.47941	6.44756e-202	-3.24628	-2.51452
43532265	chr19:43532265:G:C	0	-0.605117	-2.49525	6.46293e-202	-3.22156	-2.53686
43532725	chr19:43532725:T:G	0	-3.35649	-3.11602	2.90922e-202	-3.5102	-3.04641
43533212	chr19:43533212:G:A	0	-1.03783e-08	-3.07814	9.83314e-201	-1.03783e-08	-3.03616
43533723	chr19:43533723:C:T	0	-1.03783e-08	-0.458909	3.39193e-199	-1.03783e-08	0.504655
43533725	chr19:43533725:CTG:C	0	-1.03783e-08	-2.33363	5.20305e-200	-1.03783e-08	-1.37008
43534054	chr19:43534054:T:C	0	-1.03783e-08	-2.95216	9.08317e-201	-1.03783e-08	-3.11549
43534154	chr19:43534154:T:C	0	-2.68681	-3.07674	4.39071e-202	-3.04342	-3.10158
43534225	chr19:43534225:C:T	0	-1.03783e-08	-2.08321	2.1368e-200	-1.03783e-08	-2.26002
43534704	chr19:43534704:G:A	0	-1.03783e-08	-3.11671	9.10652e-201	-1.03783e-08	-3.11292
43534795	chr19:43534795:G:A	0	-2.89123	-3.11256	3.14619e-202	-3.36273	-3.11558
43536082	chr19:43536082:T:A	0	-1.03783e-08	-3.11718	9.08491e-201	-1.03783e-08	-3.1153
43536655	chr19:43536655:A:G	0	-2.52479	-3.10766	4.60433e-202	-2.98423	-3.11327
43536679	chr19:43536679:A:T	0	-3.07623	-2.27515e-08	8.75212e-201	-3.15262	-2.27515e-08
43536845	chr19:43536845:T:C	0	-3.54307	-1.28453	4.53808e-201	-3.02082	-0.78859
43537211	chr19:43537211:C:T	0	-3.42317	-2.27515e-08	6.35528e-201	-3.47263	-2.27515e-08
43537273	chr19:43537273:G:T	0	-0.947774	-2.17367	9.07788e-202	-3.26709	-2.15156
43537517	chr19:43537517:G:C	0	-3.19463	-2.27515e-08	6.44105e-201	-3.45922	-2.27515e-08
43537614	chr19:43537614:A:G	0	-1.03783e-08	0.586996	1.52824e-199	-1.03783e-08	-0.292624
43537628	chr19:43537628:T:C	0	-1.03783e-08	-2.44845	1.30987e-200	-1.03783e-08	-2.7494
43537856	chr19:43537856:G:A	0	-1.03783e-08	-2.98819	1.00557e-200	-1.03783e-08	-3.01377
43538047	chr19:43538047:A:G	0	-2.87546	-3.11066	3.22515e-202	-3.33918	-3.11434
43538583	chr19:43538583:C:T	0	-3.46177	-3.07945	4.08977e-202	-3.27795	-2.93806
43538622	chr19:43538622:A:C	0	-3.26976	-2.27515e-08	7.59633e-201	-3.29425	-2.27515e-08
43538838	chr19:43538838:C:T	0	-3.42255	-3.05235	4.57798e-202	-3.22791	-2.87533
43539296	chr19:43539296:T:C	0	-0.619768	-2.40883	9.9008e-202	-3.109	-2.22288
43539542	chr19:43539542:T:C	0	-1.03783e-08	-3.11507	9.07332e-201	-1.03783e-08	-3.11658
43539683	chr19:43539683:G:A	0	-1.03783e-08	-2.95634	1.44369e-200	-1.03783e-08	-2.65213
43539766	chr19:43539766:AC:A	0	-0.924666	-2.44066	6.43033e-202	-3.28749	-2.47598
43539812	chr19:43539812:C:T	0	-1.03783e-08	-3.1171	9.06977e-201	-1.03783e-08	-3.11697
43539835	chr19:43539835:G:T	0	-1.03783e-08	-3.11718	9.08491e-201	-1.03783e-08	-3.1153
43539836	chr19:43539836:A:T	0	-1.03783e-08	-3.11719	9.0864e-201	-1.03783e-08	-3.11513
43539973	chr19:43539973:C:T	0	-1.03783e-08	-3.11653	9.07848e-201	-1.03783e-08	-3.11601
43540041	chr19:43540041:C:G	0	-0.627957	-2.44166	9.50188e-202	-3.10697	-2.26604
43540383	chr19:43540383:T:A	0	-1.03783e-08	-2.93306	1.74026e-200	-1.03783e-08	-2.46529
43540396	chr19:43540396:C:T	0	-3.54397	-1.5111	3.35799e-201	-3.01088	-1.09969
43540542	chr19:43540542:T:G	0	-3.46514	-3.09197	3.95039e-202	-3.28405	-2.96663
43540734	chr19:43540734:A:G	0	-0.621478	-2.42983	1.01345e-201	-3.10376	-2.20479
43540942	chr19:43540942:C:T	0	-2.6642	-1.96135	9.22245e-202	-3.54556	-1.8573
43541349	chr19:43541349:C:T	0	-3.54498	-1.5525	3.33299e-201	-2.9786	-1.13944
43541353	chr19:43541353:A:G	0	-1.03783e-08	-3.115	9.07299e-201	-1.03783e-08	-3.11661
43541393	chr19:43541393:A:G	0	-2.83517	-3.08407	5.50694e-202	-3.13394	-2.78455
43541481	chr19:43541481:C:A	0	-0.0841013	-3.07647	1.40893e-201	-1.98499	-2.9941
43541521	chr19:43541521:C:T	0	-2.50756	-3.11317	4.68426e-202	-2.96378	-3.11651
43541783	chr19:43541783:A:G	0	0.0488176	-3.06868	1.54131e-201	-1.89992	-2.98936
43541825	chr19:43541825:C:T	0	-2.72716	-3.11141	5.31053e-202	-3.05385	-2.90096
43541998	chr19:43541998:TGAGGCCAGAAGTTC:T	0	-1.03783e-08	-3.11729	9.0885e-201	-1.03783e-08	-3.1149
43542040	chr19:43542040:G:A	0	-0.508384	-2.27515e-08	1.28796e-199	-0.463682	-2.27515e-08
43543161	chr19:43543161:ATTCCCAG:A	0	-2.5725	-1.50752	1.57368e-201	-3.52378	-1.34471
43543398	chr19:43543398:T:C	0	-1.32297	-2.10992	9.14292e-202	-3.3905	-2.02102
43543748	chr19:43543748:T:A	0	-3.24708	-2.27515e-08	7.60104e-201	-3.29363	-2.27515e-08
43544794	chr19:43544794:C:T	0	-1.03783e-08	-2.86912	1.66211e-200	-1.03783e-08	-2.51124
43544834	chr19:43544834:G:T	0	-2.31873	-2.27515e-08	2.84399e-200	-1.97412	-2.27515e-08
43544922	chr19:43544922:T:C	0	-1.03783e-08	-2.27854	1.83123e-200	-1.03783e-08	-2.41434
43544988	chr19:43544988:G:A	0	-3.32827	-3.116	2.88548e-202	-3.51807	-3.04674
43545204	chr19:43545204:A:G	0	-1.03783e-08	-2.27468	1.83839e-200	-1.03783e-08	-2.41044
43545379	chr19:43545379:G:C	0	-1.99369	-3.02634	5.88235e-202	-2.82237	-3.03017
43545694	chr19:43545694:T:C	0	-1.03783e-08	-2.4402	1.32925e-200	-1.03783e-08	-2.73471
43545709	chr19:43545709:G:T	0	-2.73162	-3.11549	3.51285e-202	-3.25084	-3.11723
43545729	chr19:43545729:G:T	0	-3.01147	-2.27515e-08	6.4635e-201	-3.45574	-2.27515e-08
43546004	chr19:43546004:C:T	0	-3.36596	-2.27515e-08	5.9191e-201	-3.54373	-2.27515e-08
43546043	chr19:43546043:C:T	0	-0.910852	-2.40936	6.79906e-202	-3.29067	-2.41705
43546814	chr19:43546814:T:C	0	-3.54388	-1.25543	4.88727e-201	-2.98518	-0.750104
43547226	chr19:43547226:C:T	0	-3.49419	-3.08699	3.89503e-202	-3.34557	-2.91923
43547325	chr19:43547325:A:G	0	-1.03783e-08	-2.9543	1.44758e-200	-1.03783e-08	-2.64944
43547347	chr19:43547347:C:T	0	-2.32436	-1.25671	2.32458e-201	-3.46546	-1.01291
43547432	chr19:43547432:C:T	0	-2.91199	-3.10885	3.12955e-202	-3.37017	-3.11344
43547617	chr19:43547617:G:A	0	-1.03783e-08	-2.80164	2.03051e-200	-1.03783e-08	-2.31104
43548119	chr19:43548119:G:GC	0	-1.03783e-08	-3.11715	9.06732e-201	-1.03783e-08	-3.11724
43548213	chr19:43548213:G:A	0	-2.65493	-1.52026	1.22777e-201	-3.46575	-1.65097
43548464	chr19:43548464:T:C	0	-0.289842	-3.11604	1.02703e-201	-2.19081	-3.10444
43548948	chr19:43548948:C:A	0	-1.03783e-08	-2.01233	2.03445e-200	-1.03783e-08	-2.3091
43549744	chr19:43549744:G:GGTCTC	0	-2.84399	-3.10727	3.24461e-202	-3.33557	-3.11193
43549765	chr19:43549765:C:G	0	-2.62596	-2.98024	3.49326e-202	-3.2654	-3.10827
43550235	chr19:43550235:C:G	0	-1.03783e-08	-2.826	1.61441e-200	-1.03783e-08	-2.54036
43550341	chr19:43550341:T:C	0	-1.03783e-08	-2.64938	1.08455e-200	-1.03783e-08	-2.93816
43551413	chr19:43551413:G:A	0	-3.47716	-2.27515e-08	6.15348e-201	-3.5049	-2.27515e-08
43551430	chr19:43551430:C:T	0	0.104812	-3.07864	1.56064e-201	-1.8743	-3.00252
43551492	chr19:43551492:G:A	0	-2.5159	-1.35587	1.80099e-201	-3.50847	-1.22511
43551574	chr19:43551574:T:C	0	-2.64546	-3.11733	5.06764e-202	-3.0256	-2.97602
43551692	chr19:43551692:T:TG	0	-1.03783e-08	-2.97201	9.24292e-201	-1.03783e-08	-3.09806
43551746	chr19:43551746:C:T	0	-2.70249	-3.05504	4.31328e-202	-3.0709	-3.0919
43551873	chr19:43551873:G:C	0	-1.03783e-08	-3.11725	9.08999e-201	-1.03783e-08	-3.11474
43551900	chr19:43551900:A:G	0	-0.459993	-2.26416	1.26646e-201	-3.05286	-2.03282
43551954	chr19:43551954:G:A	0	-3.48915	-2.27515e-08	6.22482e-201	-3.49337	-2.27515e-08
43552199	chr19:43552199:T:C	0	-1.03783e-08	-3.11598	9.07042e-201	-1.03783e-08	-3.11689
43552260	chr19:43552260:C:T	0	-3.30692	-3.08869	2.70728e-202	-3.53121	-3.09734
43552967	chr19:43552967:G:A	0	-1.03783e-08	-2.79513	9.55703e-201	-1.03783e-08	-3.06464
43553075	chr19:43553075:T:C	0	-0.485454	-2.25942	1.26121e-201	-3.06004	-2.0298
43553197	chr19:43553197:C:G	0	-1.03783e-08	-2.31685	5.56782e-200	-1.03783e-08	-1.30232
43553422	chr19:43553422:G:A	0	-2.85967	-2.98781	3.51332e-202	-3.35325	-3.01468
43553567	chr19:43553567:G:A	0	-1.03783e-08	-3.11572	9.09482e-201	-1.03783e-08	-3.11421
43553616	chr19:43553616:G:A	0	-1.03783e-08	-0.57961	2.89205e-199	-1.03783e-08	0.345222
43553820	chr19:43553820:G:A	0	-2.52328	-3.11692	4.62486e-202	-2.97714	-3.11592
43553835	chr19:43553835:T:G	0	-1.03783e-08	-2.03578	1.80316e-200	-1.03783e-08	-2.42979
43553946	chr19:43553946:T:C	0	-0.795683	-2.41392	7.33599e-202	-3.25405	-2.37765
43554087	chr19:43554087:C:T	0	-0.556141	-2.31311	1.14947e-201	-3.08671	-2.0959
43554232	chr19:43554232:A:G	0	-1.03783e-08	-2.57909	1.10043e-200	-1.03783e-08	-2.92362
43554336	chr19:43554336:C:T	0	-1.03783e-08	-3.09854	9.29659e-201	-1.03783e-08	-3.09227
43554989	chr19:43554989:G:T	0	-2.64946	-3.05381	4.40608e-202	-3.04694	-3.09457
43555106	chr19:43555106:G:A	0	-1.03783e-08	-3.11598	9.07042e-201	-1.03783e-08	-3.11689
43555849	chr19:43555849:A:G	0	0.143643	-3.06526	1.65679e-201	-1.85018	-2.96685
43555867	chr19:43555867:A:G	0	-3.12031	-2.27515e-08	1.02218e-200	-2.9974	-2.27515e-08
43556323	chr19:43556323:C:T	0	-1.03783e-08	-2.36457	1.35921e-200	-1.03783e-08	-2.71243
43556532	chr19:43556532:G:A	0	-1.03783e-08	-3.11725	9.08999e-201	-1.03783e-08	-3.11474
43556662	chr19:43556662:A:G	0	-0.0328045	-3.06703	1.45663e-201	-1.96897	-2.97682
43557245	chr19:43557245:G:A	0	-3.42073	-3.09541	4.14942e-202	-3.19285	-3.00868
43557537	chr19:43557537:T:C	0	-1.03783e-08	-3.11727	9.08955e-201	-1.03783e-08	-3.11479
43558120	chr19:43558120:C:T	0	-1.03783e-08	-3.11267	9.18476e-201	-1.03783e-08	-3.10437
43558367	chr19:43558367:A:G	0	0.223745	-3.06162	1.75302e-201	-1.79583	-2.96474
43558502	chr19:43558502:A:G	0	0.414895	-3.06241	2.0126e-201	-1.66161	-2.96087
43558622	chr19:43558622:C:G	0	-2.54508	-1.20734	2.01815e-201	-3.51195	-1.10778
43558738	chr19:43558738:G:A	0	-2.45769	-1.0467	2.44967e-201	-3.49851	-0.927452
43559250	chr19:43559250:A:G	0	-2.84473	-2.94918	3.46969e-202	-3.38658	-2.99385
43559255	chr19:43559255:G:A	0	-2.8546	-2.95877	3.44779e-202	-3.38918	-2.99759
43559332	chr19:43559332:A:C	0	-1.4757	-2.27515e-08	3.10735e-200	-1.88556	-2.27515e-08
43559516	chr19:43559516:A:G	0	-3.53349	-2.27515e-08	5.97138e-201	-3.53494	-2.27515e-08
43559663	chr19:43559663:T:C	0	-3.43572	-3.11732	3.15008e-202	-3.3903	-3.08677
43559801	chr19:43559801:T:C	0	-1.03783e-08	-2.90275	1.50313e-200	-1.03783e-08	-2.61178
43559833	chr19:43559833:A:G	0	-1.03783e-08	-2.92449	1.08845e-200	-1.03783e-08	-2.93458
43560209	chr19:43560209:T:C	0	-1.03783e-08	-2.96187	1.02783e-200	-1.03783e-08	-2.99188
43560351	chr19:43560351:G:A	0	-2.76045	-3.07902	4.27781e-202	-3.06233	-3.10872
43560713	chr19:43560713:C:G	0	-3.22034	-2.66286	2.82984e-202	-3.46708	-3.11719
43560831	chr19:43560831:C:T	0	-1.03783e-08	-3.0911	9.41278e-201	-1.03783e-08	-3.07984
43560950	chr19:43560950:A:G	0	-1.03783e-08	-2.65441	3.2316e-200	-1.03783e-08	-1.84635
43561236	chr19:43561236:C:T	0	-3.20019	-3.03663	3.73981e-202	-3.25214	-3.05333
43561577	chr19:43561577:T:C	0	-3.26365	-2.27515e-08	6.10712e-201	-3.51246	-2.27515e-08
43562442	chr19:43562442:AT:A	0	-3.51011	-1.51295	2.82491e-201	-3.40933	-0.874109
43562520	chr19:43562520:G:A	0	-3.41716	-3.07067	4.29673e-202	-3.18851	-2.97814
43562706	chr19:43562706:C:T	0	-3.14474	-2.27515e-08	1.04011e-200	-2.98	-2.27515e-08
43562831	chr19:43562831:A:G	0	-3.27226	-2.68682	1.47201e-201	-3.07439	-1.86089
43562850	chr19:43562850:C:G	0	-1.79831	-2.96387	3.57322e-201	-1.07295	-2.97549
43562912	chr19:43562912:A:G	0	-1.03783e-08	-2.37239	1.30434e-200	-1.03783e-08	-2.75363
43563316	chr19:43563316:G:A	0	-1.03783e-08	-2.56295	4.66244e-200	-1.03783e-08	-1.47979
43563522	chr19:43563522:T:C	0	-0.472711	-3.06878	1.10848e-201	-2.14459	-3.07433
43563624	chr19:43563624:C:T	0	-1.03783e-08	-2.32031	5.34302e-200	-1.03783e-08	-1.34354
43564041	chr19:43564041:C:T	0	-3.54298	-1.42134	3.22381e-201	-3.1288	-1.02255
43564069	chr19:43564069:A:G	0	-3.54557	-3.06161	3.30686e-202	-3.44718	-2.98133
43564165	chr19:43564165:G:A	0	-1.03783e-08	-2.09716	2.26254e-200	-1.03783e-08	-2.20284
43564222	chr19:43564222:G:A	0	-1.03783e-08	-2.7433	9.48527e-201	-1.03783e-08	-3.07217
43564249	chr19:43564249:G:A	0	-3.54418	-1.30008	3.88611e-201	-3.0864	-0.878109
43564299	chr19:43564299:T:C	0	-1.03783e-08	-2.11335	2.21558e-200	-1.03783e-08	-2.22381
43564415	chr19:43564415:G:A	0	-1.03783e-08	-2.022	2.4015e-200	-1.03783e-08	-2.14323
43564423	chr19:43564423:A:C	0	-2.75318	-0.711218	4.1806e-201	-3.50804	-0.383423
43564484	chr19:43564484:T:C	0	-1.03783e-08	-2.42146	1.85762e-200	-1.03783e-08	-2.40003
43564554	chr19:43564554:T:C	0	-3.50814	-2.47144	8.58466e-202	-3.29163	-2.18289
43565084	chr19:43565084:A:G	0	-1.03783e-08	-3.0302	1.0729e-200	-1.03783e-08	-2.94896
43565321	chr19:43565321:C:T	0	-1.03783e-08	-2.89887	9.24591e-201	-1.03783e-08	-3.09773
43565410	chr19:43565410:C:T	0	-1.03783e-08	-2.18496	2.04741e-200	-1.03783e-08	-2.30275
43565589	chr19:43565589:T:A	0	-3.5191	-2.40447	9.63489e-202	-3.26058	-2.09853
43565880	chr19:43565880:AGT:A	0	-2.79441	-3.11171	3.29706e-202	-3.32185	-3.10961
43566105	chr19:43566105:G:A	0	-1.03783e-08	0.553192	1.27136e-199	-1.03783e-08	-0.476658
43566185	chr19:43566185:G:A	0	-3.54394	-3.04294	3.20137e-202	-3.47171	-2.98921
43566556	chr19:43566556:T:C	0	-3.54515	-3.01703	3.46103e-202	-3.45209	-2.93084
43566594	chr19:43566594:T:C	0	-1.03783e-08	-2.60685	2.73271e-200	-1.03783e-08	-2.01403
43566697	chr19:43566697:G:A	0	-1.93208	-2.27515e-08	1.34735e-200	-2.72119	-2.27515e-08
43566917	chr19:43566917:A:ACAACC	0	-1.03783e-08	-2.96732	1.06425e-200	-1.03783e-08	-2.95706
43566946	chr19:43566946:AATAG:A	0	-1.03783e-08	-2.86248	1.24962e-200	-1.03783e-08	-2.79649
43567459	chr19:43567459:G:A	0	-2.72837	-3.10183	4.4687e-202	-3.01006	-3.11734
43567495	chr19:43567495:A:G	0	-2.94974	-2.27515e-08	1.05353e-200	-2.96718	-2.27515e-08
43567680	chr19:43567680:G:A	0	-1.03783e-08	-2.99757	1.03624e-200	-1.03783e-08	-2.98373
43567851	chr19:43567851:T:C	0	-0.451549	-3.01645	1.16592e-201	-2.14923	-3.01918
43567861	chr19:43567861:G:T	0	-3.47849	-1.59969	2.06292e-201	-3.33902	-1.25877
43568381	chr19:43568381:C:T	0	-3.54468	-1.35324	3.60292e-201	-3.1019	-0.93827
43568503	chr19:43568503:A:G	0	-3.29959	-2.27515e-08	8.61848e-201	-3.168	-2.27515e-08
43568650	chr19:43568650:G:A	0	-3.03282	-2.99215	5.27018e-202	-3.17374	-2.7887
43568756	chr19:43568756:G:C	0	-1.03783e-08	-2.95986	1.04608e-200	-1.03783e-08	-2.97428
43569116	chr19:43569116:AG:A	0	-3.47351	-2.49519	5.49451e-202	-3.54557	-2.37518
43569117	chr19:43569117:G:A	0	-0.771687	-2.95671	1.29704e-201	-2.11673	-2.9451
43569367	chr19:43569367:T:G	0	-3.39617	-3.07147	2.76821e-202	-3.50094	-3.10536
43569410	chr19:43569410:A:G	0	-2.87346	-3.11029	3.22484e-202	-3.35183	-3.10178
43569642	chr19:43569642:C:T	0	-0.828333	-2.99789	4.68104e-202	-3.16993	-2.91104
43569810	chr19:43569810:C:G	0	-1.03783e-08	-2.07937	2.26022e-200	-1.03783e-08	-2.20387
43570159	chr19:43570159:C:T	0	-1.03783e-08	-2.95443	1.54128e-200	-1.03783e-08	-2.58671
43570445	chr19:43570445:T:G	0	-0.138933	-3.10174	1.27012e-201	-1.97582	-3.10698
43570651	chr19:43570651:G:A	0	-2.80201	-0.571225	4.68937e-201	-3.52172	-0.254897
43571484	chr19:43571484:G:A	0	-2.77921	-0.51894	4.78045e-201	-3.51587	-0.241506
43571648	chr19:43571648:C:T	0	-1.03783e-08	-3.11693	9.09842e-201	-1.03783e-08	-3.11381
43572002	chr19:43572002:T:C	0	-1.12496	-2.35681	1.18939e-201	-3.15121	-1.99726
43572012	chr19:43572012:A:T	0	-0.473364	-3.06646	1.08011e-201	-2.19088	-3.05397
43572453	chr19:43572453:G:A	0	-3.01977	-2.27515e-08	6.22987e-201	-3.49256	-2.27515e-08
43572865	chr19:43572865:G:C	0	-1.03783e-08	-1.66079	1.86115e-200	-1.03783e-08	-2.39813
43573108	chr19:43573108:A:T	0	-0.417721	-3.08624	1.09449e-201	-2.15639	-3.07524
43573237	chr19:43573237:A:G	0	-0.315416	-3.09266	1.19404e-201	-2.05816	-3.08642
43573355	chr19:43573355:G:A	0	-1.36862	-2.21327	1.23782e-201	-3.25669	-1.85187
43573494	chr19:43573494:T:C	0	-1.03783e-08	-2.43558	4.0933e-200	-1.03783e-08	-1.60998
43574076	chr19:43574076:ATTATT:A	0	-2.5969	-2.99597	3.45285e-202	-3.2799	-3.1054
43574316	chr19:43574316:T:G	0	-3.54429	-1.44064	3.3923e-201	-3.08294	-1.01747
43574386	chr19:43574386:A:T	0	-2.87965	-0.656804	4.13494e-201	-3.53368	-0.368757
43574584	chr19:43574584:C:A	0	-3.3659	-2.27515e-08	1.4094e-200	-2.67616	-2.27515e-08
43575459	chr19:43575459:G:A	0	-3.39113	-2.00131	9.16954e-202	-3.53385	-1.87476
43575535	chr19:43575535:G:A	0	-1.26359	-2.36544	1.07325e-201	-3.2163	-2.03492
43576798	chr19:43576798:G:A	0	-1.03783e-08	-2.96941	9.08958e-201	-1.03783e-08	-3.11478
43577281	chr19:43577281:A:G	0	-3.54107	-3.04417	3.56531e-202	-3.35598	-2.99727
43577300	chr19:43577300:G:A	0	-3.54393	-3.04347	3.48539e-202	-3.37992	-2.996
43577584	chr19:43577584:T:G	0	-3.545	-1.65281	2.40725e-201	-3.08648	-1.35694
43577710	chr19:43577710:C:T	0	-1.03783e-08	-3.08581	9.38827e-201	-1.03783e-08	-3.08245
43578277	chr19:43578277:C:A	0	-3.52271	-1.65107	2.21398e-201	-3.23252	-1.2946
43578398	chr19:43578398:C:A	0	-3.51735	-1.62091	2.28455e-201	-3.23835	-1.2574
43578639	chr19:43578639:T:C	0	-2.91883	-2.86583	6.86218e-202	-3.07954	-2.61894
43578747	chr19:43578747:G:T	0	-1.03783e-08	-3.10406	9.14449e-201	-1.03783e-08	-3.10876
43578793	chr19:43578793:T:C	0	-0.154138	-3.09458	1.32976e-201	-1.9484	-3.08852
43579276	chr19:43579276:C:T	0	-2.95914	-0.45947	4.80378e-201	-3.5391	-0.213409
43580003	chr19:43580003:G:A	0	-0.398119	-3.08348	1.06352e-201	-2.17991	-3.08042
43580199	chr19:43580199:G:T	0	-2.91257	-0.573318	4.48806e-201	-3.5347	-0.285788
43580520	chr19:43580520:G:C	0	-2.47025	-3.08191	5.50354e-202	-2.80693	-3.11218
43580738	chr19:43580738:T:TA	0	-2.78252	-3.11307	3.40907e-202	-3.285	-3.11305
43580742	chr19:43580742:T:C	0	-2.72526	-3.11619	3.51221e-202	-3.25213	-3.11613
43581675	chr19:43581675:C:T	0	-3.52867	-1.54883	2.49031e-201	-3.21682	-1.19269
43581793	chr19:43581793:G:A	0	-1.03783e-08	-2.99195	1.32087e-200	-1.03783e-08	-2.74104
43582026	chr19:43582026:A:AC	0	-3.54557	-3.09481	3.13792e-202	-3.41346	-3.06748
43582149	chr19:43582149:T:C	0	-2.81256	-3.08684	3.37525e-202	-3.31392	-3.09411
43582566	chr19:43582566:T:C	0	-1.03783e-08	-2.96577	9.49835e-201	-1.03783e-08	-3.0708
43582803	chr19:43582803:T:G	0	-2.36329	-3.10538	5.68594e-202	-2.76919	-3.11731
43582966	chr19:43582966:A:G	0	-1.03783e-08	-0.717494	4.56125e-200	-1.03783e-08	-1.50173
43583065	chr19:43583065:A:AGAT	0	-3.5377	-3.03215	3.63676e-202	-3.33975	-2.99365
43583372	chr19:43583372:G:A	0	-2.97366	-2.97688	5.58507e-202	-3.11709	-2.78731
43583847	chr19:43583847:C:T	0	-1.03783e-08	-2.7882	1.79363e-200	-1.03783e-08	-2.43509
43584043	chr19:43584043:G:A	0	-1.03783e-08	-3.09037	9.09597e-201	-1.03783e-08	-3.11408
43584129	chr19:43584129:C:T	0	-1.03783e-08	-2.57388	1.3827e-200	-1.03783e-08	-2.69529
43584226	chr19:43584226:A:ACC	0	1.11603	-3.11227	2.12938e-201	-1.48335	-3.08274
43584360	chr19:43584360:T:C	0	-1.03783e-08	-2.03114	2.46147e-200	-1.03783e-08	-2.11857
43584481	chr19:43584481:A:G	0	-1.80294	-2.27515e-08	1.58952e-200	-2.5559	-2.27515e-08
43584666	chr19:43584666:T:C	0	-2.36396	-3.06134	5.23829e-202	-2.86394	-3.10456
43584783	chr19:43584783:C:T	0	-3.17569	-2.27515e-08	6.01496e-201	-3.52766	-2.27515e-08
43585088	chr19:43585088:C:T	0	-3.25893	-3.1144	2.82953e-202	-3.50748	-3.0769
43585447	chr19:43585447:A:G	0	-1.03783e-08	-2.72626	1.8843e-200	-1.03783e-08	-2.38577
43586043	chr19:43586043:A:C	0	-1.87986	-2.61576	3.92387e-201	-1.32087	-2.63396
43586189	chr19:43586189:C:T	0	-1.03783e-08	-2.23147	2.06286e-200	-1.03783e-08	-2.29523
43586225	chr19:43586225:G:A	0	-1.54804	-2.27515e-08	1.9712e-200	-2.34069	-2.27515e-08
43586357	chr19:43586357:C:T	0	-3.2142	0.549817	1.65173e-201	-3.50742	-1.31267
43586966	chr19:43586966:G:A	0	-1.03783e-08	-2.80442	1.2937e-200	-1.03783e-08	-2.76182
43587287	chr19:43587287:G:A	0	-1.03783e-08	-1.87872	2.49354e-200	-1.03783e-08	-2.10562
43587351	chr19:43587351:G:C	0	-1.03783e-08	-2.29781	1.97396e-200	-1.03783e-08	-2.33929
43587547	chr19:43587547:G:A	0	-3.54466	-2.27515e-08	5.9082e-201	-3.54557	-2.27515e-08
43587606	chr19:43587606:T:C	0	-1.03783e-08	-2.26676	2.01819e-200	-1.03783e-08	-2.31712
43587670	chr19:43587670:C:T	0	-1.03783e-08	-2.8822	2.13201e-200	-1.03783e-08	-2.26226
43587854	chr19:43587854:C:T	0	-1.03783e-08	-2.79479	9.1681e-201	-1.03783e-08	-3.10618
43588040	chr19:43588040:T:TG	0	-1.03783e-08	-2.27089	2.01164e-200	-1.03783e-08	-2.32038
43588042	chr19:43588042:A:AAT	0	-1.03783e-08	-2.23919	2.06551e-200	-1.03783e-08	-2.29395
43588259	chr19:43588259:C:T	0	-1.03783e-08	-3.08489	9.33405e-201	-1.03783e-08	-3.08824
43588322	chr19:43588322:C:A	0	-1.03783e-08	-2.33579	1.88895e-200	-1.03783e-08	-2.38331
43588977	chr19:43588977:T:G	0	-1.03783e-08	-2.13305	2.57354e-200	-1.03783e-08	-2.07405
43589637	chr19:43589637:T:C	0	-3.46215	-3.10789	3.73474e-202	-3.44566	-2.86116
43589757	chr19:43589757:G:A	0	-1.03783e-08	-3.02241	1.29187e-200	-1.03783e-08	-2.76324
43589774	chr19:43589774:A:G	0	-1.03783e-08	-2.14751	2.53631e-200	-1.03783e-08	-2.08862
43589832	chr19:43589832:G:A	0	-1.03783e-08	-2.9983	1.38091e-200	-1.03783e-08	-2.69659
43590180	chr19:43590180:T:A	0	-1.03783e-08	-2.09279	1.99211e-200	-1.03783e-08	-2.33013
43590838	chr19:43590838:C:T	0	-1.03783e-08	-0.592382	2.0073e-199	-1.03783e-08	-0.0199523
43590925	chr19:43590925:A:G	0	-3.41447	-2.99728	2.69069e-202	-3.53691	-3.09779
43591103	chr19:43591103:G:A	0	-1.03783e-08	-2.60289	2.7791e-200	-1.03783e-08	-1.9972
43592562	chr19:43592562:G:A	0	-1.03783e-08	-1.68098	2.81206e-200	-1.03783e-08	-1.98541
43592602	chr19:43592602:G:T	0	-1.03783e-08	-3.03427	9.43669e-201	-1.03783e-08	-3.07731
43592620	chr19:43592620:C:T	0	-1.03783e-08	-0.665408	2.28737e-199	-1.03783e-08	0.110661
43593607	chr19:43593607:G:A	0	-3.53983	-2.99008	6.48923e-202	-3.29767	-2.45668
43593608	chr19:43593608:G:A	0	-2.47735	-2.27515e-08	7.95203e-201	-3.24849	-2.27515e-08
43593671	chr19:43593671:G:A	0	-1.03783e-08	-2.31883	1.15455e-200	-1.03783e-08	-2.87562
43594145	chr19:43594145:G:T	0	-1.03783e-08	-3.0589	9.18324e-201	-1.03783e-08	-3.10453
43594455	chr19:43594455:T:G	0	-1.03783e-08	-0.929306	1.74922e-199	-1.03783e-08	-0.157575
43594556	chr19:43594556:G:C	0	-1.03783e-08	-0.442462	2.74731e-199	-1.03783e-08	0.293879
43594751	chr19:43594751:T:A	0	0.529204	-3.06253	1.35375e-200	0.373567	-3.09002
43595515	chr19:43595515:C:T	0	-2.7378	-2.27515e-08	6.06909e-201	-3.5187	-2.27515e-08
43595540	chr19:43595540:C:T	0	-1.03783e-08	-2.9706	9.14124e-201	-1.03783e-08	-3.10912
43595611	chr19:43595611:C:T	0	-1.30659	-1.83462	1.27168e-200	-0.985739	-1.79325
43595746	chr19:43595746:T:C	0	-1.03783e-08	-2.60058	1.48227e-200	-1.03783e-08	-2.62575
43595996	chr19:43595996:ACC:A	0	-2.81599	-2.27515e-08	9.73026e-201	-3.04667	-2.27515e-08
43596260	chr19:43596260:A:G	0	-3.32834	-2.27515e-08	7.42347e-201	-3.31727	-2.27515e-08
43597027	chr19:43597027:T:A	0	-1.03783e-08	-2.5056	2.39188e-200	-1.03783e-08	-2.14725
43597037	chr19:43597037:C:T	0	-1.03783e-08	-2.10209	1.17494e-200	-1.03783e-08	-2.85811
43597209	chr19:43597209:T:A	0	-3.10734	-2.27515e-08	7.1045e-201	-3.36118	-2.27515e-08
43597493	chr19:43597493:G:A	0	-2.94368	-1.04383	3.41752e-201	-3.33405	-0.75895
43598186	chr19:43598186:T:C	0	0.65863	-3.08375	1.35417e-200	0.36747	-3.08361
43598825	chr19:43598825:C:T	0	-1.03783e-08	-2.94464	1.14466e-200	-1.03783e-08	-2.88422
43598987	chr19:43598987:C:T	0	-1.03783e-08	0.407977	1.22499e-199	-1.03783e-08	-0.513809
43599888	chr19:43599888:A:G	0	-1.03783e-08	-0.863303	1.70849e-199	-1.03783e-08	-0.181132
43600188	chr19:43600188:C:T	0	-1.03783e-08	-2.16398	3.66579e-200	-1.03783e-08	-1.72028
43600229	chr19:43600229:G:A	0	-1.03783e-08	-2.60353	1.47686e-200	-1.03783e-08	-2.62941
43600716	chr19:43600716:T:G	0	-1.03783e-08	-2.9613	9.15125e-201	-1.03783e-08	-3.10802
43602025	chr19:43602025:G:A	0	-3.48875	-2.27515e-08	6.5613e-201	-3.44072	-2.27515e-08
43602220	chr19:43602220:T:A	0	-1.03783e-08	-0.892526	1.66314e-199	-1.03783e-08	-0.208038
43602445	chr19:43602445:C:T	0	-1.03783e-08	-2.60353	1.47686e-200	-1.03783e-08	-2.62941
43602670	chr19:43602670:T:G	0	-1.03783e-08	-2.57517	1.50406e-200	-1.03783e-08	-2.61116
43603368	chr19:43603368:C:A	0	-1.03783e-08	-3.04765	9.1222e-201	-1.03783e-08	-3.1112
43604135	chr19:43604135:T:A	0	-1.03783e-08	-1.31075	3.74397e-200	-1.03783e-08	-1.69918
43604483	chr19:43604483:G:A	0	0.708596	-3.02644	1.34961e-200	0.395538	-3.11505
43604915	chr19:43604915:G:A	0	-3.34923	-2.27515e-08	6.0389e-201	-3.52369	-2.27515e-08
43605155	chr19:43605155:C:T	0	-2.80773	-1.55059	1.16334e-201	-3.36168	-1.80894
43605312	chr19:43605312:T:C	0	-1.03783e-08	-2.76886	1.81253e-200	-1.03783e-08	-2.4246
43605413	chr19:43605413:C:T	0	-1.03783e-08	-2.54398	1.53453e-200	-1.03783e-08	-2.59111
43605675	chr19:43605675:C:T	0	-1.03783e-08	-2.58697	1.50088e-200	-1.03783e-08	-2.61328
43605733	chr19:43605733:G:A	0	-2.79577	-1.13293	3.10931e-201	-3.40295	-0.78456
43605808	chr19:43605808:G:C	0	-1.03783e-08	-3.00357	9.26866e-201	-1.03783e-08	-3.09527
43605816	chr19:43605816:TATACTCTTTAAA:T	0	-1.03783e-08	-3.0572	9.07022e-201	-1.03783e-08	-3.11692
43606325	chr19:43606325:A:G	0	-1.03783e-08	-3.04221	9.08793e-201	-1.03783e-08	-3.11497
43608327	chr19:43608327:C:G	0	-1.03783e-08	-2.73559	1.30784e-200	-1.03783e-08	-2.75095
43608385	chr19:43608385:T:C	0	-1.03783e-08	-0.891255	1.62893e-199	-1.03783e-08	-0.228817
43608523	chr19:43608523:G:A	0	-1.03783e-08	-2.67477	9.92758e-201	-1.03783e-08	-3.0266
43608635	chr19:43608635:A:G	0	-1.03783e-08	-2.7371	1.30729e-200	-1.03783e-08	-2.75137
43608692	chr19:43608692:G:A	0	-2.22354	-2.27515e-08	1.03745e-200	-2.98256	-2.27515e-08
43608699	chr19:43608699:G:C	0	-1.03783e-08	-1.22141	4.16155e-200	-1.03783e-08	-1.59344
43608743	chr19:43608743:C:A	0	-1.03783e-08	-2.13603	3.90879e-200	-1.03783e-08	-1.6561
43609394	chr19:43609394:C:T	0	0.79776	-2.92724	1.58722e-200	0.555803	-3.11314
43609550	chr19:43609550:G:A	0	-1.03783e-08	-1.59528	3.04534e-200	-1.03783e-08	-1.90571
43609804	chr19:43609804:T:C	0	-1.03783e-08	-3.03141	9.08051e-201	-1.03783e-08	-3.11578
43609811	chr19:43609811:A:G	0	-2.97272	-2.27515e-08	7.65546e-201	-3.28649	-2.27515e-08
43609862	chr19:43609862:G:A	0	0.798282	-3.01213	1.65953e-200	0.600273	-3.11306
43610304	chr19:43610304:ATTC:A	0	-1.03783e-08	-2.82983	1.5957e-200	-1.03783e-08	-2.55202
43610307	chr19:43610307:C:T	0	-2.7501	-0.952389	5.27628e-202	-3.43454	-2.52674
43610568	chr19:43610568:G:A	0	-1.6023	-2.27515e-08	3.5498e-200	-1.75244	-2.27515e-08
43610594	chr19:43610594:T:C	0	-1.03783e-08	-1.69306	2.66323e-200	-1.03783e-08	-2.03979
43610988	chr19:43610988:C:A	0	-2.84119	-1.15867	4.85329e-202	-3.46991	-2.57493
43611703	chr19:43611703:A:G	0	-1.03783e-08	-3.0713	9.20256e-201	-1.03783e-08	-3.10243
43611806	chr19:43611806:C:T	0	-0.987354	-3.09254	8.02681e-201	-0.129855	-3.10927
43611826	chr19:43611826:G:A	0	-1.03783e-08	-1.68997	2.63768e-200	-1.03783e-08	-2.04943
43611853	chr19:43611853:G:C	0	-1.03783e-08	-1.68997	2.63768e-200	-1.03783e-08	-2.04943
43612622	chr19:43612622:G:C	0	-1.03783e-08	-3.09936	9.0846e-201	-1.03783e-08	-3.11533
43612728	chr19:43612728:G:A	0	-1.03783e-08	-2.54971	1.53877e-200	-1.03783e-08	-2.58834
43612900	chr19:43612900:C:T	0	-2.4143	-2.27515e-08	8.05207e-201	-3.23598	-2.27515e-08
43612908	chr19:43612908:T:A	0	-1.03783e-08	-2.99165	9.10296e-201	-1.03783e-08	-3.11331
43612954	chr19:43612954:C:T	0	-1.03783e-08	0.842743	1.82535e-199	-1.03783e-08	-0.114973
43613468	chr19:43613468:CAGCCGATCTAGAAGTCCCAACAAGGCAAGAGATCAT:C	0	-1.03783e-08	-2.66556	1.33978e-200	-1.03783e-08	-2.72682
43613506	chr19:43613506:G:C	0	-1.03783e-08	-2.74223	9.72404e-201	-1.03783e-08	-3.04731
43613691	chr19:43613691:T:C	0	-1.03783e-08	-1.21627	5.91139e-200	-1.03783e-08	-1.24245
43613909	chr19:43613909:T:C	0	-1.03783e-08	-2.98928	9.10737e-201	-1.03783e-08	-3.11283
43614201	chr19:43614201:G:A	0	-2.75205	-2.33774	8.26692e-202	-3.37316	-2.13908
43614528	chr19:43614528:A:G	0	-0.91168	-2.34045	1.38797e-200	-0.297615	-2.39387
43615167	chr19:43615167:C:G	0	-1.03783e-08	-2.60143	1.56286e-200	-1.03783e-08	-2.57281
43615337	chr19:43615337:T:C	0	-1.03783e-08	-3.06308	9.06819e-201	-1.03783e-08	-3.11714
43615494	chr19:43615494:G:GT	0	-1.03783e-08	-2.79409	9.54553e-201	-1.03783e-08	-3.06584
43615593	chr19:43615593:C:T	0	-0.78013	-2.4437	1.31363e-200	-0.234975	-2.51156
43616727	chr19:43616727:T:C	0	-1.03783e-08	-3.11346	9.77101e-201	-1.03783e-08	-3.04249
43618144	chr19:43618144:C:T	0	-2.06028	-2.21501	7.5384e-202	-2.50912	-3.09537
43618289	chr19:43618289:T:A	0	1.48615	-2.9631	2.877e-200	1.15113	-3.11371
43618617	chr19:43618617:C:T	0	-1.03783e-08	-0.736096	1.87624e-199	-1.03783e-08	-0.0874722
43619293	chr19:43619293:C:A	0	-1.03783e-08	-2.83501	9.37477e-201	-1.03783e-08	-3.08389
43619698	chr19:43619698:T:G	0	-1.03783e-08	-2.9243	1.18486e-200	-1.03783e-08	-2.8497
43619742	chr19:43619742:G:A	0	-2.69198	-1.73139	1.06967e-201	-3.30931	-1.94525
43620060	chr19:43620060:A:C	0	-1.03783e-08	-2.06461	2.5828e-200	-1.03783e-08	-2.07045
43620235	chr19:43620235:G:C	0	-1.03783e-08	-0.83482	1.68321e-199	-1.03783e-08	-0.196038
43620583	chr19:43620583:T:C	0	-0.934217	-3.06984	8.24876e-201	-0.0960026	-3.11585
43621173	chr19:43621173:C:G	0	2.6951	-2.86482	7.69251e-200	2.0289	-3.00798
43621461	chr19:43621461:G:C	0	-1.03783e-08	-2.78329	9.5767e-201	-1.03783e-08	-3.06258
43621546	chr19:43621546:C:T	0	-1.03783e-08	-0.5303	4.5174e-200	-1.03783e-08	-1.51139
43621939	chr19:43621939:T:G	0	-1.03783e-08	-0.782779	1.78522e-199	-1.03783e-08	-0.137203
43621982	chr19:43621982:T:C	0	-1.03783e-08	-2.47816	1.66782e-200	-1.03783e-08	-2.50781
43622127	chr19:43622127:C:T	0	2.41092	-2.99751	6.47512e-200	1.96562	-3.11698
43622213	chr19:43622213:T:C	0	-1.03783e-08	-0.83482	1.68321e-199	-1.03783e-08	-0.196038
43623390	chr19:43623390:T:G	0	-1.03783e-08	-3.10724	9.55501e-201	-1.03783e-08	-3.06485
43623451	chr19:43623451:A:C	0	-1.03783e-08	-3.08453	9.13975e-201	-1.03783e-08	-3.10928
43623623	chr19:43623623:A:G	0	-3.53099	-2.27515e-08	2.27604e-200	-2.19689	-2.27515e-08
43624285	chr19:43624285:A:G	0	2.56925	-2.98695	5.865e-200	1.84862	-3.09895
43625464	chr19:43625464:T:C	0	1.78821	-2.96234	3.74802e-200	1.41676	-3.11486
43625731	chr19:43625731:A:C	0	0.976887	-1.6559	2.78977e-200	-0.642322	-1.35105
43626301	chr19:43626301:G:A	0	-2.74207	-1.12864	2.76537e-201	-3.40938	-0.895356
43626394	chr19:43626394:C:T	0	-1.03783e-08	-3.07244	9.19629e-201	-1.03783e-08	-3.10311
43626745	chr19:43626745:C:T	0	-3.50409	-2.27515e-08	6.72775e-201	-3.41567	-2.27515e-08
43626752	chr19:43626752:C:G	0	-1.03783e-08	-2.46877	1.71869e-200	-1.03783e-08	-2.47777
43626808	chr19:43626808:A:G	0	-1.03783e-08	-2.54444	2.27061e-200	-1.03783e-08	-2.19928
43627103	chr19:43627103:GGAGAAGA:G	0	-1.03783e-08	-2.98299	9.06634e-201	-1.03783e-08	-3.11734
43627382	chr19:43627382:C:T	0	-1.03783e-08	-2.94917	9.19711e-201	-1.03783e-08	-3.10302
43628066	chr19:43628066:T:C	0	1.93235	-3.08302	2.62791e-200	1.05692	-3.11005
43628154	chr19:43628154:G:A	0	2.45543	-2.91579	1.95601e-200	0.679594	-3.02802
43628272	chr19:43628272:A:C	0	-2.98294	-2.27515e-08	1.01826e-200	-3.00123	-2.27515e-08
43628407	chr19:43628407:G:C	0	-1.44221	-2.98775	4.78014e-201	-0.655626	-3.10182
43629004	chr19:43629004:G:C	0	-1.03783e-08	-2.71511	1.4504e-200	-1.03783e-08	-2.64749
43629430	chr19:43629430:T:C	0	-1.03783e-08	-2.54346	2.27275e-200	-1.03783e-08	-2.19834
43629496	chr19:43629496:C:T	0	2.52218	-3.0662	1.45209e-200	0.433941	-3.08027
43629524	chr19:43629524:G:C	0	-1.03783e-08	-2.09226	2.47527e-200	-1.03783e-08	-2.11298
43630436	chr19:43630436:C:A	0	-1.03783e-08	-3.11033	1.32172e-200	-1.03783e-08	-2.74039
43631163	chr19:43631163:A:G	0	-1.03783e-08	-3.06494	9.12322e-201	-1.03783e-08	-3.11109
43631364	chr19:43631364:T:G	0	2.89573	-3.11593	3.2167e-200	1.26037	-3.11135
43631464	chr19:43631464:T:A	0	-2.54863	-1.56655	4.34881e-202	-3.38633	-2.76827
43631572	chr19:43631572:C:T	0	-1.03783e-08	-3.09236	1.02769e-200	-1.03783e-08	-2.99201
43631583	chr19:43631583:C:A	0	-2.77887	-1.33366	2.19054e-201	-3.42554	-1.11222
43631642	chr19:43631642:G:A	0	-1.03783e-08	-0.824018	1.6494e-199	-1.03783e-08	-0.216331
43631980	chr19:43631980:T:TC	0	-3.33893	-2.27515e-08	1.19074e-200	-2.84475	-2.27515e-08
43632326	chr19:43632326:C:A	0	-1.03783e-08	-1.90477	2.19304e-200	-1.03783e-08	-2.23404
43633025	chr19:43633025:T:C	0	-2.82064	-1.87308	1.0683e-201	-3.42721	-1.82864
43633625	chr19:43633625:C:T	0	-1.03783e-08	-1.95798	2.08917e-200	-1.03783e-08	-2.28256
43633803	chr19:43633803:A:C	0	-1.03783e-08	-3.04972	9.4408e-201	-1.03783e-08	-3.07687
43634845	chr19:43634845:A:G	0	-3.14964	-2.27515e-08	6.01937e-201	-3.52693	-2.27515e-08
43635030	chr19:43635030:C:T	0	2.97033	-3.11735	1.2756e-200	0.322565	-3.09848
43636453	chr19:43636453:C:T	0	2.83883	-2.44681	1.47279e-200	0.2555	-2.88767
43636660	chr19:43636660:C:T	0	-1.03783e-08	-2.41634	1.81643e-200	-1.03783e-08	-2.42245
43636863	chr19:43636863:T:C	0	-2.01179	-2.10646	5.7564e-202	-2.95738	-2.9168
43637181	chr19:43637181:G:A	0	-3.54411	-3.10057	4.93028e-202	-3.18562	-2.84348
43638305	chr19:43638305:T:A	0	-1.03783e-08	-3.11663	1.19995e-200	-1.03783e-08	-2.83705
43638588	chr19:43638588:C:T	0	0.064562	-2.27515e-08	8.77098e-200	-0.847879	-2.27515e-08
43638619	chr19:43638619:A:G	0	-1.75427	-0.857117	1.18769e-201	-2.61858	-2.53132
43638730	chr19:43638730:T:C	0	-3.09442	-2.9056	2.79557e-202	-3.48706	-3.10941
43638955	chr19:43638955:A:AGG	0	-1.03783e-08	-1.90253	3.01664e-200	-1.03783e-08	-1.91519
43638970	chr19:43638970:A:G	0	-1.03783e-08	-0.31269	4.95251e-200	-1.03783e-08	-1.41943
43639324	chr19:43639324:G:A	0	-1.03783e-08	-2.94636	9.57419e-201	-1.03783e-08	-3.06284
43640029	chr19:43640029:G:A	0	-1.03783e-08	-3.01772	9.72184e-201	-1.03783e-08	-3.04754
43640267	chr19:43640267:G:A	0	-1.03783e-08	-3.02174	9.64353e-201	-1.03783e-08	-3.05563
43640453	chr19:43640453:G:A	0	-1.03783e-08	-2.22563	4.20423e-200	-1.03783e-08	-1.58324
43640709	chr19:43640709:T:C	0	-1.03783e-08	-2.98869	9.88983e-201	-1.03783e-08	-3.03041
43641130	chr19:43641130:A:G	0	-0.606016	-0.95848	4.71901e-201	-1.88492	-1.88539
43641391	chr19:43641391:T:A	0	-0.968244	-0.753189	2.53484e-201	-1.97842	-2.41336
43641583	chr19:43641583:G:A	0	-1.03783e-08	-2.17848	3.6897e-200	-1.03783e-08	-1.71378
43641850	chr19:43641850:C:T	0	-1.03783e-08	-2.97373	1.00171e-200	-1.03783e-08	-3.01762
43641869	chr19:43641869:G:A	0	-1.03783e-08	-2.48453	2.43268e-200	-1.03783e-08	-2.13033
43642172	chr19:43642172:C:T	0	-1.03783e-08	0.260324	7.11068e-200	-1.03783e-08	-1.05773
43642717	chr19:43642717:C:T	0	-1.03783e-08	-2.98082	9.97308e-201	-1.03783e-08	-3.02202
43642778	chr19:43642778:C:A	0	-2.73647	-3.08209	4.9063e-202	-3.08763	-2.94635
43643102	chr19:43643102:C:T	0	-1.03783e-08	-2.87607	1.00803e-200	-1.03783e-08	-3.01133
43643231	chr19:43643231:C:G	0	-1.03783e-08	-2.91986	1.11884e-200	-1.03783e-08	-2.90704
43643829	chr19:43643829:A:G	0	-1.03783e-08	-2.76646	9.09458e-201	-1.03783e-08	-3.11423
43643936	chr19:43643936:C:T	0	-1.03783e-08	-3.1089	9.13874e-201	-1.03783e-08	-3.10939
43644656	chr19:43644656:A:T	0	-1.03783e-08	-1.52244	3.82022e-200	-1.03783e-08	-1.67902
43644725	chr19:43644725:T:A	0	-1.03783e-08	-3.0891	1.04297e-200	-1.03783e-08	-2.97725
43645133	chr19:43645133:T:A	0	-2.32171	-2.27515e-08	2.23831e-200	-2.21361	-2.27515e-08
43645137	chr19:43645137:T:A	0	1.37816	-1.70942	5.46927e-200	-0.142903	-1.17728
43645141	chr19:43645141:T:A	0	-1.03783e-08	-2.1423	2.12838e-200	-1.03783e-08	-2.26397
43645145	chr19:43645145:T:A	0	-1.03783e-08	-1.77231	2.84586e-200	-1.03783e-08	-1.97346
43645248	chr19:43645248:G:A	0	-1.03783e-08	-3.11519	1.1538e-200	-1.03783e-08	-2.87627
43645297	chr19:43645297:A:G	0	-0.309779	-1.04755	4.04011e-201	-1.32842	-2.59722
43645748	chr19:43645748:C:T	0	-1.7185	-2.38051	9.69022e-202	-2.69037	-2.66301
43645879	chr19:43645879:A:G	0	-1.03783e-08	-3.11734	9.94552e-201	-1.03783e-08	-3.02479
43646244	chr19:43646244:T:A	0	-1.03783e-08	-2.91024	1.02557e-200	-1.03783e-08	-2.99408
43646682	chr19:43646682:C:T	0	-1.03783e-08	-3.11316	9.54257e-201	-1.03783e-08	-3.06615
43647031	chr19:43647031:C:T	0	-1.69511	-2.84053	7.48443e-202	-2.63442	-2.97726
43647080	chr19:43647080:G:A	0	-1.03783e-08	-2.53543	2.08294e-200	-1.03783e-08	-2.28555
43647178	chr19:43647178:A:G	0	-1.03783e-08	-2.55543	1.98493e-200	-1.03783e-08	-2.33374
43647373	chr19:43647373:C:T	0	-3.52025	-3.11115	2.7579e-202	-3.53544	-3.07459
43647469	chr19:43647469:T:C	0	-2.48411	-2.2685	2.55285e-201	-2.82007	-1.56463
43647535	chr19:43647535:G:A	0	-2.95869	-0.420349	4.14693e-201	-3.49365	-0.405898
43647546	chr19:43647546:C:T	0	-3.51687	-3.10989	2.77191e-202	-3.53359	-3.07137
43647618	chr19:43647618:A:C	0	-1.61969	1.00167	1.04617e-200	-2.51342	-0.460777
43647835	chr19:43647835:G:A	0	-1.71725	0.669525	7.29917e-201	-2.57331	-0.760839
43648134	chr19:43648134:T:A	0	-3.26723	-2.27515e-08	5.90826e-201	-3.54556	-2.27515e-08
43648215	chr19:43648215:A:G	0	-1.64249	1.05141	1.09197e-200	-2.52967	-0.401673
43648262	chr19:43648262:A:G	0	-1.63829	1.21739	1.19866e-200	-2.51615	-0.321968
43648274	chr19:43648274:G:C	0	-1.55863	1.13253	1.18394e-200	-2.46301	-0.387474
43648343	chr19:43648343:A:G	0	-1.656	1.31503	1.27339e-200	-2.55275	-0.224897
43648433	chr19:43648433:A:T	0	-1.67392	1.24364	1.17726e-200	-2.56193	-0.294207
43648784	chr19:43648784:C:T	0	-1.03783e-08	-2.68638	1.19036e-200	-1.03783e-08	-2.84507
43648948	chr19:43648948:A:G	0	-2.53557	-2.94603	6.59738e-202	-2.7413	-2.99653
43649055	chr19:43649055:G:T	0	-1.03783e-08	-2.46188	1.11201e-200	-1.03783e-08	-2.91315
43649161	chr19:43649161:G:A	0	-1.03783e-08	-1.46692	5.00283e-200	-1.03783e-08	-1.40932
43649541	chr19:43649541:A:C	0	-1.03783e-08	-3.04435	9.34452e-201	-1.03783e-08	-3.08712
43650066	chr19:43650066:C:T	0	-3.50844	1.35611	9.134e-201	-3.53086	0.420952
43650300	chr19:43650300:C:T	0	-2.75839	-2.27515e-08	9.59058e-201	-3.06113	-2.27515e-08
43650453	chr19:43650453:G:C	0	-1.03783e-08	-2.96464	1.00819e-200	-1.03783e-08	-3.01117
43651006	chr19:43651006:C:G	0	-1.03783e-08	-1.63661	4.2387e-200	-1.03783e-08	-1.57507
43651027	chr19:43651027:A:G	0	-3.5233	1.31282	8.92032e-201	-3.53486	0.401276
43651064	chr19:43651064:TTTTAA:T	0	-1.03783e-08	-2.83853	1.19906e-200	-1.03783e-08	-2.83779
43651078	chr19:43651078:T:A	0	-3.21075	-2.85799	5.93837e-202	-3.36722	-2.47584
43651366	chr19:43651366:C:T	0	-1.03783e-08	0.221789	7.5049e-200	-1.03783e-08	-1.00377
43651455	chr19:43651455:G:A	0	-1.81253	-2.9991	1.69235e-201	-2.15403	-2.64177
43651716	chr19:43651716:G:A	0	-3.5213	-0.0553762	1.36255e-201	-3.52921	-1.48335
43651966	chr19:43651966:C:T	0	-2.37801	-2.27515e-08	9.45708e-201	-3.07515	-2.27515e-08
43652320	chr19:43652320:T:C	0	-2.09442	-2.95702	1.75809e-201	-1.93574	-2.82195
43652448	chr19:43652448:G:A	0	-1.31515	-2.59002	2.30754e-200	-0.779696	-1.40345
43652549	chr19:43652549:A:G	0	-1.03783e-08	-2.83315	1.52835e-200	-1.03783e-08	-2.59514
43652561	chr19:43652561:C:T	0	-1.03783e-08	-3.07836	9.65908e-201	-1.03783e-08	-3.05401
43652589	chr19:43652589:C:T	0	-2.51922	-2.99757	2.56383e-201	-2.1116	-2.26881
43653004	chr19:43653004:A:G	0	-2.79453	-3.10261	7.72907e-202	-2.93969	-2.63982
43653460	chr19:43653460:C:G	0	-3.16614	-3.00496	3.60868e-202	-3.36772	-2.97344
43653467	chr19:43653467:G:A	0	-1.03783e-08	-3.0742	9.22163e-201	-1.03783e-08	-3.10036
43653705	chr19:43653705:T:C	0	-3.19665	-2.96383	3.61897e-202	-3.39405	-2.94426
43653852	chr19:43653852:G:A	0	-3.24771	-3.02874	3.27917e-202	-3.44342	-2.99349
43653900	chr19:43653900:C:T	0	-1.03783e-08	-3.11419	9.21152e-201	-1.03783e-08	-3.10146
43654024	chr19:43654024:T:C	0	-1.03783e-08	-2.97132	9.3765e-201	-1.03783e-08	-3.08371
43654033	chr19:43654033:G:A	0	-3.08833	-2.96176	3.98665e-202	-3.32429	-2.91726
43654055	chr19:43654055:C:T	0	-3.21513	-2.96739	3.63223e-202	-3.39992	-2.93473
43654478	chr19:43654478:C:G	0	-3.33976	-1.95095	7.23836e-202	-3.4103	-2.2348
43654730	chr19:43654730:T:TC	0	-1.03783e-08	-3.11389	1.00859e-200	-1.03783e-08	-3.01077
43654889	chr19:43654889:G:A	0	-1.03783e-08	-2.33874	9.96093e-201	-1.03783e-08	-3.02324
43655128	chr19:43655128:T:C	0	-3.15299	-2.97717	3.70517e-202	-3.40974	-2.90503
43655160	chr19:43655160:C:T	0	-1.03783e-08	-2.96404	9.57626e-201	-1.03783e-08	-3.06263
43655213	chr19:43655213:T:G	0	-3.19671	-2.98956	3.58296e-202	-3.38819	-2.96012
43655225	chr19:43655225:G:A	0	-3.18647	-2.97161	3.75062e-202	-3.37875	-2.92383
43655337	chr19:43655337:G:A	0	-3.50372	-3.09796	2.66062e-202	-3.52873	-3.11721
43655632	chr19:43655632:G:A	0	-1.03783e-08	-2.37804	9.86621e-201	-1.03783e-08	-3.0328
43655667	chr19:43655667:T:C	0	-2.1321	-2.95054	1.86154e-201	-2.29152	-2.40899
43655724	chr19:43655724:G:A	0	-3.1958	-2.97637	3.59581e-202	-3.43802	-2.90671
43655932	chr19:43655932:G:A	0	-1.03783e-08	-3.11145	9.77757e-201	-1.03783e-08	-3.04182
43655981	chr19:43655981:G:A	0	-3.18042	-2.96441	3.69296e-202	-3.38153	-2.93654
43656050	chr19:43656050:T:C	0	0.506547	-3.01802	1.21041e-200	-0.572498	-2.25587
43656261	chr19:43656261:T:A	0	0.199301	-2.27515e-08	1.06066e-199	-0.657853	-2.27515e-08
43656716	chr19:43656716:A:G	0	-2.82941	-2.85847	6.10251e-202	-3.0638	-2.752
43656929	chr19:43656929:A:T	0	-2.78811	-2.78927	6.77974e-202	-3.02884	-2.68172
43656960	chr19:43656960:C:A	0	-1.03783e-08	-3.04597	9.24483e-201	-1.03783e-08	-3.09785
43656997	chr19:43656997:G:A	0	-3.38167	-2.27515e-08	7.30056e-201	-3.33396	-2.27515e-08
43657164	chr19:43657164:G:A	0	-1.03783e-08	-3.11615	9.08377e-201	-1.03783e-08	-3.11542
43657334	chr19:43657334:T:A	0	-2.79892	-2.84788	6.35264e-202	-3.03551	-2.74012
43657341	chr19:43657341:A:T	0	-1.03783e-08	-3.11731	1.02987e-200	-1.03783e-08	-2.98989
43657346	chr19:43657346:C:G	0	-2.78469	-2.83862	6.4922e-202	-3.02502	-2.72887
43657396	chr19:43657396:G:C	0	-1.03783e-08	-3.11724	9.13246e-201	-1.03783e-08	-3.11008
43657466	chr19:43657466:G:A	0	-3.53951	-2.27515e-08	6.29221e-201	-3.4826	-2.27515e-08
43657629	chr19:43657629:T:C	0	-2.94044	-2.83354	5.81281e-202	-3.15068	-2.71375
43657963	chr19:43657963:G:T	0	-2.78452	-2.96873	5.59774e-202	-3.02713	-2.87501
43657992	chr19:43657992:T:C	0	-2.84944	-2.85049	6.05647e-202	-3.0865	-2.73687
43657993	chr19:43657993:G:A	0	-2.68937	-2.86527	6.26776e-202	-2.9646	-2.82448
43658047	chr19:43658047:A:AC	0	-2.91933	-2.83278	5.85932e-202	-3.14363	-2.71284
43658081	chr19:43658081:A:G	0	-3.53306	-2.99928	2.89954e-202	-3.49339	-3.06656
43658346	chr19:43658346:GC:G	0	-1.03783e-08	-3.0768	1.05861e-200	-1.03783e-08	-2.96237
43658546	chr19:43658546:C:T	0	-1.03783e-08	-3.11414	9.54815e-201	-1.03783e-08	-3.06557
43658802	chr19:43658802:A:G	0	-3.14187	-2.97851	3.35636e-202	-3.29941	-3.11423
43658881	chr19:43658881:T:G	0	-2.70662	-3.09267	3.74758e-202	-3.25196	-3.05143
43658909	chr19:43658909:T:C	0	-2.59405	-2.34724	2.12756e-201	-2.1589	-2.40804
43659073	chr19:43659073:T:G	0	-2.63231	-2.27515e-08	1.59802e-199	-0.24798	-2.27515e-08
43659404	chr19:43659404:C:T	0	-1.03783e-08	-3.05088	1.27613e-200	-1.03783e-08	-2.77549
43659593	chr19:43659593:C:T	0	-1.03783e-08	-3.00097	1.02549e-200	-1.03783e-08	-2.99416
43659629	chr19:43659629:A:T	0	-3.54005	-2.96114	3.34486e-202	-3.42285	-2.99423
43659703	chr19:43659703:C:T	0	-1.03783e-08	-3.08468	1.10679e-200	-1.03783e-08	-2.91787
43659802	chr19:43659802:C:T	0	-3.54557	-2.77447	3.08961e-202	-3.50823	-2.98822
43660053	chr19:43660053:A:G	0	-1.03783e-08	-2.86869	1.88202e-200	-1.03783e-08	-2.38698
43660135	chr19:43660135:T:C	0	-1.03783e-08	-3.08543	1.11734e-200	-1.03783e-08	-2.90838
43660234	chr19:43660234:C:T	0	-3.54484	-2.80593	2.99598e-202	-3.51578	-3.01145
43660285	chr19:43660285:T:C	0	-3.54384	-2.78985	3.02295e-202	-3.51897	-2.9993
43660381	chr19:43660381:G:A	0	-2.57473	-2.27515e-08	5.77914e-200	-1.26507	-2.27515e-08
43660408	chr19:43660408:T:C	0	-3.26226	-2.50532	3.1632e-202	-3.51084	-2.96208
43660457	chr19:43660457:G:A	0	-3.54388	-2.80782	2.98779e-202	-3.51931	-3.01066
43660546	chr19:43660546:T:C	0	-1.03783e-08	-2.79011	1.1324e-200	-1.03783e-08	-2.89499
43660913	chr19:43660913:T:C	0	-3.53878	-2.68596	3.32037e-202	-3.53113	-2.89329
43660939	chr19:43660939:G:A	0	-3.54241	-2.70225	3.29016e-202	-3.525	-2.90857
43660957	chr19:43660957:A:T	0	-1.03783e-08	-3.0571	1.10574e-200	-1.03783e-08	-2.91882
43662035	chr19:43662035:A:C	0	-3.54479	-3.04907	4.75155e-202	-3.2077	-2.85833
43662223	chr19:43662223:C:T	0	-3.37574	-2.80571	7.63065e-202	-3.45307	-2.13926
43662272	chr19:43662272:T:C	0	-3.34849	-3.1023	2.68529e-202	-3.54545	-3.09126
43662409	chr19:43662409:A:G	0	-1.03783e-08	-2.98798	1.11336e-200	-1.03783e-08	-2.91194
43663384	chr19:43663384:C:T	0	-1.03783e-08	-3.09889	9.15481e-201	-1.03783e-08	-3.10763
43663549	chr19:43663549:A:T	0	-3.51738	-2.27515e-08	6.13543e-201	-3.50783	-2.27515e-08
43663552	chr19:43663552:C:T	0	-1.03783e-08	-2.80296	1.33082e-200	-1.03783e-08	-2.73353
43663650	chr19:43663650:G:A	0	-1.03783e-08	-2.84346	1.14109e-200	-1.03783e-08	-2.88735
43663801	chr19:43663801:A:C	0	-3.47924	-2.09237	1.38091e-201	-2.35223	-2.64694
43663845	chr19:43663845:A:G	0	-1.03783e-08	-2.22853	2.74826e-200	-1.03783e-08	-2.00836
43664217	chr19:43664217:T:G	0	-1.03783e-08	-3.06069	9.1894e-201	-1.03783e-08	-3.10386
43664346	chr19:43664346:C:G	0	-1.03783e-08	-2.78677	1.10997e-200	-1.03783e-08	-2.91499
43664706	chr19:43664706:T:C	0	-1.03783e-08	-3.10911	9.27926e-201	-1.03783e-08	-3.09413
43664864	chr19:43664864:C:T	0	-1.03783e-08	-2.8234	1.26796e-200	-1.03783e-08	-2.78192
43665064	chr19:43665064:G:C	0	-1.03783e-08	-0.373527	7.31818e-200	-1.03783e-08	-1.02897
43665089	chr19:43665089:G:A	0	-3.53233	-2.7988	9.49132e-202	-2.82418	-2.54995
43665313	chr19:43665313:C:T	0	-3.54407	-2.27515e-08	6.00036e-201	-3.53009	-2.27515e-08
43665863	chr19:43665863:T:A	0	-1.03783e-08	-3.07243	9.07895e-201	-1.03783e-08	-3.11595
43666059	chr19:43666059:C:T	0	-1.03783e-08	-3.02264	9.28754e-201	-1.03783e-08	-3.09324
43666305	chr19:43666305:C:A	0	-1.03783e-08	-3.05064	9.18372e-201	-1.03783e-08	-3.10448
43666355	chr19:43666355:T:A	0	-1.03783e-08	-2.18246	7.88264e-200	-1.03783e-08	-0.954665
43666434	chr19:43666434:A:T	0	-3.39449	-3.11691	3.51695e-202	-3.39343	-2.97347
43666441	chr19:43666441:C:T	0	-3.37709	-2.56566	3.55658e-202	-3.5272	-2.8285
43666768	chr19:43666768:C:T	0	-1.03783e-08	-2.09172	9.06114e-200	-1.03783e-08	-0.815334
43666990	chr19:43666990:T:C	0	-2.54233	-3.08836	6.97805e-201	-1.31856	-2.06058
43667023	chr19:43667023:C:T	0	-1.03783e-08	-2.22081	7.42618e-200	-1.03783e-08	-1.01432
43667057	chr19:43667057:G:T	0	-1.03783e-08	-3.10245	9.18876e-201	-1.03783e-08	-3.10393
43667131	chr19:43667131:C:T	0	-3.2338	-3.09594	6.18293e-202	-2.69268	-3.11003
43667197	chr19:43667197:C:T	0	-3.26245	-3.11562	4.17751e-202	-3.23257	-2.96222
43667321	chr19:43667321:G:A	0	-1.03783e-08	-3.11019	1.00666e-200	-1.03783e-08	-3.01269
43667430	chr19:43667430:T:A	0	-3.34308	-3.1139	3.17137e-202	-3.35427	-3.11606
43667437	chr19:43667437:C:T	0	-1.03783e-08	-2.76551	9.32546e-201	-1.03783e-08	-3.08916
43667482	chr19:43667482:T:A	0	-1.03783e-08	-2.90137	1.09397e-200	-1.03783e-08	-2.92951
43667563	chr19:43667563:G:T	0	-1.03783e-08	-2.10163	8.89273e-200	-1.03783e-08	-0.834094
43667873	chr19:43667873:C:T	0	-3.20276	-3.04066	7.11975e-202	-2.58721	-3.07441
43667913	chr19:43667913:T:C	0	-1.03783e-08	-1.69559	2.39619e-200	-1.03783e-08	-2.14545
43667955	chr19:43667955:C:T	0	-1.03783e-08	-3.02248	9.34347e-201	-1.03783e-08	-3.08723
43668036	chr19:43668036:T:C	0	-3.27677	-3.11344	4.26905e-202	-3.25257	-2.92053
43668180	chr19:43668180:G:A	0	-1.03783e-08	-2.10732	8.85959e-200	-1.03783e-08	-0.837828
43668292	chr19:43668292:A:G	0	-1.03783e-08	-3.0528	9.27055e-201	-1.03783e-08	-3.09507
43668760	chr19:43668760:C:A	0	-1.03783e-08	-2.54671	4.39549e-200	-1.03783e-08	-1.53875
43668892	chr19:43668892:A:G	0	-1.03783e-08	-2.69752	1.18757e-200	-1.03783e-08	-2.84742
43669098	chr19:43669098:G:A	0	-1.03783e-08	-2.86704	9.38475e-201	-1.03783e-08	-3.08283
43669115	chr19:43669115:T:TG	0	-3.34038	-2.97611	4.7338e-202	-3.09136	-2.97841
43669177	chr19:43669177:C:T	0	-1.03783e-08	-2.84802	1.16314e-200	-1.03783e-08	-2.86821
43669824	chr19:43669824:A:C	0	-1.03783e-08	-2.3317	6.13784e-200	-1.03783e-08	-1.20485
43669997	chr19:43669997:C:T	0	-1.03783e-08	-2.85934	1.84022e-200	-1.03783e-08	-2.40944
43670289	chr19:43670289:C:T	0	-3.36002	-2.6022	3.47426e-202	-3.51687	-2.86224
43670636	chr19:43670636:C:T	0	-2.4111	-3.11549	6.99543e-201	-1.07687	-2.29979
43670662	chr19:43670662:T:TGCCCAGC	0	-1.03783e-08	-2.83061	1.18351e-200	-1.03783e-08	-2.85085
43670767	chr19:43670767:T:C	0	-1.03783e-08	-2.98327	1.09165e-200	-1.03783e-08	-2.93164
43671290	chr19:43671290:G:A	0	-1.03783e-08	-2.90357	9.28962e-201	-1.03783e-08	-3.09302
43671830	chr19:43671830:C:T	0	-3.48056	-2.89972	3.01202e-202	-3.52986	-2.99203
43671898	chr19:43671898:G:C	0	-1.03783e-08	-3.10011	9.15923e-201	-1.03783e-08	-3.10715
43672292	chr19:43672292:T:C	0	-1.03783e-08	-3.05457	1.04526e-200	-1.03783e-08	-2.97506
43673038	chr19:43673038:T:C	0	-1.03783e-08	-2.89061	9.33657e-201	-1.03783e-08	-3.08797
43673461	chr19:43673461:T:C	0	-1.03783e-08	-2.00636	1.35123e-199	-1.03783e-08	-0.41573
43673548	chr19:43673548:C:T	0	-3.54536	-2.85609	2.65581e-202	-3.53778	-3.10997
43673836	chr19:43673836:T:G	0	-2.66166	-2.8533	9.92534e-202	-2.51494	-2.81446
43673985	chr19:43673985:T:C	0	-2.14479	-3.0326	3.81204e-201	-0.914766	-3.06898
43674031	chr19:43674031:T:G	0	-1.03783e-08	-3.11029	9.21879e-201	-1.03783e-08	-3.10067
43674093	chr19:43674093:A:G	0	-1.03783e-08	-2.84402	1.81706e-200	-1.03783e-08	-2.42211
43674120	chr19:43674120:A:G	0	-3.53533	-3.0903	3.51079e-202	-3.46298	-2.90568
43674285	chr19:43674285:T:C	0	-2.13037	-2.75235	3.71522e-201	-1.10584	-2.90364
43674380	chr19:43674380:C:T	0	-1.03783e-08	-2.89094	1.11321e-200	-1.03783e-08	-2.91208
43674443	chr19:43674443:G:A	0	-1.03783e-08	-3.09932	9.13467e-201	-1.03783e-08	-3.10984
43674497	chr19:43674497:A:G	0	-2.30385	-3.09952	1.0228e-200	-0.86409	-2.13269
43674574	chr19:43674574:C:T	0	-1.03783e-08	-2.65992	1.12806e-200	-1.03783e-08	-2.89883
43674663	chr19:43674663:C:T	0	-3.47925	-3.05372	4.59239e-202	-2.98603	-3.11407
43674776	chr19:43674776:C:T	0	-3.5187	-2.94241	3.00372e-202	-3.51567	-3.00898
43674803	chr19:43674803:T:C	0	-1.03783e-08	-2.91663	9.20455e-201	-1.03783e-08	-3.10221
43676102	chr19:43676102:G:A	0	-3.13069	-3.06244	8.66125e-202	-2.37103	-3.09461
43676115	chr19:43676115:T:C	0	-3.38796	-2.27515e-08	1.10795e-200	-2.91682	-2.27515e-08
43676387	chr19:43676387:T:A	0	-3.09917	-3.07206	8.76153e-202	-2.34563	-3.1085
43676398	chr19:43676398:A:C	0	-3.52708	-2.93864	2.74421e-202	-3.54473	-3.07027
43676443	chr19:43676443:G:A	0	-2.68031	-2.59844	1.72044e-201	-1.85701	-2.92233
43676499	chr19:43676499:G:A	0	-1.03783e-08	-3.09795	9.16173e-201	-1.03783e-08	-3.10688
43676638	chr19:43676638:G:A	0	-1.03783e-08	-2.77962	9.84569e-201	-1.03783e-08	-3.03488
43676655	chr19:43676655:A:G	0	-1.03783e-08	-2.60293	1.908e-200	-1.03783e-08	-2.37327
43676849	chr19:43676849:C:T	0	-1.03783e-08	-2.74284	1.12244e-200	-1.03783e-08	-2.90382
43676973	chr19:43676973:T:C	0	-2.66979	-3.09932	1.50777e-201	-1.79515	-3.11613
43677043	chr19:43677043:C:T	0	-2.91996	-2.61566	2.05841e-201	-1.54588	-3.0541
43677269	chr19:43677269:T:C	0	-1.03783e-08	-3.08773	9.07773e-201	-1.03783e-08	-3.11609
43677379	chr19:43677379:C:T	0	-3.06525	-3.08617	2.33992e-201	-1.6486	-2.82319
43677407	chr19:43677407:C:T	0	-1.03783e-08	-2.85183	1.66296e-200	-1.03783e-08	-2.51073
43677608	chr19:43677608:C:T	0	-1.03783e-08	-3.11187	9.80267e-201	-1.03783e-08	-3.03926
43677867	chr19:43677867:A:G	0	-1.03783e-08	-2.95386	1.23471e-200	-1.03783e-08	-2.80849
43677990	chr19:43677990:C:T	0	-3.42956	-3.01206	2.7794e-202	-3.52138	-3.08089
43678188	chr19:43678188:C:T	0	-1.03783e-08	-2.90555	9.14104e-201	-1.03783e-08	-3.10914
43678244	chr19:43678244:T:C	0	-0.135554	-2.27515e-08	1.32579e-200	-2.73732	-2.27515e-08
43678252	chr19:43678252:C:T	0	-1.03783e-08	-3.11473	9.09763e-201	-1.03783e-08	-3.1139
43678334	chr19:43678334:G:A	0	-3.50238	-2.38191	3.70009e-202	-3.51142	-2.80472
43678402	chr19:43678402:T:A	0	-3.52126	-3.09903	3.95095e-201	-0.843657	-3.1043
43678543	chr19:43678543:A:G	0	-3.54211	-3.11732	5.2008e-201	-1.01773	-2.65537
43678653	chr19:43678653:T:C	0	-3.53972	-3.11555	7.11346e-201	-0.831314	-2.52861
43679820	chr19:43679820:G:C	0	-1.03783e-08	-2.72331	1.17563e-200	-1.03783e-08	-2.85753
43680704	chr19:43680704:C:T	0	-3.46049	-2.91112	3.03973e-202	-3.45301	-3.05972
43680810	chr19:43680810:A:T	0	-3.52614	-3.04483	1.60465e-201	-1.7323	-3.11671
43681050	chr19:43681050:A:T	0	-3.52634	-3.10442	2.27984e-201	-1.70229	-2.79552
43681447	chr19:43681447:G:T	0	-1.03783e-08	-2.76553	1.16328e-200	-1.03783e-08	-2.86808
43681473	chr19:43681473:G:A	0	-1.03783e-08	-2.92634	9.59128e-201	-1.03783e-08	-3.06106
43681558	chr19:43681558:C:A	0	-3.51809	-2.98599	1.50113e-201	-1.8484	-3.0673
43681559	chr19:43681559:G:A	0	-1.03783e-08	-3.0733	9.09429e-201	-1.03783e-08	-3.11427
43681572	chr19:43681572:G:A	0	-3.53632	-3.09512	1.9217e-201	-1.59515	-3.07355
43681600	chr19:43681600:T:C	0	-3.52876	-3.08577	2.48416e-201	-1.68824	-2.72374
43681774	chr19:43681774:G:A	0	-3.5258	-2.98599	1.61327e-201	-1.77635	-3.0673
43681909	chr19:43681909:G:A	0	-3.48015	-2.27515e-08	8.45231e-201	-3.18747	-2.27515e-08
43681920	chr19:43681920:T:C	0	-3.53616	-3.10778	1.92634e-201	-1.61501	-3.05128
43681921	chr19:43681921:A:G	0	-3.52234	-3.08424	1.51095e-201	-1.79229	-3.11689
43682349	chr19:43682349:G:A	0	-3.54248	-3.06468	2.07091e-201	-1.48625	-3.10767
43682501	chr19:43682501:C:A	0	-3.43416	-3.08474	5.57621e-202	-2.7912	-3.11479
43683073	chr19:43683073:A:C	0	-1.03783e-08	-2.41976	1.55162e-200	-1.03783e-08	-2.58003
43683342	chr19:43683342:C:T	0	-0.795585	-3.11701	1.78725e-201	-1.64309	-3.09815
43683344	chr19:43683344:T:C	0	-3.3562	-2.27515e-08	8.18373e-201	-3.21976	-2.27515e-08
43683354	chr19:43683354:C:T	0	-3.43837	-2.76577	5.51762e-202	-2.80176	-3.11479
43683415	chr19:43683415:C:T	0	-1.03783e-08	-3.11731	9.68047e-201	-1.03783e-08	-3.0518
43683425	chr19:43683425:A:G	0	0.821414	-2.66561	1.798e-201	-1.63791	-3.09733
43683650	chr19:43683650:G:A	0	-3.22997	-2.27515e-08	1.31101e-200	-2.74853	-2.27515e-08
43683776	chr19:43683776:G:A	0	-1.03783e-08	-3.07312	9.29522e-201	-1.03783e-08	-3.09241
43683921	chr19:43683921:C:T	0	-3.48599	-3.07684	5.39552e-202	-2.84852	-3.09041
43683952	chr19:43683952:C:T	0	-3.4465	-3.03442	4.96981e-201	-0.772989	-2.94554
43683976	chr19:43683976:C:T	0	-3.50248	-3.07928	5.01309e-202	-2.92209	-3.09036
43684287	chr19:43684287:A:C	0	-1.03783e-08	-3.07749	1.02648e-200	-1.03783e-08	-2.99319
43684300	chr19:43684300:G:C	0	-1.03783e-08	-3.01626	9.08072e-201	-1.03783e-08	-3.11576
43684644	chr19:43684644:C:T	0	-1.03783e-08	-3.09543	9.06643e-201	-1.03783e-08	-3.11733
43684955	chr19:43684955:G:A	0	-3.52573	-3.11735	3.40662e-202	-3.46796	-2.93082
43685070	chr19:43685070:C:T	0	-3.33329	-2.27515e-08	2.44383e-200	-2.12576	-2.27515e-08
43685092	chr19:43685092:T:C	0	-2.51618	-2.48221	5.18266e-202	-2.86681	-3.11237
43685134	chr19:43685134:A:T	0	-1.22136	-0.595505	1.83602e-201	-2.22567	-2.48864
43685287	chr19:43685287:G:A	0	-3.08754	-2.27515e-08	1.38949e-200	-2.69039	-2.27515e-08
43685289	chr19:43685289:G:A	0	-1.46673	-1.22853	1.38688e-201	-2.33615	-2.65871
43685597	chr19:43685597:C:T	0	-3.33439	-2.27515e-08	1.19261e-200	-2.84319	-2.27515e-08
43686219	chr19:43686219:C:T	0	-3.33968	-2.86515	2.81513e-202	-3.50464	-3.08485
43686430	chr19:43686430:G:A	0	-3.07554	-3.10711	7.46025e-202	-2.50131	-3.1136
43686474	chr19:43686474:C:A	0	-2.88065	-2.03883	4.88531e-202	-3.06971	-2.96855
43686510	chr19:43686510:G:A	0	-3.28625	-2.82493	2.83878e-202	-3.48447	-3.09665
43686520	chr19:43686520:C:T	0	-1.03783e-08	-2.91974	1.08105e-200	-1.03783e-08	-2.94139
43687100	chr19:43687100:TC:T	0	-1.03783e-08	-2.98465	1.66501e-200	-1.03783e-08	-2.5095
43687939	chr19:43687939:C:T	0	-3.54418	-2.27515e-08	6.0757e-201	-3.51762	-2.27515e-08
43688323	chr19:43688323:G:A	0	-3.38952	-2.77185	2.66122e-202	-3.53425	-3.11146
43688427	chr19:43688427:T:TC	0	-3.37768	-0.552511	4.20527e-201	-3.50664	-0.378937
43688574	chr19:43688574:G:A	0	-2.91671	-2.27515e-08	1.21281e-200	-2.82639	-2.27515e-08
43689577	chr19:43689577:C:T	0	-3.15224	-3.08436	7.21394e-202	-2.70756	-2.94093
43689579	chr19:43689579:C:T	0	-3.41252	-2.79659	2.63065e-202	-3.54053	-3.11674
43690210	chr19:43690210:C:T	0	-3.31128	-2.6618	2.75459e-202	-3.52404	-3.08718
43690307	chr19:43690307:T:C	0	0.297567	-2.27515e-08	1.67484e-200	-2.50361	-2.27515e-08
43690629	chr19:43690629:C:T	0	-2.48239	-1.32521	3.08463e-201	-1.41534	-2.78014
43691031	chr19:43691031:A:G	0	1.4276	-2.27515e-08	5.52238e-199	0.992066	-2.27515e-08
43691119	chr19:43691119:G:A	0	-1.03783e-08	-1.20682	4.92468e-200	-1.03783e-08	-1.42507
43691311	chr19:43691311:C:T	0	-1.03783e-08	-3.01003	1.10545e-200	-1.03783e-08	-2.91908
43691334	chr19:43691334:T:C	0	-1.03783e-08	-2.51064	1.83846e-200	-1.03783e-08	-2.4104
43691431	chr19:43691431:G:A	0	-1.03783e-08	-1.1995	5.00178e-200	-1.03783e-08	-1.40954
43691529	chr19:43691529:C:T	0	-1.03783e-08	-2.49655	1.20168e-200	-1.03783e-08	-2.83561
43691565	chr19:43691565:G:C	0	-1.03783e-08	-3.1151	9.07922e-201	-1.03783e-08	-3.11593
43692379	chr19:43692379:C:T	0	-3.45258	-3.03946	4.94528e-202	-3.35047	-2.6756
43692516	chr19:43692516:T:C	0	-3.40874	-3.03059	2.94555e-202	-3.50049	-3.04371
43692737	chr19:43692737:G:T	0	1.05194	-2.22974	3.36535e-201	-1.11692	-2.99146
43692842	chr19:43692842:A:G	0	-3.1571	-1.59198	7.20189e-202	-2.7301	-2.92006
43693015	chr19:43693015:G:A	0	-3.51824	-1.68088	5.27655e-202	-3.4918	-2.46942
43693041	chr19:43693041:A:G	0	-1.03783e-08	-2.9439	9.94734e-201	-1.03783e-08	-3.02461
43693172	chr19:43693172:A:G	0	-1.03783e-08	-3.11582	9.74376e-201	-1.03783e-08	-3.04529
43693231	chr19:43693231:C:T	0	-1.03783e-08	-2.49837	2.64279e-200	-1.03783e-08	-2.04749
43693300	chr19:43693300:G:C	0	-3.44759	-2.60986	2.75226e-202	-3.535	-3.07708
43693308	chr19:43693308:G:C	0	-3.49443	-2.27515e-08	7.52601e-201	-3.30355	-2.27515e-08
43693393	chr19:43693393:C:T	0	-3.11331	-1.53645	1.02296e-201	-2.62332	-2.6759
43693636	chr19:43693636:AG:A	0	1.0452	-2.20913	3.376e-201	-1.11184	-2.99338
43693653	chr19:43693653:G:A	0	-3.42278	-2.99468	3.06039e-202	-3.49365	-3.01231
43693684	chr19:43693684:C:T	0	-1.03783e-08	-3.09793	9.5745e-201	-1.03783e-08	-3.06281
43693883	chr19:43693883:C:T	0	-1.03783e-08	-3.11628	9.11421e-201	-1.03783e-08	-3.11208
43693901	chr19:43693901:T:TA	0	-1.03783e-08	-1.23727	4.81593e-200	-1.03783e-08	-1.4474
43694089	chr19:43694089:C:T	0	-3.54556	-2.27515e-08	7.95946e-201	-3.24755	-2.27515e-08
43694090	chr19:43694090:A:G	0	-1.03783e-08	-3.06543	1.05066e-200	-1.03783e-08	-2.96991
43694225	chr19:43694225:G:A	0	-2.78429	-2.27515e-08	2.22554e-200	-2.21933	-2.27515e-08
43694374	chr19:43694374:G:T	0	-2.9211	-2.88025	3.76697e-202	-3.35491	-2.94331
43694398	chr19:43694398:G:A	0	-1.03783e-08	-2.54771	1.75702e-200	-1.03783e-08	-2.45571
43694425	chr19:43694425:G:A	0	-2.90588	-2.49553	3.58705e-202	-3.29286	-3.0543
43694689	chr19:43694689:CAT:C	0	-1.03783e-08	-3.11676	1.0381e-200	-1.03783e-08	-2.98194
43694795	chr19:43694795:AAC:A	0	-1.17765	-2.65439	9.2398e-202	-2.43966	-2.96131
43694812	chr19:43694812:TC:T	0	-3.51942	-1.66947	5.32993e-202	-3.4885	-2.46267
43695621	chr19:43695621:A:G	0	-1.03783e-08	-2.21026	1.74958e-200	-1.03783e-08	-2.45995
43695753	chr19:43695753:T:C	0	-3.53074	-2.69898	2.98389e-202	-3.49072	-3.04055
43695774	chr19:43695774:G:A	0	-0.619388	-3.11312	9.3299e-202	-2.42577	-2.96551
43695825	chr19:43695825:C:T	0	-3.53747	-3.10189	3.07947e-202	-3.5048	-2.99494
43695969	chr19:43695969:C:A	0	-1.03783e-08	-3.11703	9.95017e-201	-1.03783e-08	-3.02432
43696122	chr19:43696122:C:T	0	-1.03783e-08	-1.34458	4.20574e-200	-1.03783e-08	-1.58288
43696397	chr19:43696397:T:C	0	1.50345	-2.27515e-08	5.92168e-199	1.06188	-2.27515e-08
43696408	chr19:43696408:C:T	0	-3.12077	-2.27515e-08	1.02702e-200	-2.99267	-2.27515e-08
43696457	chr19:43696457:A:T	0	-1.03783e-08	-3.11439	1.02366e-200	-1.03783e-08	-2.99595
43696515	chr19:43696515:C:A	0	-0.943815	-1.27718	2.0226e-201	-1.89858	-2.71895
43696660	chr19:43696660:C:T	0	-0.966193	-1.27037	1.98375e-201	-1.92041	-2.71652
43696981	chr19:43696981:A:G	0	-1.03783e-08	-2.9078	9.49711e-201	-1.03783e-08	-3.07093
43697015	chr19:43697015:C:T	0	-0.991495	-1.33161	1.90927e-201	-1.94026	-2.73494
43697159	chr19:43697159:A:G	0	-1.03783e-08	-3.08075	1.13953e-200	-1.03783e-08	-2.88871
43697160	chr19:43697160:C:T	0	-0.883859	-1.30932	2.088e-201	-1.85606	-2.72964
43697517	chr19:43697517:G:A	0	-3.44694	-2.99001	5.56492e-202	-3.33647	-2.57155
43697768	chr19:43697768:T:C	0	-0.265486	-2.65563	1.09112e-201	-2.14016	-3.09455
43697846	chr19:43697846:A:G	0	-1.03783e-08	-3.08106	9.52375e-201	-1.03783e-08	-3.06812
43698447	chr19:43698447:A:G	0	-1.03783e-08	-3.11717	9.32329e-201	-1.03783e-08	-3.0894
43698491	chr19:43698491:T:C	0	1.35874	-2.27515e-08	4.84124e-199	0.860429	-2.27515e-08
43698533	chr19:43698533:G:A	0	-1.03783e-08	-2.82152	9.72205e-201	-1.03783e-08	-3.04752
43698552	chr19:43698552:T:C	0	-2.58524	-2.27515e-08	2.90761e-200	-1.952	-2.27515e-08
43698596	chr19:43698596:C:T	0	-3.49487	-3.09803	3.70794e-202	-3.42016	-2.89386
43698597	chr19:43698597:G:A	0	-1.03783e-08	-1.73061	3.35093e-200	-1.03783e-08	-1.81009
43698667	chr19:43698667:G:A	0	-3.34085	-1.41363	9.35208e-202	-3.15489	-2.23401
43698703	chr19:43698703:A:T	0	-2.00279	-3.10007	4.42852e-202	-3.01909	-3.11735
43698768	chr19:43698768:A:C	0	-3.4612	-2.53089	3.01072e-202	-3.47251	-3.04981
43698941	chr19:43698941:G:A	0	-2.50733	-1.20479	1.15975e-201	-2.58802	-2.58568
43699104	chr19:43699104:G:C	0	-2.42381	-1.21239	1.21893e-201	-2.52189	-2.60205
43699155	chr19:43699155:G:A	0	-3.40503	-2.98482	2.90483e-202	-3.46362	-3.09451
43699428	chr19:43699428:G:C	0	-1.03783e-08	-1.79747	5.07935e-200	-1.03783e-08	-1.39415
43699563	chr19:43699563:A:G	0	-1.03783e-08	-2.43441	1.31501e-200	-1.03783e-08	-2.74548
43700021	chr19:43700021:G:A	0	-1.03783e-08	-2.62476	1.03287e-200	-1.03783e-08	-2.98699
43700317	chr19:43700317:G:C	0	-3.54355	-1.88815	3.4837e-202	-3.53381	-2.84259
43700448	chr19:43700448:G:T	0	-1.03783e-08	-2.12117	1.42767e-200	-1.03783e-08	-2.66329
43700800	chr19:43700800:T:C	0	-1.03783e-08	-2.398	2.31493e-200	-1.03783e-08	-2.17995
43700874	chr19:43700874:A:G	0	-3.08849	-3.06423	3.71251e-202	-3.49846	-2.81433
43700930	chr19:43700930:G:A	0	-3.53487	-2.711	8.80949e-202	-3.4642	-1.98446
43701146	chr19:43701146:G:A	0	-1.03783e-08	-2.30214	1.98205e-200	-1.03783e-08	-2.3352
43701150	chr19:43701150:G:A	0	-2.51154	-2.27515e-08	1.19062e-200	-2.84485	-2.27515e-08
43701185	chr19:43701185:T:A	0	-3.42983	-2.30148	7.8076e-202	-3.44633	-2.12307
43701699	chr19:43701699:T:C	0	-3.35222	-1.95473	5.43386e-201	-3.46177	-0.167492
43701700	chr19:43701700:G:A	0	-2.6576	-2.548	5.91344e-202	-3.32682	-2.52045
43701831	chr19:43701831:G:C	0	-1.03783e-08	-3.10982	9.46017e-201	-1.03783e-08	-3.07482
43701884	chr19:43701884:C:T	0	-3.4367	-2.27515e-08	7.11882e-201	-3.35917	-2.27515e-08
43702061	chr19:43702061:T:C	0	-1.03783e-08	-2.87727	1.04744e-200	-1.03783e-08	-2.97298
43702126	chr19:43702126:A:C	0	-3.38473	-3.11559	2.66635e-202	-3.53849	-3.1053
43702139	chr19:43702139:T:C	0	-3.34091	-2.88818	3.01628e-202	-3.50253	-3.01795
43702223	chr19:43702223:G:A	0	-2.67623	-2.74662	4.78044e-202	-3.32813	-2.73184
43702717	chr19:43702717:C:T	0	-1.03783e-08	-2.83705	1.03128e-200	-1.03783e-08	-2.98853
43702731	chr19:43702731:C:T	0	-3.41366	-3.09844	2.74736e-202	-3.53585	-3.07801
43702932	chr19:43702932:G:A	0	-1.03783e-08	-3.11176	9.30459e-201	-1.03783e-08	-3.09141
43703166	chr19:43703166:C:T	0	-3.46725	-3.03818	2.71548e-202	-3.54252	-3.08301
43703651	chr19:43703651:C:T	0	-3.38644	-0.507601	6.21385e-202	-3.45569	-2.34203
43703950	chr19:43703950:T:C	0	-3.52252	-3.11064	4.75796e-202	-3.53968	-2.525
43704070	chr19:43704070:T:C	0	-1.03783e-08	-3.06657	9.51866e-201	-1.03783e-08	-3.06866
43704192	chr19:43704192:TCAG:T	0	-3.3845	-2.76533	2.69478e-202	-3.52239	-3.11079
43704867	chr19:43704867:C:T	0	-3.5454	1.13606	1.05171e-201	-3.54356	-1.72794
43705094	chr19:43705094:G:A	0	-3.54271	-2.30652	2.58095e-201	-3.52462	-0.849139
43705266	chr19:43705266:A:G	0	-3.52499	-1.30961	7.38923e-201	-3.53317	0.211284
43705305	chr19:43705305:A:G	0	-3.50451	-2.22034	3.04674e-201	-3.54132	-0.666518
43705375	chr19:43705375:G:A	0	-3.54147	-2.05664	3.09973e-201	-3.51553	-0.675067
43705427	chr19:43705427:C:T	0	-3.54277	-1.97884	3.56789e-201	-3.51165	-0.538288
43705431	chr19:43705431:G:T	0	0.122053	-0.950785	2.31116e-199	0.0471723	0.0738327
43705462	chr19:43705462:C:T	0	-3.54219	-2.0938	2.96134e-201	-3.51188	-0.724397
43705649	chr19:43705649:G:A	0	-3.54236	-1.80989	4.72591e-201	-3.50989	-0.258962
43705828	chr19:43705828:G:A	0	-3.51239	-1.87007	3.97274e-201	-3.54212	-0.400334
43705966	chr19:43705966:C:T	0	-2.72207	-2.27515e-08	9.25918e-201	-3.0963	-2.27515e-08
43706067	chr19:43706067:G:A	0	-1.03783e-08	-3.09563	9.11704e-201	-1.03783e-08	-3.11177
43706225	chr19:43706225:G:A	0	-3.53749	-2.18556	2.51043e-201	-3.51855	-0.882914
43706321	chr19:43706321:T:G	0	-3.53179	-2.17662	2.49855e-201	-3.52651	-0.879688
43706425	chr19:43706425:G:A	0	-3.53296	-2.12957	2.65766e-201	-3.52365	-0.820812
43706443	chr19:43706443:G:A	0	-3.53503	-2.18506	2.47984e-201	-3.52083	-0.892891
43706463	chr19:43706463:G:A	0	-3.17653	-2.27515e-08	6.12759e-201	-3.50911	-2.27515e-08
43706570	chr19:43706570:A:G	0	-3.53839	-2.26134	2.21756e-201	-3.51536	-1.01015
43706638	chr19:43706638:C:G	0	-3.53305	-2.31348	1.97569e-201	-3.52353	-1.11747
43706700	chr19:43706700:G:A	0	-3.53425	-2.28543	2.14291e-201	-3.52209	-1.03766
43706738	chr19:43706738:G:C	0	-3.53513	-2.25511	2.22462e-201	-3.52167	-1.00066
43706817	chr19:43706817:T:A	0	-2.65336	-2.27515e-08	9.68104e-201	-3.05174	-2.27515e-08
43706887	chr19:43706887:T:G	0	-3.52204	-2.28141	2.08329e-201	-3.53279	-1.05517
43706924	chr19:43706924:C:T	0	-1.03783e-08	-3.06568	9.06906e-201	-1.03783e-08	-3.11704
43707064	chr19:43707064:G:A	0	-3.51872	-2.27515e-08	6.69958e-201	-3.41987	-2.27515e-08
43707236	chr19:43707236:A:G	0	-3.54424	-3.09064	8.80487e-202	-3.22569	-2.2235
43707238	chr19:43707238:T:G	0	-3.54452	-3.08807	8.98303e-202	-3.23034	-2.19882
43707296	chr19:43707296:C:G	0	-2.76376	-2.88168	1.17639e-201	-2.04605	-3.11341
43707464	chr19:43707464:T:C	0	-3.54517	-3.11593	6.68061e-202	-3.28832	-2.43697
43707468	chr19:43707468:G:T	0	-3.54495	-3.11642	6.63313e-202	-3.28368	-2.44874
43707554	chr19:43707554:C:T	0	-3.41604	-0.630229	7.82601e-202	-3.53046	-2.03658
43707650	chr19:43707650:C:T	0	-1.03783e-08	-3.10746	9.09568e-201	-1.03783e-08	-3.11411
43707655	chr19:43707655:C:T	0	-1.03783e-08	-3.0559	9.09265e-201	-1.03783e-08	-3.11445
43707761	chr19:43707761:C:T	0	-3.54225	-3.11582	7.55507e-202	-3.1842	-2.41808
43707790	chr19:43707790:A:C	0	-3.54557	-3.11264	6.88153e-202	-3.30769	-2.38796
43707793	chr19:43707793:G:A	0	-3.5454	-3.11032	7.04765e-202	-3.31776	-2.35404
43707799	chr19:43707799:C:T	0	-1.03783e-08	-1.65742	2.15938e-200	-1.03783e-08	-2.24951
43707800	chr19:43707800:G:A	0	-2.6599	-2.70403	5.68055e-202	-3.05226	-2.83519
43707802	chr19:43707802:G:A	0	-1.03783e-08	-3.02709	9.50354e-201	-1.03783e-08	-3.07025
43707817	chr19:43707817:C:T	0	-2.8134	-2.27515e-08	8.67847e-201	-3.16107	-2.27515e-08
43708099	chr19:43708099:C:T	0	-2.98031	-3.10977	7.15371e-202	-2.58263	-3.07424
43708128	chr19:43708128:C:T	0	-3.38471	-3.08517	2.78405e-202	-3.49544	-3.10515
43708435	chr19:43708435:T:A	0	-3.40868	-3.10106	2.72892e-202	-3.50729	-3.1133
43708479	chr19:43708479:G:A	0	-1.03783e-08	-3.06377	9.08856e-201	-1.03783e-08	-3.1149
43708607	chr19:43708607:A:G	0	-3.38659	-3.10844	2.74983e-202	-3.49692	-3.11604
43708608	chr19:43708608:C:A	0	-1.03783e-08	-2.08807	2.35838e-200	-1.03783e-08	-2.16135
43708712	chr19:43708712:G:A	0	-3.38024	-3.10134	2.76947e-202	-3.49249	-3.11336
43709047	chr19:43709047:C:T	0	-3.5332	-0.672778	7.34112e-202	-3.48879	-2.14221
43709167	chr19:43709167:C:T	0	-1.03783e-08	-2.34941	1.4398e-200	-1.03783e-08	-2.65483
43709228	chr19:43709228:T:C	0	-3.38304	-3.10315	2.76257e-202	-3.49407	-3.11427
43709297	chr19:43709297:C:T	0	-3.39335	-3.09367	2.76318e-202	-3.50019	-3.10793
43709301	chr19:43709301:C:T	0	-3.541	-3.11306	5.00636e-202	-2.95518	-3.05861
43709679	chr19:43709679:G:C	0	-1.03783e-08	-2.3565	1.43482e-200	-1.03783e-08	-2.65829
43709782	chr19:43709782:T:C	0	-2.76949	-2.27515e-08	8.91426e-201	-3.13426	-2.27515e-08
43709823	chr19:43709823:A:T	0	-3.53134	-3.11213	4.41789e-202	-3.43521	-2.70362
43709887	chr19:43709887:T:C	0	-2.76303	-2.27515e-08	8.9672e-201	-3.12834	-2.27515e-08
43709902	chr19:43709902:C:A	0	-3.53688	-3.1085	4.23859e-202	-3.45273	-2.72753
43710041	chr19:43710041:A:G	0	-3.52829	-3.09075	7.05675e-202	-3.46757	-2.20295
43710529	chr19:43710529:C:T	0	-1.03783e-08	-3.03687	1.17938e-200	-1.03783e-08	-2.85434
43710778	chr19:43710778:T:A	0	-3.42153	-3.1049	2.82169e-202	-3.54553	-3.04163
43710828	chr19:43710828:C:T	0	-3.52351	1.84654	8.29643e-201	-3.47818	0.272089
43711048	chr19:43711048:T:C	0	-3.53998	-0.247317	9.32536e-202	-3.50933	-1.88243
43711298	chr19:43711298:G:A	0	-2.57379	-2.96393	7.61022e-202	-2.50011	-3.09489
43711524	chr19:43711524:T:G	0	-3.51677	-3.1002	4.53378e-202	-3.07028	-3.04266
43712246	chr19:43712246:C:T	0	-1.03783e-08	-2.31532	2.85662e-200	-1.03783e-08	-1.96969
43713684	chr19:43713684:C:T	0	-3.54554	-3.00358	6.67496e-202	-3.47863	-2.24751
43713818	chr19:43713818:G:T	0	-0.985131	-2.27515e-08	9.75527e-200	-0.74152	-2.27515e-08
43714058	chr19:43714058:A:G	0	-2.91592	-3.01326	5.7847e-202	-2.9206	-2.94868
43714204	chr19:43714204:C:T	0	-1.03783e-08	-1.98113	4.35742e-200	-1.03783e-08	-1.54745
43714215	chr19:43714215:G:A	0	-1.03783e-08	-3.11734	9.06778e-201	-1.03783e-08	-3.11719
43714769	chr19:43714769:C:A	0	-2.81225	-2.27515e-08	8.50875e-201	-3.18082	-2.27515e-08
43715181	chr19:43715181:G:A	0	-3.26004	-3.11674	5.4197e-202	-3.21237	-2.72209
43715598	chr19:43715598:A:G	0	-2.24408	-2.84095	3.47287e-201	-2.70537	-1.37156
43716182	chr19:43716182:G:T	0	-1.03783e-08	-2.85676	1.15649e-200	-1.03783e-08	-2.87394
43716581	chr19:43716581:A:G	0	-2.6287	0.833371	1.76367e-201	-2.91766	-1.83685
43716584	chr19:43716584:C:G	0	-1.03783e-08	-3.1086	1.27007e-200	-1.03783e-08	-2.78025
43716638	chr19:43716638:G:A	0	-1.03783e-08	0.797811	1.9164e-199	-1.03783e-08	-0.0662948
43716904	chr19:43716904:G:A	0	-1.03783e-08	-3.11701	9.12573e-201	-1.03783e-08	-3.11081
43717095	chr19:43717095:G:A	0	-1.03783e-08	-2.96766	2.53297e-200	-1.03783e-08	-2.08994
43717113	chr19:43717113:T:C	0	-3.21252	-3.10807	3.74845e-202	-3.27527	-3.02789
43717430	chr19:43717430:A:C	0	-1.03783e-08	-2.27706	1.02881e-200	-1.03783e-08	-2.99093
43717638	chr19:43717638:G:A	0	-1.03783e-08	-2.95152	9.07292e-201	-1.03783e-08	-3.11662
43717668	chr19:43717668:C:T	0	-1.03783e-08	-3.01201	1.1128e-200	-1.03783e-08	-2.91245
43717803	chr19:43717803:C:T	0	-1.03783e-08	-2.43884	9.82645e-201	-1.03783e-08	-3.03684
43717840	chr19:43717840:C:A	0	-3.47929	-3.1173	2.95298e-202	-3.46787	-3.07382
43718405	chr19:43718405:G:A	0	-1.03783e-08	-3.07417	9.36792e-201	-1.03783e-08	-3.08462
43718657	chr19:43718657:G:A	0	-1.03783e-08	-2.72132	1.60334e-200	-1.03783e-08	-2.54724
43718729	chr19:43718729:G:A	0	-1.03783e-08	-3.09863	9.29074e-201	-1.03783e-08	-3.0929
43718961	chr19:43718961:G:A	0	-2.93222	-1.54036	1.07686e-201	-3.27348	-1.97438
43718973	chr19:43718973:C:T	0	-2.23973	-3.06082	4.86825e-202	-2.94919	-3.09258
43718993	chr19:43718993:C:T	0	-3.16891	-3.11598	4.12662e-202	-3.22783	-2.97921
43719104	chr19:43719104:G:A	0	-1.03783e-08	-3.08675	1.02353e-200	-1.03783e-08	-2.99607
43719260	chr19:43719260:C:T	0	-3.4096	-3.11514	3.61698e-202	-3.45306	-2.8858
43719515	chr19:43719515:G:C	0	-3.39662	-2.27515e-08	6.34818e-201	-3.47375	-2.27515e-08
43719807	chr19:43719807:G:A	0	-1.03783e-08	0.687093	8.6709e-200	-1.03783e-08	-0.859355
43719970	chr19:43719970:CT:C	0	-1.03783e-08	-3.10075	9.26239e-201	-1.03783e-08	-3.09595
43720009	chr19:43720009:T:A	0	-1.6908	-3.00616	5.69995e-202	-2.97636	-2.90768
43720304	chr19:43720304:C:G	0	-2.87717	-3.11728	5.64189e-202	-2.93596	-2.95832
43720347	chr19:43720347:GCTTT:G	0	-1.03783e-08	-3.08549	1.00052e-200	-1.03783e-08	-3.0188
43720564	chr19:43720564:A:T	0	-1.03783e-08	-2.96035	1.03261e-200	-1.03783e-08	-2.98724
43721015	chr19:43721015:T:G	0	-2.97234	-3.1145	3.016e-202	-3.41899	-3.10158
43721026	chr19:43721026:C:T	0	-1.03783e-08	-0.980039	6.68283e-200	-1.03783e-08	-1.11979
43721102	chr19:43721102:C:T	0	-1.03783e-08	-3.11717	9.30395e-201	-1.03783e-08	-3.09147
43721214	chr19:43721214:A:G	0	-1.03783e-08	-2.77825	1.39963e-200	-1.03783e-08	-2.68312
43721344	chr19:43721344:C:CTGG	0	-1.03783e-08	-3.10961	1.13948e-200	-1.03783e-08	-2.88875
43721642	chr19:43721642:C:T	0	-3.45021	-3.00435	3.16496e-202	-3.43473	-3.03763
43721918	chr19:43721918:T:C	0	-3.43261	-3.05199	3.41934e-202	-3.4177	-2.97735
43721975	chr19:43721975:C:T	0	-3.43585	-3.03209	3.35833e-202	-3.43462	-2.97843
43722055	chr19:43722055:G:T	0	-1.03783e-08	-2.57678	1.80056e-200	-1.03783e-08	-2.43123
43722268	chr19:43722268:A:G	0	-1.03783e-08	-1.58514	1.76853e-200	-1.03783e-08	-2.44918
43722371	chr19:43722371:G:A	0	-1.03783e-08	-3.10371	9.80396e-201	-1.03783e-08	-3.03913
43722574	chr19:43722574:G:A	0	-1.03783e-08	-1.99295	1.37428e-200	-1.03783e-08	-2.7014
43722644	chr19:43722644:C:T	0	-1.03783e-08	-1.48072	6.36542e-200	-1.03783e-08	-1.16845
43722839	chr19:43722839:A:G	0	-1.03783e-08	-2.21303	1.40805e-200	-1.03783e-08	-2.67712
43723089	chr19:43723089:C:T	0	-1.03783e-08	-2.87907	1.24613e-200	-1.03783e-08	-2.79929
43723219	chr19:43723219:G:A	0	-1.03783e-08	-2.76539	1.41935e-200	-1.03783e-08	-2.66913
43723670	chr19:43723670:C:A	0	-1.03783e-08	-3.08051	9.48832e-201	-1.03783e-08	-3.07185
43723872	chr19:43723872:G:A	0	-1.03783e-08	1.12497	1.29319e-199	-1.03783e-08	-0.459633
43724393	chr19:43724393:G:A	0	-1.03783e-08	-3.0959	9.14061e-201	-1.03783e-08	-3.10919
43725145	chr19:43725145:C:T	0	-2.96812	-3.11206	2.96628e-202	-3.43142	-3.10577
43725203	chr19:43725203:G:A	0	-1.03783e-08	-2.60184	1.81113e-200	-1.03783e-08	-2.42538
43725255	chr19:43725255:G:A	0	-1.03783e-08	-2.78048	3.915e-200	-1.03783e-08	-1.65451
43725293	chr19:43725293:C:T	0	-1.03783e-08	-3.09744	1.00831e-200	-1.03783e-08	-3.01105
43725357	chr19:43725357:A:G	0	-1.03783e-08	-2.5965	1.1084e-200	-1.03783e-08	-2.91641
43725758	chr19:43725758:G:A	0	-1.03783e-08	-2.59739	1.11267e-200	-1.03783e-08	-2.91256
43725993	chr19:43725993:C:T	0	-3.06232	-2.27515e-08	1.12777e-200	-2.89908	-2.27515e-08
43726185	chr19:43726185:G:A	0	-1.03783e-08	-3.11524	9.5196e-201	-1.03783e-08	-3.06856
43726512	chr19:43726512:A:G	0	-3.41487	-3.03901	3.41106e-202	-3.39353	-3.00395
43726568	chr19:43726568:C:G	0	-1.03783e-08	-2.85774	1.25356e-200	-1.03783e-08	-2.79334
43726991	chr19:43726991:T:C	0	-1.03783e-08	-3.06729	1.06077e-200	-1.03783e-08	-2.96033
43727184	chr19:43727184:G:A	0	-1.03783e-08	-3.11058	1.00653e-200	-1.03783e-08	-3.01282
43727569	chr19:43727569:A:G	0	-1.03783e-08	-3.01483	1.11052e-200	-1.03783e-08	-2.9145
43728106	chr19:43728106:A:G	0	-1.03783e-08	-1.82438	3.74099e-200	-1.03783e-08	-1.69998
43728187	chr19:43728187:T:C	0	-1.03783e-08	-3.10241	9.20212e-201	-1.03783e-08	-3.10248
43728213	chr19:43728213:C:T	0	-1.03783e-08	-2.84742	1.13469e-200	-1.03783e-08	-2.89297
43728584	chr19:43728584:T:C	0	-3.53135	-2.76895	3.6e-202	-3.22621	-3.11735
43729165	chr19:43729165:C:A	0	-1.03783e-08	-2.83716	9.16594e-201	-1.03783e-08	-3.10642
43729269	chr19:43729269:G:A	0	-1.03783e-08	-3.09041	9.06968e-201	-1.03783e-08	-3.11698
43729536	chr19:43729536:C:T	0	-1.03783e-08	4.21474	7.73271e-199	-1.03783e-08	1.32872
43729750	chr19:43729750:G:A	0	-2.54032	-2.27515e-08	2.6163e-200	-2.05757	-2.27515e-08
43730363	chr19:43730363:T:C	0	-3.04631	-3.06878	6.00972e-202	-3.15678	-2.67434
43730424	chr19:43730424:T:C	0	-1.03783e-08	-3.11102	9.20944e-201	-1.03783e-08	-3.10168
43730547	chr19:43730547:C:T	0	-1.03783e-08	-3.09656	1.06675e-200	-1.03783e-08	-2.95472
43730552	chr19:43730552:G:A	0	-1.03783e-08	-0.911564	2.23903e-200	-1.03783e-08	-2.21328
43730709	chr19:43730709:G:A	0	-3.41155	-2.43296	6.04361e-202	-3.22651	-2.59899
43730788	chr19:43730788:G:A	0	-1.03783e-08	-0.68015	2.47271e-200	-1.03783e-08	-2.11401
43731383	chr19:43731383:G:A	0	-2.66462	-2.92851	5.8658e-202	-2.85944	-2.99592
43732259	chr19:43732259:T:C	0	-1.03783e-08	-0.7584	1.41831e-199	-1.03783e-08	-0.367279
43732307	chr19:43732307:A:G	0	-1.03783e-08	0.0473995	4.13076e-200	-1.03783e-08	-1.60087
43732562	chr19:43732562:G:A	0	-1.03783e-08	-1.18268	5.84182e-200	-1.03783e-08	-1.25429
43732625	chr19:43732625:C:A	0	-3.45342	0.270476	3.45018e-201	-3.3754	-0.708081
43733239	chr19:43733239:T:C	0	-2.45225	-2.27515e-08	5.94788e-201	-3.53888	-2.27515e-08
43733556	chr19:43733556:G:T	0	-1.03783e-08	-0.761576	1.39483e-199	-1.03783e-08	-0.38397
43733682	chr19:43733682:C:T	0	-1.03783e-08	-2.36839	1.15466e-200	-1.03783e-08	-2.87552
43733986	chr19:43733986:A:C	0	-1.03783e-08	0.0949631	4.18102e-200	-1.03783e-08	-1.58877
43734000	chr19:43734000:G:A	0	-2.45999	-2.92383	6.83545e-202	-2.7135	-2.98888
43734195	chr19:43734195:A:G	0	-2.60429	-2.88347	6.18085e-202	-2.83256	-2.97049
43735308	chr19:43735308:T:C	0	-1.03783e-08	-3.07172	9.38367e-201	-1.03783e-08	-3.08294
43735547	chr19:43735547:G:A	0	-1.03783e-08	-2.35863	1.24209e-200	-1.03783e-08	-2.80253
43735702	chr19:43735702:G:A	0	-1.03783e-08	-0.66112	1.52086e-199	-1.03783e-08	-0.297468
43735876	chr19:43735876:G:A	0	-3.12284	-2.27515e-08	6.40458e-201	-3.4649	-2.27515e-08
43736025	chr19:43736025:A:G	0	-3.12663	-2.27515e-08	9.90145e-201	-3.02923	-2.27515e-08
43736429	chr19:43736429:G:GT	0	-1.03783e-08	-0.768191	1.09083e-199	-1.03783e-08	-0.629807
43737399	chr19:43737399:G:T	0	-1.03783e-08	-0.408099	3.19283e-200	-1.03783e-08	-1.85842
43737435	chr19:43737435:C:T	0	-1.03783e-08	-1.36467	7.62678e-200	-1.03783e-08	-0.987662
43738017	chr19:43738017:T:C	0	-1.03783e-08	-1.13225	7.35343e-200	-1.03783e-08	-1.02416
43738545	chr19:43738545:CTAAGA:C	0	-2.22417	-2.93952	9.01666e-202	-2.41488	-3.01055
43738987	chr19:43738987:A:C	0	-1.03783e-08	-1.1287	7.66467e-200	-1.03783e-08	-0.982707
43740271	chr19:43740271:A:G	0	-3.53594	-2.88263	3.34098e-202	-3.52545	-2.89278
43741414	chr19:43741414:A:G	0	-1.03783e-08	-1.90234	2.10795e-200	-1.03783e-08	-2.27361
43741515	chr19:43741515:C:G	0	-1.03783e-08	-2.68231	2.30974e-200	-1.03783e-08	-2.18219
43741981	chr19:43741981:C:G	0	-1.03783e-08	-3.11441	9.33249e-201	-1.03783e-08	-3.08841
43742448	chr19:43742448:T:A	0	-2.59986	-2.68265	6.8017e-202	-2.81684	-2.89048
43742554	chr19:43742554:A:G	0	-2.62901	-2.67034	6.24047e-202	-2.84062	-2.95283
43742802	chr19:43742802:G:C	0	-1.03783e-08	-3.09694	9.07273e-201	-1.03783e-08	-3.11664
43742818	chr19:43742818:C:T	0	-2.57075	-2.63534	6.74158e-202	-2.78239	-2.93381
43743002	chr19:43743002:G:A	0	-1.03783e-08	-2.46936	1.87194e-200	-1.03783e-08	-2.39235
43743162	chr19:43743162:C:T	0	-1.03783e-08	-2.24552	1.70099e-200	-1.03783e-08	-2.48812
43743417	chr19:43743417:T:C	0	-3.54048	-1.28377	1.7464e-201	-3.5337	-1.23066
43744472	chr19:43744472:G:A	0	-1.03783e-08	-1.65027	2.11308e-200	-1.03783e-08	-2.27118
43744473	chr19:43744473:G:A	0	-2.73225	-2.75091	5.59896e-202	-2.95734	-2.94458
43744726	chr19:43744726:A:G	0	-2.69179	-2.88468	4.78607e-202	-2.99123	-3.06756
43745985	chr19:43745985:G:A	0	-1.03783e-08	-2.47412	1.57033e-200	-1.03783e-08	-2.56804
43746098	chr19:43746098:G:A	0	-3.54257	-0.887619	2.43913e-201	-3.54102	-0.889252
43746135	chr19:43746135:T:C	0	-1.03783e-08	-3.10662	9.28918e-201	-1.03783e-08	-3.09306
43746589	chr19:43746589:G:A	0	-1.03783e-08	-1.13808	7.24198e-200	-1.03783e-08	-1.03943
43746623	chr19:43746623:ATCTGAGCAGGGG:A	0	-3.54016	-1.20297	1.87139e-201	-3.53359	-1.16164
43746654	chr19:43746654:G:A	0	-3.52071	-2.27515e-08	8.04506e-201	-3.23685	-2.27515e-08
43746679	chr19:43746679:A:G	0	-2.70068	-0.603349	2.50138e-201	-2.9946	-1.41048
43747002	chr19:43747002:G:A	0	-1.03783e-08	-1.63778	5.00048e-200	-1.03783e-08	-1.40979
43747273	chr19:43747273:C:T	0	-2.45461	-2.98001	5.41596e-202	-2.8319	-3.10324
43747318	chr19:43747318:A:T	0	-2.52023	-3.03152	5.09974e-202	-2.88087	-3.11444
43747382	chr19:43747382:G:A	0	-1.03783e-08	-2.95349	1.33797e-200	-1.03783e-08	-2.72817
43747404	chr19:43747404:A:G	0	-1.03783e-08	-1.13808	7.24198e-200	-1.03783e-08	-1.03943
43747437	chr19:43747437:G:A	0	-1.03783e-08	-0.304019	1.37877e-199	-1.03783e-08	-0.395552
43747595	chr19:43747595:G:A	0	-1.03783e-08	-1.13808	7.24198e-200	-1.03783e-08	-1.03943
43747952	chr19:43747952:C:T	0	-1.03783e-08	1.92585	2.99723e-199	-1.03783e-08	0.380945
43748380	chr19:43748380:C:T	0	-1.03783e-08	-3.02046	1.02945e-200	-1.03783e-08	-2.9903
43748753	chr19:43748753:G:C	0	-1.03783e-08	-3.11731	9.07877e-201	-1.03783e-08	-3.11597
43748951	chr19:43748951:AC:A	0	-1.03783e-08	-3.02374	9.77021e-201	-1.03783e-08	-3.04258
43748964	chr19:43748964:C:T	0	-1.03783e-08	-2.95836	1.19231e-200	-1.03783e-08	-2.84344
43749060	chr19:43749060:C:G	0	-1.03783e-08	-1.11035	7.73287e-200	-1.03783e-08	-0.973848
43749257	chr19:43749257:G:A	0	-1.03783e-08	-1.40156	5.90698e-200	-1.03783e-08	-1.24319
43749436	chr19:43749436:G:A	0	-2.4798	-3.04596	5.23857e-202	-2.85199	-3.11646
43749526	chr19:43749526:C:T	0	-1.03783e-08	0.601679	7.19614e-200	-1.03783e-08	-1.04578
43749819	chr19:43749819:C:T	0	-3.23654	-3.09608	3.54786e-202	-3.24457	-3.11358
43749842	chr19:43749842:T:C	0	-1.03783e-08	1.21259	9.59062e-200	-1.03783e-08	-0.758542
43749959	chr19:43749959:C:T	0	-1.03783e-08	-0.0732587	3.65476e-200	-1.03783e-08	-1.7233
43750190	chr19:43750190:CCA:C	0	-1.03783e-08	-3.07344	9.06808e-201	-1.03783e-08	-3.11715
43750820	chr19:43750820:C:T	0	-3.44526	-1.15529	6.97835e-202	-3.19598	-2.4857
43750826	chr19:43750826:C:T	0	-1.03783e-08	-3.02374	9.77021e-201	-1.03783e-08	-3.04258
43750998	chr19:43750998:T:C	0	-2.68334	-1.00501	2.06967e-201	-2.97837	-1.61616
43751104	chr19:43751104:T:C	0	-2.5882	-1.56078	1.43591e-201	-2.90374	-2.05638
43751123	chr19:43751123:C:T	0	-1.03783e-08	-2.87485	1.14015e-200	-1.03783e-08	-2.88817
43751416	chr19:43751416:C:T	0	-1.03783e-08	-2.82787	1.01413e-200	-1.03783e-08	-3.0053
43751536	chr19:43751536:G:C	0	-1.03783e-08	-1.20938	7.06174e-200	-1.03783e-08	-1.06464
43751606	chr19:43751606:G:A	0	-1.03783e-08	-2.45215	1.89376e-200	-1.03783e-08	-2.38076
43752053	chr19:43752053:T:C	0	-2.53618	-1.36492	1.7832e-201	-2.88049	-1.86301
43752234	chr19:43752234:T:C	0	-2.64631	-1.10885	1.97769e-201	-2.95257	-1.68741
43752713	chr19:43752713:C:A	0	-3.48767	-0.493697	1.60169e-201	-3.41983	-1.43102
43752758	chr19:43752758:T:C	0	-2.62836	-0.979816	2.2373e-201	-2.93972	-1.57693
43753295	chr19:43753295:T:C	0	-1.03783e-08	-1.58798	2.71891e-200	-1.03783e-08	-2.0191
43753432	chr19:43753432:G:A	0	-3.54548	-0.996497	2.10801e-201	-3.54538	-1.03079
43753650	chr19:43753650:G:A	0	-1.03783e-08	0.701571	7.07798e-200	-1.03783e-08	-1.06234
43753932	chr19:43753932:AAC:A	0	-3.00153	-2.52468	5.06702e-202	-3.15864	-2.8431
43754261	chr19:43754261:G:C	0	-1.03783e-08	-3.10845	1.27332e-200	-1.03783e-08	-2.7777
43754306	chr19:43754306:A:G	0	-2.57077	-0.851303	2.69629e-201	-2.88404	-1.446
43754343	chr19:43754343:C:T	0	-1.03783e-08	0.593362	6.68627e-200	-1.03783e-08	-1.11927
43754382	chr19:43754382:T:C	0	-1.03783e-08	1.122	1.20574e-199	-1.03783e-08	-0.529647
43754487	chr19:43754487:T:G	0	-1.03783e-08	-1.45252	4.72075e-200	-1.03783e-08	-1.46736
43754567	chr19:43754567:T:A	0	-1.03783e-08	-3.03188	1.02148e-200	-1.03783e-08	-2.99807
43755209	chr19:43755209:A:G	0	-2.54634	-0.889436	2.6195e-201	-2.86598	-1.49295
43755318	chr19:43755318:G:A	0	-1.03783e-08	-3.11731	9.07877e-201	-1.03783e-08	-3.11597
43755413	chr19:43755413:A:G	0	-2.55079	-0.852422	2.70824e-201	-2.87107	-1.45454
43755509	chr19:43755509:T:C	0	-1.03783e-08	-2.45215	1.89376e-200	-1.03783e-08	-2.38076
43755813	chr19:43755813:GA:G	0	-3.52653	-2.27515e-08	7.21317e-201	-3.346	-2.27515e-08
43756047	chr19:43756047:T:C	0	-2.45162	-3.04588	4.94219e-202	-2.9098	-3.11689
43756064	chr19:43756064:A:G	0	-3.23616	-2.9711	3.62743e-202	-3.23583	-3.10014
43756367	chr19:43756367:CCTTA:C	0	-2.64823	-2.84548	4.78869e-202	-3.01822	-3.04002
43756420	chr19:43756420:T:C	0	-2.51489	-0.992947	2.21696e-201	-2.91159	-1.61418
43756456	chr19:43756456:GTAT:G	0	-1.03783e-08	0.491377	6.16422e-200	-1.03783e-08	-1.20057
43756529	chr19:43756529:A:C	0	-2.46964	-1.04554	2.37729e-201	-2.80361	-1.65235
43756565	chr19:43756565:A:G	0	-1.03783e-08	-3.02374	9.77021e-201	-1.03783e-08	-3.04258
43756798	chr19:43756798:T:C	0	-1.03783e-08	-2.54493	1.09023e-200	-1.03783e-08	-2.93294
43757029	chr19:43757029:G:A	0	-1.03783e-08	-2.93615	1.02101e-200	-1.03783e-08	-2.99854
43757380	chr19:43757380:G:C	0	-3.2564	-2.97152	3.56715e-202	-3.25258	-3.10016
43758306	chr19:43758306:T:TC	0	-2.59908	-2.89891	5.13096e-202	-2.91482	-3.07438
43758393	chr19:43758393:A:G	0	-2.62703	-2.88959	5.0223e-202	-2.94041	-3.0702
43758693	chr19:43758693:T:C	0	-1.03783e-08	0.0715962	4.52079e-200	-1.03783e-08	-1.51064
43758795	chr19:43758795:C:T	0	-1.03783e-08	-2.84714	9.93165e-201	-1.03783e-08	-3.02619
43758823	chr19:43758823:C:T	0	-2.82814	-0.118946	4.50184e-201	-2.58421	-1.23322
43758945	chr19:43758945:T:C	0	-1.03783e-08	-0.72701	5.53038e-200	-1.03783e-08	-1.30907
43758951	chr19:43758951:G:A	0	-1.03783e-08	-3.0636	1.15645e-200	-1.03783e-08	-2.87397
43759167	chr19:43759167:T:C	0	-2.87847	-3.04279	2.77292e-201	-1.28801	-3.014
43759220	chr19:43759220:G:A	0	-1.03783e-08	-1.70159	6.7971e-200	-1.03783e-08	-1.10283
43759420	chr19:43759420:T:C	0	-1.03783e-08	-3.1153	9.07157e-201	-1.03783e-08	-3.11677
43759455	chr19:43759455:T:G	0	-3.38253	-2.80956	3.49517e-202	-3.32746	-3.04566
43759504	chr19:43759504:G:A	0	-1.03783e-08	0.0382392	2.28928e-199	-1.03783e-08	0.111496
43759568	chr19:43759568:TG:T	0	-1.03783e-08	-2.06986	1.62977e-200	-1.03783e-08	-2.53089
43759614	chr19:43759614:G:A	0	-2.44923	-3.11514	7.23909e-202	-2.53068	-3.11432
43759896	chr19:43759896:A:G	0	-1.03783e-08	-2.60745	2.1984e-200	-1.03783e-08	-2.2316
43759957	chr19:43759957:T:C	0	-3.53137	-1.98151	3.89491e-202	-3.45865	-2.80618
43760477	chr19:43760477:A:G	0	-1.03783e-08	-2.84967	1.16686e-200	-1.03783e-08	-2.86501
43760701	chr19:43760701:C:T	0	-1.03783e-08	-2.57127	1.12102e-200	-1.03783e-08	-2.90509
43760738	chr19:43760738:C:T	0	-1.03783e-08	-1.98591	5.03964e-200	-1.03783e-08	-1.40199
43760959	chr19:43760959:G:A	0	-2.65261	-2.27515e-08	1.38129e-200	-2.69631	-2.27515e-08
43760961	chr19:43760961:AC:A	0	-1.03783e-08	-2.04005	2.94663e-200	-1.03783e-08	-1.93867
43761159	chr19:43761159:G:A	0	-1.03783e-08	-3.05816	9.39969e-201	-1.03783e-08	-3.08124
43761256	chr19:43761256:T:A	0	-1.03783e-08	-3.06993	9.07517e-201	-1.03783e-08	-3.11637
43761943	chr19:43761943:T:C	0	-1.03783e-08	-2.58227	1.10438e-200	-1.03783e-08	-2.92004
43762124	chr19:43762124:G:A	0	-1.03783e-08	-2.57749	1.1071e-200	-1.03783e-08	-2.91758
43762163	chr19:43762163:C:T	0	-1.03783e-08	-3.03191	9.57798e-201	-1.03783e-08	-3.06245
43762444	chr19:43762444:G:A	0	-3.0084	-2.27515e-08	8.56746e-201	-3.17394	-2.27515e-08
43762476	chr19:43762476:C:T	0	-1.03783e-08	-3.09651	1.19153e-200	-1.03783e-08	-2.84409
43762806	chr19:43762806:A:T	0	-1.03783e-08	-3.1057	9.21311e-201	-1.03783e-08	-3.10129
43762931	chr19:43762931:A:G	0	-1.03783e-08	-2.4631	1.18101e-200	-1.03783e-08	-2.85295
43763434	chr19:43763434:T:C	0	-1.03783e-08	-2.3656	1.22964e-200	-1.03783e-08	-2.8126
43763727	chr19:43763727:G:A	0	-3.27315	-2.86934	1.39828e-201	-2.11804	-2.86863
43763854	chr19:43763854:T:C	0	-2.08598	-3.08674	8.20125e-202	-2.55113	-2.96908
43763884	chr19:43763884:C:T	0	-3.42114	-2.95268	3.58873e-202	-3.43541	-2.91129
43764103	chr19:43764103:C:G	0	-1.03783e-08	-3.07669	9.53499e-201	-1.03783e-08	-3.06695
43764502	chr19:43764502:T:C	0	-2.3098	-2.59428	1.24583e-201	-2.55423	-2.54788
43764526	chr19:43764526:C:T	0	-2.2831	-2.65645	1.19224e-201	-2.52226	-2.62382
43764578	chr19:43764578:TGTC:T	0	-2.20829	-2.66687	1.25924e-201	-2.45269	-2.63872
43764721	chr19:43764721:A:G	0	-2.68485	-2.3152	9.19151e-202	-2.77975	-2.62646
43764880	chr19:43764880:T:A	0	-2.15891	-2.59739	1.35795e-201	-2.44778	-2.56816
43764990	chr19:43764990:G:A	0	-2.56216	-2.59054	9.45414e-202	-2.61746	-2.76058
43764999	chr19:43764999:AGT:A	0	-2.22091	-2.57414	1.31342e-201	-2.50214	-2.54714
43765089	chr19:43765089:A:G	0	-2.18326	-2.59074	1.36236e-201	-2.46929	-2.5434
43765155	chr19:43765155:C:T	0	-1.03783e-08	-3.07459	1.06687e-200	-1.03783e-08	-2.9546
43765382	chr19:43765382:C:T	0	-1.03783e-08	-3.04758	1.07679e-200	-1.03783e-08	-2.94534
43765479	chr19:43765479:T:G	0	-3.43819	-2.37262	5.08519e-202	-3.26048	-2.73769
43765557	chr19:43765557:G:A	0	-3.42107	-2.99295	3.23857e-202	-3.40703	-3.04234
43765762	chr19:43765762:G:A	0	-3.16568	-2.27515e-08	7.6507e-201	-3.28712	-2.27515e-08
43765885	chr19:43765885:G:C	0	-2.78465	-2.44632	7.72019e-202	-2.88061	-2.70004
43765913	chr19:43765913:C:T	0	-2.58811	-2.42803	8.61651e-202	-2.76012	-2.71069
43766390	chr19:43766390:T:C	0	-3.50032	-3.03175	2.82234e-202	-3.49333	-3.0936
43766657	chr19:43766657:C:T	0	-1.03783e-08	-1.73287	1.88717e-200	-1.03783e-08	-2.38425
43766667	chr19:43766667:A:G	0	-3.23641	-3.11545	3.14143e-202	-3.43345	-3.04637
43766773	chr19:43766773:G:A	0	-2.51522	-2.43085	9.4044e-202	-2.68588	-2.69744
43766914	chr19:43766914:A:C	0	-1.97451	-3.11303	6.02769e-202	-2.77669	-3.05145
43766930	chr19:43766930:G:A	0	-1.03783e-08	-3.1146	9.11173e-201	-1.03783e-08	-3.11235
43767783	chr19:43767783:A:G	0	-1.03783e-08	-2.16993	5.79665e-200	-1.03783e-08	-1.26205
43768036	chr19:43768036:G:A	0	-3.51048	-2.1693	4.81265e-202	-3.36697	-2.68628
43768194	chr19:43768194:A:G	0	-2.3419	-2.72751	7.62886e-202	-2.89074	-2.70182
43768202	chr19:43768202:A:G	0	-3.47418	-3.00359	3.02737e-202	-3.46461	-3.05219
43769364	chr19:43769364:T:C	0	-1.79971	-3.11351	6.88204e-202	-2.64408	-3.0515
43769691	chr19:43769691:T:C	0	-1.03783e-08	-2.94329	9.3797e-201	-1.03783e-08	-3.08337
43769980	chr19:43769980:C:T	0	-3.43032	-2.89649	3.71554e-202	-3.3651	-2.94688
43770314	chr19:43770314:C:T	0	-1.03783e-08	-3.11636	9.42767e-201	-1.03783e-08	-3.07826
43770324	chr19:43770324:A:G	0	-1.03783e-08	-3.00104	9.13967e-201	-1.03783e-08	-3.10929
43770435	chr19:43770435:C:T	0	-2.41095	-2.78005	7.97136e-202	-2.582	-2.96665
43770530	chr19:43770530:A:G	0	-2.70126	-2.77343	5.4193e-202	-3.07209	-2.86244
43770718	chr19:43770718:C:T	0	-1.03783e-08	-2.82591	9.14755e-201	-1.03783e-08	-3.10843
43770887	chr19:43770887:T:C	0	-1.03783e-08	-2.82324	9.14296e-201	-1.03783e-08	-3.10893
43771221	chr19:43771221:G:A	0	-3.33279	-3.11715	3.13719e-202	-3.3759	-3.10527
43771345	chr19:43771345:G:A	0	-2.43532	-2.27515e-08	1.79215e-200	-2.43591	-2.27515e-08
43771354	chr19:43771354:C:T	0	-3.48315	0.211994	2.4246e-201	-3.42953	-1.00672
43771586	chr19:43771586:G:C	0	-1.03783e-08	-3.11568	1.02107e-200	-1.03783e-08	-2.99847
43772218	chr19:43772218:A:G	0	-3.2195	-2.95141	3.72685e-202	-3.31177	-2.99716
43772435	chr19:43772435:G:A	0	-3.18614	-2.96954	3.76839e-202	-3.28425	-3.0136
43772731	chr19:43772731:A:G	0	-1.44992	-2.47609	2.39682e-201	-1.96275	-2.48502
43772784	chr19:43772784:G:A	0	-1.03783e-08	-3.11286	9.7782e-201	-1.03783e-08	-3.04176
43772789	chr19:43772789:G:A	0	-1.03783e-08	-2.9867	1.0381e-200	-1.03783e-08	-2.98194
43772827	chr19:43772827:C:T	0	-1.03783e-08	-2.83128	1.35236e-200	-1.03783e-08	-2.71747
43772832	chr19:43772832:C:T	0	-1.03783e-08	-2.82485	9.20138e-201	-1.03783e-08	-3.10256
43772885	chr19:43772885:G:T	0	-3.11226	-3.01276	3.83619e-202	-3.21167	-3.06835
43772974	chr19:43772974:T:C	0	-1.03783e-08	-2.81585	9.21459e-201	-1.03783e-08	-3.10113
43772975	chr19:43772975:C:T	0	-1.03783e-08	-2.5346	1.68498e-200	-1.03783e-08	-2.49758
43773032	chr19:43773032:G:A	0	-1.03783e-08	-2.16151	6.71633e-200	-1.03783e-08	-1.11479
43773222	chr19:43773222:G:A	0	-1.03783e-08	-2.96606	9.38767e-201	-1.03783e-08	-3.08252
43773253	chr19:43773253:T:C	0	-3.49976	-2.27515e-08	6.58666e-201	-3.43687	-2.27515e-08
43773832	chr19:43773832:A:C	0	-1.03783e-08	-3.10532	9.36872e-201	-1.03783e-08	-3.08454
43773935	chr19:43773935:T:C	0	-1.03783e-08	-1.04684	3.04321e-199	-1.03783e-08	0.396169
43774020	chr19:43774020:C:G	0	-1.03783e-08	-3.01083	1.47493e-200	-1.03783e-08	-2.63072
43774829	chr19:43774829:C:T	0	-1.03783e-08	-3.09339	1.07721e-200	-1.03783e-08	-2.94495
43775637	chr19:43775637:A:G	0	-3.13175	-3.11592	5.28434e-202	-2.87655	-3.0832
43775869	chr19:43775869:G:A	0	-1.03783e-08	-3.10872	1.03723e-200	-1.03783e-08	-2.98277
43775988	chr19:43775988:C:T	0	-1.03783e-08	-3.10131	9.2309e-201	-1.03783e-08	-3.09936
43776139	chr19:43776139:A:T	0	-1.03783e-08	-2.85983	1.2026e-200	-1.03783e-08	-2.83484
43776209	chr19:43776209:C:G	0	-1.03783e-08	-1.2669	2.52707e-200	-1.03783e-08	-2.09227
43776567	chr19:43776567:C:T	0	-1.03783e-08	-3.10155	9.07611e-201	-1.03783e-08	-3.11627
43776828	chr19:43776828:T:G	0	-1.11531	-2.89034	1.29094e-201	-2.04918	-3.01736
43776869	chr19:43776869:A:C	0	-1.03783e-08	-2.69659	2.11424e-200	-1.03783e-08	-2.27063
43776888	chr19:43776888:G:A	0	-1.03783e-08	-3.11074	9.06813e-201	-1.03783e-08	-3.11715
43776898	chr19:43776898:G:C	0	-1.03783e-08	-2.82603	9.5065e-201	-1.03783e-08	-3.06994
43777410	chr19:43777410:T:C	0	-3.19758	-3.10147	1.25267e-201	-1.99915	-3.09749
43777633	chr19:43777633:G:A	0	-3.46211	-2.27515e-08	5.91885e-201	-3.54377	-2.27515e-08
43777746	chr19:43777746:G:A	0	5.45517	-3.08404	2.76746e-200	1.04931	-3.0507
43778367	chr19:43778367:G:C	0	-1.03783e-08	-2.29295	1.71859e-200	-1.03783e-08	-2.47782
43778377	chr19:43778377:C:A	0	5.10082	-3.07721	2.12355e-200	0.770835	-3.03707
43778440	chr19:43778440:T:C	0	-3.30408	-2.92824	9.34859e-202	-2.34573	-3.04355
43778441	chr19:43778441:G:A	0	-1.03783e-08	-1.23863	4.24448e-200	-1.03783e-08	-1.57371
43778621	chr19:43778621:T:C	0	-1.03783e-08	-2.20244	4.75213e-200	-1.03783e-08	-1.46074
43778658	chr19:43778658:C:T	0	-1.43901	-1.53581	7.68788e-201	-2.87942	-0.402845
43778879	chr19:43778879:T:C	0	5.16646	-3.10896	2.18176e-200	0.847914	-3.08711
43779064	chr19:43779064:G:T	0	-1.42721	-1.54705	7.53047e-201	-2.88027	-0.422689
43779080	chr19:43779080:C:T	0	2.91921	-3.11364	2.02679e-201	-1.62259	-2.99287
43779420	chr19:43779420:G:C	0	-1.03783e-08	-3.06445	1.20894e-200	-1.03783e-08	-2.82958
43779493	chr19:43779493:C:T	0	-1.03783e-08	-1.74144	1.13461e-199	-1.03783e-08	-0.590454
43779732	chr19:43779732:C:T	0	-1.03783e-08	-3.11733	1.04096e-200	-1.03783e-08	-2.97918
43780163	chr19:43780163:C:G	0	-2.38742	-2.63438	2.99049e-202	-3.42621	-3.10285
43780408	chr19:43780408:C:T	0	-1.03783e-08	-2.32474	1.86668e-200	-1.03783e-08	-2.39517
43781507	chr19:43781507:C:T	0	-1.03783e-08	-3.01086	1.01435e-200	-1.03783e-08	-3.00508
43782002	chr19:43782002:ATGCCC:A	0	-1.03783e-08	-2.94721	9.14123e-201	-1.03783e-08	-3.10912
43782101	chr19:43782101:G:A	0	-3.54503	-2.27515e-08	6.10666e-201	-3.51253	-2.27515e-08
43782158	chr19:43782158:G:A	0	-1.03783e-08	-3.04353	9.78061e-201	-1.03783e-08	-3.04151
43782321	chr19:43782321:G:A	0	-3.46091	-2.27515e-08	8.27435e-201	-3.20875	-2.27515e-08
43782361	chr19:43782361:A:G	0	0.590583	-2.60383	1.81976e-201	-2.01714	-2.70607
43782508	chr19:43782508:T:C	0	0.591765	-2.65387	1.73903e-201	-2.02004	-2.74854
43782610	chr19:43782610:C:T	0	0.75086	-2.64217	1.74465e-201	-2.01297	-2.75239
43782630	chr19:43782630:A:G	0	-1.03783e-08	-3.07381	9.27505e-201	-1.03783e-08	-3.09458
43782641	chr19:43782641:C:T	0	-1.03783e-08	-3.04314	9.78674e-201	-1.03783e-08	-3.04088
43782657	chr19:43782657:C:T	0	-2.94585	-2.27515e-08	2.37136e-200	-2.15587	-2.27515e-08
43782739	chr19:43782739:C:T	0	-1.03783e-08	-3.04314	9.78674e-201	-1.03783e-08	-3.04088
43782830	chr19:43782830:G:A	0	0.6546	-2.60978	1.74691e-201	-2.01169	-2.75237
43783555	chr19:43783555:C:T	0	0.508497	-3.08715	1.2465e-201	-2.12354	-2.97803
43783690	chr19:43783690:C:T	0	-1.03783e-08	-2.9622	9.87122e-201	-1.03783e-08	-3.03229
43783899	chr19:43783899:G:A	0	-1.03783e-08	-1.75845	9.86229e-200	-1.03783e-08	-0.730609
43783940	chr19:43783940:G:A	0	-1.03783e-08	-2.96917	9.11656e-201	-1.03783e-08	-3.11182
43784090	chr19:43784090:C:T	0	-1.03783e-08	-2.95297	9.13846e-201	-1.03783e-08	-3.10942
43784282	chr19:43784282:G:A	0	-1.03783e-08	-1.55109	1.37516e-199	-1.03783e-08	-0.398172
43784474	chr19:43784474:GGT:G	0	-2.88699	-3.11719	3.64263e-202	-3.50139	-2.8304
43785456	chr19:43785456:AG:A	0	-2.43452	-3.05984	6.88137e-202	-2.66044	-3.03525
43785598	chr19:43785598:G:A	0	-3.01246	-2.27515e-08	6.45622e-201	-3.45687	-2.27515e-08
43785672	chr19:43785672:A:G	0	0.587746	-2.72403	2.09788e-201	-1.89381	-2.68718
43785783	chr19:43785783:CTCTT:C	0	-2.79799	-3.11716	3.7e-202	-3.47388	-2.84228
43785793	chr19:43785793:T:C	0	-1.47996	-2.86028	2.84642e-201	-2.44245	-1.8334
43785842	chr19:43785842:CA:C	0	0.771346	-3.10754	1.2045e-201	-2.08243	-3.05342
43785861	chr19:43785861:T:A	0	0.616063	-2.7545	2.06388e-201	-1.87185	-2.72548
43785976	chr19:43785976:T:C	0	-2.92848	-3.11684	3.683e-202	-3.51264	-2.80813
43786083	chr19:43786083:C:T	0	-1.12755	-3.11578	9.48275e-202	-2.27065	-3.10437
43786327	chr19:43786327:C:T	0	-3.27426	-2.27515e-08	9.92097e-201	-3.02726	-2.27515e-08
43786328	chr19:43786328:G:A	0	-1.03783e-08	-1.5851	1.30938e-199	-1.03783e-08	-0.447192
43786750	chr19:43786750:G:GT	0	-2.93795	-3.11709	3.61066e-202	-3.51428	-2.82632
43786818	chr19:43786818:C:G	0	-1.03783e-08	-3.04314	9.78674e-201	-1.03783e-08	-3.04088
43787125	chr19:43787125:A:C	0	-1.03783e-08	-2.52077	1.10202e-200	-1.03783e-08	-2.92218
43787249	chr19:43787249:T:C	0	-1.03578	-3.10628	9.3142e-202	-2.30713	-3.08583
43787333	chr19:43787333:C:T	0	-1.03783e-08	-0.776116	1.05524e-199	-1.03783e-08	-0.662974
43787417	chr19:43787417:G:A	0	-3.04874	-1.40614	4.67652e-201	-2.71055	-1.06881
43787458	chr19:43787458:G:T	0	-1.03783e-08	-3.0425	9.79275e-201	-1.03783e-08	-3.04027
43787726	chr19:43787726:G:T	0	-1.03783e-08	-3.11721	9.35858e-201	-1.03783e-08	-3.08562
43787834	chr19:43787834:T:C	0	-1.0933	-3.11185	9.19645e-202	-2.3277	-3.07799
43787990	chr19:43787990:A:T	0	-1.20831	-3.1164	9.15225e-202	-2.32467	-3.08582
43788014	chr19:43788014:G:A	0	0.619227	-2.7514	2.05185e-201	-1.88215	-2.72102
43788092	chr19:43788092:A:G	0	1.19902	-3.08683	1.55663e-201	-1.78476	-3.09463
43788095	chr19:43788095:TATAA:T	0	-1.57185	-3.10289	6.2753e-202	-2.75296	-3.03491
43788128	chr19:43788128:TTATA:T	0	-1.03783e-08	-3.03899	9.86756e-201	-1.03783e-08	-3.03266
43788375	chr19:43788375:ATACT:A	0	-1.03783e-08	-3.03866	9.07434e-201	-1.03783e-08	-3.11646
43788395	chr19:43788395:T:A	0	-1.03783e-08	-3.11631	1.00532e-200	-1.03783e-08	-3.01403
43788419	chr19:43788419:ATAT:A	0	-1.03783e-08	-2.97116	1.04667e-200	-1.03783e-08	-2.97371
43788429	chr19:43788429:C:T	0	-3.53533	0.300122	1.59155e-200	-3.40188	0.847264
43788992	chr19:43788992:T:C	0	-1.23576	-3.11117	8.82305e-202	-2.33236	-3.11477
43789126	chr19:43789126:T:C	0	2.07848	-2.94309	6.33627e-201	-0.59748	-2.87814
43789181	chr19:43789181:C:T	0	-2.93079	-3.11733	3.53796e-202	-3.51233	-2.84862
43789204	chr19:43789204:T:C	0	-1.24857	-3.09168	9.89491e-202	-2.23761	-3.09487
43789445	chr19:43789445:TTCTA:T	0	-1.03783e-08	-3.05008	9.57449e-201	-1.03783e-08	-3.06281
43789754	chr19:43789754:C:T	0	-1.03783e-08	-1.57523	1.40281e-199	-1.03783e-08	-0.378264
43789834	chr19:43789834:C:A	0	0.647857	-3.11298	1.17034e-201	-2.11681	-3.04781
43789867	chr19:43789867:T:C	0	-1.14034	-3.10745	8.7537e-202	-2.37195	-3.08308
43789903	chr19:43789903:G:A	0	-1.05346	-3.10795	9.35726e-202	-2.30568	-3.08267
43790063	chr19:43790063:A:G	0	0.435776	-2.72276	2.00847e-201	-1.97086	-2.65368
43790314	chr19:43790314:A:G	0	0.433508	-2.7204	2.00862e-201	-1.97386	-2.6506
43790348	chr19:43790348:C:A	0	-2.90091	-3.11619	3.71212e-202	-3.50537	-2.80753
43790463	chr19:43790463:G:A	0	-1.03783e-08	-3.075	9.25709e-201	-1.03783e-08	-3.09652
43790588	chr19:43790588:C:T	0	-2.92287	-3.1172	3.61137e-202	-3.51025	-2.83016
43790716	chr19:43790716:C:T	0	-1.14532	-3.11717	9.47886e-202	-2.27045	-3.10498
43790794	chr19:43790794:T:C	0	-1.03783e-08	-2.91289	9.28709e-201	-1.03783e-08	-3.09329
43791567	chr19:43791567:TTC:T	0	-1.02985	-3.10949	1.03712e-201	-2.1697	-3.11576
43791854	chr19:43791854:A:G	0	0.419516	-2.61646	2.18976e-201	-2.00523	-2.53289
43792107	chr19:43792107:C:T	0	-1.32082	-3.04261	7.18069e-202	-2.53778	-3.11533
43792290	chr19:43792290:T:C	0	-1.03783e-08	-3.08682	9.06974e-201	-1.03783e-08	-3.11697
43792302	chr19:43792302:C:G	0	-3.48771	-1.20776	2.57912e-201	-3.25797	-1.11649
43792314	chr19:43792314:C:T	0	0.518251	-2.7623	1.96118e-201	-1.93292	-2.71544
43792331	chr19:43792331:A:G	0	0.696808	-2.76442	2.12549e-201	-1.83229	-2.73562
43792459	chr19:43792459:A:AAC	0	-1.03783e-08	-1.41446	9.54447e-200	-1.03783e-08	-0.763366
43792519	chr19:43792519:C:T	0	-2.53678	-3.06122	6.30096e-202	-2.75166	-3.03213
43792734	chr19:43792734:A:G	0	-3.51472	0.00590419	8.28587e-201	-3.30579	0.0984263
43792741	chr19:43792741:C:T	0	-0.926823	-3.10908	1.12678e-201	-2.22073	-2.98182
43792876	chr19:43792876:A:G	0	-1.03783e-08	-3.04366	9.79459e-201	-1.03783e-08	-3.04008
43792891	chr19:43792891:G:A	0	-1.03783e-08	-2.36256	5.77856e-200	-1.03783e-08	-1.26517
43792984	chr19:43792984:C:T	0	-1.03783e-08	-3.08721	9.07008e-201	-1.03783e-08	-3.11693
43793162	chr19:43793162:G:A	0	-2.70287	-2.12308	2.48554e-201	-3.46344	-0.947984
43793565	chr19:43793565:G:A	0	-1.0734	-3.11518	1.0175e-201	-2.21358	-3.09098
43793601	chr19:43793601:C:T	0	-2.43245	-3.08132	6.83467e-202	-2.64582	-3.05667
43793602	chr19:43793602:G:A	0	-3.06941	-2.27515e-08	7.83697e-199	1.34211	-2.27515e-08
43794010	chr19:43794010:A:G	0	-2.89502	-3.11732	3.62871e-202	-3.50244	-2.83318
43794248	chr19:43794248:G:A	0	-1.03783e-08	-3.11018	9.23217e-201	-1.03783e-08	-3.09922
43794310	chr19:43794310:C:A	0	-1.03783e-08	-2.33967	6.07688e-200	-1.03783e-08	-1.21484
43794342	chr19:43794342:C:A	0	-1.01929	-2.97295	1.11537e-201	-2.15035	-3.06238
43794732	chr19:43794732:G:A	0	-0.854998	-3.11489	1.16695e-201	-2.16715	-3.00037
43794733	chr19:43794733:C:A	0	-0.853218	-3.11489	1.16844e-201	-2.16587	-3.00037
43794836	chr19:43794836:A:G	0	-0.802883	-3.11425	1.21463e-201	-2.13192	-2.99556
43795053	chr19:43795053:T:G	0	-1.03783e-08	-2.39373	5.71106e-200	-1.03783e-08	-1.27692
43795116	chr19:43795116:C:T	0	-2.80356	-2.42176	2.45468e-201	-2.07598	-2.34794
43795146	chr19:43795146:C:T	0	2.63742	-2.22319	3.3925e-200	-0.583467	-1.21429
43795192	chr19:43795192:A:G	0	-2.93431	-3.11363	3.43904e-202	-3.51145	-2.87786
43795268	chr19:43795268:G:A	0	-1.13422	-3.09763	1.08343e-201	-2.19956	-3.04222
43795428	chr19:43795428:A:G	0	-2.4596	-1.96218	3.35923e-201	-3.16333	-0.94687
43795514	chr19:43795514:C:T	0	0.983937	-1.97533	8.25744e-201	-2.21256	-0.998241
43796036	chr19:43796036:A:G	0	-1.03783e-08	0.703411	1.90544e-199	-1.03783e-08	-0.0720323
43796170	chr19:43796170:C:T	0	-1.03783e-08	-3.07876	9.29105e-201	-1.03783e-08	-3.09286
43796424	chr19:43796424:C:T	0	-1.32098	-2.35972	2.19376e-201	-2.25481	-2.28148
43796455	chr19:43796455:G:A	0	-1.03783e-08	-1.4741	4.32871e-200	-1.03783e-08	-1.55406
43796508	chr19:43796508:G:T	0	-1.03783e-08	-1.47852	1.73092e-199	-1.03783e-08	-0.168089
43796732	chr19:43796732:G:A	0	0.725936	-1.86161	8.70464e-201	-2.29691	-0.861147
43797273	chr19:43797273:G:A	0	0.723574	-1.89672	8.18144e-201	-2.29819	-0.921859
43797361	chr19:43797361:G:A	0	-3.42599	-2.27515e-08	8.94636e-201	-3.13067	-2.27515e-08
43797390	chr19:43797390:C:T	0	-1.03783e-08	-3.04109	9.07348e-201	-1.03783e-08	-3.11656
43797456	chr19:43797456:G:A	0	0.48012	-2.55234	1.60912e-201	-1.80208	-3.04415
43797538	chr19:43797538:A:G	0	-1.03783e-08	-3.02822	9.27847e-201	-1.03783e-08	-3.09422
43797546	chr19:43797546:G:A	0	-1.03783e-08	-3.03387	9.89026e-201	-1.03783e-08	-3.03036
43797597	chr19:43797597:T:C	0	-1.03783e-08	-3.03416	9.88753e-201	-1.03783e-08	-3.03064
43798472	chr19:43798472:T:C	0	0.0336098	-2.55836	1.74545e-201	-2.65426	-2.11064
43798758	chr19:43798758:G:C	0	-1.03783e-08	-3.08536	1.11132e-200	-1.03783e-08	-2.91378
43799275	chr19:43799275:C:T	0	-2.96889	-2.96216	3.51428e-202	-3.54532	-2.82235
43799441	chr19:43799441:T:C	0	0.228671	-2.64015	1.71041e-201	-2.56647	-2.21871
43800036	chr19:43800036:G:A	0	-0.202314	1.89339	6.3218e-201	-2.31181	-1.1661
43800317	chr19:43800317:C:T	0	-3.26693	-2.27515e-08	9.64159e-201	-3.05583	-2.27515e-08
43800903	chr19:43800903:G:A	0	-2.64853	-3.08413	7.72493e-202	-2.4686	-3.11145
43801019	chr19:43801019:A:T	0	-2.30198	-3.01868	6.12986e-202	-3.5068	-2.30452
43801174	chr19:43801174:G:A	0	-0.79406	-2.18148	1.04065e-200	-1.97849	-1.00099
43801227	chr19:43801227:T:A	0	-3.52971	-2.35036	1.96879e-201	-3.20057	-1.44392
43801480	chr19:43801480:G:A	0	-1.03783e-08	-2.66875	1.69068e-200	-1.03783e-08	-2.4942
43801546	chr19:43801546:T:G	0	-1.03783e-08	-3.01626	9.38627e-201	-1.03783e-08	-3.08267
43801717	chr19:43801717:T:C	0	-3.54429	-2.40112	2.02196e-201	-3.15125	-1.4666
43802237	chr19:43802237:GCCCCCA:G	0	1.36272	-0.52259	7.87074e-201	-1.321	-1.93776
43802330	chr19:43802330:C:T	0	-1.86374	-2.56064	3.31751e-201	-2.72606	-1.39664
43802424	chr19:43802424:G:T	0	-1.62112	-2.27356	6.12425e-201	-2.62269	-0.886969
43802630	chr19:43802630:A:C	0	-0.753376	-2.64484	6.40503e-201	-2.03276	-1.43207
43802700	chr19:43802700:G:A	0	-0.710019	-2.62636	6.89268e-201	-1.98977	-1.40168
43802795	chr19:43802795:C:T	0	-0.673913	-2.62771	6.98532e-201	-1.97243	-1.40567
43802804	chr19:43802804:A:G	0	-3.44391	-2.80102	2.72434e-202	-3.52343	-3.09884
43802886	chr19:43802886:C:G	0	-0.733784	-2.75084	4.98461e-201	-2.02961	-1.68595
43802896	chr19:43802896:T:C	0	-0.735918	-2.62866	6.59875e-201	-2.02905	-1.40598
43803121	chr19:43803121:G:A	0	-1.03783e-08	-2.51423	1.05314e-200	-1.03783e-08	-2.96755
43803610	chr19:43803610:C:CCTGA	0	-0.675606	-2.72472	6.17266e-201	-1.9613	-1.54049
43803993	chr19:43803993:A:G	0	-2.80751	-3.08567	4.67164e-202	-3.54557	-2.53742
43804117	chr19:43804117:C:T	0	-3.33134	-3.10119	5.21843e-202	-2.9132	-3.05911
43804286	chr19:43804286:G:A	0	-2.60737	-3.01713	5.89782e-202	-3.44192	-2.408
43804288	chr19:43804288:A:G	0	-2.65025	-3.01713	5.81452e-202	-3.45614	-2.408
43804391	chr19:43804391:CATT:C	0	-2.61492	-2.66512	2.12827e-201	-2.56467	-2.00194
43804497	chr19:43804497:T:C	0	-2.65395	-2.55721	1.85345e-201	-2.89544	-1.80942
43804612	chr19:43804612:A:G	0	-2.02102	-2.43636	2.13596e-201	-3.17207	-1.39093
43804698	chr19:43804698:A:T	0	-2.50723	-1.66301	6.78069e-201	-3.0898	-0.318029
43804707	chr19:43804707:T:C	0	-2.47799	-1.72145	5.75857e-201	-3.16015	-0.411069
43804743	chr19:43804743:G:C	0	-1.03783e-08	-3.04552	9.49487e-201	-1.03783e-08	-3.07116
43804850	chr19:43804850:C:T	0	-1.96092	-3.10379	6.44825e-202	-2.90408	-2.85661
43804924	chr19:43804924:A:G	0	0.78502	-3.00624	6.76999e-201	-1.87988	-1.52954
43805635	chr19:43805635:G:A	0	-2.68302	-2.88123	9.86714e-202	-3.21437	-2.12092
43806155	chr19:43806155:C:G	0	-1.03783e-08	-2.33484	1.8624e-200	-1.03783e-08	-2.39746
43806207	chr19:43806207:C:T	0	-1.03783e-08	-2.8955	1.35352e-200	-1.03783e-08	-2.71662
43806239	chr19:43806239:G:A	0	0.586275	-2.81017	8.61217e-202	-2.40896	-3.06236
43806265	chr19:43806265:G:A	0	-1.03783e-08	-2.93078	2.09621e-200	-1.03783e-08	-2.2792
43806368	chr19:43806368:A:C	0	0.667649	-2.75448	9.41503e-202	-2.38623	-2.99596
43806436	chr19:43806436:G:A	0	-3.22822	-2.27515e-08	6.74157e-201	-3.41362	-2.27515e-08
43806609	chr19:43806609:T:C	0	-3.46422	-2.27515e-08	5.99468e-201	-3.53104	-2.27515e-08
43806980	chr19:43806980:C:A	0	-1.03783e-08	-2.608	1.86164e-200	-1.03783e-08	-2.39787
43807066	chr19:43807066:C:T	0	-2.66999	-2.85646	1.04369e-201	-3.20924	-2.06991
43807118	chr19:43807118:G:A	0	-2.83879	-3.09901	3.28692e-202	-3.46928	-2.96527
43807258	chr19:43807258:TTTTC:T	0	-1.03783e-08	-3.09807	9.27504e-201	-1.03783e-08	-3.09459
43807283	chr19:43807283:TTTTC:T	0	-2.64062	-3.02583	7.06685e-202	-3.2066	-2.46248
43807535	chr19:43807535:C:T	0	-1.03783e-08	-2.96631	1.1772e-200	-1.03783e-08	-2.85619
43807835	chr19:43807835:C:A	0	-1.03783e-08	-2.88712	2.27227e-200	-1.03783e-08	-2.19855
43807970	chr19:43807970:AT:A	0	-1.03783e-08	-2.52642	2.05002e-200	-1.03783e-08	-2.30148
43808193	chr19:43808193:C:T	0	-3.39191	-2.27515e-08	6.13095e-201	-3.50856	-2.27515e-08
43809165	chr19:43809165:G:A	0	-3.15131	-2.37356	1.00524e-201	-3.19966	-2.11703
43809185	chr19:43809185:G:A	0	-1.03783e-08	-3.01528	1.56099e-200	-1.03783e-08	-2.57401
43809241	chr19:43809241:C:T	0	-2.94319	-2.27515e-08	6.10012e-201	-3.5136	-2.27515e-08
43809444	chr19:43809444:A:G	0	-3.05777	-3.09158	4.4961e-202	-3.50286	-2.61843
43809446	chr19:43809446:T:C	0	-2.64298	-2.96786	8.16209e-202	-3.19034	-2.33466
43809753	chr19:43809753:T:C	0	-1.03783e-08	-3.01295	1.07392e-200	-1.03783e-08	-2.94801
43809992	chr19:43809992:G:T	0	-1.03783e-08	-2.27306	2.29733e-200	-1.03783e-08	-2.18758
43810001	chr19:43810001:T:C	0	-1.03783e-08	-2.8863	2.27886e-200	-1.03783e-08	-2.19565
43810392	chr19:43810392:G:A	0	-3.10863	-3.1014	3.96331e-202	-3.52528	-2.72214
43810900	chr19:43810900:G:T	0	-2.91894	-2.90109	2.81946e-202	-3.47277	-3.11518
43810912	chr19:43810912:G:A	0	-2.81473	-3.11097	3.47988e-202	-3.4591	-2.9184
43811044	chr19:43811044:T:C	0	0.742968	-2.05607	1.14777e-201	-2.31114	-2.87295
43811456	chr19:43811456:C:T	0	-2.98154	-2.99312	4.42311e-202	-3.46371	-2.67394
43811618	chr19:43811618:G:A	0	-3.12978	-2.67871	8.45271e-202	-3.52314	-1.96687
43811764	chr19:43811764:A:AG	0	-1.03783e-08	-2.91083	1.0151e-200	-1.03783e-08	-3.00434
43811800	chr19:43811800:T:C	0	-1.03783e-08	-2.81983	1.08329e-200	-1.03783e-08	-2.93932
43812230	chr19:43812230:A:G	0	-1.03783e-08	-3.0467	1.02983e-200	-1.03783e-08	-2.98994
43812425	chr19:43812425:C:A	0	-3.51865	-2.27515e-08	6.22198e-201	-3.49382	-2.27515e-08
43812822	chr19:43812822:G:A	0	-1.03783e-08	-2.27306	2.29733e-200	-1.03783e-08	-2.18758
43812986	chr19:43812986:C:G	0	-1.03783e-08	-3.01822	1.05163e-200	-1.03783e-08	-2.96899
43813177	chr19:43813177:T:A	0	-2.72357	-2.97472	7.69451e-202	-3.237	-2.34699
43813180	chr19:43813180:T:C	0	-2.70965	-2.9752	7.73508e-202	-3.22994	-2.34879
43813208	chr19:43813208:C:T	0	1.31266	-3.07375	8.37526e-202	-2.39344	-3.10577
43813296	chr19:43813296:G:A	0	-3.49348	-2.87292	3.44443e-202	-3.53861	-2.84913
43813328	chr19:43813328:C:T	0	-2.94167	-2.96592	2.80902e-202	-3.47439	-3.11727
43813711	chr19:43813711:G:A	0	-1.03783e-08	-2.43988	1.91532e-200	-1.03783e-08	-2.36944
43814047	chr19:43814047:C:T	0	-1.03783e-08	-3.0896	9.37067e-201	-1.03783e-08	-3.08433
43814160	chr19:43814160:C:G	0	-1.03783e-08	-2.34077	2.12692e-200	-1.03783e-08	-2.26465
43814250	chr19:43814250:A:G	0	-1.03783e-08	-2.44066	1.91407e-200	-1.03783e-08	-2.37009
43814263	chr19:43814263:G:A	0	-1.03783e-08	-2.53362	1.76529e-200	-1.03783e-08	-2.45101
43815916	chr19:43815916:T:C	0	-2.69905	-2.91006	9.06859e-202	-3.22514	-2.19454
43815949	chr19:43815949:G:A	0	-2.44481	-2.57341	6.69117e-202	-3.19148	-2.53223
43816008	chr19:43816008:C:T	0	-3.4955	-2.27515e-08	1.45908e-200	-2.64153	-2.27515e-08
43816415	chr19:43816415:T:C	0	-1.03783e-08	-2.79941	9.34537e-201	-1.03783e-08	-3.08703
43816561	chr19:43816561:C:G	0	-1.03783e-08	-2.42573	1.94402e-200	-1.03783e-08	-2.35457
43816837	chr19:43816837:TAA:T	0	-1.03783e-08	-2.85039	2.4662e-200	-1.03783e-08	-2.11665
43816840	chr19:43816840:GTATTATC:G	0	-1.03783e-08	-2.85039	2.4662e-200	-1.03783e-08	-2.11665
43817435	chr19:43817435:T:C	0	-1.03783e-08	-3.04528	1.03163e-200	-1.03783e-08	-2.98819
43817624	chr19:43817624:A:G	0	-0.909836	-3.0547	5.97713e-202	-2.77196	-3.0646
43817697	chr19:43817697:C:T	0	0.903015	-2.64837	7.41327e-202	-2.60939	-3.01183
43817706	chr19:43817706:A:G	0	-1.03783e-08	-2.83023	1.03673e-200	-1.03783e-08	-2.98325
43817725	chr19:43817725:T:A	0	-3.29955	-3.08229	4.56408e-202	-3.30571	-2.80057
43817729	chr19:43817729:T:A	0	-1.03783e-08	-2.91513	2.25815e-200	-1.03783e-08	-2.20478
43817821	chr19:43817821:A:G	0	-2.85974	-3.05288	2.93843e-202	-3.52678	-3.01985
43817961	chr19:43817961:G:A	0	1.06319	-3.00042	7.31777e-202	-2.51947	-3.11472
43818233	chr19:43818233:A:G	0	-1.03783e-08	-3.09181	9.39754e-201	-1.03783e-08	-3.08146
43818517	chr19:43818517:A:G	0	-2.92589	-2.87633	2.83268e-202	-3.46907	-3.1142
43818574	chr19:43818574:T:C	0	-2.86286	-0.895527	1.64023e-200	-3.39268	0.868184
43818600	chr19:43818600:G:A	0	-2.8591	-3.05785	3.06955e-202	-3.4815	-3.02146
43818605	chr19:43818605:T:C	0	-3.5364	-2.27515e-08	6.64837e-201	-3.42754	-2.27515e-08
43818980	chr19:43818980:T:G	0	-3.22609	-3.08956	3.18918e-202	-3.43541	-3.02933
43819323	chr19:43819323:T:C	0	-2.62688	-2.95749	1.2295e-201	-3.17654	-1.93876
43819451	chr19:43819451:A:G	0	-2.78109	-2.92719	8.37976e-202	-3.25854	-2.24014
43819607	chr19:43819607:T:C	0	-3.16995	-3.09709	3.20575e-202	-3.40214	-3.05742
43819797	chr19:43819797:G:A	0	-2.86886	-3.07848	3.14329e-202	-3.48587	-2.99336
43819851	chr19:43819851:C:T	0	-1.03783e-08	-3.08747	1.30154e-200	-1.03783e-08	-2.75578
43819989	chr19:43819989:AGC:A	0	-2.6532	-3.07428	6.28427e-202	-3.18682	-2.59963
43819993	chr19:43819993:A:C	0	-2.68732	-3.05141	6.60084e-202	-3.20814	-2.52916
43819996	chr19:43819996:GAAGGAAAAGACTTCACCATTC:G	0	-2.62864	-3.04686	7.05843e-202	-3.16898	-2.5013
43820275	chr19:43820275:A:G	0	-1.03783e-08	-2.4431	1.90861e-200	-1.03783e-08	-2.37295
43820435	chr19:43820435:C:T	0	-1.03783e-08	-2.27306	2.29733e-200	-1.03783e-08	-2.18758
43820663	chr19:43820663:G:C	0	-1.03783e-08	-2.28396	2.22615e-200	-1.03783e-08	-2.21905
43821630	chr19:43821630:G:C	0	-1.03783e-08	-3.02179	1.3969e-200	-1.03783e-08	-2.68507
43822026	chr19:43822026:T:G	0	-3.138	-3.09444	3.46671e-202	-3.35559	-3.0257
43822056	chr19:43822056:T:A	0	-3.43514	-2.27515e-08	7.78815e-201	-3.26931	-2.27515e-08
43822122	chr19:43822122:A:G	0	-2.54852	-2.27515e-08	1.21577e-200	-2.82395	-2.27515e-08
43822672	chr19:43822672:C:T	0	-1.03783e-08	-2.83569	1.30356e-200	-1.03783e-08	-2.75423
43822918	chr19:43822918:A:G	0	-1.03783e-08	-2.7894	1.61761e-200	-1.03783e-08	-2.53838
43823304	chr19:43823304:C:T	0	-1.03783e-08	-3.02548	1.05195e-200	-1.03783e-08	-2.96869
43823363	chr19:43823363:G:T	0	-2.68339	-2.8893	1.00727e-201	-3.17282	-2.14185
43823474	chr19:43823474:A:G	0	-2.95893	-2.41517	2.95176e-202	-3.51231	-3.02979
43823616	chr19:43823616:GA:G	0	-1.03783e-08	-2.79452	9.37248e-201	-1.03783e-08	-3.08414
43823711	chr19:43823711:G:T	0	-2.70311	-2.88884	9.93243e-202	-3.18585	-2.14284
43824402	chr19:43824402:C:T	0	-1.03783e-08	-3.07443	9.09959e-201	-1.03783e-08	-3.11368
43824620	chr19:43824620:C:T	0	-1.03783e-08	-2.43988	1.91532e-200	-1.03783e-08	-2.36944
43825422	chr19:43825422:C:T	0	1.08831	-2.27515e-08	4.31894e-199	0.746266	-2.27515e-08
43825630	chr19:43825630:C:T	0	-2.98452	-2.73332	2.69188e-202	-3.51764	-3.11661
43825631	chr19:43825631:G:A	0	-2.74853	-2.27515e-08	5.92476e-201	-3.54277	-2.27515e-08
43825733	chr19:43825733:C:T	0	-2.89955	-2.27515e-08	2.21735e-200	-2.22301	-2.27515e-08
43825930	chr19:43825930:A:T	0	1.10921	-2.51346	8.19894e-202	-2.57047	-2.95002
43825940	chr19:43825940:C:CAA	0	1.38177	-2.57243	9.63633e-202	-2.38989	-2.96907
43826088	chr19:43826088:G:A	0	1.07892	-3.07582	9.37429e-202	-2.26919	-3.11734
43826497	chr19:43826497:C:CA	0	0.963279	-3.06672	7.37483e-202	-2.52844	-3.09798
43826620	chr19:43826620:A:G	0	1.17538	-2.80166	7.582e-202	-2.5374	-3.06132
43826757	chr19:43826757:G:T	0	-1.03783e-08	-2.40299	1.68113e-200	-1.03783e-08	-2.49986
43827346	chr19:43827346:C:T	0	-1.03783e-08	-2.42608	2.00716e-200	-1.03783e-08	-2.32261
43827433	chr19:43827433:G:A	0	-2.57476	-2.27515e-08	6.06021e-201	-3.52017	-2.27515e-08
43827461	chr19:43827461:T:C	0	1.01047	-2.7522	7.17181e-202	-2.61708	-3.03726
43827558	chr19:43827558:T:C	0	-2.69307	-3.08714	3.72036e-202	-3.37288	-2.9378
43827646	chr19:43827646:T:C	0	0.722352	-2.92255	7.67253e-202	-2.5129	-3.07396
43827855	chr19:43827855:G:A	0	-1.03783e-08	-2.42619	2.00926e-200	-1.03783e-08	-2.32156
43828345	chr19:43828345:T:C	0	-2.7981	-2.90886	2.86698e-202	-3.46784	-3.1034
43828364	chr19:43828364:T:A	0	-1.03783e-08	-3.08998	9.33994e-201	-1.03783e-08	-3.08761
43828725	chr19:43828725:AGCTCAGTGCAACCTTGAAGTCCTGG:A	0	-1.03783e-08	-3.07516	9.78074e-201	-1.03783e-08	-3.0415
43828897	chr19:43828897:T:C	0	-2.88334	-2.86739	2.71593e-202	-3.51752	-3.10785
43829040	chr19:43829040:G:C	0	2.09243	-2.1348	1.28079e-201	-2.28598	-2.78845
43829179	chr19:43829179:A:T	0	-1.03783e-08	-2.81249	1.03704e-200	-1.03783e-08	-2.98295
43829369	chr19:43829369:A:G	0	-2.55357	-2.27515e-08	4.47567e-200	-1.52067	-2.27515e-08
43829491	chr19:43829491:G:T	0	-2.50579	-2.87336	4.75236e-202	-3.19109	-2.87477
43829797	chr19:43829797:G:A	0	-3.33292	-2.27515e-08	9.63536e-201	-3.05647	-2.27515e-08
43829978	chr19:43829978:G:A	0	-3.00751	-2.6224	8.5855e-202	-3.01926	-2.45516
43830077	chr19:43830077:T:C	0	0.557395	-2.73552	7.52143e-202	-2.57885	-3.02789
43830250	chr19:43830250:G:T	0	-2.81063	-2.70626	3.42602e-202	-3.44037	-2.95273
43830334	chr19:43830334:T:C	0	-2.76711	-3.11606	3.68574e-202	-3.42843	-2.8916
43830392	chr19:43830392:C:CT	0	-2.81023	-2.66707	3.51895e-202	-3.4396	-2.92674
43830924	chr19:43830924:AAAAATT:A	0	-2.81332	-2.70249	3.43398e-202	-3.43652	-2.95426
43830938	chr19:43830938:A:G	0	-2.8332	-3.10675	3.11375e-202	-3.45515	-3.03352
43831866	chr19:43831866:C:T	0	-2.48149	-2.88744	4.74055e-202	-3.17922	-2.88912
43832893	chr19:43832893:G:A	0	-1.03783e-08	-2.61648	1.90407e-200	-1.03783e-08	-2.37533
43833273	chr19:43833273:C:T	0	1.20053	-2.27515e-08	4.65048e-199	0.820228	-2.27515e-08
43833651	chr19:43833651:T:C	0	-0.277141	-2.96847	5.85312e-202	-2.75172	-3.10581
43834551	chr19:43834551:T:C	0	-3.46659	-2.27515e-08	6.27542e-201	-3.48527	-2.27515e-08
43834614	chr19:43834614:G:A	0	-1.03783e-08	-3.00255	1.51892e-200	-1.03783e-08	-2.60133
43834688	chr19:43834688:C:T	0	-2.91204	-3.09577	2.90035e-202	-3.49958	-3.06009
43834826	chr19:43834826:C:A	0	-1.03783e-08	-2.93069	1.22144e-200	-1.03783e-08	-2.8193
43834927	chr19:43834927:A:G	0	-2.60681	-2.87223	1.10323e-201	-3.14574	-2.07794
43834969	chr19:43834969:A:T	0	-1.03783e-08	-3.04407	9.94123e-201	-1.03783e-08	-3.02522
43835002	chr19:43835002:C:T	0	-3.00578	-2.61061	8.74742e-202	-3.02007	-2.43567
43835185	chr19:43835185:T:C	0	-3.52968	-2.27515e-08	6.9946e-201	-3.37677	-2.27515e-08
43835225	chr19:43835225:G:A	0	-2.84354	-2.71482	3.37998e-202	-3.45498	-2.95165
43835290	chr19:43835290:A:G	0	-2.67781	-2.87275	1.05842e-201	-3.18454	-2.08059
43835393	chr19:43835393:C:T	0	-1.03783e-08	-3.0557	1.02902e-200	-1.03783e-08	-2.99072
43835394	chr19:43835394:G:A	0	-2.49302	-2.91544	1.22231e-201	-3.05637	-2.0648
43835399	chr19:43835399:G:A	0	-1.03783e-08	-2.32826	1.87359e-200	-1.03783e-08	-2.39147
43835808	chr19:43835808:C:T	0	-2.93688	-3.11101	3.28201e-202	-3.52614	-2.9099
43836368	chr19:43836368:A:T	0	-1.03783e-08	-3.00817	1.49298e-200	-1.03783e-08	-2.61856
43836814	chr19:43836814:T:A	0	-1.03783e-08	-3.1114	9.1275e-201	-1.03783e-08	-3.11062
43837188	chr19:43837188:A:G	0	-2.94292	-2.63044	3.44232e-202	-3.48256	-2.90579
43837279	chr19:43837279:T:C	0	-1.03783e-08	-2.92542	1.25718e-200	-1.03783e-08	-2.79045
43837883	chr19:43837883:T:C	0	-2.21674	-2.27515e-08	3.78424e-200	-1.68848	-2.27515e-08
43838048	chr19:43838048:T:C	0	-3.0775	-2.45109	9.65124e-202	-3.09992	-2.2575
43838068	chr19:43838068:A:G	0	-1.03783e-08	-1.00788	3.11174e-200	-1.03783e-08	-1.88415
43838352	chr19:43838352:G:A	0	-0.069829	-2.75217	6.18411e-202	-2.96565	-2.83686
43838825	chr19:43838825:C:T	0	0.135225	-2.80351	6.4914e-202	-2.89386	-2.86016
43838881	chr19:43838881:T:G	0	-1.03783e-08	-2.87496	9.24134e-201	-1.03783e-08	-3.09823
43838902	chr19:43838902:A:G	0	-3.51467	-2.27515e-08	5.91243e-201	-3.54486	-2.27515e-08
43839337	chr19:43839337:A:T	0	-1.03783e-08	-3.08688	9.59422e-201	-1.03783e-08	-3.06075
43839530	chr19:43839530:C:G	0	-3.24538	-3.11398	4.59786e-202	-3.50395	-2.59496
43839584	chr19:43839584:C:A	0	0.291982	-3.09939	5.13804e-202	-2.97239	-3.01544
43839818	chr19:43839818:C:G	0	0.249417	-3.09728	5.02483e-202	-2.9873	-3.0228
43840070	chr19:43840070:T:G	0	0.316288	-3.10321	5.24097e-202	-2.96156	-3.00643
43840190	chr19:43840190:C:A	0	-2.53561	-2.27515e-08	3.48014e-200	-1.77226	-2.27515e-08
43840266	chr19:43840266:A:G	0	0.244184	-3.11664	5.42687e-202	-2.98972	-2.94341
43840320	chr19:43840320:T:C	0	-2.30958	-2.82032	2.81332e-202	-3.50853	-3.0816
43840335	chr19:43840335:C:T	0	-1.03783e-08	-3.11324	9.13258e-201	-1.03783e-08	-3.11006
43840363	chr19:43840363:G:A	0	-2.82632	-2.71312	4.69404e-202	-3.37385	-2.70436
43840570	chr19:43840570:C:T	0	-3.54455	-2.27515e-08	1.54444e-200	-2.58466	-2.27515e-08
43840585	chr19:43840585:C:T	0	0.273495	-3.10469	5.17453e-202	-2.97949	-3.00125
43840776	chr19:43840776:C:T	0	-2.89964	-3.11598	3.081e-202	-3.50035	-2.99889
43841001	chr19:43841001:C:T	0	-2.87702	-2.63084	3.53499e-202	-3.4607	-2.90109
43841502	chr19:43841502:A:G	0	0.220977	-3.09291	4.91984e-202	-3.00684	-3.02438
43841587	chr19:43841587:T:A	0	-1.03783e-08	-3.08365	1.20708e-200	-1.03783e-08	-2.83112
43841701	chr19:43841701:G:C	0	-3.53132	-2.27515e-08	3.40899e-200	-1.79291	-2.27515e-08
43842069	chr19:43842069:T:C	0	0.226975	-3.10504	5.08962e-202	-2.99685	-3.00045
43842218	chr19:43842218:G:C	0	0.259145	-3.09956	5.06805e-202	-2.98509	-3.01645
43842391	chr19:43842391:C:T	0	0.248316	-3.10033	5.0549e-202	-2.99072	-3.01342
43842780	chr19:43842780:C:T	0	-1.03783e-08	-2.66485	9.07826e-201	-1.03783e-08	-3.11603
43842781	chr19:43842781:A:G	0	0.153807	-3.10467	4.9397e-202	-3.02511	-3.00208
43842952	chr19:43842952:TC:T	0	0.240383	-3.10301	5.07574e-202	-2.99362	-3.00641
43843046	chr19:43843046:A:C	0	0.259752	-3.1011	5.09078e-202	-2.98559	-3.01148
43843272	chr19:43843272:C:T	0	0.215971	-3.10305	5.02539e-202	-3.00372	-3.00627
43843297	chr19:43843297:T:C	0	0.26763	-3.10252	5.13527e-202	-2.98092	-3.00745
43843347	chr19:43843347:A:C	0	0.434925	-3.11688	6.23005e-202	-2.92889	-2.86622
43843525	chr19:43843525:T:A	0	0.170105	-3.10301	4.94417e-202	-3.01988	-3.00641
43843597	chr19:43843597:T:C	0	0.26746	-3.10329	5.13596e-202	-2.98263	-3.0056
43844097	chr19:43844097:T:C	0	0.28367	-3.10631	5.22885e-202	-2.97966	-2.99065
43844164	chr19:43844164:G:A	0	-2.06367	-3.11602	5.36745e-202	-3.0376	-2.90655
43844186	chr19:43844186:A:C	0	-2.66786	-2.95364	1.32351e-201	-2.88585	-2.15577
43844272	chr19:43844272:C:T	0	0.205259	-3.11028	5.17646e-202	-3.00304	-2.97734
43844497	chr19:43844497:T:C	0	-2.74777	-2.56316	3.83266e-202	-3.41773	-2.86321
43844616	chr19:43844616:T:C	0	0.28439	-3.10218	5.12482e-202	-2.98053	-3.00987
43844653	chr19:43844653:C:A	0	0.261785	-3.10053	5.13826e-202	-2.97778	-3.01
43844672	chr19:43844672:A:C	0	-1.03783e-08	-3.05936	1.29124e-200	-1.03783e-08	-2.76372
43844925	chr19:43844925:G:A	0	-1.03783e-08	-2.28209	9.36972e-201	-1.03783e-08	-3.08443
43845051	chr19:43845051:C:G	0	-1.03783e-08	-3.0606	9.90437e-201	-1.03783e-08	-3.02894
43845589	chr19:43845589:A:G	0	-2.49976	-2.96875	1.47442e-201	-2.74342	-2.19023
43845611	chr19:43845611:T:C	0	-2.81257	-2.68282	4.87976e-202	-3.3705	-2.6689
43845709	chr19:43845709:T:C	0	0.305999	-3.11432	5.53966e-202	-2.96216	-2.9504
43845944	chr19:43845944:A:G	0	-0.102112	-3.11107	4.7069e-202	-3.10592	-2.96955
43846037	chr19:43846037:C:T	0	-2.5947	-3.00328	5.13625e-202	-3.15834	-2.82984
43846053	chr19:43846053:C:T	0	0.170693	-3.11663	5.36358e-202	-3.01436	-2.93051
43846254	chr19:43846254:A:G	0	-2.55551	-2.96962	1.39589e-201	-2.79393	-2.19445
43846320	chr19:43846320:T:C	0	-1.03783e-08	-3.05951	9.9091e-201	-1.03783e-08	-3.02846
43846539	chr19:43846539:A:G	0	-2.8928	-3.09919	2.91616e-202	-3.4978	-3.05643
43846566	chr19:43846566:A:C	0	0.258051	-3.10709	5.17744e-202	-2.98582	-2.99437
43846576	chr19:43846576:C:T	0	-1.03783e-08	-2.2266	9.47554e-201	-1.03783e-08	-3.0732
43846810	chr19:43846810:A:G	0	-3.23069	-3.11597	3.78912e-202	-3.51187	-2.78049
43846837	chr19:43846837:G:T	0	-1.03783e-08	-2.80584	1.05203e-200	-1.03783e-08	-2.96861
43847014	chr19:43847014:GGGAGAT:G	0	0.239624	-3.10861	5.17482e-202	-2.99472	-2.98597
43847542	chr19:43847542:C:T	0	-3.2047	-3.11568	3.75633e-202	-3.52099	-2.78006
43848487	chr19:43848487:G:A	0	-2.94357	-3.1125	2.97899e-202	-3.51134	-3.02158
43848513	chr19:43848513:T:C	0	-2.32628	-2.83688	2.78537e-202	-3.51139	-3.08873
43848514	chr19:43848514:G:A	0	0.559057	-3.10116	5.6553e-202	-2.87965	-3.01225
43848536	chr19:43848536:G:A	0	0.370128	-3.10274	5.31883e-202	-2.94609	-3.00715
43848538	chr19:43848538:G:T	0	-1.03783e-08	-2.26874	9.39077e-201	-1.03783e-08	-3.08219
43848617	chr19:43848617:A:G	0	-3.53377	-2.27515e-08	7.41077e-201	-3.31898	-2.27515e-08
43848819	chr19:43848819:T:C	0	0.266479	-3.10141	5.09832e-202	-2.98516	-3.01043
43848928	chr19:43848928:T:C	0	0.300092	-3.09488	5.15885e-202	-2.95663	-3.02715
43848931	chr19:43848931:G:A	0	0.396388	-3.09667	5.32872e-202	-2.9322	-3.01919
43848979	chr19:43848979:A:G	0	0.519799	-3.11471	6.31809e-202	-2.83154	-2.94954
43849090	chr19:43849090:C:T	0	-2.33234	-2.84053	2.77589e-202	-3.51364	-3.08989
43849231	chr19:43849231:T:C	0	0.338683	-3.10168	5.2629e-202	-2.95144	-3.01238
43849302	chr19:43849302:G:A	0	-3.23752	-3.11475	3.83397e-202	-3.51235	-2.76825
43849904	chr19:43849904:T:G	0	-1.03783e-08	-2.91835	1.38151e-200	-1.03783e-08	-2.69615
43850143	chr19:43850143:A:T	0	-2.35073	-2.82983	2.77743e-202	-3.51687	-3.0861
43850334	chr19:43850334:G:A	0	0.218592	-3.10301	5.07554e-202	-2.99366	-3.00641
43850352	chr19:43850352:T:C	0	-2.40335	-2.84326	2.74703e-202	-3.52326	-3.09072
43850366	chr19:43850366:A:G	0	0.205853	-3.10097	5.02524e-202	-2.999	-3.01103
43850472	chr19:43850472:T:C	0	0.209506	-3.10638	5.10416e-202	-2.99848	-2.99596
43850509	chr19:43850509:G:A	0	-1.03783e-08	-3.11477	9.17034e-201	-1.03783e-08	-3.10594
43850549	chr19:43850549:C:T	0	-1.03783e-08	-1.71779	9.90405e-201	-1.03783e-08	-3.02897
43850587	chr19:43850587:G:A	0	-1.03783e-08	-3.06002	9.90282e-201	-1.03783e-08	-3.02909
43850716	chr19:43850716:T:C	0	0.212205	-3.10461	5.1473e-202	-2.98552	-3.00051
43850719	chr19:43850719:G:A	0	-1.03783e-08	-3.05338	1.2955e-200	-1.03783e-08	-2.76043
43851112	chr19:43851112:C:T	0	0.23753	-3.1013	5.11846e-202	-2.98011	-3.01153
43851513	chr19:43851513:A:G	0	-2.56138	-2.93743	1.53395e-201	-2.80012	-2.09395
43851610	chr19:43851610:G:T	0	0.0973122	-3.1173	5.22647e-202	-3.05674	-2.91403
43851649	chr19:43851649:A:G	0	0.133434	-3.11702	5.18098e-202	-3.05209	-2.92741
43851786	chr19:43851786:G:A	0	-2.48678	-2.95007	1.57884e-201	-2.73179	-2.13343
43852438	chr19:43852438:G:A	0	-2.49148	-2.94854	1.5604e-201	-2.74615	-2.13082
43852475	chr19:43852475:C:T	0	0.279246	-3.1159	5.54989e-202	-2.96921	-2.94151
43852615	chr19:43852615:A:G	0	-1.03783e-08	-2.85451	1.43079e-200	-1.03783e-08	-2.6611
43852650	chr19:43852650:T:C	0	-3.47653	-2.27515e-08	1.69573e-200	-2.49121	-2.27515e-08
43852735	chr19:43852735:A:T	0	0.263848	-3.11577	5.57265e-202	-2.9636	-2.94303
43853173	chr19:43853173:C:T	0	-1.03783e-08	-3.11721	9.22904e-201	-1.03783e-08	-3.09956
43853216	chr19:43853216:C:T	0	-2.69795	-2.27515e-08	4.54256e-200	-1.50584	-2.27515e-08
43853310	chr19:43853310:AT:A	0	-3.1331	-2.3132	5.71111e-202	-3.18106	-2.70103
43853506	chr19:43853506:T:C	0	-1.03783e-08	-1.44855	2.32693e-200	-1.03783e-08	-2.17478
43853842	chr19:43853842:G:A	0	-1.03783e-08	-1.73118	1.04749e-200	-1.03783e-08	-2.97293
43853890	chr19:43853890:C:T	0	-0.500475	-2.86415	4.49333e-202	-3.09759	-3.02432
43854445	chr19:43854445:G:C	0	-1.03783e-08	-3.09721	1.1942e-200	-1.03783e-08	-2.84185
43854609	chr19:43854609:G:A	0	-1.03783e-08	-3.07355	1.26375e-200	-1.03783e-08	-2.78525
43854832	chr19:43854832:C:T	0	-3.15118	-2.48589	5.93085e-202	-2.96411	-2.88022
43854984	chr19:43854984:T:C	0	-1.03783e-08	-3.082	1.25425e-200	-1.03783e-08	-2.79279
43855412	chr19:43855412:C:G	0	0.533184	-3.06131	6.85689e-202	-2.63227	-3.06698
43855478	chr19:43855478:G:A	0	-1.03783e-08	-1.97788	1.99355e-200	-1.03783e-08	-2.32941
43855489	chr19:43855489:G:T	0	-1.03783e-08	-3.04424	9.3515e-201	-1.03783e-08	-3.08638
43856090	chr19:43856090:T:C	0	-1.03783e-08	-3.07691	1.27351e-200	-1.03783e-08	-2.77755
43856119	chr19:43856119:T:A	0	-1.03783e-08	-2.42392	9.87312e-201	-1.03783e-08	-3.0321
43856519	chr19:43856519:TG:T	0	-1.03783e-08	-2.92473	1.16902e-200	-1.03783e-08	-2.86316
43856733	chr19:43856733:A:G	0	-1.03783e-08	-2.11384	1.75717e-200	-1.03783e-08	-2.45562
43856870	chr19:43856870:A:G	0	-1.03783e-08	-3.07396	1.28348e-200	-1.03783e-08	-2.76975
43856896	chr19:43856896:C:A	0	-1.03783e-08	-3.02787	1.09813e-200	-1.03783e-08	-2.92572
43857008	chr19:43857008:A:C	0	-1.03783e-08	-3.07728	1.27133e-200	-1.03783e-08	-2.77927
43857622	chr19:43857622:G:A	0	-1.03783e-08	-3.10021	9.67506e-201	-1.03783e-08	-3.05236
43857771	chr19:43857771:T:C	0	-1.03783e-08	-3.045	9.34804e-201	-1.03783e-08	-3.08675
43857880	chr19:43857880:A:T	0	-1.03783e-08	-3.08733	1.23303e-200	-1.03783e-08	-2.80985
43857883	chr19:43857883:A:G	0	-1.03783e-08	-3.08733	1.23303e-200	-1.03783e-08	-2.80985
43857884	chr19:43857884:A:G	0	-1.03783e-08	-3.08519	1.24143e-200	-1.03783e-08	-2.80306
43857914	chr19:43857914:C:A	0	-1.03783e-08	-3.07128	1.28966e-200	-1.03783e-08	-2.76495
43858089	chr19:43858089:C:T	0	-1.03783e-08	-3.11398	9.18264e-201	-1.03783e-08	-3.1046
43858120	chr19:43858120:T:C	0	1.46449	-3.11733	9.11079e-201	-0.49384	-2.61861
43858283	chr19:43858283:C:G	0	-1.03783e-08	-2.92174	1.17348e-200	-1.03783e-08	-2.85936
43858495	chr19:43858495:A:G	0	-2.80928	-2.27515e-08	3.68473e-200	-1.71513	-2.27515e-08
43858601	chr19:43858601:G:A	0	-1.03783e-08	-3.06531	1.31109e-200	-1.03783e-08	-2.74847
43858942	chr19:43858942:T:C	0	-1.03783e-08	-2.92339	1.16626e-200	-1.03783e-08	-2.86553
43859094	chr19:43859094:A:C	0	-1.03783e-08	-3.09233	1.22006e-200	-1.03783e-08	-2.82043
43859191	chr19:43859191:G:A	0	-1.03783e-08	-2.90055	1.42144e-200	-1.03783e-08	-2.66766
43859198	chr19:43859198:C:T	0	-1.03783e-08	-2.92469	1.1692e-200	-1.03783e-08	-2.86301
43859246	chr19:43859246:G:C	0	-1.03783e-08	-2.92207	1.17051e-200	-1.03783e-08	-2.86189
43859248	chr19:43859248:G:A	0	-1.03783e-08	-3.07637	1.28216e-200	-1.03783e-08	-2.77078
43859286	chr19:43859286:A:T	0	-1.03783e-08	-3.07723	1.27895e-200	-1.03783e-08	-2.77329
43859569	chr19:43859569:G:A	0	-1.03783e-08	-3.0793	1.2726e-200	-1.03783e-08	-2.77826
43859744	chr19:43859744:G:A	0	-1.03783e-08	-3.07996	1.26797e-200	-1.03783e-08	-2.78191
43859932	chr19:43859932:T:C	0	-1.03783e-08	-2.07047	1.8383e-200	-1.03783e-08	-2.41049
43860025	chr19:43860025:G:A	0	-3.42641	-3.01155	3.71984e-202	-3.19358	-3.11724
43860084	chr19:43860084:T:TACA	0	-0.912157	-3.11439	4.02115e-202	-3.13291	-3.10002
43860154	chr19:43860154:C:T	0	-1.03783e-08	-3.11184	9.07613e-201	-1.03783e-08	-3.11627
43860173	chr19:43860173:A:G	0	-1.03783e-08	-3.07737	1.27098e-200	-1.03783e-08	-2.77954
43860223	chr19:43860223:A:G	0	-1.03783e-08	-3.07651	1.27416e-200	-1.03783e-08	-2.77704
43860316	chr19:43860316:A:G	0	-3.01679	-2.77421	2.98103e-202	-3.5402	-2.99203
43860370	chr19:43860370:GCTGAATGATTTTCCTCTA:G	0	-1.03783e-08	-3.10978	9.14959e-201	-1.03783e-08	-3.1082
43860485	chr19:43860485:G:A	0	-1.03783e-08	-2.53996	1.52922e-200	-1.03783e-08	-2.59457
43860661	chr19:43860661:AAAAC:A	0	-1.03783e-08	-2.39225	1.98523e-200	-1.03783e-08	-2.33359
43860714	chr19:43860714:G:T	0	-1.03783e-08	-2.11384	1.75717e-200	-1.03783e-08	-2.45562
43860929	chr19:43860929:A:G	0	-3.41833	-2.27515e-08	2.90587e-200	-1.95259	-2.27515e-08
43861091	chr19:43861091:A:T	0	-2.94376	-2.98292	2.73502e-202	-3.5431	-3.07526
43861248	chr19:43861248:C:T	0	-1.03783e-08	-3.07246	1.29112e-200	-1.03783e-08	-2.76382
43861591	chr19:43861591:T:C	0	-1.03783e-08	-3.03986	1.41161e-200	-1.03783e-08	-2.67459
43861708	chr19:43861708:C:T	0	-1.03783e-08	-3.08451	9.95116e-201	-1.03783e-08	-3.02422
43861914	chr19:43861914:A:T	0	-3.42985	-3.00572	3.69739e-202	-3.19952	-3.11735
43862287	chr19:43862287:T:C	0	-1.03783e-08	-2.55972	2.56786e-200	-1.03783e-08	-2.07626
43863131	chr19:43863131:G:T	0	-1.03783e-08	-1.69043	2.8342e-200	-1.03783e-08	-1.97757
43863459	chr19:43863459:T:C	0	-0.0581099	-2.86299	7.31812e-202	-2.66402	-2.97012
43863759	chr19:43863759:T:C	0	0.382772	-2.9982	1.0559e-201	-2.25632	-3.0112
43863776	chr19:43863776:T:C	0	-1.03783e-08	-3.07615	1.27549e-200	-1.03783e-08	-2.776
43863824	chr19:43863824:G:C	0	-1.03783e-08	-2.30896	2.2443e-200	-1.03783e-08	-2.21093
43863835	chr19:43863835:C:T	0	-1.03783e-08	-3.08718	1.18783e-200	-1.03783e-08	-2.8472
43863878	chr19:43863878:TTGAC:T	0	-1.03783e-08	-3.07615	1.27549e-200	-1.03783e-08	-2.776
43864377	chr19:43864377:T:C	0	-1.03783e-08	-2.11384	1.75717e-200	-1.03783e-08	-2.45562
43864455	chr19:43864455:G:C	0	-1.03783e-08	-2.09347	2.05839e-200	-1.03783e-08	-2.2974
43864738	chr19:43864738:G:A	0	-1.03783e-08	-2.54994	2.5984e-200	-1.03783e-08	-2.06443
43864968	chr19:43864968:T:C	0	-0.886888	-2.10317	6.51005e-202	-2.96827	-2.78288
43865018	chr19:43865018:A:G	0	-1.03783e-08	-3.07596	1.2762e-200	-1.03783e-08	-2.77544
43865175	chr19:43865175:GTC:G	0	-1.03783e-08	-2.42004	9.90073e-201	-1.03783e-08	-3.0293
43865444	chr19:43865444:T:G	0	-1.03783e-08	-3.07946	1.25063e-200	-1.03783e-08	-2.79568
43866869	chr19:43866869:C:T	0	0.0735965	-3.06263	8.45568e-202	-2.57389	-2.91577
43866924	chr19:43866924:A:G	0	-2.98825	-2.94145	2.80202e-202	-3.54122	-3.05294
43866940	chr19:43866940:C:G	0	-1.03783e-08	-2.9649	1.11666e-200	-1.03783e-08	-2.90898
43867328	chr19:43867328:T:C	0	-1.03783e-08	-3.07505	1.28466e-200	-1.03783e-08	-2.76884
43867760	chr19:43867760:T:A	0	-1.03783e-08	-2.30616	2.24609e-200	-1.03783e-08	-2.21014
43867863	chr19:43867863:T:C	0	-1.03783e-08	-3.08442	1.24594e-200	-1.03783e-08	-2.79944
43868284	chr19:43868284:G:A	0	-1.03783e-08	-3.07486	1.28315e-200	-1.03783e-08	-2.77001
43868929	chr19:43868929:C:G	0	-1.03783e-08	-3.08408	9.9603e-201	-1.03783e-08	-3.02331
43869215	chr19:43869215:C:T	0	-1.03783e-08	-3.08456	9.9507e-201	-1.03783e-08	-3.02427
43869413	chr19:43869413:C:T	0	-1.03783e-08	-2.41231	9.96263e-201	-1.03783e-08	-3.02307
43869478	chr19:43869478:C:A	0	-1.03783e-08	-3.0662	1.30115e-200	-1.03783e-08	-2.75608
43869572	chr19:43869572:G:T	0	-1.03783e-08	-3.07615	1.27549e-200	-1.03783e-08	-2.776
43869740	chr19:43869740:C:T	0	-1.03783e-08	-2.88199	1.21433e-200	-1.03783e-08	-2.82513
43869835	chr19:43869835:A:G	0	-3.07273	-2.96496	2.80332e-202	-3.52539	-3.0683
43869916	chr19:43869916:T:C	0	-1.03783e-08	-3.07507	1.28941e-200	-1.03783e-08	-2.76514
43870452	chr19:43870452:C:A	0	-1.03783e-08	-3.07176	1.29145e-200	-1.03783e-08	-2.76356
43870479	chr19:43870479:A:G	0	-0.174571	-2.88283	6.78654e-202	-2.71901	-2.99055
43871155	chr19:43871155:T:G	0	-1.03783e-08	-3.07686	1.27108e-200	-1.03783e-08	-2.77946
43871195	chr19:43871195:C:A	0	-3.53823	-2.98042	1.25138e-201	-3.24348	-1.85419
43871198	chr19:43871198:TA:T	0	-1.03783e-08	-3.07615	1.27549e-200	-1.03783e-08	-2.776
43871356	chr19:43871356:A:G	0	-1.03783e-08	-3.04553	9.34167e-201	-1.03783e-08	-3.08743
43871563	chr19:43871563:TG:T	0	-1.03783e-08	-2.99144	1.56881e-200	-1.03783e-08	-2.56901
43871799	chr19:43871799:TAATA:T	0	0.487516	-3.01234	6.63175e-202	-2.63605	-3.09658
43871933	chr19:43871933:G:C	0	-1.03783e-08	-2.07594	2.11575e-200	-1.03783e-08	-2.26992
43871998	chr19:43871998:C:T	0	-1.03783e-08	-3.07835	1.26536e-200	-1.03783e-08	-2.78397
43872139	chr19:43872139:TG:T	0	-1.03783e-08	-2.39319	1.97746e-200	-1.03783e-08	-2.33751
43872526	chr19:43872526:T:C	0	-1.03783e-08	-2.09453	2.05586e-200	-1.03783e-08	-2.29864
43872529	chr19:43872529:G:T	0	0.420381	-3.02989	6.51231e-202	-2.66252	-3.08828
43872762	chr19:43872762:T:C	0	-1.03783e-08	-2.90322	1.4161e-200	-1.03783e-08	-2.67142
43872785	chr19:43872785:G:A	0	-3.34922	-1.58592	6.08764e-201	-3.54149	0.0258393
43872896	chr19:43872896:C:T	0	-1.03783e-08	-2.54224	3.26431e-200	-1.03783e-08	-1.83628
43873462	chr19:43873462:G:A	0	-3.53955	-2.27515e-08	5.98924e-201	-3.53195	-2.27515e-08
43873514	chr19:43873514:G:C	0	-1.03783e-08	-1.94592	2.52517e-200	-1.03783e-08	-2.09302
43873517	chr19:43873517:G:A	0	0.840709	-3.11556	2.75345e-201	-2.15118	-2.15788
43873649	chr19:43873649:A:G	0	-1.03783e-08	-3.05437	9.29122e-201	-1.03783e-08	-3.09284
43873839	chr19:43873839:G:A	0	-1.03783e-08	-3.07144	1.29318e-200	-1.03783e-08	-2.76222
43873857	chr19:43873857:A:C	0	-1.03783e-08	-3.05199	1.36223e-200	-1.03783e-08	-2.7102
43873911	chr19:43873911:T:C	0	-1.03783e-08	-3.05877	1.33246e-200	-1.03783e-08	-2.7323
43874026	chr19:43874026:T:C	0	-1.03783e-08	-2.5478	3.23521e-200	-1.03783e-08	-1.84523
43874725	chr19:43874725:G:T	0	1.47071	-3.11214	1.23301e-201	-2.21253	-2.89993
43874980	chr19:43874980:A:C	0	-1.03783e-08	-2.92156	1.23204e-200	-1.03783e-08	-2.81066
43875169	chr19:43875169:T:C	0	-1.03783e-08	-2.69533	2.04243e-200	-1.03783e-08	-2.30519
43875402	chr19:43875402:A:C	0	-0.929866	-3.11497	4.01472e-202	-3.13752	-3.09701
43875492	chr19:43875492:T:C	0	-1.03783e-08	-3.05063	1.08007e-200	-1.03783e-08	-2.9423
43875563	chr19:43875563:C:A	0	-1.03783e-08	-3.11621	9.2693e-201	-1.03783e-08	-3.09521
43875724	chr19:43875724:T:C	0	-1.03783e-08	-3.11731	9.0729e-201	-1.03783e-08	-3.11662
43875947	chr19:43875947:A:G	0	-1.03783e-08	-3.08651	1.24111e-200	-1.03783e-08	-2.80332
43875950	chr19:43875950:G:T	0	-2.96433	-2.73405	3.03889e-202	-3.544	-2.969
43876143	chr19:43876143:A:G	0	-1.03783e-08	-3.07381	1.28227e-200	-1.03783e-08	-2.7707
43876384	chr19:43876384:A:G	0	-0.144858	-2.92638	6.71957e-202	-2.70346	-3.01601
43876398	chr19:43876398:A:C	0	-1.03783e-08	-2.51644	1.56623e-200	-1.03783e-08	-2.57065
43876474	chr19:43876474:G:A	0	-1.03783e-08	-2.88862	1.24156e-200	-1.03783e-08	-2.80296
43876503	chr19:43876503:G:T	0	-3.36676	-1.59299	6.02944e-201	-3.54463	0.0193658
43876779	chr19:43876779:A:G	0	-3.54515	-1.11139	1.34524e-201	-3.37066	-1.65468
43876862	chr19:43876862:A:G	0	-1.03783e-08	-2.99314	1.56433e-200	-1.03783e-08	-2.57187
43877102	chr19:43877102:GT:G	0	-1.03783e-08	-2.93244	1.15669e-200	-1.03783e-08	-2.87376
43877134	chr19:43877134:A:G	0	-0.130217	-2.92627	6.76654e-202	-2.69657	-3.01594
43877179	chr19:43877179:G:A	0	-2.99021	-2.96785	2.72915e-202	-3.53937	-3.08114
43878370	chr19:43878370:T:C	0	-3.03998	-2.59116	6.29711e-202	-2.85101	-2.9334
43878496	chr19:43878496:G:A	0	-3.47451	-2.27515e-08	6.10005e-201	-3.51362	-2.27515e-08
43878507	chr19:43878507:G:A	0	-1.03783e-08	-2.08125	1.86598e-200	-1.03783e-08	-2.39554
43878597	chr19:43878597:G:A	0	-1.03783e-08	-1.96526	2.13223e-200	-1.03783e-08	-2.26216
43878931	chr19:43878931:G:C	0	-0.110439	-2.9165	6.82871e-202	-2.69146	-3.0119
43879146	chr19:43879146:T:C	0	-1.03783e-08	-3.07548	1.27794e-200	-1.03783e-08	-2.77408
43879172	chr19:43879172:G:A	0	-2.86544	-2.27515e-08	3.38627e-200	-1.7996	-2.27515e-08
43879417	chr19:43879417:A:G	0	-1.03783e-08	-3.06813	1.3065e-200	-1.03783e-08	-2.75198
43879648	chr19:43879648:T:C	0	-0.104964	-2.92954	6.82739e-202	-2.68332	-3.02023
43880140	chr19:43880140:A:C	0	-1.03783e-08	-3.07892	1.26353e-200	-1.03783e-08	-2.78542
43880404	chr19:43880404:C:T	0	-1.03783e-08	-2.92473	1.16902e-200	-1.03783e-08	-2.86316
43881497	chr19:43881497:GAATC:G	0	-1.03783e-08	-3.05881	9.27174e-201	-1.03783e-08	-3.09494
43881827	chr19:43881827:C:T	0	-1.03783e-08	-3.11286	1.03839e-200	-1.03783e-08	-2.98166
43881888	chr19:43881888:T:C	0	-1.03783e-08	-3.06905	1.30481e-200	-1.03783e-08	-2.75327
43882973	chr19:43882973:T:C	0	-1.03783e-08	-3.09771	1.18194e-200	-1.03783e-08	-2.85217
43883233	chr19:43883233:C:A	0	-1.03783e-08	-1.94702	2.13704e-200	-1.03783e-08	-2.25991
43883444	chr19:43883444:T:C	0	-1.03783e-08	-1.9361	2.15659e-200	-1.03783e-08	-2.2508
43883668	chr19:43883668:C:T	0	-2.9652	-2.94459	2.8181e-202	-3.54197	-3.04647
43883815	chr19:43883815:A:T	0	-1.02317	-3.11596	3.81933e-202	-3.19015	-3.09427
43884158	chr19:43884158:A:G	0	-1.03783e-08	-1.48619	1.12543e-200	-1.03783e-08	-2.90116
43884182	chr19:43884182:G:A	0	-1.03783e-08	-3.06111	9.2567e-201	-1.03783e-08	-3.09657
43884319	chr19:43884319:G:A	0	-1.03783e-08	-2.93832	1.15021e-200	-1.03783e-08	-2.87938
43884775	chr19:43884775:A:G	0	-1.03783e-08	-3.06961	1.33474e-200	-1.03783e-08	-2.73059
43884950	chr19:43884950:T:C	0	-1.03783e-08	-3.08858	1.26712e-200	-1.03783e-08	-2.78258
43885201	chr19:43885201:T:C	0	-2.8895	-2.27515e-08	1.14243e-200	-2.88617	-2.27515e-08
43885388	chr19:43885388:G:A	0	-1.03783e-08	-3.06233	9.2497e-201	-1.03783e-08	-3.09732
43885540	chr19:43885540:T:C	0	-1.03783e-08	-3.07225	1.32808e-200	-1.03783e-08	-2.73559
43885819	chr19:43885819:T:C	0	-1.03783e-08	-3.08164	1.30156e-200	-1.03783e-08	-2.75577
43885967	chr19:43885967:G:GA	0	-1.03783e-08	-2.94125	1.74554e-200	-1.03783e-08	-2.46226
43886153	chr19:43886153:T:C	0	-0.956333	-3.11581	3.90065e-202	-3.1673	-3.09606
43886344	chr19:43886344:T:C	0	-1.03783e-08	-3.07393	1.32346e-200	-1.03783e-08	-2.73908
43886383	chr19:43886383:G:A	0	-1.03783e-08	-3.08949	1.26319e-200	-1.03783e-08	-2.78569
43886645	chr19:43886645:G:C	0	-1.03783e-08	-2.57588	3.09862e-200	-1.03783e-08	-1.88837
43886660	chr19:43886660:T:C	0	-1.03783e-08	-2.02992	1.9739e-200	-1.03783e-08	-2.33932
43886797	chr19:43886797:A:C	0	-1.03783e-08	-3.08122	1.29481e-200	-1.03783e-08	-2.76096
43886823	chr19:43886823:T:A	0	-2.65808	-2.27515e-08	5.9157e-201	-3.5443	-2.27515e-08
43887131	chr19:43887131:CAG:C	0	-1.03783e-08	-3.11421	9.17481e-201	-1.03783e-08	-3.10545
43887390	chr19:43887390:G:A	0	-1.03783e-08	-2.92665	1.15022e-200	-1.03783e-08	-2.87937
43887592	chr19:43887592:G:C	0	-0.18889	-2.27515e-08	1.11316e-199	-0.60954	-2.27515e-08
43887900	chr19:43887900:C:T	0	-1.03783e-08	-3.07703	1.31498e-200	-1.03783e-08	-2.74551
43887948	chr19:43887948:C:T	0	-0.490269	-2.85742	6.61826e-202	-2.87337	-2.8613
43888101	chr19:43888101:T:C	0	-1.03783e-08	-2.68277	1.9044e-200	-1.03783e-08	-2.37516
43888122	chr19:43888122:A:G	0	-1.03783e-08	-3.07695	1.35692e-200	-1.03783e-08	-2.71411
43888245	chr19:43888245:G:A	0	-1.03783e-08	-3.04594	1.22105e-200	-1.03783e-08	-2.81961
43888398	chr19:43888398:T:C	0	-1.03783e-08	-3.06443	1.36197e-200	-1.03783e-08	-2.71039
43888551	chr19:43888551:A:G	0	-3.53263	-2.04743	6.64881e-202	-3.26714	-2.46292
43888997	chr19:43888997:C:T	0	-1.03783e-08	-3.00986	1.01758e-200	-1.03783e-08	-3.0019
43889105	chr19:43889105:A:G	0	1.28819	-3.03329	2.00755e-201	-2.42199	-2.20301
43889166	chr19:43889166:T:C	0	-1.03783e-08	-3.10177	9.07284e-201	-1.03783e-08	-3.11663
43889204	chr19:43889204:C:T	0	0.464706	-3.11698	8.46129e-202	-2.73575	-2.75324
43889823	chr19:43889823:C:T	0	0.560099	-3.0753	1.4721e-201	-2.28771	-2.64752
43889917	chr19:43889917:G:A	0	-3.08662	-2.62968	5.79258e-202	-2.90134	-2.96658
43890189	chr19:43890189:AAAGAGAGG:A	0	-1.03783e-08	-2.92337	1.17097e-200	-1.03783e-08	-2.8615
43890364	chr19:43890364:TA:T	0	-1.03783e-08	-3.07695	1.35692e-200	-1.03783e-08	-2.71411
43890482	chr19:43890482:A:T	0	-1.03783e-08	-3.1126	1.04032e-200	-1.03783e-08	-2.9798
43890573	chr19:43890573:ATAATAAAT:A	0	0.504584	-2.75452	9.91941e-202	-2.23297	-3.09703
43890888	chr19:43890888:T:C	0	-1.03783e-08	-2.79131	1.05036e-200	-1.03783e-08	-2.97019
43892437	chr19:43892437:C:T	0	-1.03783e-08	-1.93797	2.15453e-200	-1.03783e-08	-2.25175
43892475	chr19:43892475:C:A	0	-1.03783e-08	-2.45976	1.3838e-200	-1.03783e-08	-2.6945
43892491	chr19:43892491:C:T	0	-1.03783e-08	-3.0852	9.94189e-201	-1.03783e-08	-3.02516
43892568	chr19:43892568:C:CA	0	-1.03783e-08	-3.06285	1.34562e-200	-1.03783e-08	-2.72247
43892640	chr19:43892640:T:C	0	-1.03783e-08	-2.20571	3.97769e-200	-1.03783e-08	-1.63863
43892840	chr19:43892840:T:A	0	-1.03783e-08	-2.38161	1.94072e-200	-1.03783e-08	-2.35627
43893073	chr19:43893073:G:C	0	-0.24566	-2.85636	6.44971e-202	-2.78693	-2.97354
43893264	chr19:43893264:A:G	0	-1.03783e-08	-3.11361	9.29098e-201	-1.03783e-08	-3.09287
43893268	chr19:43893268:C:T	0	-3.53198	-3.03404	1.00583e-201	-3.26694	-2.04915
43893552	chr19:43893552:TC:T	0	-1.03783e-08	-2.93178	1.1671e-200	-1.03783e-08	-2.86481
43893617	chr19:43893617:A:G	0	-3.53058	-2.43771	4.32072e-202	-3.29358	-2.8675
43893717	chr19:43893717:A:T	0	-1.03783e-08	-3.10378	9.06861e-201	-1.03783e-08	-3.11709
43893813	chr19:43893813:A:G	0	-1.03783e-08	-1.89843	2.23801e-200	-1.03783e-08	-2.21374
43894031	chr19:43894031:A:C	0	-3.36079	-2.27515e-08	6.58191e-201	-3.43759	-2.27515e-08
43894071	chr19:43894071:G:T	0	-1.03783e-08	-3.07491	1.04362e-200	-1.03783e-08	-2.97664
43894094	chr19:43894094:C:T	0	-1.03783e-08	-3.07369	1.36997e-200	-1.03783e-08	-2.70454
43894163	chr19:43894163:T:C	0	-1.03783e-08	-3.05725	9.67935e-201	-1.03783e-08	-3.05192
43894384	chr19:43894384:CT:C	0	1.36165	-3.10532	1.09303e-201	-2.31228	-2.92068
43894788	chr19:43894788:A:G	0	0.531512	-2.93841	6.46156e-202	-2.6444	-3.11422
43894848	chr19:43894848:C:T	0	-1.03783e-08	-3.07937	1.34644e-200	-1.03783e-08	-2.72186
43894932	chr19:43894932:T:C	0	0.516519	-2.93635	6.40856e-202	-2.65218	-3.11469
43894945	chr19:43894945:C:G	0	-3.42328	-3.04236	3.3261e-202	-3.53984	-2.88286
43894950	chr19:43894950:T:C	0	-1.03783e-08	-2.69833	2.32245e-200	-1.03783e-08	-2.1767
43894963	chr19:43894963:A:G	0	-0.318358	-2.89285	5.95074e-202	-2.81875	-3.02223
43895154	chr19:43895154:A:G	0	-0.294732	-2.89325	6.03786e-202	-2.80396	-3.02249
43895288	chr19:43895288:T:C	0	-1.03783e-08	-1.82158	2.34658e-200	-1.03783e-08	-2.16637
43896184	chr19:43896184:G:C	0	-1.03783e-08	-2.15038	4.20272e-200	-1.03783e-08	-1.5836
43896223	chr19:43896223:C:G	0	0.552524	-2.95097	6.51846e-202	-2.63672	-3.11314
43896359	chr19:43896359:A:C	0	-3.426	-2.27515e-08	6.93921e-201	-3.38472	-2.27515e-08
43896511	chr19:43896511:T:C	0	-1.06809	-3.11478	3.71838e-202	-3.21055	-3.10066
43896516	chr19:43896516:G:T	0	-3.53697	-2.27515e-08	5.92326e-201	-3.54303	-2.27515e-08
43896922	chr19:43896922:G:A	0	-2.91153	-2.9359	2.82312e-202	-3.5445	-3.04216
43897518	chr19:43897518:C:T	0	-2.03965	-3.11657	1.28892e-201	-2.41758	-2.65052
43897641	chr19:43897641:G:A	0	0.528751	-2.94206	6.44947e-202	-2.64613	-3.11436
43897686	chr19:43897686:G:A	0	-1.03783e-08	-3.11282	1.07993e-200	-1.03783e-08	-2.94243
43897846	chr19:43897846:C:A	0	-1.03783e-08	-2.735	1.89651e-200	-1.03783e-08	-2.37931
43897981	chr19:43897981:A:G	0	-3.48016	-2.27515e-08	6.24217e-201	-3.49059	-2.27515e-08
43898849	chr19:43898849:C:CAT	0	-1.03783e-08	-3.05063	1.08007e-200	-1.03783e-08	-2.9423
43898903	chr19:43898903:G:A	0	0.562327	-2.94736	6.56928e-202	-2.62865	-3.11344
43899158	chr19:43899158:G:A	0	-1.03783e-08	-3.11507	9.10779e-201	-1.03783e-08	-3.11278
43899690	chr19:43899690:T:C	0	-2.99661	-2.96225	2.7924e-202	-3.53813	-3.05947
43900190	chr19:43900190:T:C	0	0.592362	-2.95326	6.67895e-202	-2.61367	-3.11186
43900218	chr19:43900218:G:A	0	-1.03783e-08	-3.08456	9.9507e-201	-1.03783e-08	-3.02427
43900403	chr19:43900403:G:A	0	-2.9159	-2.96126	2.77631e-202	-3.5444	-3.05898
43900530	chr19:43900530:T:C	0	0.556494	-2.9513	6.55563e-202	-2.63173	-3.11244
43900626	chr19:43900626:C:T	0	-1.03783e-08	-3.01535	1.24012e-200	-1.03783e-08	-2.80412
43900892	chr19:43900892:A:T	0	0.665716	-2.73795	7.67669e-202	-2.50277	-3.08354
43901129	chr19:43901129:G:C	0	0.576195	-2.91582	6.63958e-202	-2.61507	-3.11638
43901149	chr19:43901149:T:C	0	-1.03783e-08	-3.10365	1.15194e-200	-1.03783e-08	-2.87788
43901770	chr19:43901770:G:C	0	-0.341505	-2.91379	5.86409e-202	-2.83319	-3.02246
43902038	chr19:43902038:C:T	0	-1.03783e-08	-2.66206	2.16659e-200	-1.03783e-08	-2.24617
43902130	chr19:43902130:C:T	0	-1.03783e-08	-3.03705	1.45877e-200	-1.03783e-08	-2.64173
43902139	chr19:43902139:T:C	0	0.346508	-3.11343	6.92204e-202	-2.71004	-2.97975
43902169	chr19:43902169:T:C	0	0.350254	-3.11499	7.0711e-202	-2.69812	-2.97036
43902888	chr19:43902888:G:C	0	-1.03783e-08	-2.71912	1.56818e-200	-1.03783e-08	-2.56941
43902928	chr19:43902928:G:A	0	-1.03783e-08	-2.8729	1.62496e-200	-1.03783e-08	-2.53385
43902989	chr19:43902989:G:A	0	-1.03783e-08	-2.72829	1.54322e-200	-1.03783e-08	-2.58545
43903025	chr19:43903025:G:A	0	-3.53712	-3.01878	3.02092e-202	-3.53766	-2.98127
43903114	chr19:43903114:C:T	0	-2.96593	-2.8172	2.93775e-202	-3.54359	-3.00327
43903335	chr19:43903335:A:G	0	0.489961	-2.91052	6.36491e-202	-2.65739	-3.11631
43903412	chr19:43903412:A:G	0	0.741499	-3.09778	2.2929e-201	-2.22538	-2.26672
43903690	chr19:43903690:T:C	0	-1.03783e-08	-3.07572	1.00893e-200	-1.03783e-08	-3.01043
43903752	chr19:43903752:C:T	0	-1.03783e-08	-2.94284	1.65265e-200	-1.03783e-08	-2.51695
43904047	chr19:43904047:A:G	0	0.485293	-2.92426	6.33322e-202	-2.66345	-3.11524
43904601	chr19:43904601:T:C	0	0.518445	-2.8963	6.41893e-202	-2.64819	-3.11706
43904603	chr19:43904603:G:A	0	0.161811	-2.27515e-08	7.43342e-200	-1.01334	-2.27515e-08
43904821	chr19:43904821:A:C	0	0.577847	-2.89681	6.61547e-202	-2.61797	-3.11712
43904932	chr19:43904932:A:G	0	-1.03783e-08	-3.05063	1.08007e-200	-1.03783e-08	-2.9423
43905259	chr19:43905259:A:T	0	0.41187	-3.06846	1.35949e-201	-2.37576	-2.63904
43905405	chr19:43905405:A:G	0	-1.03783e-08	-2.86476	1.89214e-200	-1.03783e-08	-2.38162
43905695	chr19:43905695:A:G	0	-1.03783e-08	-3.05063	1.08007e-200	-1.03783e-08	-2.9423
43906232	chr19:43906232:G:A	0	-1.4793	-2.66051	2.44325e-201	-1.8368	-2.59179
43906270	chr19:43906270:A:G	0	-3.14718	-2.58074	5.47248e-202	-2.9911	-2.93367
43906431	chr19:43906431:A:T	0	-3.01809	-2.81933	2.94269e-202	-3.54028	-3.00489
43906462	chr19:43906462:G:A	0	-3.51112	-2.27515e-08	8.61222e-201	-3.16873	-2.27515e-08
43906472	chr19:43906472:C:T	0	-1.03783e-08	-2.22691	1.69709e-200	-1.03783e-08	-2.49041
43906947	chr19:43906947:A:G	0	-1.03783e-08	-2.84664	1.69447e-200	-1.03783e-08	-2.49196
43907085	chr19:43907085:G:A	0	-1.03783e-08	-2.70926	1.59093e-200	-1.03783e-08	-2.55501
43907233	chr19:43907233:A:G	0	-1.03783e-08	-2.29932	2.23112e-200	-1.03783e-08	-2.21683
43907391	chr19:43907391:G:A	0	-1.1685	-3.08522	3.52896e-202	-3.24621	-3.11729
43907828	chr19:43907828:G:A	0	-1.03783e-08	-3.01933	1.13679e-200	-1.03783e-08	-2.89112
43907876	chr19:43907876:C:T	0	-3.50999	-2.27515e-08	6.06617e-201	-3.51919	-2.27515e-08
43907982	chr19:43907982:ATTGGTAACTAAGTG:A	0	-1.03783e-08	-3.10319	1.05887e-200	-1.03783e-08	-2.96213
43908276	chr19:43908276:A:G	0	-1.03783e-08	-2.24013	1.67729e-200	-1.03783e-08	-2.50215
43908605	chr19:43908605:C:G	0	0.400907	-2.90462	6.02645e-202	-2.71178	-3.11656
43908787	chr19:43908787:G:A	0	-1.03783e-08	-2.6276	1.37399e-200	-1.03783e-08	-2.70161
43908833	chr19:43908833:T:C	0	-1.03783e-08	-3.09778	9.92726e-201	-1.03783e-08	-3.02663
43909101	chr19:43909101:T:C	0	0.389009	-2.89534	5.99966e-202	-2.71577	-3.11702
43909273	chr19:43909273:G:A	0	-1.03783e-08	-2.71912	1.56818e-200	-1.03783e-08	-2.56941
43909580	chr19:43909580:G:A	0	-1.03783e-08	-1.52577	3.15033e-200	-1.03783e-08	-1.87182
43909702	chr19:43909702:A:C	0	-1.03783e-08	-2.86805	2.1352e-200	-1.03783e-08	-2.26077
43909732	chr19:43909732:G:A	0	0.465996	-2.88065	6.22553e-202	-2.67853	-3.11731
43909791	chr19:43909791:G:A	0	-3.5219	-2.27515e-08	5.90837e-201	-3.54554	-2.27515e-08
43910289	chr19:43910289:A:G	0	-1.03783e-08	-2.91998	1.20267e-200	-1.03783e-08	-2.83478
43910315	chr19:43910315:G:C	0	0.446942	-2.89933	6.18053e-202	-2.68651	-3.11658
43910479	chr19:43910479:C:T	0	-1.03783e-08	-2.99639	9.12002e-201	-1.03783e-08	-3.11144
43910543	chr19:43910543:T:C	0	-1.03783e-08	-1.36064	3.6252e-200	-1.03783e-08	-1.73142
43910664	chr19:43910664:T:C	0	-1.21501	-3.09329	3.45331e-202	-3.26827	-3.1169
43910668	chr19:43910668:AC:A	0	-3.41318	-3.04866	3.74943e-202	-3.18913	-3.11376
43910683	chr19:43910683:A:G	0	-1.03783e-08	-2.70998	1.57729e-200	-1.03783e-08	-2.56362
43910867	chr19:43910867:T:C	0	-1.03783e-08	-3.11168	9.11001e-201	-1.03783e-08	-3.11254
43911402	chr19:43911402:A:G	0	-1.03783e-08	-2.37082	1.00055e-200	-1.03783e-08	-3.01878
43911428	chr19:43911428:A:T	0	0.14418	-2.9851	8.863e-202	-2.44988	-2.99273
43911540	chr19:43911540:A:G	0	-2.94131	-2.93018	2.82933e-202	-3.54329	-3.04116
43911618	chr19:43911618:A:G	0	-1.03783e-08	-2.65687	1.12522e-200	-1.03783e-08	-2.90135
43911872	chr19:43911872:C:A	0	-1.03783e-08	-3.11048	9.10367e-201	-1.03783e-08	-3.11324
43912001	chr19:43912001:C:T	0	-1.03783e-08	-3.08737	1.10602e-200	-1.03783e-08	-2.91856
43912047	chr19:43912047:C:T	0	0.315893	-2.93704	5.86317e-202	-2.74331	-3.1125
43912284	chr19:43912284:A:C	0	-3.04686	-2.68886	3.19509e-202	-3.53713	-2.92575
43912415	chr19:43912415:T:C	0	-1.17374	-3.08315	3.52662e-202	-3.24701	-3.11715
43912440	chr19:43912440:TGAA:T	0	-1.03783e-08	-3.11527	9.14284e-201	-1.03783e-08	-3.10894
43912903	chr19:43912903:A:G	0	-1.03783e-08	-2.0556	2.0459e-200	-1.03783e-08	-2.30349
43912994	chr19:43912994:A:G	0	-1.03783e-08	-2.3289	1.74361e-200	-1.03783e-08	-2.46337
43913143	chr19:43913143:T:C	0	0.418552	-2.88231	6.04371e-202	-2.70813	-3.11735
43913423	chr19:43913423:A:G	0	0.255506	-2.99194	5.91081e-202	-2.73044	-3.11728
43913925	chr19:43913925:C:T	0	0.898939	-2.99089	7.22601e-202	-2.54303	-3.10378
43914245	chr19:43914245:G:A	0	-3.54491	-2.27515e-08	5.96816e-201	-3.53547	-2.27515e-08
43914392	chr19:43914392:A:G	0	1.06618	-2.9491	7.70649e-202	-2.47119	-3.11125
43914541	chr19:43914541:T:C	0	1.15929	-2.94105	8.13444e-202	-2.4162	-3.11219
43914623	chr19:43914623:C:T	0	-2.94424	-2.27515e-08	2.13936e-200	-2.25882	-2.27515e-08
43914624	chr19:43914624:G:A	0	-2.92941	-2.88804	2.92088e-202	-3.54478	-3.00783
43914627	chr19:43914627:T:G	0	-1.03783e-08	-1.40574	6.22674e-200	-1.03783e-08	-1.19048
43914672	chr19:43914672:C:T	0	0.649698	-3.01313	1.10318e-201	-2.26026	-2.96345
43914878	chr19:43914878:A:G	0	-1.03783e-08	-3.02367	1.15466e-200	-1.03783e-08	-2.87553
43915405	chr19:43915405:C:T	0	-1.03783e-08	-2.90406	1.97904e-200	-1.03783e-08	-2.33672
43915506	chr19:43915506:G:A	0	0.797488	-3.0109	1.19579e-201	-2.17602	-2.96709
43915685	chr19:43915685:C:T	0	-1.03783e-08	-3.08621	9.07394e-201	-1.03783e-08	-3.11651
43915959	chr19:43915959:C:T	0	1.08999	-2.958	7.84361e-202	-2.455	-3.1098
43916003	chr19:43916003:C:T	0	-1.03783e-08	-2.76067	1.51029e-200	-1.03783e-08	-2.60703
43916268	chr19:43916268:T:C	0	1.13886	-2.95751	8.03781e-202	-2.43024	-3.1101
43916290	chr19:43916290:C:T	0	-1.03783e-08	-3.0858	1.04077e-200	-1.03783e-08	-2.97937
43916597	chr19:43916597:G:A	0	-1.03783e-08	-3.06096	1.09955e-200	-1.03783e-08	-2.92442
43916855	chr19:43916855:G:A	0	0.712965	-3.01081	1.13979e-201	-2.2234	-2.96767
43917364	chr19:43917364:G:T	0	-1.02862	-3.11184	3.56323e-202	-3.25071	-3.10313
43917517	chr19:43917517:C:G	0	-2.94258	-2.27515e-08	6.19709e-201	-3.49783	-2.27515e-08
43917785	chr19:43917785:T:C	0	1.0731	-2.945	7.73378e-202	-2.4669	-3.112
43917790	chr19:43917790:G:A	0	-1.03783e-08	-2.54019	1.84954e-200	-1.03783e-08	-2.40439
43917827	chr19:43917827:G:A	0	-1.03783e-08	-2.79045	1.86662e-200	-1.03783e-08	-2.3952
43918830	chr19:43918830:G:A	0	1.1085	-2.92951	7.88536e-202	-2.44506	-3.11443
43919043	chr19:43919043:G:A	0	1.09892	-2.95796	7.86155e-202	-2.45202	-3.11049
43919418	chr19:43919418:T:C	0	0.922211	-2.93606	7.00177e-202	-2.56484	-3.11349
43919660	chr19:43919660:C:T	0	-1.03783e-08	-3.05621	9.69744e-201	-1.03783e-08	-3.05005
43919670	chr19:43919670:C:G	0	-1.03783e-08	-2.91939	1.605e-200	-1.03783e-08	-2.5462
43919829	chr19:43919829:T:C	0	0.950397	-2.94204	7.09832e-202	-2.5523	-3.11234
43920030	chr19:43920030:C:G	0	-2.9519	-2.89064	2.92108e-202	-3.54271	-3.00984
43920102	chr19:43920102:A:T	0	0.837646	-2.97959	6.82746e-202	-2.59954	-3.10401
43920402	chr19:43920402:C:T	0	-1.03783e-08	-1.94072	2.71031e-200	-1.03783e-08	-2.02226
43920403	chr19:43920403:G:A	0	-1.03783e-08	-2.46069	1.36146e-200	-1.03783e-08	-2.71077
43920713	chr19:43920713:G:A	0	-1.03783e-08	-1.45881	3.44149e-200	-1.03783e-08	-1.78342
43920820	chr19:43920820:T:C	0	-3.01349	-2.76881	3.07154e-202	-3.54007	-2.96224
43920925	chr19:43920925:T:C	0	-0.851115	-3.11586	3.85094e-202	-3.1778	-3.09838
43921087	chr19:43921087:A:G	0	-1.03783e-08	-2.72854	1.56094e-200	-1.03783e-08	-2.57404
43921122	chr19:43921122:T:C	0	-1.03783e-08	-3.06911	1.07567e-200	-1.03783e-08	-2.94638
43921219	chr19:43921219:A:G	0	-1.03783e-08	-2.26085	1.65695e-200	-1.03783e-08	-2.51435
43921467	chr19:43921467:T:A	0	1.13811	-2.95066	7.91676e-202	-2.44414	-3.11137
43921530	chr19:43921530:C:T	0	1.13389	-2.92105	7.85276e-202	-2.44821	-3.11542
43922113	chr19:43922113:A:G	0	1.01688	-2.9321	7.23193e-202	-2.53195	-3.11404
43922437	chr19:43922437:C:T	0	-1.03783e-08	-2.40385	1.50243e-200	-1.03783e-08	-2.61224
43922778	chr19:43922778:T:TA	0	-1.03783e-08	-2.90534	1.22213e-200	-1.03783e-08	-2.81874
43923214	chr19:43923214:T:C	0	-2.99104	-2.77961	3.03119e-202	-3.54234	-2.9732
43923474	chr19:43923474:A:G	0	1.13236	-2.94122	7.81374e-202	-2.45593	-3.11269
43923486	chr19:43923486:G:C	0	-1.03783e-08	-2.20711	1.9764e-200	-1.03783e-08	-2.33805
43923759	chr19:43923759:C:T	0	-1.03783e-08	-2.92051	1.21031e-200	-1.03783e-08	-2.82845
43923949	chr19:43923949:T:C	0	1.218	-2.90577	8.11492e-202	-2.41431	-3.11648
43924254	chr19:43924254:G:A	0	-3.23302	-2.27515e-08	9.34922e-201	-3.08662	-2.27515e-08
43924759	chr19:43924759:G:C	0	1.09086	-2.92853	7.67648e-202	-2.47215	-3.11419
43924968	chr19:43924968:C:T	0	1.03772	-3.08525	1.77204e-201	-2.14539	-2.60439
43925028	chr19:43925028:T:C	0	1.15347	-2.92969	7.90709e-202	-2.4427	-3.11404
43925137	chr19:43925137:C:T	0	-1.03783e-08	-3.09184	9.07062e-201	-1.03783e-08	-3.11687
43925163	chr19:43925163:C:T	0	-1.03783e-08	-1.92492	2.42513e-200	-1.03783e-08	-2.13344
43925317	chr19:43925317:G:A	0	-1.03783e-08	-3.06911	1.07567e-200	-1.03783e-08	-2.94638
43925563	chr19:43925563:AGAAGAACC:A	0	-1.03783e-08	-3.00424	9.75275e-201	-1.03783e-08	-3.04436
43925606	chr19:43925606:A:G	0	-1.03783e-08	-3.09184	9.07062e-201	-1.03783e-08	-3.11687
43925655	chr19:43925655:G:A	0	-1.03783e-08	-2.75129	1.25284e-200	-1.03783e-08	-2.79392
43925852	chr19:43925852:C:T	0	-1.03783e-08	-2.58978	9.37709e-201	-1.03783e-08	-3.08364
43926406	chr19:43926406:C:T	0	-1.03783e-08	-2.22945	1.72014e-200	-1.03783e-08	-2.47692
43926660	chr19:43926660:A:G	0	-3.47817	-2.27515e-08	9.92891e-200	-0.723877	-2.27515e-08
43926717	chr19:43926717:C:T	0	1.13614	-2.94778	7.85938e-202	-2.45068	-3.11211
43927449	chr19:43927449:C:T	0	-1.03783e-08	-3.09184	9.07062e-201	-1.03783e-08	-3.11687
43927950	chr19:43927950:G:A	0	-3.49397	-2.27515e-08	1.1061e-200	-2.91849	-2.27515e-08
43928045	chr19:43928045:A:G	0	-1.03783e-08	-2.73349	1.54155e-200	-1.03783e-08	-2.58654
43928131	chr19:43928131:A:G	0	-1.03783e-08	-1.57443	3.0596e-200	-1.03783e-08	-1.90104
43928316	chr19:43928316:G:A	0	-1.03783e-08	-2.78615	1.85127e-200	-1.03783e-08	-2.40346
43928688	chr19:43928688:T:C	0	1.29035	-3.07098	8.79909e-202	-2.38555	-3.0643
43929064	chr19:43929064:C:T	0	-2.58314	-2.27515e-08	6.65545e-201	-3.42648	-2.27515e-08
43929184	chr19:43929184:T:G	0	-1.20833	-2.04327	9.92737e-201	-1.02517	-2.00145
43929313	chr19:43929313:G:A	0	-2.88166	-3.07879	2.64111e-202	-3.5401	-3.1132
43929343	chr19:43929343:G:A	0	-1.03783e-08	-2.88789	1.67017e-200	-1.03783e-08	-2.5064
43929495	chr19:43929495:A:C	0	-1.03783e-08	-2.77251	1.16446e-200	-1.03783e-08	-2.86707
43929511	chr19:43929511:G:A	0	-1.03783e-08	-2.95449	1.82962e-200	-1.03783e-08	-2.41522
43929752	chr19:43929752:T:C	0	5.34584	-3.11502	8.1569e-201	-0.380636	-2.84241
43930401	chr19:43930401:G:A	0	-1.03783e-08	-2.05519	3.68929e-200	-1.03783e-08	-1.71389
43930748	chr19:43930748:G:A	0	0.541188	-3.09976	1.11277e-201	-2.21092	-3.00415
43930774	chr19:43930774:A:G	0	0.0606633	-3.08485	8.51847e-202	-2.42867	-3.05359
43930795	chr19:43930795:A:C	0	0.147432	-3.08428	8.8445e-202	-2.37831	-3.06639
43930987	chr19:43930987:TA:T	0	-1.03783e-08	-3.04219	1.09895e-200	-1.03783e-08	-2.92497
43931014	chr19:43931014:G:A	0	-1.03783e-08	-2.86253	1.04311e-200	-1.03783e-08	-2.97712
43931015	chr19:43931015:C:T	0	0.60712	-3.11599	1.17839e-201	-2.18771	-2.97005
43931333	chr19:43931333:G:C	0	-2.66249	-2.27515e-08	1.01101e-200	-3.00838	-2.27515e-08
43931395	chr19:43931395:T:C	0	1.24975	-2.9605	1.17059e-201	-2.04887	-3.11554
43931487	chr19:43931487:T:C	0	-3.45055	-3.09778	3.72561e-202	-3.19211	-3.11716
43931567	chr19:43931567:C:T	0	-3.48696	-2.92304	9.84836e-202	-3.41161	-1.92558
43932100	chr19:43932100:C:T	0	-2.82362	-2.27515e-08	9.91665e-201	-3.0277	-2.27515e-08
43932581	chr19:43932581:G:A	0	2.46829	-2.78692	6.14843e-201	-1.13474	-2.37097
43932682	chr19:43932682:C:T	0	-1.03783e-08	-2.92377	1.33132e-200	-1.03783e-08	-2.73315
43932903	chr19:43932903:C:T	0	-3.47039	-3.10317	3.61759e-202	-3.2214	-3.11729
43933027	chr19:43933027:C:A	0	-1.03783e-08	-3.02679	1.56713e-200	-1.03783e-08	-2.57008
43933152	chr19:43933152:G:A	0	-3.08854	-2.29928	6.75418e-202	-3.41657	-2.29776
43933324	chr19:43933324:C:T	0	2.37041	-2.78189	5.7947e-201	-1.1948	-2.37017
43933337	chr19:43933337:C:T	0	1.3431	-2.65398	4.31723e-200	0.723538	-2.28025
43933409	chr19:43933409:G:A	0	-1.03783e-08	-2.5404	2.26567e-200	-1.03783e-08	-2.20146
43933786	chr19:43933786:G:A	0	2.69757	-2.94321	2.64252e-201	-1.23299	-3.11719
43933827	chr19:43933827:G:C	0	3.89313	-2.15201	3.74927e-200	-0.428714	-1.26905
43934214	chr19:43934214:T:C	0	3.04597	-2.77583	3.14647e-201	-1.0776	-3.09804
43934496	chr19:43934496:G:A	0	-1.03783e-08	-1.93372	4.92945e-200	-1.03783e-08	-1.4241
43934520	chr19:43934520:TC:T	0	2.53589	-2.81914	2.46031e-201	-1.31506	-3.10657
43934771	chr19:43934771:G:A	0	3.36126	-2.28031	5.89502e-201	-1.60207	-1.94573
43935216	chr19:43935216:C:T	0	-2.68595	-3.02566	4.9259e-202	-2.91863	-3.11136
43935244	chr19:43935244:T:C	0	-3.43178	-3.08552	3.84799e-202	-3.16179	-3.11516
43935270	chr19:43935270:C:A	0	-1.03783e-08	-3.0472	1.48167e-200	-1.03783e-08	-2.62616
43935752	chr19:43935752:G:A	0	-0.0924989	-2.27515e-08	1.81427e-199	-0.121061	-2.27515e-08
43935785	chr19:43935785:C:A	0	2.44855	-2.79522	6.13047e-201	-1.13803	-2.37061
43935953	chr19:43935953:A:G	0	-2.54611	-2.27515e-08	6.39621e-201	-3.46621	-2.27515e-08
43937129	chr19:43937129:G:A	0	2.8668	-2.85957	2.98268e-201	-1.11959	-3.1095
43937280	chr19:43937280:T:C	0	2.97798	-2.87579	2.99483e-201	-1.11177	-3.11325
43938043	chr19:43938043:G:A	0	2.76107	-3.01967	2.84307e-201	-1.16474	-3.11229
43938366	chr19:43938366:G:A	0	-3.46797	-3.0018	3.69217e-202	-3.21805	-3.10023
43938814	chr19:43938814:G:A	0	2.73763	-2.93723	2.78655e-201	-1.17986	-3.11725
43938858	chr19:43938858:A:G	0	2.85451	-2.93886	3.01849e-201	-1.09985	-3.11731
43939015	chr19:43939015:G:A	0	-1.03783e-08	-2.98307	1.21368e-200	-1.03783e-08	-2.82567
43939116	chr19:43939116:A:G	0	-3.43203	-3.07965	3.73903e-202	-3.19121	-3.11446
43939145	chr19:43939145:G:C	0	3.48588	-2.98474	4.16489e-201	-0.783322	-3.1119
43939391	chr19:43939391:G:A	0	-1.77597	-3.11603	4.73414e-202	-3.03842	-3.03128
43939524	chr19:43939524:C:A	0	-1.03783e-08	-2.8109	1.13614e-200	-1.03783e-08	-2.89169
43939546	chr19:43939546:G:A	0	-1.03783e-08	-3.10922	9.34687e-201	-1.03783e-08	-3.08687
43939861	chr19:43939861:T:G	0	-1.03783e-08	-2.81173	1.13545e-200	-1.03783e-08	-2.8923
43939931	chr19:43939931:A:T	0	2.77997	-2.93206	2.85471e-201	-1.15566	-3.11729
43940048	chr19:43940048:C:T	0	-3.48247	-3.07014	3.52403e-202	-3.25224	-3.11266
43940264	chr19:43940264:T:G	0	2.38397	-2.85747	5.55463e-201	-1.15852	-2.44876
43940322	chr19:43940322:T:G	0	-1.03783e-08	-3.11421	9.60881e-201	-1.03783e-08	-3.05923
43940552	chr19:43940552:A:G	0	-3.46149	-3.08204	3.65895e-202	-3.21092	-3.1164
43940683	chr19:43940683:C:T	0	-1.90766	-2.27515e-08	1.55957e-200	-2.57492	-2.27515e-08
43940824	chr19:43940824:A:G	0	-1.03783e-08	-2.93701	1.9001e-200	-1.03783e-08	-2.37742
43940862	chr19:43940862:C:T	0	2.84677	-2.93849	2.9741e-201	-1.1147	-3.11728
43941569	chr19:43941569:C:T	0	3.14447	-2.95291	3.44373e-201	-0.968181	-3.11718
43941664	chr19:43941664:A:G	0	-3.51604	-3.02506	8.2681e-202	-3.3472	-2.1649
43941835	chr19:43941835:T:C	0	3.09105	-2.92457	3.34816e-201	-0.99641	-3.11709
43942515	chr19:43942515:T:C	0	-3.51371	-3.01968	8.34712e-202	-3.3528	-2.14978
43942570	chr19:43942570:T:TATATAA	0	-1.03783e-08	-2.23151	2.97495e-200	-1.03783e-08	-1.9291
43942573	chr19:43942573:A:T	0	-1.03783e-08	-2.20424	3.08412e-200	-1.03783e-08	-1.89306
43942575	chr19:43942575:TG:T	0	-1.03783e-08	-2.14022	3.33838e-200	-1.03783e-08	-1.81384
43942577	chr19:43942577:G:A	0	-1.03783e-08	-2.14357	3.25735e-200	-1.03783e-08	-1.83841
43942591	chr19:43942591:T:G	0	-1.03783e-08	-2.29606	2.75931e-200	-1.03783e-08	-2.00435
43942594	chr19:43942594:T:A	0	-1.03783e-08	-2.28734	2.79705e-200	-1.03783e-08	-1.99076
43942596	chr19:43942596:T:A	0	-1.03783e-08	-2.17826	3.16845e-200	-1.03783e-08	-1.86609
43942597	chr19:43942597:T:TCAAA	0	-1.03783e-08	-2.18252	3.15413e-200	-1.03783e-08	-1.87062
43942598	chr19:43942598:TTGA:T	0	-1.03783e-08	-2.18654	3.13448e-200	-1.03783e-08	-1.87686
43942604	chr19:43942604:A:T	0	-1.03783e-08	-2.10226	3.43643e-200	-1.03783e-08	-1.7849
43942605	chr19:43942605:ACT:A	0	-1.03783e-08	-2.20266	3.09011e-200	-1.03783e-08	-1.89112
43942698	chr19:43942698:T:G	0	-3.50759	-3.02291	8.15155e-202	-3.3686	-2.15769
43942799	chr19:43942799:T:C	0	2.50849	-2.83158	6.09413e-201	-1.09005	-2.42453
43942928	chr19:43942928:C:T	0	-1.71577	-2.27515e-08	5.93362e-201	-3.54128	-2.27515e-08
43943420	chr19:43943420:T:C	0	-3.35453	-2.27515e-08	8.53806e-201	-3.17738	-2.27515e-08
43943697	chr19:43943697:G:A	0	-1.03783e-08	-3.03678	9.21048e-201	-1.03783e-08	-3.10157
43943860	chr19:43943860:T:C	0	-1.03783e-08	-3.0704	9.06739e-201	-1.03783e-08	-3.11723
43943892	chr19:43943892:A:G	0	-3.45454	-3.05918	3.70954e-202	-3.20199	-3.1116
43944220	chr19:43944220:T:C	0	2.35553	-3.03403	2.19548e-201	-1.4385	-3.09701
43944390	chr19:43944390:G:A	0	-3.4723	-3.07996	3.5698e-202	-3.23625	-3.11574
43944940	chr19:43944940:C:T	0	-1.03783e-08	0.122433	1.27627e-199	-1.03783e-08	-0.472798
43945039	chr19:43945039:C:T	0	1.95566	-2.97436	1.75926e-201	-1.64065	-3.11637
43945157	chr19:43945157:A:G	0	2.17652	-2.98072	2.02199e-201	-1.50205	-3.11578
43945680	chr19:43945680:G:A	0	2.14705	-2.97479	1.97182e-201	-1.52666	-3.11629
43946022	chr19:43946022:G:A	0	-3.47329	-3.0923	4.30405e-202	-3.22354	-2.9414
43946269	chr19:43946269:A:G	0	1.9082	-2.97453	1.70709e-201	-1.67074	-3.11638
43946947	chr19:43946947:T:A	0	2.66971	-2.47871	1.20935e-200	-1.16268	-1.66656
43947053	chr19:43947053:G:A	0	2.126	-2.97648	1.94254e-201	-1.54172	-3.1162
43947286	chr19:43947286:A:T	0	-3.52499	-3.01767	8.60555e-202	-3.32171	-2.15038
43947542	chr19:43947542:C:CT	0	-1.03783e-08	-2.90743	2.04787e-200	-1.03783e-08	-2.30253
43947749	chr19:43947749:T:C	0	-2.3618	-2.27515e-08	4.29661e-200	-1.5615	-2.27515e-08
43947764	chr19:43947764:T:C	0	2.16618	-2.97177	2.00132e-201	-1.5114	-3.1167
43947827	chr19:43947827:C:T	0	-1.03783e-08	-2.69376	1.88468e-200	-1.03783e-08	-2.38557
43947869	chr19:43947869:C:T	0	-1.03783e-08	-2.91738	1.00465e-200	-1.03783e-08	-3.01469
43948025	chr19:43948025:C:G	0	0.958586	-2.34732	1.32425e-201	-1.97771	-3.06336
43948229	chr19:43948229:G:A	0	-3.38565	-2.9983	7.13216e-202	-3.48673	-2.17315
43948562	chr19:43948562:TTG:T	0	1.88786	-2.98726	1.7614e-201	-1.64002	-3.11579
43948783	chr19:43948783:A:G	0	-1.03783e-08	-3.01564	1.75076e-200	-1.03783e-08	-2.45928
43949151	chr19:43949151:C:T	0	-1.03783e-08	-3.0422	1.08537e-200	-1.03783e-08	-2.93741
43949590	chr19:43949590:A:G	0	-1.03783e-08	-3.07356	1.0924e-200	-1.03783e-08	-2.93095
43949883	chr19:43949883:C:T	0	-1.03783e-08	-2.76439	1.00921e-200	-1.03783e-08	-3.01017
43950049	chr19:43950049:C:T	0	-1.03783e-08	-1.36863	6.24986e-200	-1.03783e-08	-1.18677
43950130	chr19:43950130:G:T	0	0.250467	-3.11735	8.37285e-202	-2.55673	-2.94277
43950351	chr19:43950351:C:T	0	0.365594	-3.11734	8.86564e-202	-2.50497	-2.93735
43950458	chr19:43950458:C:T	0	-1.03783e-08	-3.00928	1.17287e-200	-1.03783e-08	-2.85987
43950679	chr19:43950679:T:TC	0	-1.03783e-08	-1.695	3.36849e-200	-1.03783e-08	-1.80486
43950682	chr19:43950682:T:TC	0	-3.49499	-2.89969	6.54309e-202	-2.68742	-3.05867
43950757	chr19:43950757:C:T	0	0.112605	-2.41203	7.65077e-202	-2.50987	-3.07982
43950821	chr19:43950821:G:T	0	0.305816	-3.11689	8.84978e-202	-2.52169	-2.92241
43951509	chr19:43951509:T:G	0	-1.03783e-08	-0.634827	1.60634e-200	-1.03783e-08	-2.54537
43951680	chr19:43951680:G:C	0	-3.51026	-2.27515e-08	6.02465e-201	-3.52605	-2.27515e-08
43951810	chr19:43951810:C:A	0	-1.03783e-08	-3.11428	9.20435e-201	-1.03783e-08	-3.10224
43952077	chr19:43952077:G:A	0	0.717067	-3.11072	9.60664e-202	-2.31596	-3.04608
43952125	chr19:43952125:G:A	0	-3.35396	-3.02241	4.27043e-202	-3.0861	-3.08668
43952285	chr19:43952285:A:G	0	-3.48561	-2.27515e-08	6.90847e-201	-3.38916	-2.27515e-08
43952484	chr19:43952484:C:T	0	-1.03783e-08	-2.95662	1.26269e-200	-1.03783e-08	-2.78609
43952545	chr19:43952545:G:A	0	-1.03783e-08	-3.10313	1.02179e-200	-1.03783e-08	-2.99777
43952653	chr19:43952653:G:A	0	-3.31575	-2.92329	4.73885e-202	-3.01795	-3.05076
43952802	chr19:43952802:G:A	0	-1.03783e-08	-2.86183	2.51739e-200	-1.03783e-08	-2.0961
43953060	chr19:43953060:G:A	0	-3.54555	-3.05157	7.79069e-202	-3.16521	-2.40636
43953249	chr19:43953249:T:C	0	-1.03783e-08	-2.95219	2.069e-200	-1.03783e-08	-2.29226
43953354	chr19:43953354:G:A	0	-1.03783e-08	-2.95662	1.26269e-200	-1.03783e-08	-2.78609
43953450	chr19:43953450:T:C	0	1.16405	-3.06964	1.12189e-201	-2.11719	-3.08971
43953495	chr19:43953495:A:T	0	-1.03783e-08	-2.95532	1.0312e-200	-1.03783e-08	-2.98861
43953789	chr19:43953789:A:T	0	-1.03783e-08	-3.10078	1.02859e-200	-1.03783e-08	-2.99114
43953990	chr19:43953990:G:A	0	1.20386	-2.27515e-08	1.85283e-198	2.20256	-2.27515e-08
43954141	chr19:43954141:G:A	0	-3.38548	-3.05044	3.93831e-202	-3.1452	-3.10854
43954922	chr19:43954922:T:C	0	-3.30767	-2.98781	4.60903e-202	-3.02901	-3.06747
43954925	chr19:43954925:G:A	0	-1.03783e-08	-3.09969	1.23395e-200	-1.03783e-08	-2.80911
43955081	chr19:43955081:C:A	0	-1.03783e-08	-2.83913	1.19201e-200	-1.03783e-08	-2.84369
43955123	chr19:43955123:T:A	0	-1.03783e-08	-3.06164	9.41627e-201	-1.03783e-08	-3.07947
43955126	chr19:43955126:A:T	0	-1.03783e-08	-3.11733	9.75432e-201	-1.03783e-08	-3.0442
43956052	chr19:43956052:T:C	0	-3.37125	-2.79575	9.29325e-202	-2.95757	-2.43765
43956053	chr19:43956053:G:A	0	-3.53342	-3.06687	4.6288e-202	-3.54007	-2.55213
43956303	chr19:43956303:G:A	0	-1.03783e-08	-2.85612	2.27305e-200	-1.03783e-08	-2.19821
43956515	chr19:43956515:CTT:C	0	-3.54516	-3.0738	4.66708e-202	-3.54473	-2.53924
43956897	chr19:43956897:C:T	0	-3.40629	-2.87563	8.45562e-202	-3.49346	-1.99621
43956992	chr19:43956992:A:G	0	-2.44418	-2.27515e-08	7.46243e-201	-3.31203	-2.27515e-08
43957145	chr19:43957145:C:T	0	-1.03783e-08	-1.39145	2.85288e-200	-1.03783e-08	-1.971
43957194	chr19:43957194:T:G	0	-3.54484	-3.08011	4.86047e-202	-3.54396	-2.4994
43957488	chr19:43957488:A:G	0	-3.30263	-3.08237	4.5383e-202	-2.99463	-3.11731
43957895	chr19:43957895:A:G	0	-1.03783e-08	-2.81391	1.80748e-200	-1.03783e-08	-2.4274
43958528	chr19:43958528:A:G	0	-3.26242	-3.08319	4.81773e-202	-2.93486	-3.11733
43958598	chr19:43958598:T:G	0	-1.03783e-08	-2.70071	2.33313e-200	-1.03783e-08	-2.17212
43959184	chr19:43959184:A:T	0	-3.54543	-3.10048	4.42306e-202	-3.54299	-2.59467
43959381	chr19:43959381:C:T	0	-1.03783e-08	-2.13732	1.63612e-200	-1.03783e-08	-2.527
43959508	chr19:43959508:G:A	0	-3.17225	-2.27515e-08	1.03205e-200	-2.98778	-2.27515e-08
43959574	chr19:43959574:C:T	0	-1.03783e-08	-2.46728	1.75282e-200	-1.03783e-08	-2.4581
43959587	chr19:43959587:G:A	0	-0.465801	-3.11391	6.74975e-202	-2.79495	-2.92004
43959602	chr19:43959602:T:A	0	-1.03783e-08	-2.41267	1.8132e-200	-1.03783e-08	-2.42424
43960165	chr19:43960165:C:T	0	-0.617267	-2.60897	1.57129e-201	-2.94398	-1.92604
43960309	chr19:43960309:T:C	0	-3.21866	-2.27515e-08	9.89296e-201	-3.03009	-2.27515e-08
43960318	chr19:43960318:G:A	0	-1.03783e-08	-2.13771	1.63525e-200	-1.03783e-08	-2.52753
43960462	chr19:43960462:C:T	0	-1.03783e-08	-2.72127	2.2576e-200	-1.03783e-08	-2.20502
43960546	chr19:43960546:G:A	0	-1.03783e-08	-2.46387	2.00677e-200	-1.03783e-08	-2.3228
43960710	chr19:43960710:C:T	0	-1.03783e-08	-2.99282	1.23413e-200	-1.03783e-08	-2.80896
43961333	chr19:43961333:C:A	0	-0.893856	-2.12368	2.47667e-201	-2.62079	-1.79421
43961339	chr19:43961339:TATAATG:T	0	-3.54548	-2.27515e-08	7.0441e-201	-3.36972	-2.27515e-08
43961460	chr19:43961460:G:A	0	-0.845929	-0.693805	1.31563e-201	-3.11778	-1.92982
43961615	chr19:43961615:CT:C	0	-1.03783e-08	-2.48024	1.73472e-200	-1.03783e-08	-2.46848
43961654	chr19:43961654:G:A	0	-0.440453	-3.0881	7.60258e-202	-2.78056	-2.81545
43961816	chr19:43961816:A:T	0	-1.03783e-08	-3.03602	9.37219e-201	-1.03783e-08	-3.08417
43961955	chr19:43961955:G:T	0	-1.03783e-08	-2.28739	2.5493e-200	-1.03783e-08	-2.08351
43962004	chr19:43962004:C:T	0	-0.910119	-2.42986	1.05764e-201	-3.07674	-2.18913
43962052	chr19:43962052:T:A	0	-0.869261	-2.12561	2.49565e-201	-2.606	-1.80136
43962069	chr19:43962069:T:C	0	-1.03783e-08	-3.02526	1.55171e-200	-1.03783e-08	-2.57997
43962575	chr19:43962575:G:A	0	-1.03783e-08	-2.86201	9.19076e-201	-1.03783e-08	-3.10371
43963253	chr19:43963253:A:G	0	-2.02715	-2.77389	5.97243e-202	-3.36535	-2.472
43963289	chr19:43963289:C:T	0	-1.03783e-08	-1.32137	3.73975e-200	-1.03783e-08	-1.70031
43963329	chr19:43963329:C:A	0	-1.35317	-2.63785	2.93232e-201	-1.30613	-2.93999
43963508	chr19:43963508:C:T	0	-1.03783e-08	-3.06154	9.20724e-201	-1.03783e-08	-3.10192
43963539	chr19:43963539:CTCT:C	0	-1.90005	-2.27515e-08	1.46489e-200	-2.63755	-2.27515e-08
43963911	chr19:43963911:T:G	0	-1.03783e-08	-3.10367	9.32942e-201	-1.03783e-08	-3.08874
43964066	chr19:43964066:A:G	0	-3.24484	-2.42728	6.83532e-202	-3.18585	-2.51654
43964234	chr19:43964234:T:C	0	-1.03783e-08	-3.11446	9.44013e-201	-1.03783e-08	-3.07694
43964387	chr19:43964387:T:C	0	-3.49047	-2.63628	4.68749e-202	-3.43027	-2.64933
43964419	chr19:43964419:G:A	0	-1.03783e-08	-3.10919	9.36589e-201	-1.03783e-08	-3.08484
43964420	chr19:43964420:T:C	0	-2.92858	-2.66974	4.55007e-202	-3.20962	-2.89973
43964624	chr19:43964624:GCAA:G	0	-1.03783e-08	-3.11222	9.37547e-201	-1.03783e-08	-3.08382
43964722	chr19:43964722:A:G	0	-3.38329	-2.27515e-08	5.93426e-201	-3.54117	-2.27515e-08
43964882	chr19:43964882:C:T	0	-3.48796	-2.6385	4.69706e-202	-3.4275	-2.65006
43965425	chr19:43965425:T:G	0	-1.03783e-08	-3.10999	9.32722e-201	-1.03783e-08	-3.08898
43965505	chr19:43965505:A:C	0	-1.03783e-08	-3.11522	1.06788e-200	-1.03783e-08	-2.95365
43965539	chr19:43965539:T:C	0	-0.994672	-2.27515e-08	6.00522e-201	-3.52928	-2.27515e-08
43965556	chr19:43965556:C:T	0	-3.54253	-2.92883	1.03739e-201	-2.98906	-2.29614
43965566	chr19:43965566:G:A	0	-3.53255	-2.27515e-08	5.9086e-201	-3.5455	-2.27515e-08
43965995	chr19:43965995:G:A	0	-3.39101	-3.01734	2.82662e-202	-3.47104	-3.11438
43966037	chr19:43966037:T:A	0	-1.03783e-08	-3.11014	9.38041e-201	-1.03783e-08	-3.08329
43966179	chr19:43966179:A:G	0	-1.03783e-08	-2.98786	9.74931e-201	-1.03783e-08	-3.04472
43966396	chr19:43966396:A:G	0	-1.03783e-08	-3.11575	1.0635e-200	-1.03783e-08	-2.95776
43966755	chr19:43966755:G:A	0	-1.03783e-08	-3.04597	9.29521e-201	-1.03783e-08	-3.09241
43966800	chr19:43966800:C:A	0	-1.03783e-08	-2.42632	2.22558e-200	-1.03783e-08	-2.21931
43967057	chr19:43967057:T:A	0	-3.5072	-2.84863	3.59823e-202	-3.54368	-2.80038
43967100	chr19:43967100:T:C	0	-3.44835	-2.7653	3.06541e-202	-3.41856	-3.08576
43967171	chr19:43967171:G:A	0	-3.5134	-3.05244	3.53602e-202	-3.40861	-2.95289
43967716	chr19:43967716:G:T	0	-3.52513	-2.74971	4.00518e-202	-3.5455	-2.69141
43967806	chr19:43967806:G:A	0	-1.03783e-08	-3.04327	9.75259e-201	-1.03783e-08	-3.04438
43967878	chr19:43967878:A:G	0	-1.03783e-08	-3.00392	9.5733e-201	-1.03783e-08	-3.06293
43967910	chr19:43967910:G:A	0	-1.03783e-08	-3.04992	9.78172e-201	-1.03783e-08	-3.0414
43968009	chr19:43968009:T:C	0	-3.50636	1.04148	1.29773e-200	-3.35152	0.592805
43968317	chr19:43968317:T:G	0	-3.46273	-2.69187	2.95453e-202	-3.43417	-3.10699
43968672	chr19:43968672:T:C	0	-1.03783e-08	-3.09843	1.25496e-200	-1.03783e-08	-2.79222
43968834	chr19:43968834:C:T	0	-1.03783e-08	-2.77539	9.259e-201	-1.03783e-08	-3.09632
43969032	chr19:43969032:C:T	0	-3.50809	-2.4504	3.03095e-202	-3.49848	-3.01714
43969087	chr19:43969087:G:A	0	-3.54373	-3.09274	2.64596e-202	-3.53789	-3.11358
43969420	chr19:43969420:T:C	0	-3.3121	-2.26125	4.10084e-202	-3.43566	-2.77764
43969453	chr19:43969453:A:G	0	-3.27939	-3.11725	3.58875e-202	-3.29289	-3.0538
43969756	chr19:43969756:A:C	0	-3.51012	-2.79955	3.78904e-202	-3.54445	-2.74794
43969831	chr19:43969831:G:A	0	-1.03783e-08	-3.03346	9.36613e-201	-1.03783e-08	-3.08481
43969963	chr19:43969963:T:A	0	-3.54558	-2.92887	3.42668e-202	-3.53175	-2.86116
43970114	chr19:43970114:C:T	0	-3.54554	-2.92668	3.44278e-202	-3.52914	-2.85908
43970124	chr19:43970124:G:A	0	-3.50905	-2.42414	3.05751e-202	-3.50009	-3.00681
43970181	chr19:43970181:A:G	0	-3.51228	-2.55894	2.86328e-202	-3.5092	-3.06333
43970202	chr19:43970202:T:TAAAAG	0	-1.03783e-08	-3.10321	1.229e-200	-1.03783e-08	-2.81312
43970354	chr19:43970354:C:T	0	-1.03783e-08	-0.899746	1.02586e-199	-1.03783e-08	-0.69121
43970458	chr19:43970458:T:A	0	-3.50493	-2.77474	3.32167e-202	-3.45255	-2.97148
43970920	chr19:43970920:G:A	0	-3.50381	-3.10305	2.79406e-202	-3.49142	-3.10558
43971024	chr19:43971024:A:G	0	-1.03783e-08	-2.96299	1.09903e-200	-1.03783e-08	-2.9249
43971486	chr19:43971486:G:A	0	-3.16522	-2.10412	7.87887e-202	-3.24471	-2.3156
43971498	chr19:43971498:G:A	0	-3.54554	-2.93939	3.38496e-202	-3.53234	-2.87282
43971519	chr19:43971519:C:T	0	-3.54522	-2.92344	3.47251e-202	-3.5249	-2.85472
43971523	chr19:43971523:C:T	0	-2.72158	-1.13798	3.60131e-202	-3.51882	-2.82438
43972184	chr19:43972184:G:A	0	-3.51446	-2.77279	3.27706e-202	-3.4687	-2.96885
43972192	chr19:43972192:T:C	0	-3.53953	-2.69264	2.69738e-202	-3.52883	-3.10338
43972401	chr19:43972401:G:A	0	-3.54528	-2.90099	3.5469e-202	-3.52573	-2.83269
43972547	chr19:43972547:A:G	0	-1.03783e-08	-1.9472	1.84644e-200	-1.03783e-08	-2.40607
43973073	chr19:43973073:C:T	0	-3.19582	-2.27515e-08	4.11183e-199	0.697126	-2.27515e-08
43973086	chr19:43973086:C:T	0	-3.54516	-2.91281	3.50722e-202	-3.52527	-2.84441
43973122	chr19:43973122:A:C	0	-3.46319	-2.69323	2.95333e-202	-3.43472	-3.10685
43973376	chr19:43973376:G:A	0	-1.03783e-08	-3.04212	9.70811e-201	-1.03783e-08	-3.04895
43973447	chr19:43973447:A:C	0	-3.51221	-2.59688	2.81665e-202	-3.48795	-3.101
43973913	chr19:43973913:T:C	0	-3.54553	-2.93198	3.4232e-202	-3.52905	-2.86487
43973975	chr19:43973975:G:A	0	-1.03783e-08	-3.07607	9.10196e-201	-1.03783e-08	-3.11342
43974133	chr19:43974133:C:A	0	-3.47341	-2.67692	2.90561e-202	-3.44574	-3.11212
43974221	chr19:43974221:C:T	0	-1.03783e-08	-3.09312	9.35585e-201	-1.03783e-08	-3.08591
43974231	chr19:43974231:CAA:C	0	-1.03783e-08	-3.09824	1.25518e-200	-1.03783e-08	-2.79205
43974311	chr19:43974311:A:T	0	-3.52859	0.158742	3.343e-201	-3.36291	-0.752131
43974411	chr19:43974411:A:G	0	-3.45466	-2.75456	3.04806e-202	-3.42366	-3.08633
43974729	chr19:43974729:AAAAG:A	0	-3.54557	-2.92986	3.42825e-202	-3.53005	-2.8624
43975061	chr19:43975061:G:A	0	-1.03783e-08	-2.91159	1.18723e-200	-1.03783e-08	-2.84771
43975436	chr19:43975436:G:C	0	-0.979655	-2.27515e-08	6.59276e-201	-3.43594	-2.27515e-08
43975476	chr19:43975476:G:A	0	-3.53121	1.73638	2.31834e-200	-3.41836	1.23988
43975605	chr19:43975605:T:C	0	-3.48062	-1.78666	4.63273e-202	-3.45602	-2.63533
43975693	chr19:43975693:A:G	0	-3.5425	-2.98757	2.4924e-201	-2.78247	-1.62619
43976648	chr19:43976648:T:C	0	-1.03783e-08	-2.73759	1.48721e-200	-1.03783e-08	-2.62243
43977183	chr19:43977183:G:A	0	-1.03783e-08	-3.05294	9.84161e-201	-1.03783e-08	-3.03529
43977188	chr19:43977188:A:C	0	-3.47582	-1.59324	1.45325e-201	-3.46681	-1.4813
43977737	chr19:43977737:G:T	0	-1.03783e-08	-3.11659	9.12538e-201	-1.03783e-08	-3.11085
43978542	chr19:43978542:T:C	0	-1.03783e-08	-3.06229	9.94642e-201	-1.03783e-08	-3.0247
43978555	chr19:43978555:A:G	0	-3.37166	-1.50035	6.85841e-202	-3.49314	-2.20588
43978672	chr19:43978672:T:G	0	-3.52901	-2.52528	2.89576e-202	-3.50257	-3.05869
43978674	chr19:43978674:T:C	0	-1.03783e-08	-3.07895	1.02466e-200	-1.03783e-08	-2.99497
43978943	chr19:43978943:T:G	0	-3.29331	-2.27515e-08	5.99445e-201	-3.53108	-2.27515e-08
43979141	chr19:43979141:G:A	0	-1.03783e-08	-1.87262	1.88455e-200	-1.03783e-08	-2.38564
43979188	chr19:43979188:A:G	0	-3.47316	-2.19583	3.50726e-202	-3.45364	-2.91603
43979435	chr19:43979435:AT:A	0	-3.47687	-1.96173	3.92448e-202	-3.45829	-2.79898
43979542	chr19:43979542:T:C	0	-3.47789	-2.15646	3.53756e-202	-3.45969	-2.90137
43979789	chr19:43979789:A:G	0	-3.46852	-2.18822	3.51366e-202	-3.44877	-2.91907
43979911	chr19:43979911:G:C	0	-3.54031	-2.27515e-08	6.13434e-201	-3.50801	-2.27515e-08
43979923	chr19:43979923:C:A	0	-3.48369	-2.18849	3.45417e-202	-3.46572	-2.91919
43980003	chr19:43980003:C:T	0	-3.36827	-1.73488	5.59978e-202	-3.49142	-2.41035
43980046	chr19:43980046:A:G	0	-3.54045	0.567705	4.08811e-201	-3.40964	-0.504192
43980110	chr19:43980110:A:G	0	-1.03783e-08	-3.09398	9.48863e-201	-1.03783e-08	-3.07182
43980264	chr19:43980264:C:A	0	-1.03783e-08	-2.34872	2.35455e-200	-1.03783e-08	-2.16298
43980371	chr19:43980371:C:T	0	-3.48071	-2.21059	3.43043e-202	-3.46257	-2.92924
43980835	chr19:43980835:AT:A	0	-1.03783e-08	-1.86885	1.88885e-200	-1.03783e-08	-2.38336
43980841	chr19:43980841:A:G	0	-3.54517	-3.05648	2.89424e-202	-3.53195	-3.02983
43980894	chr19:43980894:TG:T	0	-3.34233	-2.27515e-08	5.62031e-200	-1.29294	-2.27515e-08
43981364	chr19:43981364:G:C	0	-1.03783e-08	-1.87277	1.88635e-200	-1.03783e-08	-2.38469
43981556	chr19:43981556:A:G	0	-3.42587	-2.27515e-08	7.10051e-201	-3.36175	-2.27515e-08
43982128	chr19:43982128:C:T	0	-3.34071	-1.63456	6.10358e-202	-3.46899	-2.34664
43982449	chr19:43982449:C:T	0	-1.03783e-08	-1.95973	2.0281e-200	-1.03783e-08	-2.31223
43982681	chr19:43982681:C:T	0	-3.54362	-2.72487	3.8649e-202	-3.52483	-2.74773
43982900	chr19:43982900:T:G	0	-1.03783e-08	-3.05294	9.84161e-201	-1.03783e-08	-3.03529
43983108	chr19:43983108:T:C	0	-1.03783e-08	-3.03675	9.4014e-201	-1.03783e-08	-3.08105
43983223	chr19:43983223:T:C	0	-3.39182	-2.27515e-08	1.29497e-200	-2.76084	-2.27515e-08
43983498	chr19:43983498:A:G	0	-3.4503	-2.27515e-08	6.12999e-201	-3.50872	-2.27515e-08
43983502	chr19:43983502:T:C	0	-1.03783e-08	-3.07351	9.20514e-201	-1.03783e-08	-3.10215
43983728	chr19:43983728:A:T	0	-1.03783e-08	-2.01652	1.67706e-200	-1.03783e-08	-2.50229
43983869	chr19:43983869:A:C	0	-3.33239	-2.27515e-08	5.99001e-201	-3.53182	-2.27515e-08
43983933	chr19:43983933:A:G	0	-2.01158	-2.91201	3.65885e-202	-3.21588	-3.11147
43984037	chr19:43984037:G:T	0	-2.77252	-1.97069	7.06319e-202	-3.54509	-2.12452
43984084	chr19:43984084:T:C	0	-1.03783e-08	-3.06109	9.26923e-201	-1.03783e-08	-3.09521
43984112	chr19:43984112:G:A	0	-1.03783e-08	-2.28093	2.08484e-200	-1.03783e-08	-2.28464
43984200	chr19:43984200:G:A	0	-1.39778	-2.52036	1.61131e-200	-1.22399	-1.31829
43984560	chr19:43984560:C:T	0	-1.03783e-08	-1.87779	2.23088e-200	-1.03783e-08	-2.21693
43984634	chr19:43984634:C:T	0	-2.02407	-2.9253	3.52673e-202	-3.25746	-3.10667
43984714	chr19:43984714:G:A	0	-1.03783e-08	-2.93082	9.8436e-201	-1.03783e-08	-3.03509
43984872	chr19:43984872:G:A	0	-1.03783e-08	-2.89474	1.00836e-200	-1.03783e-08	-3.011
43985309	chr19:43985309:C:T	0	-1.03783e-08	-3.11237	9.68078e-201	-1.03783e-08	-3.05177
43985390	chr19:43985390:C:G	0	-3.53802	0.0848327	3.01643e-201	-3.41268	-0.805163
43985819	chr19:43985819:C:T	0	-1.03783e-08	-2.7471	1.12782e-200	-1.03783e-08	-2.89905
43985872	chr19:43985872:A:G	0	-2.50918	-3.11734	3.70922e-202	-3.28184	-3.03184
43985876	chr19:43985876:G:A	0	-3.0556	-2.27515e-08	1.60336e-200	-2.54722	-2.27515e-08
43986167	chr19:43986167:A:G	0	-1.03783e-08	-0.517605	1.91951e-199	-1.03783e-08	-0.0646713
43986210	chr19:43986210:T:C	0	-3.54409	0.525914	4.45295e-201	-3.42907	-0.399282
43986658	chr19:43986658:C:T	0	-1.03783e-08	-3.00712	1.21156e-200	-1.03783e-08	-2.82742
43986820	chr19:43986820:G:A	0	-2.149	-2.50059	6.89206e-202	-3.38387	-2.31025
43986953	chr19:43986953:G:C	0	-3.54349	0.18962	3.46522e-201	-3.47889	-0.600244
43987139	chr19:43987139:C:T	0	-1.03783e-08	-3.02342	9.86998e-201	-1.03783e-08	-3.03242
43987266	chr19:43987266:A:G	0	-3.41813	-2.76015	5.0061e-202	-3.45632	-2.55752
43987828	chr19:43987828:C:T	0	-3.52079	-2.88527	3.788e-202	-3.19731	-3.09534
43987838	chr19:43987838:T:C	0	-1.03783e-08	-2.67743	9.12098e-201	-1.03783e-08	-3.11134
43988008	chr19:43988008:G:A	0	-3.42459	-2.96736	4.17674e-202	-3.07986	-3.11511
43988084	chr19:43988084:T:G	0	-3.53843	-2.50693	4.12514e-202	-3.25869	-2.94871
43988335	chr19:43988335:C:T	0	-3.54558	-2.46012	3.97299e-202	-3.3289	-2.91608
43988416	chr19:43988416:A:G	0	-3.53752	-2.51644	4.12391e-202	-3.25216	-2.95554
43988765	chr19:43988765:G:A	0	-1.03783e-08	-1.72304	2.25611e-200	-1.03783e-08	-2.20569
43988845	chr19:43988845:C:CT	0	-3.53544	-2.52224	4.16351e-202	-3.24005	-2.95809
43988853	chr19:43988853:C:T	0	-3.53519	-2.52209	4.17123e-202	-3.23828	-2.95801
43988866	chr19:43988866:T:C	0	-3.5001	-2.91555	3.93175e-202	-3.13807	-3.11734
43988990	chr19:43988990:T:G	0	-3.54534	-2.65738	3.44525e-202	-3.31663	-3.07087
43989395	chr19:43989395:A:G	0	-3.53168	-2.4862	4.31711e-202	-3.22154	-2.94037
43989550	chr19:43989550:A:AGAC	0	-1.03783e-08	-2.97349	9.83549e-201	-1.03783e-08	-3.03592
43989678	chr19:43989678:C:T	0	-3.53523	-2.51543	4.17357e-202	-3.24145	-2.95427
43989817	chr19:43989817:A:T	0	-3.52216	-3.02059	2.94282e-202	-3.45717	-3.08796
43989902	chr19:43989902:A:G	0	-3.53509	-2.53513	4.15175e-202	-3.23821	-2.96275
43990063	chr19:43990063:T:C	0	-3.53626	-2.5046	4.17859e-202	-3.24769	-2.94683
43990168	chr19:43990168:G:T	0	-1.03783e-08	-2.93069	9.26093e-201	-1.03783e-08	-3.09611
43990181	chr19:43990181:T:C	0	-3.53191	-2.49322	4.30828e-202	-3.22212	-2.94184
43990222	chr19:43990222:AGAGT:A	0	-3.53713	-2.53001	4.10481e-202	-3.25223	-2.96011
43990278	chr19:43990278:A:T	0	-3.54104	-2.99313	3.08002e-202	-3.47169	-3.02787
43990325	chr19:43990325:A:C	0	-1.03783e-08	-2.71688	1.61854e-200	-1.03783e-08	-2.5378
43990396	chr19:43990396:A:T	0	-3.53805	-2.4896	4.17455e-202	-3.2548	-2.9407
43990409	chr19:43990409:T:A	0	-1.03783e-08	-3.09131	1.04236e-200	-1.03783e-08	-2.97784
43990430	chr19:43990430:G:A	0	-1.03783e-08	-2.92068	9.48139e-201	-1.03783e-08	-3.07258
43990431	chr19:43990431:A:G	0	-3.53652	-2.51083	4.10534e-202	-3.25095	-2.96126
43990542	chr19:43990542:A:G	0	-3.52951	-2.50234	4.30241e-202	-3.21616	-2.94916
43990578	chr19:43990578:G:A	0	-3.53248	-2.53978	4.16797e-202	-3.22861	-2.96846
43990993	chr19:43990993:G:A	0	-3.53234	-2.53284	4.14682e-202	-3.22983	-2.97233
43991105	chr19:43991105:C:T	0	-3.53266	-2.54326	4.12449e-202	-3.23169	-2.97587
43991163	chr19:43991163:G:A	0	-3.53386	-2.55716	4.05767e-202	-3.23846	-2.98543
43991173	chr19:43991173:C:T	0	-3.53241	-2.56045	4.08713e-202	-3.23232	-2.98433
43991401	chr19:43991401:A:G	0	-3.49311	-2.90982	3.96774e-202	-3.12895	-3.11735
43991918	chr19:43991918:A:G	0	-3.52007	-2.51738	4.33925e-202	-3.18615	-2.97065
43991993	chr19:43991993:T:C	0	-3.51454	-2.90132	2.84354e-202	-3.522	-3.05745
43992262	chr19:43992262:G:A	0	-1.03783e-08	-3.09131	1.04236e-200	-1.03783e-08	-2.97784
43992327	chr19:43992327:A:G	0	-2.94288	-3.08801	9.56794e-202	-3.08833	-2.27775
43992329	chr19:43992329:G:A	0	-1.03783e-08	-2.84733	1.10393e-200	-1.03783e-08	-2.92045
43992404	chr19:43992404:G:C	0	-3.16773	-2.91311	3.53389e-202	-3.25365	-3.10844
43992453	chr19:43992453:G:A	0	-1.03783e-08	-2.86118	1.0851e-200	-1.03783e-08	-2.93765
43993149	chr19:43993149:G:A	0	-2.15679	-2.27515e-08	2.03026e-200	-2.31116	-2.27515e-08
43993207	chr19:43993207:A:G	0	-1.03783e-08	-2.89443	9.67229e-201	-1.03783e-08	-3.05265
43993508	chr19:43993508:G:A	0	-2.87546	-3.11468	9.0073e-202	-3.05621	-2.37025
43993602	chr19:43993602:T:C	0	-1.03783e-08	-2.98	9.17192e-201	-1.03783e-08	-3.10577
43994300	chr19:43994300:C:G	0	-1.03783e-08	-2.92019	9.14354e-201	-1.03783e-08	-3.10887
43994438	chr19:43994438:A:G	0	-3.54509	-3.11029	2.76315e-202	-3.49454	-3.11358
43994655	chr19:43994655:A:T	0	-1.03783e-08	-2.67064	1.05674e-200	-1.03783e-08	-2.96414
43994657	chr19:43994657:G:A	0	-1.03783e-08	-2.19276	2.08034e-200	-1.03783e-08	-2.2868
43994699	chr19:43994699:A:G	0	-1.03783e-08	-3.01753	9.14127e-201	-1.03783e-08	-3.10911
43994798	chr19:43994798:T:C	0	-1.54128	-2.10433	1.1247e-200	-0.996405	-1.9054
43994799	chr19:43994799:G:A	0	-2.62568	-2.38574	4.83892e-201	-1.96614	-1.77908
43994842	chr19:43994842:C:T	0	-2.05471	-2.27515e-08	2.25726e-200	-2.20518	-2.27515e-08
43995221	chr19:43995221:C:T	0	-2.85203	-2.63925	1.08973e-201	-3.18768	-2.04831
43995300	chr19:43995300:C:T	0	-1.03783e-08	-3.11585	1.02772e-200	-1.03783e-08	-2.99198
43995896	chr19:43995896:A:G	0	-1.03783e-08	-3.11735	1.00788e-200	-1.03783e-08	-3.01148
43996326	chr19:43996326:A:T	0	-1.03783e-08	-2.56285	3.96371e-200	-1.03783e-08	-1.64215
43996549	chr19:43996549:C:T	0	-1.65889	-2.5344	4.34186e-201	-1.12052	-2.73309
43996607	chr19:43996607:T:C	0	-1.03783e-08	-3.11599	9.1561e-201	-1.03783e-08	-3.10749
43996609	chr19:43996609:G:A	0	-3.37336	-2.91019	2.99372e-202	-3.54151	-2.98647
43997075	chr19:43997075:A:G	0	-1.83149	-2.85432	5.7023e-202	-2.97466	-2.90897
43997366	chr19:43997366:G:A	0	-3.45766	-2.48938	1.12156e-201	-3.33712	-1.87007
43997475	chr19:43997475:T:C	0	-3.53958	-1.41936	4.85822e-202	-3.28993	-2.7539
43997630	chr19:43997630:C:T	0	-3.48641	-2.27515e-08	7.28425e-201	-3.3362	-2.27515e-08
43997777	chr19:43997777:G:C	0	-2.93371	-1.75465	4.87204e-202	-3.51239	-2.5286
43998006	chr19:43998006:CATCACTTCAGCTCCTGATTGGTCCCAGGCCAAGCTGAATAGCCCTTAGGAATA:C	0	-2.53118	-3.11153	6.27391e-202	-2.68526	-3.10284
43998396	chr19:43998396:T:C	0	-1.18892	-2.74707	7.92832e-202	-2.45688	-3.09717
43998493	chr19:43998493:A:G	0	-1.03783e-08	-3.03343	9.255e-201	-1.03783e-08	-3.09675
43998578	chr19:43998578:T:C	0	-2.93058	-2.98148	2.67101e-202	-3.52666	-3.11538
43998880	chr19:43998880:T:C	0	-3.31012	-3.01865	3.23351e-202	-3.4704	-2.98053
43999227	chr19:43999227:C:T	0	-1.50238	-3.09521	1.04958e-201	-2.49056	-2.78297
43999389	chr19:43999389:TA:T	0	-1.4694	-3.08416	1.05794e-201	-2.44934	-2.81625
43999417	chr19:43999417:G:A	0	-3.12431	-3.10218	3.7302e-202	-3.4873	-2.82074
43999455	chr19:43999455:T:C	0	-3.05366	-3.11688	3.27506e-202	-3.47924	-2.95892
43999480	chr19:43999480:T:G	0	-1.03783e-08	-2.34089	2.02801e-200	-1.03783e-08	-2.31227
43999518	chr19:43999518:CTA:C	0	-3.32655	-2.27515e-08	6.98104e-201	-3.37871	-2.27515e-08
43999570	chr19:43999570:T:A	0	-1.03783e-08	-2.99499	9.45927e-201	-1.03783e-08	-3.07492
43999953	chr19:43999953:AAC:A	0	-1.03783e-08	-3.01434	9.12394e-201	-1.03783e-08	-3.11101
44000157	chr19:44000157:C:T	0	-2.89193	-3.11729	4.15318e-202	-3.53165	-2.66897
44000326	chr19:44000326:G:A	0	-1.03783e-08	-2.99491	9.44283e-201	-1.03783e-08	-3.07666
44000345	chr19:44000345:T:TC	0	-2.5489	-1.3313	8.32889e-202	-3.53489	-1.96988
44000346	chr19:44000346:A:T	0	-2.5952	-1.32004	8.44802e-202	-3.52946	-1.96111
44000361	chr19:44000361:A:G	0	-1.60734	-2.90088	8.40157e-202	-2.47872	-3.01736
44000629	chr19:44000629:T:G	0	-3.03087	-3.11445	3.31044e-202	-3.48475	-2.94266
44000652	chr19:44000652:C:G	0	-1.03783e-08	-2.21992	2.51418e-200	-1.03783e-08	-2.09738
44000829	chr19:44000829:G:A	0	-2.39982	-3.07351	2.63189e-202	-3.54557	-3.11123
44001318	chr19:44001318:G:A	0	-1.03783e-08	-3.11732	9.08405e-201	-1.03783e-08	-3.11539
44001436	chr19:44001436:T:C	0	-3.36346	-2.27515e-08	7.0026e-201	-3.37563	-2.27515e-08
44001680	chr19:44001680:G:A	0	-1.03783e-08	-2.93389	9.19193e-201	-1.03783e-08	-3.10359
44001691	chr19:44001691:T:C	0	-1.03783e-08	-1.96232	2.21962e-200	-1.03783e-08	-2.22199
44001720	chr19:44001720:C:A	0	-1.03783e-08	-3.05251	9.35217e-201	-1.03783e-08	-3.0863
44001817	chr19:44001817:G:A	0	-1.51971	-3.09571	1.06932e-201	-2.48581	-2.76908
44001934	chr19:44001934:G:A	0	-1.63187	-2.91854	7.79144e-202	-2.57203	-2.99944
44001958	chr19:44001958:G:C	0	-3.09591	-3.10996	3.79094e-202	-3.4862	-2.80569
44002097	chr19:44002097:A:G	0	-2.46981	-3.07751	2.64011e-202	-3.54498	-3.1087
44002471	chr19:44002471:C:T	0	-3.14606	-3.11593	4.20242e-202	-3.46713	-2.72171
44002778	chr19:44002778:C:T	0	-2.3767	-3.08608	2.64886e-202	-3.54408	-3.10629
44002903	chr19:44002903:G:A	0	-1.03783e-08	-3.10218	1.16734e-200	-1.03783e-08	-2.8646
44003097	chr19:44003097:G:A	0	-1.03783e-08	-3.11565	1.31105e-200	-1.03783e-08	-2.7485
44003151	chr19:44003151:A:G	0	-1.03783e-08	-3.10349	9.6411e-201	-1.03783e-08	-3.05588
44004040	chr19:44004040:T:C	0	-1.03783e-08	-2.78696	1.05514e-200	-1.03783e-08	-2.96565
44004362	chr19:44004362:T:A	0	-1.97006	-3.10515	7.80373e-202	-3.27041	-2.29949
44004945	chr19:44004945:A:G	0	-3.49137	-3.00008	1.20365e-201	-2.38566	-2.75089
44005047	chr19:44005047:C:T	0	-1.03783e-08	-3.11695	1.11913e-200	-1.03783e-08	-2.90678
44005251	chr19:44005251:A:G	0	-2.58796	-2.55103	1.27096e-201	-2.8939	-2.18823
44006176	chr19:44006176:TA:T	0	-1.03783e-08	-3.08677	9.57488e-201	-1.03783e-08	-3.06277
44006189	chr19:44006189:C:T	0	-3.36701	-2.77223	3.43624e-202	-3.31791	-3.07221
44006630	chr19:44006630:C:A	0	-1.03783e-08	-3.01354	9.34557e-201	-1.03783e-08	-3.08701
44006689	chr19:44006689:C:T	0	-1.03783e-08	-3.08677	9.57488e-201	-1.03783e-08	-3.06277
44006754	chr19:44006754:G:C	0	-3.06953	-2.72541	4.58591e-202	-3.39793	-2.70358
44006781	chr19:44006781:A:T	0	-3.347	-2.73134	3.33694e-202	-3.33249	-3.08695
44007050	chr19:44007050:A:T	0	-3.18722	-2.79205	4.42522e-202	-3.327	-2.81018
44007071	chr19:44007071:T:G	0	-1.03783e-08	-2.80227	9.3559e-201	-1.03783e-08	-3.08591
44007237	chr19:44007237:G:T	0	-3.18999	-2.66499	5.46249e-202	-3.31196	-2.61464
44007698	chr19:44007698:C:G	0	-1.03783e-08	-3.07668	9.46512e-201	-1.03783e-08	-3.0743
44008197	chr19:44008197:T:C	0	-1.03783e-08	-2.86525	9.38632e-201	-1.03783e-08	-3.08266
44008472	chr19:44008472:G:C	0	-3.49612	-3.05178	8.51918e-202	-2.47694	-3.00524
44008717	chr19:44008717:G:A	0	-1.03783e-08	-2.98825	1.04666e-200	-1.03783e-08	-2.97372
44008956	chr19:44008956:A:G	0	-1.03783e-08	-3.11026	9.13703e-201	-1.03783e-08	-3.10958
44009021	chr19:44009021:A:T	0	-1.03783e-08	-2.94734	9.07417e-201	-1.03783e-08	-3.11648
44009352	chr19:44009352:G:A	0	-1.03783e-08	-2.70169	3.26961e-200	-1.03783e-08	-1.83466
44009378	chr19:44009378:T:G	0	-1.03783e-08	-3.08109	9.43769e-201	-1.03783e-08	-3.0772
44009428	chr19:44009428:T:A	0	-1.03783e-08	-3.03682	1.84059e-200	-1.03783e-08	-2.40924
44009488	chr19:44009488:C:T	0	-1.03783e-08	-2.84296	1.06681e-200	-1.03783e-08	-2.95466
44009504	chr19:44009504:C:G	0	-3.47163	-2.91479	4.23527e-202	-3.06608	-3.11497
44009747	chr19:44009747:T:C	0	-1.03783e-08	-1.86414	2.25983e-200	-1.03783e-08	-2.20404
44009780	chr19:44009780:G:A	0	-3.43853	-2.34664	3.76267e-202	-3.18473	-3.11464
44010038	chr19:44010038:G:C	0	-3.32059	-2.64556	2.64262e-202	-3.54404	-3.10869
44010043	chr19:44010043:T:C	0	-2.47697	-3.00502	2.39138e-201	-1.43993	-3.01011
44010256	chr19:44010256:T:C	0	-1.03783e-08	-1.88696	2.28615e-200	-1.03783e-08	-2.19246
44010284	chr19:44010284:C:T	0	-1.03783e-08	-2.49299	1.43322e-200	-1.03783e-08	-2.6594
44010676	chr19:44010676:A:G	0	-1.03783e-08	-0.753298	7.85466e-200	-1.03783e-08	-0.958221
44010723	chr19:44010723:A:G	0	-1.03783e-08	-2.98215	9.85972e-201	-1.03783e-08	-3.03346
44010922	chr19:44010922:C:A	0	-3.24489	-2.27515e-08	1.43854e-200	-2.6557	-2.27515e-08
44011200	chr19:44011200:T:G	0	-3.00689	-3.1167	3.96003e-202	-3.17619	-3.07206
44011362	chr19:44011362:C:A	0	-3.04002	-3.11635	3.76157e-202	-3.21572	-3.08394
44011606	chr19:44011606:G:A	0	-1.03783e-08	-1.97069	2.14052e-200	-1.03783e-08	-2.25828
44011874	chr19:44011874:A:G	0	-1.03783e-08	-3.07528	9.12338e-201	-1.03783e-08	-3.11107
44011940	chr19:44011940:T:C	0	-1.03783e-08	-2.97806	9.81667e-201	-1.03783e-08	-3.03783
44011969	chr19:44011969:T:C	0	-2.37478	-3.00502	2.74995e-201	-1.30022	-3.01011
44012812	chr19:44012812:C:T	0	-3.01508	-3.11735	3.89332e-202	-3.19178	-3.07345
44013189	chr19:44013189:T:A	0	-1.03783e-08	-0.665641	8.13028e-200	-1.03783e-08	-0.923732
44013262	chr19:44013262:A:G	0	-1.03783e-08	-3.10658	9.07122e-201	-1.03783e-08	-3.11681
44013423	chr19:44013423:T:C	0	-3.29135	-2.65946	2.64593e-202	-3.54043	-3.11105
44013589	chr19:44013589:C:T	0	-1.03783e-08	-2.76774	1.10792e-200	-1.03783e-08	-2.91684
44013688	chr19:44013688:T:G	0	-1.03783e-08	-2.86156	9.14729e-201	-1.03783e-08	-3.10846
44013864	chr19:44013864:A:G	0	-1.03783e-08	-2.96754	9.68331e-201	-1.03783e-08	-3.05151
44013921	chr19:44013921:G:A	0	-3.4294	-2.5203	3.70307e-202	-3.20269	-3.11264
44014030	chr19:44014030:T:C	0	-1.03783e-08	-2.78817	1.04485e-200	-1.03783e-08	-2.97546
44014602	chr19:44014602:C:T	0	-1.03783e-08	-3.07261	9.8359e-201	-1.03783e-08	-3.03587
44014734	chr19:44014734:T:A	0	-1.03783e-08	-2.66615	1.32457e-200	-1.03783e-08	-2.73824
44016591	chr19:44016591:T:C	0	-3.41373	-2.54711	3.52305e-202	-3.25526	-3.10991
44016767	chr19:44016767:G:C	0	-3.40623	-2.34611	3.57067e-202	-3.23723	-3.11451
44016800	chr19:44016800:G:C	0	-1.03783e-08	-3.11724	9.19396e-201	-1.03783e-08	-3.10337
44016873	chr19:44016873:G:A	0	-1.03783e-08	-3.03815	9.34263e-201	-1.03783e-08	-3.08733
44017118	chr19:44017118:A:C	0	-1.03783e-08	-2.16786	1.7669e-200	-1.03783e-08	-2.4501
44017417	chr19:44017417:G:A	0	-1.03783e-08	-2.78697	1.04583e-200	-1.03783e-08	-2.97451
44017554	chr19:44017554:GA:G	0	-3.40971	-2.66749	3.6975e-202	-3.20676	-3.11008
44017792	chr19:44017792:G:A	0	-1.03783e-08	-2.57754	1.18247e-200	-1.03783e-08	-2.85172
44017821	chr19:44017821:C:T	0	-1.03783e-08	-3.02048	9.11173e-201	-1.03783e-08	-3.11235
44018101	chr19:44018101:T:C	0	-1.03783e-08	-2.72786	9.48331e-201	-1.03783e-08	-3.07238
44018205	chr19:44018205:T:C	0	-2.4019	-2.9603	2.73128e-201	-1.26581	-3.05133
44018258	chr19:44018258:AG:A	0	-1.03783e-08	-2.78343	1.04933e-200	-1.03783e-08	-2.97117
44018293	chr19:44018293:T:C	0	-1.03783e-08	-3.07641	9.67541e-201	-1.03783e-08	-3.05233
44018550	chr19:44018550:T:C	0	-3.11236	-2.27515e-08	9.70529e-201	-3.04924	-2.27515e-08
44018761	chr19:44018761:C:T	0	-3.40981	-2.43665	3.56485e-202	-3.23651	-3.11687
44019867	chr19:44019867:A:G	0	-1.03783e-08	-3.11311	9.15316e-201	-1.03783e-08	-3.10781
44020216	chr19:44020216:A:G	0	-1.03783e-08	-3.02915	9.13839e-201	-1.03783e-08	-3.10943
44020593	chr19:44020593:A:G	0	-1.03783e-08	-3.04063	9.74526e-201	-1.03783e-08	-3.04513
44020970	chr19:44020970:A:G	0	-3.44286	-2.42219	3.78602e-202	-3.17601	-3.11717
44021311	chr19:44021311:A:G	0	-3.1479	-2.92595	3.81295e-202	-3.35545	-2.93064
44021817	chr19:44021817:G:A	0	-1.03783e-08	-2.75475	9.56921e-201	-1.03783e-08	-3.06336
44021855	chr19:44021855:T:C	0	-1.03783e-08	-3.11718	9.07449e-201	-1.03783e-08	-3.11645
44022243	chr19:44022243:A:G	0	-1.03783e-08	-1.31877	4.41872e-200	-1.03783e-08	-1.53348
44022403	chr19:44022403:T:C	0	-1.03783e-08	-1.73713	2.88219e-200	-1.03783e-08	-1.96078
44022643	chr19:44022643:T:C	0	-1.03783e-08	-1.73417	2.88942e-200	-1.03783e-08	-1.95827
44022894	chr19:44022894:A:G	0	-1.03783e-08	-2.84573	1.02813e-200	-1.03783e-08	-2.99158
44023348	chr19:44023348:C:T	0	-1.03783e-08	-1.73731	2.87703e-200	-1.03783e-08	-1.96257
44023513	chr19:44023513:C:T	0	-1.03783e-08	-3.11247	1.04316e-200	-1.03783e-08	-2.97707
44023613	chr19:44023613:A:G	0	-1.03783e-08	-2.7835	1.08257e-200	-1.03783e-08	-2.93999
44024170	chr19:44024170:CT:C	0	-1.03783e-08	-3.04292	9.31733e-201	-1.03783e-08	-3.09004
44024260	chr19:44024260:C:T	0	-1.03783e-08	-3.10941	1.34626e-200	-1.03783e-08	-2.722
44024266	chr19:44024266:C:T	0	-1.03783e-08	-3.04267	9.31472e-201	-1.03783e-08	-3.09032
44024289	chr19:44024289:G:A	0	-3.05557	-3.11711	3.72074e-202	-3.22521	-3.08536
44024302	chr19:44024302:G:A	0	-1.03783e-08	-2.98229	9.77245e-201	-1.03783e-08	-3.04235
44024584	chr19:44024584:T:C	0	-1.03783e-08	-2.98391	9.78386e-201	-1.03783e-08	-3.04118
44024746	chr19:44024746:C:T	0	-3.45049	-2.89237	4.03872e-202	-3.11151	-3.11706
44024826	chr19:44024826:T:C	0	-3.54114	-2.81262	1.16677e-201	-2.16583	-3.00184
44025191	chr19:44025191:G:A	0	-1.03783e-08	-3.01254	9.8716e-201	-1.03783e-08	-3.03225
44025329	chr19:44025329:C:A	0	-1.03783e-08	-3.04823	9.31318e-201	-1.03783e-08	-3.09048
44025447	chr19:44025447:C:T	0	-1.03783e-08	-2.80953	1.07052e-200	-1.03783e-08	-2.95118
44025460	chr19:44025460:G:A	0	-1.03783e-08	-2.80953	1.07052e-200	-1.03783e-08	-2.95118
44025737	chr19:44025737:T:C	0	-1.03783e-08	-2.86499	9.13125e-201	-1.03783e-08	-3.11021
44025898	chr19:44025898:G:A	0	-1.94816	-2.27515e-08	5.98983e-201	-3.53185	-2.27515e-08
44025902	chr19:44025902:C:G	0	-1.03783e-08	-3.11479	9.52399e-201	-1.03783e-08	-3.0681
44026292	chr19:44026292:GAC:G	0	-3.50293	-2.42068	4.2653e-202	-3.05751	-3.11647
44026555	chr19:44026555:TA:T	0	-3.52429	-2.27515e-08	6.50292e-201	-3.44966	-2.27515e-08
44026595	chr19:44026595:T:C	0	-1.03783e-08	-2.01632	2.1388e-200	-1.03783e-08	-2.25908
44026639	chr19:44026639:T:C	0	-3.54279	-3.04872	1.46477e-201	-2.01187	-2.92834
44026866	chr19:44026866:T:A	0	-1.03783e-08	-2.76016	1.07393e-200	-1.03783e-08	-2.948
44026931	chr19:44026931:A:G	0	-1.03783e-08	-0.460136	9.46834e-200	-1.03783e-08	-0.771374
44026954	chr19:44026954:A:T	0	-1.03783e-08	-2.02987	2.10924e-200	-1.03783e-08	-2.273
44026980	chr19:44026980:T:C	0	-1.03783e-08	-3.01475	9.13166e-201	-1.03783e-08	-3.11017
44027071	chr19:44027071:C:G	0	-1.03783e-08	-2.02909	2.10892e-200	-1.03783e-08	-2.27315
44027331	chr19:44027331:C:T	0	-1.03783e-08	-2.10754	1.90976e-200	-1.03783e-08	-2.37235
44027550	chr19:44027550:A:G	0	-1.03783e-08	-2.9298	9.28246e-201	-1.03783e-08	-3.09379
44027797	chr19:44027797:C:T	0	-1.03783e-08	-3.07149	9.23497e-201	-1.03783e-08	-3.09892
44028047	chr19:44028047:A:G	0	-1.03783e-08	-2.00636	2.16549e-200	-1.03783e-08	-2.24668
44028103	chr19:44028103:C:T	0	-1.03783e-08	-3.06213	9.4712e-201	-1.03783e-08	-3.07366
44028140	chr19:44028140:C:T	0	-3.39457	-2.59506	6.03895e-202	-3.49675	-2.32952
44028301	chr19:44028301:T:C	0	-3.53761	-3.08206	1.65026e-201	-1.8271	-2.99388
44028390	chr19:44028390:A:G	0	-1.03783e-08	-2.00798	2.1612e-200	-1.03783e-08	-2.24866
44028579	chr19:44028579:G:A	0	-3.5412	-2.70085	7.32152e-202	-2.52014	-3.11354
44028613	chr19:44028613:C:T	0	-1.03783e-08	-2.76016	1.07393e-200	-1.03783e-08	-2.948
44028614	chr19:44028614:G:A	0	-3.53742	-3.0712	1.71493e-201	-1.82082	-2.96172
44028704	chr19:44028704:G:A	0	-1.03783e-08	-2.76016	1.07393e-200	-1.03783e-08	-2.948
44028745	chr19:44028745:A:G	0	-1.03783e-08	-2.78665	1.02839e-200	-1.03783e-08	-2.99133
44028878	chr19:44028878:A:G	0	-3.54557	-2.27515e-08	7.20659e-201	-3.34692	-2.27515e-08
44029082	chr19:44029082:T:G	0	-1.03783e-08	-3.11731	9.18796e-201	-1.03783e-08	-3.10402
44029119	chr19:44029119:C:T	0	-1.03783e-08	-1.97297	2.22519e-200	-1.03783e-08	-2.21949
44029451	chr19:44029451:T:C	0	-3.54345	-2.35609	6.9409e-202	-2.57014	-3.11693
44029544	chr19:44029544:T:G	0	-1.03783e-08	-2.99747	9.43115e-201	-1.03783e-08	-3.07789
44029552	chr19:44029552:T:C	0	-3.19641	-2.12516	1.01915e-201	-2.85844	-2.44451
44029636	chr19:44029636:G:A	0	-3.44422	-3.11295	8.3184e-202	-2.51779	-2.98824
44029668	chr19:44029668:T:C	0	-1.03783e-08	-3.10321	1.11646e-200	-1.03783e-08	-2.90916
44029891	chr19:44029891:G:A	0	-1.03783e-08	-3.11404	1.04114e-200	-1.03783e-08	-2.97901
44030330	chr19:44030330:A:G	0	-1.03783e-08	-2.62508	9.07126e-201	-1.03783e-08	-3.1168
44030678	chr19:44030678:G:C	0	-1.03783e-08	-2.91777	9.10307e-201	-1.03783e-08	-3.1133
44031025	chr19:44031025:C:T	0	-1.03783e-08	-2.84285	9.84315e-201	-1.03783e-08	-3.03514
44031461	chr19:44031461:G:A	0	-1.03783e-08	-1.84739	2.45268e-200	-1.03783e-08	-2.12215
44031544	chr19:44031544:CTGA:C	0	-1.03783e-08	-2.00311	2.17143e-200	-1.03783e-08	-2.24394
44031586	chr19:44031586:G:A	0	-3.5454	-2.36558	6.19267e-202	-2.68404	-3.11709
44031646	chr19:44031646:CT:C	0	-1.03783e-08	-2.59157	9.07757e-201	-1.03783e-08	-3.11611
44031756	chr19:44031756:C:T	0	-1.03783e-08	-0.0797973	1.25658e-199	-1.03783e-08	-0.488351
44031822	chr19:44031822:A:G	0	-1.03783e-08	-2.6047	9.07924e-201	-1.03783e-08	-3.11592
44031918	chr19:44031918:A:G	0	-1.03783e-08	-2.60107	9.08145e-201	-1.03783e-08	-3.11568
44031970	chr19:44031970:A:G	0	-1.03783e-08	-1.98407	2.30322e-200	-1.03783e-08	-2.18502
44032039	chr19:44032039:G:A	0	-1.03783e-08	-0.0784515	1.25785e-199	-1.03783e-08	-0.487342
44032074	chr19:44032074:C:T	0	-1.03783e-08	-2.00636	2.16549e-200	-1.03783e-08	-2.24668
44032089	chr19:44032089:T:C	0	-1.03783e-08	-1.9501	2.30069e-200	-1.03783e-08	-2.18612
44032424	chr19:44032424:T:C	0	-3.43603	-2.27515e-08	7.4072e-201	-3.31946	-2.27515e-08
44033217	chr19:44033217:TGAG:T	0	-1.03783e-08	-2.84922	9.79433e-201	-1.03783e-08	-3.04011
44033273	chr19:44033273:G:A	0	-1.03783e-08	-2.09311	1.91679e-200	-1.03783e-08	-2.36868
44033433	chr19:44033433:C:T	0	-1.03783e-08	-2.97596	9.21127e-201	-1.03783e-08	-3.10149
44033705	chr19:44033705:C:CA	0	-1.03783e-08	-2.0083	2.16127e-200	-1.03783e-08	-2.24863
44033709	chr19:44033709:AT:A	0	-1.03783e-08	-1.95947	2.2554e-200	-1.03783e-08	-2.206
44033903	chr19:44033903:T:C	0	-1.03783e-08	-2.0008	2.17568e-200	-1.03783e-08	-2.24199
44034083	chr19:44034083:T:C	0	-1.03783e-08	-2.07066	2.0403e-200	-1.03783e-08	-2.30623
44034245	chr19:44034245:T:C	0	-1.03783e-08	-2.50918	1.30053e-200	-1.03783e-08	-2.75655
44034251	chr19:44034251:C:T	0	-1.03783e-08	-3.1056	9.81872e-201	-1.03783e-08	-3.03762
44034252	chr19:44034252:G:A	0	-1.03783e-08	-2.5027	1.30097e-200	-1.03783e-08	-2.75622
44034283	chr19:44034283:C:T	0	-1.03783e-08	-2.50975	1.30156e-200	-1.03783e-08	-2.75577
44034432	chr19:44034432:T:G	0	-1.03783e-08	-2.50528	1.30445e-200	-1.03783e-08	-2.75354
44034434	chr19:44034434:C:T	0	-1.03783e-08	-2.50818	1.30197e-200	-1.03783e-08	-2.75545
44034481	chr19:44034481:C:T	0	-1.03783e-08	-2.55153	1.26197e-200	-1.03783e-08	-2.78665
44034527	chr19:44034527:A:G	0	-1.03783e-08	-2.48394	1.31304e-200	-1.03783e-08	-2.74698
44034586	chr19:44034586:T:TA	0	-3.54084	-2.88724	6.74247e-202	-2.62438	-3.09169
44034681	chr19:44034681:A:C	0	-1.03783e-08	-2.50383	1.30591e-200	-1.03783e-08	-2.75243
44034684	chr19:44034684:A:G	0	-3.50289	-3.11043	9.33727e-202	-2.4378	-2.95268
44034798	chr19:44034798:A:C	0	-1.03783e-08	-2.53433	1.31264e-200	-1.03783e-08	-2.74729
44035561	chr19:44035561:T:G	0	-1.03783e-08	0.673689	1.5769e-199	-1.03783e-08	-0.26128
44035654	chr19:44035654:T:A	0	-3.47654	-3.10263	1.07005e-201	-2.17451	-3.0797
44035669	chr19:44035669:GAC:G	0	-1.03783e-08	-3.11735	1.0987e-200	-1.03783e-08	-2.9252
44035809	chr19:44035809:C:A	0	-3.45087	-1.98459	3.58762e-202	-3.31212	-3.03489
44035950	chr19:44035950:C:G	0	-3.48897	-3.11074	1.01662e-201	-2.24064	-3.06479
44035951	chr19:44035951:T:C	0	-3.479	-3.11074	1.06768e-201	-2.19164	-3.06479
44036238	chr19:44036238:C:T	0	-1.03783e-08	-2.40906	3.34219e-200	-1.03783e-08	-1.8127
44036418	chr19:44036418:G:A	0	-1.03783e-08	-3.10419	9.2126e-201	-1.03783e-08	-3.10134
44036579	chr19:44036579:T:C	0	-1.03783e-08	-3.08263	9.56854e-201	-1.03783e-08	-3.06343
44036977	chr19:44036977:G:C	0	-1.03783e-08	-3.026	9.16133e-201	-1.03783e-08	-3.10692
44037453	chr19:44037453:G:T	0	-3.48233	-3.10843	1.06712e-201	-2.18628	-3.07066
44037455	chr19:44037455:G:A	0	-3.48727	-3.10799	1.01748e-201	-2.23293	-3.07166
44037522	chr19:44037522:A:G	0	-1.03783e-08	-3.06397	9.57363e-201	-1.03783e-08	-3.0629
44037746	chr19:44037746:T:A	0	-3.48142	-3.11035	1.05433e-201	-2.20264	-3.06636
44037780	chr19:44037780:C:T	0	-2.72636	-2.27515e-08	5.30598e-200	-1.35049	-2.27515e-08
44037940	chr19:44037940:CA:C	0	-1.03783e-08	-2.48956	2.91827e-200	-1.03783e-08	-1.94834
44037989	chr19:44037989:T:C	0	-3.48041	-3.10899	1.06206e-201	-2.19235	-3.06935
44038275	chr19:44038275:G:T	0	-3.45395	-2.06034	3.51498e-202	-3.31067	-3.0568
44038287	chr19:44038287:C:T	0	-1.03783e-08	-2.9088	9.06638e-201	-1.03783e-08	-3.11734
44038402	chr19:44038402:A:G	0	-3.47964	-3.10899	1.05971e-201	-2.19457	-3.06935
44038693	chr19:44038693:C:T	0	-1.03783e-08	-3.11735	1.11355e-200	-1.03783e-08	-2.91178
44038705	chr19:44038705:A:C	0	-3.12896	-2.27515e-08	1.47293e-200	-2.63207	-2.27515e-08
44038741	chr19:44038741:C:T	0	-1.03783e-08	-3.10041	9.92613e-201	-1.03783e-08	-3.02674
44038874	chr19:44038874:T:G	0	-3.48539	-2.58888	3.41592e-202	-3.28046	-3.11559
44038921	chr19:44038921:G:A	0	-1.03783e-08	-2.47164	2.98849e-200	-1.03783e-08	-1.92456
44038985	chr19:44038985:T:C	0	-1.03783e-08	-3.08058	9.79403e-201	-1.03783e-08	-3.04014
44039460	chr19:44039460:C:T	0	-3.53469	-2.55061	8.53094e-202	-2.65268	-2.82812
44039607	chr19:44039607:A:G	0	-0.0344496	-2.27515e-08	7.34184e-201	-3.32832	-2.27515e-08
44039635	chr19:44039635:A:T	0	-3.45563	-1.97352	3.59452e-202	-3.31018	-3.03491
44040084	chr19:44040084:C:T	0	-3.22801	-2.27152	4.33147e-202	-3.34023	-2.81836
44040192	chr19:44040192:T:C	0	-3.54237	-2.53093	9.65886e-202	-2.55012	-2.8065
44040320	chr19:44040320:T:C	0	-1.03783e-08	-2.89523	9.09128e-201	-1.03783e-08	-3.1146
44040509	chr19:44040509:T:C	0	-1.03783e-08	-2.52123	2.7949e-200	-1.03783e-08	-1.99153
44040600	chr19:44040600:T:C	0	-1.03783e-08	-2.99245	9.18021e-201	-1.03783e-08	-3.10486
44041397	chr19:44041397:G:C	0	-3.47417	-3.10676	1.08435e-201	-2.16993	-3.071
44041447	chr19:44041447:A:G	0	-1.03783e-08	-3.06633	9.84301e-201	-1.03783e-08	-3.03515
44041677	chr19:44041677:A:C	0	-1.03783e-08	-3.09567	1.00536e-200	-1.03783e-08	-3.01398
44042011	chr19:44042011:ACGGT:A	0	-1.03783e-08	-3.09969	9.86265e-201	-1.03783e-08	-3.03316
44042821	chr19:44042821:G:A	0	-3.12302	-2.27515e-08	7.91424e-201	-3.25325	-2.27515e-08
44043004	chr19:44043004:T:C	0	-3.48381	-3.11059	1.04011e-201	-2.21737	-3.06521
44043207	chr19:44043207:A:T	0	-3.48854	-3.1105	1.02067e-201	-2.23599	-3.06546
44043327	chr19:44043327:T:C	0	-1.03783e-08	-2.8932	9.0789e-201	-1.03783e-08	-3.11596
44043391	chr19:44043391:C:A	0	-1.03783e-08	-2.42284	3.23935e-200	-1.03783e-08	-1.84395
44043416	chr19:44043416:A:G	0	-3.48667	-3.11211	1.03755e-201	-2.2254	-3.05965
44044295	chr19:44044295:C:T	0	-1.03783e-08	-0.769461	6.40978e-200	-1.03783e-08	-1.1615
44044513	chr19:44044513:G:A	0	-3.45073	-2.03353	3.52818e-202	-3.3128	-3.05091
44044745	chr19:44044745:A:G	0	-3.24108	-2.35732	4.07316e-202	-3.35446	-2.86562
44044921	chr19:44044921:AC:A	0	-3.3792	-2.24371	5.24605e-202	-3.45589	-2.51113
44044938	chr19:44044938:G:A	0	-1.03783e-08	-3.1173	1.12362e-200	-1.03783e-08	-2.90278
44044943	chr19:44044943:C:A	0	-3.45382	-2.02932	3.564e-202	-3.30562	-3.04799
44045143	chr19:44045143:C:T	0	-3.0636	-2.62054	8.05411e-202	-3.18886	-2.34945
44045475	chr19:44045475:T:C	0	-1.03783e-08	-2.99319	9.18374e-201	-1.03783e-08	-3.10448
44045640	chr19:44045640:T:C	0	-2.56271	-0.91186	1.20765e-201	-3.51367	-1.61957
44045791	chr19:44045791:A:G	0	-3.54087	-2.57263	8.99014e-202	-2.58711	-2.84126
44045821	chr19:44045821:AT:A	0	-3.36683	-2.60286	7.59998e-202	-2.73299	-2.86336
44045955	chr19:44045955:C:T	0	-3.38995	-3.10663	5.74489e-202	-2.87643	-2.99976
44046088	chr19:44046088:A:G	0	-1.03783e-08	-2.48844	2.92723e-200	-1.03783e-08	-1.94527
44046152	chr19:44046152:G:A	0	-3.46704	-3.10717	1.11943e-201	-2.1388	-3.0703
44046920	chr19:44046920:C:G	0	-1.03783e-08	-3.02362	1.80458e-200	-1.03783e-08	-2.429
44046927	chr19:44046927:G:T	0	-3.10767	-2.52939	8.88961e-202	-3.21673	-2.22288
44046935	chr19:44046935:A:G	0	-1.03783e-08	-2.48209	1.27137e-200	-1.03783e-08	-2.77923
44046976	chr19:44046976:T:A	0	-1.03783e-08	-3.01817	9.18433e-201	-1.03783e-08	-3.10441
44047180	chr19:44047180:A:G	0	-1.03783e-08	-2.48126	1.27251e-200	-1.03783e-08	-2.77833
44047713	chr19:44047713:G:T	0	-3.45901	-2.0647	3.54087e-202	-3.30285	-3.05728
44047714	chr19:44047714:A:T	0	-3.45076	-2.03468	3.51665e-202	-3.31616	-3.05083
44047785	chr19:44047785:C:T	0	-3.23188	-2.27515e-08	1.8105e-200	-2.42573	-2.27515e-08
44048365	chr19:44048365:G:A	0	-1.03783e-08	-3.06104	9.4608e-201	-1.03783e-08	-3.07476
44048710	chr19:44048710:C:T	0	-1.03783e-08	-2.79034	1.0301e-200	-1.03783e-08	-2.98967
44049227	chr19:44049227:T:C	0	-3.49013	-3.10572	1.00444e-201	-2.24403	-3.07345
44049350	chr19:44049350:A:G	0	-3.54157	-2.49313	9.61678e-202	-2.57012	-2.79087
44049820	chr19:44049820:C:T	0	-3.48457	-2.47866	3.52965e-202	-3.24965	-3.11365
44049896	chr19:44049896:T:A	0	-3.48991	-3.08885	9.86386e-202	-2.24412	-3.0915
44049930	chr19:44049930:C:A	0	-3.46664	-2.00213	3.718e-202	-3.27335	-3.03796
44050447	chr19:44050447:C:T	0	-1.03783e-08	-2.47967	2.93655e-200	-1.03783e-08	-1.94209
44050520	chr19:44050520:T:C	0	-1.03783e-08	-2.17398	3.45583e-200	-1.03783e-08	-1.77927
44050668	chr19:44050668:A:G	0	-1.03783e-08	-2.52739	2.75002e-200	-1.03783e-08	-2.00772
44050694	chr19:44050694:C:G	0	-1.03783e-08	-3.11672	1.14666e-200	-1.03783e-08	-2.88247
44051270	chr19:44051270:G:A	0	-1.03783e-08	-2.90958	9.07216e-201	-1.03783e-08	-3.1167
44051426	chr19:44051426:G:A	0	-1.03783e-08	-3.11075	1.02824e-200	-1.03783e-08	-2.99148
44051691	chr19:44051691:C:T	0	-1.03783e-08	-3.06982	9.52245e-201	-1.03783e-08	-3.06826
44051867	chr19:44051867:G:A	0	-1.03783e-08	-2.88715	9.09484e-201	-1.03783e-08	-3.11421
44051880	chr19:44051880:T:C	0	-1.03783e-08	-2.16963	3.50611e-200	-1.03783e-08	-1.76482
44052228	chr19:44052228:G:T	0	-3.47222	-1.9453	3.8234e-202	-3.26047	-3.02289
44052260	chr19:44052260:G:T	0	-1.03783e-08	-2.11729	3.69174e-200	-1.03783e-08	-1.71323
44052720	chr19:44052720:T:C	0	-1.03783e-08	-3.04705	1.09097e-200	-1.03783e-08	-2.93226
44052866	chr19:44052866:T:C	0	-1.03783e-08	-2.48209	1.27137e-200	-1.03783e-08	-2.77923
44053222	chr19:44053222:A:G	0	-1.03783e-08	-2.53194	2.77305e-200	-1.03783e-08	-1.99938
44053298	chr19:44053298:T:G	0	-0.0283698	-2.27515e-08	7.66658e-201	-3.28504	-2.27515e-08
44053493	chr19:44053493:C:T	0	-3.08209	-2.6638	8.08299e-202	-3.20001	-2.33473
44053555	chr19:44053555:C:T	0	-1.03783e-08	-2.60362	2.47373e-200	-1.03783e-08	-2.1136
44053558	chr19:44053558:T:C	0	-3.45668	-1.9664	3.71715e-202	-3.28323	-3.02832
44053656	chr19:44053656:C:T	0	-1.03783e-08	-2.55114	2.69625e-200	-1.03783e-08	-2.02747
44053993	chr19:44053993:C:G	0	-1.03783e-08	-2.70771	9.0724e-201	-1.03783e-08	-3.11668
44054021	chr19:44054021:A:G	0	-1.03783e-08	-2.1768	3.47092e-200	-1.03783e-08	-1.77491
44054107	chr19:44054107:T:G	0	-1.03783e-08	-2.51323	1.19813e-200	-1.03783e-08	-2.83856
44054675	chr19:44054675:A:G	0	-1.03783e-08	-1.8349	3.85161e-200	-1.03783e-08	-1.67084
44055388	chr19:44055388:A:G	0	-1.03783e-08	-2.57672	1.73836e-200	-1.03783e-08	-2.46639
44055545	chr19:44055545:G:A	0	-1.03783e-08	-3.05695	1.01615e-200	-1.03783e-08	-3.00331
44055700	chr19:44055700:C:T	0	-3.48606	-1.79511	4.02506e-202	-3.24917	-2.98279
44056028	chr19:44056028:A:G	0	-3.45361	-2.73881	5.9475e-202	-2.7303	-3.11123
44056191	chr19:44056191:A:G	0	-3.13531	-2.74328	6.4744e-202	-3.24764	-2.509
44056297	chr19:44056297:C:G	0	-1.03783e-08	-2.99023	9.16126e-201	-1.03783e-08	-3.10693
44057135	chr19:44057135:G:A	0	-1.03783e-08	-2.87157	9.09115e-201	-1.03783e-08	-3.11461
44057389	chr19:44057389:G:A	0	-1.03783e-08	-3.11585	9.069e-201	-1.03783e-08	-3.11705
44057510	chr19:44057510:G:A	0	-1.03783e-08	-2.55918	2.66785e-200	-1.03783e-08	-2.03806
44057847	chr19:44057847:C:T	0	-3.48716	-1.48078	4.29071e-202	-3.24391	-2.92414
44057943	chr19:44057943:A:G	0	-3.45615	-3.02174	9.1528e-202	-2.73635	-2.67408
44058344	chr19:44058344:TTAG:T	0	-3.07595	-2.7342	7.30042e-202	-3.17921	-2.45736
44058622	chr19:44058622:C:T	0	-1.03783e-08	-2.97887	9.07591e-201	-1.03783e-08	-3.11629
44058775	chr19:44058775:A:G	0	-3.54454	-2.2398	1.17079e-201	-2.5066	-2.65763
44059376	chr19:44059376:G:A	0	-3.41993	-2.47741	4.34469e-202	-3.48788	-2.66766
44059908	chr19:44059908:G:A	0	-1.03783e-08	-0.683717	7.27333e-200	-1.03783e-08	-1.03511
44060248	chr19:44060248:T:C	0	-3.54533	-2.27172	1.18124e-201	-2.48571	-2.66964
44060828	chr19:44060828:G:A	0	-3.54532	-2.26051	1.19684e-201	-2.48027	-2.66196
44060903	chr19:44060903:G:A	0	-3.13778	-2.27515e-08	1.42459e-200	-2.66544	-2.27515e-08
44060954	chr19:44060954:G:T	0	-1.03783e-08	-2.61851	2.46952e-200	-1.03783e-08	-2.1153
44061203	chr19:44061203:C:T	0	-1.03783e-08	-2.66897	2.29776e-200	-1.03783e-08	-2.18739
44061274	chr19:44061274:A:G	0	-3.43626	-1.86002	3.78729e-202	-3.30214	-2.99071
44061690	chr19:44061690:G:A	0	-1.03783e-08	-2.54089	1.21713e-200	-1.03783e-08	-2.82283
44062222	chr19:44062222:G:A	0	-3.53973	-2.27515e-08	6.6437e-201	-3.42824	-2.27515e-08
44062370	chr19:44062370:T:C	0	-1.03783e-08	-2.63261	2.42694e-200	-1.03783e-08	-2.1327
44062613	chr19:44062613:T:C	0	-3.44608	-2.09412	3.42912e-202	-3.31577	-3.07643
44062959	chr19:44062959:T:G	0	-1.03783e-08	-2.65597	2.30147e-200	-1.03783e-08	-2.18578
44063357	chr19:44063357:A:G	0	-3.5368	-2.65512	9.35391e-202	-2.59658	-2.79213
44063401	chr19:44063401:G:C	0	-1.03783e-08	-2.53971	1.21782e-200	-1.03783e-08	-2.82226
44063455	chr19:44063455:C:G	0	-3.08254	-2.75016	7.04043e-202	-3.18979	-2.48304
44063521	chr19:44063521:C:T	0	-1.03783e-08	-2.62012	2.4147e-200	-1.03783e-08	-2.13775
44063740	chr19:44063740:G:A	0	-3.29481	-2.27515e-08	9.84948e-201	-3.03449	-2.27515e-08
44063838	chr19:44063838:G:T	0	-1.03783e-08	-2.61954	2.41665e-200	-1.03783e-08	-2.13694
44063952	chr19:44063952:T:A	0	-1.03783e-08	-2.39938	3.0943e-200	-1.03783e-08	-1.88976
44064039	chr19:44064039:T:A	0	-3.27198	-2.59681	3.48467e-202	-3.39086	-2.98526
44064266	chr19:44064266:A:T	0	-1.03783e-08	-2.64337	2.34301e-200	-1.03783e-08	-2.16789
44064298	chr19:44064298:T:C	0	-1.03783e-08	-2.6342	2.41512e-200	-1.03783e-08	-2.13758
44064470	chr19:44064470:A:G	0	-1.03783e-08	-2.6581	2.29141e-200	-1.03783e-08	-2.19016
44064637	chr19:44064637:C:G	0	-1.03783e-08	-2.60668	2.44988e-200	-1.03783e-08	-2.12329
44064665	chr19:44064665:A:G	0	-1.03783e-08	-3.11725	1.09574e-200	-1.03783e-08	-2.92789
44064951	chr19:44064951:A:AT	0	-1.03783e-08	-3.11728	1.09502e-200	-1.03783e-08	-2.92855
44064972	chr19:44064972:G:A	0	-1.03783e-08	-2.96363	9.14017e-201	-1.03783e-08	-3.10923
44065307	chr19:44065307:G:A	0	-1.03783e-08	-2.62554	2.38637e-200	-1.03783e-08	-2.14955
44065767	chr19:44065767:G:A	0	-3.50177	-2.27515e-08	7.73689e-201	-3.27591	-2.27515e-08
44065795	chr19:44065795:C:T	0	-1.03783e-08	-3.04565	9.31833e-201	-1.03783e-08	-3.08993
44065798	chr19:44065798:G:A	0	-2.16587	-3.02579	2.7661e-201	-1.33973	-2.96474
44066240	chr19:44066240:C:A	0	-3.45062	-2.16508	3.40801e-202	-3.30779	-3.09058
44066398	chr19:44066398:G:A	0	-3.52375	-2.82602	8.77145e-202	-2.55242	-2.90058
44066798	chr19:44066798:G:A	0	-1.03783e-08	-3.11728	1.09502e-200	-1.03783e-08	-2.92855
44066804	chr19:44066804:A:G	0	-1.03783e-08	-2.46272	2.83195e-200	-1.03783e-08	-1.97836
44067001	chr19:44067001:T:C	0	-3.54555	-1.4699	6.17341e-202	-2.88777	-2.91648
44067829	chr19:44067829:G:T	0	-3.5024	-2.27515e-08	6.19263e-201	-3.49855	-2.27515e-08
44067895	chr19:44067895:C:G	0	-3.54115	-2.67562	9.16016e-202	-2.55422	-2.85541
44067940	chr19:44067940:G:A	0	-1.03783e-08	-2.36605	9.17174e-201	-1.03783e-08	-3.10579
44068901	chr19:44068901:T:G	0	-1.03783e-08	-2.59719	2.41432e-200	-1.03783e-08	-2.13791
44069245	chr19:44069245:T:G	0	-1.03783e-08	-2.83785	9.23884e-201	-1.03783e-08	-3.0985
44069262	chr19:44069262:G:A	0	-3.43712	-3.03709	8.41177e-202	-2.78434	-2.71052
44069709	chr19:44069709:A:G	0	-3.38615	-2.60681	1.095e-201	-3.54389	-1.68726
44070022	chr19:44070022:T:C	0	-1.03783e-08	-2.5728	1.14909e-200	-1.03783e-08	-2.88036
44070823	chr19:44070823:A:T	0	-1.03783e-08	-3.0997	9.52699e-201	-1.03783e-08	-3.06778
44070833	chr19:44070833:G:A	0	-1.03783e-08	-3.05204	9.26798e-201	-1.03783e-08	-3.09535
44070836	chr19:44070836:T:C	0	-1.03783e-08	-3.08486	9.51977e-201	-1.03783e-08	-3.06854
44070874	chr19:44070874:A:G	0	-3.54052	-2.6524	9.21283e-202	-2.56322	-2.84068
44071108	chr19:44071108:T:C	0	-1.03783e-08	-3.07734	9.24731e-201	-1.03783e-08	-3.09758
44071956	chr19:44071956:A:G	0	-1.03783e-08	-2.75303	1.02736e-200	-1.03783e-08	-2.99234
44072149	chr19:44072149:C:T	0	-3.46353	-2.94755	7.05071e-202	-2.7849	-2.88647
44072191	chr19:44072191:C:G	0	-1.03783e-08	-2.77486	9.34651e-201	-1.03783e-08	-3.08691
44072498	chr19:44072498:G:A	0	-1.03783e-08	-2.65569	1.57587e-200	-1.03783e-08	-2.56452
44072710	chr19:44072710:G:A	0	-3.49617	-3.11367	6.24867e-202	-2.69127	-3.10086
44072781	chr19:44072781:T:C	0	-1.03783e-08	-3.0146	9.07973e-201	-1.03783e-08	-3.11587
44072952	chr19:44072952:T:G	0	-1.03783e-08	-2.65569	1.57587e-200	-1.03783e-08	-2.56452
44073373	chr19:44073373:G:A	0	-2.08876	-3.10783	2.05632e-201	-1.79612	-2.80488
44073612	chr19:44073612:C:T	0	-1.03783e-08	-2.41337	1.59177e-200	-1.03783e-08	-2.55448
44073670	chr19:44073670:T:A	0	-1.03783e-08	-2.58451	2.16199e-200	-1.03783e-08	-2.2483
44074120	chr19:44074120:G:A	0	-3.54516	-2.27515e-08	7.94678e-201	-3.24915	-2.27515e-08
44074294	chr19:44074294:A:G	0	-3.47902	-3.06005	6.43663e-202	-2.74208	-3.02041
44074331	chr19:44074331:C:T	0	-1.03783e-08	-2.34795	3.4109e-200	-1.03783e-08	-1.79235
44074432	chr19:44074432:A:G	0	-3.46328	-2.32006	3.40461e-202	-3.29448	-3.10489
44074793	chr19:44074793:A:G	0	-1.03783e-08	-3.06205	9.35206e-201	-1.03783e-08	-3.08632
44075715	chr19:44075715:C:T	0	-3.3122	-2.27515e-08	9.12899e-201	-3.11046	-2.27515e-08
44076386	chr19:44076386:A:C	0	-1.03783e-08	-2.63644	1.61739e-200	-1.03783e-08	-2.53851
44076447	chr19:44076447:C:T	0	-1.03783e-08	-2.80366	1.70478e-200	-1.03783e-08	-2.48589
44076605	chr19:44076605:T:C	0	-3.54103	-3.11528	1.01434e-201	-2.44349	-2.86418
44076710	chr19:44076710:A:G	0	-1.03783e-08	-2.63735	1.61797e-200	-1.03783e-08	-2.53816
44077072	chr19:44077072:A:G	0	-3.54537	-2.68978	8.07614e-202	-2.47258	-3.063
44077288	chr19:44077288:T:C	0	-1.03783e-08	-2.63693	1.61906e-200	-1.03783e-08	-2.53748
44078950	chr19:44078950:T:C	0	-3.4511	-3.08925	1.39899e-201	-1.90404	-3.08212
44079113	chr19:44079113:C:T	0	-1.03783e-08	-2.79013	9.77972e-201	-1.03783e-08	-3.0416
44079136	chr19:44079136:T:C	0	-3.48907	-2.63304	3.29373e-202	-3.31519	-3.11729
44079235	chr19:44079235:A:G	0	-1.03783e-08	-3.11716	9.08311e-201	-1.03783e-08	-3.1155
44079420	chr19:44079420:C:T	0	-1.92745	-2.27515e-08	6.83979e-201	-3.39916	-2.27515e-08
44079511	chr19:44079511:C:A	0	-2.57696	-3.05753	1.22605e-201	-2.03881	-3.0793
44079818	chr19:44079818:T:C	0	-1.03783e-08	-3.0458	1.10825e-200	-1.03783e-08	-2.91655
44079869	chr19:44079869:C:T	0	-1.03783e-08	-2.97609	9.17061e-201	-1.03783e-08	-3.10591
44079884	chr19:44079884:C:T	0	-1.03783e-08	-2.60639	1.02653e-200	-1.03783e-08	-2.99315
44080011	chr19:44080011:C:A	0	-1.03783e-08	-2.69461	2.19965e-200	-1.03783e-08	-2.23103
44080124	chr19:44080124:C:T	0	-1.03783e-08	-2.72779	1.31658e-200	-1.03783e-08	-2.74429
44080350	chr19:44080350:G:A	0	-1.03783e-08	-3.00825	1.30282e-200	-1.03783e-08	-2.75479
44080403	chr19:44080403:C:T	0	-3.46315	-2.65335	3.24949e-202	-3.32895	-3.11705
44080543	chr19:44080543:A:G	0	-1.03783e-08	-3.05065	1.09747e-200	-1.03783e-08	-2.92632
44081006	chr19:44081006:T:A	0	-3.45727	-3.10903	1.43716e-201	-1.91181	-3.04743
44081144	chr19:44081144:G:A	0	-1.03783e-08	-2.43777	1.05635e-200	-1.03783e-08	-2.96451
44081439	chr19:44081439:C:T	0	-2.98456	-2.73023	1.61768e-201	-2.11474	-2.72618
44081586	chr19:44081586:T:C	0	-1.03783e-08	-3.07458	9.36736e-201	-1.03783e-08	-3.08468
44082016	chr19:44082016:A:G	0	-1.03783e-08	-2.78857	9.79969e-201	-1.03783e-08	-3.03956
44082995	chr19:44082995:C:T	0	-1.03783e-08	-3.10249	1.06393e-200	-1.03783e-08	-2.95736
44083039	chr19:44083039:T:C	0	-2.80643	-3.02835	3.20988e-202	-3.53862	-2.91964
44083157	chr19:44083157:G:A	0	-1.03783e-08	-1.42232	3.23219e-200	-1.03783e-08	-1.84617
44083305	chr19:44083305:A:G	0	-1.03783e-08	-1.18876	6.19699e-200	-1.03783e-08	-1.19526
44083536	chr19:44083536:G:C	0	-3.11382	-2.69571	2.65636e-202	-3.53693	-3.11061
44083726	chr19:44083726:C:T	0	-3.06871	-3.11689	3.36706e-202	-3.54498	-2.86548
44083777	chr19:44083777:T:C	0	-3.07626	-3.11655	3.55166e-202	-3.5447	-2.81239
44084125	chr19:44084125:G:T	0	-2.99978	-3.11683	3.53322e-202	-3.545	-2.81729
44084172	chr19:44084172:G:T	0	-3.04395	-3.11559	3.62289e-202	-3.54553	-2.7917
44084633	chr19:44084633:T:G	0	-2.89729	-3.10261	3.13902e-202	-3.54371	-2.93688
44084636	chr19:44084636:C:T	0	-2.90295	-3.10446	3.11757e-202	-3.54396	-2.94349
44084816	chr19:44084816:G:A	0	-2.90007	-3.10304	3.13359e-202	-3.54393	-2.93839
44084863	chr19:44084863:A:G	0	-2.76403	-2.87313	2.94647e-202	-3.51933	-3.02456
44084889	chr19:44084889:T:C	0	-2.94848	-3.09974	3.14854e-202	-3.54546	-2.9321
44085325	chr19:44085325:G:A	0	-3.45199	-2.38203	4.51845e-202	-3.08668	-3.02965
44085541	chr19:44085541:TTA:T	0	-1.03783e-08	-2.98521	9.18921e-201	-1.03783e-08	-3.10388
44085563	chr19:44085563:C:T	0	-3.23802	-3.11152	4.22672e-202	-3.53238	-2.65069
44085846	chr19:44085846:TCTC:T	0	-2.90538	-3.05573	3.50822e-202	-3.54311	-2.82628
44086405	chr19:44086405:C:T	0	-2.63931	-3.04127	3.76389e-202	-3.49493	-2.80411
44086600	chr19:44086600:T:C	0	-1.03783e-08	-2.90877	9.58027e-201	-1.03783e-08	-3.06221
44087207	chr19:44087207:G:A	0	-3.35498	-3.02886	2.91038e-202	-3.46156	-3.09466
44087400	chr19:44087400:C:T	0	-1.03783e-08	-2.8184	1.13666e-200	-1.03783e-08	-2.89124
44088049	chr19:44088049:C:T	0	-3.54198	-3.09774	1.37311e-201	-2.58272	-2.42211
44088250	chr19:44088250:T:C	0	-3.54147	-3.10597	1.30681e-201	-2.58415	-2.47017
44088268	chr19:44088268:CAT:C	0	-3.53284	-3.11698	1.40511e-201	-2.43761	-2.54419
44088762	chr19:44088762:A:C	0	-1.03783e-08	0.267144	2.33454e-199	-1.03783e-08	0.131073
44088782	chr19:44088782:A:G	0	-3.5365	-3.10942	1.3771e-201	-2.521	-2.48093
44089262	chr19:44089262:G:A	0	-2.35892	-2.27515e-08	2.48485e-199	0.193468	-2.27515e-08
44089706	chr19:44089706:G:A	0	-1.03783e-08	-3.1032	9.45913e-201	-1.03783e-08	-3.07493
44089833	chr19:44089833:A:ACC	0	-1.03783e-08	-2.23736	1.84457e-200	-1.03783e-08	-2.40708
44089834	chr19:44089834:T:TGC	0	-1.03783e-08	-2.2399	1.84007e-200	-1.03783e-08	-2.40953
44089905	chr19:44089905:G:A	0	-1.03783e-08	-3.08121	9.08409e-201	-1.03783e-08	-3.11539
44090122	chr19:44090122:C:T	0	-1.03783e-08	-2.84372	9.3155e-201	-1.03783e-08	-3.09023
44090130	chr19:44090130:C:T	0	-1.03783e-08	-3.11219	9.14656e-201	-1.03783e-08	-3.10854
44090197	chr19:44090197:A:C	0	-1.03783e-08	-3.11168	9.15066e-201	-1.03783e-08	-3.10809
44090258	chr19:44090258:A:C	0	-3.33414	-2.96434	4.1929e-202	-3.12981	-3.0613
44090523	chr19:44090523:G:C	0	-1.03783e-08	-2.84758	9.19862e-201	-1.03783e-08	-3.10286
44090929	chr19:44090929:C:T	0	-1.03783e-08	-2.86205	1.15768e-200	-1.03783e-08	-2.87291
44091269	chr19:44091269:A:G	0	-3.54101	-3.114	1.24735e-201	-2.54957	-2.55133
44091297	chr19:44091297:A:G	0	-1.03783e-08	-3.06325	9.09158e-201	-1.03783e-08	-3.11456
44091300	chr19:44091300:C:T	0	-1.03783e-08	-2.76954	1.04812e-200	-1.03783e-08	-2.97233
44091515	chr19:44091515:A:G	0	-1.03783e-08	-2.051	3.29166e-200	-1.03783e-08	-1.82794
44091528	chr19:44091528:T:A	0	-3.5407	-2.27515e-08	1.93256e-200	-2.36048	-2.27515e-08
44091637	chr19:44091637:C:G	0	-1.03783e-08	-2.18761	1.43725e-200	-1.03783e-08	-2.6566
44091703	chr19:44091703:AC:A	0	-3.53664	-2.27515e-08	1.39951e-200	-2.68321	-2.27515e-08
44091826	chr19:44091826:C:T	0	-1.43593	-2.43914	5.35797e-201	-0.544332	-3.099
44092195	chr19:44092195:G:T	0	-1.03783e-08	-2.92201	2.17919e-200	-1.03783e-08	-2.24038
44092289	chr19:44092289:G:A	0	-3.51134	-3.11246	6.36697e-202	-2.65783	-3.11554
44092381	chr19:44092381:C:T	0	-1.03783e-08	-2.98188	9.14021e-201	-1.03783e-08	-3.10923
44092537	chr19:44092537:G:A	0	-1.03783e-08	-1.21426	4.09708e-200	-1.03783e-08	-1.60905
44092651	chr19:44092651:A:G	0	-1.80757	-2.5236	3.70495e-201	-0.902292	-3.10995
44092785	chr19:44092785:G:A	0	-1.03783e-08	-2.51038	9.27214e-201	-1.03783e-08	-3.0949
44093142	chr19:44093142:C:A	0	-3.54325	-3.10025	1.47683e-201	-2.49251	-2.43951
44093154	chr19:44093154:G:A	0	-2.47178	-1.92462	2.05992e-200	-0.111349	-2.18531
44093181	chr19:44093181:T:C	0	-1.03783e-08	-2.91664	1.47481e-200	-1.03783e-08	-2.6308
44093260	chr19:44093260:A:G	0	-1.03783e-08	-2.72997	1.98671e-200	-1.03783e-08	-2.33285
44093276	chr19:44093276:G:A	0	-3.48482	-3.06336	5.78206e-202	-2.7612	-3.10854
44093295	chr19:44093295:C:T	0	-1.03783e-08	-2.69527	2.09715e-200	-1.03783e-08	-2.27875
44093710	chr19:44093710:AC:A	0	-3.53283	-3.1091	1.59124e-201	-2.37325	-2.48414
44094303	chr19:44094303:T:G	0	-1.03783e-08	-3.11349	1.25752e-200	-1.03783e-08	-2.79019
44094715	chr19:44094715:T:G	0	-3.47991	-3.10837	3.40951e-202	-3.31626	-3.08166
44096142	chr19:44096142:A:G	0	-1.03783e-08	-3.11665	9.07986e-201	-1.03783e-08	-3.11585
44096224	chr19:44096224:C:T	0	-3.54555	-3.1173	1.25779e-201	-2.54908	-2.54347
44096809	chr19:44096809:A:T	0	-1.03783e-08	-2.43967	9.1734e-201	-1.03783e-08	-3.1056
44096981	chr19:44096981:T:C	0	-1.03783e-08	-3.11456	9.11274e-201	-1.03783e-08	-3.11224
44097130	chr19:44097130:A:G	0	-1.03783e-08	-1.11045	2.50881e-200	-1.03783e-08	-2.09952
44097384	chr19:44097384:T:C	0	-3.49487	-3.05626	7.6387e-201	-0.258929	-3.02976
44097413	chr19:44097413:A:G	0	-1.03783e-08	-2.97869	1.4528e-200	-1.03783e-08	-2.64583
44097424	chr19:44097424:G:A	0	-1.03783e-08	-3.11022	9.07897e-201	-1.03783e-08	-3.11595
44097620	chr19:44097620:G:A	0	-1.03783e-08	-3.11022	9.07897e-201	-1.03783e-08	-3.11595
44097764	chr19:44097764:C:G	0	-1.03783e-08	-3.00366	1.39758e-200	-1.03783e-08	-2.68458
44098088	chr19:44098088:G:T	0	-1.03783e-08	-2.98427	1.24499e-200	-1.03783e-08	-2.8002
44098704	chr19:44098704:C:T	0	-1.03783e-08	-2.64348	1.12476e-200	-1.03783e-08	-2.90176
44098735	chr19:44098735:C:T	0	-3.51466	-2.27515e-08	6.22314e-201	-3.49364	-2.27515e-08
44098806	chr19:44098806:C:T	0	-3.48708	-3.04933	6.21587e-201	-0.414847	-3.07996
44098839	chr19:44098839:A:G	0	-3.50247	-3.04529	7.12718e-201	-0.314387	-3.04361
44099232	chr19:44099232:A:G	0	-3.54357	-2.81213	4.48277e-201	-0.876297	-2.94538
44099455	chr19:44099455:A:G	0	-1.03783e-08	-3.11098	9.08325e-201	-1.03783e-08	-3.11548
44099814	chr19:44099814:G:T	0	-1.03783e-08	-3.11137	9.08404e-201	-1.03783e-08	-3.11539
44099820	chr19:44099820:AG:A	0	-3.41902	-2.27515e-08	7.49764e-201	-3.30732	-2.27515e-08
44099822	chr19:44099822:G:T	0	-3.53951	-3.08291	1.04303e-201	-2.52423	-2.75555
44100019	chr19:44100019:AGACATGAGATAAAATC:A	0	-1.03783e-08	-3.11019	9.0802e-201	-1.03783e-08	-3.11582
44100200	chr19:44100200:C:T	0	-1.03783e-08	-3.11098	9.08325e-201	-1.03783e-08	-3.11548
44100761	chr19:44100761:T:C	0	-3.53797	-2.97083	6.84137e-202	-2.75849	-2.94302
44100937	chr19:44100937:G:A	0	-1.03783e-08	-3.11654	9.14776e-201	-1.03783e-08	-3.1084
44100970	chr19:44100970:G:A	0	-3.52932	-2.8165	2.27008e-201	-1.53414	-2.96796
44101171	chr19:44101171:A:G	0	-1.12155	-2.27515e-08	9.35815e-201	-3.08567	-2.27515e-08
44101427	chr19:44101427:G:GT	0	-1.03783e-08	-3.11098	9.08325e-201	-1.03783e-08	-3.11548
44101684	chr19:44101684:T:G	0	-1.03783e-08	-3.11098	9.08325e-201	-1.03783e-08	-3.11548
44102003	chr19:44102003:C:G	0	-1.03783e-08	-3.01215	1.32929e-200	-1.03783e-08	-2.73468
44102084	chr19:44102084:G:A	0	-1.03783e-08	-2.76892	9.70272e-201	-1.03783e-08	-3.04951
44102095	chr19:44102095:T:A	0	-3.54371	-2.27515e-08	1.01317e-199	-0.70366	-2.27515e-08
44102234	chr19:44102234:T:C	0	-1.03783e-08	-2.76819	9.70682e-201	-1.03783e-08	-3.04908
44102258	chr19:44102258:C:T	0	-1.03783e-08	-2.81327	1.08098e-200	-1.03783e-08	-2.94146
44102775	chr19:44102775:A:G	0	-3.51591	-3.04746	5.7286e-201	-0.51611	-3.06033
44103394	chr19:44103394:G:T	0	-3.42012	-3.11723	1.1177e-200	-0.0108344	-2.89722
44103466	chr19:44103466:T:C	0	-3.45674	-3.1161	9.46176e-201	-0.113627	-2.96103
44103817	chr19:44103817:C:T	0	-1.03783e-08	-2.42596	1.31657e-200	-1.03783e-08	-2.7443
44103840	chr19:44103840:A:T	0	-1.03783e-08	-2.58456	1.10652e-200	-1.03783e-08	-2.91811
44103899	chr19:44103899:C:T	0	-2.8353	-2.76385	6.00417e-201	-0.731945	-2.79751
44103919	chr19:44103919:G:A	0	-1.03783e-08	-2.49157	1.50993e-200	-1.03783e-08	-2.60726
44103937	chr19:44103937:C:T	0	-1.03783e-08	-3.11625	9.06856e-201	-1.03783e-08	-3.1171
44104189	chr19:44104189:C:T	0	-1.03783e-08	-2.43162	1.28153e-200	-1.03783e-08	-2.77127
44104226	chr19:44104226:ATAAAAT:A	0	-2.92762	-2.80079	5.04104e-201	-0.860657	-2.84364
44104277	chr19:44104277:A:C	0	-3.10497	-2.27515e-08	7.59975e-201	-3.2938	-2.27515e-08
44104623	chr19:44104623:G:A	0	-1.03783e-08	-2.68382	1.22216e-200	-1.03783e-08	-2.81871
44104636	chr19:44104636:C:T	0	-3.54432	-3.04143	3.65429e-201	-0.922995	-3.10301
44104865	chr19:44104865:T:C	0	-1.03783e-08	-3.11464	9.11391e-201	-1.03783e-08	-3.11211
44104994	chr19:44104994:C:T	0	-3.49149	-3.11727	2.40394e-201	-1.33116	-3.11365
44105007	chr19:44105007:A:T	0	-3.48944	-3.11727	2.42541e-201	-1.32227	-3.11365
44105140	chr19:44105140:T:C	0	-3.48609	-3.11735	2.47897e-201	-1.30143	-3.11264
44105180	chr19:44105180:G:C	0	-2.92606	-2.79573	8.09225e-202	-3.2751	-2.25849
44105285	chr19:44105285:A:G	0	-1.03783e-08	-2.24131	1.48346e-200	-1.03783e-08	-2.62495
44105571	chr19:44105571:T:A	0	-3.49197	-3.11707	2.38105e-201	-1.33984	-3.11453
44105679	chr19:44105679:C:T	0	-1.03783e-08	-2.96581	1.52396e-200	-1.03783e-08	-2.59801
44105693	chr19:44105693:C:G	0	-3.54207	-3.06449	9.19809e-202	-2.51644	-2.88907
44105765	chr19:44105765:G:A	0	-1.03783e-08	-2.84031	9.86144e-201	-1.03783e-08	-3.03328
44105876	chr19:44105876:C:A	0	-3.49571	-3.11727	2.32077e-201	-1.36635	-3.11367
44105942	chr19:44105942:A:G	0	-3.49404	-3.11581	2.34684e-201	-1.35247	-3.11637
44106030	chr19:44106030:T:C	0	-2.91013	-2.87873	4.64306e-201	-0.855252	-2.93129
44106126	chr19:44106126:CCAG:C	0	-3.48768	-3.11672	2.4511e-201	-1.31123	-3.11415
44106142	chr19:44106142:A:G	0	-3.50067	-3.11672	2.23873e-201	-1.40186	-3.11415
44106152	chr19:44106152:C:T	0	-3.48938	-3.11564	2.41517e-201	-1.32461	-3.11553
44106202	chr19:44106202:A:G	0	8.80534	-2.27515e-08	9.50674e-201	-3.06991	-2.27515e-08
44106241	chr19:44106241:G:T	0	-1.03783e-08	-2.75458	1.15672e-200	-1.03783e-08	-2.87374
44106323	chr19:44106323:G:T	0	-3.48609	-2.27515e-08	6.09239e-201	-3.51487	-2.27515e-08
44106351	chr19:44106351:C:G	0	-3.51668	-2.89947	6.48526e-202	-2.79391	-2.96106
44106512	chr19:44106512:A:G	0	-3.53743	-3.0493	1.54268e-201	-1.78545	-3.10294
44106645	chr19:44106645:A:T	0	-3.51839	-2.98907	1.9949e-201	-1.5393	-3.09202
44106690	chr19:44106690:C:T	0	-1.4424	-2.86732	5.88622e-201	-0.481236	-3.06806
44106801	chr19:44106801:G:A	0	-1.03783e-08	-2.39076	1.39163e-200	-1.03783e-08	-2.68886
44106817	chr19:44106817:G:T	0	-1.03783e-08	-3.11313	9.07691e-201	-1.03783e-08	-3.11618
44107286	chr19:44107286:G:C	0	-1.03783e-08	-2.93906	1.05154e-200	-1.03783e-08	-2.96907
44107744	chr19:44107744:T:C	0	-1.03783e-08	-3.09519	9.85013e-201	-1.03783e-08	-3.03443
44107804	chr19:44107804:T:C	0	-3.261	-2.73248	5.30421e-202	-3.16833	-2.78767
44107852	chr19:44107852:A:G	0	-3.52425	-3.08166	6.37595e-202	-2.65725	-3.11472
44108078	chr19:44108078:A:G	0	-3.51521	-2.91044	6.47288e-202	-2.69983	-3.05705
44108260	chr19:44108260:T:C	0	-1.03783e-08	-3.10326	9.44409e-201	-1.03783e-08	-3.07652
44108348	chr19:44108348:A:C	0	-1.03783e-08	-3.03179	9.08168e-201	-1.03783e-08	-3.11565
44108685	chr19:44108685:A:G	0	-2.0387	-3.02399	5.70226e-202	-2.94184	-2.9418
44108734	chr19:44108734:C:CACT	0	-1.03783e-08	-3.11347	9.56928e-201	-1.03783e-08	-3.06335
44108966	chr19:44108966:C:T	0	-3.54515	-3.05968	1.42636e-201	-1.97697	-2.98982
44108969	chr19:44108969:T:C	0	-1.03783e-08	-2.60305	9.62132e-201	-1.03783e-08	-3.05793
44109024	chr19:44109024:T:C	0	-1.03783e-08	-3.11476	9.18997e-201	-1.03783e-08	-3.1038
44109739	chr19:44109739:G:A	0	-1.03783e-08	-2.65662	9.81636e-201	-1.03783e-08	-3.03786
44109834	chr19:44109834:T:C	0	-1.03783e-08	-3.11698	9.22655e-201	-1.03783e-08	-3.09983
44109892	chr19:44109892:G:A	0	-3.28067	-3.10458	3.06022e-202	-3.39979	-3.10622
44109922	chr19:44109922:C:T	0	-1.03783e-08	-3.00452	9.22196e-201	-1.03783e-08	-3.10033
44109951	chr19:44109951:T:A	0	-3.16957	-3.07674	3.26909e-202	-3.32308	-3.1169
44110055	chr19:44110055:C:T	0	-3.397	-3.01397	4.95241e-202	-2.95428	-3.07035
44110169	chr19:44110169:TA:T	0	-3.19502	-3.08888	3.20439e-202	-3.34281	-3.11717
44110172	chr19:44110172:C:A	0	-3.19346	-3.08888	3.20709e-202	-3.34197	-3.11717
44110456	chr19:44110456:G:A	0	-1.03783e-08	-3.02629	9.53662e-201	-1.03783e-08	-3.06677
44110607	chr19:44110607:TTTG:T	0	-2.89027	-2.80249	4.25604e-202	-3.13804	-3.03812
44110699	chr19:44110699:C:T	0	-3.20448	-3.07493	3.17216e-202	-3.35305	-3.11703
44110768	chr19:44110768:A:C	0	-1.03783e-08	-3.04432	9.13427e-201	-1.03783e-08	-3.10988
44110770	chr19:44110770:C:T	0	-3.41088	-3.0272	5.04505e-202	-2.92585	-3.08024
44110850	chr19:44110850:G:A	0	-2.59971	-2.81984	4.90446e-202	-3.03609	-2.99827
44110916	chr19:44110916:T:A	0	-3.22699	-3.11538	3.15474e-202	-3.37601	-3.09958
44110993	chr19:44110993:C:T	0	-1.03783e-08	-2.97057	9.54682e-201	-1.03783e-08	-3.06571
44111798	chr19:44111798:T:A	0	-3.15601	-3.09015	3.31632e-202	-3.30872	-3.11693
44111862	chr19:44111862:C:T	0	-1.03783e-08	-3.10882	9.36051e-201	-1.03783e-08	-3.08541
44111945	chr19:44111945:A:C	0	-2.53337	-2.27515e-08	1.09678e-200	-2.92695	-2.27515e-08
44112561	chr19:44112561:T:TA	0	-1.03783e-08	-3.11105	9.06716e-201	-1.03783e-08	-3.11725
44113122	chr19:44113122:C:G	0	-1.03783e-08	-3.11411	9.17517e-201	-1.03783e-08	-3.10541
44113339	chr19:44113339:G:T	0	-3.42969	-3.10694	2.94472e-202	-3.45764	-3.08685
44113384	chr19:44113384:G:A	0	-1.03783e-08	-3.11094	9.13119e-201	-1.03783e-08	-3.11022
44113581	chr19:44113581:C:G	0	-1.03783e-08	-3.1015	1.10726e-200	-1.03783e-08	-2.91744
44113707	chr19:44113707:G:A	0	-1.03783e-08	-3.01652	1.01213e-200	-1.03783e-08	-3.00727
44113753	chr19:44113753:T:G	0	-1.03783e-08	-3.0994	9.10402e-201	-1.03783e-08	-3.1132
44113874	chr19:44113874:T:G	0	-1.03783e-08	-2.17679	1.19248e-200	-1.03783e-08	-2.84329
44114000	chr19:44114000:T:C	0	-1.03783e-08	-2.60062	1.38263e-200	-1.03783e-08	-2.69534
44114158	chr19:44114158:C:G	0	-1.03783e-08	-3.07489	9.08181e-201	-1.03783e-08	-3.11564
44114182	chr19:44114182:G:T	0	-1.03783e-08	-2.98114	1.0737e-200	-1.03783e-08	-2.94821
44114467	chr19:44114467:A:T	0	-1.03783e-08	-2.89526	1.22417e-200	-1.03783e-08	-2.81706
44114610	chr19:44114610:A:C	0	-1.03783e-08	-2.85641	1.02253e-200	-1.03783e-08	-2.99704
44114956	chr19:44114956:C:G	0	-1.03783e-08	-3.07649	9.08942e-201	-1.03783e-08	-3.1148
44115025	chr19:44115025:G:A	0	-1.03783e-08	-3.09577	1.13362e-200	-1.03783e-08	-2.89391
44115389	chr19:44115389:T:C	0	-3.50378	-2.27515e-08	6.07586e-201	-3.51759	-2.27515e-08
44115405	chr19:44115405:A:G	0	-1.03783e-08	-3.11735	9.3227e-201	-1.03783e-08	-3.08946
44115614	chr19:44115614:G:A	0	-1.03783e-08	-3.11735	9.3227e-201	-1.03783e-08	-3.08946
44115619	chr19:44115619:T:A	0	-1.03783e-08	-3.05009	9.06718e-201	-1.03783e-08	-3.11725
44116050	chr19:44116050:C:T	0	-3.22029	-2.83248	5.47892e-201	-0.64061	-2.98039
44116154	chr19:44116154:G:T	0	-1.03783e-08	-2.99942	9.32689e-201	-1.03783e-08	-3.08901
44116615	chr19:44116615:A:T	0	-2.92567	-2.27515e-08	1.72656e-200	-2.4732	-2.27515e-08
44116688	chr19:44116688:G:A	0	-1.03783e-08	-3.10764	9.98341e-201	-1.03783e-08	-3.02099
44116739	chr19:44116739:G:T	0	-1.03783e-08	-2.87704	1.24645e-200	-1.03783e-08	-2.79903
44117159	chr19:44117159:C:A	0	-1.03783e-08	-2.91141	1.1914e-200	-1.03783e-08	-2.8442
44117325	chr19:44117325:A:G	0	-1.03783e-08	-2.88268	1.23326e-200	-1.03783e-08	-2.80967
44117788	chr19:44117788:G:A	0	-1.03783e-08	-2.89917	1.17315e-200	-1.03783e-08	-2.85963
44117806	chr19:44117806:G:C	0	-1.03783e-08	-2.92712	9.80027e-201	-1.03783e-08	-3.0395
44117993	chr19:44117993:C:T	0	-1.03783e-08	-2.83816	1.06664e-200	-1.03783e-08	-2.95481
44118135	chr19:44118135:C:A	0	-1.03783e-08	-3.10552	1.00474e-200	-1.03783e-08	-3.0146
44118305	chr19:44118305:C:T	0	-1.03783e-08	-3.11667	1.023e-200	-1.03783e-08	-2.99659
44118488	chr19:44118488:A:G	0	-1.03783e-08	-2.47872	1.55839e-200	-1.03783e-08	-2.57567
44118606	chr19:44118606:G:A	0	-1.03783e-08	-2.81695	1.37338e-200	-1.03783e-08	-2.70205
44118625	chr19:44118625:C:T	0	-1.03783e-08	-2.88268	1.23326e-200	-1.03783e-08	-2.80967
44118645	chr19:44118645:C:G	0	-1.03783e-08	-2.88779	1.19315e-200	-1.03783e-08	-2.84273
44118695	chr19:44118695:C:G	0	-1.03783e-08	-3.10509	9.79575e-201	-1.03783e-08	-3.03996
44118764	chr19:44118764:T:C	0	-1.03783e-08	-3.08344	9.7015e-201	-1.03783e-08	-3.04963
44118768	chr19:44118768:T:A	0	-1.03783e-08	-3.1057	1.00708e-200	-1.03783e-08	-3.01227
44118960	chr19:44118960:A:G	0	-1.03783e-08	-3.09595	1.14234e-200	-1.03783e-08	-2.88625
44118961	chr19:44118961:T:C	0	-1.03783e-08	-3.0949	1.14892e-200	-1.03783e-08	-2.88051
44119022	chr19:44119022:T:C	0	-2.90586	-3.1169	8.31885e-202	-2.44599	-3.05998
44119063	chr19:44119063:G:A	0	-1.03783e-08	-3.10745	9.07242e-201	-1.03783e-08	-3.11667
44119106	chr19:44119106:G:A	0	-2.51099	-1.37297	2.23201e-201	-3.05807	-1.46094
44119107	chr19:44119107:C:T	0	-2.54741	-0.928796	3.54006e-201	-3.08361	-0.974158
44119223	chr19:44119223:C:T	0	-3.54197	-3.08702	8.16217e-202	-2.59659	-2.9284
44119262	chr19:44119262:C:T	0	-1.03783e-08	-3.11051	9.52699e-201	-1.03783e-08	-3.06778
44120360	chr19:44120360:G:T	0	-1.03783e-08	-2.19987	1.68722e-200	-1.03783e-08	-2.49625
44120519	chr19:44120519:G:A	0	-1.03783e-08	-2.78643	1.01674e-200	-1.03783e-08	-3.00273
44120889	chr19:44120889:A:G	0	-3.52482	-2.90349	5.51717e-202	-2.9137	-3.00293
44120906	chr19:44120906:T:C	0	-1.03783e-08	-2.5155	1.24429e-200	-1.03783e-08	-2.80076
44120965	chr19:44120965:C:T	0	-3.31686	-2.27515e-08	9.64392e-201	-3.05559	-2.27515e-08
44121050	chr19:44121050:C:T	0	-1.03783e-08	-2.78643	1.01674e-200	-1.03783e-08	-3.00273
44121446	chr19:44121446:C:T	0	-1.03783e-08	-3.08164	9.4376e-201	-1.03783e-08	-3.07721
44121653	chr19:44121653:A:G	0	-1.03783e-08	-3.11632	9.62065e-201	-1.03783e-08	-3.058
44121703	chr19:44121703:T:C	0	-1.03783e-08	-3.11053	9.59551e-201	-1.03783e-08	-3.06062
44121749	chr19:44121749:A:G	0	-1.03783e-08	-2.56093	1.22831e-200	-1.03783e-08	-2.81369
44121756	chr19:44121756:G:A	0	-3.40457	-3.09387	2.25645e-201	-1.39714	-3.11098
44122008	chr19:44122008:C:T	0	-1.03783e-08	-2.7872	1.01565e-200	-1.03783e-08	-3.0038
44122130	chr19:44122130:T:A	0	-1.03783e-08	-2.88976	1.2911e-200	-1.03783e-08	-2.76384
44122131	chr19:44122131:C:T	0	-1.03783e-08	-2.89176	1.28775e-200	-1.03783e-08	-2.76643
44122692	chr19:44122692:T:G	0	-3.44013	-3.1173	1.13717e-201	-2.11539	-3.07798
44123125	chr19:44123125:G:C	0	-3.43679	-3.11693	1.14457e-201	-2.10429	-3.08259
44123519	chr19:44123519:G:A	0	-3.45576	-3.11387	1.06997e-201	-2.15861	-3.09568
44123759	chr19:44123759:G:C	0	-3.52302	-3.0749	4.77884e-202	-2.94344	-3.11686
44123987	chr19:44123987:T:G	0	-1.03783e-08	-2.0605	1.79044e-200	-1.03783e-08	-2.43687
44124052	chr19:44124052:G:A	0	-3.1372	-2.88633	4.24753e-202	-3.5277	-2.65046
44124126	chr19:44124126:C:T	0	-1.03783e-08	-2.16569	1.89641e-200	-1.03783e-08	-2.37937
44124204	chr19:44124204:G:A	0	-3.54339	-1.96391	2.69398e-201	-2.00051	-2.33038
44124274	chr19:44124274:A:G	0	-1.03783e-08	-2.81448	1.00145e-200	-1.03783e-08	-3.01788
44125068	chr19:44125068:T:A	0	-1.03783e-08	-3.0665	9.57849e-201	-1.03783e-08	-3.06239
44125165	chr19:44125165:T:C	0	-3.44876	-3.1152	9.81371e-202	-2.22557	-3.11515
44125295	chr19:44125295:C:T	0	-3.44782	-3.0831	1.20354e-201	-2.10735	-3.0293
44125444	chr19:44125444:C:T	0	-1.03783e-08	-3.06417	1.26414e-200	-1.03783e-08	-2.78493
44125485	chr19:44125485:C:A	0	-1.03783e-08	-2.20737	1.83006e-200	-1.03783e-08	-2.41498
44125725	chr19:44125725:T:C	0	-3.54489	-1.4843	1.96186e-200	-1.05645	-1.28898
44125933	chr19:44125933:C:T	0	-1.03783e-08	-3.02942	9.35341e-201	-1.03783e-08	-3.08617
44127066	chr19:44127066:T:C	0	-3.51455	-1.97179	1.09785e-200	-0.644378	-2.28159
44127156	chr19:44127156:T:G	0	-1.03783e-08	-3.1101	9.45618e-201	-1.03783e-08	-3.07524
44127434	chr19:44127434:G:A	0	-1.03783e-08	-2.97528	9.12185e-201	-1.03783e-08	-3.11124
44127560	chr19:44127560:G:A	0	-1.03783e-08	-2.95859	1.08913e-200	-1.03783e-08	-2.93395
44127607	chr19:44127607:C:T	0	-3.47463	-2.40088	8.53646e-202	-3.09591	-2.38424
44127670	chr19:44127670:C:T	0	-1.03783e-08	-3.10779	9.61942e-201	-1.03783e-08	-3.05813
44128029	chr19:44128029:T:C	0	-3.44842	-3.11655	1.08865e-201	-2.15299	-3.08399
44129726	chr19:44129726:T:C	0	-1.03783e-08	-2.6399	1.47132e-200	-1.03783e-08	-2.63317
44129800	chr19:44129800:G:A	0	-3.50024	-2.64151	7.40154e-201	-0.626591	-2.69363
44129933	chr19:44129933:C:T	0	-3.50411	-2.64788	7.22069e-201	-0.650453	-2.69451
44130295	chr19:44130295:AGGCAGAGGTG:A	0	-3.43884	-3.11733	1.14152e-201	-2.11706	-3.07249
44130658	chr19:44130658:G:A	0	-3.53198	-2.27515e-08	1.86284e-200	-2.39722	-2.27515e-08
44131669	chr19:44131669:G:A	0	-3.46299	-3.11364	9.78542e-202	-2.24513	-3.09847
44132649	chr19:44132649:A:T	0	-3.49379	-1.14374	1.96318e-200	-0.63564	-1.70912
44132732	chr19:44132732:A:G	0	-1.03783e-08	-3.11528	9.90019e-201	-1.03783e-08	-3.02936
44132905	chr19:44132905:A:G	0	-1.03783e-08	-2.78726	1.01574e-200	-1.03783e-08	-3.00371
44133678	chr19:44133678:C:A	0	-1.51903	-2.92867	2.8678e-202	-3.46826	-3.1027
44133777	chr19:44133777:G:A	0	-1.03783e-08	-3.09961	1.11254e-200	-1.03783e-08	-2.91268
44133783	chr19:44133783:T:A	0	-2.71414	-2.27515e-08	1.0888e-200	-2.93425	-2.27515e-08
44134422	chr19:44134422:T:C	0	-1.03783e-08	-2.14505	1.93337e-200	-1.03783e-08	-2.36006
44134731	chr19:44134731:A:C	0	-1.03783e-08	-2.78845	1.01616e-200	-1.03783e-08	-3.0033
44134783	chr19:44134783:G:A	0	-1.03783e-08	-2.91623	1.14926e-200	-1.03783e-08	-2.88021
44134844	chr19:44134844:T:C	0	-1.03783e-08	-2.97538	9.12181e-201	-1.03783e-08	-3.11124
44134957	chr19:44134957:A:G	0	-3.42479	-3.11092	1.01044e-201	-2.20528	-3.10625
44135084	chr19:44135084:G:A	0	-1.03783e-08	-3.1081	1.08291e-200	-1.03783e-08	-2.93968
44135111	chr19:44135111:T:C	0	-3.47424	-2.37833	8.72656e-202	-3.09889	-2.35924
44135117	chr19:44135117:G:A	0	-1.03783e-08	-2.89089	1.28905e-200	-1.03783e-08	-2.76542
44135467	chr19:44135467:C:T	0	-3.42413	-2.27515e-08	6.22187e-201	-3.49384	-2.27515e-08
44135544	chr19:44135544:A:G	0	-1.03783e-08	-3.05077	9.06651e-201	-1.03783e-08	-3.11733
44136245	chr19:44136245:GA:G	0	-3.41159	-3.11044	1.04062e-201	-2.17665	-3.10544
44136555	chr19:44136555:A:G	0	-1.03783e-08	-2.77799	1.02707e-200	-1.03783e-08	-2.99262
44136776	chr19:44136776:G:A	0	-3.5379	-3.04879	8.08289e-202	-2.43101	-3.10374
44137162	chr19:44137162:A:T	0	-1.03783e-08	-3.07581	9.29612e-201	-1.03783e-08	-3.09232
44137196	chr19:44137196:A:G	0	-3.17044	-2.8577	2.65978e-202	-3.54423	-3.10203
44137346	chr19:44137346:G:T	0	-1.03783e-08	-2.81671	1.39754e-200	-1.03783e-08	-2.68462
44137347	chr19:44137347:C:A	0	-1.03783e-08	-3.02436	9.07181e-201	-1.03783e-08	-3.11674
44137448	chr19:44137448:T:C	0	-1.03783e-08	-2.86252	9.49801e-201	-1.03783e-08	-3.07083
44137900	chr19:44137900:C:A	0	-3.53388	-2.81825	1.09655e-201	-2.60484	-2.62491
44137952	chr19:44137952:A:G	0	-2.81483	-2.27515e-08	4.43809e-200	-1.5291	-2.27515e-08
44138028	chr19:44138028:G:T	0	-3.53775	-3.06836	9.39384e-202	-2.58926	-2.79518
44138267	chr19:44138267:C:T	0	-0.726268	-2.27515e-08	2.7528e-200	-2.00671	-2.27515e-08
44138290	chr19:44138290:A:G	0	-1.03783e-08	-1.49537	1.27079e-200	-1.03783e-08	-2.77969
44138328	chr19:44138328:T:G	0	-1.03783e-08	-2.3757	1.41513e-200	-1.03783e-08	-2.67211
44138346	chr19:44138346:G:A	0	-1.03783e-08	-3.06008	1.03744e-200	-1.03783e-08	-2.98257
44138491	chr19:44138491:T:C	0	-3.48733	-2.77059	3.9678e-202	-3.42426	-2.82202
44138519	chr19:44138519:C:T	0	-3.52733	-2.8237	1.11779e-201	-2.57869	-2.63186
44138800	chr19:44138800:A:G	0	-1.03783e-08	-3.10995	9.49979e-201	-1.03783e-08	-3.07064
44138879	chr19:44138879:A:C	0	-1.03783e-08	-2.79862	1.42962e-200	-1.03783e-08	-2.66192
44139120	chr19:44139120:A:C	0	-3.52601	-2.81608	1.15097e-201	-2.55238	-2.62892
44139209	chr19:44139209:T:C	0	-3.54468	-2.33098	5.15888e-202	-3.42918	-2.55459
44139465	chr19:44139465:G:A	0	-3.4909	-2.79148	4.09667e-202	-3.41489	-2.79943
44139684	chr19:44139684:G:A	0	-1.03783e-08	-2.3619	1.43803e-200	-1.03783e-08	-2.65605
44139729	chr19:44139729:A:ATG	0	-3.50792	-2.76432	3.38922e-202	-3.40725	-2.99664
44139818	chr19:44139818:A:T	0	-1.03783e-08	-2.23005	9.85591e-201	-1.03783e-08	-3.03384
44139953	chr19:44139953:C:T	0	-1.03783e-08	-3.11543	1.06318e-200	-1.03783e-08	-2.95806
44139979	chr19:44139979:C:T	0	-3.51485	-2.9545	1.11874e-201	-2.48216	-2.72755
44140039	chr19:44140039:C:T	0	-3.39724	-1.53869	1.97826e-200	-0.355032	-1.98208
44140051	chr19:44140051:T:C	0	-1.03783e-08	-3.06046	9.91392e-201	-1.03783e-08	-3.02797
44140123	chr19:44140123:A:G	0	-3.51718	-2.94973	1.15031e-201	-2.46579	-2.7161
44140346	chr19:44140346:T:C	0	-3.5247	-2.74464	1.43483e-201	-2.48499	-2.47587
44140554	chr19:44140554:A:T	0	-1.03783e-08	-3.07348	9.86968e-201	-1.03783e-08	-3.03245
44140617	chr19:44140617:T:G	0	-3.54439	-2.70156	1.08445e-201	-2.69526	-2.54558
44141216	chr19:44141216:A:G	0	-1.03783e-08	-2.81103	9.26065e-201	-1.03783e-08	-3.09614
44141487	chr19:44141487:G:C	0	-1.03783e-08	-3.08111	9.8304e-201	-1.03783e-08	-3.03643
44141595	chr19:44141595:A:G	0	-3.5373	-2.82072	4.5439e-202	-3.2985	-2.81221
44141872	chr19:44141872:G:A	0	-2.96069	-2.27515e-08	6.12251e-201	-3.50994	-2.27515e-08
44142419	chr19:44142419:G:A	0	-3.47278	-2.88818	1.7622e-201	-2.20068	-2.55467
44143069	chr19:44143069:A:G	0	-1.03783e-08	-1.93967	2.25226e-200	-1.03783e-08	-2.20739
44143163	chr19:44143163:AGAGGGCAGGGCATGGTGGGTCATGCCTGAGTCCT:A	0	-1.03783e-08	-1.75824	1.13104e-200	-1.03783e-08	-2.89619
44144027	chr19:44144027:A:T	0	-3.46164	-2.27515e-08	3.4037e-200	-1.79446	-2.27515e-08
44144107	chr19:44144107:ATTTAG:A	0	-1.03783e-08	-2.57798	9.32869e-201	-1.03783e-08	-3.08882
44144267	chr19:44144267:G:A	0	-3.24621	-2.27515e-08	1.80847e-200	-2.42684	-2.27515e-08
44144412	chr19:44144412:T:C	0	-1.03783e-08	-2.35851	1.51229e-200	-1.03783e-08	-2.60571
44144560	chr19:44144560:T:G	0	-3.50363	-2.27515e-08	3.17693e-200	-1.86341	-2.27515e-08
44144921	chr19:44144921:C:A	0	-1.03783e-08	-2.37768	1.58552e-200	-1.03783e-08	-2.55842
44145088	chr19:44145088:C:T	0	-3.44765	-2.90354	1.34965e-201	-2.20323	-2.81884
44145098	chr19:44145098:A:G	0	-1.03783e-08	-3.07361	9.14457e-201	-1.03783e-08	-3.10875
44145437	chr19:44145437:T:C	0	-3.49845	-3.0018	1.1171e-201	-2.36535	-2.84583
44145584	chr19:44145584:A:G	0	4.39246	-2.27515e-08	1.4732e-200	-2.63189	-2.27515e-08
44145876	chr19:44145876:G:A	0	-1.03783e-08	-2.97721	9.1754e-201	-1.03783e-08	-3.10539
44146080	chr19:44146080:G:T	0	-1.03783e-08	-3.06992	1.00352e-200	-1.03783e-08	-3.01581
44147066	chr19:44147066:G:A	0	-2.96076	-1.92159	2.5153e-201	-1.49806	-2.90146
44147957	chr19:44147957:A:T	0	-3.53686	-2.90146	5.15086e-202	-3.29728	-2.68806
44147990	chr19:44147990:C:T	0	-1.03783e-08	-2.3656	1.53535e-200	-1.03783e-08	-2.59057
44149528	chr19:44149528:T:C	0	-1.03783e-08	-1.91873	1.11812e-200	-1.03783e-08	-2.90768
44149562	chr19:44149562:G:A	0	-3.01677	-2.27515e-08	8.82188e-201	-3.14468	-2.27515e-08
44149755	chr19:44149755:C:T	0	-1.03783e-08	-2.99451	1.02027e-200	-1.03783e-08	-2.99926
44150030	chr19:44150030:G:A	0	-1.03783e-08	-3.11694	1.00252e-200	-1.03783e-08	-3.01681
44150302	chr19:44150302:A:G	0	-1.03783e-08	-3.07452	9.74169e-201	-1.03783e-08	-3.0455
44150686	chr19:44150686:G:A	0	-1.03783e-08	-3.10226	9.45607e-201	-1.03783e-08	-3.07526
44150746	chr19:44150746:A:G	0	-1.03783e-08	-1.89364	9.94647e-201	-1.03783e-08	-3.0247
44150895	chr19:44150895:G:A	0	-1.03783e-08	-3.11733	9.17133e-201	-1.03783e-08	-3.10583
44150907	chr19:44150907:G:A	0	-1.03783e-08	-2.65519	1.65059e-200	-1.03783e-08	-2.5182
44150986	chr19:44150986:C:T	0	-3.44694	-2.27515e-08	9.05088e-201	-3.11905	-2.27515e-08
44151331	chr19:44151331:T:G	0	-1.03783e-08	-3.07275	9.06708e-201	-1.03783e-08	-3.11726
44151384	chr19:44151384:A:G	0	-3.50752	-3.10179	1.98872e-201	-2.81645	-1.81797
44151422	chr19:44151422:C:T	0	-1.03783e-08	-2.88448	9.93566e-201	-1.03783e-08	-3.02578
44151506	chr19:44151506:C:A	0	-1.03783e-08	-3.05601	9.40277e-201	-1.03783e-08	-3.08091
44151597	chr19:44151597:A:G	0	-1.03783e-08	-3.05601	9.40277e-201	-1.03783e-08	-3.08091
44152320	chr19:44152320:A:T	0	-1.03783e-08	-2.96888	9.97656e-201	-1.03783e-08	-3.02167
44152822	chr19:44152822:C:A	0	-1.03783e-08	-2.94421	9.59697e-201	-1.03783e-08	-3.06047
44153526	chr19:44153526:G:A	0	-3.00363	-2.94119	2.60384e-201	-1.39949	-2.96544
44154123	chr19:44154123:T:C	0	-1.03783e-08	-3.10963	1.31649e-200	-1.03783e-08	-2.74436
44154479	chr19:44154479:T:G	0	-1.03783e-08	-2.62535	1.66586e-200	-1.03783e-08	-2.50898
44154658	chr19:44154658:A:G	0	-1.03783e-08	-3.06982	9.26186e-201	-1.03783e-08	-3.09601
44154694	chr19:44154694:A:G	0	-1.03783e-08	-2.74671	1.0905e-200	-1.03783e-08	-2.93269
44155360	chr19:44155360:G:A	0	-2.92378	-2.12403	8.5055e-202	-3.42698	-2.0568
44155614	chr19:44155614:C:T	0	-1.03783e-08	-2.20925	1.82056e-200	-1.03783e-08	-2.42018
44156638	chr19:44156638:G:A	0	-1.25443	-2.27515e-08	1.77362e-200	-2.44631	-2.27515e-08
44156814	chr19:44156814:A:G	0	-3.34738	-3.01461	5.7004e-201	-1.584	-1.99738
44157003	chr19:44157003:A:G	0	-1.03783e-08	-3.06383	1.08032e-200	-1.03783e-08	-2.94207
44158351	chr19:44158351:G:A	0	-1.03783e-08	-3.08594	1.07701e-200	-1.03783e-08	-2.94514
44158732	chr19:44158732:T:C	0	-1.03783e-08	-3.1129	9.43476e-201	-1.03783e-08	-3.07751
44158840	chr19:44158840:GC:G	0	-1.03783e-08	-3.11466	9.14386e-201	-1.03783e-08	-3.10883
44159207	chr19:44159207:T:C	0	-1.03783e-08	-3.05399	9.40713e-201	-1.03783e-08	-3.08044
44159238	chr19:44159238:C:T	0	-3.2179	-2.76192	5.46453e-201	-1.12126	-2.50237
44159652	chr19:44159652:G:A	0	-3.28938	-3.01842	6.62705e-201	-1.40862	-2.02213
44159988	chr19:44159988:C:T	0	-3.25918	-2.75232	4.91381e-201	-1.24006	-2.4898
44160015	chr19:44160015:G:A	0	-1.03783e-08	-2.21298	9.3016e-201	-1.03783e-08	-3.09173
44160613	chr19:44160613:C:T	0	-1.03783e-08	-1.90985	9.76244e-201	-1.03783e-08	-3.04337
44161019	chr19:44161019:G:A	0	-1.03783e-08	-3.0893	1.04412e-200	-1.03783e-08	-2.97615
44161522	chr19:44161522:C:T	0	-1.03783e-08	-2.72322	1.27836e-200	-1.03783e-08	-2.77375
44161824	chr19:44161824:C:A	0	-1.03783e-08	-1.87474	9.8607e-201	-1.03783e-08	-3.03336
44162432	chr19:44162432:G:A	0	-1.03783e-08	-2.62535	1.66586e-200	-1.03783e-08	-2.50898
44162614	chr19:44162614:A:G	0	-2.82027	-2.9675	3.20813e-201	-1.16276	-2.99347
44163477	chr19:44163477:A:C	0	-1.03783e-08	-3.11549	9.37557e-201	-1.03783e-08	-3.08381
44164141	chr19:44164141:G:A	0	-3.53602	-3.02842	3.43669e-202	-3.34166	-3.04833
44164224	chr19:44164224:T:C	0	-3.5207	-3.10415	1.7786e-201	-2.87282	-1.87326
44164845	chr19:44164845:A:T	0	-1.03783e-08	-2.62656	1.66424e-200	-1.03783e-08	-2.50996
44164937	chr19:44164937:C:T	0	-1.03783e-08	-2.86711	9.22617e-201	-1.03783e-08	-3.09987
44165166	chr19:44165166:A:G	0	-3.01235	-2.97019	5.6164e-202	-3.32691	-2.5719
44165333	chr19:44165333:A:C	0	-1.03783e-08	-2.97153	1.00152e-200	-1.03783e-08	-3.01781
44166096	chr19:44166096:C:T	0	-1.03783e-08	-1.71518	1.00728e-200	-1.03783e-08	-3.01207
44166108	chr19:44166108:G:A	0	-1.03783e-08	-3.06461	9.06642e-201	-1.03783e-08	-3.11734
44166149	chr19:44166149:A:G	0	-1.03783e-08	-1.76165	1.01958e-200	-1.03783e-08	-2.99994
44166688	chr19:44166688:A:G	0	-1.03783e-08	-3.10008	9.09956e-201	-1.03783e-08	-3.11369
44166715	chr19:44166715:G:C	0	-1.03783e-08	-2.87541	9.19893e-201	-1.03783e-08	-3.10283
44167453	chr19:44167453:A:T	0	-1.03783e-08	-3.11618	9.35324e-201	-1.03783e-08	-3.08619
44167766	chr19:44167766:C:G	0	-1.03783e-08	-1.79977	1.02606e-200	-1.03783e-08	-2.9936
44168024	chr19:44168024:A:G	0	-2.86077	-2.9298	1.92912e-201	-1.68295	-2.9819
44168569	chr19:44168569:A:G	0	-1.03783e-08	-1.45951	3.69213e-200	-1.03783e-08	-1.71312
44169117	chr19:44169117:T:C	0	-1.63008	-2.27515e-08	1.44213e-200	-2.6532	-2.27515e-08
44169264	chr19:44169264:T:A	0	-0.449541	-1.40972	1.1501e-201	-2.8631	-2.31897
44169456	chr19:44169456:G:A	0	-1.03783e-08	-2.9888	9.963e-201	-1.03783e-08	-3.02303
44169781	chr19:44169781:G:A	0	-1.03783e-08	-1.7869	9.98386e-201	-1.03783e-08	-3.02094
44170175	chr19:44170175:G:T	0	-1.03783e-08	-3.04045	1.05874e-200	-1.03783e-08	-2.96225
44170261	chr19:44170261:T:A	0	-2.42778	-2.27515e-08	3.29988e-200	-1.82544	-2.27515e-08
44170595	chr19:44170595:G:A	0	-2.94835	-2.58663	1.25139e-201	-2.60957	-2.48809
44170623	chr19:44170623:A:G	0	-1.03783e-08	-1.95446	1.77881e-200	-1.03783e-08	-2.44339
44171121	chr19:44171121:C:T	0	-2.9348	-2.59738	1.29995e-201	-2.56304	-2.49655
44171648	chr19:44171648:T:C	0	-0.407002	-2.3982	7.26869e-202	-3.49034	-2.15058
44172108	chr19:44172108:C:T	0	-1.03783e-08	-2.72276	1.5142e-200	-1.03783e-08	-2.60444
44172840	chr19:44172840:G:A	0	-2.97705	-2.27515e-08	1.5732e-200	-2.56622	-2.27515e-08
44173009	chr19:44173009:T:C	0	-1.03783e-08	-2.91076	1.05728e-200	-1.03783e-08	-2.96363
44173080	chr19:44173080:A:G	0	-3.36661	-2.85953	5.21778e-202	-3.09344	-2.87899
44173456	chr19:44173456:A:G	0	-1.03783e-08	-2.95927	1.01535e-200	-1.03783e-08	-3.00409
44173621	chr19:44173621:C:T	0	-1.03783e-08	-2.67952	1.32236e-200	-1.03783e-08	-2.73991
44173707	chr19:44173707:G:C	0	-3.33307	-2.99461	7.0073e-202	-3.04303	-2.63452
44173751	chr19:44173751:G:C	0	-1.03783e-08	-2.38974	1.621e-200	-1.03783e-08	-2.53629
44174395	chr19:44174395:C:T	0	-1.03783e-08	-1.86314	2.89444e-200	-1.03783e-08	-1.95653
44174753	chr19:44174753:T:C	0	-1.03783e-08	-1.82902	9.8799e-201	-1.03783e-08	-3.03141
44174804	chr19:44174804:C:T	0	-1.03783e-08	-2.96265	9.08571e-201	-1.03783e-08	-3.11521
44175547	chr19:44175547:A:G	0	-1.03783e-08	-2.91264	9.36905e-201	-1.03783e-08	-3.0845
44176336	chr19:44176336:G:A	0	-1.03783e-08	-1.86899	9.87036e-201	-1.03783e-08	-3.03238
44176361	chr19:44176361:G:A	0	-1.03783e-08	-3.11379	1.009e-200	-1.03783e-08	-3.01037
44176977	chr19:44176977:C:T	0	-1.03783e-08	-2.88046	1.3663e-200	-1.03783e-08	-2.70722
44177980	chr19:44177980:T:C	0	-1.03783e-08	-2.59026	1.37985e-200	-1.03783e-08	-2.69735
44178162	chr19:44178162:C:T	0	-1.03783e-08	-1.80562	9.97209e-201	-1.03783e-08	-3.02212
44178945	chr19:44178945:C:T	0	-1.03783e-08	-2.95522	1.01423e-200	-1.03783e-08	-3.0052
44179267	chr19:44179267:A:G	0	-1.03783e-08	-2.71805	1.74335e-200	-1.03783e-08	-2.46352
44179438	chr19:44179438:C:T	0	-1.03783e-08	-2.91	1.05858e-200	-1.03783e-08	-2.9624
44179517	chr19:44179517:C:T	0	-2.32005	-2.27515e-08	1.23602e-200	-2.80743	-2.27515e-08
44179959	chr19:44179959:C:T	0	-1.03783e-08	-3.09867	9.12537e-201	-1.03783e-08	-3.11085
44180354	chr19:44180354:G:A	0	-2.68566	-2.27515e-08	9.66334e-200	-0.750989	-2.27515e-08
44181191	chr19:44181191:C:A	0	-1.03783e-08	-2.93408	1.03633e-200	-1.03783e-08	-2.98364
44181291	chr19:44181291:G:A	0	-3.11415	-2.98443	1.16338e-201	-2.14337	-3.02721
44181493	chr19:44181493:T:A	0	-1.03783e-08	-2.877	9.19589e-201	-1.03783e-08	-3.10316
44181881	chr19:44181881:C:A	0	-3.53913	-2.27515e-08	6.20534e-201	-3.4965	-2.27515e-08
44182504	chr19:44182504:G:C	0	-1.03783e-08	-1.12992	6.46364e-200	-1.03783e-08	-1.15314
44182600	chr19:44182600:G:A	0	-2.77731	-2.27515e-08	8.25493e-200	-0.908517	-2.27515e-08
44182654	chr19:44182654:C:T	0	-1.03783e-08	-3.022	9.15724e-201	-1.03783e-08	-3.10737
44183240	chr19:44183240:C:G	0	-3.42917	-2.27515e-08	4.2276e-200	-1.57769	-2.27515e-08
44183320	chr19:44183320:C:T	0	-1.03783e-08	-1.90942	1.84763e-200	-1.03783e-08	-2.40542
44184136	chr19:44184136:G:A	0	-1.03783e-08	-1.80067	1.02284e-200	-1.03783e-08	-2.99675
44184503	chr19:44184503:C:T	0	-1.03783e-08	-2.95656	9.0924e-201	-1.03783e-08	-3.11447
44184519	chr19:44184519:T:C	0	-1.03783e-08	-2.62229	1.67231e-200	-1.03783e-08	-2.50512
44185776	chr19:44185776:G:A	0	-1.03783e-08	-1.7579	1.0258e-200	-1.03783e-08	-2.99386
44186989	chr19:44186989:G:A	0	-1.03783e-08	-2.83134	9.07575e-201	-1.03783e-08	-3.11631
44187033	chr19:44187033:T:G	0	-1.03783e-08	-2.68549	1.32274e-200	-1.03783e-08	-2.73962
44187455	chr19:44187455:G:A	0	-1.03783e-08	-2.66765	9.43036e-201	-1.03783e-08	-3.07798
44187716	chr19:44187716:G:A	0	-1.03783e-08	-1.87817	9.98851e-201	-1.03783e-08	-3.02048
44188071	chr19:44188071:G:C	0	-1.03783e-08	-1.81156	1.00493e-200	-1.03783e-08	-3.01441
44188169	chr19:44188169:G:A	0	-2.81269	-3.1098	3.57103e-201	-1.02315	-3.02591
44188241	chr19:44188241:G:A	0	-1.03783e-08	-3.10611	9.23149e-201	-1.03783e-08	-3.09929
44188403	chr19:44188403:C:T	0	-1.03783e-08	-2.87498	9.19978e-201	-1.03783e-08	-3.10273
44188438	chr19:44188438:G:A	0	-1.03783e-08	-2.90577	9.75958e-201	-1.03783e-08	-3.04366
44189355	chr19:44189355:G:A	0	-1.03783e-08	-1.83682	1.00533e-200	-1.03783e-08	-3.01401
44189427	chr19:44189427:C:G	0	-2.82924	-3.11668	3.30674e-201	-1.06609	-3.05986
44189459	chr19:44189459:A:G	0	-1.79802	-2.89301	3.62632e-202	-3.50494	-2.83134
44190128	chr19:44190128:C:G	0	-1.03783e-08	-3.09099	1.35525e-200	-1.03783e-08	-2.71534
44190390	chr19:44190390:G:A	0	-1.03783e-08	-3.07498	9.22e-201	-1.03783e-08	-3.10054
44191645	chr19:44191645:A:G	0	-1.03783e-08	-3.0918	1.35936e-200	-1.03783e-08	-2.71232
44191793	chr19:44191793:G:T	0	-1.03783e-08	-2.90432	1.06255e-200	-1.03783e-08	-2.95865
44192104	chr19:44192104:A:G	0	-1.03783e-08	-3.11004	1.35931e-200	-1.03783e-08	-2.71235
44192131	chr19:44192131:G:A	0	-1.03783e-08	-2.90854	1.05947e-200	-1.03783e-08	-2.96156
44192469	chr19:44192469:CA:C	0	-1.03783e-08	-2.83667	1.44544e-200	-1.03783e-08	-2.65091
44192635	chr19:44192635:G:T	0	-2.93908	-2.45945	1.33895e-201	-2.02288	-3.00715
44192685	chr19:44192685:G:A	0	-1.03783e-08	-1.77453	1.00339e-200	-1.03783e-08	-3.01594
44192766	chr19:44192766:C:T	0	-1.03783e-08	-2.66298	9.41506e-201	-1.03783e-08	-3.0796
44193654	chr19:44193654:T:G	0	-1.03783e-08	-2.99631	9.80769e-201	-1.03783e-08	-3.03875
44194757	chr19:44194757:CATACATATATAG:C	0	-1.03783e-08	-2.75623	1.06248e-200	-1.03783e-08	-2.95872
44194789	chr19:44194789:A:G	0	-1.03783e-08	-1.73566	1.01092e-200	-1.03783e-08	-3.00847
44194995	chr19:44194995:G:C	0	-1.03783e-08	-1.81004	9.91173e-201	-1.03783e-08	-3.02819
44195058	chr19:44195058:T:A	0	-1.03783e-08	-2.2691	1.56673e-200	-1.03783e-08	-2.57033
44195153	chr19:44195153:A:G	0	-1.03783e-08	-3.00044	9.06672e-201	-1.03783e-08	-3.1173
44195749	chr19:44195749:A:G	0	-1.03783e-08	-2.24958	1.36796e-200	-1.03783e-08	-2.70601
44195839	chr19:44195839:T:C	0	-1.03783e-08	-3.04958	1.05173e-200	-1.03783e-08	-2.96889
44196305	chr19:44196305:T:C	0	-1.03783e-08	-1.8467	9.89379e-201	-1.03783e-08	-3.03001
44196522	chr19:44196522:C:T	0	-1.03783e-08	-1.91442	9.71868e-201	-1.03783e-08	-3.04786
44196568	chr19:44196568:G:A	0	-1.03783e-08	-2.6253	1.66587e-200	-1.03783e-08	-2.50898
44197057	chr19:44197057:A:G	0	-1.03783e-08	-2.91264	9.36905e-201	-1.03783e-08	-3.0845
44197068	chr19:44197068:T:C	0	-1.03783e-08	-1.85077	9.83504e-201	-1.03783e-08	-3.03596
44197792	chr19:44197792:G:A	0	-3.21669	-2.27515e-08	7.90941e-201	-3.25386	-2.27515e-08
44197907	chr19:44197907:G:A	0	-1.03783e-08	-2.14745	2.42166e-200	-1.03783e-08	-2.13488
44197988	chr19:44197988:A:G	0	-1.03783e-08	-2.62576	1.66464e-200	-1.03783e-08	-2.50972
44198168	chr19:44198168:T:G	0	-2.89383	-2.62802	1.31082e-201	-2.52378	-2.52748
44198548	chr19:44198548:C:T	0	-1.03783e-08	-3.1115	1.35945e-200	-1.03783e-08	-2.71224
44198890	chr19:44198890:C:T	0	-1.03783e-08	-1.92384	1.01129e-200	-1.03783e-08	-3.0081
44199014	chr19:44199014:G:A	0	-1.03783e-08	-2.62535	1.66586e-200	-1.03783e-08	-2.50898
44199125	chr19:44199125:A:G	0	-1.03783e-08	-2.82924	1.02811e-200	-1.03783e-08	-2.9916
44199791	chr19:44199791:C:T	0	-0.834026	-2.27515e-08	3.61331e-200	-1.7347	-2.27515e-08
44200133	chr19:44200133:T:G	0	-1.03783e-08	-3.01254	9.84137e-201	-1.03783e-08	-3.03532
44200186	chr19:44200186:G:T	0	-1.03783e-08	-2.91327	1.05234e-200	-1.03783e-08	-2.96831
44200187	chr19:44200187:C:T	0	-1.03783e-08	-2.91327	1.05234e-200	-1.03783e-08	-2.96831
44200204	chr19:44200204:C:T	0	-1.03783e-08	-2.55185	1.50176e-200	-1.03783e-08	-2.61269
44200389	chr19:44200389:C:T	0	-3.42648	-2.96599	5.52957e-202	-3.24358	-2.67081
44200600	chr19:44200600:C:T	0	-1.03783e-08	-2.0277	9.67102e-201	-1.03783e-08	-3.05278
44201048	chr19:44201048:G:A	0	-1.03783e-08	-3.00195	9.06922e-201	-1.03783e-08	-3.11703
44201103	chr19:44201103:T:A	0	-1.03783e-08	-2.19785	9.42562e-201	-1.03783e-08	-3.07848
44201135	chr19:44201135:TA:T	0	-1.03783e-08	-2.99957	9.06822e-201	-1.03783e-08	-3.11714
44201136	chr19:44201136:A:T	0	-3.49244	-2.27515e-08	3.57976e-200	-1.74403	-2.27515e-08
44201919	chr19:44201919:C:T	0	-2.93546	-2.60338	1.28927e-201	-2.56465	-2.50319
44202262	chr19:44202262:T:C	0	-2.97095	-2.99134	1.61614e-201	-1.83254	-3.00933
44202298	chr19:44202298:C:CATA	0	-1.03783e-08	-1.98723	9.66946e-201	-1.03783e-08	-3.05294
44202508	chr19:44202508:G:C	0	-1.03783e-08	-3.0248	9.12726e-201	-1.03783e-08	-3.11065
44202625	chr19:44202625:G:A	0	-1.03783e-08	-3.11331	1.39115e-200	-1.03783e-08	-2.68919
44202721	chr19:44202721:A:G	0	-1.03783e-08	-2.07843	9.56004e-201	-1.03783e-08	-3.06432
44203153	chr19:44203153:C:G	0	-1.03783e-08	-2.93343	1.01742e-200	-1.03783e-08	-3.00206
44203530	chr19:44203530:CCT:C	0	-2.82941	-2.90024	3.41341e-201	-1.16859	-2.92561
44203637	chr19:44203637:G:C	0	-1.03783e-08	-2.94858	9.07393e-201	-1.03783e-08	-3.11651
44203716	chr19:44203716:A:G	0	-1.03783e-08	-3.08584	9.21563e-201	-1.03783e-08	-3.10101
44203862	chr19:44203862:G:A	0	-3.14265	-2.74482	1.25388e-201	-2.27951	-2.81616
44203986	chr19:44203986:G:A	0	-1.03783e-08	-2.02553	9.6802e-201	-1.03783e-08	-3.05183
44204167	chr19:44204167:G:A	0	-0.796044	-2.27515e-08	3.82045e-200	-1.67896	-2.27515e-08
44204928	chr19:44204928:C:T	0	-1.03783e-08	-2.99909	9.06766e-201	-1.03783e-08	-3.1172
44205145	chr19:44205145:T:C	0	-1.03783e-08	-3.03441	9.10989e-201	-1.03783e-08	-3.11255
44205814	chr19:44205814:ATTG:A	0	-1.03783e-08	-3.09405	9.50087e-201	-1.03783e-08	-3.07053
44206514	chr19:44206514:G:A	0	-1.03783e-08	-2.08176	9.50838e-201	-1.03783e-08	-3.06974
44207058	chr19:44207058:T:C	0	-1.03783e-08	-1.87167	9.96524e-201	-1.03783e-08	-3.02281
44207238	chr19:44207238:T:C	0	-1.03783e-08	-2.93343	1.01742e-200	-1.03783e-08	-3.00206
44207433	chr19:44207433:G:T	0	-1.03783e-08	-3.03941	1.09072e-200	-1.03783e-08	-2.93249
44207470	chr19:44207470:C:T	0	-2.96964	-2.90946	1.76007e-201	-1.83644	-2.92012
44207561	chr19:44207561:T:G	0	-2.81845	-2.8876	3.55782e-201	-1.13934	-2.91343
44207654	chr19:44207654:C:G	0	-1.14659	-2.27515e-08	1.60461e-200	-2.54645	-2.27515e-08
44208118	chr19:44208118:G:T	0	-1.03783e-08	-1.79043	1.23048e-200	-1.03783e-08	-2.81193
44208363	chr19:44208363:C:T	0	-2.80531	-2.90376	3.59711e-201	-1.11314	-2.92864
44208531	chr19:44208531:G:T	0	-2.99655	-3.00151	1.27121e-201	-2.07002	-3.01192
44208982	chr19:44208982:G:A	0	-1.03783e-08	-2.09747	9.57988e-201	-1.03783e-08	-3.06225
44209254	chr19:44209254:G:A	0	-3.3857	-2.27515e-08	5.9083e-201	-3.54555	-2.27515e-08
44209665	chr19:44209665:C:CA	0	-1.03783e-08	-3.07789	1.28547e-200	-1.03783e-08	-2.7682
44209744	chr19:44209744:A:G	0	-1.03783e-08	-2.64149	9.30502e-201	-1.03783e-08	-3.09136
44209794	chr19:44209794:G:A	0	-1.03783e-08	-3.09394	1.03755e-200	-1.03783e-08	-2.98246
44210459	chr19:44210459:A:G	0	-1.03783e-08	-2.8027	1.60898e-200	-1.03783e-08	-2.54373
44210745	chr19:44210745:G:T	0	-2.98457	-2.92992	5.42402e-202	-3.34014	-2.59352
44210980	chr19:44210980:G:A	0	-2.52598	-2.92628	1.32825e-200	0.203867	-2.93933
44211034	chr19:44211034:A:C	0	-1.03783e-08	-2.83822	1.02131e-200	-1.03783e-08	-2.99824
44211151	chr19:44211151:C:T	0	-1.03783e-08	-3.0552	9.15411e-201	-1.03783e-08	-3.10771
44211155	chr19:44211155:G:A	0	-1.03783e-08	-2.8369	9.71525e-201	-1.03783e-08	-3.04822
44211868	chr19:44211868:G:A	0	-3.05052	-3.03798	1.0915e-201	-2.19349	-3.04087
44212157	chr19:44212157:G:A	0	-1.03783e-08	-2.62486	1.66727e-200	-1.03783e-08	-2.50814
44213516	chr19:44213516:T:C	0	-2.92877	-2.86899	2.88996e-201	-1.24129	-3.01938
44213825	chr19:44213825:G:A	0	-3.02969	-3.0189	1.14229e-201	-2.15701	-3.03187
44215259	chr19:44215259:C:T	0	-1.03783e-08	-3.02764	9.09713e-201	-1.03783e-08	-3.11395
44215425	chr19:44215425:C:T	0	-1.03783e-08	-3.10079	9.06628e-201	-1.03783e-08	-3.11735
44215843	chr19:44215843:C:T	0	-1.67296	-2.81883	7.78922e-202	-2.48299	-3.08877
44216208	chr19:44216208:CTCT:C	0	-1.03783e-08	-3.11731	9.18239e-201	-1.03783e-08	-3.10463
44216216	chr19:44216216:T:G	0	-3.45503	-2.27515e-08	7.01361e-201	-3.37406	-2.27515e-08
44217128	chr19:44217128:G:A	0	-3.04309	-3.05336	1.13048e-201	-2.14438	-3.05489
44217252	chr19:44217252:C:T	0	-2.81547	-2.67417	1.94632e-201	-1.82545	-2.83052
44217906	chr19:44217906:A:T	0	-1.03783e-08	-2.04892	9.4696e-201	-1.03783e-08	-3.07383
44219042	chr19:44219042:C:T	0	-1.03783e-08	-2.55171	1.4182e-200	-1.03783e-08	-2.66994
44219258	chr19:44219258:TCTC:T	0	-3.28156	-1.48854	2.58187e-200	-0.551986	-1.51883
44219417	chr19:44219417:T:C	0	-1.03783e-08	-2.12047	1.62585e-200	-1.03783e-08	-2.5333
44219950	chr19:44219950:T:A	0	-1.03783e-08	-3.11735	9.12311e-201	-1.03783e-08	-3.1111
44220570	chr19:44220570:C:T	0	-3.36519	-2.67716	4.538e-202	-3.16955	-2.94246
44220637	chr19:44220637:G:A	0	-1.03783e-08	-3.07275	1.04026e-200	-1.03783e-08	-2.97985
44220659	chr19:44220659:A:T	0	-1.03783e-08	-2.81947	1.04653e-200	-1.03783e-08	-2.97385
44220712	chr19:44220712:G:T	0	-1.03783e-08	-2.00806	9.63185e-201	-1.03783e-08	-3.05684
44221603	chr19:44221603:G:A	0	-1.03783e-08	-2.84645	1.03771e-200	-1.03783e-08	-2.98232
44221624	chr19:44221624:G:A	0	-1.03783e-08	-2.46361	2.19356e-200	-1.03783e-08	-2.2338
44221705	chr19:44221705:T:G	0	-1.03783e-08	-3.07027	1.00282e-200	-1.03783e-08	-3.01652
44221721	chr19:44221721:A:G	0	-1.03783e-08	-2.90946	1.12482e-200	-1.03783e-08	-2.9017
44221908	chr19:44221908:A:C	0	-0.619433	-2.27515e-08	4.09448e-200	-1.60969	-2.27515e-08
44221920	chr19:44221920:A:G	0	-1.03783e-08	-2.52858	1.87566e-200	-1.03783e-08	-2.39037
44221993	chr19:44221993:T:C	0	-1.03783e-08	-3.11671	9.24401e-201	-1.03783e-08	-3.09794
44222084	chr19:44222084:G:A	0	-1.03783e-08	-2.02638	9.60875e-201	-1.03783e-08	-3.05924
44222477	chr19:44222477:A:C	0	-1.03783e-08	-3.06018	9.12018e-201	-1.03783e-08	-3.11142
44223058	chr19:44223058:T:G	0	-1.03783e-08	-2.47098	9.06789e-201	-1.03783e-08	-3.11717
44223443	chr19:44223443:C:A	0	-1.03783e-08	-3.08621	1.27022e-200	-1.03783e-08	-2.78014
44223576	chr19:44223576:T:G	0	-3.34429	-2.7893	5.05684e-202	-3.05468	-2.94908
44223866	chr19:44223866:G:A	0	-2.91484	-3.0447	1.60012e-201	-1.80345	-3.04839
44223940	chr19:44223940:G:A	0	-1.03783e-08	-2.06898	1.81394e-200	-1.03783e-08	-2.42383
44223976	chr19:44223976:A:G	0	-1.03783e-08	-2.52904	1.87504e-200	-1.03783e-08	-2.3907
44224020	chr19:44224020:A:G	0	-3.02594	-2.99174	1.46499e-201	-1.94272	-2.99734
44224025	chr19:44224025:C:T	0	-1.03783e-08	-2.14894	1.67413e-200	-1.03783e-08	-2.50404
44224357	chr19:44224357:C:T	0	-2.85145	-3.10812	2.8171e-201	-1.17477	-3.11143
44224994	chr19:44224994:C:A	0	-1.03783e-08	-2.87959	1.19257e-200	-1.03783e-08	-2.84322
44225359	chr19:44225359:G:A	0	-1.03783e-08	-2.91012	1.12539e-200	-1.03783e-08	-2.9012
44225554	chr19:44225554:C:T	0	-3.19899	-2.27515e-08	2.07876e-199	0.0150295	-2.27515e-08
44225560	chr19:44225560:G:A	0	-1.03783e-08	-2.46759	1.54151e-200	-1.03783e-08	-2.58657
44225596	chr19:44225596:G:A	0	-1.03783e-08	-2.60587	1.94314e-200	-1.03783e-08	-2.35502
44226033	chr19:44226033:A:G	0	-1.03783e-08	-3.11686	9.23574e-201	-1.03783e-08	-3.09883
44226203	chr19:44226203:T:C	0	-2.91659	-2.9845	1.53322e-201	-1.89738	-2.99717
44226343	chr19:44226343:T:C	0	-1.03783e-08	-1.94999	9.5878e-201	-1.03783e-08	-3.06142
44226457	chr19:44226457:C:T	0	-2.22972	-2.27515e-08	1.33617e-200	-2.72952	-2.27515e-08
44226483	chr19:44226483:C:T	0	-1.03783e-08	-3.01974	9.31956e-201	-1.03783e-08	-3.0898
44226490	chr19:44226490:C:T	0	-1.03783e-08	-2.56793	2.00242e-200	-1.03783e-08	-2.32497
44226824	chr19:44226824:A:G	0	-3.54378	-2.27515e-08	5.98916e-201	-3.53196	-2.27515e-08
44227054	chr19:44227054:GGTTAGAGATAAATCTTCA:G	0	-1.03783e-08	-2.10047	5.96131e-200	-1.03783e-08	-1.23404
44227069	chr19:44227069:T:A	0	-3.24479	-2.0371	1.22563e-201	-2.05394	-3.06452
44227331	chr19:44227331:C:T	0	-1.03783e-08	-2.62486	9.69715e-201	-1.03783e-08	-3.05008
44227500	chr19:44227500:G:A	0	-1.03783e-08	-3.01567	9.81175e-201	-1.03783e-08	-3.03833
44227635	chr19:44227635:T:C	0	-1.03783e-08	-3.05745	1.22113e-200	-1.03783e-08	-2.81955
44227693	chr19:44227693:A:G	0	-1.03783e-08	-2.64094	1.11141e-200	-1.03783e-08	-2.9137
44227784	chr19:44227784:T:C	0	-1.03783e-08	-2.95887	9.0687e-201	-1.03783e-08	-3.11708
44227978	chr19:44227978:C:T	0	-1.03783e-08	-2.26007	1.379e-200	-1.03783e-08	-2.69797
44228000	chr19:44228000:G:A	0	-1.03783e-08	-2.03713	9.63126e-201	-1.03783e-08	-3.0569
44228682	chr19:44228682:A:G	0	-1.03783e-08	-1.92075	9.6255e-201	-1.03783e-08	-3.0575
44229047	chr19:44229047:A:G	0	-1.03783e-08	-2.59895	1.37182e-200	-1.03783e-08	-2.70319
44229104	chr19:44229104:G:C	0	-1.03783e-08	-3.02388	9.12992e-201	-1.03783e-08	-3.11036
44229473	chr19:44229473:G:C	0	-1.03783e-08	-2.53109	1.8712e-200	-1.03783e-08	-2.39275
44229590	chr19:44229590:C:T	0	-1.03783e-08	-3.08373	1.25972e-200	-1.03783e-08	-2.78844
44229977	chr19:44229977:A:G	0	-1.03783e-08	-2.52444	1.88158e-200	-1.03783e-08	-2.38722
44230304	chr19:44230304:C:T	0	-1.03783e-08	-3.11733	9.15775e-201	-1.03783e-08	-3.10731
44231272	chr19:44231272:GC:G	0	-2.92698	-2.27515e-08	6.1723e-200	-1.19926	-2.27515e-08
44232355	chr19:44232355:T:C	0	-1.03783e-08	-3.11696	9.46003e-201	-1.03783e-08	-3.07484
44232685	chr19:44232685:G:T	0	-1.03783e-08	-2.33662	1.68492e-200	-1.03783e-08	-2.49761
44232856	chr19:44232856:C:T	0	-1.03783e-08	-2.10358	1.69119e-200	-1.03783e-08	-2.49389
44233356	chr19:44233356:T:C	0	-0.796965	-2.27515e-08	2.98959e-200	-1.92419	-2.27515e-08
44233686	chr19:44233686:G:A	0	-2.85057	-3.04516	1.32609e-201	-1.98672	-3.05296
44233897	chr19:44233897:A:T	0	-1.99412	-2.27515e-08	2.66688e-200	-2.03842	-2.27515e-08
44233910	chr19:44233910:C:T	0	-1.03783e-08	-2.04965	9.43793e-201	-1.03783e-08	-3.07718
44234160	chr19:44234160:C:T	0	-1.03783e-08	-3.11109	9.30596e-201	-1.03783e-08	-3.09126
44234878	chr19:44234878:G:A	0	-1.03783e-08	-1.95299	6.88866e-200	-1.03783e-08	-1.08945
44235150	chr19:44235150:T:C	0	-3.33585	-2.65749	4.63051e-202	-3.09383	-2.998
44235246	chr19:44235246:T:C	0	-2.99879	-3.00276	1.36016e-201	-2.00558	-3.00873
44235534	chr19:44235534:G:A	0	-1.03783e-08	-3.02659	9.09476e-201	-1.03783e-08	-3.11421
44235969	chr19:44235969:C:T	0	-1.03783e-08	-3.11734	9.17295e-201	-1.03783e-08	-3.10565
44236449	chr19:44236449:G:A	0	-1.03783e-08	-2.0755	9.4766e-201	-1.03783e-08	-3.07309
44236563	chr19:44236563:G:A	0	-1.03783e-08	-3.10212	9.23945e-201	-1.03783e-08	-3.09843
44237073	chr19:44237073:C:G	0	-1.03783e-08	-3.02613	9.0961e-201	-1.03783e-08	-3.11407
44237082	chr19:44237082:G:T	0	-1.03783e-08	-2.0322	9.68636e-201	-1.03783e-08	-3.05119
44237350	chr19:44237350:A:G	0	-1.03783e-08	-3.02736	9.09874e-201	-1.03783e-08	-3.11378
44237403	chr19:44237403:G:A	0	-1.03783e-08	-3.11384	9.06711e-201	-1.03783e-08	-3.11726
44237455	chr19:44237455:C:T	0	-1.03783e-08	-3.11721	9.13532e-201	-1.03783e-08	-3.10976
44237481	chr19:44237481:A:C	0	-3.41387	-2.27515e-08	7.02506e-201	-3.37243	-2.27515e-08
44237674	chr19:44237674:A:G	0	-3.45548	-2.45706	1.87181e-201	-3.48745	-1.20756
44237803	chr19:44237803:A:G	0	-1.03783e-08	-2.92148	1.05313e-200	-1.03783e-08	-2.96756
44237985	chr19:44237985:TTATG:T	0	-1.03783e-08	-2.90868	9.88541e-201	-1.03783e-08	-3.03085
44238125	chr19:44238125:A:G	0	-3.41325	-2.36572	3.56739e-202	-3.2547	-3.09796
44238962	chr19:44238962:C:T	0	-3.30207	-2.4519	4.08483e-202	-3.13936	-3.07786
44239570	chr19:44239570:A:G	0	-1.03783e-08	-3.01148	9.72915e-201	-1.03783e-08	-3.04679
44239655	chr19:44239655:G:C	0	-0.443695	-1.95733	1.54614e-201	-1.80888	-3.07727
44239764	chr19:44239764:A:C	0	-1.03783e-08	-2.95851	9.0687e-201	-1.03783e-08	-3.11708
44239955	chr19:44239955:T:TACCTCTCATTCTCTGA	0	4.00271	-2.27515e-08	1.3454e-200	-2.72263	-2.27515e-08
44240279	chr19:44240279:A:G	0	-1.03783e-08	-3.11131	9.33016e-201	-1.03783e-08	-3.08866
44240717	chr19:44240717:G:A	0	-3.32141	-2.5722	4.11797e-202	-3.16252	-3.04661
44240884	chr19:44240884:G:A	0	-1.03783e-08	-2.95705	1.05154e-200	-1.03783e-08	-2.96907
44241133	chr19:44241133:A:T	0	-1.03783e-08	-2.50479	1.88298e-200	-1.03783e-08	-2.38647
44241284	chr19:44241284:T:G	0	-3.3752	-2.57551	3.7852e-202	-3.24696	-3.04644
44241782	chr19:44241782:G:A	0	-1.03783e-08	-2.19436	2.12073e-200	-1.03783e-08	-2.26757
44242218	chr19:44242218:T:A	0	-1.62156	-3.02471	4.95063e-202	-2.91949	-3.10549
44242335	chr19:44242335:T:G	0	-1.03783e-08	-3.11386	9.22519e-201	-1.03783e-08	-3.09998
44242682	chr19:44242682:C:G	0	-1.03783e-08	-3.08778	9.30258e-201	-1.03783e-08	-3.09162
44242838	chr19:44242838:A:G	0	-3.00683	-2.44037	1.22673e-201	-2.1551	-2.96246
44242851	chr19:44242851:A:T	0	-3.051	-2.1801	1.41391e-201	-2.31347	-2.66209
44243368	chr19:44243368:T:G	0	-1.03783e-08	-2.96273	9.06739e-201	-1.03783e-08	-3.11723
44243598	chr19:44243598:CT:C	0	-1.07481	-2.19252	1.95266e-201	-1.95009	-2.70263
44243629	chr19:44243629:C:T	0	-1.03387	-2.34621	8.84158e-202	-2.32834	-3.11669
44243695	chr19:44243695:T:A	0	-1.03783e-08	-3.11157	9.10233e-201	-1.03783e-08	-3.11338
44243848	chr19:44243848:C:T	0	-0.15334	-1.89414	1.89746e-201	-1.60336	-3.07804
44244808	chr19:44244808:C:A	0	-0.0332469	-2.08715	2.04456e-201	-1.51263	-3.09411
44245106	chr19:44245106:T:C	0	-1.03783e-08	-2.09321	2.50714e-200	-1.03783e-08	-2.10019
44246099	chr19:44246099:C:T	0	-0.388642	-2.95304	3.00454e-201	-1.21303	-3.00876
44246272	chr19:44246272:C:T	0	-1.03783e-08	-2.67225	1.79318e-200	-1.03783e-08	-2.43534
44246418	chr19:44246418:G:T	0	-0.28437	-2.16728	1.80609e-201	-1.64794	-3.08281
44246810	chr19:44246810:G:A	0	-0.201613	-1.91068	1.82586e-201	-1.65062	-3.06925
44247315	chr19:44247315:G:A	0	-1.03783e-08	-2.92345	1.11665e-200	-1.03783e-08	-2.90899
44247683	chr19:44247683:G:A	0	-3.39207	-2.27515e-08	8.09007e-201	-3.23128	-2.27515e-08
44248324	chr19:44248324:G:A	0	0.357066	-1.90315	2.2852e-201	-1.41606	-3.0794
44248347	chr19:44248347:GTGT:G	0	-1.03783e-08	-3.03853	9.24232e-201	-1.03783e-08	-3.09812
44248568	chr19:44248568:A:G	0	-1.74176	-3.11028	3.11143e-200	1.07694	-2.96118
44248702	chr19:44248702:C:T	0	-0.346993	-3.00001	2.8535e-201	-1.20569	-3.06768
44248790	chr19:44248790:T:C	0	-0.4228	-2.99497	2.68923e-201	-1.26636	-3.0663
44248965	chr19:44248965:G:A	0	-1.03783e-08	-3.07492	9.07783e-201	-1.03783e-08	-3.11608
44248981	chr19:44248981:C:T	0	-3.48965	-2.27515e-08	6.02525e-201	-3.52595	-2.27515e-08
44249077	chr19:44249077:A:C	0	-1.03783e-08	-3.07135	1.11328e-200	-1.03783e-08	-2.91202
44249685	chr19:44249685:C:T	0	-1.03783e-08	-2.20544	1.91645e-200	-1.03783e-08	-2.36885
44249711	chr19:44249711:G:C	0	0.309425	-2.19892	2.37442e-201	-1.36378	-3.09338
44250273	chr19:44250273:G:A	0	-1.44694	-2.98358	3.24063e-200	1.27078	-3.11434
44252502	chr19:44252502:T:C	0	0.276026	-1.96679	2.14233e-201	-1.47329	-3.08673
44253325	chr19:44253325:A:G	0	-1.03783e-08	-2.32798	1.67905e-200	-1.03783e-08	-2.5011
44253388	chr19:44253388:A:C	0	-1.03783e-08	-3.11376	1.02121e-200	-1.03783e-08	-2.99834
44254092	chr19:44254092:TA:T	0	-1.03783e-08	-2.50576	1.88175e-200	-1.03783e-08	-2.38712
44254809	chr19:44254809:T:TAG	0	-1.03783e-08	-2.95887	9.0687e-201	-1.03783e-08	-3.11708
44255032	chr19:44255032:G:C	0	-0.0214932	-2.00167	1.89878e-201	-1.64428	-3.03642
44255534	chr19:44255534:A:G	0	-1.03783e-08	-2.63947	1.87043e-200	-1.03783e-08	-2.39316
44255866	chr19:44255866:AT:A	0	-1.03783e-08	-2.94972	1.01001e-200	-1.03783e-08	-3.00937
44256105	chr19:44256105:G:T	0	0.205262	-2.18245	2.18732e-201	-1.45291	-3.08633
44256464	chr19:44256464:T:TA	0	-1.03783e-08	-3.10763	9.07263e-201	-1.03783e-08	-3.11665
44256775	chr19:44256775:C:T	0	0.15256	-2.04794	1.97039e-201	-1.55211	-3.09157
44256809	chr19:44256809:T:C	0	-1.03783e-08	-2.19195	3.52201e-200	-1.03783e-08	-1.76029
44256961	chr19:44256961:C:T	0	-0.697481	-2.31517	9.84957e-202	-2.21974	-3.11733
44257259	chr19:44257259:G:C	0	-1.03783e-08	-2.86052	9.13021e-201	-1.03783e-08	-3.11032
44257554	chr19:44257554:A:G	0	0.210676	-1.99144	2.04132e-201	-1.5233	-3.08501
44257857	chr19:44257857:C:G	0	-0.32104	-2.97496	2.99703e-201	-1.18157	-3.04272
44258018	chr19:44258018:T:C	0	-0.350182	-2.97224	2.95099e-201	-1.19674	-3.04303
44259481	chr19:44259481:T:C	0	-1.04862	-2.25595	7.70634e-202	-2.46564	-3.11681
44259506	chr19:44259506:TC:T	0	0.252538	-2.18774	1.94623e-201	-1.54115	-3.11487
44259591	chr19:44259591:T:C	0	-0.0772015	-1.84862	1.69344e-201	-1.71856	-3.0766
44260135	chr19:44260135:T:TC	0	-1.03783e-08	-3.06913	9.18609e-201	-1.03783e-08	-3.10422
44260137	chr19:44260137:T:C	0	-1.03783e-08	-3.06948	9.18444e-201	-1.03783e-08	-3.1044
44260254	chr19:44260254:T:C	0	-1.03783e-08	-1.69285	3.41562e-200	-1.03783e-08	-1.79097
44260452	chr19:44260452:C:CT	0	-1.03783e-08	-3.10952	1.41083e-200	-1.03783e-08	-2.67515
44260645	chr19:44260645:T:TA	0	-3.4658	-2.27515e-08	8.41258e-201	-3.19219	-2.27515e-08
44261072	chr19:44261072:TG:T	0	-1.03783e-08	-2.94975	9.06752e-201	-1.03783e-08	-3.11721
44261684	chr19:44261684:C:G	0	-1.03783e-08	-2.72354	1.48828e-200	-1.03783e-08	-2.62171
44261776	chr19:44261776:C:T	0	-1.14588	-2.55214	7.30371e-202	-2.52598	-3.11013
44261901	chr19:44261901:C:T	0	-2.83015	-2.27515e-08	7.29739e-200	-1.03181	-2.27515e-08
44261961	chr19:44261961:C:T	0	-0.00231412	-2.09163	1.71396e-201	-1.70132	-3.08179
44262290	chr19:44262290:G:A	0	-2.60289	-2.27515e-08	1.51977e-200	-2.60077	-2.27515e-08
44262428	chr19:44262428:G:A	0	-0.171874	-2.99342	3.96112e-201	-0.878813	-3.06657
44262902	chr19:44262902:T:C	0	-1.03783e-08	-2.79599	1.11911e-200	-1.03783e-08	-2.90679
44262957	chr19:44262957:C:T	0	-1.03783e-08	-1.71678	2.49931e-200	-1.03783e-08	-2.10331
44263050	chr19:44263050:C:T	0	-1.03783e-08	-2.30169	1.67767e-200	-1.03783e-08	-2.50192
44263413	chr19:44263413:C:A	0	-0.924297	-2.33495	7.55488e-202	-2.49135	-3.11095
44263781	chr19:44263781:A:G	0	-1.03783e-08	-3.05765	1.85438e-200	-1.03783e-08	-2.40178
44264684	chr19:44264684:A:G	0	-1.03783e-08	-3.1105	9.13425e-201	-1.03783e-08	-3.10988
44264775	chr19:44264775:ATGT:A	0	0.0944949	-2.05086	1.81885e-201	-1.65625	-3.06746
44265178	chr19:44265178:T:C	0	-1.03783e-08	-3.02879	9.08603e-201	-1.03783e-08	-3.11518
44265374	chr19:44265374:C:T	0	-3.51263	-2.0955	1.09302e-201	-2.21245	-3.02052
44265376	chr19:44265376:C:T	0	-3.49445	-3.09622	1.35523e-201	-2.74306	-2.27488
44265378	chr19:44265378:C:T	0	-3.53184	-2.27515e-08	6.79035e-201	-3.40641	-2.27515e-08
44265443	chr19:44265443:C:T	0	-3.04464	-2.82191	6.68967e-202	-2.73063	-2.99331
44265821	chr19:44265821:C:T	0	-3.31596	-2.75287	5.59546e-202	-2.99812	-2.90442
44265902	chr19:44265902:C:T	0	-1.03783e-08	-2.36796	1.59224e-200	-1.03783e-08	-2.55419
44266059	chr19:44266059:G:A	0	-1.03783e-08	-3.11144	9.21412e-201	-1.03783e-08	-3.10118
44266598	chr19:44266598:C:A	0	-1.03783e-08	-2.95103	9.06726e-201	-1.03783e-08	-3.11724
44267328	chr19:44267328:G:C	0	-1.03783e-08	-3.01866	9.0848e-201	-1.03783e-08	-3.11531
44267347	chr19:44267347:G:T	0	-1.14145	-2.41627	6.74893e-202	-2.60859	-3.10652
44267436	chr19:44267436:C:T	0	-1.03783e-08	-3.02328	9.09035e-201	-1.03783e-08	-3.1147
44268818	chr19:44268818:TCTTC:T	0	-1.03783e-08	-3.07437	1.21129e-200	-1.03783e-08	-2.82765
44269098	chr19:44269098:T:C	0	-3.06651	-2.74003	2.42795e-201	-1.49775	-2.93711
44269355	chr19:44269355:G:A	0	-3.2579	-2.76395	6.11427e-202	-2.9204	-2.89347
44269360	chr19:44269360:A:G	0	-2.83242	-2.68462	2.49633e-201	-1.61712	-2.78997
44269364	chr19:44269364:T:C	0	-1.03783e-08	-3.10298	9.13864e-201	-1.03783e-08	-3.1094
44269366	chr19:44269366:G:A	0	-1.03783e-08	-3.03531	9.10442e-201	-1.03783e-08	-3.11315
44269774	chr19:44269774:G:A	0	-1.03783e-08	-2.73462	1.47348e-200	-1.03783e-08	-2.6317
44269972	chr19:44269972:G:C	0	-1.03783e-08	-2.95176	9.06708e-201	-1.03783e-08	-3.11726
44270176	chr19:44270176:G:C	0	-1.03783e-08	-2.85943	9.13195e-201	-1.03783e-08	-3.11013
44270502	chr19:44270502:C:A	0	-3.33792	-2.27515e-08	1.43487e-199	-0.355668	-2.27515e-08
44270677	chr19:44270677:G:A	0	-3.28728	-2.74152	5.46488e-202	-2.96987	-2.95628
44270680	chr19:44270680:A:T	0	-2.92238	-2.57554	5.40389e-202	-3.33175	-2.60563
44270694	chr19:44270694:C:T	0	-2.94721	-2.62986	5.05752e-202	-3.34618	-2.65745
44270777	chr19:44270777:C:T	0	-1.03783e-08	-3.03531	9.10442e-201	-1.03783e-08	-3.11315
44270888	chr19:44270888:C:T	0	-1.03783e-08	-3.10695	9.33913e-201	-1.03783e-08	-3.0877
44271102	chr19:44271102:G:A	0	-0.107903	-2.70145	1.70854e-201	-1.69696	-3.08932
44271532	chr19:44271532:C:T	0	-1.01846	-2.37589	7.0677e-202	-2.55695	-3.11201
44271573	chr19:44271573:G:A	0	-1.03783e-08	-2.76183	1.04991e-200	-1.03783e-08	-2.97062
44272817	chr19:44272817:C:T	0	-1.03783e-08	-3.08701	9.73163e-201	-1.03783e-08	-3.04653
44273242	chr19:44273242:T:A	0	-1.03783e-08	-2.9359	1.69029e-200	-1.03783e-08	-2.49443
44273399	chr19:44273399:T:C	0	-1.03783e-08	-3.10996	9.30112e-201	-1.03783e-08	-3.09178
44273709	chr19:44273709:G:A	0	-1.03783e-08	-3.06583	9.163e-201	-1.03783e-08	-3.10674
44273995	chr19:44273995:TCACACTGGAGAGAAACCATATAAATGTGAGGTATGTGATAAGGGCTTCAGTAAGGCCTCAAATCTTCAAGCCCATCAGAGAATC:T	0	-1.03783e-08	-3.10979	9.43932e-201	-1.03783e-08	-3.07703
44274252	chr19:44274252:A:C	0	-0.502653	-3.01423	2.99111e-201	-1.14054	-3.08572
44274646	chr19:44274646:G:A	0	-1.67139	-2.36408	1.10195e-201	-2.53542	-2.68941
44275178	chr19:44275178:C:T	0	-2.92933	-2.60179	5.2866e-202	-3.32915	-2.63017
44275493	chr19:44275493:A:T	0	-3.2968	-2.68005	5.24023e-202	-2.9715	-2.99663
44275497	chr19:44275497:A:T	0	-1.03307	-2.99793	5.37151e-201	-1.30324	-2.33756
44275635	chr19:44275635:C:A	0	-1.14176	-2.69334	1.12559e-201	-2.17423	-3.02938
44275884	chr19:44275884:G:GA	0	-1.03783e-08	-3.11652	9.11747e-201	-1.03783e-08	-3.11172
44276115	chr19:44276115:C:T	0	-1.03783e-08	-3.10094	9.54286e-201	-1.03783e-08	-3.06612
44276755	chr19:44276755:C:T	0	-1.56435	-2.53197	6.25115e-202	-2.6989	-3.09283
44276821	chr19:44276821:ATATT:A	0	-1.03783e-08	-2.78798	1.05491e-200	-1.03783e-08	-2.96587
44276953	chr19:44276953:G:C	0	-1.03783e-08	-2.78572	1.05516e-200	-1.03783e-08	-2.96563
44277160	chr19:44277160:GATCA:G	0	-1.27623	-2.68664	1.05559e-201	-2.25281	-3.015
44277565	chr19:44277565:G:A	0	-2.92668	-2.27515e-08	9.21067e-201	-3.10155	-2.27515e-08
44278105	chr19:44278105:AC:A	0	-1.03783e-08	-3.03275	9.12858e-201	-1.03783e-08	-3.1105
44278889	chr19:44278889:G:A	0	-1.03783e-08	-2.64313	1.0747e-200	-1.03783e-08	-2.94729
44279093	chr19:44279093:T:C	0	-1.03783e-08	-2.59085	1.41868e-200	-1.03783e-08	-2.6696
44279274	chr19:44279274:A:G	0	-1.03783e-08	-1.98184	2.32737e-200	-1.03783e-08	-2.17459
44279851	chr19:44279851:C:T	0	-3.16458	-2.2618	5.67974e-202	-2.78675	-3.10084
44280056	chr19:44280056:C:T	0	-1.03783e-08	-3.11492	9.77213e-201	-1.03783e-08	-3.04238
44280103	chr19:44280103:C:T	0	-2.72794	-2.76805	3.16394e-201	-1.44895	-2.72114
44280526	chr19:44280526:T:C	0	-1.03783e-08	-2.00959	1.86286e-200	-1.03783e-08	-2.39721
44280784	chr19:44280784:T:C	0	-1.03783e-08	-3.01348	9.12428e-201	-1.03783e-08	-3.11097
44281083	chr19:44281083:T:C	0	-0.139905	-3.01787	3.78439e-201	-0.901224	-3.0898
44281301	chr19:44281301:T:C	0	-1.03783e-08	-2.68121	1.51817e-200	-1.03783e-08	-2.60182
44281362	chr19:44281362:A:G	0	-1.23611	-2.27515e-08	1.639e-200	-2.52524	-2.27515e-08
44281587	chr19:44281587:A:G	0	-1.03783e-08	-3.01652	9.14681e-201	-1.03783e-08	-3.10851
44281891	chr19:44281891:C:T	0	-1.03783e-08	-3.10612	9.06628e-201	-1.03783e-08	-3.11735
44282189	chr19:44282189:T:C	0	-0.446118	-2.65275	1.348e-201	-1.92561	-3.09768
44283119	chr19:44283119:AG:A	0	-1.03783e-08	-3.05757	9.8265e-201	-1.03783e-08	-3.03683
44283714	chr19:44283714:C:T	0	-1.03783e-08	-3.11556	9.75489e-201	-1.03783e-08	-3.04414
44283715	chr19:44283715:G:A	0	-2.99827	-2.25638	4.71265e-202	-3.27127	-2.80298
44284143	chr19:44284143:C:T	0	-1.03783e-08	-3.11123	9.08421e-201	-1.03783e-08	-3.11538
44284245	chr19:44284245:T:C	0	-1.03783e-08	-3.0492	1.0038e-200	-1.03783e-08	-3.01553
44284355	chr19:44284355:G:A	0	-1.25731	-2.27515e-08	8.7697e-201	-3.15061	-2.27515e-08
44284971	chr19:44284971:C:T	0	-1.40481	-2.74202	9.02964e-202	-2.38842	-3.03557
44285734	chr19:44285734:G:A	0	-3.07504	-2.27515e-08	1.12383e-200	-2.90258	-2.27515e-08
44286160	chr19:44286160:G:T	0	-2.93923	-2.72473	2.97066e-201	-1.29464	-2.93849
44287082	chr19:44287082:T:C	0	-1.03783e-08	-2.87904	1.06024e-200	-1.03783e-08	-2.96083
44287294	chr19:44287294:T:A	0	-3.03752	-2.27515e-08	1.20567e-200	-2.83229	-2.27515e-08
44288544	chr19:44288544:C:T	0	-1.03783e-08	-2.59142	1.34518e-200	-1.03783e-08	-2.7228
44288814	chr19:44288814:T:C	0	-1.03783e-08	-2.35773	1.88898e-200	-1.03783e-08	-2.38329
44288816	chr19:44288816:G:A	0	0.105257	-2.97863	4.39307e-201	-0.771332	-3.07055
44289364	chr19:44289364:A:G	0	-1.03783e-08	-2.73129	1.07032e-200	-1.03783e-08	-2.95137
44289507	chr19:44289507:C:T	0	-1.03783e-08	-2.37453	1.28535e-200	-1.03783e-08	-2.76829
44290419	chr19:44290419:T:C	0	-1.03783e-08	-2.95994	1.08824e-200	-1.03783e-08	-2.93477
44290551	chr19:44290551:G:A	0	-1.11961	-2.56357	7.15636e-202	-2.54787	-3.10863
44290603	chr19:44290603:T:C	0	-1.03783e-08	-2.86165	9.12796e-201	-1.03783e-08	-3.11057
44290753	chr19:44290753:AC:A	0	-1.03783e-08	-2.95103	9.06726e-201	-1.03783e-08	-3.11724
44291412	chr19:44291412:T:C	0	-1.03783e-08	-2.73245	1.39129e-200	-1.03783e-08	-2.6891
44292141	chr19:44292141:C:T	0	-1.03783e-08	-2.64116	1.86167e-200	-1.03783e-08	-2.39786
44292176	chr19:44292176:T:G	0	-1.03783e-08	-2.77097	1.08417e-200	-1.03783e-08	-2.93852
44292390	chr19:44292390:T:A	0	-3.05404	-2.09162	4.95175e-202	-3.26312	-2.76164
44292612	chr19:44292612:A:C	0	-3.23742	-2.30057	5.21008e-202	-2.87209	-3.10182
44292752	chr19:44292752:C:T	0	-3.00489	-2.74649	2.79559e-201	-1.34624	-2.94763
44292797	chr19:44292797:A:T	0	-1.03783e-08	-2.39819	1.57443e-200	-1.03783e-08	-2.56544
44293080	chr19:44293080:C:T	0	-1.03783e-08	-3.02513	1.00626e-200	-1.03783e-08	-3.01308
44293879	chr19:44293879:A:G	0	-1.03783e-08	-2.58752	1.35465e-200	-1.03783e-08	-2.71578
44294110	chr19:44294110:T:C	0	-1.03783e-08	-2.72751	1.0728e-200	-1.03783e-08	-2.94906
44294115	chr19:44294115:C:T	0	0.569585	-2.93087	9.23372e-201	-0.56371	-2.53534
44294523	chr19:44294523:T:G	0	-1.03783e-08	-3.11735	9.18381e-201	-1.03783e-08	-3.10447
44294765	chr19:44294765:G:A	0	-1.03783e-08	-3.04237	9.06827e-201	-1.03783e-08	-3.11713
44294796	chr19:44294796:A:G	0	-3.025	-2.60745	3.07444e-201	-1.39162	-2.80717
44294889	chr19:44294889:C:T	0	-3.32651	-2.27515e-08	5.90846e-201	-3.54553	-2.27515e-08
44295390	chr19:44295390:G:A	0	-1.03783e-08	-2.97307	9.71327e-201	-1.03783e-08	-3.04842
44295438	chr19:44295438:T:C	0	0.0725716	-2.91023	4.08141e-201	-0.870933	-3.04454
44295950	chr19:44295950:G:T	0	-1.03783e-08	-3.01923	9.25297e-201	-1.03783e-08	-3.09697
44296115	chr19:44296115:T:G	0	-3.21206	-2.48976	5.50024e-202	-2.84738	-3.07233
44296464	chr19:44296464:G:A	0	-1.03783e-08	-3.05647	9.70137e-201	-1.03783e-08	-3.04965
44296465	chr19:44296465:A:G	0	-1.03783e-08	-2.86579	9.78424e-201	-1.03783e-08	-3.04114
44296561	chr19:44296561:C:T	0	-1.03994	-2.27515e-08	9.35141e-201	-3.08639	-2.27515e-08
44297164	chr19:44297164:G:A	0	-3.44525	-2.27515e-08	1.15147e-200	-2.87829	-2.27515e-08
44297261	chr19:44297261:AC:A	0	-1.17664	-2.27515e-08	8.91648e-201	-3.13401	-2.27515e-08
44297298	chr19:44297298:T:A	0	-1.03783e-08	-2.81719	1.00028e-200	-1.03783e-08	-3.01904
44297382	chr19:44297382:G:T	0	-3.2076	-3.06623	1.50058e-201	-1.82549	-3.09057
44298748	chr19:44298748:T:C	0	-1.03783e-08	-1.1629	1.60698e-200	-1.03783e-08	-2.54497
44298925	chr19:44298925:G:C	0	-1.03783e-08	-1.88246	1.70931e-200	-1.03783e-08	-2.48324
44299355	chr19:44299355:T:C	0	-1.4361	-3.09425	1.00783e-201	-2.42914	-2.88497
44299597	chr19:44299597:T:C	0	-1.03783e-08	-2.14132	1.52894e-200	-1.03783e-08	-2.59475
44299966	chr19:44299966:C:T	0	-2.77982	-3.00423	4.33702e-201	-1.49751	-2.35722
44300072	chr19:44300072:G:A	0	-1.03783e-08	-1.36785	1.3663e-200	-1.03783e-08	-2.70722
44300707	chr19:44300707:G:A	0	-3.11745	-2.27515e-08	1.13941e-200	-2.88881	-2.27515e-08
44301024	chr19:44301024:A:T	0	-3.15347	-2.27515e-08	1.01495e-200	-3.00449	-2.27515e-08
44301028	chr19:44301028:A:G	0	-1.03783e-08	-2.37984	1.63388e-200	-1.03783e-08	-2.52837
44301283	chr19:44301283:C:T	0	-1.03783e-08	-1.15453	1.63281e-200	-1.03783e-08	-2.52902
44301437	chr19:44301437:A:G	0	-1.03783e-08	-3.09163	9.32287e-201	-1.03783e-08	-3.08944
44302001	chr19:44302001:T:C	0	-1.03783e-08	-2.39112	1.61749e-200	-1.03783e-08	-2.53845
44302207	chr19:44302207:T:A	0	-1.03783e-08	-3.05124	9.52802e-201	-1.03783e-08	-3.06768
44302876	chr19:44302876:ATG:A	0	-3.2157	-2.49546	5.64336e-202	-2.87595	-3.01807
44303756	chr19:44303756:G:T	0	-1.03783e-08	-2.93342	9.07214e-201	-1.03783e-08	-3.1167
44303965	chr19:44303965:T:C	0	-1.03783e-08	-2.98971	9.06826e-201	-1.03783e-08	-3.11713
44304078	chr19:44304078:G:T	0	-1.03783e-08	-2.92789	1.08741e-200	-1.03783e-08	-2.93553
44304120	chr19:44304120:C:T	0	-1.03783e-08	-2.88785	1.08497e-200	-1.03783e-08	-2.93778
44304286	chr19:44304286:A:G	0	-1.03783e-08	-1.88566	1.70764e-200	-1.03783e-08	-2.48422
44304483	chr19:44304483:C:G	0	-1.03783e-08	-3.02691	1.01893e-200	-1.03783e-08	-3.00058
44304589	chr19:44304589:T:A	0	-1.03783e-08	-3.05586	9.48826e-201	-1.03783e-08	-3.07186
44304795	chr19:44304795:C:T	0	-1.03783e-08	-2.79503	9.4559e-201	-1.03783e-08	-3.07527
44304844	chr19:44304844:C:T	0	-1.10082	-3.11659	8.26617e-202	-2.41097	-3.10136
44305196	chr19:44305196:A:G	0	-1.03783e-08	-2.8495	1.09643e-200	-1.03783e-08	-2.92726
44305625	chr19:44305625:A:T	0	-1.03783e-08	-2.9271	1.21992e-200	-1.03783e-08	-2.82054
44306258	chr19:44306258:T:C	0	-2.81408	-2.21458	5.65683e-202	-3.10294	-2.7887
44306332	chr19:44306332:T:C	0	-3.407	-2.27515e-08	8.26018e-201	-3.21047	-2.27515e-08
44306434	chr19:44306434:A:G	0	-0.901009	-2.63124	6.9508e-202	-2.56846	-3.11718
44306551	chr19:44306551:G:A	0	-0.827532	-3.05344	8.19958e-202	-2.59102	-2.92939
44306753	chr19:44306753:G:C	0	-1.03783e-08	-2.8479	9.13443e-201	-1.03783e-08	-3.10986
44307308	chr19:44307308:C:T	0	-1.03783e-08	-3.0459	9.92589e-201	-1.03783e-08	-3.02677
44307537	chr19:44307537:G:A	0	-1.03783e-08	-2.88412	1.18454e-200	-1.03783e-08	-2.84997
44308675	chr19:44308675:G:T	0	-1.03783e-08	-2.96637	9.06764e-201	-1.03783e-08	-3.1172
44309462	chr19:44309462:T:C	0	-1.03783e-08	-3.04816	9.41149e-201	-1.03783e-08	-3.07998
44309598	chr19:44309598:T:C	0	-1.03783e-08	-2.76876	1.40817e-200	-1.03783e-08	-2.67704
44309891	chr19:44309891:G:C	0	-1.03783e-08	-2.91123	1.39101e-200	-1.03783e-08	-2.6893
44309947	chr19:44309947:T:C	0	-0.831237	-3.03933	8.31888e-202	-2.57652	-2.92945
44310249	chr19:44310249:C:T	0	-3.13061	-3.01766	7.71886e-202	-3.12284	-2.45799
44310321	chr19:44310321:C:T	0	-0.808405	-3.0444	8.40255e-202	-2.57029	-2.92567
44310578	chr19:44310578:G:A	0	-0.80134	-3.04637	8.49691e-202	-2.56368	-2.92112
44310626	chr19:44310626:G:A	0	-0.750024	-3.054	8.78079e-202	-2.53726	-2.91467
44310690	chr19:44310690:C:T	0	-0.791561	-3.04229	8.49007e-202	-2.56234	-2.92326
44312153	chr19:44312153:T:C	0	-0.284062	-3.0512	3.55177e-201	-1.065	-2.98946
44312539	chr19:44312539:G:T	0	-1.03783e-08	-2.98904	9.07162e-201	-1.03783e-08	-3.11676
44313015	chr19:44313015:G:C	0	-0.86017	-3.05658	8.42944e-202	-2.5812	-2.91157
44313163	chr19:44313163:A:G	0	-3.33006	-2.93181	4.92898e-202	-2.97863	-3.05073
44313344	chr19:44313344:T:C	0	-1.1745	-3.06213	7.17012e-202	-2.75573	-2.89884
44313534	chr19:44313534:T:C	0	-3.01749	-2.27004	2.13977e-201	-1.55633	-3.00489
44313640	chr19:44313640:G:A	0	-0.827189	-3.03314	8.29667e-202	-2.56964	-2.939
44313672	chr19:44313672:T:C	0	-1.03783e-08	-2.94319	9.06732e-201	-1.03783e-08	-3.11724
44313712	chr19:44313712:C:T	0	-0.869414	-3.0464	8.30752e-202	-2.5886	-2.91873
44314710	chr19:44314710:T:C	0	-0.714259	-3.01893	8.56919e-202	-2.50472	-2.9716
44314832	chr19:44314832:T:G	0	-3.21401	-3.10193	2.3661e-201	-1.35872	-3.10195
44314842	chr19:44314842:A:G	0	-1.03783e-08	-2.47115	9.88616e-201	-1.03783e-08	-3.03078
44314909	chr19:44314909:C:T	0	-2.90949	-3.09835	2.80632e-201	-1.17935	-3.11069
44315328	chr19:44315328:A:G	0	-0.742935	-3.11554	1.1019e-201	-2.13379	-3.09109
44315429	chr19:44315429:A:T	0	-2.14829	-2.93588	3.55169e-202	-3.53509	-2.82199
44315485	chr19:44315485:C:T	0	-0.681369	-3.10369	1.26143e-201	-2.09549	-2.99418
44315614	chr19:44315614:T:C	0	-1.03783e-08	-1.66974	1.90429e-200	-1.03783e-08	-2.37522
44315966	chr19:44315966:C:T	0	-0.757338	-3.08519	1.33683e-201	-2.20677	-2.82484
44316101	chr19:44316101:A:C	0	-1.03783e-08	-2.94114	9.1873e-201	-1.03783e-08	-3.10409
44316142	chr19:44316142:A:G	0	-2.87925	-2.98343	3.0594e-201	-1.11904	-3.08466
44316309	chr19:44316309:A:G	0	-2.1747	-2.88186	3.36677e-202	-3.53744	-2.8731
44316374	chr19:44316374:T:C	0	-2.20709	-2.87992	3.35108e-202	-3.53955	-2.87567
44316550	chr19:44316550:T:A	0	-1.03783e-08	-3.10862	9.71459e-201	-1.03783e-08	-3.04828
44316745	chr19:44316745:A:C	0	-0.868	-3.03552	7.97018e-202	-2.58177	-2.96702
44316842	chr19:44316842:G:A	0	-3.29561	-2.27515e-08	1.03866e-200	-2.9814	-2.27515e-08
44317128	chr19:44317128:G:A	0	-0.896221	-3.11208	1.06099e-201	-2.30032	-2.9624
44317167	chr19:44317167:T:C	0	-3.49542	-2.27515e-08	7.56584e-201	-3.29827	-2.27515e-08
44317505	chr19:44317505:T:C	0	-1.03783e-08	-2.77507	9.2799e-201	-1.03783e-08	-3.09406
44317584	chr19:44317584:C:T	0	-3.05334	-3.1091	2.08718e-201	-1.46985	-3.11625
44318120	chr19:44318120:G:A	0	-1.03783e-08	-2.42305	1.57264e-200	-1.03783e-08	-2.56657
44318167	chr19:44318167:T:C	0	-3.11266	-3.05164	2.97605e-201	-1.11401	-3.11731
44318390	chr19:44318390:G:A	0	-1.03783e-08	-0.364426	9.9595e-200	-1.03783e-08	-0.720801
44318733	chr19:44318733:T:C	0	-0.814247	-2.50618	4.60486e-201	-0.70427	-3.09053
44318852	chr19:44318852:CAT:C	0	-0.820355	-2.47619	4.5909e-201	-0.712882	-3.08495
44319201	chr19:44319201:C:T	0	-2.70617	-2.27515e-08	3.78375e-200	-1.68861	-2.27515e-08
44319319	chr19:44319319:C:T	0	-1.03783e-08	-2.97327	1.01708e-200	-1.03783e-08	-3.00239
44319571	chr19:44319571:A:C	0	-0.896251	-3.01287	1.00197e-201	-2.2205	-3.09944
44319780	chr19:44319780:T:C	0	-1.03783e-08	-2.7929	1.21397e-200	-1.03783e-08	-2.82543
44320311	chr19:44320311:C:T	0	-1.03783e-08	-2.36145	9.91821e-201	-1.03783e-08	-3.02754
44320340	chr19:44320340:T:C	0	-1.03783e-08	-3.04768	1.02167e-200	-1.03783e-08	-2.99789
44320526	chr19:44320526:T:C	0	-3.13135	-2.90873	2.36326e-201	-1.686	-2.77587
44320882	chr19:44320882:G:A	0	-1.03783e-08	-2.91157	9.20776e-201	-1.03783e-08	-3.10187
44320908	chr19:44320908:T:C	0	-1.03783e-08	-3.05166	1.06458e-200	-1.03783e-08	-2.95675
44320943	chr19:44320943:C:T	0	-1.03783e-08	-2.33815	1.009e-200	-1.03783e-08	-3.01036
44321015	chr19:44321015:C:A	0	-1.03783e-08	-3.04445	9.38308e-201	-1.03783e-08	-3.083
44321120	chr19:44321120:CCTTT:C	0	-1.03783e-08	-3.11327	1.63096e-200	-1.03783e-08	-2.53016
44321160	chr19:44321160:A:G	0	-1.03783e-08	-2.44794	1.47006e-200	-1.03783e-08	-2.63402
44321453	chr19:44321453:C:T	0	-1.03783e-08	-2.43475	1.48664e-200	-1.03783e-08	-2.62281
44321467	chr19:44321467:A:G	0	-3.04219	-2.44536	2.19455e-201	-1.55568	-2.98026
44321987	chr19:44321987:G:A	0	-1.22092	-2.26658	1.21879e-200	-0.260981	-2.56049
44322189	chr19:44322189:G:A	0	-0.752833	-3.11592	1.15456e-201	-2.11259	-3.0656
44322967	chr19:44322967:T:C	0	-0.654543	-3.02616	2.98098e-201	-1.26354	-2.96612
44323039	chr19:44323039:T:A	0	-1.03783e-08	-2.73802	9.29241e-201	-1.03783e-08	-3.09272
44323110	chr19:44323110:C:T	0	0.595848	-3.0917	3.40305e-200	1.26568	-3.06033
44323117	chr19:44323117:C:T	0	-1.03783e-08	-2.44513	9.55747e-201	-1.03783e-08	-3.06459
44323748	chr19:44323748:C:A	0	-1.03783e-08	-3.09087	9.12059e-201	-1.03783e-08	-3.11138
44324059	chr19:44324059:GTTT:G	0	-3.03476	-3.08053	2.16961e-201	-1.43538	-3.11199
44324488	chr19:44324488:C:T	0	-1.10568	-2.76294	2.81686e-201	-1.24046	-3.04583
44324808	chr19:44324808:C:A	0	-1.03783e-08	-3.09087	9.12059e-201	-1.03783e-08	-3.11138
44325032	chr19:44325032:G:A	0	-2.91711	-3.11611	3.03359e-201	-1.09552	-3.11665
44325477	chr19:44325477:T:G	0	-1.03783e-08	-0.722633	7.77454e-200	-1.03783e-08	-0.968474
44325826	chr19:44325826:G:A	0	-2.48239	-3.11167	3.31565e-202	-3.53791	-2.88794
44325928	chr19:44325928:C:T	0	-1.35094	-2.72836	7.40582e-201	-1.36579	-1.95386
44325960	chr19:44325960:C:T	0	-0.718284	-3.11706	1.07933e-201	-2.38703	-2.85854
44326052	chr19:44326052:C:T	0	-3.19454	-2.45779	1.78378e-201	-1.85277	-2.8904
44326242	chr19:44326242:T:C	0	-1.03783e-08	-3.06941	1.05282e-200	-1.03783e-08	-2.96785
44326327	chr19:44326327:A:T	0	-3.00865	-3.1173	2.3074e-201	-1.37707	-3.10872
44326739	chr19:44326739:C:A	0	-1.30908	-2.78871	2.16243e-201	-1.49627	-3.05442
44326813	chr19:44326813:A:T	0	-1.03783e-08	-3.08419	9.77972e-201	-1.03783e-08	-3.0416
44327013	chr19:44327013:C:T	0	-3.14586	-3.11279	1.93288e-201	-1.55254	-3.11036
44327329	chr19:44327329:GA:G	0	-3.02893	-3.04915	2.22726e-201	-1.41496	-3.10618
44327415	chr19:44327415:A:G	0	-1.03783e-08	-2.84628	1.01762e-200	-1.03783e-08	-3.00187
44327460	chr19:44327460:G:A	0	-2.09015	-2.27515e-08	1.17079e-200	-2.86165	-2.27515e-08
44327931	chr19:44327931:C:T	0	-1.03783e-08	-2.28236	1.83179e-200	-1.03783e-08	-2.41403
44328540	chr19:44328540:T:C	0	-3.04863	-3.11693	2.7236e-201	-1.20296	-3.117
44328722	chr19:44328722:A:G	0	-0.334014	-2.77216	2.2709e-200	0.825218	-3.02437
44328839	chr19:44328839:C:G	0	-0.308319	-2.76079	2.32092e-200	0.840416	-3.01778
44329009	chr19:44329009:T:A	0	-1.03783e-08	-2.17614	1.99612e-200	-1.03783e-08	-2.32812
44329321	chr19:44329321:G:A	0	-1.03783e-08	-3.04276	1.27305e-200	-1.03783e-08	-2.77791
44329353	chr19:44329353:C:T	0	-1.18596	-2.89858	2.17647e-201	-1.46782	-3.07639
44329374	chr19:44329374:G:A	0	-1.03783e-08	-2.97134	9.60865e-201	-1.03783e-08	-3.05925
44329698	chr19:44329698:G:C	0	-0.745749	-3.05202	2.64567e-201	-1.37595	-2.97303
44330487	chr19:44330487:G:A	0	-1.03783e-08	-2.18238	1.98475e-200	-1.03783e-08	-2.33384
44330507	chr19:44330507:G:A	0	-3.14156	-3.05339	2.57984e-201	-1.30037	-3.07382
44330798	chr19:44330798:G:C	0	-3.4691	-2.27515e-08	6.5432e-201	-3.44349	-2.27515e-08
44330829	chr19:44330829:A:T	0	-1.1227	-2.90881	2.2769e-201	-1.41223	-3.08687
44331357	chr19:44331357:T:C	0	-1.03783e-08	-2.43943	1.38221e-200	-1.03783e-08	-2.69564
44331624	chr19:44331624:T:C	0	-1.03783e-08	-2.97576	9.61898e-201	-1.03783e-08	-3.05817
44332247	chr19:44332247:C:T	0	7.64361	-2.27515e-08	8.56014e-201	-3.1748	-2.27515e-08
44332588	chr19:44332588:C:T	0	-1.03783e-08	-2.97576	9.61898e-201	-1.03783e-08	-3.05817
44332899	chr19:44332899:C:T	0	-1.03783e-08	-2.76719	1.37261e-200	-1.03783e-08	-2.70261
44333093	chr19:44333093:A:G	0	-1.62943	-3.0281	1.12035e-201	-2.09441	-3.11386
44333430	chr19:44333430:T:C	0	-2.99337	-3.0952	3.10393e-201	-1.09108	-3.09816
44333458	chr19:44333458:T:C	0	-1.03783e-08	-3.07544	1.04093e-200	-1.03783e-08	-2.97922
44333831	chr19:44333831:G:A	0	-0.265943	-2.77631	2.35349e-200	0.862697	-3.02613
44333867	chr19:44333867:G:T	0	-1.03783e-08	-2.97576	9.61898e-201	-1.03783e-08	-3.05817
44333887	chr19:44333887:C:T	0	0.158179	-2.96962	2.78941e-200	0.933807	-2.9273
44334042	chr19:44334042:C:T	0	-3.09115	-3.11243	2.42039e-201	-1.32064	-3.11734
44334107	chr19:44334107:G:T	0	-3.10038	-3.07546	2.70678e-201	-1.23513	-3.09103
44334572	chr19:44334572:G:A	0	-3.14377	-2.46216	1.93341e-201	-1.74202	-2.92061
44334680	chr19:44334680:G:A	0	-0.207072	-2.7762	2.55447e-200	0.944588	-3.02607
44334728	chr19:44334728:A:G	0	-0.95536	-3.11665	8.87214e-202	-2.56987	-2.87171
44334805	chr19:44334805:G:C	0	-3.04154	-3.11618	2.65378e-201	-1.22986	-3.11607
44334915	chr19:44334915:T:C	0	-1.03783e-08	-3.11236	9.10616e-201	-1.03783e-08	-3.11296
44335013	chr19:44335013:C:T	0	-0.702142	-2.83332	3.36253e-201	-1.26418	-2.84504
44335215	chr19:44335215:T:C	0	-0.753651	-3.10461	1.20969e-201	-2.11464	-3.01691
44335429	chr19:44335429:C:T	0	-1.09879	-2.88891	2.33736e-201	-1.39257	-3.08032
44335629	chr19:44335629:A:G	0	-1.03783e-08	-2.52118	1.63136e-200	-1.03783e-08	-2.52991
44335694	chr19:44335694:G:T	0	-1.03783e-08	-3.01455	1.00764e-200	-1.03783e-08	-3.01171
44336024	chr19:44336024:G:A	0	-1.03783e-08	-2.74952	9.1695e-201	-1.03783e-08	-3.10603
44336300	chr19:44336300:A:G	0	-1.03783e-08	-3.02729	1.33922e-200	-1.03783e-08	-2.72724
44336636	chr19:44336636:T:C	0	-0.279586	-2.80803	2.43672e-200	0.911702	-3.04038
44336830	chr19:44336830:C:T	0	-3.0551	-3.11138	2.65403e-201	-1.22853	-3.11731
44336880	chr19:44336880:T:C	0	-1.03783e-08	-2.82115	9.21485e-201	-1.03783e-08	-3.1011
44336892	chr19:44336892:A:T	0	-1.03783e-08	-2.93392	9.44418e-201	-1.03783e-08	-3.07651
44337011	chr19:44337011:G:A	0	-1.03783e-08	-2.64132	9.61855e-201	-1.03783e-08	-3.05822
44337162	chr19:44337162:C:T	0	-1.03783e-08	-2.69127	9.46053e-201	-1.03783e-08	-3.07478
44337643	chr19:44337643:C:T	0	-0.79073	-3.0414	2.56888e-201	-1.41603	-2.96241
44337656	chr19:44337656:T:G	0	-3.03448	-3.11415	2.77189e-201	-1.18536	-3.11703
44337732	chr19:44337732:G:A	0	-1.03783e-08	-2.91096	9.35404e-201	-1.03783e-08	-3.0861
44337839	chr19:44337839:AT:A	0	-0.579439	-2.76736	2.0188e-200	0.593112	-2.90993
44337858	chr19:44337858:C:A	0	-0.62165	-3.09351	1.31453e-201	-2.04406	-3.00437
44338635	chr19:44338635:G:A	0	-1.03783e-08	-3.06539	9.13694e-201	-1.03783e-08	-3.10959
44338785	chr19:44338785:G:A	0	-1.03783e-08	-3.09184	1.18082e-200	-1.03783e-08	-2.85312
44339207	chr19:44339207:G:A	0	-3.04738	-3.10563	2.71525e-201	-1.20665	-3.11638
44339379	chr19:44339379:T:C	0	-1.03783e-08	-2.23426	9.71786e-201	-1.03783e-08	-3.04795
44339561	chr19:44339561:A:G	0	-3.32678	-2.48423	1.10729e-201	-2.35811	-2.86188
44339602	chr19:44339602:G:A	0	-0.0363759	-2.64075	1.4001e-200	-0.817296	-1.86549
44339786	chr19:44339786:A:G	0	-0.266515	-3.08828	1.67317e-201	-1.80913	-2.99807
44340196	chr19:44340196:T:C	0	-1.03783e-08	-3.11677	9.31665e-201	-1.03783e-08	-3.09011
44340271	chr19:44340271:T:C	0	-3.54138	-2.27515e-08	5.91215e-201	-3.5449	-2.27515e-08
44341004	chr19:44341004:C:T	0	-1.03783e-08	-3.02634	9.29981e-201	-1.03783e-08	-3.09192
44341038	chr19:44341038:C:T	0	-2.68692	-2.59531	5.49777e-201	-0.695255	-2.92232
44341233	chr19:44341233:C:T	0	-1.55428	-2.72903	1.73302e-201	-1.6974	-3.07465
44341570	chr19:44341570:T:C	0	-1.03783e-08	-3.02071	1.00214e-200	-1.03783e-08	-3.01719
44341607	chr19:44341607:T:G	0	-1.76416	-2.80009	7.8437e-201	-2.05875	-1.20345
44341680	chr19:44341680:G:A	0	-1.03783e-08	-2.83615	1.01156e-200	-1.03783e-08	-3.00784
44341911	chr19:44341911:TG:T	0	-3.04846	-3.11455	2.67596e-201	-1.2207	-3.1169
44342003	chr19:44342003:A:G	0	-2.39735	-2.27515e-08	3.79907e-200	-1.68457	-2.27515e-08
44342032	chr19:44342032:C:A	0	-1.03783e-08	-2.83838	1.32287e-200	-1.03783e-08	-2.73953
44342538	chr19:44342538:C:T	0	-1.03783e-08	-3.11728	9.22545e-201	-1.03783e-08	-3.09995
44342802	chr19:44342802:G:A	0	-1.03783e-08	-2.36368	9.55863e-201	-1.03783e-08	-3.06447
44343052	chr19:44343052:T:C	0	-1.03783e-08	-3.0324	1.3046e-200	-1.03783e-08	-2.75343
44343155	chr19:44343155:TG:T	0	-1.03783e-08	-3.11591	9.11201e-201	-1.03783e-08	-3.11232
44343463	chr19:44343463:C:A	0	-0.790966	-3.10416	1.31222e-201	-2.37362	-2.67657
44343648	chr19:44343648:G:A	0	-3.19948	-2.79501	1.80231e-201	-1.99253	-2.74031
44343872	chr19:44343872:G:A	0	-3.19029	-2.27515e-08	6.78014e-201	-3.40792	-2.27515e-08
44343921	chr19:44343921:G:A	0	-3.32652	-3.00301	1.5362e-201	-2.54158	-2.35102
44343991	chr19:44343991:A:G	0	-2.43158	-2.27515e-08	1.79306e-200	-2.43541	-2.27515e-08
44344021	chr19:44344021:G:A	0	-0.715898	-2.97151	7.42608e-201	-0.204487	-3.11243
44344297	chr19:44344297:G:A	0	-1.03783e-08	-0.417299	1.26604e-199	-1.03783e-08	-0.480849
44344315	chr19:44344315:GTTACT:G	0	-0.989415	-2.98285	5.64527e-201	-0.476053	-3.11504
44344523	chr19:44344523:C:T	0	-1.03783e-08	-3.03371	1.30186e-200	-1.03783e-08	-2.75554
44344703	chr19:44344703:T:C	0	-1.03783e-08	-2.71425	9.56138e-201	-1.03783e-08	-3.06418
44344901	chr19:44344901:C:T	0	-1.03783e-08	-3.11686	1.2726e-200	-1.03783e-08	-2.77827
44345413	chr19:44345413:G:A	0	-2.81584	-3.10744	3.41865e-202	-3.52817	-2.86708
44345529	chr19:44345529:A:C	0	-1.03783e-08	-2.82635	1.34051e-200	-1.03783e-08	-2.72628
44345562	chr19:44345562:T:C	0	-2.76653	-3.10369	3.33599e-202	-3.5354	-2.88433
44346120	chr19:44346120:C:G	0	-2.78831	-3.10274	4.67502e-201	-0.687261	-3.09242
44346401	chr19:44346401:G:A	0	-3.38113	-2.65717	9.34212e-202	-2.61956	-2.7704
44346469	chr19:44346469:G:T	0	-3.37034	-2.93041	1.22754e-201	-2.61842	-2.49849
44346489	chr19:44346489:GT:G	0	-1.03783e-08	-2.74432	9.46195e-201	-1.03783e-08	-3.07463
44346777	chr19:44346777:G:A	0	-1.03783e-08	-3.11735	1.31775e-200	-1.03783e-08	-2.7434
44346936	chr19:44346936:A:G	0	-1.03783e-08	-3.11158	9.39788e-201	-1.03783e-08	-3.08143
44347244	chr19:44347244:T:A	0	-1.03783e-08	-3.08702	9.08846e-201	-1.03783e-08	-3.11491
44347246	chr19:44347246:T:C	0	-3.37106	-2.97435	6.13738e-202	-2.75826	-3.05184
44347982	chr19:44347982:T:C	0	-1.91941	-3.06788	6.49126e-202	-2.733	-3.02104
44348668	chr19:44348668:C:T	0	-0.932673	-3.11356	9.83544e-202	-2.28064	-3.05787
44349544	chr19:44349544:C:G	0	-1.03783e-08	-3.08702	9.08846e-201	-1.03783e-08	-3.11491
44349555	chr19:44349555:C:T	0	-3.35973	-3.01906	7.19187e-202	-2.66609	-2.98545
44349973	chr19:44349973:T:G	0	-1.03783e-08	-3.11493	9.65012e-201	-1.03783e-08	-3.05494
44349981	chr19:44349981:TG:T	0	-1.03783e-08	-3.08664	9.0897e-201	-1.03783e-08	-3.11477
44350259	chr19:44350259:C:T	0	-1.03783e-08	-3.08956	9.31706e-201	-1.03783e-08	-3.09007
44350600	chr19:44350600:G:A	0	-2.68481	-3.10617	3.29527e-202	-3.54102	-2.89099
44350884	chr19:44350884:T:C	0	-1.03783e-08	-3.11441	9.18525e-201	-1.03783e-08	-3.10431
44350991	chr19:44350991:T:C	0	-2.73214	-3.10111	5.02032e-201	-0.603245	-3.10517
44351346	chr19:44351346:T:C	0	-3.30384	-3.07067	1.09581e-201	-2.5891	-2.64131
44351605	chr19:44351605:A:G	0	-2.61459	-3.03027	3.32251e-202	-3.53686	-2.88692
44351669	chr19:44351669:A:T	0	-2.81207	-3.09439	4.37534e-201	-0.747412	-3.09852
44351721	chr19:44351721:C:T	0	-1.03783e-08	-3.09887	1.01738e-200	-1.03783e-08	-3.0021
44351835	chr19:44351835:A:C	0	-2.58674	-3.10765	6.46029e-201	-0.345116	-3.11112
44351935	chr19:44351935:A:C	0	-0.948511	-3.10357	1.01483e-201	-2.29412	-3.01307
44353780	chr19:44353780:A:T	0	-1.03783e-08	-3.10058	1.11778e-200	-1.03783e-08	-2.90798
44354013	chr19:44354013:C:T	0	-1.95766	-3.06511	6.54769e-202	-2.71154	-3.03384
44354126	chr19:44354126:T:C	0	-2.74903	-3.09262	4.78451e-201	-0.666256	-3.09027
44354239	chr19:44354239:A:G	0	-1.03783e-08	-1.00377	7.6233e-200	-1.03783e-08	-0.988118
44354274	chr19:44354274:T:C	0	-1.03783e-08	-2.70219	9.06634e-201	-1.03783e-08	-3.11734
44354624	chr19:44354624:C:T	0	-1.99862	-3.0592	6.43616e-202	-2.73551	-3.02706
44354654	chr19:44354654:G:A	0	-1.03783e-08	-3.11702	9.24417e-201	-1.03783e-08	-3.09792
44354721	chr19:44354721:G:A	0	-2.69012	-3.10148	3.19877e-202	-3.54146	-2.92027
44355037	chr19:44355037:ATG:A	0	-1.03783e-08	-1.92565	2.45941e-200	-1.03783e-08	-2.11941
44355493	chr19:44355493:T:A	0	-2.3482	-2.99626	2.6634e-202	-3.54296	-3.10193
44355727	chr19:44355727:T:C	0	-1.03783e-08	-3.07586	9.85233e-201	-1.03783e-08	-3.03421
44355913	chr19:44355913:T:C	0	-1.03783e-08	-2.99106	9.80259e-201	-1.03783e-08	-3.03927
44356302	chr19:44356302:G:C	0	-1.03783e-08	-2.87888	9.44676e-201	-1.03783e-08	-3.07624
44356385	chr19:44356385:A:G	0	-2.48294	-2.93344	5.6522e-202	-2.96569	-2.92676
44357305	chr19:44357305:AACAGAGAAGCTTGCAAT:A	0	-1.03783e-08	-2.82457	1.29431e-200	-1.03783e-08	-2.76135
44357736	chr19:44357736:T:C	0	-3.51173	-2.64135	3.42017e-202	-3.2805	-3.1143
44357928	chr19:44357928:T:C	0	-1.96458	-2.94117	6.64592e-202	-2.84481	-2.88568
44357935	chr19:44357935:G:A	0	-1.03783e-08	-3.02036	1.5203e-200	-1.03783e-08	-2.60042
44357967	chr19:44357967:A:G	0	-1.03783e-08	-3.03921	9.30097e-201	-1.03783e-08	-3.09179
44358406	chr19:44358406:A:G	0	-3.53462	-2.97259	2.6479e-202	-3.53807	-3.11266
44358409	chr19:44358409:A:G	0	-1.03783e-08	-3.11153	9.11848e-201	-1.03783e-08	-3.11161
44358605	chr19:44358605:A:G	0	-3.51242	-2.27515e-08	5.90825e-201	-3.54556	-2.27515e-08
44359051	chr19:44359051:T:C	0	-2.90598	-2.99114	6.01153e-202	-2.97703	-2.85379
44359278	chr19:44359278:T:C	0	-1.03783e-08	-2.68196	1.03089e-200	-1.03783e-08	-2.9889
44359439	chr19:44359439:C:T	0	2.22978	-2.97407	9.16487e-202	-2.32721	-3.08191
44359787	chr19:44359787:C:G	0	-1.21388	-3.10398	9.16301e-202	-2.36683	-3.04249
44359979	chr19:44359979:A:G	0	-1.55728	-3.10436	7.92936e-202	-2.54897	-3.00495
44359984	chr19:44359984:C:T	0	-3.31483	-3.03293	4.64718e-202	-3.36543	-2.72281
44359992	chr19:44359992:C:T	0	-1.03783e-08	-2.84075	9.14335e-201	-1.03783e-08	-3.10889
44360008	chr19:44360008:G:A	0	-0.261857	-3.03348	4.01519e-202	-3.12825	-3.10617
44360113	chr19:44360113:G:A	0	-1.03783e-08	-3.1135	9.7411e-201	-1.03783e-08	-3.04556
44360180	chr19:44360180:T:C	0	-1.03783e-08	-2.78764	1.17869e-200	-1.03783e-08	-2.85493
44360195	chr19:44360195:G:T	0	-1.03783e-08	-3.04468	9.27912e-201	-1.03783e-08	-3.09415
44360948	chr19:44360948:T:C	0	-3.53878	-1.38885	3.20618e-202	-3.35809	-3.10133
44361047	chr19:44361047:A:G	0	-1.03783e-08	-2.93967	9.08087e-201	-1.03783e-08	-3.11574
44361090	chr19:44361090:C:A	0	-1.03783e-08	-3.07295	1.14239e-200	-1.03783e-08	-2.8862
44361150	chr19:44361150:A:G	0	-0.42104	-2.95093	6.60882e-201	-0.520715	-2.91279
44361153	chr19:44361153:G:C	0	-1.03783e-08	-0.855781	1.05196e-199	-1.03783e-08	-0.666086
44361300	chr19:44361300:G:T	0	-3.54485	-2.50285	5.47823e-202	-3.2544	-2.66932
44361557	chr19:44361557:G:A	0	0.10018	-2.43197	3.91598e-202	-3.14764	-3.11179
44361910	chr19:44361910:A:C	0	0.0602079	-2.42275	3.89215e-202	-3.15259	-3.11294
44361911	chr19:44361911:GTTTTTC:G	0	0.0435908	-2.40412	3.87058e-202	-3.1568	-3.11429
44361919	chr19:44361919:GAGC:G	0	0.0885419	-2.42036	3.92807e-202	-3.14322	-3.11313
44361924	chr19:44361924:G:T	0	0.128461	-2.45051	3.99096e-202	-3.13004	-3.11043
44362249	chr19:44362249:A:G	0	-1.03409	-3.10149	3.66268e-201	-1.13472	-2.889
44362258	chr19:44362258:G:A	0	-1.03783e-08	-2.70398	1.22251e-200	-1.03783e-08	-2.81842
44362788	chr19:44362788:A:G	0	-3.47078	-1.49713	3.00837e-202	-3.41556	-3.10754
44363142	chr19:44363142:T:C	0	-3.5448	-2.6958	8.84138e-202	-2.97725	-2.4678
44363144	chr19:44363144:T:C	0	-0.0850531	-3.11729	5.27457e-202	-3.09376	-2.86784
44363150	chr19:44363150:T:A	0	-3.54449	-2.70326	8.97612e-202	-2.97163	-2.4583
44363181	chr19:44363181:G:C	0	-0.0382067	-3.07957	4.67598e-202	-3.07659	-3.00547
44363309	chr19:44363309:T:C	0	-1.03783e-08	-2.6392	1.3512e-200	-1.03783e-08	-2.71834
44363407	chr19:44363407:C:T	0	-1.03783e-08	-2.6392	1.3512e-200	-1.03783e-08	-2.71834
44363431	chr19:44363431:C:T	0	1.22485	-2.4474	7.08729e-202	-3.53717	-2.12903
44363614	chr19:44363614:T:G	0	-1.03783e-08	-2.6392	1.3512e-200	-1.03783e-08	-2.71834
44363885	chr19:44363885:T:C	0	-1.03783e-08	-2.93326	9.26251e-201	-1.03783e-08	-3.09594
44364586	chr19:44364586:T:C	0	-1.03783e-08	-2.65444	1.33169e-200	-1.03783e-08	-2.73288
44364729	chr19:44364729:T:A	0	-1.03783e-08	-2.09562	3.94378e-200	-1.03783e-08	-1.64719
44364814	chr19:44364814:A:G	0	-1.39794	-3.01151	1.74428e-201	-1.74538	-3.02019
44364822	chr19:44364822:G:A	0	-3.30717	-2.27515e-08	6.096e-201	-3.51428	-2.27515e-08
44364863	chr19:44364863:G:A	0	-1.03783e-08	-3.09143	9.59104e-201	-1.03783e-08	-3.06108
44364917	chr19:44364917:T:G	0	-1.03783e-08	-2.98073	9.42816e-201	-1.03783e-08	-3.07821
44365000	chr19:44365000:G:A	0	-1.03783e-08	-2.64015	1.34773e-200	-1.03783e-08	-2.72091
44365011	chr19:44365011:T:TG	0	-1.03783e-08	-2.93068	9.24825e-201	-1.03783e-08	-3.09748
44365015	chr19:44365015:C:T	0	-1.03783e-08	-2.98089	1.74923e-200	-1.03783e-08	-2.46015
44365228	chr19:44365228:T:C	0	-1.03783e-08	-2.98237	1.033e-200	-1.03783e-08	-2.98686
44365313	chr19:44365313:C:T	0	-0.305333	-3.034	4.89363e-202	-3.12656	-2.91
44365336	chr19:44365336:T:G	0	-3.52242	-3.11127	9.09013e-202	-2.86308	-2.55423
44365373	chr19:44365373:T:C	0	-3.53712	-2.97053	1.22582e-201	-2.89284	-2.22546
44365479	chr19:44365479:TA:T	0	-1.03783e-08	-3.07627	9.64203e-201	-1.03783e-08	-3.05578
44365553	chr19:44365553:A:G	0	-3.5249	-3.10848	8.64738e-202	-2.88935	-2.57789
44365680	chr19:44365680:C:A	0	-1.03783e-08	-0.57722	2.06123e-199	-1.03783e-08	0.00656106
44366182	chr19:44366182:T:C	0	-1.03783e-08	-0.852661	1.054e-199	-1.03783e-08	-0.664148
44366272	chr19:44366272:G:C	0	-1.03783e-08	-2.10747	3.88805e-200	-1.03783e-08	-1.66142
44366612	chr19:44366612:G:C	0	-1.64143	-2.98149	1.47874e-201	-1.87706	-3.05366
44366867	chr19:44366867:C:T	0	-2.81749	-3.0883	7.49834e-202	-2.67519	-2.93463
44366908	chr19:44366908:T:G	0	0.266398	-3.06803	3.6318e-202	-3.25841	-3.07636
44367013	chr19:44367013:G:A	0	-0.276046	-3.11685	4.36673e-202	-3.08818	-3.0623
44367127	chr19:44367127:C:T	0	-2.74574	-3.10361	8.02442e-202	-2.63148	-2.91053
44367214	chr19:44367214:T:C	0	0.344383	-3.06883	3.70324e-202	-3.23364	-3.08165
44367453	chr19:44367453:T:C	0	-2.83204	-3.11096	7.66623e-202	-2.723	-2.86467
44367560	chr19:44367560:T:C	0	-3.32051	-2.91822	2.63595e-202	-3.54544	-3.10981
44367577	chr19:44367577:T:G	0	-2.8031	-2.85416	5.97229e-202	-2.72422	-3.11315
44367585	chr19:44367585:A:G	0	-2.76475	-3.10456	8.01346e-202	-2.64481	-2.89857
44367587	chr19:44367587:T:C	0	-2.78956	-3.10255	7.74465e-202	-2.6717	-2.9058
44367594	chr19:44367594:G:C	0	-2.77729	-3.10189	7.82981e-202	-2.65835	-2.90821
44367667	chr19:44367667:T:C	0	-3.41936	-2.8826	3.6714e-202	-3.54508	-2.77884
44367716	chr19:44367716:C:T	0	-2.77204	-3.09032	7.64623e-202	-2.65633	-2.93395
44367968	chr19:44367968:T:C	0	-2.80283	-3.09653	7.51005e-202	-2.68843	-2.91982
44368358	chr19:44368358:C:T	0	-2.43497	-3.06459	7.83356e-202	-2.46246	-3.10362
44368466	chr19:44368466:TAAAG:T	0	-0.302272	-3.11546	4.42086e-202	-3.08145	-3.05671
44368521	chr19:44368521:T:C	0	-1.03783e-08	-2.60445	1.09616e-200	-1.03783e-08	-2.92751
44368585	chr19:44368585:A:G	0	-1.03783e-08	-2.04457	1.22524e-200	-1.03783e-08	-2.81619
44368591	chr19:44368591:A:G	0	-2.46331	-2.95893	7.69675e-202	-3.04313	-2.54057
44368610	chr19:44368610:C:T	0	-0.308495	-3.11642	4.38394e-202	-3.08352	-3.06303
44368676	chr19:44368676:C:T	0	-0.388273	-3.11682	4.23194e-202	-3.11544	-3.06639
44368853	chr19:44368853:A:C	0	-0.197685	-3.11648	4.6499e-202	-3.02313	-3.06452
44368988	chr19:44368988:A:G	0	-0.0283366	-3.11722	4.81326e-202	-2.99155	-3.06157
44369005	chr19:44369005:T:G	0	-2.44683	-3.11725	8.28925e-202	-2.48309	-3.02645
44369069	chr19:44369069:T:C	0	-1.03783e-08	-2.79448	9.20005e-201	-1.03783e-08	-3.1027
44369178	chr19:44369178:A:G	0	-0.250943	-3.11734	4.49777e-202	-3.04265	-3.07827
44369214	chr19:44369214:T:C	0	-1.03783e-08	-2.09578	4.02118e-200	-1.03783e-08	-1.62775
44369319	chr19:44369319:C:T	0	-0.26717	-3.11687	4.35955e-202	-3.06549	-3.08664
44369372	chr19:44369372:G:T	0	-0.180635	-3.1165	4.489e-202	-3.03458	-3.08829
44369802	chr19:44369802:C:T	0	-3.49618	-3.11441	4.49346e-202	-3.27341	-2.84846
44369958	chr19:44369958:A:G	0	-1.03783e-08	-2.59309	1.00655e-200	-1.03783e-08	-3.0128
44370035	chr19:44370035:T:C	0	-3.38742	-1.57441	3.42662e-202	-3.30309	-3.08983
44370177	chr19:44370177:T:C	0	-1.03783e-08	-3.0674	9.28904e-201	-1.03783e-08	-3.09308
44370295	chr19:44370295:G:C	0	-3.37565	-1.56441	3.38046e-202	-3.31859	-3.0879
44370357	chr19:44370357:A:C	0	-1.03783e-08	-2.04871	4.26406e-200	-1.03783e-08	-1.56911
44370726	chr19:44370726:T:C	0	-3.17747	-2.27515e-08	1.16037e-200	-2.87059	-2.27515e-08
44371013	chr19:44371013:T:A	0	-2.5943	-2.27515e-08	6.86875e-201	-3.39493	-2.27515e-08
44371099	chr19:44371099:G:A	0	-1.03783e-08	-2.95114	9.39204e-201	-1.03783e-08	-3.08205
44371157	chr19:44371157:G:A	0	-3.4097	-1.487	3.45245e-202	-3.28657	-3.09885
44371645	chr19:44371645:G:A	0	-2.99057	-3.08264	9.15482e-202	-2.497	-2.91322
44371673	chr19:44371673:C:A	0	-1.03783e-08	-0.855781	1.05196e-199	-1.03783e-08	-0.666086
44371828	chr19:44371828:T:C	0	-3.49272	-2.88915	4.15489e-202	-3.22602	-2.97419
44371829	chr19:44371829:G:A	0	-3.51166	-2.84659	4.2183e-202	-3.17957	-3.0055
44371999	chr19:44371999:A:G	0	-3.32132	-3.0221	2.74629e-202	-3.54557	-3.06867
44372065	chr19:44372065:G:C	0	-1.03783e-08	-3.0351	9.13961e-201	-1.03783e-08	-3.1093
44372489	chr19:44372489:T:G	0	-1.03783e-08	-2.06324	1.21323e-200	-1.03783e-08	-2.82604
44372589	chr19:44372589:G:A	0	-1.03783e-08	-2.21816	1.78257e-200	-1.03783e-08	-2.44127
44372732	chr19:44372732:T:C	0	-0.0997742	-3.11731	4.5841e-202	-3.02183	-3.08007
44372761	chr19:44372761:A:G	0	-1.03783e-08	-2.97317	9.359e-201	-1.03783e-08	-3.08557
44372820	chr19:44372820:A:T	0	-1.03783e-08	-3.10074	1.15689e-200	-1.03783e-08	-2.87359
44372859	chr19:44372859:G:C	0	-2.9605	-2.63459	2.97994e-202	-3.41529	-3.11731
44372930	chr19:44372930:A:T	0	-1.03783e-08	-3.10831	1.08728e-200	-1.03783e-08	-2.93565
44372938	chr19:44372938:G:A	0	-1.03783e-08	-3.11545	1.07762e-200	-1.03783e-08	-2.94457
44373025	chr19:44373025:G:A	0	-3.47589	-1.52677	3.70614e-202	-3.21036	-3.10415
44373048	chr19:44373048:T:C	0	-1.03783e-08	-3.10295	1.1633e-200	-1.03783e-08	-2.86807
44373241	chr19:44373241:T:C	0	0.500724	-3.02562	4.00961e-202	-3.19145	-3.04436
44373741	chr19:44373741:T:C	0	-1.03783e-08	-2.97216	9.36455e-201	-1.03783e-08	-3.08498
44373797	chr19:44373797:G:A	0	-1.03783e-08	-2.91834	9.5251e-201	-1.03783e-08	-3.06798
44373826	chr19:44373826:A:G	0	-1.03783e-08	-3.09482	1.2043e-200	-1.03783e-08	-2.83343
44373942	chr19:44373942:C:A	0	-1.03783e-08	-3.09553	1.19844e-200	-1.03783e-08	-2.8383
44373976	chr19:44373976:A:G	0	-1.03783e-08	-3.09344	1.20727e-200	-1.03783e-08	-2.83097
44374009	chr19:44374009:C:T	0	-1.03783e-08	-2.67834	1.04758e-200	-1.03783e-08	-2.97284
44374059	chr19:44374059:G:A	0	-1.03783e-08	-3.08772	9.66402e-201	-1.03783e-08	-3.0535
44374139	chr19:44374139:G:A	0	-0.29868	-3.10496	4.07987e-202	-3.10209	-3.11634
44374308	chr19:44374308:G:T	0	-0.629624	-2.96376	5.94173e-201	-0.663765	-2.87615
44374318	chr19:44374318:G:T	0	-0.71829	-3.11711	3.62182e-202	-3.25903	-3.07849
44374367	chr19:44374367:T:C	0	-2.96846	-2.79344	3.12422e-202	-3.39354	-3.09177
44374881	chr19:44374881:T:C	0	-3.53606	-3.08449	3.57906e-202	-3.32938	-3.02002
44374889	chr19:44374889:T:A	0	-1.03783e-08	-1.80482	6.868e-200	-1.03783e-08	-1.09246
44375060	chr19:44375060:A:G	0	-1.03783e-08	-2.63927	1.08094e-200	-1.03783e-08	-2.94149
44375592	chr19:44375592:C:T	0	-0.492314	-3.0033	6.62237e-201	-0.602155	-2.82931
44375889	chr19:44375889:A:G	0	-3.48699	-2.82666	7.55946e-202	-3.19137	-2.41033
44376055	chr19:44376055:T:C	0	0.930076	-3.11058	7.67602e-202	-2.47734	-3.10906
44376110	chr19:44376110:T:A	0	-1.03783e-08	-2.15829	2.22379e-200	-1.03783e-08	-2.22011
44376201	chr19:44376201:T:C	0	0.909316	-3.10677	7.55891e-202	-2.48958	-3.11219
44376309	chr19:44376309:C:T	0	-1.03783e-08	-2.63084	1.26617e-200	-1.03783e-08	-2.78333
44376390	chr19:44376390:T:C	0	-1.03783e-08	-2.86316	9.27452e-201	-1.03783e-08	-3.09464
44376498	chr19:44376498:A:G	0	1.67579	-3.11719	1.08533e-201	-2.27541	-2.96462
44377777	chr19:44377777:T:C	0	-1.03783e-08	-2.68028	1.05147e-200	-1.03783e-08	-2.96914
44377841	chr19:44377841:A:G	0	-1.03783e-08	-2.38472	2.62339e-200	-1.03783e-08	-2.05486
44378105	chr19:44378105:A:G	0	-1.03783e-08	-3.01559	9.59474e-201	-1.03783e-08	-3.0607
44378110	chr19:44378110:C:T	0	-3.38436	-2.27515e-08	8.91781e-201	-3.13386	-2.27515e-08
44378293	chr19:44378293:T:G	0	-1.03783e-08	-3.08266	9.07485e-201	-1.03783e-08	-3.11641
44378343	chr19:44378343:A:T	0	-1.03783e-08	-3.09239	1.39073e-200	-1.03783e-08	-2.6895
44378386	chr19:44378386:T:C	0	-0.84568	-3.01356	5.29506e-201	-0.844239	-2.8109
44378440	chr19:44378440:G:C	0	-3.5296	-3.01394	3.20976e-202	-3.51498	-2.94332
44378540	chr19:44378540:G:A	0	0.234734	-3.10873	4.96246e-202	-2.90725	-3.11535
44378609	chr19:44378609:G:A	0	-0.677378	-2.96682	5.95458e-201	-0.658311	-2.87944
44378811	chr19:44378811:A:G	0	-1.03783e-08	-3.06118	1.00101e-200	-1.03783e-08	-3.01832
44378947	chr19:44378947:G:A	0	-1.03783e-08	-2.77327	9.48709e-201	-1.03783e-08	-3.07198
44379143	chr19:44379143:T:C	0	0.165805	-3.11545	4.85749e-202	-2.93788	-3.10609
44379387	chr19:44379387:T:C	0	0.620748	-3.03576	5.58973e-202	-2.87302	-3.03055
44379636	chr19:44379636:T:A	0	-3.46889	-1.65597	3.76851e-202	-3.21052	-3.08729
44379654	chr19:44379654:C:A	0	-0.250316	-3.08588	4.35833e-202	-3.03613	-3.11628
44380004	chr19:44380004:C:T	0	-1.03783e-08	-2.85424	9.12636e-201	-1.03783e-08	-3.11075
44380039	chr19:44380039:G:A	0	-1.03783e-08	-3.0844	9.08998e-201	-1.03783e-08	-3.11474
44380117	chr19:44380117:T:C	0	-3.03322	-2.89572	2.69282e-202	-3.51656	-3.11735
44380216	chr19:44380216:T:C	0	-1.03783e-08	-2.5443	3.39029e-200	-1.03783e-08	-1.79841
44380262	chr19:44380262:G:A	0	-1.03783e-08	-2.37481	1.46117e-200	-1.03783e-08	-2.64009
44380292	chr19:44380292:A:G	0	-3.11771	-3.02636	4.05898e-202	-3.29027	-2.93329
44380321	chr19:44380321:A:G	0	-1.03783e-08	-2.7501	1.83094e-200	-1.03783e-08	-2.4145
44380394	chr19:44380394:AAAAAAAAAAAG:A	0	-1.03783e-08	-2.93765	9.09159e-201	-1.03783e-08	-3.11456
44380600	chr19:44380600:T:C	0	1.59449	-1.67905	1.11258e-201	-2.32959	-2.88564
44380943	chr19:44380943:A:G	0	-1.03783e-08	-2.46448	1.51449e-200	-1.03783e-08	-2.60425
44380983	chr19:44380983:T:C	0	5.98825	-3.06568	1.14453e-201	-2.539	-2.64791
44381225	chr19:44381225:C:G	0	7.36762	-3.02765	1.6948e-201	-1.91565	-2.87869
44381529	chr19:44381529:T:C	0	-1.03783e-08	-3.09655	9.07446e-201	-1.03783e-08	-3.11645
44381709	chr19:44381709:C:CT	0	-1.03783e-08	-3.09687	9.07392e-201	-1.03783e-08	-3.11651
44381769	chr19:44381769:T:C	0	-1.03783e-08	-0.417639	3.44987e-199	-1.03783e-08	0.521594
44381777	chr19:44381777:G:A	0	-1.03783e-08	-2.8216	9.18339e-201	-1.03783e-08	-3.10452
44382054	chr19:44382054:A:G	0	-1.03783e-08	-3.07052	9.15492e-201	-1.03783e-08	-3.10762
44382113	chr19:44382113:AC:A	0	-1.03783e-08	-2.8991	9.16045e-201	-1.03783e-08	-3.10702
44382183	chr19:44382183:G:A	0	-1.03783e-08	-3.02373	1.37274e-200	-1.03783e-08	-2.70252
44382219	chr19:44382219:T:C	0	-1.03783e-08	-2.36889	1.32022e-200	-1.03783e-08	-2.74153
44382238	chr19:44382238:A:G	0	4.25599	-3.10776	1.11293e-201	-2.0989	-3.11602
44382355	chr19:44382355:G:A	0	-1.03783e-08	-3.02661	9.16723e-201	-1.03783e-08	-3.10628
44382455	chr19:44382455:T:C	0	-3.54438	-2.27515e-08	7.0277e-201	-3.37205	-2.27515e-08
44382483	chr19:44382483:A:G	0	-3.45154	-3.06498	3.4322e-202	-3.28351	-3.10779
44382606	chr19:44382606:AG:A	0	-1.03783e-08	-2.81022	1.17991e-200	-1.03783e-08	-2.85389
44382613	chr19:44382613:G:A	0	-1.03783e-08	-3.1159	9.06697e-201	-1.03783e-08	-3.11728
44382646	chr19:44382646:C:T	0	-1.03783e-08	-2.65938	1.22699e-200	-1.03783e-08	-2.81476
44382895	chr19:44382895:T:C	0	-1.03783e-08	-0.780411	1.48575e-199	-1.03783e-08	-0.320823
44382960	chr19:44382960:C:T	0	-1.03783e-08	-3.09983	9.67252e-201	-1.03783e-08	-3.05262
44383003	chr19:44383003:T:A	0	-1.43995	-2.27515e-08	2.92872e-200	-1.94476	-2.27515e-08
44383124	chr19:44383124:G:C	0	-1.03783e-08	-2.97215	1.73392e-200	-1.03783e-08	-2.46894
44383241	chr19:44383241:G:C	0	-1.03783e-08	-2.32144	1.14074e-200	-1.03783e-08	-2.88765
44383363	chr19:44383363:C:T	0	-3.23865	-3.10174	2.68848e-202	-3.54284	-3.09268
44384013	chr19:44384013:A:G	0	-1.03783e-08	-3.05818	1.05641e-200	-1.03783e-08	-2.96446
44384114	chr19:44384114:T:C	0	-0.736473	-1.81015	2.0265e-201	-3.52338	-1.09222
44384860	chr19:44384860:C:T	0	-1.03783e-08	-3.01079	1.61718e-200	-1.03783e-08	-2.53865
44385498	chr19:44385498:A:G	0	-1.41174	-1.4143	4.16001e-202	-3.2293	-2.96968
44385952	chr19:44385952:C:T	0	-1.03783e-08	-3.08049	1.63176e-200	-1.03783e-08	-2.52967
44386021	chr19:44386021:C:T	0	-1.03783e-08	-3.09754	9.16843e-201	-1.03783e-08	-3.10615
44386038	chr19:44386038:A:C	0	-1.03783e-08	-2.84119	9.14094e-201	-1.03783e-08	-3.10915
44386407	chr19:44386407:A:T	0	-1.03783e-08	-3.07267	9.07456e-201	-1.03783e-08	-3.11644
44386446	chr19:44386446:A:C	0	-1.03783e-08	-3.05004	9.14931e-201	-1.03783e-08	-3.10823
44386512	chr19:44386512:A:G	0	-1.03783e-08	-3.08617	1.0645e-200	-1.03783e-08	-2.95682
44386535	chr19:44386535:G:A	0	-0.413542	-1.05104	2.20354e-201	-1.60164	-2.9302
44386639	chr19:44386639:C:T	0	-1.4138	-1.64871	1.24271e-201	-2.2704	-2.83422
44386655	chr19:44386655:G:A	0	-3.5447	-3.1078	2.73388e-202	-3.53265	-3.08613
44386679	chr19:44386679:G:A	0	-1.03783e-08	-2.10758	2.24729e-200	-1.03783e-08	-2.2096
44387392	chr19:44387392:T:C	0	-3.54217	-1.81661	6.0419e-202	-3.54467	-2.28111
44387573	chr19:44387573:C:T	0	-1.03783e-08	-2.92888	9.08264e-201	-1.03783e-08	-3.11555
44387586	chr19:44387586:T:C	0	-1.03783e-08	-2.97409	1.41507e-200	-1.03783e-08	-2.67215
44387676	chr19:44387676:C:T	0	-1.03783e-08	-2.81042	1.00351e-200	-1.03783e-08	-3.01583
44387688	chr19:44387688:C:T	0	-1.03783e-08	-2.58492	1.27762e-200	-1.03783e-08	-2.77433
44387774	chr19:44387774:G:A	0	-1.03783e-08	-3.00863	1.04862e-200	-1.03783e-08	-2.97185
44388148	chr19:44388148:C:T	0	-1.03783e-08	-2.58612	1.27649e-200	-1.03783e-08	-2.77522
44388149	chr19:44388149:A:G	0	-1.03783e-08	-2.58612	1.27649e-200	-1.03783e-08	-2.77522
44388169	chr19:44388169:T:C	0	-1.03783e-08	-2.58612	1.27649e-200	-1.03783e-08	-2.77522
44388171	chr19:44388171:T:A	0	-0.71634	-3.11703	2.53849e-201	-2.1929	-2.19744
44388201	chr19:44388201:G:C	0	-1.03783e-08	-2.65142	1.34272e-200	-1.03783e-08	-2.72463
44388212	chr19:44388212:G:A	0	-1.03783e-08	-2.61591	1.36272e-200	-1.03783e-08	-2.70985
44388404	chr19:44388404:AT:A	0	-2.61025	-3.11731	1.79399e-201	-1.63554	-3.10193
44388460	chr19:44388460:T:C	0	-1.85468	-2.85739	2.76361e-202	-3.50542	-3.10254
44388525	chr19:44388525:T:C	0	-0.468115	-2.98059	7.01366e-201	-2.02359	-1.35047
44388538	chr19:44388538:T:C	0	-2.79228	-3.1068	7.92613e-202	-3.50134	-2.05299
44388613	chr19:44388613:T:A	0	-1.03783e-08	-2.87576	3.62714e-200	-1.03783e-08	-1.73088
44388849	chr19:44388849:AC:A	0	2.08278	-3.08616	6.97824e-202	-2.63152	-3.05018
44389360	chr19:44389360:G:T	0	-0.751919	-2.44807	5.55435e-202	-3.4608	-2.44912
44389461	chr19:44389461:A:G	0	-1.03783e-08	-2.42217	1.77659e-200	-1.03783e-08	-2.44463
44389488	chr19:44389488:A:G	0	-1.03783e-08	-3.07984	9.17033e-201	-1.03783e-08	-3.10594
44389596	chr19:44389596:C:T	0	-0.124137	-2.18817	1.12606e-201	-2.08657	-3.11661
44389704	chr19:44389704:T:C	0	-0.629945	-3.11735	2.97323e-201	-2.14264	-2.08962
44389828	chr19:44389828:G:A	0	-1.03783e-08	-0.541119	1.11968e-199	-1.03783e-08	-0.603702
44389855	chr19:44389855:T:G	0	-1.03783e-08	-2.91918	1.0941e-200	-1.03783e-08	-2.92939
44389907	chr19:44389907:G:T	0	17.2491	-2.27515e-08	2.47288e-200	-2.11394	-2.27515e-08
44389939	chr19:44389939:G:T	0	-0.333261	-2.16604	1.00025e-201	-2.20461	-3.11705
44390001	chr19:44390001:A:G	0	-0.19533	-2.17542	1.09691e-201	-2.11217	-3.11724
44390200	chr19:44390200:T:TG	0	-0.222472	-2.18149	1.07496e-201	-2.13237	-3.11726
44390438	chr19:44390438:C:T	0	-1.03783e-08	-2.23664	1.65144e-200	-1.03783e-08	-2.51768
44390461	chr19:44390461:C:G	0	-0.218419	-2.10235	1.08279e-201	-2.12703	-3.11534
44390599	chr19:44390599:C:A	0	-1.03783e-08	-2.84176	9.2199e-201	-1.03783e-08	-3.10055
44390634	chr19:44390634:G:A	0	-1.03783e-08	0.0840159	2.90371e-199	-1.03783e-08	0.349246
44390655	chr19:44390655:T:C	0	-1.03783e-08	-3.05285	1.00792e-200	-1.03783e-08	-3.01144
44390735	chr19:44390735:G:A	0	-1.03783e-08	-0.893966	3.09355e-200	-1.03783e-08	-1.89001
44390983	chr19:44390983:A:G	0	-0.727592	-0.677605	1.22949e-201	-2.46505	-2.65026
44391156	chr19:44391156:A:AT	0	-1.03783e-08	-0.385404	1.78219e-199	-1.03783e-08	-0.138897
44391157	chr19:44391157:A:T	0	-2.71831	-2.27515e-08	4.22011e-200	-1.57947	-2.27515e-08
44391210	chr19:44391210:T:A	0	-1.03783e-08	-2.66357	1.23784e-200	-1.03783e-08	-2.80596
44391218	chr19:44391218:G:T	0	-1.03783e-08	-2.22553	2.05882e-200	-1.03783e-08	-2.2972
44391236	chr19:44391236:T:C	0	-1.03783e-08	-2.90403	1.09442e-200	-1.03783e-08	-2.9291
44391260	chr19:44391260:G:A	0	0.817748	-3.11667	4.66755e-202	-3.15087	-2.93299
44391272	chr19:44391272:G:A	0	1.80072	-2.0117	3.16675e-201	-2.13737	-2.03183
44391842	chr19:44391842:T:A	0	-1.03783e-08	-2.75658	9.13417e-201	-1.03783e-08	-3.10989
44391976	chr19:44391976:T:C	0	-1.03783e-08	-3.10689	1.03107e-200	-1.03783e-08	-2.98873
44392012	chr19:44392012:A:G	0	-1.03783e-08	-2.72862	9.15037e-201	-1.03783e-08	-3.10812
44392075	chr19:44392075:T:C	0	-3.5315	-1.79784	4.35607e-201	-2.81003	-1.04031
44392261	chr19:44392261:G:A	0	-1.03783e-08	-3.08169	9.13167e-201	-1.03783e-08	-3.11016
44392285	chr19:44392285:T:C	0	-1.03783e-08	-2.49125	1.7791e-200	-1.03783e-08	-2.44322
44392389	chr19:44392389:G:T	0	-1.03783e-08	-3.0807	9.13508e-201	-1.03783e-08	-3.10979
44392576	chr19:44392576:A:G	0	-3.53726	-2.27515e-08	5.91371e-201	-3.54464	-2.27515e-08
44392693	chr19:44392693:A:G	0	-1.03783e-08	-2.70725	9.14613e-201	-1.03783e-08	-3.10858
44392932	chr19:44392932:C:A	0	-1.03783e-08	-2.32868	2.10061e-200	-1.03783e-08	-2.2771
44393415	chr19:44393415:G:A	0	-3.53979	-1.96185	3.33387e-201	-2.86361	-1.25417
44393416	chr19:44393416:C:A	0	-3.53971	-1.96185	3.33643e-201	-2.86285	-1.25417
44393593	chr19:44393593:G:A	0	-3.53969	-2.00425	3.18073e-201	-2.8625	-1.30231
44393634	chr19:44393634:G:A	0	-2.93588	-0.687607	4.36319e-201	-3.30976	-0.538944
44393690	chr19:44393690:C:G	0	-1.03783e-08	-2.66083	1.20484e-200	-1.03783e-08	-2.83298
44393737	chr19:44393737:G:A	0	-1.03783e-08	-2.76911	9.24783e-201	-1.03783e-08	-3.09752
44393853	chr19:44393853:G:A	0	2.1526	-2.42861	5.23915e-202	-2.88659	-3.08175
44394025	chr19:44394025:G:A	0	-1.03783e-08	-2.81449	9.36619e-201	-1.03783e-08	-3.08481
44394357	chr19:44394357:C:T	0	-1.03783e-08	-3.08718	9.94551e-201	-1.03783e-08	-3.02479
44394499	chr19:44394499:T:C	0	-1.03783e-08	-2.71139	9.13685e-201	-1.03783e-08	-3.1096
44394979	chr19:44394979:A:G	0	-1.03783e-08	-2.73153	9.17253e-201	-1.03783e-08	-3.1057
44395155	chr19:44395155:A:G	0	-1.03783e-08	-2.43592	9.12011e-201	-1.03783e-08	-3.11143
44395383	chr19:44395383:T:C	0	-1.03783e-08	-2.7631	9.236e-201	-1.03783e-08	-3.0988
44395657	chr19:44395657:C:T	0	-1.03783e-08	-2.73927	9.18619e-201	-1.03783e-08	-3.10421
44395730	chr19:44395730:T:C	0	-1.03783e-08	-2.56478	1.26474e-200	-1.03783e-08	-2.78447
44395755	chr19:44395755:A:G	0	-1.03783e-08	-2.73808	9.18417e-201	-1.03783e-08	-3.10443
44395846	chr19:44395846:C:T	0	-1.03783e-08	-2.72519	9.16351e-201	-1.03783e-08	-3.10668
44395871	chr19:44395871:A:C	0	-1.03783e-08	-2.73808	9.18417e-201	-1.03783e-08	-3.10443
44395951	chr19:44395951:A:G	0	2.41799	-2.25846	5.89897e-202	-2.78098	-3.06874
44396013	chr19:44396013:T:C	0	-1.03783e-08	-2.35392	2.04589e-200	-1.03783e-08	-2.30349
44396210	chr19:44396210:AGAAAAAAACT:A	0	-1.03783e-08	-2.96755	1.46849e-200	-1.03783e-08	-2.63509
44396481	chr19:44396481:A:C	0	-1.3871	-2.71872	3.80092e-201	-1.33723	-2.64944
44396490	chr19:44396490:A:G	0	-3.49514	-2.27515e-08	6.32167e-201	-3.47793	-2.27515e-08
44396564	chr19:44396564:G:T	0	2.45618	-2.25182	5.96114e-202	-2.76637	-3.07287
44396811	chr19:44396811:T:C	0	-1.03783e-08	-2.1834	1.59343e-200	-1.03783e-08	-2.55344
44396816	chr19:44396816:G:T	0	-1.03783e-08	-2.38645	1.37651e-200	-1.03783e-08	-2.69978
44396819	chr19:44396819:G:A	0	-1.03783e-08	-2.30266	1.44735e-200	-1.03783e-08	-2.64959
44396825	chr19:44396825:C:G	0	-1.03783e-08	-2.23866	9.19863e-201	-1.03783e-08	-3.10286
44396891	chr19:44396891:T:C	0	-1.03783e-08	-2.48848	9.0672e-201	-1.03783e-08	-3.11725
44396941	chr19:44396941:T:C	0	-1.03783e-08	-3.06826	9.07692e-201	-1.03783e-08	-3.11618
44397076	chr19:44397076:A:G	0	-1.03783e-08	-2.93328	1.51158e-200	-1.03783e-08	-2.60618
44397109	chr19:44397109:C:T	0	-1.03783e-08	-2.19295	1.60098e-200	-1.03783e-08	-2.54871
44397361	chr19:44397361:G:A	0	-1.03783e-08	-2.64447	9.10251e-201	-1.03783e-08	-3.11336
44397392	chr19:44397392:G:A	0	-0.811339	-2.31278	3.61345e-202	-3.26749	-3.07234
44397539	chr19:44397539:A:G	0	-1.03783e-08	-3.0639	9.21379e-201	-1.03783e-08	-3.10121
44397572	chr19:44397572:A:C	0	-1.03783e-08	-2.73834	9.18461e-201	-1.03783e-08	-3.10438
44397585	chr19:44397585:A:G	0	-0.756756	-3.11532	1.87391e-201	-2.6374	-2.05649
44397624	chr19:44397624:C:T	0	-1.53724	-2.59055	3.77221e-201	-1.39835	-2.5959
44397727	chr19:44397727:A:G	0	-1.31815	-2.77074	3.93743e-201	-1.27384	-2.67754
44397779	chr19:44397779:G:A	0	2.45801	-2.28484	5.89737e-202	-2.77514	-3.07485
44397841	chr19:44397841:G:A	0	-0.755666	-2.91213	2.86058e-201	-2.79749	-1.4734
44397865	chr19:44397865:C:G	0	-0.730876	-2.97952	2.28552e-201	-2.78156	-1.71376
44398024	chr19:44398024:A:G	0	-0.672075	-2.90848	3.08062e-201	-2.74656	-1.45022
44398116	chr19:44398116:A:C	0	-1.03783e-08	-3.09457	9.93612e-201	-1.03783e-08	-3.02574
44398162	chr19:44398162:A:G	0	-0.612096	-1.07619	6.51495e-202	-3.42882	-2.32158
44398299	chr19:44398299:A:C	0	-0.663746	-2.89232	3.27801e-201	-2.74875	-1.38593
44398428	chr19:44398428:C:T	0	-1.03783e-08	-3.09403	9.94695e-201	-1.03783e-08	-3.02465
44398627	chr19:44398627:G:A	0	-1.03783e-08	-3.08558	9.11267e-201	-1.03783e-08	-3.11225
44398644	chr19:44398644:GC:G	0	-1.03783e-08	-2.77346	1.11112e-200	-1.03783e-08	-2.91396
44398654	chr19:44398654:T:C	0	-0.687683	-2.89494	3.16715e-201	-2.75455	-1.41453
44398734	chr19:44398734:G:C	0	-1.03783e-08	-2.4779	1.35393e-200	-1.03783e-08	-2.71632
44398826	chr19:44398826:T:G	0	-0.649189	-2.91309	3.05575e-201	-2.73944	-1.46545
44398849	chr19:44398849:T:C	0	-0.73348	-2.88225	3.1906e-201	-2.78638	-1.37532
44398994	chr19:44398994:T:A	0	-0.680819	-2.87117	2.76636e-201	-2.83689	-1.46749
44399322	chr19:44399322:G:A	0	-0.901193	-2.78943	3.59704e-201	-2.87561	-1.16619
44399348	chr19:44399348:G:A	0	-0.680982	-2.97624	2.94637e-201	-2.74114	-1.5002
44399615	chr19:44399615:A:G	0	-0.738362	-2.93296	3.00918e-201	-2.78175	-1.4385
44399717	chr19:44399717:G:C	0	-1.03783e-08	-2.91569	1.24167e-200	-1.03783e-08	-2.80287
44399750	chr19:44399750:A:G	0	-0.788598	-2.88305	3.05236e-201	-2.81487	-1.39113
44399792	chr19:44399792:G:C	0	-2.73814	-2.27515e-08	6.78433e-201	-3.4073	-2.27515e-08
44399980	chr19:44399980:CAG:C	0	-1.03783e-08	-2.66223	9.28107e-201	-1.03783e-08	-3.09394
44400517	chr19:44400517:A:C	0	-1.37107	-3.00222	2.92705e-201	-1.31051	-2.93741
44400653	chr19:44400653:C:T	0	-1.03783e-08	-3.08862	1.02479e-200	-1.03783e-08	-2.99484
44400934	chr19:44400934:C:T	0	-1.03783e-08	-2.47662	1.35496e-200	-1.03783e-08	-2.71556
44401088	chr19:44401088:G:A	0	-3.25013	-3.07661	2.63163e-202	-3.53978	-3.11711
44401206	chr19:44401206:T:C	0	-1.03783e-08	-2.47737	1.35254e-200	-1.03783e-08	-2.71734
44401274	chr19:44401274:G:A	0	0.847131	-2.60095	6.78088e-202	-3.20518	-2.50521
44401292	chr19:44401292:G:A	0	-2.92448	-0.730621	3.91656e-201	-3.30063	-0.65607
44401517	chr19:44401517:T:C	0	-0.625074	-2.89152	3.29471e-201	-2.72933	-1.40027
44401926	chr19:44401926:G:A	0	-1.03783e-08	-2.99212	9.14878e-201	-1.03783e-08	-3.10829
44401973	chr19:44401973:CA:C	0	-1.70296	-2.64693	3.70385e-201	-3.21898	-0.793566
44402296	chr19:44402296:A:G	0	-1.15153	-2.79513	4.44942e-201	-1.11457	-2.71457
44402307	chr19:44402307:G:A	0	-0.632618	-2.93483	2.92628e-201	-2.73304	-1.51514
44402410	chr19:44402410:T:G	0	-0.58396	-2.91927	3.18295e-201	-2.70915	-1.45495
44402423	chr19:44402423:T:C	0	-1.03783e-08	-1.66797	2.57e-200	-1.03783e-08	-2.07542
44402572	chr19:44402572:C:T	0	-3.284	-2.27515e-08	1.85783e-200	-2.39992	-2.27515e-08
44402819	chr19:44402819:C:T	0	-1.03783e-08	-3.10826	9.34456e-201	-1.03783e-08	-3.08712
44403087	chr19:44403087:A:G	0	-1.03783e-08	-3.11351	1.0637e-200	-1.03783e-08	-2.95757
44403204	chr19:44403204:C:T	0	-1.03783e-08	-2.96361	1.03053e-200	-1.03783e-08	-2.98925
44403470	chr19:44403470:T:A	0	-1.31106	-2.77153	3.91059e-201	-1.28013	-2.67809
44403664	chr19:44403664:G:T	0	-1.03783e-08	-2.40008	1.95322e-200	-1.03783e-08	-2.34985
44403735	chr19:44403735:T:G	0	-1.03783e-08	-1.62913	2.50403e-200	-1.03783e-08	-2.10143
44403738	chr19:44403738:G:A	0	-3.53432	-2.27515e-08	8.49547e-201	-3.18238	-2.27515e-08
44403810	chr19:44403810:T:A	0	-3.53805	-2.69408	4.91723e-202	-2.9223	-3.10945
44404152	chr19:44404152:T:G	0	-0.941968	-3.02902	2.06914e-201	-2.76343	-1.83135
44404340	chr19:44404340:AT:A	0	1.035	-2.54617	7.56827e-202	-3.15305	-2.44749
44404380	chr19:44404380:A:G	0	-2.15684	-2.99661	1.78361e-201	-1.78349	-2.95979
44404386	chr19:44404386:G:T	0	-0.959312	-3.00696	2.30076e-201	-2.75372	-1.73495
44404402	chr19:44404402:C:A	0	1.27345	-2.43359	1.32323e-201	-1.93582	-3.10601
44404566	chr19:44404566:T:C	0	-0.995859	-3.02965	2.00131e-201	-2.78754	-1.84057
44404678	chr19:44404678:C:T	0	-1.03783e-08	-3.10376	1.11385e-200	-1.03783e-08	-2.91151
44404807	chr19:44404807:C:CA	0	-0.9608	-3.11084	2.02228e-201	-2.60916	-2.00853
44405069	chr19:44405069:C:T	0	-1.03783e-08	-2.81423	1.09183e-200	-1.03783e-08	-2.93147
44405327	chr19:44405327:A:G	0	-1.03783e-08	-3.02592	9.69812e-201	-1.03783e-08	-3.04998
44405677	chr19:44405677:G:A	0	-1.03783e-08	-3.08632	9.67408e-201	-1.03783e-08	-3.05246
44405680	chr19:44405680:C:T	0	-2.1887	-2.98583	1.76364e-201	-1.80522	-2.94932
44405724	chr19:44405724:T:C	0	-1.0869	-3.02976	1.91003e-201	-2.84059	-1.8342
44405733	chr19:44405733:A:T	0	-1.06516	-3.03977	1.84158e-201	-2.83089	-1.88041
44405829	chr19:44405829:G:A	0	-0.696146	-2.93797	2.68647e-201	-2.80721	-1.52648
44406019	chr19:44406019:G:A	0	-1.03783e-08	-3.02478	9.70441e-201	-1.03783e-08	-3.04933
44406672	chr19:44406672:A:G	0	-1.82452	-2.27515e-08	5.06517e-200	-1.39694	-2.27515e-08
44406840	chr19:44406840:A:C	0	-3.49331	-1.63078	6.8003e-201	-2.69785	-0.707092
44406853	chr19:44406853:A:T	0	-3.20778	1.21523	5.85197e-200	-3.54487	2.29232
44406865	chr19:44406865:T:C	0	-1.03783e-08	-3.04671	9.83617e-201	-1.03783e-08	-3.03585
44406870	chr19:44406870:T:G	0	-1.03783e-08	-3.04593	9.84124e-201	-1.03783e-08	-3.03533
44407251	chr19:44407251:T:C	0	-0.650421	-2.99431	2.60355e-201	-2.7597	-1.60533
44407257	chr19:44407257:C:T	0	-3.54314	-2.27515e-08	6.16593e-201	-3.50287	-2.27515e-08
44407290	chr19:44407290:C:T	0	-1.34047	-2.86119	3.60245e-201	-1.24157	-2.79873
44407378	chr19:44407378:C:A	0	-3.47739	-1.88944	4.82608e-201	-2.63531	-1.11257
44407476	chr19:44407476:T:C	0	2.51456	-2.30225	5.80037e-202	-2.7913	-3.07527
44407904	chr19:44407904:G:A	0	-1.03783e-08	-2.34328	1.45301e-200	-1.03783e-08	-2.64569
44408158	chr19:44408158:A:T	0	-1.03783e-08	-2.8945	1.00792e-200	-1.03783e-08	-3.01144
44408390	chr19:44408390:G:C	0	-2.29798	-3.10668	6.05596e-202	-3.46209	-2.36137
44408425	chr19:44408425:T:A	0	2.08471	-2.30381	5.04759e-202	-2.92984	-3.07575
44408918	chr19:44408918:C:T	0	-1.03783e-08	-1.5239	2.72993e-200	-1.03783e-08	-2.01505
44409132	chr19:44409132:A:G	0	-2.40957	-3.11213	6.01641e-202	-3.49916	-2.33085
44409260	chr19:44409260:G:A	0	-1.10745	-2.84255	4.56464e-201	-1.02534	-2.77824
44409308	chr19:44409308:A:C	0	-1.03783e-08	-3.00569	1.00253e-200	-1.03783e-08	-3.0168
44409368	chr19:44409368:A:G	0	-3.05214	-0.560105	5.3449e-201	-3.38142	-0.264347
44409471	chr19:44409471:G:A	0	-3.48556	-1.76257	6.06745e-201	-2.64733	-0.871644
44409493	chr19:44409493:A:C	0	-1.03783e-08	-2.98354	1.0193e-200	-1.03783e-08	-3.00022
44409511	chr19:44409511:G:A	0	-1.03783e-08	-3.01979	9.89951e-201	-1.03783e-08	-3.02943
44409518	chr19:44409518:G:A	0	-1.03783e-08	-2.61734	1.17914e-200	-1.03783e-08	-2.85454
44409567	chr19:44409567:A:G	0	-2.51645	-3.08043	4.98349e-202	-3.50348	-2.51488
44409746	chr19:44409746:A:G	0	-1.2635	-1.68416	1.21007e-200	-1.20012	-1.62853
44409750	chr19:44409750:C:T	0	-0.902448	-2.27515e-08	7.53801e-200	-0.99937	-2.27515e-08
44409770	chr19:44409770:C:A	0	-1.03783e-08	-2.27665	1.44896e-200	-1.03783e-08	-2.64848
44409772	chr19:44409772:A:G	0	-3.54145	-0.703391	4.39835e-201	-3.4923	-0.34838
44409802	chr19:44409802:A:C	0	-1.03783e-08	-3.11719	1.15398e-200	-1.03783e-08	-2.87611
44409877	chr19:44409877:C:T	0	-2.70775	-2.27515e-08	1.25759e-200	-2.79013	-2.27515e-08
44410006	chr19:44410006:A:C	0	-1.03783e-08	-2.14408	1.67578e-200	-1.03783e-08	-2.50305
44410007	chr19:44410007:A:C	0	-1.03783e-08	-2.13241	1.68972e-200	-1.03783e-08	-2.49476
44410117	chr19:44410117:A:C	0	-0.2656	-2.95687	3.14546e-201	-2.55088	-1.62507
44410884	chr19:44410884:T:A	0	-1.03783e-08	-2.93595	9.27305e-201	-1.03783e-08	-3.0948
44410934	chr19:44410934:C:T	0	0.295391	-2.27515e-08	6.68411e-201	-3.42218	-2.27515e-08
44411331	chr19:44411331:C:T	0	-1.03783e-08	-1.91822	2.92969e-200	-1.03783e-08	-1.94443
44411736	chr19:44411736:C:T	0	-0.948155	-3.07485	2.66255e-201	-2.04672	-2.29591
44411886	chr19:44411886:C:A	0	-1.03783e-08	-2.41798	8.04864e-200	-1.03783e-08	-0.933825
44412778	chr19:44412778:T:C	0	-2.66106	-2.27515e-08	3.89044e-200	-1.66081	-2.27515e-08
44412806	chr19:44412806:T:C	0	-1.03783e-08	-2.67775	1.15974e-200	-1.03783e-08	-2.87114
44412813	chr19:44412813:T:C	0	-3.32777	-0.808756	4.56509e-202	-3.45932	-2.64674
44412843	chr19:44412843:T:A	0	-3.4783	-1.47795	1.10919e-201	-3.49579	-1.7225
44412895	chr19:44412895:T:C	0	-2.54179	-3.0137	5.31799e-202	-3.51092	-2.44248
44413020	chr19:44413020:C:G	0	-2.61837	-2.40441	2.65069e-202	-3.53801	-3.11167
44413079	chr19:44413079:C:A	0	-1.03783e-08	-3.00231	9.07456e-201	-1.03783e-08	-3.11644
44413353	chr19:44413353:C:T	0	-3.23209	-1.74755	6.78751e-202	-2.92136	-2.78806
44413616	chr19:44413616:C:A	0	-1.03783e-08	-2.58596	1.59807e-200	-1.03783e-08	-2.55053
44414215	chr19:44414215:G:A	0	-3.43643	-3.11723	7.33107e-202	-2.5799	-3.05248
44414489	chr19:44414489:A:G	0	-1.49183	-2.82483	5.89007e-202	-3.34392	-2.50732
44414689	chr19:44414689:C:T	0	-1.57224	-2.97156	2.73483e-201	-1.30893	-3.00691
44414778	chr19:44414778:C:G	0	-3.12669	-2.94065	2.63082e-201	-1.57276	-2.78186
44414852	chr19:44414852:C:G	0	2.05502	-2.54254	5.91937e-202	-2.91897	-2.9273
44414916	chr19:44414916:T:G	0	-1.03783e-08	-2.96703	1.07432e-200	-1.03783e-08	-2.94764
44414997	chr19:44414997:C:G	0	-1.7099	-2.97347	2.3382e-201	-1.4642	-3.00833
44415034	chr19:44415034:A:C	0	-1.03783e-08	-2.82598	1.91861e-200	-1.03783e-08	-2.36773
44415035	chr19:44415035:G:A	0	-1.03783e-08	-2.82636	1.91656e-200	-1.03783e-08	-2.3688
44415047	chr19:44415047:A:T	0	-1.42927	-2.7315	4.04225e-201	-1.15613	-2.76898
44415223	chr19:44415223:G:A	0	-0.355788	-2.27915	7.96332e-202	-3.05961	-2.49004
44415226	chr19:44415226:T:C	0	-1.03783e-08	-2.40768	1.55849e-200	-1.03783e-08	-2.57561
44415262	chr19:44415262:CA:C	0	-1.03783e-08	-2.93643	9.40508e-201	-1.03783e-08	-3.08066
44415586	chr19:44415586:T:C	0	-1.51216	-2.63851	4.0377e-202	-3.31492	-2.91391
44415693	chr19:44415693:C:T	0	-1.03783e-08	-3.10819	9.13035e-201	-1.03783e-08	-3.11031
44415833	chr19:44415833:ACACC:A	0	-0.439067	-2.23215	7.91728e-202	-3.08344	-2.47201
44415847	chr19:44415847:T:A	0	-0.316835	-2.25302	8.16353e-202	-3.03849	-2.48633
44415912	chr19:44415912:T:C	0	2.08878	-2.76184	5.22552e-202	-2.91735	-3.05359
44415964	chr19:44415964:A:G	0	-0.226012	-2.76684	3.09435e-202	-3.48192	-3.013
44416009	chr19:44416009:C:T	0	-1.50944	-2.98628	2.86438e-201	-1.25057	-3.01899
44416074	chr19:44416074:C:A	0	-1.03783e-08	-1.92865	4.77992e-200	-1.03783e-08	-1.4549
44416088	chr19:44416088:C:A	0	-1.03783e-08	-2.40883	1.55619e-200	-1.03783e-08	-2.57709
44416280	chr19:44416280:G:C	0	-1.33798	-2.57391	9.05602e-202	-3.28004	-2.14103
44416562	chr19:44416562:A:G	0	-1.03783e-08	-3.06969	9.2393e-201	-1.03783e-08	-3.09845
44416726	chr19:44416726:G:A	0	-3.37609	-2.76973	1.44767e-201	-2.2084	-2.74356
44416814	chr19:44416814:C:T	0	-1.03783e-08	-3.04368	9.07184e-201	-1.03783e-08	-3.11674
44417132	chr19:44417132:T:C	0	-1.03783e-08	-2.40868	1.55557e-200	-1.03783e-08	-2.57748
44417525	chr19:44417525:A:C	0	-1.03783e-08	-2.83096	1.17027e-200	-1.03783e-08	-2.86209
44417834	chr19:44417834:C:T	0	-3.34896	-2.27515e-08	6.68794e-201	-3.42161	-2.27515e-08
44418084	chr19:44418084:CAA:C	0	-0.400926	-3.02573	4.35062e-202	-3.08116	-3.07303
44418165	chr19:44418165:C:T	0	-1.03783e-08	-2.60958	1.25811e-200	-1.03783e-08	-2.78972
44418182	chr19:44418182:C:A	0	-1.14673	-2.64145	5.4424e-202	-3.52401	-2.40627
44418443	chr19:44418443:T:C	0	-1.03783e-08	-2.52124	1.41188e-200	-1.03783e-08	-2.6744
44418696	chr19:44418696:G:C	0	-1.03783e-08	-2.83078	1.10944e-200	-1.03783e-08	-2.91548
44418803	chr19:44418803:A:G	0	-1.03783e-08	-2.91149	1.13347e-200	-1.03783e-08	-2.89404
44418822	chr19:44418822:C:T	0	-1.03783e-08	-2.5869	1.08716e-200	-1.03783e-08	-2.93576
44419111	chr19:44419111:A:G	0	-2.22932	-2.6888	3.76299e-202	-3.50413	-2.79516
44419125	chr19:44419125:G:A	0	-1.63682	-2.90936	2.68907e-201	-1.40923	-2.92349
44419243	chr19:44419243:G:A	0	-0.706366	-2.1762	7.38578e-202	-3.19254	-2.4324
44419362	chr19:44419362:G:T	0	-1.53409	-2.93092	2.97538e-201	-1.2768	-2.95474
44419472	chr19:44419472:C:T	0	-1.22269	-2.71844	5.13028e-201	-0.959809	-2.72694
44419569	chr19:44419569:A:T	0	-1.28319	-2.71896	4.80877e-201	-1.02366	-2.72781
44419956	chr19:44419956:C:T	0	-1.4118	-2.97764	3.24491e-201	-1.14609	-2.99873
44419957	chr19:44419957:G:A	0	-1.03783e-08	-2.20427	2.5596e-200	-1.03783e-08	-2.07948
44419960	chr19:44419960:C:T	0	-2.7579	-2.72927	2.64881e-202	-3.54171	-3.10868
44420062	chr19:44420062:T:C	0	-1.56879	-2.93369	2.86155e-201	-1.31329	-2.95726
44420128	chr19:44420128:G:A	0	-1.5121	-2.92991	3.06412e-201	-1.24847	-2.95368
44420300	chr19:44420300:A:G	0	-1.77143	-3.11091	2.37543e-201	-1.38329	-3.07344
44420338	chr19:44420338:G:C	0	-1.03783e-08	-1.16403	4.60231e-200	-1.03783e-08	-1.49277
44420377	chr19:44420377:T:G	0	-1.22026	-2.733	5.06653e-201	-0.957698	-2.74156
44420478	chr19:44420478:C:T	0	-1.76779	-2.27515e-08	5.34172e-200	-1.34378	-2.27515e-08
44420573	chr19:44420573:C:T	0	-1.03783e-08	-2.91138	1.13404e-200	-1.03783e-08	-2.89354
44420672	chr19:44420672:C:T	0	-1.37499	-2.53696	9.03659e-202	-3.29335	-2.12986
44420912	chr19:44420912:A:G	0	-0.690906	-3.08922	3.2568e-202	-3.52886	-2.91489
44421111	chr19:44421111:T:A	0	-1.03783e-08	-1.89569	2.01622e-200	-1.03783e-08	-2.3181
44421289	chr19:44421289:T:C	0	-2.33027	-2.65774	3.75215e-202	-3.48606	-2.8161
44421314	chr19:44421314:A:G	0	-3.54557	-1.29312	1.14782e-200	-3.33479	0.45332
44421398	chr19:44421398:A:G	0	-1.81697	-3.11116	2.25588e-201	-1.43516	-3.07321
44421468	chr19:44421468:A:G	0	-1.03783e-08	-3.02995	9.08852e-201	-1.03783e-08	-3.1149
44421528	chr19:44421528:C:A	0	-1.03783e-08	-2.91625	1.12793e-200	-1.03783e-08	-2.89894
44421566	chr19:44421566:G:A	0	-1.54396	-2.98172	2.80854e-201	-1.28728	-3.00197
44421598	chr19:44421598:C:T	0	-0.604177	-3.1163	2.99642e-202	-3.52266	-3.00442
44421673	chr19:44421673:G:A	0	-1.03783e-08	-2.91186	1.13304e-200	-1.03783e-08	-2.89443
44421737	chr19:44421737:TGTAA:T	0	-1.03783e-08	-2.40481	1.56388e-200	-1.03783e-08	-2.57216
44421954	chr19:44421954:G:A	0	-1.48749	-2.93148	3.11149e-201	-1.23184	-2.95498
44422433	chr19:44422433:G:A	0	-2.30965	-2.27515e-08	9.52503e-201	-3.06799	-2.27515e-08
44423092	chr19:44423092:C:T	0	-1.03783e-08	-2.84482	1.90553e-200	-1.03783e-08	-2.37457
44423114	chr19:44423114:T:TCATC	0	-0.69889	-3.09945	3.23631e-202	-3.53059	-2.91947
44423224	chr19:44423224:T:C	0	-0.665776	-3.09977	3.21203e-202	-3.5277	-2.9299
44423516	chr19:44423516:G:C	0	2.41747	-1.40683	3.17741e-201	-3.05718	-1.10867
44423585	chr19:44423585:A:G	0	-0.72164	-3.09622	3.2454e-202	-3.53123	-2.91603
44423606	chr19:44423606:T:C	0	2.21013	-3.09268	5.18627e-202	-2.88612	-3.09236
44423607	chr19:44423607:G:A	0	-1.44643	-2.51295	9.73082e-202	-3.32075	-2.02845
44424011	chr19:44424011:G:C	0	-0.418853	-3.04924	4.21251e-202	-3.10312	-3.08332
44424023	chr19:44424023:G:C	0	-1.03783e-08	-3.08174	9.74947e-201	-1.03783e-08	-3.0447
44424315	chr19:44424315:A:T	0	-1.03783e-08	-1.80137	9.59333e-200	-1.03783e-08	-0.75826
44424496	chr19:44424496:A:G	0	-2.29379	-2.68054	3.78274e-202	-3.49903	-2.79502
44424537	chr19:44424537:C:G	0	-1.03783e-08	-3.01816	1.02651e-200	-1.03783e-08	-2.99317
44424634	chr19:44424634:C:T	0	-1.28579	-2.75928	4.63054e-201	-1.01563	-2.77361
44424699	chr19:44424699:G:A	0	-1.03783e-08	-1.4844	3.16507e-200	-1.03783e-08	-1.86715
44424952	chr19:44424952:C:T	0	-1.03783e-08	-2.9343	1.10021e-200	-1.03783e-08	-2.92382
44425173	chr19:44425173:C:T	0	-1.03783e-08	-2.58645	1.25866e-200	-1.03783e-08	-2.78928
44425598	chr19:44425598:G:A	0	-1.03783e-08	-2.95255	1.07974e-200	-1.03783e-08	-2.94261
44425604	chr19:44425604:G:T	0	-2.60047	-2.73322	2.64735e-202	-3.54482	-3.10612
44425656	chr19:44425656:C:G	0	-1.21037	-2.69998	4.80987e-202	-3.51543	-2.5384
44425876	chr19:44425876:G:A	0	-1.03783e-08	-1.06004	2.85392e-200	-1.03783e-08	-1.97063
44426068	chr19:44426068:G:A	0	-1.03783e-08	-2.28737	1.64017e-200	-1.03783e-08	-2.52453
44426176	chr19:44426176:A:G	0	-0.815573	-3.06612	4.12251e-202	-3.52836	-2.67968
44426363	chr19:44426363:A:G	0	-0.673532	-3.0997	3.73371e-202	-3.51675	-2.79035
44426396	chr19:44426396:A:G	0	-3.20552	-3.05933	1.74279e-201	-1.66306	-3.10337
44426406	chr19:44426406:C:T	0	-1.03783e-08	-3.09839	9.20735e-201	-1.03783e-08	-3.10191
44426631	chr19:44426631:T:C	0	-0.364836	-3.09686	3.90342e-202	-3.48187	-2.78078
44426708	chr19:44426708:A:G	0	-2.69565	-2.25436	2.69924e-202	-3.54497	-3.08656
44426878	chr19:44426878:G:A	0	-2.31781	-2.72986	6.4493e-202	-3.0019	-2.75863
44426897	chr19:44426897:T:C	0	-1.03783e-08	-3.03336	1.43157e-200	-1.03783e-08	-2.66056
44426923	chr19:44426923:T:C	0	-1.03783e-08	-3.02097	1.00372e-200	-1.03783e-08	-3.01562
44427076	chr19:44427076:T:C	0	-1.03783e-08	-2.52444	4.10286e-200	-1.03783e-08	-1.60764
44427139	chr19:44427139:A:G	0	2.30633	-3.11358	7.22889e-202	-2.77201	-2.8744
44427183	chr19:44427183:T:C	0	-1.79947	-3.10414	2.08093e-201	-1.49977	-3.08933
44427191	chr19:44427191:A:G	0	-3.36377	-3.11412	3.11621e-202	-3.48562	-3.00226
44427355	chr19:44427355:T:C	0	0.00170854	-3.02342	4.71603e-202	-3.45	-2.62353
44427468	chr19:44427468:C:T	0	-2.40007	-2.27515e-08	1.20153e-200	-2.83573	-2.27515e-08
44427548	chr19:44427548:C:T	0	-1.03783e-08	-2.17414	1.07417e-200	-1.03783e-08	-2.94778
44427725	chr19:44427725:AAC:A	0	-2.55024	-2.27515e-08	8.0407e-201	-3.2374	-2.27515e-08
44427766	chr19:44427766:C:T	0	-0.372975	-3.11735	3.31679e-202	-3.48761	-2.93789
44427820	chr19:44427820:C:G	0	-2.11594	-2.01648	3.01265e-202	-3.52544	-2.99624
44428148	chr19:44428148:A:G	0	-0.607611	-2.59045	4.92544e-202	-3.54251	-2.48757
44428193	chr19:44428193:C:G	0	-1.03783e-08	-1.62464	1.54557e-200	-1.03783e-08	-2.58393
44428346	chr19:44428346:C:T	0	-1.96863	-3.08464	1.83397e-201	-1.60223	-3.1132
44428797	chr19:44428797:C:T	0	-1.75218	-2.9783	4.11088e-202	-3.54552	-2.66534
44429244	chr19:44429244:C:G	0	-1.03783e-08	-2.45338	1.50526e-200	-1.03783e-08	-2.61036
44429388	chr19:44429388:C:T	0	-1.03783e-08	-3.09362	9.25467e-201	-1.03783e-08	-3.09678
44429389	chr19:44429389:G:A	0	-1.03783e-08	-3.07848	9.12635e-201	-1.03783e-08	-3.11075
44429530	chr19:44429530:G:C	0	-1.03783e-08	-3.04036	9.60886e-201	-1.03783e-08	-3.05923
44429531	chr19:44429531:C:T	0	2.31703	-3.05331	1.57946e-201	-1.78956	-3.07526
44429772	chr19:44429772:G:A	0	-2.24132	-1.84506	2.86431e-202	-3.50937	-3.06281
44429953	chr19:44429953:G:A	0	-1.03783e-08	-2.13558	1.83441e-200	-1.03783e-08	-2.41261
44430012	chr19:44430012:G:A	0	-3.04576	-2.27515e-08	1.08836e-200	-2.93466	-2.27515e-08
44430149	chr19:44430149:G:A	0	-1.03783e-08	-2.84335	1.82198e-200	-1.03783e-08	-2.4194
44430314	chr19:44430314:A:G	0	-2.95765	-2.86674	7.52276e-202	-2.49888	-3.10768
44430360	chr19:44430360:G:C	0	-1.03783e-08	-2.97521	1.50093e-200	-1.03783e-08	-2.61325
44430429	chr19:44430429:C:A	0	-1.03783e-08	-2.86126	9.06836e-201	-1.03783e-08	-3.11712
44430478	chr19:44430478:T:C	0	3.00083	-3.07484	2.53838e-201	-1.299	-3.09139
44430835	chr19:44430835:C:T	0	1.02075	-3.11314	6.30032e-201	-0.447276	-3.03404
44430844	chr19:44430844:C:T	0	2.99689	-3.07663	2.50008e-201	-1.31235	-3.09324
44431310	chr19:44431310:C:T	0	-1.59266	-3.07498	3.4804e-202	-3.45675	-2.9206
44431336	chr19:44431336:T:C	0	-1.75696	-3.0428	3.2084e-202	-3.4923	-2.96642
44431445	chr19:44431445:T:C	0	3.03012	-3.08847	2.52577e-201	-1.29202	-3.10334
44431609	chr19:44431609:C:T	0	-1.03783e-08	-3.06522	1.36411e-200	-1.03783e-08	-2.70882
44432021	chr19:44432021:AC:A	0	-1.03783e-08	-2.88577	1.80867e-200	-1.03783e-08	-2.42674
44432070	chr19:44432070:A:G	0	-3.28906	-1.39459	5.42649e-202	-3.03576	-2.89744
44432694	chr19:44432694:G:C	0	4.02398	-1.6359	3.68803e-201	-2.48794	-1.52888
44433204	chr19:44433204:C:T	0	-3.27012	-1.20624	5.92039e-202	-3.02203	-2.82406
44433260	chr19:44433260:T:C	0	-3.48194	-2.27515e-08	1.68823e-200	-2.49565	-2.27515e-08
44433485	chr19:44433485:C:T	0	-2.57184	-2.69789	4.75753e-202	-3.52177	-2.543
44433568	chr19:44433568:C:T	0	-2.70497	-2.92931	2.89301e-202	-3.47631	-3.08589
44433942	chr19:44433942:T:G	0	-3.25333	-1.42356	5.66028e-202	-2.98904	-2.90198
44434107	chr19:44434107:A:G	0	-1.03783e-08	-2.84838	1.28652e-200	-1.03783e-08	-2.76738
44434259	chr19:44434259:A:G	0	-1.03783e-08	-2.8872	1.80449e-200	-1.03783e-08	-2.42905
44434513	chr19:44434513:G:A	0	-1.03783e-08	-2.1097	1.06201e-200	-1.03783e-08	-2.95916
44434774	chr19:44434774:C:T	0	-1.03783e-08	-2.9587	9.06702e-201	-1.03783e-08	-3.11727
44434805	chr19:44434805:G:A	0	-3.25179	-1.44863	5.67802e-202	-2.97579	-2.9121
44435185	chr19:44435185:A:G	0	-3.24577	-1.82179	5.11422e-202	-2.9706	-3.02188
44435756	chr19:44435756:T:C	0	-1.03783e-08	-2.46527	1.48892e-200	-1.03783e-08	-2.62128
44435851	chr19:44435851:C:T	0	-1.03783e-08	-2.09034	1.97918e-200	-1.03783e-08	-2.33665
44435859	chr19:44435859:G:C	0	-1.03783e-08	-2.774	2.13338e-200	-1.03783e-08	-2.26162
44435942	chr19:44435942:G:C	0	-1.03783e-08	-2.83186	1.98329e-200	-1.03783e-08	-2.33457
44436237	chr19:44436237:G:A	0	-2.42121	-2.18073	3.49149e-202	-3.42793	-2.94624
44436697	chr19:44436697:G:A	0	-2.86611	-2.54482	7.35472e-202	-3.43424	-2.19492
44436854	chr19:44436854:A:G	0	-1.03783e-08	-2.74291	2.27716e-200	-1.03783e-08	-2.1964
44437132	chr19:44437132:A:G	0	-1.03783e-08	-2.27758	1.75468e-200	-1.03783e-08	-2.45704
44437489	chr19:44437489:A:G	0	-1.03783e-08	-2.77026	2.18866e-200	-1.03783e-08	-2.23604
44437944	chr19:44437944:C:A	0	-1.03783e-08	-2.17941	1.72168e-200	-1.03783e-08	-2.47603
44438084	chr19:44438084:T:C	0	-1.03783e-08	-2.29288	1.73789e-200	-1.03783e-08	-2.46665
44438351	chr19:44438351:C:T	0	-1.03783e-08	-2.70725	2.3621e-200	-1.03783e-08	-2.15978
44438445	chr19:44438445:T:C	0	-2.49589	-1.75705	2.95577e-202	-3.42367	-3.11707
44438573	chr19:44438573:G:A	0	-2.00744	-2.05012	3.19669e-202	-3.48927	-2.97312
44438776	chr19:44438776:G:A	0	-2.46005	-1.78303	2.92331e-202	-3.43525	-3.11654
44439056	chr19:44439056:A:G	0	-2.46004	-1.76017	2.92861e-202	-3.43293	-3.11704
44439297	chr19:44439297:A:C	0	-3.36408	-3.11652	1.21391e-201	-2.02156	-3.10651
44439495	chr19:44439495:G:A	0	-1.03783e-08	-2.20207	1.84917e-200	-1.03783e-08	-2.40459
44439547	chr19:44439547:G:A	0	-3.32067	-2.64102	2.0432e-201	-2.00132	-2.60607
44440265	chr19:44440265:A:G	0	-2.18377	-2.98796	4.01011e-202	-3.50388	-2.7318
44440456	chr19:44440456:C:T	0	-2.92656	-2.95276	5.87553e-202	-2.75396	-3.09974
44440596	chr19:44440596:A:G	0	-1.03783e-08	-2.19753	1.85614e-200	-1.03783e-08	-2.40083
44440797	chr19:44440797:C:T	0	-1.03783e-08	-2.25939	1.89668e-200	-1.03783e-08	-2.37922
44440908	chr19:44440908:A:G	0	-2.28663	-1.77676	2.94321e-202	-3.46626	-3.07874
44440953	chr19:44440953:G:A	0	-2.33994	-1.3594	2.92827e-202	-3.46258	-3.08751
44441001	chr19:44441001:G:A	0	-1.03783e-08	-0.793325	4.69972e-200	-1.03783e-08	-1.47182
44441072	chr19:44441072:G:A	0	-1.03783e-08	-2.98843	9.8176e-201	-1.03783e-08	-3.03774
44441073	chr19:44441073:C:T	0	-1.03783e-08	-2.23678	1.81202e-200	-1.03783e-08	-2.42488
44441171	chr19:44441171:C:T	0	-1.03783e-08	-2.03843	2.30514e-200	-1.03783e-08	-2.18419
44441494	chr19:44441494:A:G	0	-1.03783e-08	-2.98285	9.14818e-201	-1.03783e-08	-3.10836
44441527	chr19:44441527:T:C	0	-1.03783e-08	-2.88801	9.21008e-201	-1.03783e-08	-3.10161
44441539	chr19:44441539:A:T	0	-1.03783e-08	-1.64727	3.2228e-200	-1.03783e-08	-1.84908
44441693	chr19:44441693:G:T	0	-1.03783e-08	-1.67988	3.19873e-200	-1.03783e-08	-1.85657
44441717	chr19:44441717:T:C	0	-1.03783e-08	-2.29025	1.74062e-200	-1.03783e-08	-2.46509
44441764	chr19:44441764:C:A	0	-2.32142	-1.80859	3.00125e-202	-3.45354	-3.07193
44441973	chr19:44441973:T:C	0	-3.24806	-2.44879	2.91378e-201	-1.83092	-2.42154
44442125	chr19:44442125:T:TC	0	-2.99605	-2.82135	5.72815e-202	-2.8034	-3.07571
44442152	chr19:44442152:C:CT	0	-2.107	-3.03398	3.03219e-202	-3.51719	-2.99803
44442502	chr19:44442502:A:T	0	-1.03783e-08	-2.4137	1.54492e-200	-1.03783e-08	-2.58435
44442771	chr19:44442771:A:C	0	-1.03783e-08	-2.48565	1.19797e-200	-1.03783e-08	-2.8387
44442786	chr19:44442786:C:T	0	-1.03783e-08	-2.67972	1.06992e-200	-1.03783e-08	-2.95174
44443000	chr19:44443000:C:T	0	-2.62817	-2.26167	2.46387e-201	-2.07184	-2.34834
44443013	chr19:44443013:T:C	0	-2.68037	-2.80592	7.78958e-201	-0.636472	-2.63265
44443260	chr19:44443260:G:T	0	-2.96136	-2.30454	8.65961e-202	-3.49657	-1.96926
44443264	chr19:44443264:C:A	0	-1.03783e-08	-1.53429	1.67544e-200	-1.03783e-08	-2.50325
44443304	chr19:44443304:G:A	0	-1.03783e-08	-2.93304	1.57789e-200	-1.03783e-08	-2.56324
44443317	chr19:44443317:T:C	0	-1.03783e-08	-3.01956	1.57073e-200	-1.03783e-08	-2.56779
44443353	chr19:44443353:C:T	0	0.557112	-3.10839	5.25575e-201	-0.695799	-2.96679
44443391	chr19:44443391:A:T	0	-0.343945	-2.76706	1.08806e-201	-3.17165	-2.06587
44443403	chr19:44443403:T:C	0	-3.24301	-3.10782	1.79989e-201	-1.67269	-3.0615
44443705	chr19:44443705:T:C	0	-1.03783e-08	-3.0537	9.50807e-201	-1.03783e-08	-3.06977
44443830	chr19:44443830:C:A	0	-1.96994	-1.63518	2.83479e-202	-3.49176	-3.09077
44444237	chr19:44444237:G:A	0	3.39427	-2.78548	1.1592e-201	-2.65824	-2.51594
44444294	chr19:44444294:T:C	0	-1.03783e-08	-2.29346	1.73843e-200	-1.03783e-08	-2.46634
44444337	chr19:44444337:T:C	0	-1.03783e-08	-2.17495	1.64537e-200	-1.03783e-08	-2.52137
44444354	chr19:44444354:CCTT:C	0	-3.48469	-2.98415	1.00854e-201	-2.83728	-2.47613
44444553	chr19:44444553:C:T	0	0.62653	-3.10123	4.48042e-201	-0.722519	-3.09968
44444729	chr19:44444729:A:G	0	-3.47577	-2.93925	1.12919e-201	-2.82374	-2.37667
44444985	chr19:44444985:G:A	0	-3.09657	-2.88462	5.42368e-202	-2.81874	-3.11499
44445053	chr19:44445053:A:G	0	-1.03783e-08	-3.02748	9.24887e-201	-1.03783e-08	-3.09741
44445544	chr19:44445544:A:C	0	3.3104	-2.8027	2.37023e-201	-1.57668	-2.88224
44445665	chr19:44445665:T:C	0	3.69053	-2.82157	1.2029e-201	-2.57154	-2.56564
44445803	chr19:44445803:T:C	0	-3.10413	-2.92383	5.44469e-202	-2.82472	-3.10514
44445981	chr19:44445981:A:G	0	-1.03783e-08	-2.36424	1.46947e-200	-1.03783e-08	-2.63443
44446038	chr19:44446038:A:G	0	-3.11882	-2.92383	5.35502e-202	-2.84133	-3.10514
44446366	chr19:44446366:A:G	0	3.3671	-2.82388	2.44852e-201	-1.52698	-2.89945
44446736	chr19:44446736:G:A	0	-2.76201	-2.27935	3.23946e-202	-3.43554	-3.01355
44446748	chr19:44446748:C:T	0	3.08151	-2.80801	9.51315e-202	-2.73996	-2.63186
44446860	chr19:44446860:T:C	0	-1.03783e-08	-2.98516	9.11312e-201	-1.03783e-08	-3.1122
44447095	chr19:44447095:G:A	0	-2.70243	-2.238	3.35879e-202	-3.41419	-2.99872
44447220	chr19:44447220:A:G	0	-2.66448	-2.238	3.40961e-202	-3.39918	-2.99872
44447279	chr19:44447279:C:CCCT	0	3.19346	-2.90558	2.03066e-201	-1.59554	-3.01801
44447327	chr19:44447327:T:G	0	-1.03783e-08	-0.977915	3.1688e-200	-1.03783e-08	-1.86598
44447428	chr19:44447428:T:G	0	-1.03783e-08	-2.78968	1.02597e-200	-1.03783e-08	-2.99369
44447582	chr19:44447582:A:G	0	-1.03783e-08	-2.14118	1.7113e-200	-1.03783e-08	-2.48207
44447777	chr19:44447777:A:G	0	3.59663	-2.90515	9.92624e-202	-2.57796	-2.75136
44447878	chr19:44447878:T:G	0	3.43114	-3.05586	7.6984e-202	-2.60587	-2.97762
44447887	chr19:44447887:G:C	0	3.22453	-2.91457	8.82883e-202	-2.67863	-2.76785
44447993	chr19:44447993:G:C	0	-2.6515	-2.2349	3.42101e-202	-3.39703	-2.99753
44448032	chr19:44448032:T:C	0	-3.39662	-2.27515e-08	7.20712e-201	-3.34684	-2.27515e-08
44448560	chr19:44448560:G:A	0	-1.03783e-08	-2.57859	9.10502e-201	-1.03783e-08	-3.11309
44448601	chr19:44448601:ACTGCGAGGCGGCGGGAGG:A	0	-1.03783e-08	-3.11374	9.18802e-201	-1.03783e-08	-3.10401
44448685	chr19:44448685:A:G	0	0.500709	-3.11059	4.46602e-201	-0.849005	-2.97641
44449001	chr19:44449001:AT:A	0	-1.03783e-08	-3.07931	9.37267e-201	-1.03783e-08	-3.08412
44449008	chr19:44449008:A:G	0	-3.52685	-2.89823	7.56295e-202	-3.39496	-2.20628
44449310	chr19:44449310:A:C	0	-3.40054	-1.21576	1.38382e-200	-1.16683	-1.52765
44449447	chr19:44449447:T:G	0	-1.03783e-08	-1.07942	3.80074e-200	-1.03783e-08	-1.68413
44450072	chr19:44450072:C:T	0	1.69168	-3.02738	3.19028e-201	-1.04773	-3.11408
44450078	chr19:44450078:A:G	0	-1.03783e-08	-3.11173	9.10108e-201	-1.03783e-08	-3.11352
44450500	chr19:44450500:A:T	0	-2.27528	-2.42994	4.01699e-202	-3.47712	-2.75684
44450599	chr19:44450599:C:T	0	-1.03783e-08	-3.08633	9.43746e-201	-1.03783e-08	-3.07723
44450862	chr19:44450862:C:T	0	-1.03783e-08	-2.75251	1.14244e-200	-1.03783e-08	-2.88616
44450863	chr19:44450863:T:A	0	-3.03368	-2.87885	6.07974e-202	-2.723	-3.09654
44451182	chr19:44451182:C:T	0	-2.95314	-2.99418	7.06093e-202	-2.58869	-3.08124
44451336	chr19:44451336:A:C	0	-1.03783e-08	-2.58964	1.80852e-200	-1.03783e-08	-2.42682
44451512	chr19:44451512:A:C	0	0.616223	-2.68643	1.54837e-201	-2.42551	-2.4592
44451589	chr19:44451589:C:T	0	-0.210101	-2.91056	6.31012e-202	-3.24089	-2.54145
44451700	chr19:44451700:G:A	0	1.32946	-3.11599	1.39309e-200	0.387135	-3.07494
44452040	chr19:44452040:C:T	0	-1.03783e-08	-3.05542	9.64427e-201	-1.03783e-08	-3.05555
44452087	chr19:44452087:T:C	0	-0.514736	-2.37937	8.47293e-202	-3.37865	-2.10897
44452274	chr19:44452274:C:A	0	-1.03783e-08	-3.07984	9.66338e-201	-1.03783e-08	-3.05357
44452304	chr19:44452304:C:T	0	-1.03783e-08	-2.4315	3.72831e-200	-1.03783e-08	-1.70337
44452503	chr19:44452503:G:A	0	-1.03783e-08	-0.235584	1.51685e-199	-1.03783e-08	-0.300107
44452558	chr19:44452558:G:C	0	-1.03783e-08	-3.11403	9.18876e-201	-1.03783e-08	-3.10393
44452648	chr19:44452648:G:A	0	-1.37227	-2.92319	1.01458e-201	-2.64917	-2.65827
44452838	chr19:44452838:G:A	0	2.10952	-3.11351	2.47845e-200	0.88809	-2.99979
44452851	chr19:44452851:T:C	0	-1.77615	-3.1011	3.05288e-201	-1.26321	-2.94261
44452889	chr19:44452889:G:A	0	-1.82712	-3.08865	2.84781e-201	-1.3111	-2.96426
44452963	chr19:44452963:G:T	0	-1.03783e-08	-2.6083	9.99991e-201	-1.03783e-08	-3.01934
44453019	chr19:44453019:A:G	0	-0.676181	-2.85225	4.3649e-202	-3.04531	-3.10559
44453124	chr19:44453124:A:G	0	0.217259	-3.09408	4.42012e-202	-3.09997	-3.03837
44453165	chr19:44453165:G:A	0	-2.96974	-3.10724	1.00271e-201	-2.43725	-2.88196
44453250	chr19:44453250:C:A	0	-1.03783e-08	-2.14988	3.08113e-200	-1.03783e-08	-1.89403
44453291	chr19:44453291:G:A	0	-1.03783e-08	-2.9987	1.01865e-200	-1.03783e-08	-3.00085
44453310	chr19:44453310:G:A	0	-1.03783e-08	-2.92021	1.20639e-200	-1.03783e-08	-2.83169
44453322	chr19:44453322:G:A	0	-0.624199	-3.11711	3.68186e-202	-3.48303	-2.83805
44453476	chr19:44453476:T:C	0	-1.03783e-08	-3.0824	9.49819e-201	-1.03783e-08	-3.07081
44453490	chr19:44453490:A:G	0	-1.03783e-08	-2.88526	1.21149e-200	-1.03783e-08	-2.82748
44453699	chr19:44453699:A:AG	0	-1.03783e-08	-2.98089	1.03813e-200	-1.03783e-08	-2.98191
44453710	chr19:44453710:C:A	0	-0.813031	-2.85468	4.63349e-202	-2.98448	-3.10671
44453992	chr19:44453992:T:C	0	-1.03783e-08	-1.28665	1.33405e-200	-1.03783e-08	-2.73111
44454005	chr19:44454005:G:A	0	2.06823	-3.05555	2.88021e-200	0.859239	-2.8207
44454239	chr19:44454239:G:C	0	2.14779	-3.06692	2.894e-200	0.920862	-2.87755
44454638	chr19:44454638:A:T	0	-1.03783e-08	-3.04813	9.91299e-201	-1.03783e-08	-3.02807
44454777	chr19:44454777:G:C	0	-2.84628	-3.07321	3.24474e-202	-3.54364	-2.90382
44454794	chr19:44454794:T:A	0	-2.84715	-3.06935	3.2942e-202	-3.54317	-2.88916
44455027	chr19:44455027:T:C	0	-1.03783e-08	-0.483177	1.47585e-199	-1.03783e-08	-0.327511
44455327	chr19:44455327:T:C	0	2.96202	-3.07218	8.67048e-202	-2.42864	-3.03593
44455339	chr19:44455339:G:A	0	3.76018	-3.11334	1.11292e-201	-2.10907	-3.10586
44455420	chr19:44455420:AG:A	0	-2.77136	-2.86202	3.35473e-202	-3.29907	-3.11506
44455421	chr19:44455421:G:A	0	-3.54207	-2.85862	9.88127e-202	-2.65792	-2.67594
44455477	chr19:44455477:C:T	0	-3.5063	-3.115	5.32336e-202	-2.94782	-3.00457
44455652	chr19:44455652:C:G	0	-1.03783e-08	-3.11341	9.08756e-201	-1.03783e-08	-3.11501
44455653	chr19:44455653:C:A	0	-3.47701	-3.07366	5.22356e-202	-3.04876	-2.92256
44455792	chr19:44455792:TC:T	0	-1.03783e-08	-2.89823	9.69121e-201	-1.03783e-08	-3.05069
44456396	chr19:44456396:C:T	0	1.96443	-3.07064	1.35706e-200	0.231428	-2.94544
44456685	chr19:44456685:G:C	0	-2.82295	-3.11723	1.23541e-201	-2.08101	-3.02951
44456832	chr19:44456832:G:C	0	-1.03783e-08	-2.87497	1.17903e-200	-1.03783e-08	-2.85463
44457214	chr19:44457214:C:A	0	-3.51556	-3.11689	9.71843e-202	-2.89986	-2.45061
44457312	chr19:44457312:G:A	0	-2.95445	-2.27515e-08	2.03271e-200	-2.30996	-2.27515e-08
44457386	chr19:44457386:C:T	0	-3.54361	-3.0629	1.74186e-201	-2.49338	-2.27358
44457690	chr19:44457690:T:C	0	-1.03783e-08	-3.10853	9.13645e-201	-1.03783e-08	-3.10964
44457709	chr19:44457709:A:G	0	-1.03783e-08	-0.792861	1.08474e-199	-1.03783e-08	-0.635404
44457761	chr19:44457761:T:C	0	-3.51113	-3.09615	2.79135e-202	-3.53317	-3.0648
44457902	chr19:44457902:C:T	0	-3.28642	-3.10765	6.95315e-202	-2.75565	-2.92965
44458036	chr19:44458036:G:A	0	-1.03783e-08	-2.30029	1.55009e-200	-1.03783e-08	-2.58101
44458209	chr19:44458209:A:G	0	-1.03783e-08	-1.91416	9.78254e-201	-1.03783e-08	-3.04131
44458368	chr19:44458368:G:C	0	-3.52118	-3.04403	4.80733e-202	-3.38073	-2.67363
44458586	chr19:44458586:G:GT	0	-1.03783e-08	-2.35617	2.08131e-200	-1.03783e-08	-2.28633
44458597	chr19:44458597:G:C	0	-3.40894	-3.1168	6.08827e-202	-2.8283	-2.98983
44458609	chr19:44458609:T:C	0	-0.221299	-3.02618	1.82135e-201	-1.9758	-2.74654
44458700	chr19:44458700:T:C	0	-3.1311	-2.33446	4.76061e-202	-3.15846	-2.90566
44458721	chr19:44458721:A:G	0	-3.40794	-2.95761	6.96417e-202	-2.56908	-3.11464
44459128	chr19:44459128:C:G	0	-3.54535	-2.58588	1.31605e-201	-2.55843	-2.48885
44459210	chr19:44459210:A:G	0	2.30107	-3.08561	1.28248e-200	0.261536	-3.03207
44459235	chr19:44459235:C:T	0	-0.710328	-2.71328	9.69491e-202	-2.41246	-2.94044
44459305	chr19:44459305:C:T	0	-1.03783e-08	-3.06357	9.54148e-201	-1.03783e-08	-3.06626
44459562	chr19:44459562:CT:C	0	-3.53705	-2.91292	3.48866e-202	-3.53262	-2.84236
44459622	chr19:44459622:T:C	0	-1.03783e-08	-3.04025	9.61941e-201	-1.03783e-08	-3.05813
44459636	chr19:44459636:CA:C	0	-1.03783e-08	-3.03858	9.63277e-201	-1.03783e-08	-3.05674
44459697	chr19:44459697:G:T	0	-3.48422	-3.06702	6.63786e-202	-3.03885	-2.69286
44459706	chr19:44459706:C:T	0	-3.51818	-3.06238	6.05189e-202	-3.14635	-2.67778
44459755	chr19:44459755:T:C	0	-1.03783e-08	-3.03624	9.66654e-201	-1.03783e-08	-3.05324
44459944	chr19:44459944:G:A	0	-3.54528	-3.11695	3.20512e-202	-3.48687	-2.97288
44460081	chr19:44460081:A:G	0	-3.5075	-2.77524	1.53874e-201	-2.23156	-2.65939
44460387	chr19:44460387:C:A	0	-1.03783e-08	-0.746513	1.24539e-199	-1.03783e-08	-0.497291
44460722	chr19:44460722:T:C	0	-1.03783e-08	-2.80248	1.06793e-200	-1.03783e-08	-2.95361
44460732	chr19:44460732:T:C	0	-1.03783e-08	-2.80025	1.06915e-200	-1.03783e-08	-2.95246
44460752	chr19:44460752:G:C	0	-1.03783e-08	-2.79642	1.07211e-200	-1.03783e-08	-2.9497
44460791	chr19:44460791:T:C	0	-3.51548	-2.78687	1.50774e-201	-2.26634	-2.64496
44460809	chr19:44460809:G:A	0	-3.10676	-0.783322	5.73603e-201	-2.11653	-1.45861
44460872	chr19:44460872:A:G	0	1.81178	-2.88355	1.60448e-200	0.10679	-2.65332
44461530	chr19:44461530:C:T	0	-3.4409	-2.60045	1.1865e-201	-3.01635	-2.13456
44461760	chr19:44461760:AG:A	0	-3.44792	-2.86146	1.01013e-201	-2.27108	-3.04075
44462080	chr19:44462080:T:G	0	-3.4369	-2.51429	1.81696e-201	-1.87124	-2.85351
44462252	chr19:44462252:TC:T	0	-3.46194	-2.6254	1.80149e-201	-1.97737	-2.75593
44462440	chr19:44462440:A:G	0	-3.41121	-2.69553	1.3379e-201	-2.14324	-2.88757
44462485	chr19:44462485:T:G	0	-1.03783e-08	-3.09951	9.18406e-201	-1.03783e-08	-3.10444
44462737	chr19:44462737:G:T	0	-1.03783e-08	-3.11241	9.09535e-201	-1.03783e-08	-3.11415
44462839	chr19:44462839:T:C	0	-2.10117	-2.27515e-08	1.13265e-200	-2.89477	-2.27515e-08
44462967	chr19:44462967:AC:A	0	-0.871734	-2.27515e-08	1.31279e-199	-0.444585	-2.27515e-08
44462990	chr19:44462990:T:C	0	-3.54254	-2.94763	3.55828e-202	-3.50488	-2.85035
44463231	chr19:44463231:T:C	0	-3.15291	-2.24744	4.71513e-202	-3.15632	-2.9174
44463246	chr19:44463246:T:C	0	1.65148	-3.0623	1.096e-200	-0.0219388	-2.90572
44463247	chr19:44463247:G:A	0	1.58581	-3.0623	1.03655e-200	-0.0777116	-2.90572
44463265	chr19:44463265:G:A	0	-3.53437	-3.01624	3.13634e-202	-3.53243	-2.94901
44463492	chr19:44463492:A:G	0	-3.49903	-2.50615	1.36363e-201	-2.17487	-2.8369
44463607	chr19:44463607:G:A	0	-1.03783e-08	-2.73939	1.60354e-200	-1.03783e-08	-2.54712
44463635	chr19:44463635:G:T	0	-3.47934	-2.62424	1.05055e-201	-2.35174	-2.92086
44463755	chr19:44463755:T:A	0	1.33375	-2.27515e-08	5.11094e-200	-1.38795	-2.27515e-08
44463831	chr19:44463831:C:T	0	-1.03783e-08	-2.94735	9.07424e-201	-1.03783e-08	-3.11647
44463943	chr19:44463943:C:T	0	-1.03783e-08	-2.6524	9.07249e-201	-1.03783e-08	-3.11667
44464090	chr19:44464090:A:G	0	-1.03783e-08	-2.4811	1.05692e-200	-1.03783e-08	-2.96397
44464174	chr19:44464174:T:C	0	-3.52911	-3.06856	5.4472e-202	-3.17113	-2.75827
44464365	chr19:44464365:A:G	0	-3.52068	-3.00249	6.50261e-202	-3.14223	-2.61007
44464566	chr19:44464566:C:T	0	-3.52138	-1.23685	8.85086e-202	-2.32825	-3.11573
44464656	chr19:44464656:T:G	0	-1.03783e-08	-2.48817	9.21955e-201	-1.03783e-08	-3.10059
44464911	chr19:44464911:C:T	0	-1.03783e-08	-2.83587	9.20209e-201	-1.03783e-08	-3.10248
44465343	chr19:44465343:C:T	0	-1.03783e-08	-2.78296	1.3254e-200	-1.03783e-08	-2.73761
44465614	chr19:44465614:A:C	0	-1.03783e-08	-3.11599	9.12817e-201	-1.03783e-08	-3.11055
44465644	chr19:44465644:A:T	0	-3.54108	-3.1143	3.26929e-202	-3.50429	-2.93563
44465745	chr19:44465745:A:G	0	-3.49877	-2.37078	1.5509e-201	-2.85372	-2.02935
44465945	chr19:44465945:C:T	0	-3.52706	-1.22436	8.43664e-202	-2.37615	-3.11577
44465949	chr19:44465949:A:C	0	-1.03783e-08	-2.7369	9.10646e-201	-1.03783e-08	-3.11293
44466019	chr19:44466019:A:C	0	-1.03783e-08	-2.98559	9.06983e-201	-1.03783e-08	-3.11696
44466118	chr19:44466118:G:A	0	0.349295	-2.27515e-08	5.04196e-200	-1.40153	-2.27515e-08
44466381	chr19:44466381:G:T	0	-1.03783e-08	-2.79775	1.30389e-200	-1.03783e-08	-2.75397
44466532	chr19:44466532:TA:T	0	-1.03783e-08	-1.62461	3.24383e-200	-1.03783e-08	-1.84257
44466753	chr19:44466753:C:T	0	-3.14665	-2.16152	4.5539e-202	-3.15513	-2.95339
44467121	chr19:44467121:T:C	0	-3.45686	-2.13295	3.54063e-201	-3.08498	-0.972626
44467683	chr19:44467683:G:A	0	-1.03783e-08	-2.88483	9.16352e-201	-1.03783e-08	-3.10668
44467819	chr19:44467819:C:T	0	-3.23947	-2.27515e-08	8.27814e-201	-3.20829	-2.27515e-08
44468040	chr19:44468040:A:G	0	-3.53004	-1.32645	8.22844e-202	-2.3996	-3.1173
44468469	chr19:44468469:G:A	0	-3.53978	-3.11541	3.1973e-202	-3.50962	-2.95257
44468635	chr19:44468635:T:C	0	-1.03783e-08	-2.87346	9.77282e-201	-1.03783e-08	-3.04231
44468802	chr19:44468802:C:A	0	-3.11657	-2.25042	4.50595e-202	-3.20042	-2.91868
44468856	chr19:44468856:C:T	0	-3.05136	-2.91253	4.04673e-202	-3.50534	-2.72124
44468857	chr19:44468857:G:A	0	-1.03783e-08	-2.94417	1.08279e-200	-1.03783e-08	-2.93979
44469124	chr19:44469124:C:T	0	-2.76128	-2.27515e-08	6.70266e-201	-3.41941	-2.27515e-08
44469504	chr19:44469504:G:T	0	-1.03783e-08	-3.11555	9.06933e-201	-1.03783e-08	-3.11701
44469527	chr19:44469527:G:A	0	-3.53082	-2.57064	1.39345e-201	-2.72289	-2.26724
44469532	chr19:44469532:C:T	0	-1.03783e-08	-1.04	1.07794e-199	-1.03783e-08	-0.641693
44469752	chr19:44469752:T:C	0	-3.47375	-2.75538	9.95052e-202	-2.3402	-2.98667
44469777	chr19:44469777:C:T	0	-1.42973	-2.27515e-08	1.00667e-200	-3.01268	-2.27515e-08
44469952	chr19:44469952:C:T	0	-3.49153	-2.27515e-08	6.45249e-201	-3.45745	-2.27515e-08
44470255	chr19:44470255:A:G	0	-1.03783e-08	-2.55538	2.40477e-200	-1.03783e-08	-2.14187
44470307	chr19:44470307:T:C	0	-1.03783e-08	-2.79429	9.1524e-201	-1.03783e-08	-3.1079
44470393	chr19:44470393:T:C	0	-1.03783e-08	-2.66686	1.50011e-200	-1.03783e-08	-2.61379
44470397	chr19:44470397:A:G	0	-2.47717	-2.62373	3.1929e-202	-3.34994	-3.11362
44470406	chr19:44470406:A:G	0	-3.53864	-2.9906	6.29195e-202	-3.21921	-2.56602
44470424	chr19:44470424:G:C	0	-1.03783e-08	-2.88492	9.98796e-201	-1.03783e-08	-3.02053
44470442	chr19:44470442:C:T	0	-3.53843	-3.01228	5.97779e-202	-3.23176	-2.60469
44470708	chr19:44470708:C:T	0	-3.43486	-2.27515e-08	6.02208e-201	-3.52648	-2.27515e-08
44470719	chr19:44470719:A:G	0	-1.03783e-08	-1.98918	3.30393e-200	-1.03783e-08	-1.82421
44470800	chr19:44470800:G:A	0	-3.5225	-2.82373	4.9047e-202	-3.48061	-2.55369
44471161	chr19:44471161:G:C	0	-1.03783e-08	-2.86992	9.23609e-201	-1.03783e-08	-3.09879
44471167	chr19:44471167:A:G	0	-2.6395	-2.27515e-08	1.84569e-199	-0.103891	-2.27515e-08
44471180	chr19:44471180:A:G	0	-3.47317	-2.27515e-08	1.30088e-200	-2.75629	-2.27515e-08
44471200	chr19:44471200:C:G	0	-1.08757	-2.27515e-08	2.40618e-200	-2.14129	-2.27515e-08
44471281	chr19:44471281:T:A	0	-1.03783e-08	-2.97156	9.83015e-201	-1.03783e-08	-3.03646
44471443	chr19:44471443:C:T	0	-3.4938	-3.11735	5.17588e-202	-3.10225	-2.87824
44471492	chr19:44471492:T:C	0	-2.68704	-2.92349	3.88393e-202	-3.52297	-2.74468
44471521	chr19:44471521:C:T	0	-1.03783e-08	-3.01235	9.34107e-201	-1.03783e-08	-3.08749
44471535	chr19:44471535:G:A	0	-3.1418	-2.15888	4.45193e-202	-3.17321	-2.95795
44471624	chr19:44471624:T:C	0	1.45665	-3.06793	8.92285e-201	-0.155622	-2.97768
44471625	chr19:44471625:T:C	0	1.45274	-3.06793	8.87107e-201	-0.161443	-2.97768
44471841	chr19:44471841:T:C	0	-3.50944	-2.38945	1.49748e-201	-2.80228	-2.11584
44472173	chr19:44472173:G:C	0	-3.5178	-2.99984	6.63731e-202	-3.14176	-2.59003
44472191	chr19:44472191:A:G	0	-1.03783e-08	-2.89742	1.12162e-200	-1.03783e-08	-2.90455
44472321	chr19:44472321:A:G	0	-2.42053	-2.62561	3.25128e-202	-3.33169	-3.11376
44472612	chr19:44472612:C:CA	0	-2.55397	-2.46981	3.11815e-202	-3.38288	-3.10438
44472748	chr19:44472748:GAT:G	0	-1.03783e-08	-0.746513	1.24539e-199	-1.03783e-08	-0.497291
44472775	chr19:44472775:A:T	0	-1.03783e-08	-3.06358	9.13625e-201	-1.03783e-08	-3.10966
44472822	chr19:44472822:A:G	0	-3.13468	-2.74549	6.48344e-202	-2.89725	-2.85799
44473023	chr19:44473023:G:A	0	-3.24505	-0.667359	7.21426e-202	-3.45095	-2.19749
44473045	chr19:44473045:C:T	0	-3.16058	-3.09943	4.89134e-202	-3.17544	-2.86159
44473165	chr19:44473165:T:C	0	-3.49589	-2.52531	7.8185e-202	-2.46896	-3.09905
44473177	chr19:44473177:C:A	0	-3.29944	-2.9566	1.15824e-201	-2.62798	-2.54703
44473188	chr19:44473188:T:C	0	-3.51333	-2.45434	1.42461e-201	-2.78968	-2.17833
44473200	chr19:44473200:G:A	0	-3.38695	-2.9585	7.12239e-202	-2.56382	-3.09743
44473293	chr19:44473293:A:T	0	-1.03783e-08	-2.54723	1.22821e-200	-1.03783e-08	-2.81377
44473295	chr19:44473295:C:T	0	-1.03783e-08	-3.11679	1.03901e-200	-1.03783e-08	-2.98106
44473331	chr19:44473331:G:T	0	-3.53068	-3.11642	4.49416e-202	-3.21607	-2.90565
44473349	chr19:44473349:G:T	0	-3.43152	-0.854017	7.97973e-202	-3.2905	-2.25709
44473357	chr19:44473357:T:C	0	-3.47382	-3.11312	3.33191e-202	-3.30997	-3.11099
44473421	chr19:44473421:G:A	0	-3.5355	-2.75165	3.01082e-202	-3.50824	-3.01405
44473469	chr19:44473469:T:C	0	-2.77664	-2.11495	1.81099e-201	-3.47701	-1.25103
44473892	chr19:44473892:G:T	0	0.572803	-2.04906	1.62403e-201	-2.21004	-2.62696
44473903	chr19:44473903:G:T	0	-1.03783e-08	-3.06477	9.70267e-201	-1.03783e-08	-3.04951
44474081	chr19:44474081:T:G	0	-2.88107	-1.96127	3.37991e-202	-3.36544	-3.04121
44474236	chr19:44474236:C:G	0	-3.28725	-1.06943	6.25037e-202	-3.45404	-2.33782
44474292	chr19:44474292:G:A	0	-1.03783e-08	-2.8653	1.43855e-200	-1.03783e-08	-2.65569
44474360	chr19:44474360:G:A	0	-3.49903	-3.10833	3.37054e-202	-3.30782	-3.10161
44474408	chr19:44474408:G:A	0	6.66584	-2.27515e-08	6.40963e-201	-3.46411	-2.27515e-08
44474813	chr19:44474813:G:A	0	-1.03783e-08	-3.10432	1.05343e-200	-1.03783e-08	-2.96728
44475226	chr19:44475226:C:T	0	-3.26914	-1.09812	6.01419e-202	-3.47132	-2.35906
44475493	chr19:44475493:A:C	0	-3.50794	-3.08775	4.25664e-202	-3.45771	-2.71831
44475517	chr19:44475517:A:G	0	-3.24681	-1.00884	6.29572e-202	-3.48306	-2.30157
44475597	chr19:44475597:A:C	0	-1.03783e-08	-2.16866	1.04056e-200	-1.03783e-08	-2.97957
44475693	chr19:44475693:G:A	0	-2.86538	-2.98112	5.17042e-202	-3.47772	-2.50383
44475955	chr19:44475955:A:G	0	-1.03783e-08	-2.74976	2.33715e-200	-1.03783e-08	-2.1704
44476222	chr19:44476222:G:A	0	-1.03783e-08	-2.63065	1.13376e-200	-1.03783e-08	-2.89378
44477101	chr19:44477101:G:A	0	-2.0149	-2.3153	4.03134e-202	-3.15451	-3.07589
44477158	chr19:44477158:C:T	0	-3.41969	-2.59728	9.34233e-202	-3.03465	-2.35529
44477299	chr19:44477299:C:T	0	-3.50255	-3.03248	6.81801e-202	-3.10033	-2.6046
44477308	chr19:44477308:G:A	0	-3.49092	-2.9473	3.96048e-202	-3.29044	-2.95769
44477401	chr19:44477401:T:C	0	-1.03783e-08	-2.96003	1.01429e-200	-1.03783e-08	-3.00513
44477615	chr19:44477615:T:C	0	-2.72578	-2.59279	1.91854e-201	-1.60522	-3.06513
44477645	chr19:44477645:A:G	0	-3.24437	-2.27515e-08	6.83962e-201	-3.39918	-2.27515e-08
44477661	chr19:44477661:C:T	0	-1.03783e-08	-3.11577	1.00249e-200	-1.03783e-08	-3.01684
44477666	chr19:44477666:G:C	0	-3.28816	-0.994593	6.43644e-202	-3.45936	-2.30316
44477904	chr19:44477904:C:G	0	-1.03783e-08	-3.11428	1.0128e-200	-1.03783e-08	-3.00661
44478164	chr19:44478164:A:G	0	-3.5068	-3.08406	5.54011e-202	-3.11567	-2.79682
44478347	chr19:44478347:A:G	0	-3.51526	-3.08377	5.3885e-202	-3.14523	-2.79501
44478603	chr19:44478603:G:A	0	-0.986603	-3.10043	5.2444e-202	-2.85971	-3.10763
44478792	chr19:44478792:T:C	0	-1.03783e-08	-2.61189	1.15167e-200	-1.03783e-08	-2.87812
44479350	chr19:44479350:G:C	0	-3.40825	-2.23166	4.40029e-202	-3.26361	-2.87922
44479445	chr19:44479445:T:A	0	-1.03783e-08	-3.11581	1.00201e-200	-1.03783e-08	-3.01732
44479617	chr19:44479617:C:T	0	-1.03783e-08	-2.579	1.1344e-200	-1.03783e-08	-2.89323
44479791	chr19:44479791:G:A	0	-1.03783e-08	-2.17575	1.03828e-200	-1.03783e-08	-2.98176
44480070	chr19:44480070:T:C	0	-1.03783e-08	-3.11672	1.04007e-200	-1.03783e-08	-2.98004
44480235	chr19:44480235:A:G	0	-2.80358	-2.60329	1.64409e-201	-1.7564	-3.06833
44480551	chr19:44480551:A:G	0	-3.49936	-2.59607	6.70004e-202	-2.68328	-3.0391
44480736	chr19:44480736:T:A	0	-1.03783e-08	-2.83581	2.28908e-200	-1.03783e-08	-2.19118
44481125	chr19:44481125:A:G	0	-1.03783e-08	-2.69857	1.165e-200	-1.03783e-08	-2.8666
44481157	chr19:44481157:C:A	0	-3.47299	-2.27515e-08	5.91131e-201	-3.54505	-2.27515e-08
44481259	chr19:44481259:G:C	0	-1.03783e-08	-3.02728	1.0694e-200	-1.03783e-08	-2.95223
44481279	chr19:44481279:G:A	0	-3.48356	-2.60685	6.31747e-202	-2.7419	-3.03928
44481293	chr19:44481293:C:T	0	-3.38736	-2.19712	4.37836e-202	-3.2908	-2.85703
44481355	chr19:44481355:A:G	0	-2.79278	-1.92831	3.21744e-202	-3.40785	-3.04806
44481449	chr19:44481449:G:C	0	-1.03783e-08	-2.37922	9.42488e-201	-1.03783e-08	-3.07856
44481456	chr19:44481456:T:C	0	-3.49548	-2.92276	4.07606e-202	-3.28766	-2.93171
44481774	chr19:44481774:T:A	0	-3.36147	-2.27515e-08	7.24238e-201	-3.34196	-2.27515e-08
44482005	chr19:44482005:C:G	0	-3.39479	-2.18156	4.45157e-202	-3.2812	-2.85004
44482167	chr19:44482167:T:C	0	-3.43307	-2.6762	8.55392e-202	-3.00195	-2.47616
44482404	chr19:44482404:G:A	0	-1.03783e-08	-2.71747	1.05227e-200	-1.03783e-08	-2.96838
44482484	chr19:44482484:G:A	0	-3.40807	-2.19457	4.49367e-202	-3.26273	-2.85909
44482779	chr19:44482779:T:G	0	-1.03783e-08	-3.08941	9.60032e-201	-1.03783e-08	-3.06012
44483683	chr19:44483683:CA:C	0	-2.81806	-1.92512	3.24317e-202	-3.3995	-3.04845
44484058	chr19:44484058:A:G	0	-3.43856	-2.29726	1.28938e-201	-2.99405	-2.0737
44484091	chr19:44484091:T:G	0	-1.03783e-08	-2.37877	9.43261e-201	-1.03783e-08	-3.07774
44484119	chr19:44484119:C:T	0	-1.03783e-08	-2.8798	1.02181e-200	-1.03783e-08	-2.99775
44484245	chr19:44484245:G:A	0	-2.95732	-1.45827	3.05604e-201	-2.04798	-2.15681
44484504	chr19:44484504:C:T	0	-1.03783e-08	-2.73624	9.58477e-201	-1.03783e-08	-3.06174
44484693	chr19:44484693:A:C	0	-3.47909	-2.92297	4.18757e-202	-3.24956	-2.94282
44484819	chr19:44484819:A:G	0	-3.48811	-2.61319	6.39172e-202	-2.72831	-3.04118
44485187	chr19:44485187:C:T	0	-3.49611	-2.95211	1.75629e-201	-1.95126	-2.80745
44485337	chr19:44485337:A:G	0	-3.51233	-2.75594	6.93396e-202	-2.60066	-3.08741
44485541	chr19:44485541:C:T	0	-2.84607	-1.97794	3.34821e-202	-3.3823	-3.03377
44485777	chr19:44485777:C:G	0	-1.03783e-08	-2.71901	1.03744e-200	-1.03783e-08	-2.98257
44486043	chr19:44486043:C:T	0	-3.43915	-2.80679	4.36801e-202	-3.03287	-3.11732
44486137	chr19:44486137:A:C	0	-3.43909	-2.41937	4.29679e-202	-3.19958	-2.96705
44486169	chr19:44486169:T:G	0	-1.03783e-08	-2.97787	1.15168e-200	-1.03783e-08	-2.8781
44486206	chr19:44486206:TA:T	0	-3.43957	-2.43615	4.27078e-202	-3.19817	-2.97453
44486766	chr19:44486766:C:T	0	-0.6122	-3.10564	3.44485e-201	-1.22846	-2.85657
44486923	chr19:44486923:A:G	0	-3.50668	-3.07848	5.67895e-202	-3.11551	-2.77222
44486969	chr19:44486969:G:C	0	-3.40468	-2.23465	4.41499e-202	-3.26718	-2.87231
44487067	chr19:44487067:A:T	0	-1.03783e-08	-2.54002	1.16069e-200	-1.03783e-08	-2.87031
44487136	chr19:44487136:A:G	0	-1.03783e-08	-2.88287	1.34753e-200	-1.03783e-08	-2.72105
44487477	chr19:44487477:A:T	0	-1.03783e-08	-3.11039	9.23609e-201	-1.03783e-08	-3.09879
44487748	chr19:44487748:G:C	0	-1.03783e-08	-2.66647	1.19035e-200	-1.03783e-08	-2.84508
44487782	chr19:44487782:A:G	0	-3.41083	-2.13341	4.64847e-202	-3.25565	-2.83231
44488014	chr19:44488014:C:T	0	-2.81411	-2.00539	3.31099e-202	-3.3989	-3.02835
44488058	chr19:44488058:CGCCCTT:C	0	-1.03783e-08	-3.01226	1.11426e-200	-1.03783e-08	-2.91114
44488416	chr19:44488416:C:T	0	-1.03783e-08	-2.29367	9.5804e-201	-1.03783e-08	-3.06219
44488463	chr19:44488463:C:T	0	-1.03783e-08	-3.11679	1.03937e-200	-1.03783e-08	-2.98072
44488533	chr19:44488533:T:C	0	-3.45375	-2.69095	9.69817e-202	-2.9615	-2.39106
44488576	chr19:44488576:C:T	0	-3.40365	-2.26472	4.349e-202	-3.26784	-2.88671
44488720	chr19:44488720:T:C	0	-3.45851	-2.70306	9.37406e-202	-2.90299	-2.48356
44488785	chr19:44488785:C:T	0	-1.03783e-08	-3.01042	1.10189e-200	-1.03783e-08	-2.9223
44488816	chr19:44488816:G:A	0	-1.03783e-08	-2.97766	1.33412e-200	-1.03783e-08	-2.73105
44488902	chr19:44488902:C:G	0	-1.03783e-08	-2.6555	1.19914e-200	-1.03783e-08	-2.83772
44489030	chr19:44489030:G:A	0	-1.03783e-08	-2.93503	1.26157e-200	-1.03783e-08	-2.78697
44489118	chr19:44489118:C:G	0	-1.03783e-08	-3.04086	9.30723e-201	-1.03783e-08	-3.09112
44489674	chr19:44489674:C:T	0	-3.22092	-1.76048	4.83365e-202	-3.43001	-2.61888
44489851	chr19:44489851:A:T	0	-3.42263	-2.20604	4.87977e-202	-3.22916	-2.81024
44490016	chr19:44490016:AAAGAAAAAGACAGG:A	0	-1.03783e-08	-1.65955	1.62674e-200	-1.03783e-08	-2.53275
44490986	chr19:44490986:C:G	0	-3.0958	-2.94761	5.4503e-202	-3.07494	-2.85389
44491357	chr19:44491357:T:C	0	-1.25566	-3.1073	4.39126e-202	-3.03477	-3.11011
44491494	chr19:44491494:A:G	0	-1.03783e-08	-1.18596	5.3509e-200	-1.03783e-08	-1.34206
44491581	chr19:44491581:T:C	0	-3.28122	-3.09709	4.45839e-202	-3.53055	-2.59916
44491623	chr19:44491623:T:C	0	-3.28328	-3.09825	4.42977e-202	-3.53104	-2.60511
44491627	chr19:44491627:G:A	0	-2.41597	-2.3095	3.29502e-202	-3.34019	-3.0919
44491720	chr19:44491720:G:A	0	-1.03783e-08	-2.9756	9.67963e-201	-1.03783e-08	-3.05189
44491911	chr19:44491911:T:C	0	-3.26621	-3.10538	4.25687e-202	-3.52764	-2.64832
44491939	chr19:44491939:T:C	0	-3.10548	-3.01614	6.04286e-202	-3.05076	-2.77486
44492374	chr19:44492374:TTTAAA:T	0	-3.29106	-3.10166	4.3324e-202	-3.53224	-2.62613
44492415	chr19:44492415:T:C	0	-3.53392	-3.10145	5.77512e-202	-3.22484	-2.6461
44492481	chr19:44492481:T:G	0	-1.03783e-08	-1.84925	1.40864e-200	-1.03783e-08	-2.6767
44492498	chr19:44492498:T:A	0	-3.52838	-3.05104	6.07557e-202	-3.19422	-2.62601
44492553	chr19:44492553:A:C	0	-3.30603	-3.10065	4.34701e-202	-3.53786	-2.61715
44492570	chr19:44492570:G:C	0	-3.53244	-3.04381	6.05276e-202	-3.21382	-2.61016
44492660	chr19:44492660:TATAA:T	0	-3.29535	-3.10503	4.25255e-202	-3.53509	-2.64189
44492778	chr19:44492778:T:TG	0	-3.28787	-3.10299	4.29535e-202	-3.53321	-2.63376
44492995	chr19:44492995:A:C	0	-3.50828	-2.99695	6.70774e-202	-2.69074	-3.0305
44493434	chr19:44493434:C:G	0	-3.28876	-3.10526	4.27201e-202	-3.53331	-2.63911
44493528	chr19:44493528:G:A	0	-3.16407	-2.99927	6.77714e-202	-2.96206	-2.74889
44493752	chr19:44493752:T:TCTCTTG	0	-1.03783e-08	-2.22772	1.04728e-200	-1.03783e-08	-2.97314
44493811	chr19:44493811:C:T	0	-3.27044	-2.93603	4.03307e-202	-3.49545	-2.73452
44493839	chr19:44493839:C:T	0	-0.556147	-2.09482	8.88285e-202	-2.77544	-2.66493
44493947	chr19:44493947:C:A	0	-1.03783e-08	-2.59938	1.59395e-200	-1.03783e-08	-2.55312
44494017	chr19:44494017:G:A	0	-3.2841	-3.09809	4.43558e-202	-3.53208	-2.60276
44494080	chr19:44494080:C:T	0	-3.26418	-3.1011	4.38809e-202	-3.52786	-2.61774
44494094	chr19:44494094:T:C	0	-1.03783e-08	-3.11675	1.03957e-200	-1.03783e-08	-2.98052
44494180	chr19:44494180:T:C	0	-3.28295	-3.1015	4.37175e-202	-3.53186	-2.61748
44494256	chr19:44494256:A:T	0	-3.28096	-3.10397	4.30586e-202	-3.53214	-2.63238
44494267	chr19:44494267:A:G	0	-3.2745	-3.10667	4.23001e-202	-3.53008	-2.65221
44494414	chr19:44494414:C:T	0	-3.30928	-3.10386	4.26499e-202	-3.53686	-2.6372
44494507	chr19:44494507:G:A	0	-3.46098	-2.71992	9.17632e-202	-2.85056	-2.55731
44494712	chr19:44494712:C:T	0	-3.5238	-3.10984	1.07752e-201	-2.5856	-2.66165
44494903	chr19:44494903:G:C	0	-3.3311	-3.08624	4.77971e-202	-3.54057	-2.51955
44494935	chr19:44494935:T:G	0	-3.2824	-3.08315	4.76393e-202	-3.53014	-2.53329
44494956	chr19:44494956:G:A	0	-3.29905	-3.0747	4.93438e-202	-3.53458	-2.49369
44495114	chr19:44495114:G:A	0	-3.27879	-3.06423	4.90524e-202	-3.53078	-2.50341
44495339	chr19:44495339:C:A	0	-1.03783e-08	-3.1173	1.27989e-200	-1.03783e-08	-2.77255
44495433	chr19:44495433:C:T	0	-3.52855	-3.08383	9.89669e-202	-2.5517	-2.78059
44495538	chr19:44495538:C:T	0	-1.03783e-08	-3.04503	1.14473e-200	-1.03783e-08	-2.88416
44495664	chr19:44495664:A:G	0	-3.49139	-2.489	6.89677e-202	-3.51002	-2.18342
44495668	chr19:44495668:C:T	0	-2.87715	-2.07433	3.59454e-202	-3.34385	-3.00123
44495741	chr19:44495741:A:G	0	-2.09462	-3.03472	2.88956e-202	-3.52923	-3.03417
44495753	chr19:44495753:G:A	0	-3.53163	-3.09493	1.08098e-201	-2.51018	-2.73387
44495766	chr19:44495766:C:T	0	-3.52437	-3.11216	1.09109e-201	-2.5673	-2.66744
44495782	chr19:44495782:A:G	0	-1.03783e-08	-3.11686	9.17936e-201	-1.03783e-08	-3.10496
44495941	chr19:44495941:G:C	0	-1.03783e-08	-3.10569	1.14395e-200	-1.03783e-08	-2.88484
44495998	chr19:44495998:T:C	0	-3.53048	-3.10713	1.13846e-201	-2.49866	-2.69358
44496258	chr19:44496258:A:T	0	-3.53013	-3.10669	1.09645e-201	-2.52877	-2.70106
44496305	chr19:44496305:C:T	0	-3.52896	-3.10981	1.12604e-201	-2.52736	-2.67585
44496325	chr19:44496325:C:T	0	-3.53502	-3.11183	1.1911e-201	-2.48804	-2.65899
44496334	chr19:44496334:T:C	0	-2.71965	-2.27515e-08	6.61701e-201	-3.43227	-2.27515e-08
44496346	chr19:44496346:T:C	0	-1.70469	-2.27515e-08	1.40514e-200	-2.67919	-2.27515e-08
44496515	chr19:44496515:C:A	0	-1.03783e-08	-3.11728	1.21152e-200	-1.03783e-08	-2.82746
44496520	chr19:44496520:A:C	0	-3.5324	-3.02006	9.02921e-202	-2.51319	-2.91084
44496525	chr19:44496525:A:T	0	-1.03783e-08	-3.1171	1.16961e-200	-1.03783e-08	-2.86266
44496611	chr19:44496611:G:A	0	-3.34799	-3.02857	4.9563e-202	-3.45459	-2.56925
44496739	chr19:44496739:A:G	0	-1.03783e-08	-2.17152	1.00959e-200	-1.03783e-08	-3.00978
44496823	chr19:44496823:T:C	0	-3.51123	-3.0968	4.10248e-202	-3.09612	-3.11678
44497130	chr19:44497130:G:A	0	-1.03783e-08	-3.11576	1.22832e-200	-1.03783e-08	-2.81368
44497180	chr19:44497180:T:C	0	-3.49968	-2.92739	1.30371e-201	-2.57515	-2.48155
44497294	chr19:44497294:A:G	0	-3.51047	-2.92533	1.2383e-201	-2.626	-2.48217
44497346	chr19:44497346:G:A	0	-1.03783e-08	-3.11559	1.2338e-200	-1.03783e-08	-2.80923
44497567	chr19:44497567:T:C	0	-3.53177	-3.11414	4.4658e-202	-3.02643	-3.10162
44497741	chr19:44497741:T:C	0	-3.49443	-2.64769	2.55357e-201	-2.91679	-1.46763
44498231	chr19:44498231:C:T	0	-1.03783e-08	-3.11681	1.26662e-200	-1.03783e-08	-2.78298
44498263	chr19:44498263:G:A	0	-3.5451	-2.85705	4.531e-202	-2.99877	-3.11479
44498511	chr19:44498511:G:A	0	-2.58615	-3.09079	4.70895e-202	-2.96136	-3.11367
44498549	chr19:44498549:C:T	0	-2.22917	-2.27515e-08	1.93565e-200	-2.35889	-2.27515e-08
44498651	chr19:44498651:A:G	0	-3.02378	-2.27515e-08	5.93543e-201	-3.54097	-2.27515e-08
44498770	chr19:44498770:A:G	0	-3.33649	-2.24668	1.18568e-201	-3.37545	-1.77614
44499215	chr19:44499215:A:C	0	-2.62669	-3.0285	8.43822e-202	-2.46451	-3.02721
44499329	chr19:44499329:T:A	0	-1.03783e-08	-2.93744	1.46238e-200	-1.03783e-08	-2.63926
44499726	chr19:44499726:A:G	0	-1.03783e-08	-3.09835	1.06121e-200	-1.03783e-08	-2.95992
44499791	chr19:44499791:T:C	0	-3.49332	-2.90167	9.19614e-202	-2.64094	-2.76478
44499990	chr19:44499990:T:C	0	-1.29426	-1.73731	2.63293e-201	-1.24556	-3.10825
44500184	chr19:44500184:C:T	0	-1.03783e-08	-2.4439	1.94441e-200	-1.03783e-08	-2.35437
44500253	chr19:44500253:G:C	0	-1.03735	-1.85006	3.04954e-201	-1.09255	-3.11438
44500289	chr19:44500289:GC:G	0	-1.03783e-08	-2.90771	1.02382e-200	-1.03783e-08	-2.99578
44500493	chr19:44500493:G:A	0	-1.03783e-08	-2.8311	9.21792e-201	-1.03783e-08	-3.10076
44500593	chr19:44500593:A:G	0	-1.42847	-3.1117	2.16933e-201	-1.58205	-2.96544
44500647	chr19:44500647:C:G	0	-1.32662	-1.7878	2.65941e-201	-1.38736	-2.95645
44501113	chr19:44501113:T:C	0	-1.03783e-08	-2.9863	1.24225e-200	-1.03783e-08	-2.8024
44501202	chr19:44501202:A:G	0	-1.03783e-08	-1.39723	3.35241e-200	-1.03783e-08	-1.80965
44501605	chr19:44501605:C:T	0	-1.03783e-08	-2.5086	1.84144e-200	-1.03783e-08	-2.40878
44501840	chr19:44501840:G:A	0	-2.58265	-3.10539	5.5107e-202	-3.45927	-2.45853
44502018	chr19:44502018:T:C	0	-1.03783e-08	-3.10649	9.6573e-201	-1.03783e-08	-3.0542
44502526	chr19:44502526:C:A	0	-3.35654	-2.27515e-08	8.28521e-201	-3.20744	-2.27515e-08
44503024	chr19:44503024:A:T	0	-1.56809	-2.64461	5.08539e-202	-3.2263	-2.77182
44503072	chr19:44503072:C:CT	0	5.43064	-3.11712	2.16249e-201	-1.59771	-2.95294
44503082	chr19:44503082:T:C	0	-1.36658	-2.27515e-08	1.02972e-200	-2.99004	-2.27515e-08
44503160	chr19:44503160:T:C	0	-1.03783e-08	-3.00138	9.47955e-201	-1.03783e-08	-3.07278
44503279	chr19:44503279:G:A	0	-1.03783e-08	-3.11659	9.11856e-201	-1.03783e-08	-3.1116
44503439	chr19:44503439:C:T	0	-1.03783e-08	-3.0089	1.0069e-200	-1.03783e-08	-3.01245
44503586	chr19:44503586:G:A	0	4.7437	-2.93207	1.51063e-201	-1.83426	-3.07513
44503651	chr19:44503651:A:G	0	4.84006	-2.89989	1.59655e-201	-1.79637	-3.05769
44503675	chr19:44503675:T:C	0	-3.54412	-2.2721	9.25381e-202	-2.93821	-2.46125
44503697	chr19:44503697:C:T	0	-1.03783e-08	-3.02889	9.42016e-201	-1.03783e-08	-3.07906
44503820	chr19:44503820:G:C	0	-1.03783e-08	-3.00837	1.00739e-200	-1.03783e-08	-3.01196
44503867	chr19:44503867:G:C	0	-1.03783e-08	-2.42819	2.0456e-200	-1.03783e-08	-2.30364
44504033	chr19:44504033:T:C	0	-0.401914	-2.8627	4.77632e-201	-0.681169	-3.07707
44504096	chr19:44504096:G:A	0	-1.03783e-08	-3.03151	9.67639e-201	-1.03783e-08	-3.05222
44504501	chr19:44504501:A:G	0	4.9199	-2.92657	1.63944e-201	-1.75396	-3.0736
44504693	chr19:44504693:C:T	0	-1.03783e-08	-3.11229	9.07838e-201	-1.03783e-08	-3.11602
44504852	chr19:44504852:C:T	0	-3.23681	-1.40533	4.43702e-202	-3.14126	-2.99325
44505087	chr19:44505087:T:C	0	-1.03783e-08	-0.868085	1.38637e-199	-1.03783e-08	-0.390056
44505245	chr19:44505245:C:T	0	-1.03783e-08	-2.84862	9.28751e-201	-1.03783e-08	-3.09324
44505362	chr19:44505362:C:T	0	-3.52438	-2.27515e-08	1.74009e-200	-2.46539	-2.27515e-08
44505638	chr19:44505638:A:T	0	-3.1878	-1.97814	3.89164e-202	-3.16969	-3.09598
44505809	chr19:44505809:C:T	0	-1.61656	-2.27515e-08	1.06156e-200	-2.95959	-2.27515e-08
44505925	chr19:44505925:C:T	0	-3.20815	-1.56471	3.93812e-202	-3.13712	-3.11668
44506004	chr19:44506004:A:G	0	-3.54506	-2.18359	1.1282e-201	-2.83536	-2.36593
44506064	chr19:44506064:G:T	0	-0.88885	-2.85717	8.13723e-202	-2.43606	-3.09199
44506188	chr19:44506188:A:G	0	-1.03783e-08	-2.73698	2.07302e-200	-1.03783e-08	-2.29032
44506589	chr19:44506589:G:C	0	-1.03783e-08	-2.89925	9.18345e-201	-1.03783e-08	-3.10451
44506794	chr19:44506794:T:C	0	-1.03783e-08	-2.73434	2.08131e-200	-1.03783e-08	-2.28633
44506874	chr19:44506874:A:G	0	-1.03783e-08	-2.84874	1.09138e-200	-1.03783e-08	-2.93189
44507269	chr19:44507269:T:C	0	0.318237	-2.27515e-08	6.76948e-200	-1.1069	-2.27515e-08
44507284	chr19:44507284:G:A	0	-1.03783e-08	-3.00006	1.00446e-200	-1.03783e-08	-3.01488
44507644	chr19:44507644:T:C	0	-1.03783e-08	-3.02012	9.90938e-201	-1.03783e-08	-3.02843
44507675	chr19:44507675:C:T	0	-2.1396	-3.04803	3.53596e-202	-3.32228	-3.03923
44507783	chr19:44507783:T:C	0	-0.797292	-2.88771	8.9002e-202	-2.35722	-3.0812
44508453	chr19:44508453:G:A	0	4.72368	-2.8877	1.51192e-201	-1.86216	-3.04637
44508544	chr19:44508544:C:A	0	-3.40145	-3.04501	4.78284e-202	-2.94556	-3.11391
44508681	chr19:44508681:C:T	0	-1.03783e-08	-2.73434	2.08131e-200	-1.03783e-08	-2.28633
44509210	chr19:44509210:A:G	0	-3.54455	-2.31058	8.82551e-202	-2.91225	-2.5346
44509286	chr19:44509286:G:A	0	-1.03783e-08	-3.04023	1.18826e-200	-1.03783e-08	-2.84684
44509371	chr19:44509371:A:G	0	-0.380774	-2.91062	4.90836e-201	-0.632462	-3.09851
44509521	chr19:44509521:T:C	0	4.65064	-3.11698	1.31081e-201	-1.93549	-3.11578
44509788	chr19:44509788:G:A	0	8.14324	-2.67355	1.30223e-200	0.147023	-2.90228
44509907	chr19:44509907:G:A	0	4.81476	-3.10142	1.42787e-201	-1.85026	-3.11547
44509914	chr19:44509914:T:G	0	-1.03783e-08	-0.6296	2.18455e-199	-1.03783e-08	0.0646677
44509986	chr19:44509986:G:C	0	-1.03783e-08	-3.02809	9.73212e-201	-1.03783e-08	-3.04648
44510006	chr19:44510006:C:T	0	-0.479535	-2.82579	4.56559e-201	-0.768459	-3.03491
44510390	chr19:44510390:G:A	0	-3.52364	-1.87727	5.10576e-202	-3.5125	-2.48163
44510664	chr19:44510664:C:G	0	-0.525054	-3.10942	3.9495e-201	-0.832533	-3.11579
44510693	chr19:44510693:G:A	0	-1.03783e-08	-3.10724	1.17093e-200	-1.03783e-08	-2.86153
44510835	chr19:44510835:T:C	0	-0.587572	-3.11029	3.91428e-201	-0.897707	-3.05958
44510956	chr19:44510956:C:G	0	-3.22393	-2.27515e-08	6.28216e-201	-3.4842	-2.27515e-08
44510962	chr19:44510962:T:C	0	5.19452	-3.11458	1.86051e-201	-1.6526	-3.04846
44511011	chr19:44511011:C:T	0	-1.03783e-08	-3.08574	9.1614e-201	-1.03783e-08	-3.10691
44511538	chr19:44511538:T:G	0	-0.896764	-3.09405	2.65878e-201	-1.23392	-3.11012
44511547	chr19:44511547:A:G	0	-1.03783e-08	-2.70369	9.43842e-201	-1.03783e-08	-3.07712
44512058	chr19:44512058:G:A	0	-1.26445	-2.96245	4.06032e-201	-0.817362	-3.10329
44512448	chr19:44512448:C:T	0	-1.03783e-08	-2.65792	9.83318e-201	-1.03783e-08	-3.03615
44512465	chr19:44512465:C:T	0	-0.634678	-2.27515e-08	3.29235e-200	-1.82773	-2.27515e-08
44512936	chr19:44512936:G:A	0	-1.03783e-08	-2.95027	9.81103e-201	-1.03783e-08	-3.03841
44513005	chr19:44513005:C:T	0	7.81836	-3.09593	7.81792e-201	-0.168753	-3.09674
44513190	chr19:44513190:C:T	0	-3.52982	-3.08617	6.72091e-202	-2.61001	-3.10927
44513426	chr19:44513426:T:C	0	-2.96721	-1.78791	3.3886e-202	-3.28908	-3.11501
44513683	chr19:44513683:C:T	0	-2.253	-2.9987	5.12119e-202	-2.88621	-3.1049
44513794	chr19:44513794:G:A	0	-1.03783e-08	-3.11646	9.06658e-201	-1.03783e-08	-3.11732
44513811	chr19:44513811:G:A	0	-2.35645	-2.27515e-08	6.00333e-201	-3.5296	-2.27515e-08
44513895	chr19:44513895:A:G	0	-2.75154	-3.07715	8.29593e-202	-2.48097	-3.02776
44514065	chr19:44514065:A:G	0	-1.03783e-08	-2.97283	9.37406e-201	-1.03783e-08	-3.08397
44514538	chr19:44514538:TC:T	0	-1.03783e-08	-1.63639	5.10081e-200	-1.03783e-08	-1.38993
44514705	chr19:44514705:C:T	0	-1.03783e-08	-3.11497	9.41112e-201	-1.03783e-08	-3.08002
44514823	chr19:44514823:T:A	0	-1.16424	-3.0875	3.11836e-202	-3.52867	-2.95852
44514993	chr19:44514993:AC:A	0	-1.03783e-08	-1.37021	3.29564e-200	-1.03783e-08	-1.82673
44515106	chr19:44515106:G:A	0	-2.13856	-3.11431	3.61214e-201	-0.96397	-3.07364
44515310	chr19:44515310:T:C	0	-2.0574	-2.41167	5.24397e-202	-3.4239	-2.54352
44515770	chr19:44515770:C:A	0	-2.0516	-3.11657	3.59306e-201	-0.955299	-3.08761
44516099	chr19:44516099:C:G	0	-3.54142	-2.71927	2.92872e-202	-3.52849	-3.02145
44516434	chr19:44516434:T:C	0	-1.03783e-08	0.545467	4.40059e-199	-1.03783e-08	0.764996
44516739	chr19:44516739:G:A	0	-1.03783e-08	-2.96447	1.05782e-200	-1.03783e-08	-2.96312
44516789	chr19:44516789:C:T	0	-3.37044	-2.72322	2.86032e-202	-3.46994	-3.10363
44516798	chr19:44516798:G:A	0	-3.0586	-2.27515e-08	1.15504e-200	-2.87519	-2.27515e-08
44517149	chr19:44517149:G:A	0	-3.15156	-2.99566	3.13697e-202	-3.54121	-2.94003
44517191	chr19:44517191:G:A	0	-0.633479	-2.33183	7.62247e-202	-2.98407	-2.60933
44517593	chr19:44517593:A:T	0	-1.03783e-08	-2.40915	1.93997e-200	-1.03783e-08	-2.35666
44517691	chr19:44517691:C:T	0	-3.50941	-1.1819	4.98914e-202	-3.21964	-2.79759
44517794	chr19:44517794:C:T	0	-3.51036	-2.60939	2.6233e-202	-3.54309	-3.11698
44517987	chr19:44517987:A:G	0	-1.03783e-08	-2.99813	1.04665e-200	-1.03783e-08	-2.97373
44518032	chr19:44518032:T:C	0	-3.50521	-2.8124	2.63637e-202	-3.54538	-3.10972
44518033	chr19:44518033:G:A	0	-1.03783e-08	-3.05798	9.50397e-201	-1.03783e-08	-3.0702
44518258	chr19:44518258:G:C	0	-1.03783e-08	-2.96818	1.116e-200	-1.03783e-08	-2.90958
44518458	chr19:44518458:G:T	0	-0.658659	-3.10325	4.97574e-202	-2.92725	-3.09267
44518526	chr19:44518526:T:C	0	-3.0535	-2.94469	2.99943e-202	-3.4119	-3.11417
44518539	chr19:44518539:G:A	0	-0.667297	-3.05905	4.86236e-202	-2.92612	-3.11686
44518550	chr19:44518550:G:A	0	-1.03783e-08	-3.11139	9.19411e-201	-1.03783e-08	-3.10335
44518578	chr19:44518578:A:T	0	0.00406481	-2.67291	5.35051e-202	-2.9428	-3.00451
44518638	chr19:44518638:G:A	0	-3.40868	-2.49864	3.38597e-202	-3.51626	-2.8886
44519039	chr19:44519039:C:G	0	-3.4715	-2.84364	3.05703e-202	-3.48623	-3.02082
44519664	chr19:44519664:C:T	0	-1.03783e-08	-3.11734	9.18149e-201	-1.03783e-08	-3.10472
44519805	chr19:44519805:G:A	0	-3.12714	-2.89468	2.84563e-202	-3.48151	-3.09721
44520672	chr19:44520672:T:C	0	-1.03783e-08	-3.09309	9.09409e-201	-1.03783e-08	-3.11429
44520952	chr19:44520952:T:G	0	-3.53871	-2.27515e-08	1.01148e-200	-3.00791	-2.27515e-08
44521104	chr19:44521104:AT:A	0	-2.69465	-2.65164	3.23119e-202	-3.54523	-2.90642
44521142	chr19:44521142:G:A	0	-1.03783e-08	-1.62683	3.23675e-200	-1.03783e-08	-1.84476
44521437	chr19:44521437:CTTGT:C	0	0.621949	-2.27515e-08	6.03767e-201	-3.5239	-2.27515e-08
44521561	chr19:44521561:G:A	0	-1.76882	-2.11744	4.5484e-202	-3.0674	-3.04232
44521677	chr19:44521677:C:T	0	-1.03783e-08	-3.06316	1.16214e-200	-1.03783e-08	-2.86906
44521785	chr19:44521785:G:A	0	-1.03783e-08	-1.90515	1.10519e-200	-1.03783e-08	-2.91931
44521829	chr19:44521829:G:A	0	-1.03783e-08	-2.78177	1.30359e-200	-1.03783e-08	-2.75421
44521844	chr19:44521844:A:G	0	0.362523	-2.72471	6.79633e-202	-2.63476	-3.07336
44522381	chr19:44522381:G:C	0	-1.03783e-08	-2.79634	1.09167e-200	-1.03783e-08	-2.93162
44522519	chr19:44522519:T:G	0	-1.03783e-08	-2.54839	1.14553e-200	-1.03783e-08	-2.88346
44522586	chr19:44522586:T:C	0	-1.35894	-2.94113	3.72022e-202	-3.20865	-3.10206
44522611	chr19:44522611:A:G	0	-1.03783e-08	-3.01945	1.10365e-200	-1.03783e-08	-2.9207
44523108	chr19:44523108:C:T	0	-1.03783e-08	-2.76527	1.52717e-200	-1.03783e-08	-2.59591
44523395	chr19:44523395:A:T	0	-3.34441	-2.82672	4.08585e-202	-3.51447	-2.7025
44523914	chr19:44523914:G:C	0	-1.03783e-08	-2.61658	1.53485e-200	-1.03783e-08	-2.5909
44523932	chr19:44523932:G:A	0	-1.03783e-08	-3.0046	1.72386e-200	-1.03783e-08	-2.47476
44524079	chr19:44524079:T:C	0	-0.489089	-2.90503	4.40317e-202	-3.04846	-3.09371
44524120	chr19:44524120:C:T	0	-1.03783e-08	-2.97745	1.12739e-200	-1.03783e-08	-2.89942
44524136	chr19:44524136:T:C	0	-3.32767	-2.89548	2.97556e-202	-3.51223	-3.02184
44524436	chr19:44524436:C:T	0	-2.53793	-3.09621	3.0401e-202	-3.48016	-3.03245
44524481	chr19:44524481:C:T	0	0.192214	-2.27515e-08	3.77698e-200	-1.6904	-2.27515e-08
44524605	chr19:44524605:G:C	0	-1.03783e-08	-3.1173	9.06703e-201	-1.03783e-08	-3.11727
44524757	chr19:44524757:T:C	0	-3.52911	-2.27515e-08	7.82002e-201	-3.26523	-2.27515e-08
44525175	chr19:44525175:G:A	0	-3.42496	-2.24628	4.99293e-202	-3.02388	-2.9926
44525541	chr19:44525541:C:A	0	0.468027	-1.35	1.57554e-201	-2.60213	-2.26518
44525683	chr19:44525683:C:T	0	-3.39716	-2.21642	4.34815e-202	-3.04811	-3.10664
44525861	chr19:44525861:T:C	0	-3.12786	-2.83183	4.6928e-202	-3.48364	-2.59483
44526045	chr19:44526045:C:T	0	-1.03783e-08	-2.75845	9.06642e-201	-1.03783e-08	-3.11734
44526073	chr19:44526073:G:C	0	-1.03783e-08	-2.74287	9.067e-201	-1.03783e-08	-3.11727
44526167	chr19:44526167:A:G	0	-3.50331	-2.73473	2.97218e-202	-3.53339	-3.00181
44526176	chr19:44526176:C:T	0	-3.34902	-2.63693	4.63069e-202	-2.98266	-3.10913
44526232	chr19:44526232:G:A	0	-1.03783e-08	-3.00036	9.38413e-201	-1.03783e-08	-3.08289
44526334	chr19:44526334:C:T	0	0.437826	-2.99944	6.5642e-202	-2.62728	-3.11559
44526603	chr19:44526603:G:A	0	-3.52112	-2.27515e-08	6.9232e-201	-3.38703	-2.27515e-08
44526630	chr19:44526630:T:A	0	-3.27554	-3.07841	3.85575e-202	-3.50938	-2.76556
44526888	chr19:44526888:AAAC:A	0	-1.03783e-08	-2.75364	9.94062e-201	-1.03783e-08	-3.02528
44527065	chr19:44527065:G:A	0	-3.54487	-3.01673	3.15765e-202	-3.54386	-2.93081
44527140	chr19:44527140:G:A	0	-1.03783e-08	-2.41706	1.28295e-200	-1.03783e-08	-2.77017
44527143	chr19:44527143:TCA:T	0	-1.03783e-08	-1.51601	1.25253e-200	-1.03783e-08	-2.79416
44527447	chr19:44527447:C:T	0	-1.03783e-08	-3.06531	1.0718e-200	-1.03783e-08	-2.94999
44527547	chr19:44527547:T:C	0	-1.03783e-08	-2.85037	1.27727e-200	-1.03783e-08	-2.7746
44527984	chr19:44527984:T:C	0	-1.03783e-08	-2.52524	1.60708e-200	-1.03783e-08	-2.54491
44528235	chr19:44528235:TTTTTC:T	0	-1.03783e-08	-2.7974	1.31149e-200	-1.03783e-08	-2.74816
44528523	chr19:44528523:C:T	0	-1.03783e-08	-1.05573	1.45084e-200	-1.03783e-08	-2.64719
44528674	chr19:44528674:GT:G	0	-3.1112	-2.56446	2.64509e-202	-3.54469	-3.10711
44528785	chr19:44528785:CTG:C	0	-1.03783e-08	-2.59296	1.20531e-200	-1.03783e-08	-2.83259
44528929	chr19:44528929:T:C	0	-1.03783e-08	-1.54278	1.50249e-200	-1.03783e-08	-2.61221
44529168	chr19:44529168:C:T	0	-3.40883	-3.09107	4.50094e-202	-3.34679	-2.77342
44529260	chr19:44529260:T:C	0	-2.83617	-1.90723	3.22886e-202	-3.4777	-2.97467
44529462	chr19:44529462:A:G	0	-2.84296	-1.95652	3.17964e-202	-3.47476	-2.99297
44529542	chr19:44529542:C:T	0	-1.03783e-08	-1.63905	3.31037e-200	-1.03783e-08	-1.82227
44529797	chr19:44529797:G:A	0	-1.03783e-08	-2.6912	1.04539e-200	-1.03783e-08	-2.97494
44529930	chr19:44529930:C:A	0	-1.03783e-08	-3.11733	1.13159e-200	-1.03783e-08	-2.89571
44530050	chr19:44530050:G:A	0	0.148482	-2.39669	6.19242e-202	-2.87742	-2.92376
44530479	chr19:44530479:C:T	0	-1.10486	-3.10088	3.45567e-202	-3.53852	-2.84596
44530491	chr19:44530491:T:C	0	-1.03783e-08	-3.03491	9.25646e-201	-1.03783e-08	-3.09659
44530568	chr19:44530568:G:A	0	-1.36436	-2.90107	4.67272e-202	-3.10808	-2.97468
44530651	chr19:44530651:C:G	0	-1.03783e-08	-0.801771	4.62502e-200	-1.03783e-08	-1.48785
44530731	chr19:44530731:G:A	0	-1.03783e-08	-2.25626	2.0407e-200	-1.03783e-08	-2.30603
44530739	chr19:44530739:G:A	0	-1.03783e-08	-2.94127	2.02284e-200	-1.03783e-08	-2.31482
44530940	chr19:44530940:G:A	0	-1.03783e-08	-1.28975	4.01898e-200	-1.03783e-08	-1.6283
44530941	chr19:44530941:G:T	0	-1.03783e-08	-1.287	4.0294e-200	-1.03783e-08	-1.62571
44531052	chr19:44531052:C:T	0	-1.96674	-0.0282075	2.23038e-201	-3.04458	-1.47516
44531377	chr19:44531377:A:G	0	-1.03783e-08	-3.09032	1.05573e-200	-1.03783e-08	-2.96509
44531947	chr19:44531947:C:T	0	-1.03783e-08	-1.09604	2.64421e-200	-1.03783e-08	-2.04696
44532128	chr19:44532128:G:A	0	-1.03783e-08	-2.30473	2.00836e-200	-1.03783e-08	-2.32201
44532447	chr19:44532447:C:T	0	-1.03783e-08	-3.01488	9.13457e-201	-1.03783e-08	-3.10985
44532947	chr19:44532947:G:A	0	-1.03783e-08	-0.675139	6.58991e-200	-1.03783e-08	-1.13379
44533112	chr19:44533112:G:A	0	-1.03783e-08	-2.96869	1.31968e-200	-1.03783e-08	-2.74194
44533611	chr19:44533611:T:C	0	-1.81323	-2.0198	2.15498e-201	-1.89438	-2.65975
44533714	chr19:44533714:C:G	0	-0.95861	-2.27515e-08	1.78425e-200	-2.44033	-2.27515e-08
44533797	chr19:44533797:A:T	0	-2.06116	-2.27515e-08	7.99008e-201	-3.24371	-2.27515e-08
44534152	chr19:44534152:T:C	0	-1.03783e-08	-2.89724	9.88023e-201	-1.03783e-08	-3.03138
44534168	chr19:44534168:T:G	0	-2.01926	1.22504	5.39791e-201	-3.07465	-0.561252
44534280	chr19:44534280:G:A	0	-3.31826	-2.13996	2.04248e-201	-2.03861	-2.56914
44534413	chr19:44534413:G:A	0	-1.98195	1.31034	5.79273e-201	-3.05311	-0.5122
44534469	chr19:44534469:T:C	0	-2.86522	-2.53314	1.22619e-201	-2.88774	-2.23026
44534490	chr19:44534490:G:A	0	-2.0531	1.26566	5.41727e-201	-3.08878	-0.543536
44534498	chr19:44534498:T:C	0	-1.03783e-08	-2.54738	2.88389e-200	-1.03783e-08	-1.96019
44534551	chr19:44534551:A:G	0	-2.02166	1.20116	5.26023e-201	-3.073	-0.588734
44534708	chr19:44534708:C:T	0	2.06884	-1.48882	2.12251e-201	-1.59624	-2.97307
44535275	chr19:44535275:T:A	0	-3.33693	-2.22317	1.99855e-201	-2.07817	-2.55132
44535369	chr19:44535369:G:A	0	-2.0183	1.35819	5.8925e-201	-3.07357	-0.474659
44535565	chr19:44535565:A:G	0	-1.92044	-2.03479	3.73879e-201	-1.88618	-2.11697
44535635	chr19:44535635:A:G	0	-1.03783e-08	-2.80498	1.0817e-200	-1.03783e-08	-2.94079
44535983	chr19:44535983:T:C	0	0.614453	-2.27515e-08	5.93069e-201	-3.54177	-2.27515e-08
44536042	chr19:44536042:T:C	0	-1.62136	-3.11313	3.30683e-202	-3.31123	-3.11728
44536133	chr19:44536133:T:C	0	-1.03783e-08	-1.57458	4.33305e-200	-1.03783e-08	-1.55306
44536203	chr19:44536203:C:T	0	-2.96324	-2.81944	2.21288e-201	-2.79611	-1.73151
44536288	chr19:44536288:G:A	0	2.43876	-1.5979	2.62364e-201	-1.37122	-2.98613
44536433	chr19:44536433:G:A	0	-1.55634	-3.11309	3.38103e-202	-3.28897	-3.11735
44536461	chr19:44536461:G:A	0	-1.91143	0.182772	3.08364e-200	-1.69912	-0.194096
44536637	chr19:44536637:T:G	0	-3.51475	-2.78539	8.54653e-202	-2.86906	-2.60991
44536767	chr19:44536767:A:C	0	-1.38703	-2.64815	3.85561e-201	-2.5005	-1.47189
44536851	chr19:44536851:G:A	0	-1.03783e-08	-1.34118	3.88916e-200	-1.03783e-08	-1.66114
44536958	chr19:44536958:ACTT:A	0	-1.03783e-08	-3.11703	9.25194e-201	-1.03783e-08	-3.09708
44537027	chr19:44537027:G:A	0	-1.03783e-08	-2.96954	9.11288e-201	-1.03783e-08	-3.11222
44537330	chr19:44537330:C:T	0	8.85762	-2.27515e-08	8.57783e-200	-0.870147	-2.27515e-08
44537640	chr19:44537640:A:G	0	-3.21815	-2.10603	3.21849e-201	-3.13211	-1.02089
44537651	chr19:44537651:T:C	0	-1.92539	-2.98731	3.0815e-202	-3.41619	-3.0829
44537872	chr19:44537872:G:A	0	-2.27046	-3.09604	5.50604e-202	-3.14607	-2.77258
44537951	chr19:44537951:A:T	0	-1.3626	-2.89409	6.10362e-202	-2.75319	-3.06243
44538067	chr19:44538067:C:T	0	-3.31042	-2.5178	2.68763e-202	-3.53874	-3.0971
44538194	chr19:44538194:A:G	0	-2.73288	-1.35951	4.42645e-202	-3.52819	-2.60871
44538275	chr19:44538275:G:A	0	-1.03783e-08	-2.97467	9.06646e-201	-1.03783e-08	-3.11733
44538566	chr19:44538566:C:G	0	-0.88833	-2.85231	4.51672e-201	-1.21088	-2.60325
44538778	chr19:44538778:T:C	0	-3.52336	-3.05468	6.65304e-202	-2.61471	-3.11471
44538800	chr19:44538800:C:G	0	-1.03783e-08	-3.11036	9.32501e-201	-1.03783e-08	-3.08921
44538994	chr19:44538994:A:G	0	-1.03783e-08	-3.0165	9.13251e-201	-1.03783e-08	-3.11007
44539082	chr19:44539082:T:G	0	-2.10214	-2.84714	6.60144e-202	-3.3324	-2.40481
44539272	chr19:44539272:T:A	0	-3.02476	-2.84053	3.48788e-202	-3.32364	-3.05157
44539344	chr19:44539344:C:T	0	-1.03783e-08	-3.00182	1.19709e-200	-1.03783e-08	-2.83944
44539629	chr19:44539629:C:T	0	-2.02696	-2.26525	3.45458e-201	-1.33928	-2.74294
44539657	chr19:44539657:A:G	0	-1.89786	-2.33172	3.8572e-201	-1.18511	-2.78686
44539709	chr19:44539709:A:G	0	-1.88398	-1.73545	4.71724e-201	-1.20158	-2.56911
44539823	chr19:44539823:G:C	0	-2.11515	-3.10638	2.77884e-202	-3.52081	-3.08165
44540010	chr19:44540010:GA:G	0	-2.17592	-2.21054	7.49885e-202	-2.82566	-2.78409
44540012	chr19:44540012:A:G	0	-2.17302	-2.21318	7.48099e-202	-2.82592	-2.78622
44540434	chr19:44540434:A:G	0	-2.51311	-2.16665	6.74494e-201	-1.52425	-1.88887
44540567	chr19:44540567:T:C	0	-2.44966	-2.18186	7.28259e-201	-1.44313	-1.89329
44540600	chr19:44540600:A:G	0	-2.4877	-2.17976	6.2049e-201	-1.60992	-1.88666
44540845	chr19:44540845:G:C	0	-1.48476	-1.86081	2.63751e-200	-0.60772	-1.44177
44541394	chr19:44541394:T:C	0	-1.03783e-08	-0.667071	8.71796e-200	-1.03783e-08	-0.853942
44541767	chr19:44541767:C:T	0	-3.51113	-3.10123	5.10451e-202	-3.04349	-2.95089
44541976	chr19:44541976:T:C	0	-2.68695	-2.96753	2.06857e-201	-1.70088	-2.89418
44542206	chr19:44542206:C:A	0	-1.03783e-08	-2.53861	1.37479e-200	-1.03783e-08	-2.70102
44542365	chr19:44542365:C:T	0	-2.36484	-2.5466	4.83444e-201	-1.2242	-2.52195
44542441	chr19:44542441:C:T	0	-2.96347	-3.11564	3.59588e-202	-3.36291	-2.9818
44542497	chr19:44542497:C:A	0	-1.03783e-08	-0.4402	1.1262e-199	-1.03783e-08	-0.597895
44542743	chr19:44542743:C:T	0	-2.42808	-3.05839	7.37544e-202	-2.85697	-2.76938
44542756	chr19:44542756:C:T	0	-1.4389	-2.50225	4.7218e-202	-3.29533	-2.77698
44543035	chr19:44543035:C:T	0	-3.50108	-3.10672	8.87028e-202	-2.32444	-3.11735
44543192	chr19:44543192:A:G	0	-1.62742	-2.27515e-08	2.73644e-200	-2.01267	-2.27515e-08
44544202	chr19:44544202:C:CCATCCAT	0	-1.03783e-08	-3.07909	9.20316e-201	-1.03783e-08	-3.10237
44544328	chr19:44544328:T:C	0	-2.99279	-2.68387	2.71046e-202	-3.52783	-3.09955
44544384	chr19:44544384:C:T	0	-3.01825	-2.68383	2.69868e-202	-3.53171	-3.10002
44544498	chr19:44544498:C:T	0	-2.85565	-3.11392	3.33931e-202	-3.33892	-3.07981
44544634	chr19:44544634:A:G	0	-3.01337	-2.67392	2.70282e-202	-3.53197	-3.09823
44544784	chr19:44544784:T:C	0	-3.54553	-2.99759	4.67424e-202	-3.52395	-2.55848
44544811	chr19:44544811:T:C	0	-3.00895	-2.72031	2.68428e-202	-3.53144	-3.10565
44544863	chr19:44544863:G:A	0	-3.50603	-2.27515e-08	2.36785e-200	-2.15734	-2.27515e-08
44544871	chr19:44544871:T:G	0	-3.00842	-2.73667	2.67908e-202	-3.53071	-3.10831
44545032	chr19:44545032:C:T	0	-1.92037	-2.20577	4.93514e-202	-3.37137	-2.65675
44545217	chr19:44545217:G:A	0	-1.03783e-08	-3.05284	9.95446e-201	-1.03783e-08	-3.02389
44545225	chr19:44545225:C:G	0	-3.00576	-2.80615	2.66515e-202	-3.52828	-3.11596
44545280	chr19:44545280:AG:A	0	-1.03783e-08	-2.88965	1.07146e-200	-1.03783e-08	-2.9503
44545295	chr19:44545295:C:T	0	-1.03783e-08	-1.454	1.8373e-199	-1.03783e-08	-0.108446
44545298	chr19:44545298:C:T	0	-2.9721	-2.76548	2.70074e-202	-3.52283	-3.10814
44545946	chr19:44545946:G:T	0	-1.03783e-08	-3.10542	9.61054e-201	-1.03783e-08	-3.05905
44546109	chr19:44546109:T:C	0	-1.03783e-08	-2.72688	3.61133e-200	-1.03783e-08	-1.73525
44546141	chr19:44546141:T:C	0	-2.97404	-2.83436	2.68969e-202	-3.51792	-3.11715
44547413	chr19:44547413:T:C	0	-3.39291	-3.10182	2.01601e-201	-1.5434	-3.0774
44547422	chr19:44547422:T:C	0	-3.52397	-2.27515e-08	1.06119e-200	-2.95993	-2.27515e-08
44547457	chr19:44547457:A:G	0	-1.03783e-08	-2.5821	1.17231e-200	-1.03783e-08	-2.86035
44547487	chr19:44547487:C:A	0	-1.03783e-08	-2.56972	1.5069e-200	-1.03783e-08	-2.60927
44547835	chr19:44547835:T:C	0	-2.17795	-2.27515e-08	6.5376e-201	-3.44434	-2.27515e-08
44548138	chr19:44548138:G:A	0	-3.09367	-3.10934	3.62469e-202	-3.54169	-2.79504
44548307	chr19:44548307:T:C	0	-1.03783e-08	-2.34695	1.61707e-200	-1.03783e-08	-2.53871
44548361	chr19:44548361:T:C	0	-1.03783e-08	-3.11237	9.06628e-201	-1.03783e-08	-3.11735
44548723	chr19:44548723:T:C	0	-1.03783e-08	-3.07513	9.54742e-201	-1.03783e-08	-3.06564
44548749	chr19:44548749:A:G	0	-3.50539	-2.44491	9.8897e-202	-3.54531	-1.7877
44548753	chr19:44548753:A:C	0	-2.90486	-3.11552	3.01377e-202	-3.43553	-3.08578
44549140	chr19:44549140:A:C	0	-1.03783e-08	-2.85521	1.25234e-200	-1.03783e-08	-2.79432
44549282	chr19:44549282:C:T	0	-3.52403	-3.0885	1.06879e-201	-2.44958	-2.80581
44549961	chr19:44549961:G:A	0	-1.03783e-08	-3.01268	9.94456e-201	-1.03783e-08	-3.02489
44550175	chr19:44550175:C:T	0	-1.03783e-08	-1.75397	7.9031e-200	-1.03783e-08	-0.952073
44550713	chr19:44550713:G:A	0	-1.03783e-08	-3.08571	9.38776e-201	-1.03783e-08	-3.08251
44550949	chr19:44550949:A:G	0	-1.03783e-08	-2.79426	1.35792e-200	-1.03783e-08	-2.71337
44551955	chr19:44551955:A:T	0	-1.03783e-08	-0.204369	1.49993e-199	-1.03783e-08	-0.311322
44552242	chr19:44552242:C:T	0	-1.03783e-08	-3.11677	9.8524e-201	-1.03783e-08	-3.0342
44552786	chr19:44552786:A:G	0	-1.03783e-08	-3.11098	9.60846e-201	-1.03783e-08	-3.05927
44552920	chr19:44552920:A:C	0	-2.94196	-3.10364	2.91854e-202	-3.43852	-3.1149
44553061	chr19:44553061:CTTT:C	0	-3.33911	-2.27515e-08	1.6012e-200	-2.54858	-2.27515e-08
44553192	chr19:44553192:G:A	0	-3.48339	-3.11716	4.52053e-202	-3.00091	-3.11495
44553904	chr19:44553904:G:A	0	-1.03783e-08	-0.927544	6.95135e-200	-1.03783e-08	-1.08039
44553995	chr19:44553995:G:T	0	-3.47438	-2.51225	4.86358e-202	-3.231	-2.81172
44554214	chr19:44554214:C:T	0	-2.83283	-2.94334	2.76476e-202	-3.49525	-3.11229
44554226	chr19:44554226:C:T	0	-3.41489	-3.09251	2.84691e-202	-3.54537	-3.0329
44554643	chr19:44554643:A:C	0	-1.03783e-08	-3.11322	9.30154e-201	-1.03783e-08	-3.09173
44554811	chr19:44554811:T:C	0	-3.45349	-2.27515e-08	8.63501e-201	-3.16609	-2.27515e-08
44554975	chr19:44554975:A:G	0	-3.50534	-3.06771	3.42977e-202	-3.54545	-2.84656
44555083	chr19:44555083:C:G	0	-3.19799	-3.09473	3.62158e-201	-0.939562	-3.09544
44555395	chr19:44555395:A:T	0	-3.39914	-2.95009	4.91595e-202	-2.92233	-3.10969
44555427	chr19:44555427:G:A	0	-3.32167	-2.27515e-08	1.6583e-200	-2.51354	-2.27515e-08
44555701	chr19:44555701:C:G	0	-1.03783e-08	-2.7881	9.42586e-201	-1.03783e-08	-3.07846
44555755	chr19:44555755:ATTAT:A	0	-1.03783e-08	-1.46136	1.24641e-199	-1.03783e-08	-0.496479
44555791	chr19:44555791:C:T	0	-3.26433	-2.27515e-08	2.66381e-200	-2.03957	-2.27515e-08
44555898	chr19:44555898:C:T	0	-3.41958	-2.99347	4.78368e-202	-2.96065	-3.09864
44556133	chr19:44556133:T:G	0	-1.03783e-08	-3.09145	9.19378e-201	-1.03783e-08	-3.10339
44557617	chr19:44557617:C:G	0	-1.03783e-08	-2.87274	1.04818e-200	-1.03783e-08	-2.97227
44557752	chr19:44557752:C:T	0	-2.26085	-2.84879	3.68899e-202	-3.4136	-2.90555
44557839	chr19:44557839:A:G	0	-3.49257	-2.27515e-08	4.382e-200	-1.54182	-2.27515e-08
44557875	chr19:44557875:A:G	0	-1.96145	-2.63672	4.81218e-202	-3.30066	-2.75269
44558347	chr19:44558347:G:A	0	-3.53549	-3.11726	2.70775e-202	-3.54302	-3.08536
44558889	chr19:44558889:A:T	0	-1.03783e-08	-3.11721	9.17391e-201	-1.03783e-08	-3.10555
44558923	chr19:44558923:C:A	0	-2.70238	-2.60718	3.31875e-201	-2.06268	-2.05964
44559361	chr19:44559361:T:C	0	-1.82497	-2.27515e-08	2.89796e-200	-1.95532	-2.27515e-08
44559546	chr19:44559546:C:T	0	-1.03783e-08	-3.02315	9.11068e-201	-1.03783e-08	-3.11247
44559986	chr19:44559986:C:T	0	-1.03783e-08	-3.10379	1.16747e-200	-1.03783e-08	-2.86449
44560571	chr19:44560571:G:A	0	-3.52823	-3.10946	2.81562e-202	-3.54515	-3.04417
44560653	chr19:44560653:T:C	0	-3.50798	-2.76394	7.56686e-202	-3.33187	-2.26885
44560876	chr19:44560876:T:G	0	-1.03783e-08	-2.87871	1.07321e-200	-1.03783e-08	-2.94867
44560901	chr19:44560901:A:G	0	-3.47663	-2.92293	1.5716e-201	-2.15957	-2.71025
44561014	chr19:44561014:A:T	0	-1.38844	-3.11507	3.23984e-202	-3.41482	-3.03415
44561113	chr19:44561113:C:T	0	-3.53107	-3.11476	2.76834e-202	-3.54241	-3.06384
44561286	chr19:44561286:G:T	0	-2.50772	-1.27243	4.10388e-201	-1.87696	-2.03302
44561302	chr19:44561302:G:A	0	-1.75016	-3.1173	4.29598e-202	-3.10544	-3.06138
44561681	chr19:44561681:A:G	0	-1.03783e-08	-2.8822	1.48566e-200	-1.03783e-08	-2.62347
44562058	chr19:44562058:G:A	0	-3.44433	-2.93233	4.36219e-202	-3.03853	-3.11299
44562369	chr19:44562369:C:T	0	-2.02321	-2.5329	3.54858e-202	-3.43662	-2.92133
44562468	chr19:44562468:C:T	0	-1.14577	-3.11732	3.36931e-202	-3.34999	-3.0598
44562530	chr19:44562530:G:C	0	-1.03783e-08	-2.90913	1.4673e-200	-1.03783e-08	-2.6359
44562811	chr19:44562811:G:A	0	-1.03783e-08	-2.96411	1.02945e-200	-1.03783e-08	-2.99031
44562839	chr19:44562839:T:G	0	-1.03783e-08	-2.32023	1.12171e-200	-1.03783e-08	-2.90447
44562840	chr19:44562840:G:A	0	-1.03783e-08	-0.627177	6.60893e-200	-1.03783e-08	-1.13091
44563172	chr19:44563172:G:A	0	-1.89337	-2.27515e-08	2.98143e-200	-1.92693	-2.27515e-08
44563241	chr19:44563241:G:A	0	-3.29103	-3.02912	2.79587e-202	-3.50472	-3.09164
44563435	chr19:44563435:G:T	0	-2.8625	-2.64251	5.36134e-202	-3.48905	-2.45624
44563589	chr19:44563589:T:A	0	-3.52422	-2.86166	4.81362e-202	-3.5441	-2.50895
44563975	chr19:44563975:C:T	0	-1.03783e-08	-2.89765	1.04768e-200	-1.03783e-08	-2.97275
44563979	chr19:44563979:CAT:C	0	-1.03783e-08	-2.92921	1.01842e-200	-1.03783e-08	-3.00108
44564362	chr19:44564362:G:A	0	-1.03783e-08	-2.98171	1.01905e-200	-1.03783e-08	-3.00046
44564469	chr19:44564469:C:A	0	-1.03783e-08	-2.40647	1.17859e-200	-1.03783e-08	-2.85501
44564743	chr19:44564743:T:C	0	-1.03783e-08	-2.62281	9.0744e-201	-1.03783e-08	-3.11646
44564832	chr19:44564832:A:G	0	-3.15909	-3.10951	4.00392e-202	-3.48434	-2.75288
44565317	chr19:44565317:C:T	0	-1.97676	-1.93968	2.65517e-201	-3.00221	-1.34319
44565341	chr19:44565341:G:A	0	0.26306	-2.47133	8.80243e-201	-0.0633313	-3.08355
44565365	chr19:44565365:G:A	0	-1.03783e-08	-2.76145	1.09371e-200	-1.03783e-08	-2.92975
44565601	chr19:44565601:C:T	0	-1.67062	-1.89783	3.57215e-201	-2.80314	-1.24561
44565619	chr19:44565619:C:T	0	-1.03783e-08	-2.94125	1.00354e-200	-1.03783e-08	-3.01579
44565896	chr19:44565896:G:A	0	-1.03783e-08	-2.75624	1.27611e-200	-1.03783e-08	-2.77551
44566822	chr19:44566822:C:A	0	-3.49954	-3.09653	3.86442e-202	-3.17459	-3.0981
44566824	chr19:44566824:A:G	0	-3.19497	-3.08865	4.22942e-202	-3.49589	-2.68654
44567095	chr19:44567095:A:G	0	-1.03783e-08	-1.75368	2.18509e-200	-1.03783e-08	-2.23767
44567106	chr19:44567106:A:G	0	-1.03783e-08	-2.87931	1.05051e-200	-1.03783e-08	-2.97005
44567329	chr19:44567329:G:A	0	-3.52332	-3.08237	3.6057e-202	-3.33983	-3.00215
44567811	chr19:44567811:T:C	0	-3.5186	-3.05551	5.48815e-202	-3.35816	-2.56375
44567824	chr19:44567824:T:G	0	-3.50238	-2.85331	3.89751e-202	-3.21419	-3.04996
44568110	chr19:44568110:G:A	0	-1.03783e-08	-2.45882	2.2575e-200	-1.03783e-08	-2.20507
44568197	chr19:44568197:G:A	0	-2.59848	-2.27515e-08	7.50484e-201	-3.30636	-2.27515e-08
44569210	chr19:44569210:A:G	0	-1.03783e-08	-2.91244	1.0404e-200	-1.03783e-08	-2.97972
44569653	chr19:44569653:A:C	0	-1.03783e-08	-1.65472	2.65627e-200	-1.03783e-08	-2.04241
44570500	chr19:44570500:C:T	0	-1.03783e-08	-2.12469	3.17815e-200	-1.03783e-08	-1.86303
44570746	chr19:44570746:T:C	0	-1.03783e-08	-3.0918	2.45325e-200	-1.03783e-08	-2.12191
44570927	chr19:44570927:T:G	0	-1.03783e-08	-3.06912	1.52269e-200	-1.03783e-08	-2.59885
44570931	chr19:44570931:T:G	0	-2.99556	-3.10839	3.92532e-202	-3.37556	-2.88149
44570965	chr19:44570965:GTT:G	0	-3.35674	-3.10618	1.65888e-201	-3.04888	-1.76689
44570977	chr19:44570977:A:G	0	-1.03783e-08	-3.11716	9.1643e-201	-1.03783e-08	-3.1066
44571518	chr19:44571518:G:A	0	-3.54101	-2.9367	2.62046e-202	-3.54419	-3.11696
44572356	chr19:44572356:G:T	0	-3.52218	-3.02336	3.90212e-202	-3.20606	-3.05692
44572595	chr19:44572595:G:A	0	-3.05931	-1.1198	1.54158e-201	-3.35812	-1.53099
44572689	chr19:44572689:A:T	0	-0.485986	-2.04774	3.87509e-202	-3.18146	-3.08846
44573229	chr19:44573229:G:A	0	-3.53094	-2.9355	3.62133e-202	-3.50676	-2.8309
44575111	chr19:44575111:T:C	0	-3.38113	-3.11729	2.15495e-201	-3.05156	-1.50258
44575144	chr19:44575144:C:T	0	-1.03783e-08	-2.8807	1.04086e-200	-1.03783e-08	-2.97928
44575305	chr19:44575305:A:C	0	-3.50676	-3.02677	4.75619e-202	-3.39126	-2.67379
44575324	chr19:44575324:T:C	0	-3.1743	-3.11561	2.43661e-201	-2.71848	-1.71282
44575408	chr19:44575408:T:G	0	-1.03783e-08	-2.8743	9.587e-201	-1.03783e-08	-3.06151
44575955	chr19:44575955:G:A	0	-1.03783e-08	-1.31087	6.53833e-200	-1.03783e-08	-1.14165
44575995	chr19:44575995:G:A	0	-3.20362	-3.07641	6.69594e-202	-3.41713	-2.30587
44576133	chr19:44576133:A:T	0	-3.53812	-3.10541	6.197e-202	-3.10454	-2.69589
44576357	chr19:44576357:C:T	0	-1.03783e-08	-2.94692	9.9257e-201	-1.03783e-08	-3.02679
44576669	chr19:44576669:G:A	0	-1.03783e-08	-2.79824	9.50117e-201	-1.03783e-08	-3.0705
44576981	chr19:44576981:T:A	0	-0.577181	-2.53115	1.97547e-201	-3.33161	-1.3095
44577121	chr19:44577121:A:G	0	-3.45056	-2.9715	1.34777e-201	-2.4663	-2.55716
44577250	chr19:44577250:A:G	0	-3.46004	-3.06087	1.80119e-201	-2.49111	-2.24235
44577344	chr19:44577344:C:G	0	-2.81889	-3.11239	6.77805e-202	-3.54297	-2.16784
44577422	chr19:44577422:A:G	0	-3.30205	-3.09464	6.6529e-202	-3.47087	-2.25857
44578309	chr19:44578309:CTCTCTCTCTCTCTCTCTCTCTCTCTCCT:C	0	-3.48351	-2.27515e-08	5.90936e-201	-3.54538	-2.27515e-08
44578506	chr19:44578506:C:T	0	-3.54309	-3.08946	6.20701e-202	-3.13778	-2.66104
44578507	chr19:44578507:G:A	0	-1.03783e-08	-2.05008	4.76463e-200	-1.03783e-08	-1.45811
44578584	chr19:44578584:G:A	0	-1.03783e-08	-2.98363	1.23479e-200	-1.03783e-08	-2.80843
44578681	chr19:44578681:G:A	0	-1.03783e-08	-2.41922	9.07893e-201	-1.03783e-08	-3.11596
44578722	chr19:44578722:T:C	0	-1.03783e-08	-2.60071	9.07957e-201	-1.03783e-08	-3.11589
44578873	chr19:44578873:C:T	0	-2.79083	-2.27515e-08	6.14883e-201	-3.50565	-2.27515e-08
44579439	chr19:44579439:A:G	0	-1.03783e-08	-3.10748	9.68996e-201	-1.03783e-08	-3.05082
44579515	chr19:44579515:A:G	0	-3.47908	-2.27515e-08	6.18286e-201	-3.50013	-2.27515e-08
44579608	chr19:44579608:A:G	0	-3.47009	-3.05014	3.27238e-202	-3.53535	-2.90363
44579651	chr19:44579651:G:A	0	-3.05398	-2.94703	4.93493e-202	-3.50907	-2.51909
44580049	chr19:44580049:G:A	0	-1.03783e-08	-3.05289	1.5812e-200	-1.03783e-08	-2.56115
44580103	chr19:44580103:C:T	0	-1.03783e-08	-3.08909	9.64242e-201	-1.03783e-08	-3.05574
44580222	chr19:44580222:AG:A	0	-1.03783e-08	-2.17917	2.6519e-200	-1.03783e-08	-2.04405
44580228	chr19:44580228:G:A	0	-1.03783e-08	-2.17917	2.6519e-200	-1.03783e-08	-2.04405
44580230	chr19:44580230:CAAG:C	0	-1.03783e-08	-2.17192	2.66788e-200	-1.03783e-08	-2.03805
44580437	chr19:44580437:C:A	0	-1.03783e-08	-2.34195	2.27724e-200	-1.03783e-08	-2.19637
44580591	chr19:44580591:C:T	0	-1.03783e-08	-2.16974	2.71444e-200	-1.03783e-08	-2.02074
44581170	chr19:44581170:A:G	0	-2.10777	-2.27515e-08	1.70376e-200	-2.48649	-2.27515e-08
44581573	chr19:44581573:T:C	0	-3.47046	-2.01721	6.64038e-202	-2.96012	-2.77121
44581791	chr19:44581791:A:T	0	-3.32537	-2.10497	4.03147e-202	-3.11321	-3.11716
44581815	chr19:44581815:TG:T	0	-1.03783e-08	-2.82885	1.00962e-200	-1.03783e-08	-3.00976
44582098	chr19:44582098:G:A	0	-1.03783e-08	-3.06616	9.40583e-201	-1.03783e-08	-3.08058
44582283	chr19:44582283:C:T	0	-1.03783e-08	-3.02677	2.49172e-200	-1.03783e-08	-2.10635
44582456	chr19:44582456:C:A	0	-1.03783e-08	-2.41781	1.37675e-200	-1.03783e-08	-2.6996
44582736	chr19:44582736:GGAA:G	0	-1.03783e-08	-2.42706	1.34147e-200	-1.03783e-08	-2.72557
44582814	chr19:44582814:G:A	0	-3.35785	-2.27515e-08	1.08262e-200	-2.93995	-2.27515e-08
44582868	chr19:44582868:G:A	0	-1.03783e-08	-2.99194	1.00749e-200	-1.03783e-08	-3.01187
44582886	chr19:44582886:A:T	0	3.32294	-2.27515e-08	1.09774e-200	-2.92608	-2.27515e-08
44582960	chr19:44582960:G:A	0	-1.03783e-08	-2.9758	9.12008e-201	-1.03783e-08	-3.11143
44583087	chr19:44583087:C:T	0	-3.49737	-2.61757	8.74535e-202	-3.07903	-2.37695
44583602	chr19:44583602:C:T	0	-1.03783e-08	-3.03082	1.96716e-200	-1.03783e-08	-2.34274
44583633	chr19:44583633:A:G	0	-2.58579	-2.31353	3.05914e-200	-3.41493	1.51373
44583687	chr19:44583687:A:G	0	-3.16307	-3.0289	5.63893e-202	-3.20582	-2.68899
44583694	chr19:44583694:C:T	0	-1.03783e-08	-2.26635	9.19023e-201	-1.03783e-08	-3.10377
44583855	chr19:44583855:A:G	0	-1.03783e-08	-2.40113	4.11662e-200	-1.03783e-08	-1.6043
44583902	chr19:44583902:C:T	0	-3.4473	-2.27515e-08	5.93144e-201	-3.54165	-2.27515e-08
44583908	chr19:44583908:A:G	0	-3.4534	-2.27515e-08	5.92352e-201	-3.54298	-2.27515e-08
44584052	chr19:44584052:G:A	0	-2.79273	-2.27515e-08	5.90892e-201	-3.54545	-2.27515e-08
44584260	chr19:44584260:C:T	0	-1.03783e-08	-2.69548	1.16403e-200	-1.03783e-08	-2.86744
44584360	chr19:44584360:G:A	0	-3.5109	-2.20298	4.26454e-201	-3.51065	-0.360928
44584588	chr19:44584588:G:A	0	-1.03783e-08	-1.54251	1.57244e-200	-1.03783e-08	-2.5667
44584766	chr19:44584766:C:T	0	-3.45961	-2.27515e-08	5.93309e-201	-3.54137	-2.27515e-08
44584958	chr19:44584958:T:A	0	-1.03783e-08	-3.06622	9.28213e-201	-1.03783e-08	-3.09382
44584972	chr19:44584972:G:A	0	-1.03783e-08	-2.98827	9.63794e-201	-1.03783e-08	-3.05621
44585198	chr19:44585198:G:A	0	-1.03783e-08	-3.11171	1.17042e-200	-1.03783e-08	-2.86196
44585212	chr19:44585212:T:C	0	-1.03783e-08	-2.71569	9.0676e-201	-1.03783e-08	-3.11721
44585535	chr19:44585535:G:A	0	-1.03783e-08	-2.19521	9.18933e-201	-1.03783e-08	-3.10387
44585589	chr19:44585589:A:G	0	-1.03783e-08	-3.00332	9.22918e-201	-1.03783e-08	-3.09954
44585608	chr19:44585608:G:A	0	-3.22731	-3.08242	5.95881e-202	-3.421	-2.41863
44585614	chr19:44585614:G:A	0	-1.03783e-08	-2.35819	2.77785e-200	-1.03783e-08	-1.99765
44585666	chr19:44585666:T:A	0	-3.22748	-3.07964	6.0147e-202	-3.4211	-2.40919
44585873	chr19:44585873:T:C	0	-1.03783e-08	0.203709	2.75816e-199	-1.03783e-08	0.29782
44586181	chr19:44586181:T:C	0	-1.03783e-08	-3.01466	9.28902e-201	-1.03783e-08	-3.09308
44586395	chr19:44586395:G:C	0	-2.34695	-2.27515e-08	1.32087e-200	-2.74104	-2.27515e-08
44586989	chr19:44586989:G:A	0	-3.48285	-2.27515e-08	5.96126e-201	-3.53663	-2.27515e-08
44587084	chr19:44587084:G:A	0	-1.03783e-08	-2.79495	1.77814e-200	-1.03783e-08	-2.44376
44587232	chr19:44587232:G:A	0	-3.54503	-2.28868	9.33343e-202	-3.53389	-1.857
44587785	chr19:44587785:C:A	0	-3.54556	-2.26797	9.57614e-202	-3.53372	-1.8315
44587824	chr19:44587824:G:A	0	-3.54439	-2.26144	9.7863e-202	-3.51862	-1.82489
44588027	chr19:44588027:T:C	0	-1.03783e-08	-3.10676	1.21286e-200	-1.03783e-08	-2.82635
44588052	chr19:44588052:C:T	0	-1.03783e-08	-3.11304	1.48931e-200	-1.03783e-08	-2.62101
44588091	chr19:44588091:T:TG	0	-3.54557	-2.27531	9.46799e-202	-3.52749	-1.84909
44588158	chr19:44588158:G:T	0	-3.49155	-0.292021	9.16672e-201	-3.53129	0.424953
44588648	chr19:44588648:A:C	0	-1.03783e-08	-2.7624	2.39207e-200	-1.03783e-08	-2.14717
44589042	chr19:44589042:G:A	0	-1.03783e-08	-3.11178	9.22388e-201	-1.03783e-08	-3.10012
44589044	chr19:44589044:G:A	0	-1.03783e-08	-2.62512	9.08108e-201	-1.03783e-08	-3.11572
44589611	chr19:44589611:C:T	0	-3.54459	-2.42784	7.95454e-202	-3.53518	-2.01557
44589620	chr19:44589620:A:G	0	-3.54527	-2.44147	7.8305e-202	-3.53296	-2.03351
44589667	chr19:44589667:T:G	0	-1.03783e-08	-3.09829	9.07795e-201	-1.03783e-08	-3.11606
44589708	chr19:44589708:G:A	0	-3.54554	-2.42186	8.0776e-202	-3.52802	-2.00739
44590059	chr19:44590059:G:A	0	-1.03783e-08	-3.01821	9.12427e-201	-1.03783e-08	-3.11098
44590474	chr19:44590474:G:A	0	-1.03783e-08	-2.43116	2.1807e-200	-1.03783e-08	-2.23968
44590540	chr19:44590540:T:A	0	-3.53621	-1.30198	2.57983e-201	-2.89383	-1.48036
44590619	chr19:44590619:C:T	0	-1.03783e-08	-2.94701	9.1586e-201	-1.03783e-08	-3.10722
44590638	chr19:44590638:G:A	0	-3.54548	-2.42188	7.97295e-202	-3.53111	-2.01734
44590836	chr19:44590836:A:G	0	-3.32359	-3.03671	7.32999e-202	-3.44931	-2.18322
44590891	chr19:44590891:CTTT:C	0	-1.03783e-08	-2.92614	1.03266e-200	-1.03783e-08	-2.98719
44591022	chr19:44591022:T:C	0	-3.54551	-2.32979	8.72083e-202	-3.52599	-1.93279
44591242	chr19:44591242:C:T	0	-2.51543	-2.85259	1.44583e-201	-2.12801	-2.82521
44591370	chr19:44591370:C:T	0	-3.36972	-2.78458	3.04888e-202	-3.40391	-3.10581
44591426	chr19:44591426:G:A	0	-3.4768	-2.27515e-08	5.94675e-201	-3.53907	-2.27515e-08
44591433	chr19:44591433:T:C	0	-1.03783e-08	-3.06103	9.79884e-201	-1.03783e-08	-3.03965
44591503	chr19:44591503:C:T	0	-1.03783e-08	-2.5832	1.98049e-200	-1.03783e-08	-2.33598
44591511	chr19:44591511:T:G	0	-3.42018	-2.26101	2.63957e-202	-3.54533	-3.10855
44591623	chr19:44591623:G:A	0	-3.53029	-3.09423	2.66651e-202	-3.53828	-3.10545
44591641	chr19:44591641:C:T	0	-1.03783e-08	-3.09643	9.29484e-201	-1.03783e-08	-3.09245
44591886	chr19:44591886:A:G	0	-1.03783e-08	-2.97862	1.04102e-200	-1.03783e-08	-2.97913
44591974	chr19:44591974:A:G	0	-1.03783e-08	-2.9738	9.23637e-201	-1.03783e-08	-3.09876
44592250	chr19:44592250:C:T	0	-1.03783e-08	-3.11699	9.11146e-201	-1.03783e-08	-3.11238
44592441	chr19:44592441:A:G	0	-1.03783e-08	-2.27672	2.54545e-200	-1.03783e-08	-2.08502
44592479	chr19:44592479:C:G	0	-3.53989	-3.07462	8.9905e-202	-3.44979	-1.97854
44592515	chr19:44592515:C:T	0	-3.54554	-2.71355	4.53452e-201	-3.47001	-0.340181
44592516	chr19:44592516:A:G	0	-3.53841	-3.06929	8.76721e-202	-3.44348	-2.01
44592923	chr19:44592923:T:C	0	-1.03783e-08	-3.11295	1.15451e-200	-1.03783e-08	-2.87565
44592977	chr19:44592977:T:C	0	-3.5337	-2.99221	7.4801e-202	-3.45522	-2.15703
44593095	chr19:44593095:T:C	0	-1.03783e-08	-2.75814	2.85527e-200	-1.03783e-08	-1.97016
44593213	chr19:44593213:A:T	0	-3.52432	-3.11277	6.28455e-202	-3.50504	-2.28136
44593368	chr19:44593368:GA:G	0	-1.03783e-08	-2.60905	2.2089e-200	-1.03783e-08	-2.22683
44593705	chr19:44593705:G:A	0	-3.51096	-3.11652	5.76694e-202	-3.52034	-2.35201
44594109	chr19:44594109:A:T	0	-1.03783e-08	-1.28588	1.93174e-200	-1.03783e-08	-2.36091
44594288	chr19:44594288:C:T	0	-3.46657	-2.27515e-08	5.93559e-201	-3.54095	-2.27515e-08
44594448	chr19:44594448:T:C	0	-1.03783e-08	-2.87035	1.03485e-200	-1.03783e-08	-2.98507
44594649	chr19:44594649:A:G	0	-1.03783e-08	-3.11198	1.14487e-200	-1.03783e-08	-2.88404
44594737	chr19:44594737:G:A	0	-2.09522	-2.58442	4.00461e-201	-1.75055	-2.18392
44595103	chr19:44595103:G:A	0	-3.53578	-1.32918	2.70545e-201	-2.91963	-1.40702
44595105	chr19:44595105:C:T	0	-1.03783e-08	-2.84463	9.1163e-201	-1.03783e-08	-3.11185
44595269	chr19:44595269:T:C	0	-3.50516	-0.0454159	2.99623e-200	-3.52518	1.60321
44595307	chr19:44595307:G:A	0	-1.03783e-08	-3.11704	9.17966e-201	-1.03783e-08	-3.10492
44595344	chr19:44595344:G:A	0	-1.03783e-08	-1.58433	1.4214e-200	-1.03783e-08	-2.66769
44595566	chr19:44595566:C:T	0	-3.40579	-0.862963	4.71704e-201	-3.47948	-0.291252
44595918	chr19:44595918:C:T	0	-0.991556	-2.27515e-08	2.80028e-200	-1.98961	-2.27515e-08
44595998	chr19:44595998:T:C	0	-3.1188	-2.17429	3.91764e-202	-3.15355	-3.10546
44596125	chr19:44596125:G:A	0	-3.33728	-3.02784	3.08838e-202	-3.52535	-2.9715
44596170	chr19:44596170:T:C	0	-3.40907	-0.890861	2.71266e-201	-2.49655	-1.82743
44596240	chr19:44596240:G:A	0	-1.03783e-08	-2.49325	1.91218e-200	-1.03783e-08	-2.37108
44596341	chr19:44596341:G:T	0	-1.03783e-08	-2.83143	1.73969e-200	-1.03783e-08	-2.46562
44596356	chr19:44596356:G:A	0	-1.03783e-08	-0.542549	3.91989e-199	-1.03783e-08	0.649321
44597020	chr19:44597020:A:T	0	-3.51193	-2.06261	8.53917e-202	-2.8175	-2.66233
44597479	chr19:44597479:A:G	0	-3.51476	-1.98529	8.79411e-202	-2.82883	-2.62159
44597518	chr19:44597518:C:T	0	-2.44339	-2.27515e-08	6.77828e-201	-3.40819	-2.27515e-08
44597666	chr19:44597666:G:T	0	21.316	-2.27515e-08	1.73848e-199	-0.163729	-2.27515e-08
44597774	chr19:44597774:T:C	0	-3.50808	-2.16901	8.19358e-202	-2.79285	-2.7283
44597827	chr19:44597827:A:G	0	-3.50723	-1.99454	9.16429e-202	-2.79329	-2.61589
44597862	chr19:44597862:C:G	0	-3.37948	-2.82633	2.9075e-202	-3.46463	-3.09257
44598020	chr19:44598020:G:A	0	-3.43086	-3.07498	1.02193e-201	-3.10987	-2.19035
44598112	chr19:44598112:CAGCACTTTGGGA:C	0	-3.30651	-2.83724	2.72742e-202	-3.52806	-3.09308
44598177	chr19:44598177:G:T	0	-3.38216	-2.91926	4.64269e-202	-3.25098	-2.83822
44598212	chr19:44598212:G:A	0	-3.50755	-2.02734	8.85966e-202	-2.79508	-2.64791
44598274	chr19:44598274:G:T	0	-3.43447	-2.25129	1.05394e-201	-2.4943	-2.77508
44598595	chr19:44598595:G:C	0	-3.49332	-2.0066	9.57229e-202	-2.74169	-2.62394
44598816	chr19:44598816:G:A	0	-3.37407	-2.6677	4.18889e-202	-3.37651	-2.81556
44598849	chr19:44598849:T:C	0	-3.52921	-2.00634	9.2332e-202	-2.81755	-2.58414
44598935	chr19:44598935:A:G	0	-3.50733	-2.00727	9.08572e-202	-2.79373	-2.62407
44599108	chr19:44599108:C:T	0	-1.03783e-08	-3.0757	1.01472e-200	-1.03783e-08	-3.00471
44599605	chr19:44599605:C:T	0	-1.03783e-08	-2.73339	1.45919e-200	-1.03783e-08	-2.64145
44599734	chr19:44599734:G:A	0	-1.03783e-08	-3.07439	9.0689e-201	-1.03783e-08	-3.11706
44599954	chr19:44599954:T:C	0	-3.50533	-2.00594	9.18167e-202	-2.78203	-2.62526
44600266	chr19:44600266:C:T	0	-3.54068	-1.77325	2.2738e-201	-2.51518	-1.98528
44600310	chr19:44600310:G:A	0	-3.26979	-2.42854	2.70629e-202	-3.51607	-3.11285
44600383	chr19:44600383:C:T	0	-3.38996	-2.99478	4.28897e-202	-3.23766	-2.93079
44600559	chr19:44600559:C:T	0	-3.52225	-1.96293	8.67506e-202	-2.86644	-2.59761
44600640	chr19:44600640:C:T	0	-3.51694	-1.98378	8.81286e-202	-2.83992	-2.60836
44600701	chr19:44600701:G:A	0	-3.44848	-3.06423	7.27664e-202	-2.58443	-3.05539
44600845	chr19:44600845:G:C	0	-2.83628	-2.27515e-08	7.7046e-201	-3.2801	-2.27515e-08
44601012	chr19:44601012:A:G	0	-3.49412	-2.01373	9.61823e-202	-2.73538	-2.62545
44601112	chr19:44601112:C:T	0	-3.43144	-2.42248	2.61323e-201	-2.43142	-1.9299
44601244	chr19:44601244:C:T	0	-1.03783e-08	-3.03549	9.18826e-201	-1.03783e-08	-3.10399
44601326	chr19:44601326:C:T	0	-3.51512	-2.06731	8.45401e-202	-2.8325	-2.65735
44601462	chr19:44601462:G:GA	0	-3.50734	-2.09652	8.57813e-202	-2.79382	-2.68146
44601508	chr19:44601508:A:T	0	-3.50371	-2.16946	8.39577e-202	-2.77302	-2.72375
44601509	chr19:44601509:A:T	0	-3.50633	-2.05575	8.8085e-202	-2.79021	-2.65857
44601770	chr19:44601770:A:G	0	-3.43297	-2.27515e-08	6.53702e-201	-3.44443	-2.27515e-08
44601954	chr19:44601954:A:G	0	-1.03783e-08	-3.11266	9.07457e-201	-1.03783e-08	-3.11644
44602086	chr19:44602086:A:G	0	-1.03783e-08	-1.20736	2.07597e-200	-1.03783e-08	-2.2889
44602273	chr19:44602273:G:A	0	-3.54158	-2.10695	7.40283e-202	-2.92142	-2.70122
44602522	chr19:44602522:T:C	0	-1.03783e-08	-1.04805	1.88977e-200	-1.03783e-08	-2.38287
44602539	chr19:44602539:G:C	0	-1.03783e-08	-2.77794	2.13292e-200	-1.03783e-08	-2.26184
44602551	chr19:44602551:C:T	0	-1.03783e-08	-0.467118	1.0238e-199	-1.03783e-08	-0.693217
44602552	chr19:44602552:G:A	0	-3.45169	-2.71193	3.10512e-202	-3.44994	-3.0415
44602620	chr19:44602620:G:A	0	-1.03783e-08	-3.08466	9.11276e-201	-1.03783e-08	-3.11224
44602762	chr19:44602762:G:A	0	-1.03783e-08	-0.234289	1.01954e-199	-1.03783e-08	-0.697386
44602844	chr19:44602844:C:T	0	-1.03783e-08	-3.11732	9.30981e-201	-1.03783e-08	-3.09084
44602964	chr19:44602964:T:C	0	-3.1056	-2.42424	3.49184e-202	-3.26065	-3.11341
44603128	chr19:44603128:G:C	0	-1.03783e-08	-2.16277	2.7318e-200	-1.03783e-08	-2.01437
44603258	chr19:44603258:T:C	0	-1.03783e-08	-2.81876	1.28864e-200	-1.03783e-08	-2.76574
44603286	chr19:44603286:G:C	0	-1.03783e-08	-3.08454	9.11278e-201	-1.03783e-08	-3.11224
44603458	chr19:44603458:G:A	0	-1.03783e-08	-3.09011	9.12171e-201	-1.03783e-08	-3.11126
44603492	chr19:44603492:T:C	0	-1.03783e-08	-3.08457	9.11307e-201	-1.03783e-08	-3.1122
44603519	chr19:44603519:G:A	0	-1.03783e-08	-3.08851	9.10042e-201	-1.03783e-08	-3.11359
44603796	chr19:44603796:G:A	0	20.4137	-2.27515e-08	1.19454e-199	-0.538978	-2.27515e-08
44603838	chr19:44603838:G:A	0	-3.52616	-2.9951	9.55646e-202	-2.56741	-2.79987
44603941	chr19:44603941:T:C	0	-3.50212	-2.96162	3.14747e-202	-3.40049	-3.07741
44604267	chr19:44604267:A:G	0	-1.03783e-08	-3.09052	9.12155e-201	-1.03783e-08	-3.11127
44604413	chr19:44604413:A:T	0	-1.03783e-08	-1.75337	4.32321e-200	-1.03783e-08	-1.55533
44604724	chr19:44604724:A:G	0	-1.03783e-08	-1.92586	1.63251e-200	-1.03783e-08	-2.52921
44605030	chr19:44605030:A:G	0	5.65772	-2.86253	1.03913e-200	-0.0728218	-2.90812
44605102	chr19:44605102:C:T	0	-1.03783e-08	-3.0329	1.06432e-200	-1.03783e-08	-2.95699
44605276	chr19:44605276:C:T	0	-1.03783e-08	-3.09568	1.41476e-200	-1.03783e-08	-2.67237
44605341	chr19:44605341:C:T	0	-1.03783e-08	-3.10769	9.26208e-201	-1.03783e-08	-3.09598
44605729	chr19:44605729:CT:C	0	-1.03783e-08	-1.12982	4.31387e-200	-1.03783e-08	-1.55749
44605925	chr19:44605925:C:T	0	-1.03783e-08	-2.89345	9.20751e-201	-1.03783e-08	-3.10189
44606676	chr19:44606676:C:T	0	-2.44034	-3.09013	4.68162e-202	-3.17101	-2.90984
44606802	chr19:44606802:C:G	0	-2.05121	-3.10605	8.09519e-202	-2.47791	-3.05532
44607002	chr19:44607002:G:A	0	-2.13913	0.682416	2.56531e-200	-2.80843	0.731188
44607097	chr19:44607097:G:T	0	-0.740125	-1.34488	2.44846e-201	-1.62619	-2.80027
44607374	chr19:44607374:C:T	0	-1.03783e-08	-1.68007	2.20508e-200	-1.03783e-08	-2.22856
44608235	chr19:44608235:A:G	0	-1.03783e-08	-3.10977	9.08754e-201	-1.03783e-08	-3.11501
44609092	chr19:44609092:G:A	0	-2.84523	-2.27515e-08	5.92082e-201	-3.54344	-2.27515e-08
44609181	chr19:44609181:C:T	0	-1.03783e-08	-2.94828	1.12203e-200	-1.03783e-08	-2.90419
44609183	chr19:44609183:T:C	0	-1.03783e-08	-2.47101	3.53389e-200	-1.03783e-08	-1.75693
44609301	chr19:44609301:A:G	0	-1.03783e-08	-2.81434	9.66638e-201	-1.03783e-08	-3.05326
44609372	chr19:44609372:G:A	0	-1.03783e-08	-2.97702	1.18546e-200	-1.03783e-08	-2.84919
44609682	chr19:44609682:G:A	0	-2.12653	0.771515	3.02042e-200	-2.80796	0.894031
44609713	chr19:44609713:T:C	0	0.666974	-3.03331	1.11995e-201	-2.42781	-2.78082
44609730	chr19:44609730:G:A	0	-1.03783e-08	-2.69046	9.1468e-201	-1.03783e-08	-3.10851
44609799	chr19:44609799:T:G	0	-3.21488	-3.03627	3.45715e-202	-3.46289	-2.92116
44609821	chr19:44609821:AC:A	0	-1.03783e-08	-3.02397	9.54927e-201	-1.03783e-08	-3.06545
44609946	chr19:44609946:C:T	0	-1.03783e-08	-2.69	9.14772e-201	-1.03783e-08	-3.10841
44609973	chr19:44609973:T:C	0	-2.7771	-2.27515e-08	5.94653e-201	-3.53911	-2.27515e-08
44610001	chr19:44610001:T:C	0	-1.03783e-08	-3.07714	9.06631e-201	-1.03783e-08	-3.11735
44610209	chr19:44610209:G:A	0	-1.03783e-08	-3.11408	1.53241e-200	-1.03783e-08	-2.59249
44610676	chr19:44610676:G:A	0	-1.03783e-08	-2.62917	9.18763e-201	-1.03783e-08	-3.10406
44610965	chr19:44610965:G:A	0	-0.849174	-2.51837	1.40996e-201	-1.90228	-3.07607
44610979	chr19:44610979:C:G	0	-2.67825	-3.07547	4.82546e-202	-2.93691	-3.11368
44611110	chr19:44611110:A:G	0	-0.52224	-3.10797	1.48288e-201	-1.8441	-3.08383
44611228	chr19:44611228:G:A	0	-1.03783e-08	-2.89311	9.50974e-201	-1.03783e-08	-3.0696
44611380	chr19:44611380:T:C	0	-1.03783e-08	-2.86942	1.00648e-200	-1.03783e-08	-3.01287
44611457	chr19:44611457:T:C	0	-1.03783e-08	-3.0641	3.23674e-200	-1.03783e-08	-1.84476
44611734	chr19:44611734:A:G	0	-1.03783e-08	-2.90165	1.08834e-200	-1.03783e-08	-2.93468
44611862	chr19:44611862:T:C	0	-1.03783e-08	-3.07253	9.06635e-201	-1.03783e-08	-3.11734
44612024	chr19:44612024:T:G	0	-1.03783e-08	-3.09979	9.06643e-201	-1.03783e-08	-3.11733
44612083	chr19:44612083:T:C	0	-3.49648	-0.755631	2.08515e-201	-3.49479	-1.09228
44612177	chr19:44612177:T:C	0	-0.837185	-2.90457	1.362e-201	-1.98866	-3.0243
44612219	chr19:44612219:T:G	0	-1.03783e-08	-2.42515	1.62898e-200	-1.03783e-08	-2.53138
44612709	chr19:44612709:C:T	0	-2.47362	-2.77639	6.62189e-202	-2.71105	-3.02307
44612756	chr19:44612756:A:C	0	2.56343	-2.27515e-08	5.06282e-200	-1.3974	-2.27515e-08
44612821	chr19:44612821:C:T	0	-1.03783e-08	-2.84196	9.88771e-201	-1.03783e-08	-3.03062
44613026	chr19:44613026:T:C	0	-1.03783e-08	-2.93298	1.91772e-200	-1.03783e-08	-2.36819
44613168	chr19:44613168:A:T	0	-1.03783e-08	-3.09963	9.06639e-201	-1.03783e-08	-3.11734
44613413	chr19:44613413:G:A	0	-2.42336	-2.90129	6.52314e-202	-2.68526	-3.06388
44613466	chr19:44613466:G:A	0	-2.45512	-2.91262	6.42905e-202	-2.69643	-3.06724
44613609	chr19:44613609:T:TA	0	1.60763	-2.93375	9.18785e-202	-2.42752	-2.97909
44613623	chr19:44613623:G:A	0	-0.711144	-1.32231	2.32311e-201	-1.69471	-2.7843
44613637	chr19:44613637:G:A	0	-1.03783e-08	-2.61941	9.20567e-201	-1.03783e-08	-3.10209
44613847	chr19:44613847:C:T	0	-3.52998	-2.27515e-08	1.13382e-200	-2.89374	-2.27515e-08
44613853	chr19:44613853:C:T	0	-2.4984	-3.11073	4.4271e-202	-3.18129	-2.95546
44614178	chr19:44614178:T:C	0	-3.265	-2.27515e-08	4.15242e-200	-1.59564	-2.27515e-08
44614267	chr19:44614267:C:A	0	-2.60373	-1.91429	6.59903e-202	-2.68769	-3.04988
44614295	chr19:44614295:GC:G	0	-2.44732	-3.10719	4.62842e-202	-3.15304	-2.93925
44614536	chr19:44614536:T:C	0	-3.49622	-0.567916	2.38652e-201	-3.48735	-0.964725
44615036	chr19:44615036:T:C	0	-1.03783e-08	-2.61002	9.21598e-201	-1.03783e-08	-3.10097
44615214	chr19:44615214:G:A	0	-1.03783e-08	-1.57464	3.17071e-200	-1.03783e-08	-1.86537
44615448	chr19:44615448:A:G	0	-1.03783e-08	-2.40461	3.78636e-200	-1.03783e-08	-1.68792
44615799	chr19:44615799:G:A	0	-1.03783e-08	-2.21574	9.07456e-201	-1.03783e-08	-3.11644
44616126	chr19:44616126:A:AAGC	0	-2.60784	-3.10317	3.66298e-202	-3.25591	-3.07031
44616346	chr19:44616346:G:A	0	-2.46193	0.741036	2.23274e-200	-2.97599	0.759888
44616356	chr19:44616356:G:C	0	-3.49161	-2.27515e-08	5.91792e-201	-3.54393	-2.27515e-08
44616974	chr19:44616974:C:A	0	-2.44115	-3.10618	4.0694e-202	-3.15346	-3.06754
44617281	chr19:44617281:C:T	0	-2.58009	-3.04127	5.73562e-202	-2.77892	-3.09889
44617594	chr19:44617594:T:C	0	-3.54117	-3.07626	5.07988e-202	-3.26582	-2.73339
44617632	chr19:44617632:T:G	0	-1.03783e-08	-2.89175	1.009e-200	-1.03783e-08	-3.01037
44617725	chr19:44617725:A:G	0	-3.54533	-1.09787	1.34823e-201	-3.35922	-1.6639
44618334	chr19:44618334:G:A	0	-1.03783e-08	-3.10794	1.35932e-200	-1.03783e-08	-2.71234
44618371	chr19:44618371:A:G	0	-3.54114	-3.00727	2.64599e-202	-3.5454	-3.10605
44618415	chr19:44618415:G:A	0	-3.54459	-2.27515e-08	7.21919e-201	-3.34517	-2.27515e-08
44618484	chr19:44618484:C:T	0	-2.53298	-3.07865	3.76461e-202	-3.20644	-3.09241
44618590	chr19:44618590:G:C	0	-1.03783e-08	-2.65586	1.09177e-200	-1.03783e-08	-2.93153
44618835	chr19:44618835:C:T	0	-2.14304	-3.03713	3.60794e-202	-3.36661	-2.97475
44619400	chr19:44619400:G:A	0	1.53132	-2.27515e-08	2.56091e-200	-2.07896	-2.27515e-08
44619525	chr19:44619525:C:T	0	-1.03783e-08	-3.04988	1.05321e-200	-1.03783e-08	-2.96748
44619846	chr19:44619846:A:G	0	-1.03783e-08	-1.99172	1.09885e-200	-1.03783e-08	-2.92506
44619993	chr19:44619993:A:G	0	-3.5198	-2.62085	1.01222e-201	-3.39296	-1.91681
44620053	chr19:44620053:G:A	0	-1.03783e-08	-3.03902	9.2074e-201	-1.03783e-08	-3.10191
44620191	chr19:44620191:C:G	0	-1.03783e-08	-3.09813	1.08922e-200	-1.03783e-08	-2.93386
44620213	chr19:44620213:G:A	0	-1.23426	-3.03667	9.79383e-202	-2.22557	-3.11718
44620231	chr19:44620231:T:A	0	-1.03783e-08	-2.89888	1.01934e-200	-1.03783e-08	-3.00017
44620436	chr19:44620436:G:A	0	-1.03783e-08	-2.73848	9.45121e-201	-1.03783e-08	-3.07577
44620784	chr19:44620784:G:A	0	-1.03783e-08	-2.87327	1.15997e-200	-1.03783e-08	-2.87093
44620851	chr19:44620851:A:G	0	-1.03783e-08	-2.1594	1.75884e-200	-1.03783e-08	-2.45468
44620930	chr19:44620930:GAGTA:G	0	-1.03783e-08	-2.62751	5.89298e-200	-1.03783e-08	-1.24557
44620992	chr19:44620992:T:A	0	-1.03783e-08	-1.95319	1.76936e-200	-1.03783e-08	-2.44871
44621377	chr19:44621377:G:A	0	-2.35326	-1.75284	2.81523e-201	-2.91138	-1.37549
44621509	chr19:44621509:G:A	0	-3.03318	-1.70878	5.25386e-202	-3.45524	-2.5103
44621900	chr19:44621900:T:C	0	-3.54018	-3.11465	3.36454e-202	-3.50697	-2.90424
44621993	chr19:44621993:G:A	0	-1.03783e-08	-2.06199	1.57355e-200	-1.03783e-08	-2.566
44622072	chr19:44622072:A:G	0	-0.688816	-3.08984	8.28287e-202	-2.5815	-2.9288
44622149	chr19:44622149:G:C	0	-1.03783e-08	-2.90511	1.01303e-200	-1.03783e-08	-3.00638
44622201	chr19:44622201:G:A	0	-1.03783e-08	-2.256	1.14134e-200	-1.03783e-08	-2.88712
44622837	chr19:44622837:C:T	0	-2.2325	-1.65878	3.43007e-201	-2.78655	-1.30278
44622950	chr19:44622950:G:A	0	-1.03783e-08	-2.16758	1.10996e-200	-1.03783e-08	-2.915
44623001	chr19:44623001:C:T	0	-1.03783e-08	-2.16979	1.81815e-200	-1.03783e-08	-2.42151
44623056	chr19:44623056:A:G	0	-1.29332	-3.08463	1.80638e-201	-2.27963	-2.45096
44623160	chr19:44623160:C:T	0	-2.83055	-2.27515e-08	4.91356e-200	-1.42733	-2.27515e-08
44623176	chr19:44623176:G:C	0	-1.03783e-08	-2.21478	1.71542e-200	-1.03783e-08	-2.47967
44623493	chr19:44623493:C:T	0	-1.03783e-08	-2.94608	9.91536e-201	-1.03783e-08	-3.02783
44623679	chr19:44623679:T:C	0	-1.03783e-08	-3.07271	9.06757e-201	-1.03783e-08	-3.11721
44623697	chr19:44623697:G:A	0	-1.95875	-0.634594	9.02759e-201	-2.61489	-0.506735
44625006	chr19:44625006:A:G	0	-2.78321	-2.68866	7.50421e-202	-2.49357	-3.11547
44625022	chr19:44625022:G:A	0	-1.03783e-08	-3.11408	9.11895e-201	-1.03783e-08	-3.11156
44625115	chr19:44625115:C:T	0	-1.03783e-08	-3.06916	1.45904e-200	-1.03783e-08	-2.64155
44625222	chr19:44625222:G:T	0	-1.03783e-08	-1.60568	2.80075e-200	-1.03783e-08	-1.98944
44625305	chr19:44625305:G:T	0	-1.03783e-08	-2.13197	1.8538e-200	-1.03783e-08	-2.40209
44625528	chr19:44625528:G:A	0	-2.86103	-3.02644	7.84677e-202	-2.59329	-2.97111
44625735	chr19:44625735:C:T	0	-1.03783e-08	-2.70095	1.10603e-200	-1.03783e-08	-2.91855
44625792	chr19:44625792:C:T	0	-2.03693	-2.27515e-08	8.5989e-201	-3.17028	-2.27515e-08
44625859	chr19:44625859:T:A	0	-1.03783e-08	-3.00977	9.65454e-201	-1.03783e-08	-3.05448
44625918	chr19:44625918:G:A	0	-3.42955	-2.27515e-08	1.4488e-200	-2.64859	-2.27515e-08
44626011	chr19:44626011:T:C	0	-3.41518	-2.27515e-08	8.97021e-201	-3.128	-2.27515e-08
44626475	chr19:44626475:A:G	0	-2.63313	-2.83375	9.4169e-202	-2.26471	-3.11729
44626952	chr19:44626952:A:AAG	0	-1.03783e-08	-1.79111	1.25324e-200	-1.03783e-08	-2.7936
44627087	chr19:44627087:G:C	0	-1.03783e-08	-2.86308	9.41156e-201	-1.03783e-08	-3.07997
44627190	chr19:44627190:C:G	0	-1.03783e-08	-2.71797	1.18715e-200	-1.03783e-08	-2.84777
44627205	chr19:44627205:G:C	0	-1.03783e-08	-3.0903	9.11853e-201	-1.03783e-08	-3.1116
44627253	chr19:44627253:T:C	0	-2.50009	-2.66833	1.10257e-201	-2.25633	-2.96794
44627301	chr19:44627301:G:A	0	-1.03783e-08	-2.23633	1.06065e-200	-1.03783e-08	-2.96045
44627885	chr19:44627885:A:G	0	-1.03783e-08	-2.71683	1.23095e-200	-1.03783e-08	-2.81154
44627987	chr19:44627987:C:T	0	-1.03783e-08	-3.09519	1.06136e-200	-1.03783e-08	-2.95977
44628379	chr19:44628379:A:T	0	-0.677282	-3.11373	2.0858e-200	-0.448201	-1.83598
44628410	chr19:44628410:G:A	0	-1.03783e-08	-1.6159	1.35733e-200	-1.03783e-08	-2.71381
44628513	chr19:44628513:C:T	0	-2.12968	-0.759481	7.07651e-201	-2.73946	-0.625675
44628514	chr19:44628514:G:A	0	4.38674	-3.10768	3.04405e-201	-1.09859	-3.11013
44628686	chr19:44628686:T:A	0	-0.697622	-3.11476	2.0174e-200	-0.460633	-1.85689
44629048	chr19:44629048:A:G	0	-1.03783e-08	-0.921476	2.84929e-200	-1.03783e-08	-1.97226
44629351	chr19:44629351:A:G	0	-1.03783e-08	-1.05217	6.59076e-200	-1.03783e-08	-1.13366
44629389	chr19:44629389:C:T	0	-1.03783e-08	-2.88564	1.02245e-200	-1.03783e-08	-2.99713
44629426	chr19:44629426:G:A	0	-1.03783e-08	-2.87642	1.16528e-200	-1.03783e-08	-2.86637
44629463	chr19:44629463:G:T	0	-1.96255	0.107951	2.27447e-200	-2.60203	0.404453
44629644	chr19:44629644:T:TC	0	-1.03783e-08	-2.07404	1.61373e-200	-1.03783e-08	-2.54078
44630175	chr19:44630175:A:G	0	-2.34654	3.90049	1.03897e-200	-3.29757	0.316472
44630710	chr19:44630710:CACGTGTCATGG:C	0	3.41444	-3.112	1.49725e-201	-1.81368	-3.1046
44630810	chr19:44630810:C:A	0	-3.1927	-2.66299	6.44966e-202	-3.35366	-2.40681
44630995	chr19:44630995:T:C	0	-1.03783e-08	-2.80688	9.09324e-201	-1.03783e-08	-3.11438
44631381	chr19:44631381:A:C	0	27.7323	-2.27515e-08	2.77905e-200	-1.99722	-2.27515e-08
44631414	chr19:44631414:C:T	0	-3.21627	-3.11261	3.5641e-202	-3.34984	-3.00375
44631834	chr19:44631834:G:A	0	-1.03783e-08	-2.19922	2.40736e-200	-1.03783e-08	-2.1408
44631846	chr19:44631846:C:T	0	-2.21323	-3.09504	3.9288e-202	-3.24987	-3.00629
44631892	chr19:44631892:G:A	0	-1.03783e-08	0.325964	3.77321e-200	-1.03783e-08	-1.6914
44632064	chr19:44632064:C:T	0	-2.1655	-3.07542	4.21713e-202	-3.21829	-2.96706
44632141	chr19:44632141:G:A	0	-1.79067	-2.2236	3.49838e-202	-3.34286	-3.02934
44632540	chr19:44632540:C:T	0	7.03188	-3.1102	8.22994e-201	-0.101243	-3.11289
44632590	chr19:44632590:A:G	0	-3.38294	-2.82321	3.87158e-201	-1.16694	-2.80131
44632630	chr19:44632630:A:C	0	-1.03783e-08	-1.7025	1.2261e-200	-1.03783e-08	-2.81549
44633054	chr19:44633054:C:T	0	-1.03783e-08	-2.38084	2.19913e-200	-1.03783e-08	-2.23126
44633071	chr19:44633071:C:G	0	-1.03783e-08	2.66672	8.51837e-199	-1.03783e-08	1.42548
44633075	chr19:44633075:A:G	0	-2.42134	-3.05021	4.19738e-202	-3.22035	-2.96969
44633083	chr19:44633083:T:C	0	-2.47923	-3.07311	3.49489e-202	-3.26738	-3.10581
44633662	chr19:44633662:C:T	0	5.25903	-3.11601	5.07199e-201	-0.58327	-3.11491
44633685	chr19:44633685:T:C	0	-1.03783e-08	-2.00423	2.84361e-200	-1.03783e-08	-1.97425
44633722	chr19:44633722:T:G	0	-1.03783e-08	-3.09374	1.49813e-200	-1.03783e-08	-2.61511
44633930	chr19:44633930:A:G	0	-1.03783e-08	-2.60569	1.14401e-200	-1.03783e-08	-2.88479
44634700	chr19:44634700:T:C	0	-1.03783e-08	-2.38017	2.20201e-200	-1.03783e-08	-2.22996
44634946	chr19:44634946:C:T	0	-2.62774	-0.620815	8.96364e-202	-3.47091	-1.96041
44635094	chr19:44635094:A:G	0	-1.03783e-08	-2.67673	1.66707e-200	-1.03783e-08	-2.50826
44635139	chr19:44635139:G:A	0	-1.03783e-08	-2.83121	1.16476e-200	-1.03783e-08	-2.86682
44635974	chr19:44635974:T:C	0	-0.785395	-2.27515e-08	1.05958e-200	-2.96146	-2.27515e-08
44636288	chr19:44636288:G:A	0	-1.03783e-08	-3.109	1.03858e-200	-1.03783e-08	-2.98148
44636726	chr19:44636726:C:T	0	-1.03783e-08	-2.75985	9.34238e-201	-1.03783e-08	-3.08735
44636865	chr19:44636865:A:G	0	-2.58387	-0.340941	1.16272e-201	-3.45711	-1.71404
44637080	chr19:44637080:G:C	0	-1.03783e-08	-1.39648	1.22487e-200	-1.03783e-08	-2.81649
44637204	chr19:44637204:T:C	0	-1.03783e-08	-3.10763	9.93235e-201	-1.03783e-08	-3.02612
44637654	chr19:44637654:C:T	0	-1.03783e-08	-2.80674	1.19177e-200	-1.03783e-08	-2.84389
44638167	chr19:44638167:G:A	0	-3.04786	-2.59071	7.88713e-202	-3.35955	-2.19972
44638437	chr19:44638437:G:A	0	5.3639	-3.11666	4.56449e-201	-0.688194	-3.11541
44638668	chr19:44638668:C:T	0	-1.03783e-08	-2.36647	1.81084e-200	-1.03783e-08	-2.42554
44639386	chr19:44639386:T:C	0	-3.44793	-2.27515e-08	9.19328e-201	-3.10344	-2.27515e-08
44639534	chr19:44639534:G:C	0	0.879887	-2.27515e-08	1.93612e-200	-2.35864	-2.27515e-08
44639551	chr19:44639551:G:T	0	-2.96912	-2.53198	3.85823e-202	-3.27501	-2.99928
44639630	chr19:44639630:CT:C	0	5.40543	-3.11731	4.69242e-201	-0.659028	-3.11694
44639806	chr19:44639806:C:T	0	-1.03783e-08	-1.51865	5.75372e-200	-1.03783e-08	-1.26948
44640467	chr19:44640467:G:T	0	2.56421	-2.27515e-08	2.30017e-200	-2.18635	-2.27515e-08
44640642	chr19:44640642:A:C	0	-1.43299	-1.63822	1.32051e-201	-1.93111	-3.11279
44640757	chr19:44640757:T:C	0	-1.03783e-08	-2.36647	1.81084e-200	-1.03783e-08	-2.42554
44642047	chr19:44642047:G:A	0	-1.03783e-08	-1.69831	4.51667e-200	-1.03783e-08	-1.51155
44642312	chr19:44642312:A:G	0	-2.97638	-2.73075	3.8763e-202	-3.24082	-3.0288
44642317	chr19:44642317:C:T	0	1.20261	-2.11016	1.98664e-201	-1.87011	-2.76536
44642700	chr19:44642700:C:T	0	-2.50678	-2.25273	1.10727e-200	-1.50576	-1.41167
44642736	chr19:44642736:A:G	0	-1.03783e-08	-3.01211	1.88205e-200	-1.03783e-08	-2.38697
44642809	chr19:44642809:A:C	0	-1.03783e-08	-2.07172	1.37362e-200	-1.03783e-08	-2.70188
44643070	chr19:44643070:G:A	0	-1.03783e-08	-0.772131	5.57551e-200	-1.03783e-08	-1.30094
44643102	chr19:44643102:T:C	0	-2.30128	-1.85559	6.209e-202	-2.87414	-2.92436
44643325	chr19:44643325:C:G	0	-3.48589	-2.27515e-08	1.77869e-200	-2.44345	-2.27515e-08
44643329	chr19:44643329:A:G	0	-3.26214	-1.71071	3.2408e-202	-3.52746	-2.92122
44644040	chr19:44644040:G:T	0	-3.22077	-2.03441	2.9565e-202	-3.51279	-3.0277
44644096	chr19:44644096:C:T	0	8.78084	-2.27515e-08	1.41144e-200	-2.67472	-2.27515e-08
44644272	chr19:44644272:C:T	0	-1.03783e-08	2.29756	6.32683e-199	-1.03783e-08	1.12806
44644419	chr19:44644419:T:G	0	-2.30023	-1.65677	5.72821e-202	-2.91546	-2.96363
44644612	chr19:44644612:G:T	0	-1.03783e-08	-2.78258	9.35621e-201	-1.03783e-08	-3.08587
44644676	chr19:44644676:A:G	0	-1.03783e-08	-3.11708	9.52074e-201	-1.03783e-08	-3.06844
44644692	chr19:44644692:G:T	0	-2.86573	-2.27515e-08	6.21302e-201	-3.49527	-2.27515e-08
44644925	chr19:44644925:C:A	0	-1.03783e-08	-3.10024	9.84923e-201	-1.03783e-08	-3.03452
44645671	chr19:44645671:C:T	0	-2.90315	-0.968294	1.04843e-201	-3.06262	-2.212
44645842	chr19:44645842:A:G	0	5.77712	-3.10098	6.24449e-201	-0.373821	-3.11639
44645964	chr19:44645964:G:A	0	-2.35207	-2.0396	5.05987e-202	-2.95168	-3.05148
44646217	chr19:44646217:AC:A	0	-2.94675	-2.27515e-08	9.8711e-200	-0.729716	-2.27515e-08
44646342	chr19:44646342:T:C	0	-3.3211	-2.27278	4.52491e-199	3.57752	-2.78467
44646377	chr19:44646377:G:A	0	-1.03783e-08	-2.25971	1.59106e-200	-1.03783e-08	-2.55493
44646497	chr19:44646497:G:T	0	-1.03783e-08	-2.58868	1.05547e-200	-1.03783e-08	-2.96534
44646569	chr19:44646569:A:C	0	-1.03783e-08	-3.06178	1.10488e-200	-1.03783e-08	-2.91959
44646633	chr19:44646633:G:A	0	-1.03783e-08	-2.25971	1.59106e-200	-1.03783e-08	-2.55493
44646698	chr19:44646698:A:G	0	-1.03783e-08	3.30902	1.02627e-198	-1.03783e-08	1.61177
44647186	chr19:44647186:GC:G	0	-1.03783e-08	3.22234	1.01492e-198	-1.03783e-08	1.60066
44647342	chr19:44647342:G:A	0	5.78961	-3.09566	5.93183e-201	-0.429829	-3.11175
44648008	chr19:44648008:C:A	0	5.61481	-3.11133	5.58185e-201	-0.486345	-3.11605
44648225	chr19:44648225:T:C	0	2.01773	-2.27515e-08	7.37306e-201	-3.32408	-2.27515e-08
44648244	chr19:44648244:C:T	0	-1.03783e-08	-2.56943	1.66079e-200	-1.03783e-08	-2.51203
44648990	chr19:44648990:T:C	0	-2.45105	-2.18529	1.23725e-200	-1.44288	-1.36355
44649122	chr19:44649122:T:C	0	-1.16693	-1.69204	1.64056e-201	-1.71141	-3.11546
44649140	chr19:44649140:G:A	0	-1.03783e-08	-2.46632	1.14525e-200	-1.03783e-08	-2.88371
44649247	chr19:44649247:A:G	0	-1.03783e-08	-3.08122	1.13538e-200	-1.03783e-08	-2.89236
44649316	chr19:44649316:G:T	0	-1.03783e-08	-0.486683	2.78178e-200	-1.03783e-08	-1.99624
44649651	chr19:44649651:C:G	0	-2.51364	-2.51424	7.46136e-201	-1.52285	-1.78932
44649958	chr19:44649958:C:G	0	-1.03783e-08	-2.2933	1.54846e-200	-1.03783e-08	-2.58207
44650274	chr19:44650274:C:T	0	-1.03783e-08	-2.46531	1.14773e-200	-1.03783e-08	-2.88155
44650588	chr19:44650588:A:G	0	-3.17371	-2.27515e-08	6.48982e-201	-3.45168	-2.27515e-08
44650860	chr19:44650860:C:T	0	-1.03783e-08	-2.48192	1.13629e-200	-1.03783e-08	-2.89156
44651068	chr19:44651068:G:A	0	-1.79657	-1.44224	4.47807e-202	-3.26198	-2.86333
44651311	chr19:44651311:C:T	0	-1.03783e-08	-3.07469	1.65975e-200	-1.03783e-08	-2.51266
44651342	chr19:44651342:A:G	0	-3.49063	-2.27515e-08	1.04012e-200	-2.97999	-2.27515e-08
44652119	chr19:44652119:G:T	0	-2.93981	-2.27515e-08	1.00141e-199	-0.715336	-2.27515e-08
44652506	chr19:44652506:C:T	0	-1.03783e-08	-2.25936	1.59067e-200	-1.03783e-08	-2.55517
44652931	chr19:44652931:T:TA	0	27.5226	-2.27515e-08	2.58653e-200	-2.06901	-2.27515e-08
44653107	chr19:44653107:C:T	0	-1.03783e-08	3.33399	1.05036e-198	-1.03783e-08	1.63497
44653179	chr19:44653179:C:T	0	-1.03783e-08	-2.20324	2.88583e-200	-1.03783e-08	-1.95951
44653336	chr19:44653336:C:T	0	-1.03783e-08	-2.6272	1.09347e-200	-1.03783e-08	-2.92997
44653569	chr19:44653569:C:T	0	-2.45472	-2.3819	1.04022e-200	-1.4815	-1.4984
44653769	chr19:44653769:T:G	0	-1.03783e-08	-2.56121	1.4184e-200	-1.03783e-08	-2.6698
44654191	chr19:44654191:G:A	0	-1.03783e-08	-2.71543	9.06649e-201	-1.03783e-08	-3.11733
44654208	chr19:44654208:C:T	0	-1.03783e-08	-2.80724	9.15778e-201	-1.03783e-08	-3.10731
44654221	chr19:44654221:A:G	0	-1.03783e-08	-1.81882	1.01272e-200	-1.03783e-08	-3.00668
44654770	chr19:44654770:T:C	0	6.79822	-2.17668	2.54626e-201	-1.27009	-3.11719
44654880	chr19:44654880:C:G	0	-1.03783e-08	-3.02589	2.18794e-200	-1.03783e-08	-2.23637
44655170	chr19:44655170:A:T	0	-1.03783e-08	-2.5395	1.69237e-200	-1.03783e-08	-2.4932
44655380	chr19:44655380:C:T	0	-1.03783e-08	-3.01833	2.23918e-200	-1.03783e-08	-2.21322
44655382	chr19:44655382:C:T	0	-1.03783e-08	-2.54256	1.68699e-200	-1.03783e-08	-2.49638
44655484	chr19:44655484:GT:G	0	-3.28535	-2.45829	6.09476e-202	-3.06241	-2.75466
44655608	chr19:44655608:G:A	0	-1.03783e-08	-2.26824	1.46544e-200	-1.03783e-08	-2.63717
44656067	chr19:44656067:C:T	0	-1.03783e-08	-2.68576	1.66302e-200	-1.03783e-08	-2.51069
44656368	chr19:44656368:C:A	0	6.77768	-2.22473	2.51707e-201	-1.28278	-3.11604
44656577	chr19:44656577:A:G	0	-1.03783e-08	-2.54216	1.68836e-200	-1.03783e-08	-2.49557
44656878	chr19:44656878:TG:T	0	-1.03783e-08	-0.771564	5.57422e-200	-1.03783e-08	-1.30118
44656993	chr19:44656993:AATT:A	0	6.8508	-2.18009	2.61714e-201	-1.24259	-3.11724
44657123	chr19:44657123:G:A	0	-1.03783e-08	-3.03038	2.28732e-200	-1.03783e-08	-2.19195
44657255	chr19:44657255:G:A	0	-3.25669	-0.240255	4.43827e-201	-3.46991	-0.361743
44657614	chr19:44657614:A:G	0	-1.03783e-08	-3.08007	1.68961e-200	-1.03783e-08	-2.49483
44657628	chr19:44657628:T:C	0	-1.09909	-2.01996	1.74768e-201	-1.66365	-3.09998
44657717	chr19:44657717:G:A	0	-1.03783e-08	-2.26332	1.47031e-200	-1.03783e-08	-2.63385
44657802	chr19:44657802:G:A	0	-1.03783e-08	-1.59552	1.12761e-200	-1.03783e-08	-2.89922
44658298	chr19:44658298:T:A	0	-1.0007	-1.7529	1.89544e-201	-1.6721	-3.01037
44658490	chr19:44658490:A:C	0	-1.03783e-08	-3.03372	2.13244e-200	-1.03783e-08	-2.26206
44658627	chr19:44658627:A:G	0	-3.48451	-2.27515e-08	1.01337e-200	-3.00605	-2.27515e-08
44658697	chr19:44658697:C:T	0	-1.03783e-08	-3.06143	1.10351e-200	-1.03783e-08	-2.92083
44658770	chr19:44658770:G:A	0	-2.70359	-2.27515e-08	1.82568e-200	-2.41738	-2.27515e-08
44659067	chr19:44659067:A:C	0	-1.03783e-08	-2.88252	1.03177e-200	-1.03783e-08	-2.98806
44659101	chr19:44659101:C:T	0	-1.03783e-08	-2.87065	9.25345e-201	-1.03783e-08	-3.09692
44659396	chr19:44659396:G:A	0	-1.03783e-08	-2.44528	1.51021e-200	-1.03783e-08	-2.60708
44659679	chr19:44659679:G:A	0	-1.03783e-08	-3.01462	1.9949e-200	-1.03783e-08	-2.32874
44659687	chr19:44659687:G:A	0	8.83847	-2.48005	7.62622e-201	-0.177725	-3.1126
44660170	chr19:44660170:G:A	0	-1.03783e-08	-3.07442	1.72841e-200	-1.03783e-08	-2.47212
44660184	chr19:44660184:G:A	0	-1.03783e-08	-1.01883	1.51678e-200	-1.03783e-08	-2.60274
44660404	chr19:44660404:T:C	0	3.61172	-1.26446	1.7622e-201	-1.77841	-2.97693
44660451	chr19:44660451:T:C	0	-3.45511	-3.11286	3.35031e-202	-3.51468	-2.90076
44660642	chr19:44660642:C:T	0	-1.03783e-08	-0.695215	6.03676e-200	-1.03783e-08	-1.22146
44660831	chr19:44660831:G:A	0	-1.03783e-08	1.42632	2.24092e-199	-1.03783e-08	0.0901445
44661091	chr19:44661091:A:C	0	-1.03783e-08	3.23301	9.50931e-199	-1.03783e-08	1.53553
44661394	chr19:44661394:C:T	0	-1.03783e-08	-1.63203	1.12484e-200	-1.03783e-08	-2.90169
44661496	chr19:44661496:C:T	0	-1.03783e-08	-2.5784	1.48805e-200	-1.03783e-08	-2.62186
44661661	chr19:44661661:GC:G	0	-2.7216	-2.27515e-08	6.21093e-201	-3.4956	-2.27515e-08
44662261	chr19:44662261:T:G	0	-1.03783e-08	-3.03372	1.17339e-200	-1.03783e-08	-2.85943
44662346	chr19:44662346:C:G	0	-1.03783e-08	-2.58163	1.17664e-200	-1.03783e-08	-2.85666
44662645	chr19:44662645:A:C	0	-3.08975	-2.32261	8.82843e-199	4.28672	-2.82549
44662921	chr19:44662921:G:A	0	-1.03783e-08	-2.81697	9.75469e-201	-1.03783e-08	-3.04417
44663108	chr19:44663108:G:C	0	-1.03783e-08	-2.98641	9.29466e-201	-1.03783e-08	-3.09247
44663199	chr19:44663199:G:A	0	-3.43788	-2.94947	5.92287e-202	-3.16885	-2.67683
44663400	chr19:44663400:A:G	0	-1.03783e-08	-2.9666	5.18172e-200	-1.03783e-08	-1.37419
44663481	chr19:44663481:G:A	0	-1.03783e-08	-2.52182	1.34326e-200	-1.03783e-08	-2.72423
44663684	chr19:44663684:C:T	0	-2.39156	-2.27515e-08	1.12291e-198	1.70176	-2.27515e-08
44664149	chr19:44664149:AAATT:A	0	-1.03783e-08	-1.22837	3.69835e-200	-1.03783e-08	-1.71144
44664264	chr19:44664264:A:G	0	7.61405	-2.94315	1.0319e-200	-0.0520467	-2.93588
44664277	chr19:44664277:T:C	0	8.43211	-2.27515e-08	1.31019e-200	-2.74916	-2.27515e-08
44664357	chr19:44664357:C:T	0	-3.51537	-2.27515e-08	9.55954e-201	-3.06437	-2.27515e-08
44664826	chr19:44664826:A:T	0	-1.03783e-08	-3.11465	9.8225e-201	-1.03783e-08	-3.03724
44664963	chr19:44664963:T:C	0	-1.03783e-08	0.424128	7.92858e-200	-1.03783e-08	-0.948855
44666140	chr19:44666140:A:T	0	30.2128	-2.27515e-08	5.38652e-200	-1.33543	-2.27515e-08
44666174	chr19:44666174:G:A	0	-1.03783e-08	-3.0974	9.06629e-201	-1.03783e-08	-3.11735
44667076	chr19:44667076:C:G	0	-1.03783e-08	-3.10465	9.06941e-201	-1.03783e-08	-3.11701
44667417	chr19:44667417:T:C	0	-1.03783e-08	-3.11232	1.30502e-200	-1.03783e-08	-2.75311
44667465	chr19:44667465:C:G	0	-2.79645	-2.27515e-08	6.18511e-201	-3.49977	-2.27515e-08
44669202	chr19:44669202:C:T	0	-1.03783e-08	-2.96806	9.32829e-201	-1.03783e-08	-3.08886
44669250	chr19:44669250:C:T	0	22.4292	-2.27515e-08	1.90817e-200	-2.37318	-2.27515e-08
44669513	chr19:44669513:T:C	0	22.3871	-2.27515e-08	1.88452e-200	-2.38565	-2.27515e-08
44669555	chr19:44669555:TCA:T	0	-1.03783e-08	-0.798983	1.8431e-199	-1.03783e-08	-0.105294
44669809	chr19:44669809:C:T	0	-1.03783e-08	-3.02323	1.72386e-200	-1.03783e-08	-2.47476
44670046	chr19:44670046:G:A	0	-1.03783e-08	-3.09848	2.80253e-200	-1.03783e-08	-1.98881
44670413	chr19:44670413:G:A	0	-1.03783e-08	-2.33358	7.43595e-200	-1.03783e-08	-1.013
44670549	chr19:44670549:C:T	0	-1.03783e-08	-3.07362	9.33964e-201	-1.03783e-08	-3.08765
44670553	chr19:44670553:T:G	0	-1.03783e-08	-3.11016	1.30642e-200	-1.03783e-08	-2.75204
44670861	chr19:44670861:C:T	0	-1.03783e-08	-2.81739	1.02878e-200	-1.03783e-08	-2.99096
44671046	chr19:44671046:C:T	0	-1.03783e-08	-3.03614	9.098e-201	-1.03783e-08	-3.11386
44671859	chr19:44671859:C:G	0	-1.03783e-08	-3.06679	2.16805e-200	-1.03783e-08	-2.2455
44672570	chr19:44672570:C:T	0	-1.03783e-08	-3.10585	1.39363e-200	-1.03783e-08	-2.68742
44672756	chr19:44672756:C:T	0	1.31057	-3.0698	1.4666e-201	-1.83743	-3.10154
44673025	chr19:44673025:C:A	0	-1.03783e-08	-2.94293	9.44848e-201	-1.03783e-08	-3.07606
44673068	chr19:44673068:T:C	0	24.5588	-2.6267	7.4985e-201	-0.521714	-2.7855
44673167	chr19:44673167:C:T	0	-1.03783e-08	-0.353081	6.46911e-200	-1.03783e-08	-1.15229
44673285	chr19:44673285:A:G	0	-2.74611	-2.27515e-08	8.78328e-200	-0.846478	-2.27515e-08
44673405	chr19:44673405:C:A	0	-1.03783e-08	-2.33302	3.399e-200	-1.03783e-08	-1.79585
44673522	chr19:44673522:C:T	0	-3.22714	-2.27515e-08	6.3794e-201	-3.46884	-2.27515e-08
44674575	chr19:44674575:T:A	0	-1.03783e-08	-2.68297	9.95526e-201	-1.03783e-08	-3.02381
44674670	chr19:44674670:T:C	0	-1.03783e-08	-2.97357	2.57326e-200	-1.03783e-08	-2.07416
44674710	chr19:44674710:A:G	0	-1.03783e-08	-2.86878	9.81557e-201	-1.03783e-08	-3.03794
44674840	chr19:44674840:T:C	0	-1.03783e-08	-2.45422	2.88413e-200	-1.03783e-08	-1.9601
44675035	chr19:44675035:C:A	0	-1.03783e-08	-3.11255	1.15847e-200	-1.03783e-08	-2.87223
44675364	chr19:44675364:G:A	0	-1.03783e-08	-2.47561	5.39882e-200	-1.03783e-08	-1.33315
44675518	chr19:44675518:G:A	0	-1.03783e-08	-3.10157	9.07339e-201	-1.03783e-08	-3.11657
44675573	chr19:44675573:TCCAGGAATTTGAGA:T	0	-1.03783e-08	-3.09068	9.0665e-201	-1.03783e-08	-3.11733
44675709	chr19:44675709:C:T	0	-1.03783e-08	-2.93901	9.26829e-201	-1.03783e-08	-3.09531
44675893	chr19:44675893:C:T	0	-1.03783e-08	-3.11058	1.03998e-200	-1.03783e-08	-2.98013
44675905	chr19:44675905:G:C	0	-1.03783e-08	-2.79276	1.05718e-200	-1.03783e-08	-2.96372
44676295	chr19:44676295:C:T	0	-2.60124	-2.97086	2.95727e-201	-1.41103	-2.82662
44676359	chr19:44676359:C:T	0	29.9043	-2.27515e-08	5.12136e-200	-1.38591	-2.27515e-08
44676522	chr19:44676522:C:T	0	-1.03783e-08	-2.88707	2.38412e-200	-1.03783e-08	-2.1505
44676682	chr19:44676682:G:A	0	-1.03783e-08	-3.08979	1.00518e-200	-1.03783e-08	-3.01416
44677740	chr19:44677740:A:G	0	-3.45487	-2.27515e-08	6.41088e-201	-3.46392	-2.27515e-08
44677942	chr19:44677942:C:A	0	-1.03783e-08	-3.04617	9.43105e-201	-1.03783e-08	-3.07791
44677956	chr19:44677956:A:G	0	-1.58854	-2.85434	4.12824e-200	1.43382	-3.0353
44678225	chr19:44678225:G:A	0	-1.03783e-08	-2.86864	9.49781e-201	-1.03783e-08	-3.07085
44678556	chr19:44678556:A:G	0	-1.03783e-08	-3.1139	1.35125e-200	-1.03783e-08	-2.7183
44679059	chr19:44679059:C:T	0	-1.03783e-08	-0.277137	6.46459e-200	-1.03783e-08	-1.15299
44679197	chr19:44679197:G:T	0	-1.03783e-08	-0.310352	6.3006e-200	-1.03783e-08	-1.17868
44679279	chr19:44679279:C:T	0	-1.03783e-08	-2.94333	9.20444e-201	-1.03783e-08	-3.10223
44679410	chr19:44679410:A:G	0	-1.03783e-08	-3.01321	9.5807e-201	-1.03783e-08	-3.06216
44679916	chr19:44679916:C:T	0	-1.03783e-08	-2.9386	2.04578e-200	-1.03783e-08	-2.30355
44680063	chr19:44680063:A:G	0	-1.03783e-08	-0.280868	6.62719e-200	-1.03783e-08	-1.12815
44680547	chr19:44680547:C:T	0	-1.03783e-08	-3.09029	1.38806e-200	-1.03783e-08	-2.69142
44680613	chr19:44680613:C:G	0	23.4198	-3.1146	1.85816e-201	-1.69904	-3.00328
44680621	chr19:44680621:C:T	0	-1.03783e-08	-3.02338	6.41907e-200	-1.03783e-08	-1.16005
44680759	chr19:44680759:C:T	0	-1.03783e-08	-2.59752	1.37876e-200	-1.03783e-08	-2.69814
44680827	chr19:44680827:C:G	0	-1.03783e-08	-2.18992	8.45256e-200	-1.03783e-08	-0.884858
44680861	chr19:44680861:C:T	0	-1.03783e-08	0.0162738	8.30313e-200	-1.03783e-08	-0.902696
44681347	chr19:44681347:A:G	0	2.62503	-2.77466	3.11877e-201	-1.07227	-3.1122
44681620	chr19:44681620:C:T	0	-1.03783e-08	-2.37026	6.70485e-200	-1.03783e-08	-1.1165
44681636	chr19:44681636:A:G	0	-1.03783e-08	-3.1123	1.17618e-200	-1.03783e-08	-2.85705
44681759	chr19:44681759:G:A	0	-1.03783e-08	-2.45401	3.40894e-200	-1.03783e-08	-1.79293
44682075	chr19:44682075:T:G	0	-1.03783e-08	-2.97055	1.42245e-200	-1.03783e-08	-2.66695
44682538	chr19:44682538:G:A	0	-2.49263	-2.9698	3.62975e-201	-1.21161	-2.82114
44682687	chr19:44682687:G:T	0	-1.03783e-08	-2.53555	1.26375e-200	-1.03783e-08	-2.78524
44683357	chr19:44683357:C:T	0	-1.03783e-08	-3.06761	1.4072e-200	-1.03783e-08	-2.67772
44683601	chr19:44683601:G:T	0	23.4787	-3.10296	1.91338e-201	-1.63556	-3.03748
44683760	chr19:44683760:G:A	0	-1.03783e-08	-2.88405	1.84934e-200	-1.03783e-08	-2.4045
44683891	chr19:44683891:A:G	0	15.641	-3.11142	1.73926e-201	-1.73001	-3.03845
44685014	chr19:44685014:T:A	0	-1.03783e-08	-2.8361	1.18401e-200	-1.03783e-08	-2.85042
44685085	chr19:44685085:G:A	0	-1.03783e-08	-2.76997	9.61892e-201	-1.03783e-08	-3.05818
44685157	chr19:44685157:G:C	0	-1.09333	-2.38199	8.91118e-202	-2.64229	-2.7949
44685199	chr19:44685199:T:C	0	-3.54354	-2.2269	3.14435e-202	-3.49073	-2.98816
44685200	chr19:44685200:A:T	0	-1.03783e-08	-0.921745	1.42448e-200	-1.03783e-08	-2.66552
44685225	chr19:44685225:C:T	0	-1.03783e-08	-2.93008	1.07192e-200	-1.03783e-08	-2.94988
44685226	chr19:44685226:G:A	0	-1.03783e-08	-2.92127	9.27792e-201	-1.03783e-08	-3.09428
44685438	chr19:44685438:A:G	0	-2.32297	-2.08916	5.09091e-202	-3.2793	-2.71774
44685758	chr19:44685758:C:G	0	-3.54485	-1.21328	3.07117e-202	-3.44517	-3.05727
44685919	chr19:44685919:C:T	0	-3.54234	-1.23609	3.00907e-202	-3.4616	-3.06126
44685924	chr19:44685924:G:A	0	-1.03783e-08	-2.73755	9.73613e-201	-1.03783e-08	-3.04607
44686060	chr19:44686060:T:C	0	-3.54224	-1.24419	2.99891e-202	-3.46227	-3.06398
44686179	chr19:44686179:A:G	0	-3.54232	-1.64566	2.87454e-202	-3.4625	-3.1061
44686333	chr19:44686333:C:T	0	33.9916	-2.27515e-08	2.53593e-199	0.213819	-2.27515e-08
44686339	chr19:44686339:G:T	0	-3.5431	-1.21272	3.03988e-202	-3.45551	-3.05717
44686355	chr19:44686355:T:C	0	-3.54253	-1.19258	3.1189e-202	-3.45446	-3.03255
44686494	chr19:44686494:A:G	0	-3.54302	-1.11068	3.09774e-202	-3.47335	-3.02047
44686625	chr19:44686625:G:T	0	-1.03783e-08	-2.60347	1.20136e-200	-1.03783e-08	-2.83587
44686891	chr19:44686891:A:G	0	-3.5441	-1.23363	3.06224e-202	-3.44489	-3.06047
44687254	chr19:44687254:C:T	0	-3.54395	-1.23648	3.06122e-202	-3.44541	-3.06028
44687336	chr19:44687336:T:C	0	-3.54406	-1.30188	3.0337e-202	-3.44473	-3.06999
44687494	chr19:44687494:T:C	0	-3.54277	-1.19089	3.04766e-202	-3.45507	-3.05506
44687501	chr19:44687501:G:T	0	-3.54294	-1.17142	3.06205e-202	-3.4539	-3.05152
44687710	chr19:44687710:A:G	0	-3.54422	-1.22923	3.06568e-202	-3.44522	-3.05901
44687713	chr19:44687713:T:C	0	-3.54386	-1.24425	3.05065e-202	-3.44752	-3.06162
44687738	chr19:44687738:A:G	0	-3.5438	-1.26626	3.0434e-202	-3.44708	-3.06444
44687769	chr19:44687769:A:G	0	-3.54473	-1.28486	3.04404e-202	-3.44376	-3.06755
44687770	chr19:44687770:G:A	0	-1.03783e-08	-3.07109	9.2093e-201	-1.03783e-08	-3.1017
44687780	chr19:44687780:G:A	0	-1.03783e-08	-2.15051	1.94306e-200	-1.03783e-08	-2.35507
44687914	chr19:44687914:T:C	0	-3.54457	-1.23892	3.06464e-202	-3.44387	-3.0607
44688018	chr19:44688018:T:C	0	-1.03783e-08	-1.81301	2.98171e-200	-1.03783e-08	-1.92683
44688022	chr19:44688022:G:A	0	-1.03783e-08	-2.95759	1.08681e-200	-1.03783e-08	-2.93608
44688237	chr19:44688237:C:T	0	17.7657	-3.00639	1.5308e-200	0.523455	-3.11699
44688262	chr19:44688262:C:T	0	-1.03783e-08	-3.09692	9.40043e-201	-1.03783e-08	-3.08116
44688702	chr19:44688702:C:T	0	-1.03783e-08	-3.0936	1.01556e-200	-1.03783e-08	-3.00388
44689049	chr19:44689049:A:G	0	20.6028	-3.10922	7.63167e-200	2.1144	-3.10142
44689199	chr19:44689199:T:G	0	-1.03783e-08	-2.73255	1.40983e-200	-1.03783e-08	-2.67586
44689259	chr19:44689259:A:G	0	-1.03783e-08	-2.73316	1.41049e-200	-1.03783e-08	-2.67539
44689640	chr19:44689640:A:T	0	2.34415	-2.27515e-08	7.58822e-201	-3.29532	-2.27515e-08
44689794	chr19:44689794:G:A	0	-3.36736	-2.27515e-08	9.26056e-201	-3.09615	-2.27515e-08
44689853	chr19:44689853:C:A	0	-3.1678	-2.7681	5.07113e-202	-3.05459	-2.94634
44689995	chr19:44689995:A:G	0	-1.03783e-08	-2.87633	1.18618e-200	-1.03783e-08	-2.84859
44690262	chr19:44690262:G:A	0	-3.26643	-1.94115	1.87365e-201	-2.98629	-1.70774
44690429	chr19:44690429:T:A	0	-1.03783e-08	-1.73536	8.39271e-200	-1.03783e-08	-0.891964
44690630	chr19:44690630:G:T	0	-3.52826	-2.27515e-08	9.73997e-201	-3.04567	-2.27515e-08
44690695	chr19:44690695:T:C	0	21.3936	-1.81515	2.95462e-199	2.44353	-2.07691
44690881	chr19:44690881:G:A	0	-1.03783e-08	-3.01252	1.04985e-200	-1.03783e-08	-2.97068
44690939	chr19:44690939:C:G	0	-3.11445	-2.59694	4.58412e-202	-2.98476	-3.11713
44691055	chr19:44691055:C:T	0	-0.232153	-2.82849	3.8982e-202	-3.33347	-2.93051
44691412	chr19:44691412:C:G	0	-1.03783e-08	-2.0357	2.34007e-200	-1.03783e-08	-2.16915
44691846	chr19:44691846:A:G	0	-1.03783e-08	-3.10051	9.24559e-201	-1.03783e-08	-3.09777
44691968	chr19:44691968:A:C	0	-2.59634	-2.99921	1.40541e-201	-1.88124	-3.10034
44692043	chr19:44692043:T:G	0	21.3625	-2.86904	6.20019e-200	1.83543	-3.03018
44692096	chr19:44692096:C:A	0	-2.81043	-3.109	3.75418e-202	-3.40679	-2.89484
44692200	chr19:44692200:A:G	0	-1.03783e-08	-2.01167	1.62492e-200	-1.03783e-08	-2.53387
44692343	chr19:44692343:AG:A	0	-1.03783e-08	-2.97544	9.35925e-201	-1.03783e-08	-3.08555
44692569	chr19:44692569:G:A	0	3.32309	-3.05284	3.48535e-202	-3.32589	-3.05004
44692655	chr19:44692655:G:A	0	-1.03783e-08	-2.78356	1.54e-200	-1.03783e-08	-2.58755
44692792	chr19:44692792:A:G	0	-3.09795	0.833843	4.85847e-201	-3.53108	-0.210113
44692837	chr19:44692837:T:C	0	3.87853	-2.80284	4.62159e-202	-3.25381	-2.83995
44692865	chr19:44692865:A:G	0	-3.50253	0.673256	5.91161e-201	-2.89304	-0.651959
44692984	chr19:44692984:G:A	0	-3.4722	-2.53326	9.19301e-202	-3.54129	-1.86477
44693077	chr19:44693077:C:T	0	-1.03783e-08	-3.04436	9.26303e-201	-1.03783e-08	-3.09588
44693393	chr19:44693393:G:C	0	-3.31854	-2.11143	4.50449e-202	-3.53437	-2.58505
44693665	chr19:44693665:A:G	0	3.07985	-1.81949	2.13936e-201	-3.31782	-1.24358
44693688	chr19:44693688:T:A	0	1.22498	-2.27515e-08	1.00525e-200	-3.01409	-2.27515e-08
44693694	chr19:44693694:G:A	0	38.5647	-2.27515e-08	3.38194e-199	0.501705	-2.27515e-08
44694462	chr19:44694462:C:G	0	37.5144	-2.27515e-08	1.15468e-199	-0.572921	-2.27515e-08
44695207	chr19:44695207:C:T	0	24.753	-3.06005	4.74763e-199	3.79811	-2.95721
44695666	chr19:44695666:C:T	0	5.0514	-2.87548	9.45045e-202	-2.26167	-3.11677
44695812	chr19:44695812:A:G	0	-2.72439	-2.27515e-08	1.53457e-200	-2.59108	-2.27515e-08
44695856	chr19:44695856:TGACCCTGACCAAACAAGGTCATA:T	0	-1.03783e-08	-2.3636	1.84121e-200	-1.03783e-08	-2.4089
44696142	chr19:44696142:C:T	0	-1.03783e-08	-2.38673	1.11739e-200	-1.03783e-08	-2.90833
44696202	chr19:44696202:A:G	0	-1.03783e-08	-2.97608	9.1425e-201	-1.03783e-08	-3.10898
44696246	chr19:44696246:G:A	0	-3.47333	-2.72247	6.10239e-202	-3.54451	-2.27131
44696254	chr19:44696254:T:C	0	-2.7594	-2.86595	3.3529e-202	-3.46582	-2.94885
44696435	chr19:44696435:T:G	0	-1.03783e-08	-3.11701	9.07626e-201	-1.03783e-08	-3.11625
44696940	chr19:44696940:C:T	0	25.4846	-3.08087	7.25815e-199	4.12806	-2.86268
44697256	chr19:44697256:G:A	0	-3.36181	-2.79117	6.25583e-202	-3.10328	-2.6877
44697364	chr19:44697364:C:T	0	2.4711	-3.06945	3.06693e-202	-3.4386	-3.06522
44697435	chr19:44697435:T:C	0	-3.53348	-3.00697	2.9827e-202	-3.49902	-3.03265
44697501	chr19:44697501:G:A	0	-1.03783e-08	-3.07559	9.10807e-201	-1.03783e-08	-3.11275
44697668	chr19:44697668:C:T	0	-3.46142	-2.27515e-08	6.39984e-201	-3.46564	-2.27515e-08
44697757	chr19:44697757:A:G	0	4.71538	-2.77626	6.69773e-202	-2.61073	-3.112
44697871	chr19:44697871:G:T	0	-0.32806	-2.27515e-08	6.23801e-201	-3.49125	-2.27515e-08
44697973	chr19:44697973:GGTCAGGTGGGCAGGA:G	0	-1.03783e-08	-3.10007	9.08182e-201	-1.03783e-08	-3.11564
44698145	chr19:44698145:C:T	0	-2.35774	-1.83787	3.71508e-201	-1.71132	-2.29819
44698173	chr19:44698173:G:A	0	-1.03783e-08	-3.08414	1.15813e-200	-1.03783e-08	-2.87252
44698757	chr19:44698757:A:G	0	-3.47491	-2.57417	5.65386e-202	-3.31223	-2.57993
44698782	chr19:44698782:C:T	0	-3.52874	-0.891061	7.41567e-202	-2.50367	-3.11723
44699258	chr19:44699258:G:A	0	-1.03783e-08	-3.10449	9.10464e-201	-1.03783e-08	-3.11313
44699382	chr19:44699382:C:T	0	-3.53661	-2.27515e-08	5.95454e-201	-3.53776	-2.27515e-08
44699384	chr19:44699384:C:T	0	-1.03783e-08	-2.6453	9.20902e-201	-1.03783e-08	-3.10173
44699472	chr19:44699472:G:A	0	-1.03783e-08	0.0228929	8.48076e-199	-1.03783e-08	1.42106
44699677	chr19:44699677:A:G	0	-1.03783e-08	-2.99636	9.06834e-201	-1.03783e-08	-3.11712
44699739	chr19:44699739:G:A	0	-1.03783e-08	-0.088839	1.87706e-199	-1.03783e-08	-0.0870339
44699786	chr19:44699786:C:T	0	-3.54435	-2.27515e-08	1.09588e-200	-2.92777	-2.27515e-08
44699858	chr19:44699858:C:T	0	-1.03783e-08	-2.5217	2.4874e-200	-1.03783e-08	-2.10809
44699894	chr19:44699894:C:T	0	-1.03783e-08	-2.85524	2.90362e-200	-1.03783e-08	-1.95337
44699924	chr19:44699924:C:G	0	-2.41137	-3.10887	4.41841e-202	-3.02208	-3.11664
44700373	chr19:44700373:G:A	0	-1.03783e-08	-2.79929	1.55091e-200	-1.03783e-08	-2.58049
44700567	chr19:44700567:G:C	0	2.76203	-3.10266	2.96417e-202	-3.53887	-2.99903
44700787	chr19:44700787:CAAG:C	0	-1.03783e-08	-3.04533	1.96512e-200	-1.03783e-08	-2.34377
44701028	chr19:44701028:G:T	0	-1.03783e-08	-2.76284	1.25687e-200	-1.03783e-08	-2.7907
44701052	chr19:44701052:C:A	0	2.63517	-2.84873	5.65971e-202	-3.51802	-2.3731
44701353	chr19:44701353:C:G	0	-1.03783e-08	-2.90614	9.51757e-201	-1.03783e-08	-3.06877
44701904	chr19:44701904:G:A	0	2.60122	-2.39276	1.73687e-201	-1.65269	-3.11714
44702058	chr19:44702058:C:T	0	-1.03783e-08	-2.6468	1.66985e-200	-1.03783e-08	-2.50659
44702428	chr19:44702428:C:T	0	-1.03783e-08	-2.53463	1.57857e-200	-1.03783e-08	-2.56281
44702607	chr19:44702607:T:C	0	-1.93909	-2.9421	2.54825e-201	-3.30391	-1.0826
44702620	chr19:44702620:G:A	0	-2.09657	-2.27515e-08	6.0211e-201	-3.52664	-2.27515e-08
44702661	chr19:44702661:C:T	0	-3.48765	-0.980121	3.8071e-200	-3.52161	1.83915
44702670	chr19:44702670:C:T	0	-2.45416	-2.78432	4.86889e-202	-3.38199	-2.65965
44703240	chr19:44703240:C:A	0	-1.03783e-08	-2.63303	9.93379e-201	-1.03783e-08	-3.02597
44703425	chr19:44703425:G:A	0	-3.31611	-2.41531	1.03405e-201	-2.55257	-2.73586
44703545	chr19:44703545:C:T	0	-1.03783e-08	0.353414	6.16311e-200	-1.03783e-08	-1.20075
44704390	chr19:44704390:G:A	0	-1.03783e-08	-2.67122	3.39501e-200	-1.03783e-08	-1.79702
44704558	chr19:44704558:T:C	0	-2.99545	-2.85376	2.94153e-202	-3.4561	-3.08947
44704626	chr19:44704626:G:A	0	-1.03783e-08	-3.10653	9.57448e-201	-1.03783e-08	-3.06281
44704664	chr19:44704664:C:T	0	-3.51547	1.05085	6.74582e-200	-3.49711	2.3867
44705412	chr19:44705412:T:G	0	-3.20448	-1.31128	1.42228e-200	-3.47708	0.810016
44706263	chr19:44706263:T:C	0	-3.12422	-1.38191	1.44324e-200	-3.37481	0.722374
44706878	chr19:44706878:C:T	0	-3.31196	-2.27515e-08	7.1668e-201	-3.35245	-2.27515e-08
44707190	chr19:44707190:T:C	0	-3.41083	0.558303	7.33685e-200	-3.4526	2.42618
44707362	chr19:44707362:T:C	0	0.381472	-3.11442	3.66744e-202	-3.23243	-3.09258
44707847	chr19:44707847:C:T	0	-2.54265	-2.48175	6.76282e-202	-3.34223	-2.37083
44708135	chr19:44708135:T:C	0	-2.70844	-3.11563	9.31907e-202	-2.34752	-3.04492
44708240	chr19:44708240:A:G	0	-1.03783e-08	-2.99171	1.32291e-200	-1.03783e-08	-2.7395
44708574	chr19:44708574:G:T	0	3.04843	-2.27515e-08	8.875e-200	-0.836089	-2.27515e-08
44709020	chr19:44709020:C:T	0	-1.03783e-08	-2.53834	3.16739e-200	-1.03783e-08	-1.86642
44709142	chr19:44709142:G:A	0	-1.03783e-08	-3.02304	9.2569e-201	-1.03783e-08	-3.09654
44709206	chr19:44709206:C:A	0	-1.03783e-08	-1.0126	9.05109e-200	-1.03783e-08	-0.816442
44710122	chr19:44710122:C:T	0	-1.03783e-08	-3.11672	1.75883e-200	-1.03783e-08	-2.45468
44710429	chr19:44710429:C:T	0	-1.80734	-2.00458	1.04981e-200	-3.20752	0.236808
44710480	chr19:44710480:C:T	0	3.01882	-2.25246	2.67995e-201	-1.31977	-3.01635
44710506	chr19:44710506:A:G	0	-3.54555	-2.27515e-08	1.24691e-200	-2.79866	-2.27515e-08
44710785	chr19:44710785:CT:C	0	-3.09839	-2.60148	4.91548e-202	-3.46282	-2.56929
44710787	chr19:44710787:TTC:T	0	5.99457	-2.27515e-08	4.54311e-199	0.796869	-2.27515e-08
44711017	chr19:44711017:GA:G	0	-3.4949	-3.1141	1.26164e-201	-2.01272	-3.07678
44711218	chr19:44711218:T:C	0	-3.54451	-1.66224	1.20957e-201	-2.97145	-2.16019
44711285	chr19:44711285:T:C	0	0.985771	-2.02345	7.54124e-202	-2.89731	-2.7068
44711506	chr19:44711506:C:T	0	0.720258	-2.03009	7.20876e-202	-2.9425	-2.7067
44711734	chr19:44711734:G:A	0	-1.03783e-08	-1.69693	2.60464e-200	-1.03783e-08	-2.06203
44711779	chr19:44711779:G:C	0	-3.45676	-3.06949	1.32342e-201	-1.93449	-3.10721
44711810	chr19:44711810:G:A	0	-0.330883	-2.27515e-08	1.75618e-200	-2.45619	-2.27515e-08
44712105	chr19:44712105:C:T	0	-1.03783e-08	-2.80221	1.63583e-200	-1.03783e-08	-2.52718
44712239	chr19:44712239:G:A	0	-1.03783e-08	-1.56546	3.19484e-200	-1.03783e-08	-1.85779
44712390	chr19:44712390:A:G	0	-1.03783e-08	-1.69804	2.89608e-200	-1.03783e-08	-1.95597
44712442	chr19:44712442:C:G	0	-1.56121	-2.44204	3.44651e-202	-3.34839	-3.03874
44712536	chr19:44712536:T:C	0	-1.55731	-2.42903	6.33841e-202	-3.53936	-2.23851
44712615	chr19:44712615:C:T	0	-0.505938	-3.11246	5.79306e-202	-2.97235	-2.89549
44712720	chr19:44712720:G:GT	0	-1.65262	-2.49756	3.42594e-202	-3.34446	-3.04866
44712787	chr19:44712787:A:G	0	-1.03783e-08	-1.49075	3.44918e-200	-1.03783e-08	-1.78119
44712866	chr19:44712866:G:A	0	-1.03783e-08	-2.57994	2.24603e-200	-1.03783e-08	-2.21016
44713130	chr19:44713130:A:G	0	-1.03783e-08	-0.652251	7.98459e-200	-1.03783e-08	-0.941815
44713149	chr19:44713149:A:T	0	-3.54504	-2.27515e-08	1.29481e-200	-2.76097	-2.27515e-08
44713175	chr19:44713175:A:C	0	1.70653	-3.11112	4.46125e-202	-3.35086	-2.7782
44713260	chr19:44713260:G:A	0	-0.618644	-2.35571	4.11475e-201	-3.54129	-0.366045
44713297	chr19:44713297:A:G	0	1.25726	-3.10056	4.91351e-202	-3.41568	-2.61683
44713840	chr19:44713840:G:A	0	-1.03783e-08	-2.84905	1.66009e-200	-1.03783e-08	-2.51246
44713848	chr19:44713848:T:C	0	-3.54549	-1.63065	1.23507e-201	-2.98574	-2.12504
44713926	chr19:44713926:T:C	0	-2.22792	-2.66309	1.25429e-201	-2.80965	-2.2857
44714018	chr19:44714018:A:G	0	0.250761	-1.68925	6.2665e-202	-3.12985	-2.65943
44714208	chr19:44714208:A:T	0	0.32381	-1.62631	6.73105e-202	-3.09722	-2.62054
44714386	chr19:44714386:T:C	0	0.395142	-1.56001	7.15253e-202	-3.07507	-2.58197
44714411	chr19:44714411:G:A	0	0.495619	-1.5619	7.4725e-202	-3.02659	-2.58668
44714468	chr19:44714468:A:G	0	0.372422	-1.55291	7.13217e-202	-3.08183	-2.57805
44714590	chr19:44714590:C:T	0	-1.7552	0.852406	6.41624e-200	-3.02313	1.86263
44714641	chr19:44714641:G:A	0	-1.65345	1.09975	8.23529e-200	-3.0835	2.1726
44714721	chr19:44714721:C:T	0	-1.71291	0.852406	6.28831e-200	-3.04327	1.86263
44714997	chr19:44714997:G:A	0	-1.76343	-1.30712	2.26917e-201	-2.95956	-1.54295
44715023	chr19:44715023:C:T	0	-2.586	-2.78839	1.52225e-201	-2.45488	-2.44685
44715589	chr19:44715589:A:C	0	-1.03783e-08	-1.42043	4.33446e-199	-1.03783e-08	0.749854
44715654	chr19:44715654:GA:G	0	-1.03783e-08	-1.67132	3.04417e-200	-1.03783e-08	-1.9061
44715656	chr19:44715656:T:A	0	-1.63761	-2.09558	1.09446e-201	-3.06342	-2.16823
44715742	chr19:44715742:A:G	0	-1.70091	-1.36719	2.12158e-201	-2.9979	-1.57185
44715746	chr19:44715746:T:C	0	-1.7802	-1.40057	2.2086e-201	-2.94763	-1.58192
44715827	chr19:44715827:G:A	0	-1.03783e-08	-2.38382	1.4389e-200	-1.03783e-08	-2.65545
44716100	chr19:44716100:T:C	0	-1.76882	-1.35437	2.24288e-201	-2.9569	-1.55725
44716193	chr19:44716193:A:T	0	-1.75187	-1.36276	2.16804e-201	-2.96919	-1.5789
44716217	chr19:44716217:G:C	0	-1.71754	-1.37067	2.10851e-201	-2.98963	-1.5863
44716803	chr19:44716803:T:G	0	2.66471	-2.48971	1.60542e-201	-3.35738	-1.49114
44716931	chr19:44716931:C:T	0	2.14969	-2.59767	1.45411e-201	-3.27565	-1.67187
44717029	chr19:44717029:G:A	0	-3.34425	-2.27515e-08	7.01648e-201	-3.37365	-2.27515e-08
44717132	chr19:44717132:C:T	0	-1.03783e-08	-3.10751	9.98704e-201	-1.03783e-08	-3.02062
44717166	chr19:44717166:A:G	0	2.06876	-2.55758	1.60683e-201	-3.27153	-1.57612
44717532	chr19:44717532:G:A	0	-1.03783e-08	-2.72656	1.19275e-200	-1.03783e-08	-2.84307
44717612	chr19:44717612:C:T	0	-1.03783e-08	-2.83311	1.43262e-200	-1.03783e-08	-2.65983
44717621	chr19:44717621:T:C	0	23.4687	-3.02665	2.9046e-201	-1.98281	-2.27281
44718187	chr19:44718187:G:C	0	-3.0094	-2.44993	8.21224e-202	-3.01159	-2.50728
44718265	chr19:44718265:T:C	0	-1.81254	-1.84254	7.31398e-202	-2.9919	-2.64281
44718514	chr19:44718514:T:C	0	-1.03783e-08	-0.846173	6.65924e-200	-1.03783e-08	-1.12332
44718652	chr19:44718652:C:T	0	-1.03783e-08	-1.9646	1.2249e-200	-1.03783e-08	-2.81647
44718758	chr19:44718758:G:A	0	-1.03783e-08	-2.77424	1.5097e-200	-1.03783e-08	-2.60742
44718780	chr19:44718780:A:G	0	-1.03783e-08	-2.83818	1.11529e-200	-1.03783e-08	-2.91021
44719102	chr19:44719102:T:C	0	-1.03783e-08	-1.28826	6.39911e-199	-1.03783e-08	1.13942
44719251	chr19:44719251:G:C	0	-1.03783e-08	-3.09958	1.0669e-200	-1.03783e-08	-2.95457
44719347	chr19:44719347:A:G	0	-1.03783e-08	-3.11059	1.72675e-200	-1.03783e-08	-2.47308
44719620	chr19:44719620:C:T	0	-1.03783e-08	-3.02879	2.25218e-200	-1.03783e-08	-2.20743
44719766	chr19:44719766:A:G	0	15.0085	-3.03455	3.03048e-202	-3.39993	-3.11585
44720227	chr19:44720227:G:A	0	-3.54546	-2.27515e-08	1.78742e-199	-0.13597	-2.27515e-08
44720973	chr19:44720973:A:G	0	4.19224	-2.90665	4.15519e-202	-3.41208	-2.78806
44721042	chr19:44721042:A:C	0	6.94144	-0.528645	4.6923e-201	-1.19982	-2.57617
44721355	chr19:44721355:C:T	0	-3.0202	-2.99543	3.62512e-202	-3.39951	-2.9371
44721580	chr19:44721580:G:A	0	-1.03783e-08	1.89995	5.81691e-200	-1.03783e-08	-1.25856
44722027	chr19:44722027:G:C	0	-3.10915	-3.07016	3.23584e-202	-3.43748	-3.01273
44722081	chr19:44722081:C:T	0	2.11668	-3.06809	1.00984e-200	0.10118	-3.11072
44722159	chr19:44722159:G:C	0	2.53438	-2.27515e-08	8.36071e-201	-3.19837	-2.27515e-08
44722325	chr19:44722325:G:A	0	-3.192	-3.091	5.99916e-202	-2.79847	-3.03441
44723225	chr19:44723225:T:C	0	-3.33742	-2.67218	3.07305e-202	-3.51134	-2.99049
44723506	chr19:44723506:T:C	0	-1.03783e-08	-3.07931	1.02454e-200	-1.03783e-08	-2.99509
44723991	chr19:44723991:C:T	0	-3.01779	-2.27515e-08	6.66928e-201	-3.4244	-2.27515e-08
44724041	chr19:44724041:C:A	0	-1.03783e-08	-2.77782	3.97748e-200	-1.03783e-08	-1.63868
44724393	chr19:44724393:G:T	0	-3.50839	-3.02867	8.77384e-202	-2.60279	-2.84994
44724456	chr19:44724456:A:G	0	-3.49053	-2.85293	1.04338e-201	-2.68022	-2.59923
44724478	chr19:44724478:T:C	0	3.43959	-2.97716	4.40406e-201	-0.72772	-3.11167
44724537	chr19:44724537:A:G	0	-1.03783e-08	-0.691115	2.23452e-200	-1.03783e-08	-2.2153
44724557	chr19:44724557:C:T	0	-3.50863	-3.0631	8.15925e-202	-2.59829	-2.92706
44724638	chr19:44724638:C:A	0	-3.51181	-3.04472	8.74391e-202	-2.57932	-2.87682
44724664	chr19:44724664:G:A	0	-3.52002	-3.04762	9.28704e-202	-2.51397	-2.88191
44724685	chr19:44724685:G:A	0	-1.03783e-08	-0.571664	2.38707e-200	-1.03783e-08	-2.14926
44724723	chr19:44724723:A:G	0	-3.49384	-3.06539	7.66719e-202	-2.66593	-2.92162
44724778	chr19:44724778:G:A	0	-3.49919	-3.03898	8.56096e-202	-2.63743	-2.83986
44725196	chr19:44725196:C:T	0	-3.51892	-3.04197	9.19058e-202	-2.53474	-2.87158
44725315	chr19:44725315:G:A	0	-1.03783e-08	-2.78883	1.27754e-200	-1.03783e-08	-2.77439
44725372	chr19:44725372:G:A	0	-1.03783e-08	-2.64099	1.58398e-200	-1.03783e-08	-2.55939
44725470	chr19:44725470:C:T	0	-1.03783e-08	0.841582	4.15056e-200	-1.03783e-08	-1.59609
44725822	chr19:44725822:T:C	0	-3.2406	-2.27515e-08	6.05e-201	-3.52185	-2.27515e-08
44725839	chr19:44725839:T:C	0	-1.03783e-08	-1.87332	1.57403e-200	-1.03783e-08	-2.56569
44725957	chr19:44725957:C:T	0	-1.03783e-08	-2.1697	5.49428e-200	-1.03783e-08	-1.31562
44726251	chr19:44726251:G:A	0	-1.03783e-08	-1.70526	2.32845e-200	-1.03783e-08	-2.17412
44726401	chr19:44726401:C:T	0	-1.03783e-08	-2.88579	1.07011e-200	-1.03783e-08	-2.95157
44726850	chr19:44726850:A:T	0	-1.03783e-08	-3.04745	1.96272e-200	-1.03783e-08	-2.345
44726886	chr19:44726886:G:A	0	-3.53938	-2.27515e-08	2.37662e-200	-2.15365	-2.27515e-08
44726982	chr19:44726982:G:A	0	-1.03783e-08	-1.37461	1.91015e-200	-1.03783e-08	-2.37215
44727490	chr19:44727490:T:A	0	10.0283	-2.84845	9.38204e-202	-2.57183	-2.81387
44727750	chr19:44727750:C:G	0	-1.03783e-08	5.18101	5.42261e-200	-1.03783e-08	-1.32875
44727867	chr19:44727867:C:T	0	-1.03783e-08	-1.37878	4.43111e-199	-1.03783e-08	0.771907
44728081	chr19:44728081:C:G	0	-3.49986	-2.27515e-08	1.66197e-200	-2.51132	-2.27515e-08
44728178	chr19:44728178:T:C	0	-1.03783e-08	-0.489132	2.39739e-200	-1.03783e-08	-2.14495
44728212	chr19:44728212:G:A	0	-1.77339	-2.03296	1.31239e-201	-3.1877	-1.86236
44728771	chr19:44728771:T:C	0	-1.03783e-08	-2.88886	1.07721e-200	-1.03783e-08	-2.94496
44728895	chr19:44728895:G:A	2.34409e-280	138.636	-2.27515e-08	1.15321e-196	6.33356	-2.27515e-08
44728939	chr19:44728939:A:G	0	9.2362	-1.63966	1.54836e-201	-1.76799	-3.11673
44729170	chr19:44729170:G:A	0	-1.03783e-08	-1.88861	1.00882e-200	-1.03783e-08	-3.01054
44729750	chr19:44729750:C:G	0	0.441873	-1.57511	1.2904e-201	-2.83317	-2.23379
44730062	chr19:44730062:AAATTTATAG:A	0	35.7059	-3.11622	2.93468e-201	-1.64009	-2.60522
44730076	chr19:44730076:A:G	0	-2.83013	-2.73315	9.12871e-202	-2.55958	-2.8535
44730118	chr19:44730118:A:G	0	41.6589	-3.11077	3.97462e-201	-1.42917	-2.51282
44730194	chr19:44730194:A:G	0	-3.47714	-3.06318	3.6363e-201	-2.44182	-1.58912
44730337	chr19:44730337:C:T	0	-2.21576	-2.96936	6.90843e-202	-2.85516	-2.8366
44730407	chr19:44730407:C:T	0	-3.45704	-2.95824	7.92339e-201	-2.41058	-0.841514
44730500	chr19:44730500:C:T	0	-1.03783e-08	-3.06453	1.5861e-200	-1.03783e-08	-2.55805
44730501	chr19:44730501:G:A	0	-3.48732	-2.27515e-08	1.62509e-200	-2.53376	-2.27515e-08
44730528	chr19:44730528:C:T	0	-3.46263	-3.03995	5.51049e-201	-2.41391	-1.20135
44730591	chr19:44730591:G:A	0	0.0459264	-0.959747	3.17681e-201	-2.83956	-1.32648
44730617	chr19:44730617:A:G	0	-3.48433	-3.05503	5.07646e-201	-2.43078	-1.26652
44730628	chr19:44730628:C:T	0	-3.5097	-2.27515e-08	2.15085e-200	-2.25347	-2.27515e-08
44730643	chr19:44730643:G:T	0	-3.45242	-3.00161	7.41144e-201	-2.32568	-0.993212
44730644	chr19:44730644:C:A	0	-3.48769	-2.27515e-08	1.71581e-200	-2.47944	-2.27515e-08
44730768	chr19:44730768:G:T	0	0.0358992	-1.08496	2.7201e-201	-2.84172	-1.47952
44730855	chr19:44730855:A:G	0	-2.21968	-1.59915	1.75719e-201	-1.83112	-2.92707
44730874	chr19:44730874:G:A	0	16.804	-3.07892	2.64208e-202	-3.53633	-3.1166
44731065	chr19:44731065:C:T	0	-1.03783e-08	-3.00899	1.83337e-200	-1.03783e-08	-2.41317
44731070	chr19:44731070:A:G	0	-1.03783e-08	-3.02324	2.1924e-200	-1.03783e-08	-2.23433
44731195	chr19:44731195:A:C	0	-2.98798	-2.06432	1.13851e-201	-2.64328	-2.54891
44731580	chr19:44731580:A:G	0	-2.07939	-2.9825	6.14624e-202	-2.92883	-2.87983
44731593	chr19:44731593:G:A	0	-1.03783e-08	-3.11411	5.28315e-200	-1.03783e-08	-1.35481
44731770	chr19:44731770:C:T	0	-1.61727	-2.27515e-08	5.93052e-201	-3.5418	-2.27515e-08
44731942	chr19:44731942:T:C	0	-3.42213	-3.10987	3.37344e-202	-3.52005	-2.88852
44732009	chr19:44732009:G:A	0	-3.47301	-2.27515e-08	1.63219e-200	-2.52941	-2.27515e-08
44732331	chr19:44732331:C:T	0	-1.03783e-08	-3.07696	1.51378e-200	-1.03783e-08	-2.60472
44732440	chr19:44732440:T:C	0	1.34027	-2.27515e-08	2.5316e-199	0.212109	-2.27515e-08
44732593	chr19:44732593:AAG:A	0	35.7474	-3.07063	3.85456e-201	-1.74172	-2.23094
44732598	chr19:44732598:TGAA:T	0	35.7578	-3.06853	3.91539e-201	-1.7363	-2.2207
44732689	chr19:44732689:G:T	0	-2.72602	-2.95858	7.56492e-202	-2.69114	-2.90984
44732858	chr19:44732858:C:T	0	-1.03783e-08	-1.88178	1.32584e-200	-1.03783e-08	-2.73728
44733446	chr19:44733446:A:G	0	-2.70907	-1.47074	1.86451e-201	-2.66467	-2.03424
44733473	chr19:44733473:C:T	0	-3.40289	-2.21242	6.95067e-201	-1.0416	-2.34147
44733486	chr19:44733486:T:C	0	2.69055	-1.45967	9.95756e-202	-2.35212	-2.97404
44734131	chr19:44734131:T:C	0	-3.43751	-2.27515e-08	2.64999e-200	-2.04477	-2.27515e-08
44734556	chr19:44734556:T:C	0	4.40902	-3.08842	2.6989e-201	-1.21172	-3.11735
44734728	chr19:44734728:C:T	0	8.34206	-1.65696	7.00438e-202	-2.5631	-3.11486
44735397	chr19:44735397:G:A	0	-1.03783e-08	-3.10551	3.64255e-200	-1.03783e-08	-1.72664
44735399	chr19:44735399:A:G	0	-0.955412	-2.27515e-08	1.62718e-200	-2.53248	-2.27515e-08
44735702	chr19:44735702:A:G	0	-2.08371	-2.27515e-08	6.07441e-201	-3.51783	-2.27515e-08
44735929	chr19:44735929:A:G	0	5.81333	-3.11459	4.53687e-201	-0.977621	-2.83206
44736011	chr19:44736011:C:T	0	-1.03783e-08	0.290382	5.7879e-200	-1.03783e-08	-1.26356
44736012	chr19:44736012:G:A	0	-3.47055	-2.27515e-08	1.62743e-200	-2.53233	-2.27515e-08
44736267	chr19:44736267:C:T	0	-3.44943	-2.27515e-08	1.48926e-200	-2.62105	-2.27515e-08
44736312	chr19:44736312:G:A	0	-2.63497	-1.09361	2.39535e-201	-2.72699	-1.7214
44736390	chr19:44736390:G:A	0	-3.0101	-1.87071	1.68971e-200	-2.61208	0.117312
44736883	chr19:44736883:T:TG	0	-2.96935	-1.96419	1.3728e-200	-2.68697	-0.0155043
44736932	chr19:44736932:A:G	0	-2.69985	-1.05199	2.60625e-201	-2.66849	-1.6955
44737114	chr19:44737114:C:T	0	-2.91258	-1.94178	1.40477e-200	-2.70565	0.0261938
44737234	chr19:44737234:G:A	0	-1.03783e-08	-3.09516	3.61801e-200	-1.03783e-08	-1.7334
44737327	chr19:44737327:T:C	0	-2.00599	-2.97357	1.28915e-201	-1.9557	-3.11223
44737572	chr19:44737572:C:G	0	-1.03783e-08	-2.61866	2.23552e-200	-1.03783e-08	-2.21485
44737640	chr19:44737640:T:C	0	-3.43073	-2.27515e-08	2.56455e-200	-2.07754	-2.27515e-08
44737991	chr19:44737991:C:CA	0	46.901	-2.27515e-08	1.46337e-198	1.96658	-2.27515e-08
44738093	chr19:44738093:T:C	0	-1.97255	-2.94682	3.66334e-202	-3.50929	-2.81683
44738134	chr19:44738134:T:C	0	-2.01813	-2.96688	3.77407e-202	-3.50058	-2.79576
44738215	chr19:44738215:A:T	0	-1.90513	-2.96435	3.66201e-202	-3.51786	-2.80863
44738578	chr19:44738578:A:T	0	-1.03783e-08	-2.21009	9.10508e-201	-1.03783e-08	-3.11308
44738604	chr19:44738604:A:G	0	-1.03783e-08	-3.07752	2.04595e-200	-1.03783e-08	-2.30346
44738668	chr19:44738668:C:A	0	-3.46514	-2.27515e-08	1.28427e-200	-2.76914	-2.27515e-08
44738783	chr19:44738783:A:G	0	-2.09324	-2.69978	3.10571e-202	-3.48125	-3.01
44738977	chr19:44738977:G:A	0	-2.12708	-2.70541	3.13754e-202	-3.47394	-3.00712
44739193	chr19:44739193:A:G	0	-2.08447	-2.73721	3.16527e-202	-3.48314	-2.98912
44739258	chr19:44739258:T:G	0	-2.12805	-2.68671	3.10873e-202	-3.47373	-3.01656
44739483	chr19:44739483:A:G	0	12.1279	-3.02578	9.45515e-201	-0.100395	-2.97496
44739502	chr19:44739502:A:G	0	-1.03783e-08	-2.4458	9.5394e-201	-1.03783e-08	-3.06648
44739813	chr19:44739813:C:T	0	-2.03237	-2.72232	3.10716e-202	-3.49411	-2.99667
44739848	chr19:44739848:G:A	0	-1.03783e-08	-1.74317	2.32891e-200	-1.03783e-08	-2.17393
44740143	chr19:44740143:C:T	0	-1.03783e-08	-0.151978	3.18815e-200	-1.03783e-08	-1.85989
44740439	chr19:44740439:G:T	0	-2.68126	-2.89719	4.63719e-202	-3.04911	-3.04128
44740641	chr19:44740641:T:C	0	-3.40395	-2.27515e-08	1.39022e-200	-2.68986	-2.27515e-08
44740678	chr19:44740678:T:A	0	-1.03783e-08	-1.20937	3.56431e-199	-1.03783e-08	0.554227
44740744	chr19:44740744:A:T	0	-3.23918	-3.1047	3.16811e-202	-3.52225	-2.94911
44741758	chr19:44741758:A:G	0	-2.71007	-0.274862	9.94855e-202	-3.4907	-1.83637
44741886	chr19:44741886:G:T	0	-1.03783e-08	-3.11726	1.00672e-200	-1.03783e-08	-3.01263
44741968	chr19:44741968:G:A	0	-1.03783e-08	-3.06153	1.00391e-200	-1.03783e-08	-3.01543
44742164	chr19:44742164:G:A	0	-1.46839	-2.56211	2.2612e-201	-3.54555	-0.960464
44742441	chr19:44742441:C:T	0	-3.32662	-2.40122	2.82965e-202	-3.54462	-3.03973
44742477	chr19:44742477:C:T	0	-3.52838	-2.27515e-08	7.53019e-201	-3.30299	-2.27515e-08
44742627	chr19:44742627:A:G	0	12.4519	-2.75498	3.18572e-201	-1.08861	-3.07462
44742702	chr19:44742702:C:T	0	-1.03783e-08	0.118701	2.15108e-200	-1.03783e-08	-2.25336
44742782	chr19:44742782:C:T	0	-1.03783e-08	-0.221265	1.8595e-200	-1.03783e-08	-2.39902
44743142	chr19:44743142:TC:T	0	-1.03783e-08	-3.08357	1.02647e-200	-1.03783e-08	-2.9932
44743214	chr19:44743214:G:A	0	-1.03783e-08	-2.82159	2.73163e-200	-1.03783e-08	-2.01443
44743502	chr19:44743502:G:A	0	-2.91756	-2.27515e-08	1.59189e-200	-2.55441	-2.27515e-08
44743725	chr19:44743725:G:A	0	-1.03783e-08	-3.11735	9.09102e-201	-1.03783e-08	-3.11463
44743884	chr19:44743884:G:C	0	-3.48322	-2.34938	2.97265e-201	-1.4745	-2.75796
44744370	chr19:44744370:A:G	0	41.7691	-3.00753	1.70264e-199	2.87731	-3.06187
44744768	chr19:44744768:C:A	0	-1.03783e-08	1.91327	1.70704e-200	-1.03783e-08	-2.48457
44745366	chr19:44745366:T:C	0	-3.0438	-2.27515e-08	2.44524e-200	-2.12518	-2.27515e-08
44745599	chr19:44745599:C:G	0	-3.49271	-2.27515e-08	1.17624e-200	-2.857	-2.27515e-08
44746404	chr19:44746404:C:T	0	-2.17277	-2.03675	3.94388e-201	-0.85378	-3.09597
44746781	chr19:44746781:G:A	0	-1.03783e-08	-2.43897	3.89962e-200	-1.03783e-08	-1.65845
44747107	chr19:44747107:A:G	0	-1.03783e-08	-0.685391	1.00765e-200	-1.03783e-08	-3.01171
44747251	chr19:44747251:C:T	0	-1.03783e-08	-0.976264	1.11233e-200	-1.03783e-08	-2.91287
44747423	chr19:44747423:C:G	0	-1.03783e-08	-2.36285	6.31159e-200	-1.03783e-08	-1.17694
44747536	chr19:44747536:G:A	0	-1.03783e-08	0.505406	4.90493e-199	-1.03783e-08	0.873498
44747659	chr19:44747659:C:T	0	-1.03783e-08	-2.93572	2.63418e-200	-1.03783e-08	-2.05076
44747899	chr19:44747899:A:C	0	18.6483	-2.34571	3.87141e-198	6.05659	-3.11713
44749182	chr19:44749182:T:A	0	-3.29336	-2.47683	6.10565e-201	-1.2707	-2.242
44749847	chr19:44749847:T:A	0	-3.0059	-2.29751	1.53757e-200	-0.682046	-1.90708
44750234	chr19:44750234:C:T	0	36.1468	-3.11585	2.266e-200	0.56635	-2.76766
44750325	chr19:44750325:G:A	0	-3.53793	-1.80412	1.68875e-200	-1.99791	-0.49743
44750340	chr19:44750340:C:T	0	-2.74834	-2.60013	3.73706e-201	-3.50015	-0.503465
44750368	chr19:44750368:G:A	0	-3.48644	1.26835	8.69768e-202	-3.41299	-2.04846
44750718	chr19:44750718:G:A	0	-1.03783e-08	-2.14568	1.16992e-200	-1.03783e-08	-2.86239
44750745	chr19:44750745:T:C	0	-1.03783e-08	1.68807	1.71968e-200	-1.03783e-08	-2.47719
44750911	chr19:44750911:C:A	0	-3.21673	-3.01747	5.30649e-201	-0.606915	-3.04607
44751726	chr19:44751726:C:T	0	-3.09545	-2.98775	4.75207e-202	-3.00739	-3.05853
44751849	chr19:44751849:C:T	0	-3.37893	1.58492	1.19776e-201	-3.16174	-1.97971
44751927	chr19:44751927:G:A	0	-1.03783e-08	-3.11683	1.01441e-200	-1.03783e-08	-3.00502
44752009	chr19:44752009:T:C	0	54.5682	-3.01686	8.32918e-201	-0.113614	-3.08853
44752422	chr19:44752422:G:C	0	59.176	-2.98047	2.29005e-200	0.885326	-3.07608
44753086	chr19:44753086:G:A	0	-2.88661	-2.83723	3.18931e-202	-3.44018	-3.02451
44753690	chr19:44753690:G:A	0	-1.03783e-08	-1.6919	1.16218e-200	-1.03783e-08	-2.86903
44753996	chr19:44753996:T:C	0	-1.59722	-0.121628	7.10726e-201	-3.54451	0.183714
44754660	chr19:44754660:C:G	0	-3.20966	-1.72274	3.53107e-201	-1.95481	-2.1055
44754700	chr19:44754700:AG:A	0	-1.03783e-08	-2.59168	8.73119e-200	-1.03783e-08	-0.852426
44754947	chr19:44754947:A:T	0	-1.03783e-08	-1.21437	4.81612e-200	-1.03783e-08	-1.44736
44755032	chr19:44755032:C:A	0	-1.03783e-08	-0.950859	6.10288e-200	-1.03783e-08	-1.21057
44755035	chr19:44755035:A:G	0	-1.03783e-08	-3.05741	1.03454e-200	-1.03783e-08	-2.98537
44755329	chr19:44755329:T:C	0	-1.03783e-08	-2.96068	1.70987e-200	-1.03783e-08	-2.48291
44755365	chr19:44755365:G:A	0	-1.03783e-08	-2.39299	8.06511e-200	-1.03783e-08	-0.93178
44755545	chr19:44755545:G:A	0	-1.03783e-08	1.88555	1.88414e-200	-1.03783e-08	-2.38585
44755650	chr19:44755650:G:A	0	-1.03783e-08	-3.00595	9.16967e-201	-1.03783e-08	-3.10601
44755745	chr19:44755745:A:C	0	-3.47673	-1.72051	9.63207e-202	-2.24249	-3.11691
44755948	chr19:44755948:G:C	0	-1.03783e-08	-1.41802	3.66175e-200	-1.03783e-08	-1.72139
44756217	chr19:44756217:C:T	0	-1.03783e-08	-3.0133	9.13626e-201	-1.03783e-08	-3.10966
44756550	chr19:44756550:GT:G	0	-3.35607	-3.0799	2.90239e-201	-2.88047	-1.3759
44756573	chr19:44756573:G:A	0	-1.03783e-08	-2.88889	9.48631e-201	-1.03783e-08	-3.07206
44756654	chr19:44756654:T:TG	0	-1.03783e-08	-2.52634	7.5004e-200	-1.03783e-08	-1.00437
44756957	chr19:44756957:G:A	0	-3.27438	-1.70189	6.42659e-202	-2.6699	-3.09415
44757093	chr19:44757093:T:C	0	-1.03783e-08	3.10438	6.33187e-200	-1.03783e-08	-1.17373
44757297	chr19:44757297:T:C	0	-3.4656	-3.10531	1.56127e-201	-2.67536	-2.20106
44757875	chr19:44757875:G:C	0	-1.03783e-08	-1.30817	4.11091e-200	-1.03783e-08	-1.60568
44757921	chr19:44757921:C:T	0	-1.03783e-08	0.522287	6.76061e-200	-1.03783e-08	-1.10822
44758263	chr19:44758263:C:T	0	-2.78243	-2.27515e-08	6.1635e-201	-3.50327	-2.27515e-08
44758651	chr19:44758651:A:G	0	-1.03783e-08	-3.02238	1.96417e-200	-1.03783e-08	-2.34426
44758970	chr19:44758970:C:T	0	-1.03783e-08	-3.11005	1.34354e-200	-1.03783e-08	-2.72402
44759423	chr19:44759423:C:T	0	-1.03783e-08	-2.74259	1.64306e-200	-1.03783e-08	-2.52277
44759439	chr19:44759439:G:A	0	-1.03783e-08	-1.52453	3.3192e-200	-1.03783e-08	-1.8196
44759982	chr19:44759982:A:T	0	-1.03783e-08	-2.33329	1.38057e-199	-1.03783e-08	-0.394249
44760052	chr19:44760052:G:T	0	-1.03783e-08	-2.87391	9.56204e-201	-1.03783e-08	-3.06411
44760309	chr19:44760309:C:T	0	-1.29477	-2.27515e-08	5.93077e-201	-3.54176	-2.27515e-08
44760372	chr19:44760372:G:A	0	-1.03783e-08	-2.9819	9.16361e-201	-1.03783e-08	-3.10667
44760457	chr19:44760457:C:T	0	-1.03783e-08	-0.676694	2.4047e-200	-1.03783e-08	-2.1419
44760491	chr19:44760491:A:G	0	-1.03783e-08	-3.08711	9.66749e-201	-1.03783e-08	-3.05314
44760715	chr19:44760715:T:C	0	-1.03783e-08	-2.54073	9.88e-200	-1.03783e-08	-0.728816
44761028	chr19:44761028:G:C	0	-3.13574	-2.8953	2.58939e-201	-1.89211	-2.47838
44761064	chr19:44761064:T:G	0	-1.03783e-08	-3.01621	9.64532e-201	-1.03783e-08	-3.05544
44761089	chr19:44761089:T:C	0	-3.12752	-2.9821	3.12936e-201	-1.87349	-2.30759
44761206	chr19:44761206:T:C	0	-1.03783e-08	-0.0215187	1.4693e-199	-1.03783e-08	-0.331956
44761373	chr19:44761373:C:T	0	-1.03783e-08	-3.05489	1.47651e-200	-1.03783e-08	-2.62965
44761427	chr19:44761427:G:A	0	-1.03783e-08	-3.03163	9.54127e-201	-1.03783e-08	-3.06629
44761461	chr19:44761461:G:C	0	-1.03783e-08	-0.718223	2.33461e-200	-1.03783e-08	-2.17148
44761609	chr19:44761609:G:A	0	-1.76535	-2.27515e-08	6.13632e-201	-3.50769	-2.27515e-08
44761610	chr19:44761610:G:A	0	-1.37916	-2.27515e-08	5.97027e-201	-3.53512	-2.27515e-08
44761657	chr19:44761657:G:A	0	-1.03783e-08	-2.93765	1.04736e-200	-1.03783e-08	-2.97305
44761661	chr19:44761661:C:T	0	-1.03783e-08	-2.63634	5.74089e-200	-1.03783e-08	-1.27171
44761687	chr19:44761687:G:A	0	-1.03783e-08	-2.58093	1.02687e-199	-1.03783e-08	-0.690229
44761746	chr19:44761746:T:C	0	-3.49346	-1.79517	8.85997e-202	-2.33295	-3.11
44762178	chr19:44762178:A:T	0	-3.50299	-1.73819	8.89537e-202	-2.32694	-3.11202
44762476	chr19:44762476:C:G	0	-1.03783e-08	-0.912021	5.21208e-200	-1.03783e-08	-1.36835
44762702	chr19:44762702:T:C	0	-2.4537	-2.27515e-08	1.09486e-200	-2.9287	-2.27515e-08
44763303	chr19:44763303:T:C	0	-1.03783e-08	-2.85075	1.10925e-199	-1.03783e-08	-0.613062
44763458	chr19:44763458:T:C	0	-3.50519	1.17531	3.96195e-201	-3.18988	-0.7553
44763488	chr19:44763488:C:G	0	-1.43642	-0.447405	4.60774e-201	-3.54497	-0.249209
44763678	chr19:44763678:G:A	0	-3.5275	0.76758	2.0891e-201	-3.15028	-1.4349
44763725	chr19:44763725:G:A	0	-1.03783e-08	-3.08617	1.33833e-200	-1.03783e-08	-2.7279
44763826	chr19:44763826:C:A	0	-2.80048	-0.767528	1.83727e-201	-3.4847	-1.22893
44763958	chr19:44763958:A:G	0	-1.03783e-08	-2.77241	9.88121e-201	-1.03783e-08	-3.03128
44764001	chr19:44764001:T:C	0	-3.52501	-1.61117	8.77977e-202	-2.33908	-3.11297
44764043	chr19:44764043:C:T	0	-2.84329	-0.794321	1.8074e-201	-3.4694	-1.26062
44764224	chr19:44764224:A:G	0	-1.03783e-08	2.52211	2.17715e-200	-1.03783e-08	-2.24131
44764527	chr19:44764527:G:A	0	-2.25562	-1.50164	8.36708e-202	-3.54528	-1.95492
44764544	chr19:44764544:A:G	0	-2.66553	-1.1992	9.80652e-202	-3.52902	-1.81243
44764652	chr19:44764652:G:A	0	-2.80486	-2.27515e-08	5.90953e-201	-3.54535	-2.27515e-08
44764850	chr19:44764850:G:A	0	-1.03783e-08	-2.92817	1.60447e-200	-1.03783e-08	-2.54654
44764870	chr19:44764870:G:C	0	-3.46737	0.536862	1.39996e-201	-3.37089	-1.61458
44764957	chr19:44764957:T:A	0	-1.2726	-2.27515e-08	5.93505e-201	-3.54104	-2.27515e-08
44764981	chr19:44764981:C:T	0	-2.89011	-2.32688	4.40508e-202	-3.44349	-2.69825
44765295	chr19:44765295:C:T	0	-2.64921	-2.34865	3.9814e-202	-3.49834	-2.74452
44765397	chr19:44765397:G:T	0	-1.03783e-08	-3.11102	1.15672e-200	-1.03783e-08	-2.87374
44765442	chr19:44765442:T:G	0	-1.03783e-08	-3.09319	9.54178e-201	-1.03783e-08	-3.06623
44765522	chr19:44765522:A:G	0	-2.45088	-2.58783	3.51595e-202	-3.51278	-2.85441
44765772	chr19:44765772:C:T	0	-1.39785	-2.27515e-08	5.97008e-201	-3.53515	-2.27515e-08
44765776	chr19:44765776:G:GT	0	-1.03783e-08	-0.0546284	1.30832e-199	-1.03783e-08	-0.447999
44766330	chr19:44766330:C:G	0	-1.03783e-08	-3.08184	1.37658e-200	-1.03783e-08	-2.69973
44766468	chr19:44766468:T:C	0	-3.15294	-2.27515e-08	4.29185e-193	14.5555	-2.27515e-08
44766885	chr19:44766885:G:A	0	-1.03783e-08	-0.421959	6.98072e-200	-1.03783e-08	-1.07618
44767187	chr19:44767187:T:A	0	-2.84834	-3.07516	3.82347e-202	-3.40035	-2.88299
44767209	chr19:44767209:G:A	0	-1.03783e-08	-2.88187	1.17944e-200	-1.03783e-08	-2.85429
44767537	chr19:44767537:G:A	0	-1.03783e-08	-3.06576	9.73848e-201	-1.03783e-08	-3.04583
44767713	chr19:44767713:G:A	0	-1.03783e-08	-0.0546284	1.30832e-199	-1.03783e-08	-0.447999
44767759	chr19:44767759:C:T	0	-1.03783e-08	3.23007	6.74834e-200	-1.03783e-08	-1.11003
44768402	chr19:44768402:G:A	0	-1.03783e-08	4.04696	2.66247e-199	-1.03783e-08	0.262513
44768404	chr19:44768404:GC:G	0	-1.03783e-08	-3.06857	9.86971e-201	-1.03783e-08	-3.03244
44768540	chr19:44768540:A:G	0	-1.03783e-08	-3.10754	1.16305e-200	-1.03783e-08	-2.86828
44768869	chr19:44768869:A:G	0	-3.5453	-0.101307	4.98372e-202	-2.90269	-3.11563
44768940	chr19:44768940:A:T	0	-1.5228	-2.27515e-08	5.96929e-201	-3.53528	-2.27515e-08
44769271	chr19:44769271:TC:T	0	-1.84602	-2.6211	3.92268e-202	-3.50609	-2.75163
44769481	chr19:44769481:C:T	0	-1.71415	-2.16378	5.33721e-202	-3.52107	-2.42873
44769574	chr19:44769574:A:G	0	-3.52728	3.70877	4.4554e-201	-3.15331	-0.67449
44769578	chr19:44769578:G:A	0	-1.03783e-08	-1.79761	2.46538e-199	-1.03783e-08	0.185604
44769776	chr19:44769776:A:T	0	-1.03783e-08	6.51725	1.38991e-198	-1.03783e-08	1.91508
44770147	chr19:44770147:G:A	0	-1.03783e-08	6.28018	5.05501e-199	-1.03783e-08	0.903636
44770492	chr19:44770492:G:A	0	-1.03783e-08	-1.19601	9.10165e-201	-1.03783e-08	-3.11346
44770763	chr19:44770763:G:A	0	-1.03783e-08	2.50936	1.0601e-199	-1.03783e-08	-0.658382
44770815	chr19:44770815:C:T	0	-2.30422	-2.27515e-08	6.29113e-201	-3.48277	-2.27515e-08
44770843	chr19:44770843:G:A	0	-1.03783e-08	-2.60124	1.02e-200	-1.03783e-08	-2.99953
44771076	chr19:44771076:C:A	0	-1.03783e-08	-1.80508	9.0739e-201	-1.03783e-08	-3.11651
44771200	chr19:44771200:AATGTGT:A	0	-1.03783e-08	2.99726	5.16238e-199	-1.03783e-08	0.924654
44771659	chr19:44771659:C:A	0	-1.03783e-08	-2.70313	2.75748e-200	-1.03783e-08	-2.00501
44771753	chr19:44771753:A:T	0	-1.40436	-2.27515e-08	5.95029e-201	-3.53847	-2.27515e-08
44772136	chr19:44772136:A:G	0	-1.03783e-08	2.08866	1.64625e-200	-1.03783e-08	-2.52083
44772470	chr19:44772470:A:T	0	-1.56013	-2.27515e-08	6.01178e-201	-3.52819	-2.27515e-08
44772528	chr19:44772528:T:C	0	-1.47383	-2.27515e-08	5.96475e-201	-3.53605	-2.27515e-08
44772592	chr19:44772592:C:T	0	-1.03783e-08	-3.08866	9.13209e-201	-1.03783e-08	-3.11012
44773333	chr19:44773333:GTTA:G	0	42.2377	-2.27515e-08	1.657e-197	4.39344	-2.27515e-08
44773359	chr19:44773359:A:T	0	-1.52137	-2.27515e-08	5.98205e-201	-3.53315	-2.27515e-08
44773406	chr19:44773406:T:C	0	-1.03783e-08	-2.46578	9.69126e-201	-1.03783e-08	-3.05069
44773542	chr19:44773542:G:A	0	-1.03783e-08	-3.05695	9.06732e-201	-1.03783e-08	-3.11724
44773583	chr19:44773583:T:A	0	-1.03783e-08	2.91124	4.53199e-199	-1.03783e-08	0.794417
44774107	chr19:44774107:C:A	0	-1.03783e-08	-3.07897	4.54576e-200	-1.03783e-08	-1.50513
44774329	chr19:44774329:G:A	0	-1.03783e-08	-3.07236	3.80694e-200	-1.03783e-08	-1.6825
44774781	chr19:44774781:G:T	0	-1.03783e-08	-2.21708	1.2749e-200	-1.03783e-08	-2.77646
44774784	chr19:44774784:A:G	0	2.51365	-2.53451	6.71285e-202	-2.64773	-3.07275
44774853	chr19:44774853:T:C	0	-1.03783e-08	-2.57138	1.14878e-200	-1.03783e-08	-2.88062
44774873	chr19:44774873:C:A	0	-1.03783e-08	2.71282	4.02076e-199	-1.03783e-08	0.674729
44775098	chr19:44775098:G:A	0	-1.03783e-08	-3.01855	1.29879e-200	-1.03783e-08	-2.75789
44775165	chr19:44775165:T:A	0	-3.44086	-2.27515e-08	5.46457e-200	-1.32104	-2.27515e-08
44775167	chr19:44775167:A:T	0	-3.41816	-2.27515e-08	4.94837e-200	-1.42027	-2.27515e-08
44775244	chr19:44775244:C:A	0	-1.03783e-08	2.32052	2.12898e-200	-1.03783e-08	-2.26369
44775270	chr19:44775270:C:A	0	-1.03783e-08	-1.76457	1.5162e-200	-1.03783e-08	-2.60312
44775346	chr19:44775346:A:G	0	9.93738	-1.21171	4.3125e-202	-3.04563	-3.11735
44775643	chr19:44775643:T:C	0	-1.03783e-08	-3.11153	1.12632e-199	-1.03783e-08	-0.59779
44775778	chr19:44775778:G:T	0	-1.03783e-08	2.90682	3.39821e-199	-1.03783e-08	0.506506
44775900	chr19:44775900:A:G	0	-2.22601	-3.09924	6.61764e-201	-3.38781	-0.0443637
44776083	chr19:44776083:A:G	0	-3.53758	-0.818921	5.61535e-202	-2.78685	-3.11214
44776622	chr19:44776622:CCA:C	0	-1.03783e-08	-2.54516	1.1632e-200	-1.03783e-08	-2.86815
44776717	chr19:44776717:C:G	0	-3.31491	2.40932	1.13691e-201	-2.8566	-2.337
44777228	chr19:44777228:G:C	0	-1.03783e-08	-1.23547	1.84071e-200	-1.03783e-08	-2.40918
44777954	chr19:44777954:G:A	0	-1.03783e-08	-3.11631	2.04263e-200	-1.03783e-08	-2.30509
44778981	chr19:44778981:G:A	0	-1.03783e-08	-3.07284	9.55348e-201	-1.03783e-08	-3.06501
44779696	chr19:44779696:C:T	0	-3.24269	-2.89592	3.08959e-202	-3.48348	-3.01298
44779766	chr19:44779766:C:T	0	-2.5927	-2.47728	6.89009e-202	-3.54485	-2.14956
44780351	chr19:44780351:T:G	0	-1.03783e-08	-2.49859	1.20155e-200	-1.03783e-08	-2.83572
44780367	chr19:44780367:C:T	0	-1.03783e-08	1.52698	2.85967e-199	-1.03783e-08	0.333963
44780679	chr19:44780679:G:A	0	-1.03783e-08	-2.26057	1.31343e-200	-1.03783e-08	-2.74669
44781009	chr19:44781009:A:C	0	-2.4414	-2.98706	2.03753e-201	-2.20742	-2.40276
44781062	chr19:44781062:C:T	0	-1.03783e-08	-2.12389	1.37106e-200	-1.03783e-08	-2.70375
44781133	chr19:44781133:T:G	0	-2.42528	-2.97442	3.70296e-202	-3.23472	-3.08065
44781141	chr19:44781141:G:A	0	-1.03783e-08	-2.83045	9.11389e-201	-1.03783e-08	-3.11211
44781238	chr19:44781238:C:T	0	-1.03783e-08	-2.7275	9.13622e-201	-1.03783e-08	-3.10967
44782477	chr19:44782477:G:A	0	-1.03783e-08	-1.81655	1.95817e-200	-1.03783e-08	-2.34732
44782744	chr19:44782744:C:T	0	-1.03783e-08	-2.49882	1.07591e-200	-1.03783e-08	-2.94616
44783006	chr19:44783006:G:A	0	-2.95316	-2.92285	2.64427e-202	-3.54146	-3.11064
44783369	chr19:44783369:C:T	0	-1.03783e-08	-1.88813	9.80602e-201	-1.03783e-08	-3.03892
44783846	chr19:44783846:A:G	0	-3.19471	-2.27515e-08	1.31922e-198	1.86289	-2.27515e-08
44784089	chr19:44784089:C:T	0	-1.03783e-08	-3.02679	9.92213e-201	-1.03783e-08	-3.02715
44784417	chr19:44784417:G:C	0	-1.03783e-08	-2.15956	6.11137e-200	-1.03783e-08	-1.20918
44784592	chr19:44784592:G:T	0	-3.46713	-1.8908	1.95744e-201	-1.97922	-2.67105
44784642	chr19:44784642:T:G	0	-1.03783e-08	-1.09652	8.67079e-200	-1.03783e-08	-0.859368
44784856	chr19:44784856:G:A	0	-1.03783e-08	-1.66024	4.16171e-199	-1.03783e-08	0.709184
44785117	chr19:44785117:A:G	0	-3.15846	-3.02214	2.73482e-202	-3.51556	-3.10288
44785546	chr19:44785546:AGATAGATAGATAGAT:A	0	-1.7524	-2.27515e-08	6.29159e-201	-3.4827	-2.27515e-08
44785738	chr19:44785738:A:C	0	-3.12648	-3.01702	2.89281e-202	-3.51895	-3.04332
44785841	chr19:44785841:G:A	0	-1.03783e-08	-3.04722	9.58193e-201	-1.03783e-08	-3.06203
44785921	chr19:44785921:C:T	0	-1.03783e-08	-0.445327	2.62476e-200	-1.03783e-08	-2.05434
44786098	chr19:44786098:C:A	0	-0.279935	-2.27515e-08	7.28385e-201	-3.33625	-2.27515e-08
44786553	chr19:44786553:C:T	0	-1.8252	-2.27515e-08	6.42335e-201	-3.46197	-2.27515e-08
44786626	chr19:44786626:A:T	0	-1.03783e-08	0.513889	9.38539e-200	-1.03783e-08	-0.780174
44786744	chr19:44786744:A:G	0	-1.03783e-08	-2.98766	9.21852e-201	-1.03783e-08	-3.1007
44787010	chr19:44787010:G:A	0	-2.7692	-3.11139	7.62527e-202	-2.62584	-2.96719
44787042	chr19:44787042:G:A	0	-1.03783e-08	-2.74283	9.08031e-201	-1.03783e-08	-3.1158
44787060	chr19:44787060:G:C	0	-1.03783e-08	0.467398	9.04592e-200	-1.03783e-08	-0.817014
44787120	chr19:44787120:G:A	0	-3.00682	-3.08411	2.76393e-202	-3.51959	-3.08825
44787199	chr19:44787199:T:C	0	-1.03783e-08	-3.0112	9.31095e-201	-1.03783e-08	-3.09072
44787220	chr19:44787220:T:C	0	-3.02694	-2.524	3.95258e-201	-1.04582	-2.90173
44787351	chr19:44787351:G:A	0	-1.03783e-08	0.502152	9.35307e-200	-1.03783e-08	-0.783623
44787373	chr19:44787373:G:A	0	-1.03783e-08	-2.95777	9.2049e-201	-1.03783e-08	-3.10218
44787471	chr19:44787471:G:A	0	-1.03783e-08	-2.69936	4.07261e-200	-1.03783e-08	-1.61504
44788287	chr19:44788287:T:G	0	-1.67275	-2.27515e-08	6.24492e-201	-3.49015	-2.27515e-08
44788691	chr19:44788691:C:T	0	-1.03783e-08	-3.02188	9.76873e-201	-1.03783e-08	-3.04273
44788935	chr19:44788935:A:G	0	-1.03783e-08	-2.08882	1.34416e-200	-1.03783e-08	-2.72356
44789032	chr19:44789032:C:G	0	-3.53993	-1.33058	7.80418e-202	-2.80502	-2.76482
44789120	chr19:44789120:C:G	0	-1.03783e-08	-2.08882	1.34416e-200	-1.03783e-08	-2.72356
44789178	chr19:44789178:C:T	0	-1.03783e-08	-2.8228	9.08712e-201	-1.03783e-08	-3.11505
44789355	chr19:44789355:T:C	0	-1.03783e-08	-2.95021	3.87726e-200	-1.03783e-08	-1.6642
44789580	chr19:44789580:G:A	0	-1.03783e-08	-2.30875	7.7615e-200	-1.03783e-08	-0.970152
44789671	chr19:44789671:G:A	0	-3.48014	-2.27515e-08	8.16712e-200	-0.919211	-2.27515e-08
44789840	chr19:44789840:A:G	0	-1.03783e-08	-0.533553	4.72866e-200	-1.03783e-08	-1.46569
44789851	chr19:44789851:G:A	0	-1.03783e-08	-1.80768	1.59463e-200	-1.03783e-08	-2.55269
44789899	chr19:44789899:C:T	0	-1.93612	-1.76328	1.10162e-201	-3.43898	-1.78615
44790462	chr19:44790462:A:G	0	0.79475	-2.41514	1.91383e-201	-2.26947	-2.40334
44791239	chr19:44791239:GC:G	0	-1.03783e-08	-3.05864	9.18099e-201	-1.03783e-08	-3.10478
44791241	chr19:44791241:G:A	0	-1.03783e-08	-3.06667	9.21491e-201	-1.03783e-08	-3.10109
44791300	chr19:44791300:T:C	0	-3.51733	-3.09705	2.49116e-201	-1.30836	-3.10081
44791598	chr19:44791598:T:G	0	-1.03783e-08	-3.11439	1.00729e-200	-1.03783e-08	-3.01206
44791613	chr19:44791613:G:A	0	-1.03783e-08	-2.84246	9.15489e-201	-1.03783e-08	-3.10763
44791656	chr19:44791656:C:T	0	-1.03783e-08	-0.753231	2.44215e-200	-1.03783e-08	-2.12645
44791687	chr19:44791687:G:A	0	-1.03783e-08	-2.69274	9.12961e-201	-1.03783e-08	-3.11039
44791769	chr19:44791769:A:C	0	0.769819	-2.27515e-08	5.9091e-201	-3.54542	-2.27515e-08
44791771	chr19:44791771:G:A	0	-1.03783e-08	-2.78338	9.28167e-201	-1.03783e-08	-3.09387
44791775	chr19:44791775:T:C	0	-1.25807	-3.02273	2.62505e-202	-3.54542	-3.11398
44792015	chr19:44792015:C:T	0	-1.03783e-08	-0.128742	3.91285e-199	-1.03783e-08	0.647524
44792564	chr19:44792564:A:C	0	-1.03783e-08	-2.91808	1.23429e-200	-1.03783e-08	-2.80883
44792629	chr19:44792629:G:A	0	32.2871	-2.18418	2.34769e-201	-1.36139	-3.10709
44792751	chr19:44792751:C:G	0	-1.03783e-08	-2.95597	9.73419e-201	-1.03783e-08	-3.04627
44792923	chr19:44792923:G:A	0	-1.03783e-08	-2.73526	2.80185e-200	-1.03783e-08	-1.98905
44793077	chr19:44793077:G:C	0	-1.03783e-08	0.735291	9.15446e-200	-1.03783e-08	-0.805087
44793107	chr19:44793107:G:A	0	70.6044	-2.27515e-08	2.75917e-200	-2.0044	-2.27515e-08
44793549	chr19:44793549:C:T	0	31.2705	-2.16331	1.93449e-201	-1.55618	-3.10588
44793589	chr19:44793589:A:AC	0	-0.47721	-2.68241	2.23627e-201	-1.91012	-2.60698
44793637	chr19:44793637:G:A	0	1.09199	-2.27515e-08	5.94457e-201	-3.53943	-2.27515e-08
44794197	chr19:44794197:A:C	0	-2.37468	-3.02707	2.86568e-202	-3.45819	-3.11351
44794222	chr19:44794222:C:T	0	1.20326	0.197063	2.31559e-201	-3.45177	-1.03048
44794337	chr19:44794337:C:T	0	-1.03783e-08	-0.437985	2.1314e-200	-1.03783e-08	-2.26255
44794379	chr19:44794379:C:T	0	-1.03783e-08	-3.02424	1.02223e-200	-1.03783e-08	-2.99734
44794557	chr19:44794557:C:T	0	-1.03783e-08	-2.56483	1.54759e-200	-1.03783e-08	-2.58263
44794621	chr19:44794621:T:C	0	-3.38295	-3.0268	5.54604e-202	-2.82931	-3.0821
44794671	chr19:44794671:A:G	0	7.66684	-1.79692	3.53797e-202	-3.26617	-3.09477
44795124	chr19:44795124:A:C	0	-1.03783e-08	-0.291116	4.17799e-200	-1.03783e-08	-1.5895
44795465	chr19:44795465:C:T	0	-1.03783e-08	-1.27653	3.4684e-200	-1.03783e-08	-1.77564
44795943	chr19:44795943:C:T	0	-1.03783e-08	-2.78778	1.08419e-200	-1.03783e-08	-2.93849
44796126	chr19:44796126:A:C	0	-1.03783e-08	0.256272	8.1627e-200	-1.03783e-08	-0.919753
44796139	chr19:44796139:C:T	0	-1.03783e-08	-2.74131	1.72158e-200	-1.03783e-08	-2.47608
44796170	chr19:44796170:G:A	0	-1.03783e-08	-1.10926	2.56979e-200	-1.03783e-08	-2.0755
44796327	chr19:44796327:G:A	0	-1.03783e-08	-0.150265	5.32656e-200	-1.03783e-08	-1.34662
44796762	chr19:44796762:T:C	0	-1.03783e-08	-2.19592	1.45761e-200	-1.03783e-08	-2.64253
44797341	chr19:44797341:G:C	0	-1.03783e-08	-1.9974	1.03263e-200	-1.03783e-08	-2.98722
44797550	chr19:44797550:A:C	0	-1.03783e-08	-3.10933	9.94567e-201	-1.03783e-08	-3.02478
44797831	chr19:44797831:T:C	0	-3.45995	-2.86664	1.3618e-201	-2.14125	-2.87185
44797855	chr19:44797855:C:T	0	-3.45425	-3.07647	1.32644e-201	-1.98294	-3.05647
44797888	chr19:44797888:C:A	0	-3.49869	-3.08529	1.03898e-201	-2.21761	-3.06607
44797903	chr19:44797903:A:G	0	-3.48951	-3.10192	1.10217e-201	-2.14886	-3.07577
44797922	chr19:44797922:G:GC	0	-0.0454316	-3.06021	6.56709e-201	-0.510813	-2.92903
44798137	chr19:44798137:C:T	0	-3.50353	-3.07758	1.03744e-201	-2.2277	-3.05745
44798169	chr19:44798169:C:CCTG	0	0.241873	-2.78487	1.20596e-201	-2.41662	-2.71802
44798293	chr19:44798293:T:TGATCCTCCTGTCTCGGC	0	-1.03783e-08	-1.81085	1.2525e-200	-1.03783e-08	-2.79418
44798313	chr19:44798313:G:A	0	-1.03783e-08	-1.80229	1.25785e-200	-1.03783e-08	-2.78992
44798435	chr19:44798435:C:T	0	-1.03783e-08	-3.11703	9.59258e-201	-1.03783e-08	-3.06092
44798438	chr19:44798438:G:A	0	-1.03783e-08	0.890764	8.37792e-199	-1.03783e-08	1.40886
44798451	chr19:44798451:T:C	0	-1.03783e-08	-2.05691	1.01322e-200	-1.03783e-08	-3.00619
44798584	chr19:44798584:G:A	0	-1.03783e-08	-1.62688	1.12271e-200	-1.03783e-08	-2.90358
44798630	chr19:44798630:G:A	0	-1.03783e-08	-2.25514	1.00323e-200	-1.03783e-08	-3.0161
44798651	chr19:44798651:C:T	0	-1.03783e-08	-2.99419	9.06697e-201	-1.03783e-08	-3.11727
44798667	chr19:44798667:T:C	0	5.14264	-2.47959	4.50508e-201	-0.937411	-2.8793
44798885	chr19:44798885:G:A	0	-1.03783e-08	-1.36564	1.28707e-200	-1.03783e-08	-2.76696
44799247	chr19:44799247:G:A	1.30352e-290	115.023	-2.27515e-08	2.55678e-197	4.82718	-2.27515e-08
44799256	chr19:44799256:A:G	0	5.20663	-2.35167	8.16434e-201	-0.623881	-2.59826
44799408	chr19:44799408:T:G	0	-2.99336	-2.90943	7.93524e-202	-2.80354	-2.74965
44799521	chr19:44799521:A:G	0	33.9165	-1.43011	3.80926e-201	-1.85771	-2.12677
44799635	chr19:44799635:G:A	0	-1.03783e-08	9.26505	1.78472e-199	-1.03783e-08	-0.137479
44799692	chr19:44799692:GAA:G	0	97.4049	-2.60475	4.40306e-200	1.56361	-3.10063
44799719	chr19:44799719:AAAG:A	0	-0.208301	-2.27515e-08	5.91441e-201	-3.54452	-2.27515e-08
44799789	chr19:44799789:AAAAAG:A	0	-1.03783e-08	-3.10163	9.86539e-201	-1.03783e-08	-3.03288
44799791	chr19:44799791:AAAG:A	0	-1.03783e-08	-1.13972	3.11765e-200	-1.03783e-08	-1.88225
44799816	chr19:44799816:G:A	0	-1.03783e-08	-2.79145	2.03963e-200	-1.03783e-08	-2.30656
44799822	chr19:44799822:GAGAA:G	0	-0.386158	-2.27515e-08	5.90827e-201	-3.54556	-2.27515e-08
44799951	chr19:44799951:A:G	0	-1.03783e-08	-1.5407	1.35584e-200	-1.03783e-08	-2.71491
44800054	chr19:44800054:G:A	0	37.7941	2.14972	2.76237e-199	-1.45263	1.75198
44800077	chr19:44800077:A:G	0	-3.43244	-3.10777	1.35854e-201	-2.16844	-2.84707
44800115	chr19:44800115:C:T	0	-1.03783e-08	-2.32561	9.89696e-201	-1.03783e-08	-3.02969
44800437	chr19:44800437:G:A	0	-1.03783e-08	-1.52604	1.26151e-200	-1.03783e-08	-2.78702
44800608	chr19:44800608:G:A	0	-1.03783e-08	-2.88346	1.06767e-200	-1.03783e-08	-2.95385
44800726	chr19:44800726:A:G	0	-0.665864	-2.27515e-08	5.95139e-201	-3.53829	-2.27515e-08
44800777	chr19:44800777:G:T	0	-1.03783e-08	-1.84082	1.83461e-200	-1.03783e-08	-2.41249
44802327	chr19:44802327:C:T	0	-1.17811	-2.27515e-08	6.08949e-201	-3.51535	-2.27515e-08
44802423	chr19:44802423:T:C	0	-1.03783e-08	-1.97323	1.35885e-200	-1.03783e-08	-2.71269
44802430	chr19:44802430:A:G	0	-1.03783e-08	-3.09169	9.91275e-201	-1.03783e-08	-3.02809
44802496	chr19:44802496:T:C	0	-3.46621	-2.97019	1.43648e-201	-1.89794	-3.06178
44803488	chr19:44803488:A:G	0	-1.03783e-08	-2.54443	9.25921e-201	-1.03783e-08	-3.09629
44803666	chr19:44803666:A:G	0	-3.41955	-3.02643	1.68913e-201	-1.7062	-3.0915
44803697	chr19:44803697:T:A	0	-2.90251	-3.02629	1.60231e-201	-1.73446	-3.11601
44804244	chr19:44804244:T:C	0	-3.5253	-3.04876	1.27779e-201	-2.05557	-3.02122
44804354	chr19:44804354:T:C	0	-1.03783e-08	-2.52198	9.30545e-201	-1.03783e-08	-3.09131
44804515	chr19:44804515:AT:A	0	-1.03783e-08	-1.67542	1.00965e-200	-1.03783e-08	-3.00973
44804951	chr19:44804951:G:A	0	-1.90525	-2.27515e-08	5.92777e-201	-3.54227	-2.27515e-08
44805596	chr19:44805596:G:C	0	-1.03783e-08	-1.82572	1.09358e-200	-1.03783e-08	-2.92987
44806174	chr19:44806174:T:C	0	13.2351	-0.142717	4.62709e-202	-3.05539	-3.03718
44806266	chr19:44806266:G:A	0	-1.03783e-08	-0.354536	1.09159e-198	-1.03783e-08	1.67348
44806377	chr19:44806377:G:A	0	38.2951	-2.09168	5.78909e-201	-1.2591	-2.30684
44806463	chr19:44806463:T:C	0	-1.97495	-3.09645	1.13114e-201	-2.31866	-2.88003
44806529	chr19:44806529:T:A	0	-3.52963	-3.09174	1.105e-201	-2.12164	-3.10043
44806583	chr19:44806583:C:T	0	-1.03783e-08	-2.39935	2.31935e-200	-1.03783e-08	-2.17804
44806724	chr19:44806724:T:C	0	-1.03783e-08	1.59476	2.34906e-198	-1.03783e-08	2.43986
44806725	chr19:44806725:T:C	0	-1.03783e-08	-2.43171	9.3325e-201	-1.03783e-08	-3.08841
44806778	chr19:44806778:G:A	0	37.228	-2.04723	4.22359e-201	-1.63162	-2.2496
44806907	chr19:44806907:G:A	0	-1.03783e-08	-1.55006	1.38581e-200	-1.03783e-08	-2.69304
44806988	chr19:44806988:A:G	0	-1.03783e-08	-2.52053	9.30795e-201	-1.03783e-08	-3.09104
44807485	chr19:44807485:AG:A	0	-1.03783e-08	-2.45022	2.27636e-200	-1.03783e-08	-2.19675
44807827	chr19:44807827:G:A	0	-3.47665	-2.27515e-08	1.39359e-191	18.0358	-2.27515e-08
44807895	chr19:44807895:AC:A	0	-1.03783e-08	-2.96509	1.26532e-200	-1.03783e-08	-2.78401
44808040	chr19:44808040:AGCTTG:A	0	37.4446	-2.13435	4.46375e-201	-1.48945	-2.33647
44808048	chr19:44808048:TAAC:T	0	37.5069	-2.13858	4.49186e-201	-1.47891	-2.34074
44808053	chr19:44808053:T:G	0	37.497	-2.13093	4.5164e-201	-1.48043	-2.33377
44808490	chr19:44808490:G:C	0	-3.48727	-2.96005	1.29887e-201	-1.99813	-3.06229
44808779	chr19:44808779:C:G	0	-3.51982	-2.89309	8.62541e-202	-2.37092	-3.09887
44808857	chr19:44808857:G:A	0	-0.917876	-2.76599	3.32422e-202	-3.32316	-3.10011
44809151	chr19:44809151:G:A	0	-1.03783e-08	-3.07681	1.06383e-200	-1.03783e-08	-2.95745
44809760	chr19:44809760:G:A	0	-1.03783e-08	-1.32014	2.42606e-200	-1.03783e-08	-2.13306
44809879	chr19:44809879:G:C	0	-1.03783e-08	-1.24942	1.75978e-200	-1.03783e-08	-2.45414
44810411	chr19:44810411:A:T	0	-3.2444	-2.27515e-08	1.73772e-200	-2.46675	-2.27515e-08
44810480	chr19:44810480:C:T	0	-3.49361	-2.51544	8.70646e-202	-3.05451	-2.40592
44811138	chr19:44811138:A:T	0	-3.54468	-2.27515e-08	4.32897e-200	-1.554	-2.27515e-08
44811510	chr19:44811510:C:T	0	-3.50685	-2.8733	1.45532e-201	-2.03563	-2.91106
44811589	chr19:44811589:A:T	0	-1.03783e-08	-3.01979	1.12986e-200	-1.03783e-08	-2.89723
44811718	chr19:44811718:C:G	0	-1.1835	-2.27515e-08	6.07691e-201	-3.51742	-2.27515e-08
44811862	chr19:44811862:C:T	0	-2.08769	-2.26172	1.71029e-201	-3.40763	-1.37762
44812282	chr19:44812282:G:A	0	-1.03783e-08	-2.52794	2.49465e-200	-1.03783e-08	-2.10518
44812437	chr19:44812437:G:T	0	-1.03783e-08	-2.57466	2.3491e-200	-1.03783e-08	-2.1653
44812562	chr19:44812562:G:A	0	-1.03783e-08	-2.53812	9.17429e-201	-1.03783e-08	-3.10551
44812819	chr19:44812819:G:A	0	-1.03783e-08	-2.72741	1.82264e-200	-1.03783e-08	-2.41904
44813073	chr19:44813073:TGGA:T	0	-3.42943	-3.01885	1.44754e-201	-1.85566	-3.09639
44813331	chr19:44813331:G:A	0	36.9279	-2.27515e-08	2.57432e-200	-2.07374	-2.27515e-08
44813547	chr19:44813547:C:T	0	-3.42887	-2.99952	1.47386e-201	-1.85161	-3.08242
44813550	chr19:44813550:C:T	0	-3.49424	-2.90515	1.4008e-201	-2.03043	-2.95444
44813673	chr19:44813673:G:A	0	-1.03783e-08	-2.15198	9.08788e-201	-1.03783e-08	-3.11497
44813766	chr19:44813766:C:A	0	-1.03783e-08	-0.397386	4.14954e-200	-1.03783e-08	-1.59633
44813881	chr19:44813881:C:T	0	-1.94038	-2.92366	1.1323e-201	-3.42117	-1.77649
44813897	chr19:44813897:C:T	0	-1.03783e-08	-1.51737	7.09245e-200	-1.03783e-08	-1.0603
44814047	chr19:44814047:G:A	0	-1.03783e-08	-2.95712	7.00974e-200	-1.03783e-08	-1.07203
44814345	chr19:44814345:C:T	0	-1.03783e-08	-2.95684	1.58051e-200	-1.03783e-08	-2.56158
44814779	chr19:44814779:C:T	0	-1.03783e-08	-1.32267	2.56862e-200	-1.03783e-08	-2.07596
44815094	chr19:44815094:A:G	0	36.6906	-2.96384	1.37814e-201	-1.93031	-3.07087
44815307	chr19:44815307:A:C	0	-0.798871	-2.37809	3.61584e-202	-3.48189	-2.85728
44815387	chr19:44815387:A:G	0	-1.03783e-08	-2.50783	9.19111e-201	-1.03783e-08	-3.10368
44815591	chr19:44815591:T:G	0	-1.03783e-08	-2.35477	1.65943e-200	-1.03783e-08	-2.51286
44816040	chr19:44816040:G:A	0	-1.10275	-2.27515e-08	5.97428e-201	-3.53445	-2.27515e-08
44816357	chr19:44816357:T:C	0	-1.38515	-2.83677	3.1981e-202	-3.54171	-2.92023
44816374	chr19:44816374:G:A	1.65104e-235	241.902	-2.27515e-08	5.50983e-191	19.4105	-2.27515e-08
44816964	chr19:44816964:C:T	0	-1.03783e-08	-2.35586	1.65531e-200	-1.03783e-08	-2.51534
44817129	chr19:44817129:C:T	0	-3.51392	-1.81121	2.7458e-201	-2.14376	-2.16808
44817250	chr19:44817250:G:T	0	-1.03783e-08	-2.1288	1.31682e-200	-1.03783e-08	-2.74411
44817598	chr19:44817598:G:A	0	-1.03783e-08	-2.33606	9.55507e-201	-1.03783e-08	-3.06484
44817613	chr19:44817613:C:T	0	-1.03783e-08	-2.65606	4.99719e-200	-1.03783e-08	-1.41045
44817711	chr19:44817711:G:A	0	-1.70943	-2.27225	5.37143e-202	-3.51329	-2.43011
44818029	chr19:44818029:C:T	0	-1.03783e-08	-2.74626	9.72699e-201	-1.03783e-08	-3.04701
44818069	chr19:44818069:G:T	0	-1.03783e-08	-1.43797	2.25604e-200	-1.03783e-08	-2.20572
44818347	chr19:44818347:G:A	0	-1.03783e-08	-2.75376	9.21921e-201	-1.03783e-08	-3.10062
44818584	chr19:44818584:G:A	0	-1.03783e-08	-2.61441	1.68338e-200	-1.03783e-08	-2.49853
44818648	chr19:44818648:G:A	0	-2.0861	-1.53485	1.85593e-201	-3.5385	-1.16503
44819059	chr19:44819059:C:T	0	-3.48595	-2.27515e-08	6.62833e-200	-1.12798	-2.27515e-08
44819096	chr19:44819096:A:C	0	-1.03783e-08	-3.10053	9.39406e-201	-1.03783e-08	-3.08184
44819487	chr19:44819487:A:G	0	2.50374	0.833273	7.83662e-202	-3.49262	-2.07307
44819634	chr19:44819634:C:T	0	-3.44879	-2.27515e-08	1.78818e-199	-0.135547	-2.27515e-08
44819705	chr19:44819705:A:T	0	-3.50157	-2.27515e-08	2.64961e-199	0.25767	-2.27515e-08
44819816	chr19:44819816:T:C	0	-2.73861	1.63294	1.66874e-201	-3.05475	-1.75509
44819830	chr19:44819830:A:G	0	-3.47614	-2.27515e-08	2.07445e-199	0.0129541	-2.27515e-08
44819843	chr19:44819843:T:C	0	-3.5025	-2.27515e-08	3.09016e-199	0.41148	-2.27515e-08
44819913	chr19:44819913:CCATCCCCAACTCATCCT:C	0	39.3172	0.89552	2.05507e-194	13.1625	-1.64598
44820214	chr19:44820214:C:A	0	-3.52357	-2.27515e-08	7.29788e-199	1.27084	-2.27515e-08
44820544	chr19:44820544:C:T	0	-3.54455	-2.27515e-08	1.57372e-198	2.03928	-2.27515e-08
44820881	chr19:44820881:G:A	0	11.1208	-0.012322	2.89965e-190	23.4473	-2.3762
44821509	chr19:44821509:C:G	0	-1.03783e-08	-1.80527	2.21936e-200	-1.03783e-08	-2.22211
44821612	chr19:44821612:G:A	0	-1.03783e-08	-1.79327	1.36054e-200	-1.03783e-08	-2.71145
44821642	chr19:44821642:G:A	0	-3.39268	-2.27515e-08	1.14511e-200	-2.88383	-2.27515e-08
44821701	chr19:44821701:C:T	0	-3.50173	-2.65949	5.23353e-202	-2.91194	-3.05748
44821938	chr19:44821938:G:C	0	-1.03783e-08	-2.4951	2.16907e-200	-1.03783e-08	-2.24503
44822052	chr19:44822052:G:A	0	-3.15154	-2.4324	6.57122e-202	-2.76399	-2.9778
44822080	chr19:44822080:C:T	0	-3.53112	-2.30775	1.70926e-201	-2.65387	-2.13198
44822134	chr19:44822134:C:T	0	-3.18284	-3.07862	1.86247e-201	-2.63295	-2.06706
44822255	chr19:44822255:C:T	0	-3.38923	-2.27515e-08	1.1625e-200	-2.86875	-2.27515e-08
44822314	chr19:44822314:G:A	0	-1.03783e-08	-1.6007	2.14979e-200	-1.03783e-08	-2.25396
44822412	chr19:44822412:G:A	0	-3.4088	-2.27515e-08	1.26143e-200	-2.78708	-2.27515e-08
44822481	chr19:44822481:T:G	0	14.1955	-1.98383	5.064e-198	6.296	-3.088
44822611	chr19:44822611:G:A	0	-1.03783e-08	-2.5431	1.00188e-198	-1.03783e-08	1.58772
44822672	chr19:44822672:G:A	0	-3.48787	-0.695487	1.75783e-200	-2.77813	0.322887
44822705	chr19:44822705:C:A	0	-1.03783e-08	-2.8998	9.35917e-201	-1.03783e-08	-3.08556
44822960	chr19:44822960:T:C	0	19.3011	-3.01804	2.51661e-194	14.4993	-2.78015
44823066	chr19:44823066:T:TA	0	-1.03783e-08	-0.675747	1.67359e-199	-1.03783e-08	-0.201773
44823268	chr19:44823268:G:A	0	-1.03783e-08	0.424834	1.49333e-199	-1.03783e-08	-0.315737
44823374	chr19:44823374:C:T	0	-1.03783e-08	-3.01963	4.75867e-198	-1.03783e-08	3.14581
44823407	chr19:44823407:C:T	0	18.0432	-3.05083	2.25324e-194	14.3619	-2.75336
44823511	chr19:44823511:C:T	0	-3.18776	-2.98346	2.01365e-201	-2.48179	-2.14017
44824051	chr19:44824051:C:T	0	-1.03783e-08	0.42462	1.49351e-199	-1.03783e-08	-0.315616
44824052	chr19:44824052:C:T	0	17.1152	-3.11454	5.74653e-195	13.2032	-2.96099
44824202	chr19:44824202:T:C	0	12.9104	-2.20411	8.43117e-198	6.8347	-3.11692
44824692	chr19:44824692:C:T	0	-1.03783e-08	-1.68782	9.59166e-201	-1.03783e-08	-3.06102
44824693	chr19:44824693:G:A	0	-1.03783e-08	2.26069	6.12928e-200	-1.03783e-08	-1.20625
44824740	chr19:44824740:C:A	0	-1.03783e-08	-0.869569	1.50469e-199	-1.03783e-08	-0.308157
44824756	chr19:44824756:G:T	0	-3.35585	-2.27515e-08	1.04079e-200	-2.97935	-2.27515e-08
44825012	chr19:44825012:G:A	0	-1.03783e-08	0.4231	1.49168e-199	-1.03783e-08	-0.316839
44825110	chr19:44825110:A:T	0	17.374	-2.79043	5.17066e-195	13.2131	-3.07651
44825122	chr19:44825122:T:A	0	17.2221	-2.83692	4.40141e-195	13.0657	-3.09023
44825123	chr19:44825123:C:A	0	17.2728	-2.84071	4.60229e-195	13.1111	-3.09093
44825219	chr19:44825219:C:T	0	4.98767	-2.92723	1.5364e-201	-1.91852	-2.97396
44825528	chr19:44825528:A:G	0	-1.03783e-08	-2.33258	1.65483e-200	-1.03783e-08	-2.51563
44825806	chr19:44825806:C:T	0	-1.03783e-08	0.895999	2.08873e-200	-1.03783e-08	-2.28277
44825873	chr19:44825873:G:A	0	-1.03783e-08	0.453884	3.99216e-199	-1.03783e-08	0.667589
44825903	chr19:44825903:T:C	0	-1.03783e-08	0.457178	4.00521e-199	-1.03783e-08	0.670852
44826056	chr19:44826056:G:A	0	-1.03783e-08	-2.06703	9.13111e-201	-1.03783e-08	-3.11023
44826087	chr19:44826087:T:C	0	17.4233	-3.08461	9.01034e-195	13.8048	-3.1128
44826181	chr19:44826181:G:A	0	-1.55106	-2.27515e-08	1.01291e-200	-3.0065	-2.27515e-08
44826721	chr19:44826721:AG:A	0	-3.48722	-2.18967	9.70834e-202	-2.83378	-2.51773
44826954	chr19:44826954:T:C	0	-1.03783e-08	-2.56346	1.12376e-198	-1.03783e-08	1.70253
44827092	chr19:44827092:AGACAGATAGAT:A	0	-1.03783e-08	3.24489	2.08727e-198	-1.03783e-08	2.3217
44827128	chr19:44827128:C:T	0	-1.03783e-08	-2.6033	4.49647e-198	-1.03783e-08	3.08913
44827263	chr19:44827263:C:T	0	-1.03783e-08	-3.00179	3.99301e-198	-1.03783e-08	2.97039
44827336	chr19:44827336:G:A	0	-1.03783e-08	-2.87888	1.89203e-200	-1.03783e-08	-2.38168
44827388	chr19:44827388:G:C	0	-1.03783e-08	-3.02944	9.38814e-201	-1.03783e-08	-3.08247
44828429	chr19:44828429:C:T	0	1.46726	-2.27515e-08	6.77365e-200	-1.10629	-2.27515e-08
44828453	chr19:44828453:C:T	0	-1.03783e-08	-3.05242	1.05319e-200	-1.03783e-08	-2.9675
44828464	chr19:44828464:G:GTAGC	0	3.11357	0.186145	5.22577e-199	-0.975841	1.9127
44828468	chr19:44828468:C:T	0	19.8666	3.07558	4.27075e-192	18.1501	-1.29692
44828807	chr19:44828807:A:T	0	-3.30137	-2.27515e-08	1.03243e-200	-2.98741	-2.27515e-08
44829584	chr19:44829584:T:C	0	3.05462	-2.87471	9.42155e-201	-0.874536	-2.20438
44829624	chr19:44829624:C:T	0	-1.03783e-08	-2.09721	1.03853e-200	-1.03783e-08	-2.98153
44829839	chr19:44829839:G:A	0	-3.3013	-2.27515e-08	1.64358e-200	-2.52245	-2.27515e-08
44830058	chr19:44830058:C:T	0	-3.4737	-1.8733	1.20378e-201	-2.94147	-2.19498
44830427	chr19:44830427:C:T	0	-1.03783e-08	-2.63622	1.28485e-200	-1.03783e-08	-2.76868
44830489	chr19:44830489:A:T	0	-1.03783e-08	-3.11714	2.75745e-200	-1.03783e-08	-2.00502
44830577	chr19:44830577:T:C	0	61.7699	-2.71265	8.34663e-196	11.3105	-2.99763
44830701	chr19:44830701:T:C	0	-3.35323	-2.52487	7.64886e-202	-2.62079	-2.96915
44830730	chr19:44830730:T:A	0	-1.03783e-08	-0.535015	1.59907e-200	-1.03783e-08	-2.54991
44830756	chr19:44830756:C:G	0	4.67987	0.0876248	1.28841e-200	-0.402527	-2.36339
44830798	chr19:44830798:C:T	0	-1.03783e-08	-3.09487	9.06653e-201	-1.03783e-08	-3.11732
44831016	chr19:44831016:C:T	0	-1.03783e-08	0.0552535	1.08506e-199	-1.03783e-08	-0.635109
44831021	chr19:44831021:G:A	0	-1.03783e-08	-2.46094	1.76429e-198	-1.03783e-08	2.15359
44831147	chr19:44831147:A:G	0	-1.03783e-08	-3.09218	9.35189e-201	-1.03783e-08	-3.08634
44831249	chr19:44831249:T:C	0	-1.03783e-08	-2.64609	9.23604e-199	-1.03783e-08	1.50637
44831689	chr19:44831689:T:C	0	-1.03783e-08	-2.96501	2.0758e-200	-1.03783e-08	-2.28898
44831713	chr19:44831713:A:G	0	-3.28126	-3.11019	3.31619e-202	-3.31225	-3.11343
44831740	chr19:44831740:A:G	0	-1.03783e-08	-0.00795389	1.02732e-199	-1.03783e-08	-0.689794
44831925	chr19:44831925:C:A	0	5.37861	-0.67787	7.63985e-201	-2.07145	-1.21709
44832716	chr19:44832716:TAAAAC:T	0	-1.03783e-08	-3.09667	9.18337e-201	-1.03783e-08	-3.10452
44832739	chr19:44832739:A:G	0	-2.6044	-2.27515e-08	8.54986e-201	-3.176	-2.27515e-08
44832778	chr19:44832778:T:C	0	16.9942	-2.30675	3.70954e-196	10.5885	-3.0866
44832813	chr19:44832813:C:T	0	-1.03783e-08	-0.0240605	1.0133e-199	-1.03783e-08	-0.703533
44832883	chr19:44832883:A:G	0	-1.42866	-2.1654	7.61299e-200	-1.89452	0.905045
44832926	chr19:44832926:AGGCT:A	0	-1.03783e-08	-0.0534223	9.76174e-200	-1.03783e-08	-0.740857
44833186	chr19:44833186:G:A	0	16.8426	-3.08301	6.02387e-196	10.5355	-2.54877
44833342	chr19:44833342:T:C	0	10.8589	-3.01193	4.46678e-200	-1.88293	0.360275
44834247	chr19:44834247:G:C	0	15.2663	-2.96038	1.67906e-197	7.4319	-3.02524
44834480	chr19:44834480:C:T	0	9.24829	-2.59366	2.59788e-197	4.2995	0.543623
44834779	chr19:44834779:G:C	0	-1.03783e-08	-1.26332	4.55738e-200	-1.03783e-08	-1.50258
44834795	chr19:44834795:C:T	0	-1.03783e-08	-2.46427	1.84789e-200	-1.03783e-08	-2.40528
44834963	chr19:44834963:A:G	0	9.35755	-2.82585	1.25202e-197	4.39667	-0.283484
44835079	chr19:44835079:A:G	0	-3.07274	-2.27515e-08	2.07837e-200	-2.28774	-2.27515e-08
44835236	chr19:44835236:T:C	0	9.03564	-2.71028	1.55837e-197	4.10521	0.226858
44835238	chr19:44835238:T:C	0	-3.20055	-3.02881	1.32009e-200	-1.32876	-1.41287
44835266	chr19:44835266:G:C	0	18.1767	3.54932	3.68483e-195	11.3253	-1.52753
44835638	chr19:44835638:G:A	0	11.5817	-2.55771	1.33377e-199	-1.76494	1.3362
44836083	chr19:44836083:G:A	0	-1.03783e-08	-2.2652	9.12187e-201	-1.03783e-08	-3.11124
44836764	chr19:44836764:C:T	0	-3.49257	-2.27515e-08	4.40588e-200	-1.53639	-2.27515e-08
44836881	chr19:44836881:G:A	0	8.47176	-2.22119	5.7337e-199	3.81135	-2.78174
44837250	chr19:44837250:T:C	0	-1.03783e-08	1.16778	3.29072e-199	-1.03783e-08	0.474365
44837379	chr19:44837379:G:A	0	6.06909	-0.0289904	5.2733e-201	-3.53987	-0.119385
44837479	chr19:44837479:G:A	0	16.2462	4.79464	2.75539e-196	9.61282	-2.40825
44838025	chr19:44838025:T:C	0	-2.83866	-0.956487	1.533e-200	-3.27267	0.680565
44838445	chr19:44838445:G:A	0	-1.03783e-08	-1.46384	2.94726e-200	-1.03783e-08	-1.93845
44838502	chr19:44838502:C:G	0	6.87236	-2.96312	2.13703e-197	3.72604	0.921804
44838647	chr19:44838647:G:A	0	15.8705	5.16305	2.06512e-196	9.28689	-2.37069
44838691	chr19:44838691:A:G	0	8.88438	-2.88776	7.90448e-198	3.98255	-0.329277
44838698	chr19:44838698:A:G	0	-3.13856	-3.09436	3.56522e-201	-1.24334	-2.80735
44838857	chr19:44838857:A:G	0	14.0573	4.11306	1.07894e-197	6.4508	-2.4864
44838867	chr19:44838867:G:A	0	-2.75538	5.04298	3.36607e-199	-3.19483	3.69183
44838904	chr19:44838904:G:A	0	14.4986	4.29224	5.45967e-197	7.89601	-2.3102
44839079	chr19:44839079:T:G	0	-1.03783e-08	-2.76255	9.10399e-201	-1.03783e-08	-3.1132
44839095	chr19:44839095:T:C	0	-1.03783e-08	2.72024	6.50698e-200	-1.03783e-08	-1.14645
44839099	chr19:44839099:C:G	0	-1.03783e-08	-1.09589	2.02453e-199	-1.03783e-08	-0.0114036
44839373	chr19:44839373:C:T	0	12.0092	-2.63811	9.48742e-200	-1.89983	1.13047
44840322	chr19:44840322:G:A	0	4.70715	-2.46173	8.76513e-202	-2.78889	-2.66482
44840407	chr19:44840407:A:G	0	13.1161	-2.5999	3.89057e-202	-3.17821	-3.08774
44840656	chr19:44840656:G:A	0	-1.03783e-08	4.69521	2.68773e-198	-1.03783e-08	2.57454
44840863	chr19:44840863:T:C	0	-1.03783e-08	-2.94835	1.71071e-200	-1.03783e-08	-2.48242
44840996	chr19:44840996:T:C	0	-1.03783e-08	-2.97611	1.82333e-200	-1.03783e-08	-2.41866
44841010	chr19:44841010:A:G	0	-1.03783e-08	-2.79331	2.02087e-200	-1.03783e-08	-2.3158
44841465	chr19:44841465:G:A	0	-3.54477	-2.79961	2.4801e-195	11.965	-2.56312
44841468	chr19:44841468:C:T	0	-1.03783e-08	-2.79336	9.54103e-201	-1.03783e-08	-3.06631
44842187	chr19:44842187:C:G	0	-1.03783e-08	-3.11337	9.06971e-201	-1.03783e-08	-3.11697
44842206	chr19:44842206:G:A	0	-1.03783e-08	-3.09579	3.18316e-200	-1.03783e-08	-1.86145
44842363	chr19:44842363:G:A	0	-1.03783e-08	1.34137	1.14984e-199	-1.03783e-08	-0.57712
44842451	chr19:44842451:G:A	0	45.64	-2.1752	4.23406e-201	-0.803347	-3.07541
44842516	chr19:44842516:C:T	0	13.4918	-1.98075	3.96195e-202	-3.13885	-3.10891
44842530	chr19:44842530:A:T	0	36.59	-3.03315	4.32222e-201	-0.783315	-3.07483
44842548	chr19:44842548:C:G	0	-1.03783e-08	-2.97493	1.60526e-200	-1.03783e-08	-2.54604
44842812	chr19:44842812:G:A	0	-1.92061	-2.28249	3.34706e-200	-2.82802	1.01678
44842913	chr19:44842913:G:A	0	-1.03783e-08	3.73512	1.11895e-198	-1.03783e-08	1.69823
44843294	chr19:44843294:A:T	0	50.1092	-3.0448	1.05695e-200	-0.0164557	-2.94748
44843831	chr19:44843831:C:T	0	-1.03783e-08	-1.01635	2.38398e-199	-1.03783e-08	0.152028
44843930	chr19:44843930:C:T	0	-1.03783e-08	-1.28321	1.7538e-199	-1.03783e-08	-0.154957
44844304	chr19:44844304:T:G	0	53.632	-2.96687	1.93614e-196	7.56705	-0.715336
44844465	chr19:44844465:C:T	0	-1.03783e-08	1.07519	3.64211e-199	-1.03783e-08	0.575821
44844650	chr19:44844650:C:T	0	-1.03783e-08	2.03593	3.97006e-200	-1.03783e-08	-1.64055
44844996	chr19:44844996:C:T	0	-2.60725	-3.08076	1.93683e-199	2.70534	-2.76103
44845045	chr19:44845045:G:C	0	-1.03783e-08	-2.19481	9.44254e-201	-1.03783e-08	-3.07669
44845174	chr19:44845174:A:G	0	-1.03783e-08	-1.44438	4.24038e-200	-1.03783e-08	-1.57467
44845226	chr19:44845226:A:G	0	-1.03783e-08	-0.640177	2.01842e-199	-1.03783e-08	-0.014428
44845265	chr19:44845265:G:T	0	15.524	2.78953	1.55196e-195	10.7772	-1.84404
44845750	chr19:44845750:A:T	0	-1.03783e-08	-2.99732	9.26207e-201	-1.03783e-08	-3.09599
44846047	chr19:44846047:CA:C	0	-1.03783e-08	3.3533	9.4152e-200	-1.03783e-08	-0.777003
44846054	chr19:44846054:C:G	0	-1.03783e-08	2.41993	5.19335e-200	-1.03783e-08	-1.37195
44846112	chr19:44846112:T:C	0	62.3945	-2.74344	1.86853e-196	9.91424	-3.09807
44846347	chr19:44846347:C:T	0	-1.03783e-08	-3.11579	9.21489e-201	-1.03783e-08	-3.10109
44847465	chr19:44847465:A:C	0	-1.03783e-08	-2.72514	9.82015e-201	-1.03783e-08	-3.03748
44847498	chr19:44847498:A:G	0	-1.03783e-08	1.85514	3.78578e-200	-1.03783e-08	-1.68808
44847649	chr19:44847649:C:T	0	-1.03783e-08	-2.99591	9.26663e-201	-1.03783e-08	-3.09549
44847806	chr19:44847806:A:AGAGC	0	-1.03783e-08	-3	1.07257e-200	-1.03783e-08	-2.94927
44848259	chr19:44848259:C:G	0	-3.53237	-2.27515e-08	4.79848e-189	23.8774	-2.27515e-08
44848489	chr19:44848489:A:G	0	-2.64991	-3.02973	1.66892e-199	2.74761	-2.95217
44848634	chr19:44848634:A:G	0	37.749	-2.83132	3.08986e-201	-1.11699	-3.0768
44849162	chr19:44849162:G:C	0	-2.61194	-2.78425	1.35664e-199	2.60906	-3.02079
44849547	chr19:44849547:C:T	0	-2.51127	-2.20456	1.81696e-199	2.99539	-3.11497
44849612	chr19:44849612:G:A	0	-1.03783e-08	-2.598	9.90988e-201	-1.03783e-08	-3.02838
44850004	chr19:44850004:C:G	0	-2.60458	-2.19627	1.39894e-199	2.73344	-3.11447
44850617	chr19:44850617:C:A	0	-1.03783e-08	-3.03866	9.2677e-201	-1.03783e-08	-3.09538
44850770	chr19:44850770:G:C	0	-1.03783e-08	-3.07634	6.45627e-200	-1.03783e-08	-1.15428
44850787	chr19:44850787:T:G	0	-0.573475	-3.063	3.76292e-200	0.636087	-2.33022
44850864	chr19:44850864:TGGCCTTCAAG:T	0	-1.03783e-08	-3.10893	1.00626e-200	-1.03783e-08	-3.01309
44851039	chr19:44851039:A:G	0	-0.602281	-3.0719	4.07737e-200	0.73635	-2.35023
44852010	chr19:44852010:T:A	0	-1.03783e-08	-2.3785	9.08113e-201	-1.03783e-08	-3.11571
44852078	chr19:44852078:G:A	0	-1.03783e-08	-2.92937	9.81722e-201	-1.03783e-08	-3.03777
44852253	chr19:44852253:A:G	0	-1.03783e-08	-2.91939	1.1061e-200	-1.03783e-08	-2.91849
44852295	chr19:44852295:A:G	0	-0.808885	1.50243	1.49693e-199	-3.4852	3.17187
44852338	chr19:44852338:C:T	0	1.49457	1.34277	1.41907e-201	-2.53905	-2.43286
44852884	chr19:44852884:C:T	0	18.739	-2.0691	9.52286e-195	13.5477	-2.80037
44852953	chr19:44852953:T:A	0	-1.03783e-08	-1.77396	6.16112e-200	-1.03783e-08	-1.20107
44853087	chr19:44853087:C:T	0	-1.03783e-08	-1.44589	9.07156e-201	-1.03783e-08	-3.11677
44853186	chr19:44853186:G:A	0	-1.03783e-08	-1.17112	1.45761e-199	-1.03783e-08	-0.339944
44853207	chr19:44853207:T:A	0	13.2343	3.30561	3.77807e-194	12.9644	-0.839046
44853417	chr19:44853417:A:G	0	0.802839	1.98894	1.27112e-200	-1.87812	-0.901304
44853629	chr19:44853629:C:T	0	-1.03783e-08	-3.1088	2.31043e-200	-1.03783e-08	-2.18189
44853638	chr19:44853638:G:A	0	1.44538	-1.5229	8.47738e-202	-2.5079	-2.9792
44853738	chr19:44853738:C:T	0	-3.43804	-2.23104	1.24307e-201	-3.01087	-2.09346
44854682	chr19:44854682:A:G	0	-0.401587	-0.456139	4.63156e-195	9.53415	0.492338
44854769	chr19:44854769:C:T	0	-1.03783e-08	-3.05088	1.60185e-200	-1.03783e-08	-2.54817
44854770	chr19:44854770:G:A	0	-1.03783e-08	-2.95863	1.04138e-200	-1.03783e-08	-2.97878
44854852	chr19:44854852:G:A	0	-1.03783e-08	-3.11138	1.623e-200	-1.03783e-08	-2.53505
44855219	chr19:44855219:A:G	0	-1.03783e-08	-3.04298	1.45253e-200	-1.03783e-08	-2.64602
44855243	chr19:44855243:G:A	0	1.59738	0.958248	3.56377e-200	-2.2184	0.469892
44855318	chr19:44855318:G:A	0	-3.4067	-2.27515e-08	2.04554e-200	-2.30366	-2.27515e-08
44855891	chr19:44855891:C:G	0	1.59649	0.568657	4.33038e-200	-2.27636	0.722691
44856120	chr19:44856120:G:T	0	-1.03783e-08	-3.10471	1.61551e-200	-1.03783e-08	-2.53968
44856313	chr19:44856313:A:G	0	2.05589	3.88967	1.19587e-198	-2.08037	3.84508
44856329	chr19:44856329:C:T	0	13.4927	4.0396	3.00783e-192	14.2524	2.25022
44856410	chr19:44856410:A:G	0	-1.03783e-08	-2.3197	9.68163e-201	-1.03783e-08	-3.05168
44856449	chr19:44856449:G:A	0	12.9815	3.69841	9.6041e-193	13.7688	1.59218
44856519	chr19:44856519:C:T	0	-3.37928	-2.27515e-08	1.93105e-200	-2.36126	-2.27515e-08
44856743	chr19:44856743:G:C	0	-1.03783e-08	-2.07049	6.11956e-199	-1.03783e-08	1.09475
44856847	chr19:44856847:G:A	0	-1.03783e-08	-2.99175	2.93614e-200	-1.03783e-08	-1.94223
44856926	chr19:44856926:C:T	0	-1.03783e-08	-2.90475	2.23825e-200	-1.03783e-08	-2.21363
44857265	chr19:44857265:C:T	0	-1.03783e-08	-2.77244	1.17109e-200	-1.03783e-08	-2.86139
44857316	chr19:44857316:G:A	0	-2.76681	-2.28489	3.16459e-202	-3.502	-2.97047
44857497	chr19:44857497:G:A	0	15.1305	-0.310455	9.17013e-201	-0.00657675	-3.09938
44857505	chr19:44857505:A:G	0	-3.25888	-1.98734	3.92306e-202	-3.14133	-3.1163
44857526	chr19:44857526:CT:C	0	1.94523	-2.34855	1.23797e-199	0.113697	-0.616964
44857967	chr19:44857967:G:A	0	-1.59999	-0.594612	2.72285e-202	-3.5305	-3.09231
44858024	chr19:44858024:A:C	0	-1.03783e-08	22.8699	3.30645e-195	-1.03783e-08	9.68947
44858086	chr19:44858086:C:T	0	-1.03783e-08	19.2251	2.29215e-196	-1.03783e-08	7.0205
44858317	chr19:44858317:G:A	0	17.2314	3.62382	7.80319e-202	-2.52049	-3.04948
44858375	chr19:44858375:T:C	0	-1.32125	-1.27499	6.92566e-198	6.51997	-2.99889
44858385	chr19:44858385:G:A	0	-1.03783e-08	-3.11642	4.09805e-200	-1.03783e-08	-1.60882
44858389	chr19:44858389:A:G	0	71.4523	-2.24382	1.55696e-190	20.1882	0.261025
44858438	chr19:44858438:T:C	0	-1.03783e-08	22.8687	3.30966e-195	-1.03783e-08	9.69044
44858568	chr19:44858568:T:C	0	-1.40032	-1.59465	4.07923e-198	5.92538	-2.93363
44858689	chr19:44858689:C:T	0	-1.03783e-08	-3.11299	5.35781e-200	-1.03783e-08	-1.34077
44858703	chr19:44858703:T:C	0	-1.46315	-1.44504	4.04945e-198	6.01333	-3.02891
44858776	chr19:44858776:G:A	0	-2.8562	-2.27515e-08	1.29892e-200	-2.75779	-2.27515e-08
44859024	chr19:44859024:C:G	0	-1.03783e-08	-3.10439	7.3518e-200	-1.03783e-08	-1.02438
44859045	chr19:44859045:C:T	0	-0.806696	-2.27515e-08	6.06382e-201	-3.51957	-2.27515e-08
44859129	chr19:44859129:C:G	0	-1.03783e-08	10.6208	6.07976e-199	-1.03783e-08	1.08822
44859410	chr19:44859410:G:A	0	-1.39086	-1.10563	4.8323e-198	6.22344	-3.06228
44859997	chr19:44859997:G:A	0	-1.2664	-1.43904	7.59004e-198	6.56446	-2.95178
44860042	chr19:44860042:C:T	0	-1.10491	-3.00848	1.36144e-196	6.53232	-0.0327667
44860135	chr19:44860135:C:T	0	1.05756	-0.56174	1.85564e-199	1.02444	-1.12295
44860443	chr19:44860443:A:G	0	1.02092	-0.568782	5.33017e-200	1.74579	-3.09173
44860534	chr19:44860534:T:G	0	-1.56726	-0.243931	3.71137e-198	5.96707	-3.06982
44860608	chr19:44860608:A:T	0	-2.74828	-2.27515e-08	1.21794e-200	-2.82217	-2.27515e-08
44861282	chr19:44861282:G:A	0	-1.03783e-08	22.8667	3.30494e-195	-1.03783e-08	9.68902
44861366	chr19:44861366:C:T	0	-1.38401	0.549669	4.343e-198	6.12986	-3.07545
44861525	chr19:44861525:A:G	0	-1.44491	0.485675	3.85995e-198	6.00248	-3.06598
44861815	chr19:44861815:A:G	0	-1.44957	0.58022	3.7171e-198	5.97701	-3.07822
44861852	chr19:44861852:C:G	0	-1.03783e-08	-2.79983	1.05321e-200	-1.03783e-08	-2.96749
44861991	chr19:44861991:T:C	0	-1.40701	0.14128	4.59109e-198	6.10233	-2.99237
44862011	chr19:44862011:A:G	0	-1.03783e-08	-3.06991	2.94417e-200	-1.03783e-08	-1.9395
44862050	chr19:44862050:T:C	0	-1.03783e-08	-1.87505	9.46532e-201	-1.03783e-08	-3.07428
44862153	chr19:44862153:C:T	0	-2.38325	-2.27515e-08	7.25878e-201	-3.3397	-2.27515e-08
44862190	chr19:44862190:G:A	0	-3.13547	-2.27515e-08	1.93464e-193	13.7587	-2.27515e-08
44862219	chr19:44862219:T:C	0	-1.42968	1.05732	2.6882e-198	5.68678	-3.11206
44862267	chr19:44862267:TCAC:T	0	-1.03783e-08	-2.99214	9.06636e-201	-1.03783e-08	-3.11734
44862347	chr19:44862347:A:G	0	-1.43282	0.375465	4.04598e-198	6.04301	-3.05944
44862415	chr19:44862415:AAAAAAAAAAAAG:A	0	71.6839	-2.39617	1.58951e-190	20.4513	0.0186611
44862560	chr19:44862560:G:A	0	-1.29138	0.379189	4.95766e-198	6.24591	-3.05914
44862921	chr19:44862921:G:A	0	-1.75297	0.632367	3.45569e-198	5.90992	-3.08405
44863018	chr19:44863018:C:T	0	-1.73943	0.382509	4.6999e-198	6.19675	-3.06337
44863088	chr19:44863088:G:A	0	-1.63785	0.27363	5.89425e-198	6.37898	-3.01916
44863346	chr19:44863346:G:A	0	-1.40977	-0.735636	8.16777e-198	6.67209	-2.98605
44863399	chr19:44863399:G:A	0	-1.32475	-1.07149	1.16931e-197	6.89295	-2.84811
44863522	chr19:44863522:T:C	0	-1.36952	-0.681403	9.17723e-198	6.79716	-2.9946
44863566	chr19:44863566:T:A	0	-1.03783e-08	-2.75335	9.44477e-201	-1.03783e-08	-3.07645
44864216	chr19:44864216:A:G	0	5.91291	-1.02919	2.26054e-201	-1.48023	-3.02608
44864245	chr19:44864245:G:C	0	0.626957	-3.11371	1.99719e-199	1.6787	-1.7037
44864520	chr19:44864520:C:T	0	0.420657	-3.02293	1.46125e-201	-1.8736	-3.06903
44864648	chr19:44864648:A:G	0	-3.10114	3.76195	1.72301e-201	-1.79536	-2.98248
44864753	chr19:44864753:A:G	0	-2.00579	-2.97884	6.82544e-202	-3.306	-2.39784
44865063	chr19:44865063:C:T	0	5.79257	-2.04508	1.87843e-201	-1.57728	-3.1142
44865548	chr19:44865548:C:T	0	-1.03783e-08	-0.792681	9.87376e-201	-1.03783e-08	-3.03203
44865653	chr19:44865653:A:G	0	-1.03783e-08	1.67702	1.83981e-200	-1.03783e-08	-2.40966
44865946	chr19:44865946:G:A	1.55901e-287	122.11	-2.27515e-08	5.00465e-198	3.19621	-2.27515e-08
44865960	chr19:44865960:G:A	0	-1.03783e-08	0.00338208	1.18265e-200	-1.03783e-08	-2.85157
44866446	chr19:44866446:C:A	0	-1.03783e-08	-1.97321	1.62436e-200	-1.03783e-08	-2.53422
44867078	chr19:44867078:G:A	0	6.24265	-2.54418	2.17554e-201	-1.77905	-2.76559
44867088	chr19:44867088:G:A	0	-1.03783e-08	23.5577	5.3754e-195	-1.03783e-08	10.1754
44867133	chr19:44867133:C:T	0	-1.03783e-08	-1.1129	1.04102e-200	-1.03783e-08	-2.97913
44867138	chr19:44867138:C:G	0	-1.03783e-08	-1.08513	1.03467e-200	-1.03783e-08	-2.98524
44867313	chr19:44867313:A:C	0	-1.54594	-2.51657	1.59913e-197	6.41125	-2.05336
44867392	chr19:44867392:A:G	0	-1.2606	-2.66509	1.25776e-197	7.03009	-2.91233
44867416	chr19:44867416:C:A	0	-1.43179	-2.69158	9.56107e-198	6.67965	-2.83611
44867446	chr19:44867446:A:C	0	-3.44523	-2.27515e-08	1.43016e-199	-0.35896	-2.27515e-08
44867544	chr19:44867544:A:G	0	-1.03783e-08	-1.16102	9.72235e-201	-1.03783e-08	-3.04749
44867581	chr19:44867581:G:A	0	1.43266	-3.11717	1.79678e-199	1.35166	-1.4824
44867597	chr19:44867597:G:A	0	-1.91483	1.36064	3.56756e-198	5.82684	-2.96911
44867684	chr19:44867684:C:T	0	-0.53734	-2.27515e-08	8.53084e-201	-3.17823	-2.27515e-08
44867911	chr19:44867911:G:A	0	5.86392	-3.10772	1.29096e-201	-2.13068	-2.93584
44867931	chr19:44867931:C:T	0	-1.99286	-2.27515e-08	8.40771e-201	-3.19276	-2.27515e-08
44868337	chr19:44868337:A:G	0	-2.02998	-3.11069	1.09198e-196	5.7817	0.497305
44868526	chr19:44868526:G:A	0	-1.03783e-08	-2.94289	1.11527e-200	-1.03783e-08	-2.91023
44868773	chr19:44868773:C:T	0	-3.39885	-0.594448	9.0613e-200	-1.63911	0.823798
44868927	chr19:44868927:A:C	0	20.9231	-2.09316	7.59867e-200	-0.0999759	-0.891379
44869097	chr19:44869097:T:G	0	19.5637	-0.258042	5.52246e-201	-1.01955	-2.59354
44869121	chr19:44869121:TCTC:T	0	-1.03783e-08	-1.73662	2.32595e-198	-1.03783e-08	2.42997
44869269	chr19:44869269:A:G	0	-1.03783e-08	2.39616	6.99579e-198	-1.03783e-08	3.53115
44869450	chr19:44869450:G:A	0	19.1405	2.67084	8.28164e-200	-1.15719	0.251904
44869537	chr19:44869537:G:A	1.0217e-295	104.035	-0.883006	5.65237e-194	9.49603	3.03223
44869702	chr19:44869702:C:T	0	21.0508	-1.96693	6.89954e-200	-0.175692	-0.912182
44870078	chr19:44870078:C:T	0	-1.03783e-08	-1.26067	1.77589e-199	-1.03783e-08	-0.14244
44870141	chr19:44870141:G:A	0	-1.03783e-08	-2.77413	2.69114e-200	-1.03783e-08	-2.02936
44870210	chr19:44870210:A:C	0	-1.03783e-08	-0.912375	6.24234e-200	-1.03783e-08	-1.18797
44870307	chr19:44870307:C:T	0	-1.03783e-08	-2.69811	6.4589e-200	-1.03783e-08	-1.15387
44870308	chr19:44870308:G:A	2.86077e-294	108.615	-2.00978	3.71368e-194	10.948	1.16022
44870482	chr19:44870482:A:G	0	-2.38187	10.4419	1.58215e-201	-3.37115	-1.49198
44870516	chr19:44870516:T:C	0	-1.03783e-08	-3.11611	1.01341e-199	-1.03783e-08	-0.703421
44871093	chr19:44871093:T:C	0	-2.05342	7.84695	7.69142e-202	-3.50905	-2.07534
44872156	chr19:44872156:G:A	0	-1.6653	-2.27515e-08	6.97173e-201	-3.38005	-2.27515e-08
44872265	chr19:44872265:T:C	0	-1.03783e-08	3.8154	1.57534e-200	-1.03783e-08	-2.56486
44872328	chr19:44872328:A:G	0	-1.64272	-2.27515e-08	6.27189e-201	-3.48584	-2.27515e-08
44872507	chr19:44872507:G:C	0	-1.03783e-08	-3.07608	6.27796e-200	-1.03783e-08	-1.18228
44872763	chr19:44872763:CT:C	0	-3.30275	-2.27515e-08	4.6191e-200	-1.48913	-2.27515e-08
44872808	chr19:44872808:T:TTTTTATA	0	-1.03783e-08	-1.4869	1.86621e-199	-1.03783e-08	-0.0928333
44872816	chr19:44872816:T:TA	0	-1.03783e-08	-1.44668	1.62355e-199	-1.03783e-08	-0.232128
44873060	chr19:44873060:C:G	0	-1.46875	-2.94625	1.68174e-201	-1.75177	-3.05031
44873284	chr19:44873284:C:T	0	-1.03783e-08	-0.73349	1.56701e-200	-1.03783e-08	-2.57016
44873285	chr19:44873285:G:A	0	-1.03783e-08	-2.70795	5.75444e-200	-1.03783e-08	-1.26936
44873841	chr19:44873841:C:A	0	-1.12838	-0.773952	8.74805e-201	-3.34759	0.19451
44873997	chr19:44873997:G:A	0	-1.03783e-08	-3.03837	1.21449e-200	-1.03783e-08	-2.825
44874077	chr19:44874077:G:A	0	30.5268	-0.636283	9.70213e-193	17.7144	-2.34324
44874210	chr19:44874210:G:A	0	16.9497	0.139811	6.37533e-200	-1.77799	0.611093
44874887	chr19:44874887:C:T	0	-1.73513	-2.37377	9.90941e-202	-2.72642	-2.60459
44875100	chr19:44875100:C:T	0	-1.03783e-08	-2.75889	5.41757e-200	-1.03783e-08	-1.32968
44875462	chr19:44875462:C:T	0	-1.33741	-2.70198	9.39838e-201	-0.678878	-2.4025
44875803	chr19:44875803:A:C	0	27.2071	0.868405	1.37504e-194	13.5846	-2.46988
44876052	chr19:44876052:T:C	0	17.4683	-1.85974	7.43939e-201	-1.93484	-1.38029
44876079	chr19:44876079:C:T	0	-1.42684	2.21743	6.64099e-199	0.0187129	1.15781
44876309	chr19:44876309:AC:A	0	-0.577055	13.3543	2.9689e-199	-0.305294	0.676744
44876381	chr19:44876381:C:T	0	-0.530091	13.4359	2.92948e-199	-0.349	0.707081
44876425	chr19:44876425:A:C	0	-0.428727	13.703	3.21803e-199	-0.471212	0.92324
44876489	chr19:44876489:A:G	0	18.953	-1.24047	2.82571e-202	-3.46926	-3.11648
44876534	chr19:44876534:C:T	0	-1.07846	-0.597468	1.44188e-198	0.490882	1.46091
44876869	chr19:44876869:G:C	0	-0.670633	10.6898	1.33827e-199	-0.341976	-0.0833924
44876879	chr19:44876879:C:A	0	-1.03783e-08	-2.85219	1.91444e-200	-1.03783e-08	-2.3699
44877078	chr19:44877078:T:C	0	2.54374	-2.27515e-08	1.28575e-200	-2.76799	-2.27515e-08
44877288	chr19:44877288:G:T	0	-0.596767	9.77209	2.44916e-199	-0.36544	0.544441
44877713	chr19:44877713:G:T	0	45.2334	0.980099	5.65645e-201	-1.49409	-2.09503
44878015	chr19:44878015:C:T	0	-1.03783e-08	-2.1228	3.97547e-199	-1.03783e-08	0.663401
44878035	chr19:44878035:G:T	0	-0.484677	-2.50113	2.16005e-201	-1.86711	-2.68467
44878041	chr19:44878041:CCA:C	0	-1.03783e-08	-3.11401	9.08129e-201	-1.03783e-08	-3.1157
44878464	chr19:44878464:T:C	0	-1.03783e-08	-1.58324	4.1369e-198	-1.03783e-08	3.00579
44878742	chr19:44878742:C:T	0	-1.03783e-08	24.068	3.37775e-196	-1.03783e-08	7.40822
44878777	chr19:44878777:A:G	0	11.4372	-2.98454	1.15882e-185	17.9417	13.7252
44878818	chr19:44878818:C:T	0	-1.03783e-08	25.644	6.96176e-196	-1.03783e-08	8.13144
44878835	chr19:44878835:T:A	0	-1.03783e-08	3.97893	1.44174e-199	-1.03783e-08	-0.350893
44879176	chr19:44879176:T:C	0	-1.03783e-08	-2.58639	1.8703e-200	-1.03783e-08	-2.39323
44879418	chr19:44879418:G:A	7.46931e-200	324.002	-2.27515e-08	4.21004e-185	32.9569	-2.27515e-08
44879460	chr19:44879460:G:A	0	-3.54177	0.832573	3.72653e-196	10.1429	-2.63641
44879694	chr19:44879694:C:T	0	-1.03783e-08	-0.614318	1.01745e-200	-1.03783e-08	-3.00203
44879709	chr19:44879709:C:T	0	-3.44161	0.848624	1.45078e-199	0.338732	-0.683372
44879727	chr19:44879727:T:G	0	-0.854419	-3.11521	1.80868e-199	2.47215	-2.59629
44879780	chr19:44879780:A:T	0	-0.859516	-3.11602	1.867e-199	2.48526	-2.57767
44879804	chr19:44879804:G:T	0	-3.4124	0.890034	1.20979e-199	0.179006	-0.705305
44879822	chr19:44879822:T:C	0	-0.335831	1.68776	6.89383e-197	-2.20506	8.02412
44879858	chr19:44879858:A:G	0	-0.644101	2.76163	8.05987e-198	-2.44703	6.11977
44880305	chr19:44880305:G:A	0	1.29972	-2.27515e-08	1.33548e-200	-2.73004	-2.27515e-08
44880326	chr19:44880326:G:A	0	-3.10606	-0.892181	2.86797e-199	-2.21014	2.547
44880573	chr19:44880573:C:T	0	-1.23747	-2.57376	1.33479e-200	-0.799718	-1.93083
44880848	chr19:44880848:C:T	0	32.5875	-1.35703	3.01211e-197	-3.25056	8.24163
44880859	chr19:44880859:G:A	0	-3.54518	-0.937117	8.67192e-195	12.9078	-2.25415
44880919	chr19:44880919:C:T	0	-1.03783e-08	-3.06934	1.08325e-200	-1.03783e-08	-2.93936
44880922	chr19:44880922:G:A	0	-1.03783e-08	-3.06369	1.06472e-200	-1.03783e-08	-2.95661
44881148	chr19:44881148:T:C	0	72.3175	-1.37999	9.89149e-189	27.2994	-2.69858
44881443	chr19:44881443:G:A	0	1.6335	-2.27515e-08	6.77178e-201	-3.40915	-2.27515e-08
44881845	chr19:44881845:G:A	0	-2.88759	-2.98412	1.00001e-200	-1.54422	-1.4751
44881933	chr19:44881933:G:A	0	-1.03783e-08	-2.97905	2.09625e-200	-1.03783e-08	-2.27918
44882132	chr19:44882132:G:A	0	3.78923	-2.27515e-08	1.36463e-200	-2.70845	-2.27515e-08
44882789	chr19:44882789:T:C	0	-1.03783e-08	0.210858	9.62848e-198	-1.03783e-08	3.85057
44882972	chr19:44882972:A:G	0	-1.03783e-08	1.36351	2.70983e-197	-1.03783e-08	4.88531
44883203	chr19:44883203:A:G	0	-2.36045	-2.27515e-08	5.24596e-200	-1.36187	-2.27515e-08
44883598	chr19:44883598:A:G	0	-1.03783e-08	1.12204	3.27372e-197	-1.03783e-08	5.07435
44883777	chr19:44883777:A:C	8.36174e-247	147.602	68.2911	8.88453e-196	10.1728	-1.79745
44883800	chr19:44883800:A:G	1.52123e-247	146.255	67.9341	5.937e-196	9.77571	-1.80349
44884339	chr19:44884339:G:A	0	-3.36005	1.80274	8.77354e-159	83.613	9.94545
44884873	chr19:44884873:G:A	0	-3.43387	1.37864	5.53475e-159	80.9933	12.1044
44884984	chr19:44884984:T:G	8.49063e-246	133.858	84.3526	3.49672e-193	17.457	-3.10644
44885243	chr19:44885243:A:G	8.81294e-282	66.9764	68.3786	3.20662e-151	110.375	0.597827
44885312	chr19:44885312:T:C	0	-1.03783e-08	-3.10445	1.72997e-200	-1.03783e-08	-2.47123
44885313	chr19:44885313:T:C	3.01176e-278	75.6279	67.8638	5.47556e-177	53.372	-1.73156
44885317	chr19:44885317:T:C	0	1.96519	-2.27515e-08	4.35443e-100	228.71	-2.27515e-08
44885622	chr19:44885622:C:CT	0	-1.03783e-08	-2.65785	2.07922e-199	-1.03783e-08	0.0152475
44885917	chr19:44885917:T:A	4.77774e-247	128.82	86.5128	1.15863e-193	16.3623	-3.11629
44885967	chr19:44885967:G:A	0	3.59892	-3.07731	8.8138e-201	-1.04252	-2.10307
44886124	chr19:44886124:C:T	0	-1.03783e-08	-3.02637	1.64562e-200	-1.03783e-08	-2.52121
44886787	chr19:44886787:TC:T	0	-1.03783e-08	15.6747	4.17592e-198	-1.03783e-08	3.01518
44887076	chr19:44887076:A:G	3.65914e-282	71.4042	63.0719	3.02016e-150	112.68	0.535102
44887313	chr19:44887313:C:T	0	-1.03783e-08	-3.11716	1.52617e-200	-1.03783e-08	-2.59657
44888197	chr19:44888197:C:T	0	-1.03783e-08	-1.33748	1.40448e-200	-1.03783e-08	-2.67966
44888248	chr19:44888248:G:A	0	-2.20989	-2.27515e-08	5.13747e-200	-1.38277	-2.27515e-08
44888397	chr19:44888397:G:A	0	-1.03783e-08	-2.78336	3.40031e-199	-1.03783e-08	0.507124
44888494	chr19:44888494:C:A	0	-1.03783e-08	-3.09789	8.89492e-200	-1.03783e-08	-0.833847
44888836	chr19:44888836:C:G	0	-1.03783e-08	-2.77556	1.37046e-200	-1.03783e-08	-2.70418
44888956	chr19:44888956:C:G	0	-1.03783e-08	-1.04655	4.68817e-188	-1.03783e-08	26.1567
44888997	chr19:44888997:C:T	0	-1.328	-3.06693	1.00718e-102	224.925	-2.28376
44889165	chr19:44889165:T:C	0	-1.03783e-08	-2.76298	1.53479e-200	-1.03783e-08	-2.59093
44889990	chr19:44889990:T:A	0	-1.03783e-08	-2.79989	3.09729e-199	-1.03783e-08	0.413784
44890485	chr19:44890485:G:A	0	-1.03783e-08	-2.7637	9.93742e-201	-1.03783e-08	-3.02561
44890954	chr19:44890954:C:T	0	19.9917	-1.21207	3.1108e-202	-3.38564	-3.10398
44890987	chr19:44890987:C:T	0	-3.40063	-2.27515e-08	4.97253e-199	0.887185	-2.27515e-08
44891562	chr19:44891562:T:G	0	-3.39563	-2.27515e-08	5.07192e-199	0.906976	-2.27515e-08
44891712	chr19:44891712:T:G	1.00225e-283	70.3391	60.5394	9.33088e-151	113.423	-1.38222
44891936	chr19:44891936:A:C	0	-2.425	-2.27515e-08	7.25586e-200	-1.03752	-2.27515e-08
44892362	chr19:44892362:A:G	0	-3.1346	-3.09602	5.8886e-163	87.0608	-3.11149
44892559	chr19:44892559:G:A	0	2.43412	5.86394	4.60199e-202	-3.23423	-2.86378
44892587	chr19:44892587:G:A	0	-3.47597	2.23191	8.37085e-171	58.1045	7.77588
44892887	chr19:44892887:C:T	0	-3.17061	-3.11648	3.78516e-162	88.3075	-2.49751
44892962	chr19:44892962:C:T	8.93133e-277	76.8899	69.9915	2.70195e-151	112.023	-1.22145
44892983	chr19:44892983:C:T	0	-1.03783e-08	41.2071	1.9474e-191	-1.03783e-08	18.3704
44893642	chr19:44893642:T:C	0	0.224342	2.10382	5.43917e-202	-3.43084	-2.50003
44893716	chr19:44893716:G:A	0	0.249758	-2.75396	9.69992e-43	263.772	96.9863
44893972	chr19:44893972:G:A	5.94969e-157	312.021	110.764	9.89888e-184	19.7107	16.4037
44894050	chr19:44894050:C:T	0	-0.33405	-2.80782	1.49987e-37	272.144	100.563
44894086	chr19:44894086:G:T	0	-1.03783e-08	-2.2321	1.2848e-199	-1.03783e-08	-0.466138
44894346	chr19:44894346:C:G	0	-1.03783e-08	-3.08252	1.35846e-200	-1.03783e-08	-2.71297
44894411	chr19:44894411:G:A	0	-1.03783e-08	39.5947	7.49805e-192	-1.03783e-08	17.416
44894667	chr19:44894667:A:G	0	-1.03783e-08	-2.89051	5.32158e-200	-1.03783e-08	-1.34756
44894708	chr19:44894708:G:A	0	-1.03783e-08	-0.869537	2.77891e-200	-1.03783e-08	-1.99727
44894757	chr19:44894757:T:C	0	-1.03783e-08	4.55977	3.22772e-194	-1.03783e-08	11.968
44894944	chr19:44894944:C:T	0	-1.03783e-08	-0.763402	1.0658e-200	-1.03783e-08	-2.9556
44895007	chr19:44895007:C:T	0	0.662945	1.75411	3.85019e-202	-3.49363	-2.78275
44895062	chr19:44895062:G:A	0	-1.03783e-08	-2.98397	1.23518e-199	-1.03783e-08	-0.505525
44895103	chr19:44895103:C:T	0	-1.03783e-08	-1.50756	1.58686e-186	-1.03783e-08	29.6786
44895200	chr19:44895200:G:A	0	-1.03783e-08	-0.48087	1.14491e-200	-1.03783e-08	-2.88401
44895205	chr19:44895205:A:AAGTG	0	-1.03783e-08	-0.762455	1.06537e-200	-1.03783e-08	-2.956
44895208	chr19:44895208:C:G	0	-1.03783e-08	-0.76441	1.06622e-200	-1.03783e-08	-2.95521
44895376	chr19:44895376:G:C	0	45.7988	-2.84529	5.29538e-190	23.4924	-1.819
44895459	chr19:44895459:A:C	0	1.39711	1.25473	3.86476e-202	-3.51015	-2.76245
44895528	chr19:44895528:C:T	0	0.136311	-2.71163	1.10156e-39	268.465	99.3281
44895560	chr19:44895560:C:T	2.6885e-289	86.3572	31.6925	6.18413e-200	1.85432	-3.05166
44896199	chr19:44896199:C:T	0	-2.61944	-2.27515e-08	9.64364e-201	-3.05561	-2.27515e-08
44896213	chr19:44896213:TC:T	0	-2.06665	-2.27515e-08	5.16346e-200	-1.37772	-2.27515e-08
44897468	chr19:44897468:C:T	0	0.0489212	-2.76917	6.87672e-40	268.93	98.3926
44897490	chr19:44897490:T:A	9.09184e-112	325.233	201.593	3.41919e-170	21.156	46.1316
44897614	chr19:44897614:G:A	0	-2.0534	-2.27515e-08	5.25275e-200	-1.36058	-2.27515e-08
44897902	chr19:44897902:C:T	0	-1.03783e-08	-2.4918	1.40647e-200	-1.03783e-08	-2.67824
44898322	chr19:44898322:T:C	0	-1.03783e-08	9.37376	2.5286e-198	-1.03783e-08	2.51351
44898409	chr19:44898409:A:G	3.55609e-291	77.496	36.2282	9.77864e-199	3.9815	-2.41804
44898661	chr19:44898661:C:T	0	-1.03783e-08	-1.21822	1.06771e-200	-1.03783e-08	-2.95381
44899259	chr19:44899259:G:A	0	-1.03783e-08	-2.5029	1.59216e-200	-1.03783e-08	-2.55424
44899289	chr19:44899289:A:G	0	-1.03783e-08	-1.94627	5.90589e-200	-1.03783e-08	-1.24338
44899461	chr19:44899461:G:C	0	-2.26531	-2.27515e-08	5.13591e-192	17.0376	-2.27515e-08
44899935	chr19:44899935:G:A	0	-1.03783e-08	-0.586456	1.81467e-199	-1.03783e-08	-0.120838
44899959	chr19:44899959:C:T	0	1.39476	-3.04464	1.30813e-37	276.224	96.3467
44900155	chr19:44900155:C:T	0	4.24166	-2.45903	5.88538e-172	23.7037	39.5219
44900201	chr19:44900201:C:T	0	-2.44617	-2.27515e-08	1.78009e-200	-2.44266	-2.27515e-08
44900254	chr19:44900254:G:A	0	-1.03783e-08	-3.06771	4.76293e-200	-1.03783e-08	-1.45846
44900601	chr19:44900601:A:G	0	4.16993	-2.47171	5.82654e-172	23.8021	39.4133
44900667	chr19:44900667:C:T	0	-2.29216	-2.27515e-08	4.5821e-192	16.9235	-2.27515e-08
44900743	chr19:44900743:C:T	0	-1.03783e-08	-2.6334	1.10071e-200	-1.03783e-08	-2.92338
44901175	chr19:44901175:G:A	0	-2.38644	-2.27515e-08	1.35109e-197	4.18934	-2.27515e-08
44901434	chr19:44901434:A:G	0	23.0176	5.06568	2.3037e-194	13.2673	-1.63658
44901548	chr19:44901548:AACACGGTGAAACTCCGTCTCTACT:A	0	1.0993	-3.11696	1.07344e-40	279.405	86.0606
44901600	chr19:44901600:T:C	0	1.00185	-3.11722	1.76528e-40	280.105	85.858
44901715	chr19:44901715:T:C	0	4.46418	-2.40354	4.95267e-172	23.3865	39.6665
44901805	chr19:44901805:A:G	0	5.04085	-2.54807	2.91049e-172	22.4655	40.0558
44901924	chr19:44901924:T:C	0	-1.03783e-08	-0.719123	1.14098e-200	-1.03783e-08	-2.88744
44902242	chr19:44902242:G:A	0	-3.18228	-2.27515e-08	2.37201e-197	4.75217	-2.27515e-08
44902295	chr19:44902295:C:T	0	-1.03783e-08	-2.6171	2.0515e-200	-1.03783e-08	-2.30075
44902377	chr19:44902377:G:C	0	4.51245	-2.27515e-08	1.04578e-200	-2.97457	-2.27515e-08
44902437	chr19:44902437:AC:A	0	-1.03783e-08	-2.60828	2.03936e-200	-1.03783e-08	-2.30669
44902674	chr19:44902674:G:A	0	-1.03783e-08	-2.64395	4.28227e-198	-1.03783e-08	3.04033
44903416	chr19:44903416:G:A	0	67.2699	-3.10876	1.72963e-149	85.7505	29.21
44903541	chr19:44903541:G:C	0	-1.03783e-08	5.8636	5.9478e-200	-1.03783e-08	-1.23631
44903874	chr19:44903874:A:G	0	-1.03783e-08	-2.58236	1.05934e-200	-1.03783e-08	-2.96169
44903969	chr19:44903969:C:A	0	-1.03783e-08	8.85681	1.67557e-200	-1.03783e-08	-2.50317
44903986	chr19:44903986:A:G	0	-1.03783e-08	-2.92571	3.19264e-200	-1.03783e-08	-1.85848
44904069	chr19:44904069:G:A	0	-1.03783e-08	-0.71985	1.13271e-200	-1.03783e-08	-2.89472
44904152	chr19:44904152:C:T	0	-1.03783e-08	-0.690397	1.12634e-200	-1.03783e-08	-2.90035
44904180	chr19:44904180:G:T	0	-1.03783e-08	-1.51015	1.92477e-195	-1.03783e-08	9.1484
44904820	chr19:44904820:C:T	0	-1.03783e-08	-2.45441	7.5882e-197	-1.03783e-08	5.91502
44905307	chr19:44905307:A:T	0	35.7739	-0.173322	1.6176e-188	18.4473	6.64534
44905371	chr19:44905371:T:C	0	82.2103	11.4422	1.96359e-198	1.99735	0.263268
44905579	chr19:44905579:T:G	0	23.1219	2.21183	8.90597e-199	-0.68723	2.15721
44905910	chr19:44905910:C:G	0	43.4284	8.72959	1.30995e-190	22.1143	-1.83775
44905978	chr19:44905978:G:A	0	-1.03783e-08	-2.46834	1.67553e-200	-1.03783e-08	-2.5032
44906026	chr19:44906026:C:A	0	-1.03783e-08	-3.10316	4.06013e-198	-1.03783e-08	2.98706
44906745	chr19:44906745:G:A	0	0.865309	-2.50416	7.26274e-143	124.872	5.33887
44907016	chr19:44907016:G:A	0	-1.03783e-08	5.55362	1.91514e-193	-1.03783e-08	13.7486
44907291	chr19:44907291:A:G	0	-1.03783e-08	5.23209	1.39903e-193	-1.03783e-08	13.4345
44908684	chr19:44908684:T:C	0	4.19231	-2.46308	1	347.016	110.482
44908783	chr19:44908783:C:T	0	-1.03783e-08	5.3884	1.1823e-193	-1.03783e-08	13.2662
44909698	chr19:44909698:A:C	0	0.14105	-2.47184	2.04674e-15	299.828	123.847
44910109	chr19:44910109:T:C	0	20.8059	1.84356	6.74577e-202	-3.31424	-2.40134
44910319	chr19:44910319:C:T	1.03922e-93	402.011	166.395	1.1851e-184	10.2168	23.7751
44910852	chr19:44910852:T:C	0	-1.03783e-08	3.87316	3.72298e-200	-1.03783e-08	-1.7048
44910882	chr19:44910882:T:TTTG	0	-1.03783e-08	-2.9593	9.07724e-201	-1.03783e-08	-3.11614
44910884	chr19:44910884:C:T	0	-1.03783e-08	-2.97512	9.07679e-201	-1.03783e-08	-3.11619
44911135	chr19:44911135:G:T	0	-3.01175	-2.27515e-08	5.83139e-197	5.65168	-2.27515e-08
44911142	chr19:44911142:C:A	1	635.885	146.622	2.85682e-200	0.659426	-2.62904
44911194	chr19:44911194:T:C	0	21.4296	5.36265	2.43461e-175	55.9233	-0.488176
44911630	chr19:44911630:A:G	0	-1.03783e-08	0.232347	2.65524e-200	-1.03783e-08	-2.04279
44912028	chr19:44912028:T:G	0	3.18456	-2.27515e-08	8.68367e-201	-3.16047	-2.27515e-08
44912383	chr19:44912383:G:A	3.56231e-17	623.542	121.093	3.6332e-196	1.62899	5.85214
44912693	chr19:44912693:C:T	0	-1.03783e-08	-3.02659	4.94181e-199	-1.03783e-08	0.880988
44912842	chr19:44912842:G:A	0	3.92758	-2.27515e-08	5.9106e-201	-3.54517	-2.27515e-08
44912921	chr19:44912921:G:T	5.01933e-142	399.113	58.0406	1.0086e-161	89.8437	-3.05366
44913221	chr19:44913221:A:G	0	21.4103	5.5096	6.73404e-176	54.7994	-0.649515
44913421	chr19:44913421:A:G	0	-1.03783e-08	-2.8032	9.54377e-201	-1.03783e-08	-3.06602
44913436	chr19:44913436:G:A	0	-1.03783e-08	-2.89036	9.25246e-201	-1.03783e-08	-3.09702
44913484	chr19:44913484:C:T	1.4192e-146	391.209	55.4716	9.64769e-155	96.9404	5.92333
44913943	chr19:44913943:G:A	0	-2.33443	-2.27515e-08	7.67603e-201	-3.28381	-2.27515e-08
44914318	chr19:44914318:A:T	0	-0.0691691	-2.27515e-08	6.54206e-201	-3.44366	-2.27515e-08
44914487	chr19:44914487:G:A	0	-1.8663	-2.27515e-08	1.00047e-200	-3.01886	-2.27515e-08
44914829	chr19:44914829:G:A	0	-1.03783e-08	-1.39136	8.18115e-200	-1.03783e-08	-0.917496
44914939	chr19:44914939:C:G	0	0.643403	-2.27515e-08	6.42247e-201	-3.46211	-2.27515e-08
44915189	chr19:44915189:C:T	0	-1.03783e-08	-3.10945	1.54785e-198	-1.03783e-08	2.02271
44915305	chr19:44915305:C:T	0	-1.03783e-08	-2.3166	1.15121e-200	-1.03783e-08	-2.87852
44915347	chr19:44915347:G:A	0	-1.03783e-08	-2.97983	3.05714e-199	-1.03783e-08	0.400738
44915533	chr19:44915533:T:C	8.98882e-133	391.33	87.1305	1.63257e-160	92.6186	-3.04439
44915704	chr19:44915704:T:C	0	-1.03783e-08	6.6943	2.16719e-200	-1.03783e-08	-2.2459
44917086	chr19:44917086:G:A	0	-1.03783e-08	2.76013	1.48068e-198	-1.03783e-08	1.97834
44917843	chr19:44917843:G:A	5.25302e-288	94.2562	26.766	3.18922e-200	1.09117	-2.95072
44917906	chr19:44917906:G:A	0	-1.03783e-08	-2.99529	2.27968e-200	-1.03783e-08	-2.19529
44917947	chr19:44917947:C:T	0	-0.0245679	-2.77177	6.27369e-33	268.303	115.046
44918628	chr19:44918628:C:T	0	-1.03783e-08	-3.00353	2.29431e-200	-1.03783e-08	-2.1889
44918633	chr19:44918633:TC:T	0	-1.03783e-08	40.2181	1.82489e-193	-1.03783e-08	13.7003
44918715	chr19:44918715:AG:A	6.843e-285	102.858	25.3361	2.75382e-202	-3.49913	-3.11238
44919304	chr19:44919304:T:G	0	3.02986	-2.27515e-08	9.06687e-201	-3.11729	-2.27515e-08
44919380	chr19:44919380:G:C	0	-1.03783e-08	-3.06836	2.89978e-200	-1.03783e-08	-1.95469
44919589	chr19:44919589:G:A	0	-2.88013	-0.0679165	3.82895e-78	262.614	16.6248
44919689	chr19:44919689:A:G	0	-2.7809	-0.305572	2.60523e-77	261.886	19.2706
44920379	chr19:44920379:G:A	3.25265e-291	100.591	13.0436	3.98309e-200	-3.41293	1.77566
44920677	chr19:44920677:G:A	0	-1.03783e-08	-2.90768	1.23591e-193	-1.03783e-08	13.3106
44921360	chr19:44921360:T:G	0	0.673893	-2.27515e-08	7.98311e-201	-3.24459	-2.27515e-08
44921809	chr19:44921809:G:A	0	-0.599941	-2.47034	4.56618e-34	261.538	119.19
44921914	chr19:44921914:G:A	0	-1.03783e-08	32.7352	1.42921e-196	-1.03783e-08	6.54814
44922203	chr19:44922203:A:G	0	-3.27062	1.88702	3.22898e-167	73.7472	0.390996
44922241	chr19:44922241:G:A	0	-1.03783e-08	-3.04396	2.57622e-200	-1.03783e-08	-2.073
44922848	chr19:44922848:C:T	0	-1.03783e-08	2.64975	8.95838e-199	-1.03783e-08	1.47585
44923380	chr19:44923380:A:C	0	-3.50879	2.1898	1.94096e-200	-3.35687	1.00072
44923535	chr19:44923535:G:A	8.6257e-59	520.863	127.947	2.8867e-169	41.9479	27.473
44923556	chr19:44923556:C:T	0	-1.03783e-08	-3.02848	1.1517e-194	-1.03783e-08	10.9374
44924391	chr19:44924391:C:G	0	5.75629	-2.27515e-08	2.08946e-200	-2.28242	-2.27515e-08
44924977	chr19:44924977:G:A	0	-3.54404	-3.02949	3.93535e-157	98.9657	-1.60387
44925202	chr19:44925202:C:T	3.92082e-285	103.197	24.4403	2.81856e-202	-3.54099	-3.04728
44927160	chr19:44927160:T:C	0	-1.32637	5.69249	5.41255e-202	-3.52207	-2.4137
44928009	chr19:44928009:T:A	0	-1.03783e-08	-2.56985	4.62423e-199	-1.03783e-08	0.814566
44928196	chr19:44928196:G:A	0	101.078	-0.514791	1.7622e-199	1.25206	-1.40224
44928285	chr19:44928285:G:A	0	-1.03783e-08	20.6617	1.0239e-198	-1.03783e-08	1.60946
44928379	chr19:44928379:A:G	0	99.7878	-3.03595	1.11987e-201	-3.49367	-1.71503
44928401	chr19:44928401:A:G	0	8.08052	-1.69845	3.19613e-195	11.6849	-2.02937
44928538	chr19:44928538:G:A	0	-1.03783e-08	-2.64119	4.30075e-199	-1.03783e-08	0.742046
44928640	chr19:44928640:G:A	0	101.402	-3.09524	1.12021e-201	-3.47846	-1.72994
44928832	chr19:44928832:T:C	0	101.911	-3.11332	3.16095e-201	-3.52201	-0.649031
44928970	chr19:44928970:GATT:G	0	4.14139	-2.27515e-08	1.25302e-200	-2.79377	-2.27515e-08
44929263	chr19:44929263:G:T	0	-1.03783e-08	-2.62086	2.56593e-199	-1.03783e-08	0.225579
44929388	chr19:44929388:C:T	0	-3.49632	-2.27515e-08	5.24389e-200	-1.36226	-2.27515e-08
44929745	chr19:44929745:C:T	0	-1.03783e-08	0.982011	2.96333e-200	-1.03783e-08	-1.93301
44930635	chr19:44930635:C:T	0	-1.03783e-08	-2.72194	2.92649e-200	-1.03783e-08	-1.94552
44931109	chr19:44931109:A:T	0	-1.03783e-08	-2.68799	3.11218e-199	-1.03783e-08	0.41858
44931405	chr19:44931405:C:T	0	-1.03783e-08	3.94875	3.31526e-200	-1.03783e-08	-1.82079
44931624	chr19:44931624:C:T	0	-1.03783e-08	35.5023	3.51094e-194	-1.03783e-08	12.0521
44932201	chr19:44932201:A:C	0	-1.03783e-08	11.049	3.7256e-200	-1.03783e-08	-1.7041
44932209	chr19:44932209:C:CT	0	99.2863	-0.522922	1.21361e-199	0.958241	-1.48139
44932268	chr19:44932268:T:G	0	0.60198	-2.27515e-08	9.26137e-201	-3.09606	-2.27515e-08
44932404	chr19:44932404:C:T	0	-1.03783e-08	2.77096	2.57594e-197	-1.03783e-08	4.83464
44932519	chr19:44932519:T:A	0	-1.03783e-08	-3.01509	1.08132e-200	-1.03783e-08	-2.94114
44932556	chr19:44932556:G:A	0	-1.03783e-08	-3.09565	1.80709e-200	-1.03783e-08	-2.42761
44932959	chr19:44932959:A:G	1.98108e-292	102.343	8.49323	9.63222e-190	23.7905	-1.51889
44932987	chr19:44932987:T:C	2.48427e-292	102.403	8.66007	8.01273e-190	23.5997	-1.51211
44932990	chr19:44932990:T:C	2.09551e-292	102.233	8.66007	7.35571e-190	23.5141	-1.51211
44933142	chr19:44933142:G:A	0	-1.03783e-08	-3.11243	2.47336e-200	-1.03783e-08	-2.11375
44933158	chr19:44933158:A:C	0	-1.03783e-08	-3.07993	1.68172e-200	-1.03783e-08	-2.49951
44933400	chr19:44933400:G:A	4.69984e-294	107.967	-0.87189	4.76092e-198	4.74471	-1.59843
44933560	chr19:44933560:G:A	0	-1.03783e-08	-2.90736	1.84819e-200	-1.03783e-08	-2.40512
44935386	chr19:44935386:A:G	0	31.282	-0.803506	1.07789e-187	27.4224	-0.433127
44936004	chr19:44936004:G:A	0	-1.03783e-08	0.192685	1.93164e-200	-1.03783e-08	-2.36096
44936349	chr19:44936349:T:TC	0	-1.03783e-08	-2.91502	9.24541e-201	-1.03783e-08	-3.09779
44936690	chr19:44936690:C:T	0	-1.03783e-08	-3.06978	1.85071e-200	-1.03783e-08	-2.40376
44937013	chr19:44937013:C:T	0	-1.03783e-08	1.02105	9.2765e-201	-1.03783e-08	-3.09443
44937017	chr19:44937017:C:T	0	-1.03783e-08	-2.39195	1.24245e-200	-1.03783e-08	-2.80224
44937272	chr19:44937272:G:A	0	-2.72792	0.539621	4.35007e-202	-3.03809	-3.11622
44937504	chr19:44937504:A:T	0	2.07604	1.29758	3.93589e-202	-3.28969	-2.96467
44938331	chr19:44938331:A:G	0	-1.03783e-08	-1.82118	9.52939e-201	-1.03783e-08	-3.06753
44938353	chr19:44938353:A:C	0	-2.24388	1.02726	3.61343e-202	-3.2738	-3.06604
44938770	chr19:44938770:G:A	0	-1.03783e-08	-2.6256	1.39728e-200	-1.03783e-08	-2.6848
44938870	chr19:44938870:T:C	0	-1.03783e-08	-3.11614	9.2765e-201	-1.03783e-08	-3.09443
44939271	chr19:44939271:C:G	0	2.15641	0.877535	3.80314e-202	-3.24878	-3.03989
44940247	chr19:44940247:A:G	0	-2.29214	0.779229	3.33185e-202	-3.30378	-3.11719
44940390	chr19:44940390:T:C	0	-2.389	-0.274255	3.49535e-202	-3.30422	-3.06884
44940442	chr19:44940442:T:C	0	-3.31068	-2.27515e-08	1.58974e-200	-2.55576	-2.27515e-08
44940472	chr19:44940472:C:T	0	-1.03783e-08	-1.82119	1.41443e-200	-1.03783e-08	-2.6726
44940667	chr19:44940667:T:C	0	-1.03783e-08	0.355727	9.07184e-201	-1.03783e-08	-3.11674
44940825	chr19:44940825:G:A	0	-3.26132	-2.27515e-08	2.54531e-199	0.21751	-2.27515e-08
44940869	chr19:44940869:C:T	0	-3.28378	-2.27515e-08	1.66222e-200	-2.51117	-2.27515e-08
44941009	chr19:44941009:A:C	0	-1.03783e-08	-1.58636	1.00591e-200	-1.03783e-08	-3.01344
44941109	chr19:44941109:C:T	0	-1.03783e-08	2.28482	6.05106e-200	-1.03783e-08	-1.21909
44941370	chr19:44941370:TCTC:T	0	-2.45817	-1.27174	3.46836e-202	-3.2787	-3.10211
44941389	chr19:44941389:G:A	0	-2.48936	-1.317	3.53402e-202	-3.26196	-3.10011
44941485	chr19:44941485:A:G	0	3.04336	-0.0565134	7.81091e-202	-3.06839	-2.50059
44942249	chr19:44942249:A:G	0	-3.53368	-2.27515e-08	4.39058e-200	-1.53987	-2.27515e-08
44942260	chr19:44942260:G:A	0	-3.41971	-2.27515e-08	3.59361e-199	0.562415	-2.27515e-08
44942473	chr19:44942473:G:A	0	-1.03783e-08	-3.06392	9.4571e-201	-1.03783e-08	-3.07515
44942779	chr19:44942779:TCTCA:T	0	-1.03783e-08	-2.82064	1.07698e-200	-1.03783e-08	-2.94517
44942822	chr19:44942822:G:A	0	-1.03783e-08	-2.81631	1.08094e-200	-1.03783e-08	-2.9415
44943146	chr19:44943146:A:C	0	-1.03783e-08	1.01889	1.14692e-200	-1.03783e-08	-2.88225
44943840	chr19:44943840:C:T	0	-1.03783e-08	-2.03238	1.75855e-199	-1.03783e-08	-0.152252
44943904	chr19:44943904:T:C	0	3.06106	3.23113	1.90624e-201	-3.0788	-1.59798
44944048	chr19:44944048:G:T	0	-1.03783e-08	-3.02965	9.6314e-201	-1.03783e-08	-3.05688
44944252	chr19:44944252:A:G	0	-1.03783e-08	-2.53487	1.09607e-200	-1.03783e-08	-2.92759
44944644	chr19:44944644:G:A	0	-1.03783e-08	1.16929	9.3762e-201	-1.03783e-08	-3.08374
44944779	chr19:44944779:T:C	0	3.09048	0.976129	7.71139e-202	-3.39856	-2.18324
44944783	chr19:44944783:C:T	0	-1.03783e-08	2.58574	6.65761e-200	-1.03783e-08	-1.12357
44944873	chr19:44944873:C:T	0	-1.03783e-08	-2.98555	9.62553e-201	-1.03783e-08	-3.05749
44945073	chr19:44945073:G:A	0	-1.03783e-08	-1.49369	1.6127e-200	-1.03783e-08	-2.54142
44945435	chr19:44945435:G:A	0	-1.03783e-08	-2.4073	9.49468e-201	-1.03783e-08	-3.07118
44945772	chr19:44945772:G:A	0	-1.03783e-08	-2.55807	2.41661e-200	-1.03783e-08	-2.13696
44945814	chr19:44945814:C:T	0	-1.03783e-08	-2.82007	1.44812e-200	-1.03783e-08	-2.64906
44946027	chr19:44946027:T:G	0	1.64618	0.876745	3.59367e-202	-3.3775	-2.96782
44946125	chr19:44946125:G:A	0	-1.03783e-08	-3.05192	9.39564e-201	-1.03783e-08	-3.08167
44946436	chr19:44946436:C:T	0	-3.53798	-2.27515e-08	3.9692e-200	-1.64076	-2.27515e-08
44946675	chr19:44946675:G:A	0	-1.03783e-08	-1.83764	1.46508e-200	-1.03783e-08	-2.63742
44946776	chr19:44946776:C:T	0	-0.847086	-2.64621	8.27717e-202	-2.42309	-3.08791
44946843	chr19:44946843:A:C	0	-1.03783e-08	-1.8044	1.48194e-200	-1.03783e-08	-2.62597
44946924	chr19:44946924:A:G	0	-1.03783e-08	-1.80053	1.49104e-200	-1.03783e-08	-2.61986
44946995	chr19:44946995:T:C	0	-2.88672	-1.47419	4.14783e-202	-3.11981	-3.0821
44947071	chr19:44947071:G:A	0	-3.36808	-3.1122	1.0329e-199	2.28364	-2.96801
44947151	chr19:44947151:T:C	0	-0.257974	-2.31359	5.96535e-202	-2.72582	-3.11271
44947520	chr19:44947520:C:G	0	-2.89572	-1.47167	4.20946e-202	-3.09478	-3.09238
44947595	chr19:44947595:A:G	0	-1.01165	-2.29964	1.46263e-197	7.37701	-3.10835
44947615	chr19:44947615:A:G	0	-0.0946752	-1.6607	5.90443e-202	-2.80891	-3.03988
44947739	chr19:44947739:G:A	0	-1.03783e-08	-1.80568	1.47918e-200	-1.03783e-08	-2.62784
44947845	chr19:44947845:G:A	0	-1.03783e-08	-2.97022	1.08042e-200	-1.03783e-08	-2.94198
44947933	chr19:44947933:G:A	0	-1.50322	-2.75925	1.0148e-197	6.94108	-3.03796
44948185	chr19:44948185:A:G	0	-0.18205	-1.8409	5.57678e-202	-2.82222	-3.08367
44948277	chr19:44948277:T:G	0	-1.03783e-08	-2.43943	2.45097e-200	-1.03783e-08	-2.12284
44948399	chr19:44948399:T:G	0	-3.31506	-2.94167	3.69384e-200	1.37775	-3.09041
44948477	chr19:44948477:C:T	0	-1.03783e-08	-2.40429	1.38116e-197	-1.03783e-08	4.21135
44948904	chr19:44948904:G:A	0	-1.03783e-08	-2.01137	9.4954e-201	-1.03783e-08	-3.07111
44949044	chr19:44949044:C:T	0	-1.03783e-08	-1.4898	9.09976e-201	-1.03783e-08	-3.11367
44949098	chr19:44949098:A:C	0	-1.03783e-08	-2.60835	2.44333e-200	-1.03783e-08	-2.12597
44949172	chr19:44949172:A:C	0	-1.03783e-08	-1.8909	9.07114e-201	-1.03783e-08	-3.11682
44949339	chr19:44949339:C:T	0	-1.03783e-08	-1.98623	9.48466e-201	-1.03783e-08	-3.07224
44949437	chr19:44949437:G:GT	0	-1.52091	-2.67647	5.55702e-202	-2.8923	-3.01713
44949555	chr19:44949555:C:T	0	-1.43357	-2.62972	5.71639e-202	-2.87564	-3.00552
44949588	chr19:44949588:G:A	0	-3.3848	-3.00046	4.69308e-200	1.62499	-3.09823
44949887	chr19:44949887:C:T	0	0.158621	-1.76569	5.64743e-202	-2.98388	-2.90942
44949894	chr19:44949894:T:G	0	0.101924	-1.81694	5.66713e-202	-2.9602	-2.92961
44949908	chr19:44949908:C:T	0	0.154942	-1.79641	5.62331e-202	-2.98252	-2.91505
44949982	chr19:44949982:G:A	0	-1.62793	-2.37073	4.80013e-202	-2.99448	-3.06138
44950196	chr19:44950196:A:G	0	-1.03783e-08	-1.93337	9.3943e-201	-1.03783e-08	-3.08181
44950399	chr19:44950399:G:A	0	0.122004	-1.80015	5.72104e-202	-2.96691	-2.91343
44950506	chr19:44950506:A:G	0	-2.82873	0.51906	9.12736e-202	-3.09812	-2.3151
44950621	chr19:44950621:G:A	0	0.129786	-1.78077	5.72717e-202	-2.97319	-2.90608
44950979	chr19:44950979:G:A	0	-0.61247	-2.62313	8.62117e-202	-2.62265	-2.84763
44951193	chr19:44951193:G:A	0	-1.03783e-08	-1.72636	1.61862e-200	-1.03783e-08	-2.53776
44951429	chr19:44951429:T:C	0	0.149556	-1.81037	5.47829e-202	-3.00374	-2.91996
44952070	chr19:44952070:C:T	0	-1.03783e-08	-2.72685	1.07251e-200	-1.03783e-08	-2.94932
44952449	chr19:44952449:C:T	0	0.0115651	-1.71511	6.19511e-202	-2.92158	-2.87916
44952451	chr19:44952451:C:T	0	-1.0926	-3.11195	6.83439e-202	-3.54111	-2.16142
44952570	chr19:44952570:T:C	0	-1.03783e-08	-2.39813	9.29596e-201	-1.03783e-08	-3.09233
44952644	chr19:44952644:C:G	0	0.0710141	-1.686	6.01677e-202	-2.96189	-2.86806
44952648	chr19:44952648:C:T	0	0.0456829	-1.73973	6.07043e-202	-2.93055	-2.89052
44952664	chr19:44952664:A:G	0	0.1398	-1.78255	5.56174e-202	-2.99791	-2.91067
44952709	chr19:44952709:C:T	0	0.0295766	-1.84895	5.72889e-202	-2.94467	-2.93431
44952727	chr19:44952727:TA:T	0	0.0265968	-1.65886	6.21672e-202	-2.94392	-2.85334
44952730	chr19:44952730:T:C	0	0.0563241	-1.77775	5.83847e-202	-2.95878	-2.90125
44952792	chr19:44952792:CAG:C	0	-1.03783e-08	-1.93728	9.40858e-201	-1.03783e-08	-3.08029
44952844	chr19:44952844:G:A	0	-0.532988	-2.56326	8.73877e-202	-2.65338	-2.80335
44952846	chr19:44952846:T:G	0	-2.53546	-2.27515e-08	8.83613e-197	6.06728	-2.27515e-08
44952989	chr19:44952989:T:C	0	-1.39099	-0.949736	9.48062e-202	-2.84749	-2.52776
44953240	chr19:44953240:T:C	0	0.283292	-1.75507	5.3678e-202	-3.05013	-2.89395
44953336	chr19:44953336:G:A	0	-1.03783e-08	-1.98779	9.07203e-201	-1.03783e-08	-3.11672
44953553	chr19:44953553:G:C	0	-1.03783e-08	-1.9572	9.11857e-201	-1.03783e-08	-3.1116
44953684	chr19:44953684:G:A	0	0.206453	-1.8153	5.45557e-202	-3.0119	-2.91596
44953695	chr19:44953695:C:A	0	-1.03783e-08	-1.96892	9.0863e-201	-1.03783e-08	-3.11515
44953848	chr19:44953848:A:G	0	0.0900446	-1.74714	5.826e-202	-2.96778	-2.89438
44953923	chr19:44953923:T:C	0	-0.488655	-2.5922	8.1169e-202	-2.70337	-2.82718
44953968	chr19:44953968:G:A	0	0.146932	-1.73381	5.72424e-202	-2.99024	-2.88955
44954036	chr19:44954036:C:T	0	-0.486076	-2.54336	8.49066e-202	-2.70282	-2.78271
44954062	chr19:44954062:G:A	0	-0.514601	-2.59303	8.08896e-202	-2.69137	-2.84263
44954120	chr19:44954120:G:A	0	-0.532112	-2.62306	7.91582e-202	-2.69629	-2.85935
44954136	chr19:44954136:T:C	0	-1.1248	-2.08552	6.09176e-202	-2.76664	-3.05092
44954310	chr19:44954310:T:C	0	-0.0950843	-1.59931	6.76111e-202	-2.90071	-2.8126
44954436	chr19:44954436:AG:A	0	-1.03783e-08	-3.1173	9.67941e-201	-1.03783e-08	-3.05191
44954474	chr19:44954474:C:T	0	-1.03783e-08	-1.74175	1.59796e-200	-1.03783e-08	-2.5506
44954515	chr19:44954515:C:T	0	-1.03783e-08	-3.11116	3.94625e-200	-1.03783e-08	-1.64656
44954889	chr19:44954889:A:C	0	-0.00103273	-1.96026	5.09387e-202	-2.93942	-3.05704
44955206	chr19:44955206:A:G	0	-2.42309	-2.27515e-08	5.9466e-201	-3.53909	-2.27515e-08
44955209	chr19:44955209:A:G	0	-3.4899	-2.27515e-08	1.49747e-199	-0.312963	-2.27515e-08
44955336	chr19:44955336:C:T	0	-1.71545	-2.27515e-08	1.09756e-200	-2.92624	-2.27515e-08
44955694	chr19:44955694:C:T	0	-3.27963	-2.27515e-08	8.38446e-201	-3.19553	-2.27515e-08
44955762	chr19:44955762:GGT:G	0	-1.03783e-08	-1.73727	1.60166e-200	-1.03783e-08	-2.54829
44955835	chr19:44955835:T:C	0	-1.03783e-08	-1.93173	9.39075e-201	-1.03783e-08	-3.08219
44956096	chr19:44956096:C:T	0	-1.03783e-08	-2.61525	2.46591e-200	-1.03783e-08	-2.11677
44956594	chr19:44956594:T:C	0	0.0241691	-1.98044	5.11879e-202	-2.94584	-3.04574
44956997	chr19:44956997:G:A	0	-3.26109	-2.27515e-08	7.57413e-201	-3.29717	-2.27515e-08
44957155	chr19:44957155:T:C	0	-1.03783e-08	-0.138528	2.02172e-200	-1.03783e-08	-2.31538
44957255	chr19:44957255:A:C	0	-1.03783e-08	-1.93422	9.39573e-201	-1.03783e-08	-3.08166
44957435	chr19:44957435:G:C	0	-2.2743	-2.23267	4.4841e-201	-2.08569	-1.73568
44957648	chr19:44957648:T:G	0	-1.03783e-08	-2.92131	1.01122e-200	-1.03783e-08	-3.00817
44957750	chr19:44957750:A:G	0	-3.54267	-2.93652	1.34464e-200	0.294531	-3.01773
44958085	chr19:44958085:G:C	0	-1.93768	-1.58971	5.95342e-202	-2.98351	-2.85702
44958703	chr19:44958703:C:T	0	-1.03783e-08	-3.11692	9.65335e-201	-1.03783e-08	-3.05461
44958723	chr19:44958723:C:T	0	-2.58284	-2.27515e-08	5.17581e-197	5.53242	-2.27515e-08
44958739	chr19:44958739:A:G	0	-2.43621	-2.62568	1.10976e-198	4.73585	-3.04586
44959006	chr19:44959006:C:T	0	-1.03783e-08	-1.42569	9.08241e-201	-1.03783e-08	-3.11557
44959021	chr19:44959021:G:A	0	-1.03783e-08	-2.57991	9.68384e-201	-1.03783e-08	-3.05145
44959052	chr19:44959052:C:T	0	-1.03783e-08	-3.03935	2.53483e-200	-1.03783e-08	-2.0892
44959657	chr19:44959657:C:T	0	-1.03783e-08	-1.41656	9.0841e-201	-1.03783e-08	-3.11539
44959790	chr19:44959790:A:G	0	-1.03783e-08	-1.42569	9.08241e-201	-1.03783e-08	-3.11557
44959861	chr19:44959861:T:C	0	-1.03783e-08	-1.42877	9.08182e-201	-1.03783e-08	-3.11564
44959902	chr19:44959902:T:C	0	-1.03783e-08	-1.24568	9.59839e-201	-1.03783e-08	-3.06032
44959999	chr19:44959999:C:G	0	-2.9757	-3.10551	9.87894e-198	6.59937	-2.72312
44960128	chr19:44960128:C:T	0	-2.79803	-2.27515e-08	2.6056e-197	4.84609	-2.27515e-08
44960282	chr19:44960282:C:T	0	-1.03783e-08	-1.42578	9.08239e-201	-1.03783e-08	-3.11558
44960283	chr19:44960283:T:A	0	-2.61699	-2.27515e-08	4.29699e-197	5.34634	-2.27515e-08
44960444	chr19:44960444:G:A	0	-1.03783e-08	-1.43181	9.08095e-201	-1.03783e-08	-3.11573
44960477	chr19:44960477:C:T	0	-1.03783e-08	-1.42569	9.08241e-201	-1.03783e-08	-3.11557
44960629	chr19:44960629:A:G	0	-1.03783e-08	-2.9771	9.09849e-201	-1.03783e-08	-3.1138
44960883	chr19:44960883:CTG:C	0	-1.03783e-08	-1.42451	9.08045e-201	-1.03783e-08	-3.11579
44960910	chr19:44960910:A:AG	0	-1.03783e-08	-1.67532	9.44384e-201	-1.03783e-08	-3.07655
44960933	chr19:44960933:G:A	0	-1.03783e-08	-1.39398	9.09305e-201	-1.03783e-08	-3.1144
44960972	chr19:44960972:C:T	0	-1.03783e-08	2.69527	4.81074e-200	-1.03783e-08	-1.44848
44961024	chr19:44961024:G:A	0	-1.03783e-08	-1.67181	1.62271e-200	-1.03783e-08	-2.53523
44961102	chr19:44961102:T:C	0	-1.03783e-08	-2.57991	9.68384e-201	-1.03783e-08	-3.05145
44961706	chr19:44961706:C:T	0	-1.70052	-2.23918	3.56286e-202	-3.39539	-2.95855
44961927	chr19:44961927:A:G	0	-1.03783e-08	-1.80392	1.72242e-200	-1.03783e-08	-2.4756
44962025	chr19:44962025:G:A	0	-1.03783e-08	-3.11676	1.00394e-200	-1.03783e-08	-3.01539
44962381	chr19:44962381:G:A	0	-1.03783e-08	-2.57991	9.68384e-201	-1.03783e-08	-3.05145
44962645	chr19:44962645:C:G	0	-1.03783e-08	-2.72182	1.02401e-200	-1.03783e-08	-2.9956
44962801	chr19:44962801:T:C	0	0.491467	-2.08863	4.4509e-202	-3.0407	-3.0907
44962887	chr19:44962887:T:C	0	0.500018	-2.06861	4.51966e-202	-3.04293	-3.07313
44962929	chr19:44962929:A:G	0	-1.03783e-08	0.660841	1.96804e-200	-1.03783e-08	-2.34229
44962950	chr19:44962950:G:A	0	-1.76394	-2.19222	4.10548e-198	5.82646	-2.82829
44962985	chr19:44962985:A:G	0	-1.03783e-08	-0.790135	1.18974e-199	-1.03783e-08	-0.543011
44963068	chr19:44963068:T:C	0	0.867816	-2.10101	3.99749e-202	-3.14969	-3.08914
44963390	chr19:44963390:A:G	0	-1.03783e-08	0.333859	1.72261e-200	-1.03783e-08	-2.47549
44963535	chr19:44963535:C:A	0	-3.54541	-2.88061	1.35827e-201	-3.48206	-1.53364
44963583	chr19:44963583:C:T	0	-1.03783e-08	-0.533507	2.19419e-200	-1.03783e-08	-2.23352
44963636	chr19:44963636:T:C	0	-1.03783e-08	-0.406296	2.3393e-200	-1.03783e-08	-2.16948
44963679	chr19:44963679:G:A	0	-1.03783e-08	-2.58824	9.71476e-201	-1.03783e-08	-3.04827
44963875	chr19:44963875:C:T	0	6.70635	-2.27515e-08	3.12757e-197	5.02868	-2.27515e-08
44963894	chr19:44963894:A:T	0	-1.03783e-08	-1.96804	2.58664e-200	-1.03783e-08	-2.06897
44964441	chr19:44964441:G:A	0	-2.10698	-2.38065	4.07836e-202	-3.16937	-3.04944
44964661	chr19:44964661:A:G	0	-1.03783e-08	-2.98894	9.27447e-201	-1.03783e-08	-3.09465
44965186	chr19:44965186:T:C	0	-1.03783e-08	-2.42417	2.71401e-200	-1.03783e-08	-2.0209
44965388	chr19:44965388:C:T	0	1.39982	-2.89931	3.64196e-202	-3.22031	-3.11167
44965586	chr19:44965586:A:G	0	-1.03783e-08	-0.315592	1.09996e-200	-1.03783e-08	-2.92406
44965698	chr19:44965698:C:T	0	-1.03783e-08	-2.19652	9.13703e-201	-1.03783e-08	-3.10958
44965896	chr19:44965896:G:A	0	-1.03783e-08	-3.11663	9.17962e-201	-1.03783e-08	-3.10493
44966100	chr19:44966100:A:C	0	-1.03783e-08	-0.113014	1.18274e-200	-1.03783e-08	-2.85149
44966284	chr19:44966284:G:A	0	-1.03783e-08	-2.94253	9.15914e-201	-1.03783e-08	-3.10716
44966511	chr19:44966511:G:A	0	-1.56337	-2.27515e-08	6.03709e-201	-3.52399	-2.27515e-08
44966550	chr19:44966550:G:A	0	-1.03783e-08	-2.56298	1.73848e-200	-1.03783e-08	-2.46632
44966557	chr19:44966557:A:G	0	-1.03783e-08	-1.8387	1.58685e-200	-1.03783e-08	-2.55758
44966935	chr19:44966935:A:G	0	-2.02303	-0.053383	7.31577e-202	-3.30764	-2.32683
44967041	chr19:44967041:T:C	0	1.03704	-1.87532	3.8436e-202	-3.21155	-3.06654
44967068	chr19:44967068:C:T	0	-1.03783e-08	-3.01907	5.40021e-200	-1.03783e-08	-1.33289
44967087	chr19:44967087:C:T	0	2.46897	0.686188	5.53035e-202	-3.20031	-2.71393
44967168	chr19:44967168:A:G	0	-1.03783e-08	-0.497034	2.23128e-200	-1.03783e-08	-2.21675
44967220	chr19:44967220:G:A	0	-1.03783e-08	-3.08522	9.58042e-201	-1.03783e-08	-3.06219
44967656	chr19:44967656:C:T	0	-2.62238	-0.910278	3.75816e-199	3.06078	-2.45359
44967808	chr19:44967808:A:C	0	-1.03783e-08	-3.08556	9.57589e-201	-1.03783e-08	-3.06266
44967850	chr19:44967850:A:G	0	-1.03783e-08	-3.11099	3.95707e-200	-1.03783e-08	-1.64382
44968334	chr19:44968334:G:C	0	-1.03783e-08	-3.08522	9.58042e-201	-1.03783e-08	-3.06219
44968485	chr19:44968485:A:G	0	-2.98398	-3.11675	1.34273e-197	6.56105	-2.37791
44968587	chr19:44968587:A:G	0	-1.03783e-08	-2.02688	1.48234e-200	-1.03783e-08	-2.6257
44968864	chr19:44968864:C:G	0	-1.03783e-08	-1.82252	9.11495e-201	-1.03783e-08	-3.112
44969004	chr19:44969004:T:A	0	-3.52567	-0.808704	1.55199e-199	2.72924	-3.00645
44969024	chr19:44969024:A:C	0	-1.03783e-08	-3.11096	3.95517e-200	-1.03783e-08	-1.6443
44969194	chr19:44969194:G:A	0	-1.03783e-08	-2.28727	9.15989e-201	-1.03783e-08	-3.10708
44969392	chr19:44969392:C:T	0	-3.52205	-0.801491	1.65271e-199	2.79454	-3.00887
44969749	chr19:44969749:A:G	0	-1.03783e-08	-2.4273	9.38459e-201	-1.03783e-08	-3.08284
44969810	chr19:44969810:A:C	0	-3.12995	-2.66398	4.11887e-200	1.43597	-3.03971
44969840	chr19:44969840:A:G	0	-1.97285	-2.44231	4.75646e-202	-2.99739	-3.0676
44969849	chr19:44969849:G:A	0	-1.03783e-08	-3.11722	1.68855e-200	-1.03783e-08	-2.49546
44969968	chr19:44969968:C:T	0	-1.03783e-08	-3.11687	9.11504e-201	-1.03783e-08	-3.11199
44969975	chr19:44969975:C:T	0	-1.03783e-08	-2.81746	1.04938e-200	-1.03783e-08	-2.97112
44970055	chr19:44970055:G:C	0	-1.03783e-08	-2.29004	9.21219e-201	-1.03783e-08	-3.10139
44971019	chr19:44971019:T:C	0	-1.03783e-08	-2.89688	1.06973e-200	-1.03783e-08	-2.95192
44971334	chr19:44971334:TA:T	0	-3.32855	-1.86992	1.7149e-198	5.0961	-2.9709
44971423	chr19:44971423:C:T	0	-1.94398	-2.39459	4.84868e-202	-3.00041	-3.04538
44971580	chr19:44971580:T:G	0	-1.83976	-2.37173	5.18482e-202	-2.94105	-3.03771
44971619	chr19:44971619:C:T	0	-1.92737	-2.41034	4.86692e-202	-2.99242	-3.04962
44971648	chr19:44971648:G:A	0	-1.03783e-08	-3.11244	9.21156e-201	-1.03783e-08	-3.10145
44972308	chr19:44972308:C:T	0	-1.03783e-08	-2.96093	9.14823e-201	-1.03783e-08	-3.10835
44972451	chr19:44972451:A:G	0	-1.03783e-08	-3.11695	1.02534e-200	-1.03783e-08	-2.9943
44972456	chr19:44972456:A:G	0	-0.166366	-2.93197	3.16896e-202	-3.54466	-2.92644
44972513	chr19:44972513:T:C	0	2.54244	-2.27515e-08	1.01492e-199	-0.701938	-2.27515e-08
44972681	chr19:44972681:T:C	0	-3.53334	-1.85236	1.34809e-199	2.67664	-3.0947
44972782	chr19:44972782:T:C	0	-1.03783e-08	3.11736	2.87864e-200	-1.03783e-08	-1.96201
44973038	chr19:44973038:C:T	0	-1.03783e-08	-1.06367	3.89852e-200	-1.03783e-08	-1.65873
44973156	chr19:44973156:C:T	0	-1.03783e-08	-2.37735	1.17845e-200	-1.03783e-08	-2.85513
44973165	chr19:44973165:T:C	0	-1.70913	-2.5184	1.60011e-198	5.04889	-2.99297
44973247	chr19:44973247:T:G	0	-3.49718	-1.28981	1.5738e-200	0.545518	-3.11135
44973854	chr19:44973854:C:T	0	0.456981	-2.27515e-08	6.33103e-201	-3.47645	-2.27515e-08
44973925	chr19:44973925:A:T	0	-1.03783e-08	-2.42059	9.36522e-201	-1.03783e-08	-3.08491
44974124	chr19:44974124:G:A	0	-3.51745	-2.5238	2.78118e-202	-3.49545	-3.10618
44974193	chr19:44974193:T:G	0	-1.03783e-08	-2.36981	1.17261e-200	-1.03783e-08	-2.86009
44974474	chr19:44974474:T:C	0	-3.3336	-2.27515e-08	7.92789e-201	-3.25153	-2.27515e-08
44974725	chr19:44974725:A:G	0	-1.03783e-08	-2.36828	1.27439e-200	-1.03783e-08	-2.77686
44974826	chr19:44974826:G:C	0	-1.03783e-08	-2.37735	1.17845e-200	-1.03783e-08	-2.85513
44975001	chr19:44975001:C:T	0	-1.03783e-08	-2.96574	9.14275e-201	-1.03783e-08	-3.10895
44975028	chr19:44975028:A:G	0	-1.03783e-08	-2.92923	2.26586e-200	-1.03783e-08	-2.20137
44975057	chr19:44975057:G:GAGAC	0	-1.71556	-2.57949	1.52144e-198	5.02123	-3.01573
44975095	chr19:44975095:A:G	0	34.94	-2.27515e-08	2.17346e-199	0.0595794	-2.27515e-08
44975101	chr19:44975101:G:C	0	-1.03783e-08	3.65791	3.62962e-200	-1.03783e-08	-1.7302
44975788	chr19:44975788:T:G	0	-3.49206	-2.27515e-08	6.73185e-200	-1.11248	-2.27515e-08
44975976	chr19:44975976:C:T	0	-1.03783e-08	-3.05256	9.06987e-201	-1.03783e-08	-3.11696
44976194	chr19:44976194:A:T	0	-2.40383	-2.53064	6.86027e-201	-0.278816	-3.11735
44976285	chr19:44976285:G:A	0	-1.03783e-08	-2.43195	9.38399e-201	-1.03783e-08	-3.08291
44976345	chr19:44976345:C:T	0	-1.03783e-08	-2.62957	2.39822e-200	-1.03783e-08	-2.1446
44976383	chr19:44976383:G:C	0	-1.03783e-08	-3.04828	2.49011e-200	-1.03783e-08	-2.107
44976402	chr19:44976402:C:T	0	-1.03783e-08	-2.46214	9.4256e-201	-1.03783e-08	-3.07848
44976630	chr19:44976630:C:T	0	-1.03783e-08	-2.43195	9.38399e-201	-1.03783e-08	-3.08291
44976917	chr19:44976917:G:A	0	-3.52441	-2.21084	1.8545e-199	3.00294	-3.10206
44977079	chr19:44977079:A:C	0	-1.03783e-08	-2.97229	9.85495e-201	-1.03783e-08	-3.03394
44977086	chr19:44977086:C:T	0	-1.03783e-08	-2.62945	2.39847e-200	-1.03783e-08	-2.1445
44977189	chr19:44977189:C:T	0	-1.03783e-08	-3.11384	9.18106e-201	-1.03783e-08	-3.10477
44977730	chr19:44977730:G:A	0	-1.03783e-08	-2.37818	9.80014e-201	-1.03783e-08	-3.03952
44977804	chr19:44977804:A:G	0	-1.03783e-08	-2.30216	1.12988e-200	-1.03783e-08	-2.89722
44977842	chr19:44977842:G:A	0	-1.03783e-08	-2.97169	9.85696e-201	-1.03783e-08	-3.03374
44978055	chr19:44978055:A:G	0	-1.03783e-08	-2.43195	9.38399e-201	-1.03783e-08	-3.08291
44978297	chr19:44978297:T:C	0	-1.03783e-08	-2.43387	9.38506e-201	-1.03783e-08	-3.08279
44978470	chr19:44978470:T:C	0	-1.03783e-08	-2.43531	9.39535e-201	-1.03783e-08	-3.0817
44978611	chr19:44978611:C:T	0	-1.03783e-08	-3.10921	9.24045e-201	-1.03783e-08	-3.09832
44978627	chr19:44978627:C:T	0	-2.19035	-2.25645	4.21691e-202	-3.1759	-3.0095
44978728	chr19:44978728:A:G	0	-3.53534	-1.5967	1.52167e-199	2.80309	-3.10003
44978900	chr19:44978900:C:T	0	-1.03783e-08	-2.42815	9.37558e-201	-1.03783e-08	-3.0838
44979020	chr19:44979020:G:A	0	-1.03783e-08	-2.47561	1.08479e-200	-1.03783e-08	-2.93794
44979313	chr19:44979313:C:T	0	-2.3291	-2.29802	3.88423e-202	-3.2382	-3.02938
44979340	chr19:44979340:A:C	0	-1.03783e-08	-1.53078	1.20926e-200	-1.03783e-08	-2.82932
44979384	chr19:44979384:C:T	0	-1.03783e-08	-2.36561	9.24536e-201	-1.03783e-08	-3.09779
44979627	chr19:44979627:T:C	0	2.77802	0.972453	4.98089e-202	-3.32087	-2.69802
44979708	chr19:44979708:A:C	0	-1.81073	-2.67358	1.55697e-198	5.06486	-3.03628
44980181	chr19:44980181:A:C	0	-2.54542	-0.0650645	4.61526e-202	-3.17183	-2.9233
44980464	chr19:44980464:G:A	0	-3.51324	-2.27515e-08	1.8848e-199	-0.0829227	-2.27515e-08
44980547	chr19:44980547:A:G	0	-1.03783e-08	-2.94995	2.11384e-200	-1.03783e-08	-2.27082
44980587	chr19:44980587:G:A	0	-3.54431	-1.72045	9.465e-200	2.27867	-3.0504
44980690	chr19:44980690:TG:T	0	-1.03783e-08	3.42365	9.96558e-200	-1.03783e-08	-0.720191
44980862	chr19:44980862:A:G	0	-1.90349	-2.6313	1.31446e-198	4.87649	-3.01722
44981043	chr19:44981043:G:A	0	-1.03783e-08	-2.39851	1.17677e-200	-1.03783e-08	-2.85656
44981107	chr19:44981107:C:T	0	-1.03783e-08	1.35996	4.419e-200	-1.03783e-08	-1.53341
44982208	chr19:44982208:G:A	0	-2.44724	-2.44006	3.56563e-202	-3.2829	-3.07026
44982602	chr19:44982602:C:T	0	-1.03783e-08	-2.57991	9.68384e-201	-1.03783e-08	-3.05145
44982891	chr19:44982891:G:A	0	-3.5343	-1.05735	1.58233e-199	2.84327	-3.10111
44982955	chr19:44982955:G:C	0	-1.03783e-08	-3.0864	9.50222e-201	-1.03783e-08	-3.07039
44983430	chr19:44983430:G:C	0	-3.17707	-3.06564	2.14537e-198	5.3239	-2.97475
44983473	chr19:44983473:C:T	0	-3.53197	-1.24551	1.62024e-199	2.87893	-3.1131
44983690	chr19:44983690:C:T	0	-3.54472	-1.32197	1.40805e-199	2.73934	-3.11387
44983782	chr19:44983782:G:A	0	-1.03783e-08	-1.91235	1.453e-200	-1.03783e-08	-2.6457
44983921	chr19:44983921:C:T	0	-0.912136	5.1011	2.06088e-201	-2.65894	-1.93983
44983949	chr19:44983949:G:A	0	-1.03783e-08	-2.80077	9.48956e-201	-1.03783e-08	-3.07172
44984077	chr19:44984077:G:A	0	-1.03783e-08	-0.131226	2.74994e-200	-1.03783e-08	-2.00775
44984163	chr19:44984163:A:C	0	-3.53299	-1.13488	1.53989e-199	2.82157	-3.10661
44984257	chr19:44984257:T:C	0	-1.03783e-08	-2.57692	9.67505e-201	-1.03783e-08	-3.05236
44984262	chr19:44984262:A:G	0	-1.65167	-2.27515e-08	2.84613e-197	4.93439	-2.27515e-08
44984642	chr19:44984642:C:T	0	-1.03783e-08	-2.00536	9.67742e-201	-1.03783e-08	-3.05212
44985057	chr19:44985057:G:T	0	-1.03783e-08	-3.11646	1.87799e-200	-1.03783e-08	-2.38912
44985176	chr19:44985176:A:G	0	-1.77911	-2.71726	1.64562e-198	5.13653	-3.05257
44985727	chr19:44985727:A:G	0	-2.01408	-2.87433	1.34106e-198	4.99586	-3.11656
44985797	chr19:44985797:G:T	0	-1.03783e-08	-2.62957	2.39822e-200	-1.03783e-08	-2.1446
44985976	chr19:44985976:G:A	0	-1.03783e-08	-0.587212	1.38154e-200	-1.03783e-08	-2.69613
44986071	chr19:44986071:G:T	0	-1.03783e-08	-3.09855	4.42054e-200	-1.03783e-08	-1.53307
44986416	chr19:44986416:C:T	0	-1.63487	-2.27515e-08	7.0696e-201	-3.36611	-2.27515e-08
44986692	chr19:44986692:C:T	0	-3.53811	-1.16417	1.25101e-199	2.60678	-3.09957
44986781	chr19:44986781:C:T	0	-1.03783e-08	-0.201517	2.58058e-200	-1.03783e-08	-2.07132
44986807	chr19:44986807:C:T	0	-2.41116	-2.30398	3.81157e-202	-3.26011	-3.02634
44987123	chr19:44987123:C:T	0	-1.03783e-08	-2.42308	2.77012e-200	-1.03783e-08	-2.00044
44987312	chr19:44987312:A:G	0	-2.58264	-0.192941	4.71422e-202	-3.14449	-2.92943
44987378	chr19:44987378:T:C	0	-0.834144	4.80717	1.3386e-201	-2.9117	-2.11859
44987444	chr19:44987444:C:T	0	-3.39796	-2.27515e-08	5.87322e-200	-1.24892	-2.27515e-08
44987774	chr19:44987774:C:T	0	68.9109	-2.27515e-08	6.71734e-197	5.79312	-2.27515e-08
44988377	chr19:44988377:G:A	0	-1.03783e-08	-3.08708	9.49494e-201	-1.03783e-08	-3.07115
44989101	chr19:44989101:G:T	0	-1.03783e-08	-3.07551	5.23933e-200	-1.03783e-08	-1.36313
44989301	chr19:44989301:G:A	0	2.58003	2.4661	1.04155e-201	-3.2785	-2.00271
44989803	chr19:44989803:T:C	0	-2.67944	-0.130481	5.52326e-202	-3.08769	-2.82784
44989804	chr19:44989804:G:A	0	-1.03783e-08	-1.09686	3.763e-200	-1.03783e-08	-1.69411
44989875	chr19:44989875:T:G	0	-1.7433	-1.90277	4.24371e-202	-3.36517	-2.81389
44989914	chr19:44989914:G:A	0	-1.03783e-08	-2.36834	1.16735e-200	-1.03783e-08	-2.86459
44990382	chr19:44990382:C:G	0	-1.03783e-08	-0.129636	2.75278e-200	-1.03783e-08	-2.00672
44990546	chr19:44990546:C:T	0	-1.03783e-08	-2.9035	1.93149e-200	-1.03783e-08	-2.36104
44991442	chr19:44991442:G:A	0	-1.03783e-08	-3.03149	2.09227e-200	-1.03783e-08	-2.28108
44991711	chr19:44991711:C:T	0	-1.03783e-08	-3.11384	9.18106e-201	-1.03783e-08	-3.10477
44992424	chr19:44992424:A:G	0	-2.65596	-0.0900366	5.48758e-202	-3.10982	-2.81219
44992475	chr19:44992475:G:T	0	-1.03783e-08	-2.60995	9.67084e-201	-1.03783e-08	-3.0528
44993366	chr19:44993366:T:G	0	-2.31643	-2.11592	3.59736e-202	-3.23612	-3.10817
44993518	chr19:44993518:A:G	0	-2.87424	-1.22465	7.06097e-202	-2.92951	-2.7404
44993636	chr19:44993636:T:A	0	-1.03783e-08	-1.49208	9.41681e-201	-1.03783e-08	-3.07942
44993738	chr19:44993738:C:T	0	-2.50113	-2.49713	4.00996e-202	-3.28519	-2.95053
44994081	chr19:44994081:C:T	0	-1.03783e-08	-3.11732	1.04341e-200	-1.03783e-08	-2.97684
44994319	chr19:44994319:T:C	0	-3.12278	-3.1094	6.54547e-198	5.84749	-2.38287
44995855	chr19:44995855:A:C	0	-1.03783e-08	-2.46324	9.32022e-201	-1.03783e-08	-3.08973
44996130	chr19:44996130:T:C	0	-2.61156	-2.01527	4.08342e-202	-3.15432	-3.06324
44996176	chr19:44996176:A:G	0	-1.03783e-08	-2.36184	1.16081e-200	-1.03783e-08	-2.87021
44996658	chr19:44996658:T:A	0	-1.03783e-08	-2.649	1.20488e-200	-1.03783e-08	-2.83295
44996664	chr19:44996664:T:C	0	-2.7229	-2.09766	2.56252e-199	3.02642	-2.80217
44996741	chr19:44996741:C:T	0	-1.03783e-08	-2.48011	9.30235e-201	-1.03783e-08	-3.09165
44997236	chr19:44997236:C:T	0	-3.06062	-2.93884	2.72085e-198	5.67363	-3.08684
44997454	chr19:44997454:C:T	0	-3.51676	-2.89963	1.30982e-201	-3.54071	-1.51132
44997667	chr19:44997667:T:C	0	-2.06753	-1.66653	5.88264e-201	-0.713596	-2.83631
44997818	chr19:44997818:G:A	0	-3.45805	-2.27515e-08	1.25743e-200	-2.79026	-2.27515e-08
44998455	chr19:44998455:G:A	0	-1.03783e-08	-3.01908	9.51207e-201	-1.03783e-08	-3.06935
44998687	chr19:44998687:C:T	0	-1.03783e-08	-3.04937	6.08055e-200	-1.03783e-08	-1.21423
44998766	chr19:44998766:C:T	0	-2.84824	-2.27515e-08	6.18806e-201	-3.49929	-2.27515e-08
44998920	chr19:44998920:C:T	0	-1.03783e-08	-2.44651	1.44455e-200	-1.03783e-08	-2.65153
44999550	chr19:44999550:C:T	0	-2.26452	-2.19662	3.83155e-202	-3.27622	-3.00501
44999940	chr19:44999940:C:T	0	-1.03783e-08	-2.42712	9.32194e-201	-1.03783e-08	-3.08954
45000008	chr19:45000008:A:G	0	-1.03783e-08	1.28899	3.49741e-200	-1.03783e-08	-1.7673
45000254	chr19:45000254:AT:A	0	-3.03085	-2.9445	2.93074e-198	5.74731	-3.08621
45000831	chr19:45000831:T:A	0	-1.03783e-08	1.32058	3.56919e-200	-1.03783e-08	-1.74699
45001091	chr19:45001091:C:G	0	-0.992619	4.57849	1.65818e-201	-2.86539	-1.95081
45001269	chr19:45001269:C:T	0	-3.50813	-2.27515e-08	1.08587e-199	-0.634364	-2.27515e-08
45001765	chr19:45001765:G:T	0	-1.03783e-08	-2.70694	2.15236e-200	-1.03783e-08	-2.25276
45001804	chr19:45001804:A:G	0	-1.03783e-08	4.19678	4.79171e-200	-1.03783e-08	-1.45244
45001919	chr19:45001919:C:A	0	-3.11999	-2.27515e-08	9.76555e-201	-3.04305	-2.27515e-08
45002407	chr19:45002407:C:G	0	-1.03783e-08	-2.993	9.08415e-201	-1.03783e-08	-3.11538
45002519	chr19:45002519:A:T	0	-1.03783e-08	-1.92423	1.43911e-200	-1.03783e-08	-2.6553
45003514	chr19:45003514:T:A	0	-1.87521	-2.53738	3.29731e-202	-3.37777	-3.05362
45003549	chr19:45003549:A:G	0	-1.03783e-08	0.140163	8.34948e-200	-1.03783e-08	-0.897129
45003567	chr19:45003567:T:C	0	-1.03783e-08	1.13889	2.89936e-200	-1.03783e-08	-1.95484
45004283	chr19:45004283:C:T	0	-1.03783e-08	-0.634862	1.6658e-200	-1.03783e-08	-2.50902
45004284	chr19:45004284:G:A	0	-3.54519	-3.11735	1.48387e-200	-0.116978	-2.50769
45004438	chr19:45004438:G:A	0	15.5427	-2.27515e-08	5.93044e-201	-3.54182	-2.27515e-08
45004697	chr19:45004697:A:G	0	-1.03783e-08	1.83622	5.17813e-200	-1.03783e-08	-1.37488
45004823	chr19:45004823:T:C	0	-1.03783e-08	-2.80534	5.91043e-200	-1.03783e-08	-1.24261
45005014	chr19:45005014:A:C	0	-3.02622	-3.01315	1.67594e-199	2.90066	-3.10103
45005031	chr19:45005031:C:T	0	-1.03783e-08	-2.42717	9.32362e-201	-1.03783e-08	-3.08936
45005087	chr19:45005087:C:T	0	-2.03167	-2.73624	1.30336e-198	4.71712	-2.86633
45005439	chr19:45005439:G:T	0	-1.03783e-08	-2.85395	5.05344e-200	-1.03783e-08	-1.39926
45005766	chr19:45005766:C:A	0	-2.12785	-1.05579	5.33807e-202	-3.30317	-2.64646
45005899	chr19:45005899:C:T	0	-1.03783e-08	-3.08334	4.96934e-200	-1.03783e-08	-1.41604
45006244	chr19:45006244:G:A	0	-1.03783e-08	-0.753075	3.11973e-200	-1.03783e-08	-1.88158
45007010	chr19:45007010:T:C	0	-1.03783e-08	-0.978507	1.52523e-200	-1.03783e-08	-2.59718
45007268	chr19:45007268:TA:T	0	-2.68357	-3.08866	1.19714e-200	0.24139	-3.08078
45008269	chr19:45008269:G:A	0	-1.03783e-08	-2.70629	3.46876e-200	-1.03783e-08	-1.77553
45008970	chr19:45008970:T:C	0	-1.03783e-08	-2.76522	1.28848e-200	-1.03783e-08	-2.76587
45009106	chr19:45009106:A:C	0	-1.03783e-08	-3.11626	9.31342e-201	-1.03783e-08	-3.09046
45009157	chr19:45009157:T:G	0	-2.1878	-2.67614	7.15016e-201	-0.658492	-2.69629
45009190	chr19:45009190:C:T	0	-1.03783e-08	0.258445	9.83572e-201	-1.03783e-08	-3.03589
45009206	chr19:45009206:G:A	0	-0.715498	-2.35017	3.7754e-202	-3.17903	-3.11696
45009418	chr19:45009418:A:G	0	-1.03783e-08	-2.62019	1.42485e-200	-1.03783e-08	-2.66526
45009888	chr19:45009888:GGCCTTC:G	0	-1.15282	-0.848896	2.87671e-202	-3.45869	-3.10916
45010159	chr19:45010159:C:T	0	1.77513	9.18483	1.08734e-201	-3.3855	-1.85268
45010240	chr19:45010240:T:G	0	-0.426719	-2.39357	3.77583e-202	-3.18738	-3.1085
45010293	chr19:45010293:C:T	0	0.648348	-1.49068	6.27535e-202	-2.76147	-3.0264
45010481	chr19:45010481:A:G	0	-1.03783e-08	-2.10632	2.20631e-200	-1.03783e-08	-2.22801
45010516	chr19:45010516:T:G	0	-1.03783e-08	-3.11232	9.52419e-201	-1.03783e-08	-3.06808
45010829	chr19:45010829:C:A	0	-0.0492453	-2.27515e-08	3.60695e-199	0.56612	-2.27515e-08
45011174	chr19:45011174:A:T	0	-1.03783e-08	-3.08431	1.42806e-200	-1.03783e-08	-2.66301
45011214	chr19:45011214:G:A	0	1.73207	5.77649	4.15288e-202	-3.44687	-2.75382
45011232	chr19:45011232:G:A	0	-0.0046077	-3.0838	3.37559e-200	1.23458	-3.03734
45011247	chr19:45011247:C:T	0	-1.03783e-08	-3.09976	9.51548e-201	-1.03783e-08	-3.06899
45011408	chr19:45011408:C:T	0	-1.03783e-08	-2.87282	1.51837e-200	-1.03783e-08	-2.60169
45011455	chr19:45011455:C:T	0	-1.03783e-08	-2.8599	1.34508e-200	-1.03783e-08	-2.72287
45011488	chr19:45011488:A:G	0	-1.03783e-08	-3.11668	9.27403e-201	-1.03783e-08	-3.09469
45011597	chr19:45011597:C:T	0	-1.85076	-2.27515e-08	8.15615e-201	-3.22314	-2.27515e-08
45011859	chr19:45011859:G:C	0	-1.03783e-08	-1.60406	5.01837e-200	-1.03783e-08	-1.40622
45012177	chr19:45012177:G:A	0	-1.03783e-08	-2.49249	9.16176e-201	-1.03783e-08	-3.10688
45012595	chr19:45012595:T:C	0	0.718145	-2.27515e-08	6.97265e-199	1.22525	-2.27515e-08
45012744	chr19:45012744:A:G	0	-1.03783e-08	-2.74711	1.00962e-200	-1.03783e-08	-3.00975
45012792	chr19:45012792:T:C	0	0.378045	-1.90011	5.19487e-202	-2.86339	-3.11343
45013211	chr19:45013211:G:A	0	-0.472772	0.73874	3.06944e-202	-3.39025	-3.11275
45013373	chr19:45013373:T:A	0	-3.54527	-2.5203	2.05864e-200	0.511524	-2.80881
45013437	chr19:45013437:G:C	0	-1.03783e-08	-2.89724	1.03365e-200	-1.03783e-08	-2.98623
45013455	chr19:45013455:TAATCTGGATCTGTTCTTC:TACAATCTGGATCTGTTCTTC	0	-1.84652	3.22235	6.81094e-202	-2.6097	-3.09627
45013491	chr19:45013491:C:T	0	-1.03783e-08	-2.87025	1.50175e-200	-1.03783e-08	-2.6127
45013623	chr19:45013623:G:A	0	-2.33484	4.60671	6.08828e-202	-3.44667	-2.37146
45013959	chr19:45013959:T:C	0	-1.03783e-08	-1.54061	1.80509e-200	-1.03783e-08	-2.42872
45014115	chr19:45014115:T:C	0	-1.03783e-08	-2.77643	1.74011e-200	-1.03783e-08	-2.46538
45014666	chr19:45014666:C:T	0	0.660464	-2.27515e-08	6.22857e-199	1.1124	-2.27515e-08
45014852	chr19:45014852:T:C	0	-1.03783e-08	-3.04575	1.03264e-200	-1.03783e-08	-2.98721
45014965	chr19:45014965:T:C	0	-2.32977	0.99516	4.51695e-202	-3.47545	-2.64122
45014988	chr19:45014988:C:T	0	-1.03783e-08	-2.36706	9.5957e-201	-1.03783e-08	-3.0606
45015281	chr19:45015281:C:T	0	-1.03783e-08	-2.78575	1.60342e-200	-1.03783e-08	-2.54719
45015373	chr19:45015373:AC:A	0	-1.03783e-08	3.57243	2.26122e-200	-1.03783e-08	-2.20342
45015595	chr19:45015595:C:T	0	-1.03783e-08	-2.51101	5.04559e-200	-1.03783e-08	-1.40081
45015842	chr19:45015842:G:A	0	-2.67385	-0.831441	4.49569e-202	-3.2103	-2.91108
45016009	chr19:45016009:T:A	0	-1.03783e-08	-2.72257	1.83157e-200	-1.03783e-08	-2.41416
45016321	chr19:45016321:GAGAA:G	0	-1.18678	-3.07876	7.11351e-201	-0.543351	-2.81657
45016628	chr19:45016628:G:A	0	-1.03783e-08	4.63911	3.2622e-200	-1.03783e-08	-1.83692
45016776	chr19:45016776:G:C	0	-1.03783e-08	-0.940184	9.29026e-201	-1.03783e-08	-3.09295
45017355	chr19:45017355:G:A	0	0.778009	-2.27515e-08	6.81432e-199	1.20228	-2.27515e-08
45017695	chr19:45017695:C:T	0	-1.03783e-08	-2.71417	1.98592e-200	-1.03783e-08	-2.33325
45017701	chr19:45017701:G:T	0	-0.585285	-1.23184	2.11463e-201	-1.53216	-3.04087
45017786	chr19:45017786:C:T	0	-1.72396	-3.11023	4.76377e-201	-0.647502	-3.11337
45018168	chr19:45018168:A:G	0	-2.05912	-0.483786	2.9662e-202	-3.49944	-3.03778
45018229	chr19:45018229:C:T	0	-1.01994	-3.09455	8.00374e-201	-0.37641	-2.86559
45018246	chr19:45018246:T:C	0	-1.03783e-08	-3.10673	9.97022e-201	-1.03783e-08	-3.02231
45018352	chr19:45018352:T:C	0	-2.67456	-0.766876	5.12618e-202	-3.14305	-2.84709
45018576	chr19:45018576:C:T	0	-1.03783e-08	-3.03954	1.22211e-200	-1.03783e-08	-2.81875
45018718	chr19:45018718:C:A	0	-1.03783e-08	3.57673	2.26535e-200	-1.03783e-08	-2.2016
45018833	chr19:45018833:C:T	0	-3.40885	-2.37655	5.33478e-201	-0.597822	-3.04984
45018952	chr19:45018952:C:T	0	-3.317	-2.34858	3.68756e-201	-0.959756	-3.05719
45019031	chr19:45019031:G:A	0	-3.25328	-2.27515e-08	1.08318e-199	-0.636846	-2.27515e-08
45019385	chr19:45019385:C:T	0	-1.70517	-3.10846	4.97458e-201	-0.605218	-3.11236
45019459	chr19:45019459:G:A	0	-1.03783e-08	-1.97188	9.72027e-201	-1.03783e-08	-3.0477
45019474	chr19:45019474:C:T	0	-0.726283	-1.01238	2.79555e-202	-3.5064	-3.09007
45019869	chr19:45019869:G:T	0	-2.81884	4.80445	5.78852e-202	-3.51029	-2.35834
45020111	chr19:45020111:T:G	0	-2.70036	-1.12068	4.46124e-202	-3.13227	-2.9968
45020144	chr19:45020144:A:G	0	-1.03783e-08	-3.08975	1.30618e-200	-1.03783e-08	-2.75222
45020325	chr19:45020325:G:A	0	19.6708	4.69517	3.69367e-202	-3.33782	-2.98006
45020402	chr19:45020402:T:C	0	-1.03783e-08	-2.66403	9.16015e-201	-1.03783e-08	-3.10705
45020626	chr19:45020626:T:C	0	-2.01124	0.108725	4.18236e-202	-3.50399	-2.68963
45020861	chr19:45020861:C:T	0	-0.291248	-2.93188	2.74673e-201	-1.60081	-2.7107
45021034	chr19:45021034:G:T	0	-1.03783e-08	-3.11665	1.06016e-200	-1.03783e-08	-2.96091
45021106	chr19:45021106:G:A	0	-2.24859	-3.09543	4.20323e-201	-0.837538	-3.04852
45021186	chr19:45021186:A:T	0	-2.89128	-1.80513	1.18441e-201	-2.04958	-3.10308
45021604	chr19:45021604:A:T	0	-3.48672	-2.99735	1.20603e-200	0.28464	-3.11663
45021780	chr19:45021780:A:G	0	-3.51809	-2.27515e-08	3.06429e-198	2.70566	-2.27515e-08
45021867	chr19:45021867:G:A	0	-1.03783e-08	-3.036	1.08815e-200	-1.03783e-08	-2.93485
45021937	chr19:45021937:C:T	0	-1.03783e-08	-3.08489	1.33755e-200	-1.03783e-08	-2.72849
45022663	chr19:45022663:C:T	0	-2.83996	-2.66963	3.2645e-202	-3.37293	-3.06846
45022774	chr19:45022774:G:C	0	-1.03783e-08	-3.10662	1.72854e-200	-1.03783e-08	-2.47205
45023125	chr19:45023125:G:A	0	-1.03783e-08	-3.08449	9.68485e-201	-1.03783e-08	-3.05135
45023391	chr19:45023391:T:TC	0	-2.8287	-2.27515e-08	5.91515e-201	-3.5444	-2.27515e-08
45023676	chr19:45023676:G:A	0	-1.03783e-08	-2.65813	9.3352e-201	-1.03783e-08	-3.08812
45024310	chr19:45024310:C:T	0	-2.05045	-3.02892	5.42763e-202	-2.97825	-2.95474
45024371	chr19:45024371:C:G	0	-1.03783e-08	-2.74048	9.11331e-201	-1.03783e-08	-3.11218
45024454	chr19:45024454:G:A	0	-3.1999	-2.27515e-08	7.31832e-201	-3.33153	-2.27515e-08
45024598	chr19:45024598:G:A	0	-1.03783e-08	-2.70973	1.23128e-200	-1.03783e-08	-2.81127
45024900	chr19:45024900:C:T	0	-1.03783e-08	3.62879	8.73005e-200	-1.03783e-08	-0.852557
45025040	chr19:45025040:G:A	0	-1.03783e-08	-2.05441	9.37561e-201	-1.03783e-08	-3.0838
45025292	chr19:45025292:C:T	0	-1.03783e-08	-1.90258	1.12741e-200	-1.03783e-08	-2.89941
45025541	chr19:45025541:T:C	0	-2.59156	-3.11278	3.55336e-202	-3.25139	-3.10521
45026449	chr19:45026449:G:A	0	-2.46544	-3.08208	4.53154e-202	-2.99628	-3.11716
45026567	chr19:45026567:A:G	0	-1.03783e-08	-2.83417	9.11943e-201	-1.03783e-08	-3.11151
45026748	chr19:45026748:A:G	0	-2.53085	-3.10945	4.32973e-202	-3.04584	-3.11315
45027034	chr19:45027034:C:A	0	-1.03783e-08	-2.4343	1.04898e-200	-1.03783e-08	-2.97151
45027294	chr19:45027294:A:G	0	-2.50484	-3.09648	4.66066e-202	-3.03378	-3.05156
45027313	chr19:45027313:C:T	0	-1.03783e-08	-2.73179	9.08359e-201	-1.03783e-08	-3.11544
45027316	chr19:45027316:G:GA	0	-3.19884	-2.27515e-08	7.37198e-201	-3.32423	-2.27515e-08
45027794	chr19:45027794:T:C	0	-1.03783e-08	-2.25582	9.21664e-201	-1.03783e-08	-3.1009
45027905	chr19:45027905:G:C	0	-1.03783e-08	-1.39796	4.36599e-200	-1.03783e-08	-1.54548
45028258	chr19:45028258:G:A	0	-1.03783e-08	-2.87289	1.06128e-200	-1.03783e-08	-2.95985
45028336	chr19:45028336:GT:G	0	-1.03783e-08	-1.9856	9.25167e-201	-1.03783e-08	-3.09711
45028360	chr19:45028360:GT:G	0	55.5501	-2.27515e-08	1.12037e-199	-0.603087	-2.27515e-08
45028624	chr19:45028624:A:G	0	-1.03783e-08	-2.705	1.18221e-200	-1.03783e-08	-2.85194
45028751	chr19:45028751:G:T	0	-2.48416	-3.0871	4.13915e-202	-3.08798	-3.11603
45029187	chr19:45029187:C:T	0	-1.03783e-08	-1.32138	9.88635e-201	-1.03783e-08	-3.03076
45029201	chr19:45029201:G:A	0	-1.03783e-08	-2.84491	9.12195e-201	-1.03783e-08	-3.11123
45029367	chr19:45029367:A:G	0	-1.03783e-08	-2.99178	1.04465e-200	-1.03783e-08	-2.97565
45029939	chr19:45029939:G:A	0	-1.03783e-08	-2.49926	9.83975e-201	-1.03783e-08	-3.03548
45029965	chr19:45029965:C:T	0	-1.03783e-08	-3.11601	9.73678e-201	-1.03783e-08	-3.046
45029996	chr19:45029996:T:C	0	-1.03783e-08	-3.10007	1.31588e-200	-1.03783e-08	-2.74482
45030142	chr19:45030142:G:A	0	-1.03783e-08	-2.01787	9.28951e-201	-1.03783e-08	-3.09303
45030185	chr19:45030185:A:G	0	-1.03783e-08	-2.85433	9.13723e-201	-1.03783e-08	-3.10956
45030865	chr19:45030865:G:C	0	-1.03783e-08	-2.87736	9.15872e-201	-1.03783e-08	-3.10721
45031102	chr19:45031102:A:G	0	-3.52859	-3.09687	6.6126e-202	-2.63214	-3.10338
45031122	chr19:45031122:T:C	0	-1.03783e-08	-3.08033	2.62113e-200	-1.03783e-08	-2.05572
45031201	chr19:45031201:T:G	0	-1.03783e-08	-2.05755	9.35385e-201	-1.03783e-08	-3.08612
45031231	chr19:45031231:G:A	0	-1.03783e-08	-2.75392	1.15696e-200	-1.03783e-08	-2.87353
45031233	chr19:45031233:T:C	0	-1.03783e-08	-3.0207	2.12434e-200	-1.03783e-08	-2.26587
45031241	chr19:45031241:T:A	0	-3.46805	-2.27515e-08	7.49885e-201	-3.30716	-2.27515e-08
45031265	chr19:45031265:A:T	0	-1.03783e-08	-2.07482	9.37164e-201	-1.03783e-08	-3.08423
45031374	chr19:45031374:T:C	0	-1.03783e-08	-3.02854	2.16844e-200	-1.03783e-08	-2.24532
45031492	chr19:45031492:T:A	0	-1.03783e-08	-2.84334	1.52369e-200	-1.03783e-08	-2.5982
45031736	chr19:45031736:C:T	0	-3.45126	-1.98281	1.92473e-200	-2.13238	-0.232161
45031827	chr19:45031827:C:T	0	-1.03783e-08	-2.75541	1.3486e-200	-1.03783e-08	-2.72026
45032052	chr19:45032052:G:A	0	-3.49138	-2.98774	3.14229e-202	-3.49654	-2.98301
45032402	chr19:45032402:G:C	0	-1.03783e-08	-3.11482	9.24751e-201	-1.03783e-08	-3.09756
45032803	chr19:45032803:T:C	0	-3.07593	-2.27515e-08	2.03472e-200	-2.30897	-2.27515e-08
45033267	chr19:45033267:C:G	0	-1.03783e-08	-1.91822	1.50276e-200	-1.03783e-08	-2.61203
45033610	chr19:45033610:G:A	0	-1.03783e-08	-2.19777	9.31117e-201	-1.03783e-08	-3.0907
45033762	chr19:45033762:C:T	0	-3.49107	-3.10912	3.19396e-202	-3.40826	-3.05498
45034127	chr19:45034127:C:T	0	-3.4128	-2.27515e-08	6.85561e-201	-3.39685	-2.27515e-08
45034521	chr19:45034521:C:T	0	-3.43829	-2.27515e-08	7.11549e-201	-3.35964	-2.27515e-08
45034943	chr19:45034943:C:T	0	-1.03783e-08	-2.36634	9.55987e-201	-1.03783e-08	-3.06434
45035447	chr19:45035447:G:T	0	-1.03783e-08	-3.11309	1.31487e-200	-1.03783e-08	-2.74559
45035902	chr19:45035902:G:A	0	-1.03783e-08	-2.80438	1.20008e-200	-1.03783e-08	-2.83694
45035953	chr19:45035953:T:C	0	-1.03783e-08	-2.88928	1.14411e-200	-1.03783e-08	-2.8847
45037108	chr19:45037108:G:A	0	-1.03783e-08	-2.96189	9.28446e-201	-1.03783e-08	-3.09357
45037243	chr19:45037243:T:C	0	-3.54539	-2.27515e-08	1.9213e-200	-2.36633	-2.27515e-08
45037358	chr19:45037358:A:C	0	-3.40224	-2.27515e-08	6.64845e-201	-3.42753	-2.27515e-08
45037508	chr19:45037508:C:T	0	-1.03783e-08	-2.92469	9.23379e-201	-1.03783e-08	-3.09904
45038156	chr19:45038156:G:T	0	-2.67174	-3.10846	3.41926e-202	-3.36806	-3.02702
45038524	chr19:45038524:G:A	0	53.1317	-2.27515e-08	7.28021e-200	-1.03417	-2.27515e-08
45038872	chr19:45038872:A:C	0	-1.03783e-08	-2.90917	1.00919e-200	-1.03783e-08	-3.01018
45038920	chr19:45038920:C:T	0	-1.03783e-08	-2.90913	1.00939e-200	-1.03783e-08	-3.00998
45038922	chr19:45038922:T:C	0	-1.03783e-08	-1.92618	1.20279e-200	-1.03783e-08	-2.83468
45039019	chr19:45039019:G:A	0	-1.03783e-08	-1.75616	2.16832e-200	-1.03783e-08	-2.24537
45039362	chr19:45039362:A:C	0	-1.03783e-08	-3.08453	9.1667e-201	-1.03783e-08	-3.10634
45039374	chr19:45039374:A:C	0	-1.03783e-08	-2.62775	9.07076e-201	-1.03783e-08	-3.11686
45039567	chr19:45039567:C:A	0	-1.03783e-08	-2.01289	1.08076e-200	-1.03783e-08	-2.94166
45039617	chr19:45039617:T:G	0	-1.03783e-08	-2.82786	9.1558e-201	-1.03783e-08	-3.10753
45039860	chr19:45039860:C:T	0	-1.03783e-08	-2.16626	9.83377e-201	-1.03783e-08	-3.03609
45040115	chr19:45040115:A:G	0	-1.42038	-2.79814	9.00771e-202	-2.3706	-3.05582
45040387	chr19:45040387:G:A	0	-1.03783e-08	-2.81633	1.55392e-200	-1.03783e-08	-2.57855
45040497	chr19:45040497:A:G	0	-3.53969	-2.27515e-08	1.27553e-198	1.8292	-2.27515e-08
45040564	chr19:45040564:T:A	0	-1.03783e-08	-2.34422	2.62166e-200	-1.03783e-08	-2.05552
45040672	chr19:45040672:C:T	0	-1.03783e-08	-2.34382	2.61483e-200	-1.03783e-08	-2.05813
45040950	chr19:45040950:C:G	0	-1.03783e-08	-1.93975	9.09163e-201	-1.03783e-08	-3.11456
45040989	chr19:45040989:G:A	0	-1.03783e-08	1.96806	1.84246e-200	-1.03783e-08	-2.40823
45041050	chr19:45041050:A:G	0	-1.03783e-08	-3.08069	1.0083e-200	-1.03783e-08	-3.01106
45041705	chr19:45041705:C:G	0	-1.03783e-08	-3.11691	9.08902e-201	-1.03783e-08	-3.11485
45042176	chr19:45042176:T:C	0	-2.35421	-3.08617	2.76005e-202	-3.52723	-3.08202
45042304	chr19:45042304:C:T	0	-2.24706	-3.09052	2.68604e-202	-3.51909	-3.11734
45042324	chr19:45042324:C:A	0	-1.03783e-08	-3.02	1.01785e-200	-1.03783e-08	-3.00163
45042901	chr19:45042901:G:T	0	-1.03783e-08	-3.11397	9.271e-201	-1.03783e-08	-3.09502
45043040	chr19:45043040:A:G	0	-1.03783e-08	-2.63226	1.0904e-200	-1.03783e-08	-2.93278
45043130	chr19:45043130:A:G	0	-1.03783e-08	-3.11282	9.24229e-201	-1.03783e-08	-3.09812
45043361	chr19:45043361:G:A	0	-3.32575	-2.27515e-08	6.12336e-201	-3.5098	-2.27515e-08
45043362	chr19:45043362:A:G	0	-2.71018	-2.27515e-08	6.34091e-201	-3.47489	-2.27515e-08
45043803	chr19:45043803:C:G	0	-2.79351	-3.09611	2.87195e-202	-3.46507	-3.10444
45044016	chr19:45044016:A:G	0	-2.75771	-3.10388	2.83287e-202	-3.47297	-3.11024
45044285	chr19:45044285:T:G	0	-1.03783e-08	-0.691095	3.36399e-200	-1.03783e-08	-1.8062
45044325	chr19:45044325:G:A	0	-2.10853	-2.18394	2.90718e-201	-2.7512	-1.50353
45044479	chr19:45044479:A:C	0	-1.03783e-08	-3.11343	9.24922e-201	-1.03783e-08	-3.09737
45044540	chr19:45044540:C:T	0	-1.03783e-08	-3.09423	1.07157e-200	-1.03783e-08	-2.9502
45044772	chr19:45044772:GGT:G	0	-3.2414	-2.27515e-08	5.94891e-201	-3.53871	-2.27515e-08
45044997	chr19:45044997:G:A	0	-2.10905	-2.19978	2.82349e-201	-2.7627	-1.52124
45045153	chr19:45045153:A:G	0	-1.03783e-08	-3.11335	9.2468e-201	-1.03783e-08	-3.09764
45046598	chr19:45046598:C:T	0	-1.03783e-08	-0.722896	3.38188e-200	-1.03783e-08	-1.8009
45047149	chr19:45047149:A:G	0	-2.23178	-3.02878	2.71888e-202	-3.54449	-3.07979
45047229	chr19:45047229:C:T	0	-3.54198	-2.27515e-08	6.91863e-201	-3.3877	-2.27515e-08
45047349	chr19:45047349:C:T	0	-1.03783e-08	-2.70184	1.04054e-200	-1.03783e-08	-2.97959
45047767	chr19:45047767:T:C	0	-1.03783e-08	-3.11583	9.62268e-201	-1.03783e-08	-3.05779
45048007	chr19:45048007:G:A	0	-3.08091	-2.27515e-08	5.91697e-201	-3.54409	-2.27515e-08
45048364	chr19:45048364:G:A	0	-1.03783e-08	-3.114	9.27808e-201	-1.03783e-08	-3.09426
45048475	chr19:45048475:G:A	0	-1.03783e-08	-3.11615	7.61091e-200	-1.03783e-08	-0.989745
45049124	chr19:45049124:T:A	0	-1.03783e-08	-3.11329	9.24653e-201	-1.03783e-08	-3.09766
45049447	chr19:45049447:T:C	0	-1.03783e-08	-2.94222	2.21848e-200	-1.03783e-08	-2.22251
45049635	chr19:45049635:A:T	0	-3.26875	-2.27515e-08	5.99533e-201	-3.53093	-2.27515e-08
45050001	chr19:45050001:A:C	0	-1.03783e-08	-2.94575	1.20844e-200	-1.03783e-08	-2.83
45050056	chr19:45050056:A:G	0	-1.03783e-08	-3.11412	9.26762e-201	-1.03783e-08	-3.09539
45050282	chr19:45050282:C:T	0	-3.31526	-2.27515e-08	6.12723e-201	-3.50917	-2.27515e-08
45050546	chr19:45050546:T:C	0	-2.86813	-2.27515e-08	6.11788e-201	-3.5107	-2.27515e-08
45050639	chr19:45050639:G:A	0	-1.03783e-08	-3.11289	1.21013e-200	-1.03783e-08	-2.8286
45050773	chr19:45050773:T:C	0	-1.03783e-08	-3.11435	9.29979e-201	-1.03783e-08	-3.09192
45050962	chr19:45050962:G:A	0	-1.03783e-08	-2.40958	1.07003e-200	-1.03783e-08	-2.95164
45051032	chr19:45051032:A:G	0	-1.03783e-08	-2.11966	1.06975e-200	-1.03783e-08	-2.9519
45051130	chr19:45051130:C:T	0	-3.44907	-3.11656	3.0051e-202	-3.54426	-2.97992
45051240	chr19:45051240:G:A	0	-1.03783e-08	-3.1112	9.21051e-201	-1.03783e-08	-3.10157
45051621	chr19:45051621:G:A	0	-3.40406	-3.05874	3.49021e-202	-3.44045	-2.93408
45051729	chr19:45051729:G:A	0	-3.30586	-2.27515e-08	6.10047e-201	-3.51355	-2.27515e-08
45051730	chr19:45051730:A:G	0	-3.31566	-2.27515e-08	6.12196e-201	-3.51003	-2.27515e-08
45051838	chr19:45051838:G:A	0	-1.03783e-08	-3.11326	9.24593e-201	-1.03783e-08	-3.09773
45051992	chr19:45051992:T:C	0	-1.03783e-08	-3.10297	9.09329e-201	-1.03783e-08	-3.11438
45052330	chr19:45052330:G:A	0	-1.03783e-08	-3.10992	9.21244e-201	-1.03783e-08	-3.10136
45052354	chr19:45052354:G:A	0	-1.03783e-08	-2.30499	1.01686e-200	-1.03783e-08	-3.00261
45052435	chr19:45052435:G:C	0	-1.03783e-08	-2.69407	1.05086e-200	-1.03783e-08	-2.96972
45052483	chr19:45052483:CT:C	0	-1.03783e-08	-3.11247	9.18522e-201	-1.03783e-08	-3.10432
45052667	chr19:45052667:G:A	0	-1.03783e-08	-2.68056	1.052e-200	-1.03783e-08	-2.96863
45052999	chr19:45052999:C:T	0	-1.03783e-08	-3.05602	9.13843e-201	-1.03783e-08	-3.10942
45053296	chr19:45053296:C:T	0	-1.03783e-08	-3.10741	9.11577e-201	-1.03783e-08	-3.11191
45053500	chr19:45053500:C:T	0	-3.33338	-2.27515e-08	1.0535e-200	-2.96721	-2.27515e-08
45053677	chr19:45053677:G:A	0	-3.4334	-2.27515e-08	7.12616e-201	-3.35814	-2.27515e-08
45053960	chr19:45053960:G:A	0	-2.20507	-2.92057	2.65874e-202	-3.54478	-3.10187
45054144	chr19:45054144:G:A	0	-1.03783e-08	-3.11405	9.26317e-201	-1.03783e-08	-3.09587
45054166	chr19:45054166:T:C	0	-1.03783e-08	-3.11326	9.24593e-201	-1.03783e-08	-3.09773
45054243	chr19:45054243:C:T	0	-1.03783e-08	-2.31312	1.01447e-200	-1.03783e-08	-3.00496
45054430	chr19:45054430:A:G	0	-1.03783e-08	-3.11391	9.26015e-201	-1.03783e-08	-3.09619
45054485	chr19:45054485:G:A	0	-2.75735	-3.11316	6.63146e-202	-3.36512	-2.36755
45054717	chr19:45054717:A:G	0	-1.03783e-08	-3.11329	9.24646e-201	-1.03783e-08	-3.09767
45055130	chr19:45055130:C:T	0	-3.19574	-2.27515e-08	5.9278e-201	-3.54226	-2.27515e-08
45055347	chr19:45055347:A:C	0	-1.03783e-08	-2.64575	1.08566e-200	-1.03783e-08	-2.93714
45055497	chr19:45055497:C:A	0	-1.03783e-08	-3.11326	9.24593e-201	-1.03783e-08	-3.09773
45055575	chr19:45055575:A:G	0	-1.03783e-08	-3.11326	9.24593e-201	-1.03783e-08	-3.09773
45055757	chr19:45055757:T:C	0	-1.03783e-08	-3.11337	9.2489e-201	-1.03783e-08	-3.09741
45056302	chr19:45056302:C:T	0	-1.03783e-08	-3.06133	9.60945e-201	-1.03783e-08	-3.05917
45057004	chr19:45057004:C:T	0	-1.03783e-08	-3.11326	9.24593e-201	-1.03783e-08	-3.09773
45057038	chr19:45057038:T:C	0	-1.03783e-08	-3.06133	9.60945e-201	-1.03783e-08	-3.05917
45057115	chr19:45057115:T:C	0	-2.55383	0.328502	1.21329e-201	-2.59293	-2.53565
45057713	chr19:45057713:T:A	0	-1.03783e-08	-3.01336	1.73983e-200	-1.03783e-08	-2.46554
45057756	chr19:45057756:A:G	0	-1.03783e-08	-2.32067	1.00887e-200	-1.03783e-08	-3.0105
45058215	chr19:45058215:C:T	0	-1.03783e-08	-3.06133	9.60945e-201	-1.03783e-08	-3.05917
45058233	chr19:45058233:T:C	0	-3.20608	-2.27515e-08	6.01875e-201	-3.52703	-2.27515e-08
45058258	chr19:45058258:C:T	0	-1.03783e-08	-2.77365	9.06693e-201	-1.03783e-08	-3.11728
45058372	chr19:45058372:T:C	0	-1.03783e-08	-3.11308	9.2423e-201	-1.03783e-08	-3.09812
45058557	chr19:45058557:T:G	0	-1.03783e-08	-3.11296	9.24044e-201	-1.03783e-08	-3.09832
45059053	chr19:45059053:C:A	0	-1.03783e-08	-2.99412	1.83564e-200	-1.03783e-08	-2.41194
45059099	chr19:45059099:C:A	0	-3.15998	-2.27515e-08	5.97305e-201	-3.53466	-2.27515e-08
45059116	chr19:45059116:C:G	0	-2.46419	-3.05311	2.74705e-202	-3.54474	-3.06923
45059255	chr19:45059255:T:C	0	-1.03783e-08	-0.768615	3.02064e-200	-1.03783e-08	-1.91386
45059258	chr19:45059258:C:T	0	-3.25025	-2.27515e-08	6.37246e-201	-3.46993	-2.27515e-08
45059782	chr19:45059782:G:A	0	-3.13161	-2.27515e-08	5.9083e-201	-3.54555	-2.27515e-08
45059870	chr19:45059870:G:A	0	-1.03783e-08	-2.9663	9.19489e-201	-1.03783e-08	-3.10327
45059875	chr19:45059875:G:T	0	-1.03783e-08	-2.46285	2.93756e-200	-1.03783e-08	-1.94175
45059930	chr19:45059930:A:G	0	-1.70956	-2.70373	1.31014e-201	-2.99465	-2.05712
45059997	chr19:45059997:T:C	0	-2.52629	-3.1016	2.66637e-202	-3.54496	-3.09882
45060437	chr19:45060437:G:A	0	-3.27169	-2.27515e-08	8.06405e-201	-3.2345	-2.27515e-08
45060873	chr19:45060873:C:T	0	-1.03783e-08	-3.10376	9.09691e-201	-1.03783e-08	-3.11398
45061764	chr19:45061764:G:A	0	-1.03783e-08	-2.17852	1.05762e-200	-1.03783e-08	-2.96331
45062499	chr19:45062499:T:C	0	-1.03783e-08	-2.62933	9.2255e-201	-1.03783e-08	-3.09994
45062822	chr19:45062822:T:G	0	-1.84892	-3.0404	2.78749e-202	-3.54306	-3.05629
45062965	chr19:45062965:C:T	0	-1.03783e-08	-2.98586	9.0981e-201	-1.03783e-08	-3.11385
45063162	chr19:45063162:C:T	0	-1.03783e-08	-2.92677	9.36674e-201	-1.03783e-08	-3.08475
45063246	chr19:45063246:G:T	0	-1.03783e-08	-3.1117	1.22641e-200	-1.03783e-08	-2.81523
45063695	chr19:45063695:C:T	0	-1.03783e-08	-2.86151	2.97398e-200	-1.03783e-08	-1.92943
45064174	chr19:45064174:C:T	0	-1.03783e-08	-2.59777	1.01934e-200	-1.03783e-08	-3.00017
45064291	chr19:45064291:G:A	0	-1.03783e-08	-3.11533	9.74289e-201	-1.03783e-08	-3.04538
45064390	chr19:45064390:C:G	0	-2.96479	-2.27515e-08	1.49142e-200	-2.6196	-2.27515e-08
45064903	chr19:45064903:C:T	0	-1.03783e-08	-2.31823	1.01449e-200	-1.03783e-08	-3.00494
45065309	chr19:45065309:G:A	0	-1.03783e-08	-3.11681	1.40665e-200	-1.03783e-08	-2.67812
45065392	chr19:45065392:A:G	0	-3.21009	-2.27515e-08	8.5147e-201	-3.18012	-2.27515e-08
45065393	chr19:45065393:A:G	0	-3.53207	-2.27515e-08	9.69305e-201	-3.0505	-2.27515e-08
45065400	chr19:45065400:A:G	0	-1.03783e-08	-3.05819	9.12519e-201	-1.03783e-08	-3.11087
45065480	chr19:45065480:C:A	0	-1.03783e-08	-3.1144	1.03167e-200	-1.03783e-08	-2.98815
45065510	chr19:45065510:G:A	0	-1.03783e-08	-3.07274	1.35267e-200	-1.03783e-08	-2.71725
45065537	chr19:45065537:G:A	0	-1.94296	-2.59489	2.89862e-202	-3.52047	-3.03979
45065540	chr19:45065540:T:TAC	0	-1.03783e-08	-2.95942	9.13804e-201	-1.03783e-08	-3.10947
45065589	chr19:45065589:T:G	0	-1.03783e-08	-2.86939	9.1962e-201	-1.03783e-08	-3.10312
45065751	chr19:45065751:C:T	0	-2.63081	-3.06815	2.83457e-202	-3.54522	-3.03739
45065925	chr19:45065925:C:T	0	-1.03783e-08	-2.35549	1.00231e-200	-1.03783e-08	-3.01702
45066483	chr19:45066483:T:C	0	-1.03783e-08	-3.11657	9.33707e-201	-1.03783e-08	-3.08792
45066484	chr19:45066484:G:A	0	-1.03783e-08	-3.08419	9.06873e-201	-1.03783e-08	-3.11708
45066685	chr19:45066685:C:T	0	-1.03783e-08	-2.66843	2.48244e-200	-1.03783e-08	-2.11009
45067130	chr19:45067130:G:A	0	-1.03783e-08	-3.09866	9.08529e-201	-1.03783e-08	-3.11526
45067170	chr19:45067170:C:T	0	-1.03783e-08	-3.11312	1.4845e-200	-1.03783e-08	-2.62425
45067273	chr19:45067273:G:A	0	-1.03783e-08	-3.11452	1.03249e-200	-1.03783e-08	-2.98735
45067715	chr19:45067715:G:A	0	-1.03783e-08	-3.11247	9.18522e-201	-1.03783e-08	-3.10432
45068000	chr19:45068000:C:T	0	-1.03783e-08	-3.08767	9.7585e-201	-1.03783e-08	-3.04377
45068523	chr19:45068523:T:C	0	-2.54143	-2.922	2.74724e-202	-3.52922	-3.08468
45068714	chr19:45068714:T:A	0	-3.39056	-3.09847	4.39033e-202	-3.41174	-2.73336
45068726	chr19:45068726:C:T	0	-1.03783e-08	-2.55698	9.42908e-201	-1.03783e-08	-3.07811
45069431	chr19:45069431:A:T	0	-1.03783e-08	-3.11668	9.34504e-201	-1.03783e-08	-3.08707
45069993	chr19:45069993:G:A	0	-3.36544	-3.02546	3.29908e-202	-3.52662	-2.90424
45070303	chr19:45070303:G:A	0	-1.03783e-08	-2.90016	2.97195e-199	-1.03783e-08	0.372475
45070363	chr19:45070363:T:C	0	-1.03783e-08	-2.43736	9.59197e-201	-1.03783e-08	-3.06099
45071408	chr19:45071408:T:C	0	-3.34626	-2.62525	4.67305e-202	-3.5205	-2.56219
45071493	chr19:45071493:A:G	0	-1.03783e-08	-2.29119	1.01999e-200	-1.03783e-08	-2.99953
45071497	chr19:45071497:G:C	0	-1.9756	-2.91993	2.70293e-202	-3.52282	-3.10734
45072405	chr19:45072405:T:G	0	-3.32324	-2.91894	3.23875e-202	-3.53073	-2.91858
45073003	chr19:45073003:C:T	0	-1.03783e-08	-3.11722	1.08134e-200	-1.03783e-08	-2.94112
45073080	chr19:45073080:T:C	0	-1.03783e-08	-1.93058	9.4823e-201	-1.03783e-08	-3.07249
45073363	chr19:45073363:TGCCCAGGCTATTTTTTTTTTTTTTTGAGACGGAGCCTTGCTCTGTC:T	0	-1.03783e-08	-2.69973	9.95476e-201	-1.03783e-08	-3.02386
45073456	chr19:45073456:T:C	0	-2.83096	-3.01448	2.64038e-202	-3.53648	-3.1171
45073874	chr19:45073874:T:C	0	-1.03783e-08	-1.88111	1.1366e-200	-1.03783e-08	-2.89129
45073879	chr19:45073879:G:A	0	-1.03783e-08	-3.04527	9.17465e-201	-1.03783e-08	-3.10547
45074138	chr19:45074138:C:T	0	-1.03783e-08	-2.56684	1.11903e-200	-1.03783e-08	-2.90686
45075054	chr19:45075054:A:G	0	-3.4606	-2.27515e-08	6.01965e-201	-3.52688	-2.27515e-08
45075081	chr19:45075081:A:T	0	-1.03783e-08	-2.99755	1.08298e-200	-1.03783e-08	-2.93962
45075208	chr19:45075208:C:T	0	-1.03783e-08	-2.33892	9.95071e-201	-1.03783e-08	-3.02427
45075971	chr19:45075971:G:C	0	-1.03783e-08	-3.04301	1.412e-200	-1.03783e-08	-2.67432
45075984	chr19:45075984:T:C	0	-3.53434	-2.27515e-08	8.73173e-201	-3.15495	-2.27515e-08
45076201	chr19:45076201:G:A	0	-1.03783e-08	-2.9251	9.31374e-201	-1.03783e-08	-3.09042
45076689	chr19:45076689:G:A	0	-2.51902	-2.93765	5.32621e-202	-2.98275	-2.96911
45077114	chr19:45077114:C:T	0	-3.35359	-3.03962	2.67769e-202	-3.53633	-3.10321
45077850	chr19:45077850:C:T	0	-1.03783e-08	-2.32982	1.80179e-200	-1.03783e-08	-2.43055
45077852	chr19:45077852:C:T	0	-1.03783e-08	-2.87654	9.07567e-201	-1.03783e-08	-3.11632
45078924	chr19:45078924:A:T	0	-1.03783e-08	-1.95668	2.98673e-200	-1.03783e-08	-1.92515
45079013	chr19:45079013:C:T	0	-1.03783e-08	-2.89639	9.91452e-201	-1.03783e-08	-3.02791
45079144	chr19:45079144:C:G	0	-1.03783e-08	-3.09795	1.21833e-200	-1.03783e-08	-2.82185
45079834	chr19:45079834:G:A	0	-2.86089	-2.27515e-08	9.61244e-200	-0.75627	-2.27515e-08
45080013	chr19:45080013:G:A	0	-1.03783e-08	-3.11049	3.66127e-200	-1.03783e-08	-1.72152
45081159	chr19:45081159:G:C	0	-1.03783e-08	-2.52161	1.06869e-200	-1.03783e-08	-2.95289
45081182	chr19:45081182:C:T	0	-1.03783e-08	-2.93183	9.63609e-201	-1.03783e-08	-3.0564
45081584	chr19:45081584:C:T	0	-1.03783e-08	-2.19098	1.11523e-200	-1.03783e-08	-2.91027
45081719	chr19:45081719:C:T	0	-2.11279	-2.40271	3.1974e-199	1.39203	-0.946433
45081903	chr19:45081903:G:A	0	-1.03783e-08	-3.09595	9.60061e-201	-1.03783e-08	-3.06009
45081909	chr19:45081909:T:C	0	-2.36349	-2.21188	7.95152e-200	0.10716	-1.05313
45081916	chr19:45081916:C:T	0	-1.96592	-2.42882	2.74994e-199	1.35726	-1.06242
45081994	chr19:45081994:C:T	0	-1.03783e-08	-2.6808	1.25064e-200	-1.03783e-08	-2.79568
45082061	chr19:45082061:G:A	0	-1.03783e-08	-2.94396	9.67812e-201	-1.03783e-08	-3.05205
45082596	chr19:45082596:A:G	0	-2.51321	-1.62282	1.62157e-199	0.198501	-0.431851
45082649	chr19:45082649:T:C	0	-2.2499	-2.21615	5.37146e-200	-0.188247	-1.14998
45082850	chr19:45082850:C:T	0	-1.03783e-08	-3.0463	6.84109e-200	-1.03783e-08	-1.09638
45083173	chr19:45083173:C:T	0	-0.97184	-2.27515e-08	1.69574e-200	-2.49121	-2.27515e-08
45083240	chr19:45083240:G:C	0	-3.37156	-3.03562	1.05217e-201	-2.37948	-2.89158
45083283	chr19:45083283:A:T	0	-2.24499	-2.16923	5.75654e-200	-0.196635	-1.07236
45083355	chr19:45083355:G:A	0	-1.03783e-08	-2.82561	9.3381e-201	-1.03783e-08	-3.08781
45083473	chr19:45083473:T:C	0	-2.29411	-2.1405	6.8764e-200	-0.116982	-0.974251
45083747	chr19:45083747:C:T	0	-1.81761	-2.40394	2.05913e-199	1.03573	-1.03019
45083782	chr19:45083782:G:A	0	-2.8297	-3.06033	1.16473e-200	-2.58543	-0.281411
45083789	chr19:45083789:A:G	0	-2.22606	-2.25757	5.08428e-200	-0.202113	-1.19106
45083977	chr19:45083977:A:G	0	-1.95016	-2.42327	2.25681e-199	1.23568	-1.13847
45084009	chr19:45084009:A:G	0	-1.59083	-2.69364	8.22344e-200	0.644508	-1.55685
45084072	chr19:45084072:G:A	0	-1.03783e-08	-3.0885	9.31429e-201	-1.03783e-08	-3.09036
45084084	chr19:45084084:A:G	0	-1.64308	-2.64905	3.62729e-200	-0.182078	-1.54876
45084547	chr19:45084547:T:C	0	-1.91933	-2.31277	2.60495e-199	1.19372	-0.953052
45084647	chr19:45084647:A:G	0	-1.03783e-08	1.04109	1.59278e-199	-1.03783e-08	-0.251261
45084833	chr19:45084833:A:G	0	-3.03815	-3.11507	3.17397e-200	-0.605865	-1.25848
45084908	chr19:45084908:A:C	0	-1.94567	-2.42304	2.2175e-199	1.22194	-1.1423
45085140	chr19:45085140:A:G	0	-2.01199	-2.508	2.23715e-199	1.3317	-1.24325
45085313	chr19:45085313:C:T	0	-2.66149	-1.69789	1.97766e-200	0.0523827	-2.3898
45085319	chr19:45085319:G:A	0	-1.03783e-08	-2.63217	1.32435e-200	-1.03783e-08	-2.73841
45085511	chr19:45085511:T:C	0	-2.07584	-2.8081	7.84428e-200	1.39654	-2.35609
45085715	chr19:45085715:A:G	0	-2.0683	-2.2518	3.37184e-199	1.41382	-0.915105
45085821	chr19:45085821:T:C	0	-2.6657	-1.90877	3.13837e-199	2.3407	-1.91374
45086001	chr19:45086001:G:A	0	-1.03783e-08	-3.07403	1.16801e-200	-1.03783e-08	-2.86403
45086157	chr19:45086157:A:G	0	-1.03783e-08	-3.02146	1.63443e-200	-1.03783e-08	-2.52804
45086177	chr19:45086177:C:G	0	-1.03783e-08	-2.98987	2.27919e-200	-1.03783e-08	-2.19551
45086337	chr19:45086337:C:T	0	-1.95715	-2.54865	1.89732e-199	1.23203	-1.30833
45086407	chr19:45086407:G:A	0	-3.39311	-2.27515e-08	8.68491e-200	-0.857741	-2.27515e-08
45086589	chr19:45086589:C:T	0	-1.03783e-08	-2.76357	4.97385e-200	-1.03783e-08	-1.41513
45086603	chr19:45086603:G:A	0	-1.03783e-08	-3.11256	9.9999e-201	-1.03783e-08	-3.01934
45086944	chr19:45086944:G:T	0	-1.91343	-2.82612	3.37726e-201	-1.96749	-2.13736
45086979	chr19:45086979:T:C	0	-1.98186	-2.60191	1.75441e-199	1.25167	-1.40628
45087347	chr19:45087347:T:C	0	-1.03783e-08	-2.79799	1.30482e-200	-1.03783e-08	-2.75326
45087352	chr19:45087352:C:T	0	-1.03783e-08	-2.63947	8.07367e-199	-1.03783e-08	1.37187
45087478	chr19:45087478:G:GT	0	-1.94375	-2.59129	1.76446e-199	1.21267	-1.36157
45087686	chr19:45087686:G:A	0	-1.03783e-08	-2.7626	1.2151e-200	-1.03783e-08	-2.8245
45087778	chr19:45087778:C:T	0	-1.03783e-08	-3.03871	1.0681e-200	-1.03783e-08	-2.95345
45087826	chr19:45087826:C:T	0	-3.14405	-3.10471	4.94888e-201	-0.961738	-2.76101
45087969	chr19:45087969:A:G	0	-1.83004	-2.61616	1.2148e-199	0.849256	-1.37142
45087975	chr19:45087975:TTG:T	0	-1.32548	-2.50734	6.38425e-200	0.0991283	-1.26462
45087999	chr19:45087999:A:G	0	-2.16759	-2.60549	2.19249e-199	1.47067	-1.40238
45088007	chr19:45088007:A:G	0	-1.58343	-2.5094	1.04745e-199	0.539211	-1.2096
45088086	chr19:45088086:C:T	0	-1.88844	-2.41785	2.1456e-199	1.10075	-1.05407
45088231	chr19:45088231:C:T	0	-1.03783e-08	-2.92721	1.08896e-200	-1.03783e-08	-2.9341
45088365	chr19:45088365:C:T	0	-1.03783e-08	-3.07019	1.45672e-200	-1.03783e-08	-2.64314
45088420	chr19:45088420:G:A	0	-2.24786	-2.66982	1.62876e-199	1.76357	-1.99249
45088482	chr19:45088482:A:T	0	-1.96875	-2.56579	1.88521e-199	1.25289	-1.3356
45088513	chr19:45088513:G:A	0	-2.41478	-2.29316	1.90115e-200	-0.296283	-2.08058
45088601	chr19:45088601:A:G	0	-2.93259	-2.47734	2.06938e-201	-1.47984	-3.11482
45088615	chr19:45088615:C:G	0	-1.03783e-08	-1.57496	3.10786e-200	-1.03783e-08	-1.88539
45088811	chr19:45088811:G:C	0	-1.03783e-08	-2.73841	1.467e-199	-1.03783e-08	-0.33352
45088882	chr19:45088882:T:G	0	-1.03783e-08	-2.61122	3.27216e-200	-1.03783e-08	-1.83388
45088980	chr19:45088980:C:T	0	-3.45135	-2.97284	2.06261e-201	-1.48375	-3.11419
45089041	chr19:45089041:A:C	0	-1.03783e-08	-1.16756	2.37995e-200	-1.03783e-08	-2.15225
45089217	chr19:45089217:C:T	0	-3.45684	-3.06966	7.06637e-201	-0.435709	-2.93086
45089695	chr19:45089695:A:T	0	2.06889	-2.27515e-08	7.46392e-200	-1.00925	-2.27515e-08
45090031	chr19:45090031:G:T	0	-2.46451	-2.25023	2.73822e-202	-3.53972	-3.07747
45091246	chr19:45091246:C:G	0	-2.84438	-3.1025	4.24561e-202	-3.50948	-2.66913
45091337	chr19:45091337:T:C	0	-0.270959	-3.11533	2.08828e-201	-2.9336	-1.65198
45091400	chr19:45091400:G:C	0	-1.03783e-08	-0.895265	3.39776e-200	-1.03783e-08	-1.79621
45091745	chr19:45091745:A:C	0	-2.45429	-2.03586	2.87835e-202	-3.5399	-3.02738
45092019	chr19:45092019:G:A	0	-2.86567	-3.09963	4.24269e-202	-3.50794	-2.67136
45092274	chr19:45092274:A:C	0	-1.03783e-08	-0.611381	1.79946e-199	-1.03783e-08	-0.129259
45092441	chr19:45092441:T:C	0	-2.46621	-1.95242	2.94978e-202	-3.54021	-3.00255
45092442	chr19:45092442:G:C	0	-2.45566	-1.8468	3.06715e-202	-3.54056	-2.9632
45092444	chr19:45092444:C:T	0	-2.46404	-1.96151	2.94249e-202	-3.53995	-3.0053
45092450	chr19:45092450:T:C	0	-2.45336	-1.9755	2.92749e-202	-3.54082	-3.00953
45092532	chr19:45092532:T:A	0	-2.87936	-3.10402	4.30347e-202	-3.50705	-2.65803
45092815	chr19:45092815:C:A	0	-1.03783e-08	-3.09683	1.65624e-200	-1.03783e-08	-2.51478
45093259	chr19:45093259:A:G	0	-2.92533	-3.10817	4.49618e-202	-3.49147	-2.6298
45093275	chr19:45093275:C:T	0	-3.53595	-3.07551	3.92053e-202	-3.51804	-2.74023
45093377	chr19:45093377:A:G	0	-2.34339	-1.95868	2.93041e-202	-3.54511	-3.00424
45093955	chr19:45093955:A:G	0	-3.38669	-2.27515e-08	5.94481e-201	-3.53939	-2.27515e-08
45094014	chr19:45094014:G:T	0	-2.89249	-3.10978	4.45745e-202	-3.50284	-2.62708
45094479	chr19:45094479:C:T	0	-0.998918	-2.83101	1.03958e-201	-2.75163	-2.53146
45094524	chr19:45094524:T:TA	0	-3.44544	-3.11019	4.25538e-201	-0.791993	-3.08174
45094590	chr19:45094590:A:G	0	-2.89914	-2.12287	2.70419e-202	-3.52547	-3.10423
45094834	chr19:45094834:G:A	0	-2.4713	-1.96559	2.93992e-202	-3.53979	-3.00633
45094904	chr19:45094904:G:A	0	-1.03783e-08	-2.79963	1.04529e-200	-1.03783e-08	-2.97503
45095089	chr19:45095089:C:G	0	-0.908287	-2.73573	1.10712e-201	-2.8019	-2.41825
45095091	chr19:45095091:G:A	0	-2.95484	-3.11697	4.69921e-202	-3.48501	-2.59209
45095679	chr19:45095679:T:C	0	-1.03783e-08	1.25908	7.35336e-200	-1.03783e-08	-1.02417
45095746	chr19:45095746:G:A	0	-1.03783e-08	-3.0772	3.44465e-200	-1.03783e-08	-1.7825
45096350	chr19:45096350:T:G	0	-1.03783e-08	-1.14266	1.49828e-200	-1.03783e-08	-2.61501
45096351	chr19:45096351:T:C	0	-2.41103	-2.10163	2.79511e-202	-3.54469	-3.05194
45096462	chr19:45096462:G:T	0	-3.4444	-2.27515e-08	1.47351e-199	-0.329096	-2.27515e-08
45097033	chr19:45097033:A:G	0	-2.99996	-3.08072	3.81594e-201	-0.977915	-3.00481
45097182	chr19:45097182:G:T	0	-1.03783e-08	-3.02231	9.06632e-201	-1.03783e-08	-3.11735
45097328	chr19:45097328:G:T	0	-2.93054	-3.10935	4.44601e-202	-3.4995	-2.633
45097733	chr19:45097733:T:C	0	-2.92493	-3.1104	4.5067e-202	-3.50143	-2.6175
45097816	chr19:45097816:C:G	0	-2.96119	-3.11268	4.65025e-202	-3.49038	-2.5972
45098217	chr19:45098217:GGAGC:G	0	-3.50403	-3.00347	3.50716e-202	-3.53428	-2.83541
45098323	chr19:45098323:G:A	0	-2.48146	-1.96559	2.93487e-202	-3.54151	-3.00633
45099220	chr19:45099220:A:G	0	-2.96897	-2.04718	2.73574e-202	-3.51511	-3.10298
45099405	chr19:45099405:A:C	0	-1.03783e-08	-3.02392	9.10678e-201	-1.03783e-08	-3.11289
45099523	chr19:45099523:T:C	0	-2.87532	-2.33548	1.50961e-200	-1.48099	-1.12649
45099860	chr19:45099860:T:C	0	-1.03783e-08	-3.07623	1.44235e-200	-1.03783e-08	-2.65305
45099981	chr19:45099981:A:G	0	-2.99538	-3.11356	5.37264e-202	-3.47961	-2.46357
45100188	chr19:45100188:G:A	0	-1.03783e-08	-2.68404	1.73584e-200	-1.03783e-08	-2.46783
45100319	chr19:45100319:G:A	0	-1.03783e-08	-3.01504	9.06628e-201	-1.03783e-08	-3.11735
45100399	chr19:45100399:C:T	0	-1.03783e-08	-3.0587	9.06637e-201	-1.03783e-08	-3.11734
45100654	chr19:45100654:C:T	0	-1.03783e-08	-3.10031	3.72484e-200	-1.03783e-08	-1.70431
45100781	chr19:45100781:G:A	0	-1.03783e-08	-3.11289	1.74639e-200	-1.03783e-08	-2.46178
45100788	chr19:45100788:CT:C	0	-2.98236	-3.11352	4.53956e-202	-3.48445	-2.62722
45100905	chr19:45100905:C:T	0	-3.46286	-3.07541	4.11836e-202	-3.54471	-2.66433
45101008	chr19:45101008:A:G	0	-1.03783e-08	-2.79291	9.0724e-201	-1.03783e-08	-3.11668
45101070	chr19:45101070:TG:T	0	-1.03783e-08	-2.80181	1.27006e-199	-1.03783e-08	-0.477676
45101270	chr19:45101270:A:G	0	-2.99253	-3.11555	5.23949e-202	-3.48238	-2.4859
45101343	chr19:45101343:G:T	0	-1.03783e-08	2.20764	2.84075e-199	-1.03783e-08	0.327324
45101595	chr19:45101595:A:G	0	-2.57148	-1.96559	2.95919e-202	-3.53325	-3.00633
45102017	chr19:45102017:C:T	0	-3.51995	-2.03101	3.55329e-201	-2.62668	-1.42735
45102050	chr19:45102050:C:T	0	-3.42223	-2.18175	2.43067e-200	-0.353636	-1.77753
45102054	chr19:45102054:T:C	0	-1.03783e-08	-3.08687	1.26969e-200	-1.03783e-08	-2.78056
45102068	chr19:45102068:C:G	0	-1.03783e-08	-3.08526	9.18368e-201	-1.03783e-08	-3.10449
45102192	chr19:45102192:A:T	0	-1.03783e-08	-3.07821	2.05348e-199	-1.03783e-08	0.00279443
45102310	chr19:45102310:C:T	0	-1.03783e-08	-2.99482	3.59414e-200	-1.03783e-08	-1.74002
45102550	chr19:45102550:A:T	0	-3.2236	-3.11616	5.91167e-202	-3.5431	-2.30447
45102576	chr19:45102576:G:T	0	-2.99793	-3.05856	4.81017e-202	-3.45366	-2.6001
45102699	chr19:45102699:C:T	0	-1.03783e-08	2.57844	3.96192e-199	-1.03783e-08	0.659986
45102756	chr19:45102756:ACT:A	0	-1.03783e-08	-2.78809	1.32039e-200	-1.03783e-08	-2.7414
45102867	chr19:45102867:C:T	0	-3.35069	-3.10325	6.61019e-201	-0.325309	-3.10799
45102973	chr19:45102973:C:A	0	-3.53079	-2.07258	4.10334e-202	-3.50716	-2.70554
45103838	chr19:45103838:G:GGTA	0	-0.832003	-2.82757	1.16094e-201	-2.7972	-2.37548
45103848	chr19:45103848:G:A	0	-1.03783e-08	-3.06088	9.60126e-201	-1.03783e-08	-3.06002
45103881	chr19:45103881:G:A	0	-2.98684	-2.86881	1.06768e-201	-3.49029	-1.76613
45104090	chr19:45104090:C:T	0	-2.88527	-1.28342	3.64054e-202	-3.51994	-2.81242
45104110	chr19:45104110:C:T	0	-1.03783e-08	-3.06842	1.88128e-200	-1.03783e-08	-2.38738
45104551	chr19:45104551:T:C	0	-2.97699	-3.11219	5.43894e-202	-3.47971	-2.45121
45104635	chr19:45104635:A:C	0	-1.03783e-08	-2.7484	9.28388e-201	-1.03783e-08	-3.09363
45104749	chr19:45104749:T:C	0	-3.00161	-3.10186	5.99468e-202	-3.47105	-2.36257
45104878	chr19:45104878:A:G	0	-2.98009	-3.10678	5.72032e-202	-3.47875	-2.40172
45105118	chr19:45105118:G:A	0	-1.03783e-08	-1.35706	4.45492e-200	-1.03783e-08	-1.52532
45105306	chr19:45105306:C:T	0	-2.99313	-3.11255	5.42306e-202	-3.47713	-2.45671
45105444	chr19:45105444:A:AG	0	-1.03783e-08	-3.10817	1.28099e-200	-1.03783e-08	-2.7717
45105574	chr19:45105574:G:C	0	-2.49993	-3.07913	8.6068e-202	-2.3565	-3.11544
45105600	chr19:45105600:C:T	0	-1.03783e-08	-2.28028	1.23503e-200	-1.03783e-08	-2.80823
45105643	chr19:45105643:T:C	0	-2.9523	-3.02357	3.17587e-201	-1.08558	-3.08075
45105644	chr19:45105644:G:A	0	-2.96648	-3.08506	3.99376e-202	-3.49289	-2.74687
45105761	chr19:45105761:G:A	0	-1.03783e-08	-3.03347	2.85935e-200	-1.03783e-08	-1.96873
45105908	chr19:45105908:T:G	0	-2.68832	-2.76996	2.61757e-202	-3.54544	-3.11681
45106355	chr19:45106355:C:A	0	-1.03783e-08	-3.03196	3.21384e-200	-1.03783e-08	-1.85186
45106382	chr19:45106382:T:C	0	-2.86745	-3.10976	5.48307e-202	-3.51069	-2.41215
45106409	chr19:45106409:T:A	0	-2.94563	-3.11316	5.20548e-202	-3.49941	-2.47537
45106490	chr19:45106490:C:T	0	-1.03783e-08	2.30986	6.15457e-199	-1.03783e-08	1.10045
45106535	chr19:45106535:C:T	0	-2.40285	-1.92727	2.95671e-202	-3.54485	-2.99557
45106977	chr19:45106977:C:T	0	-1.03783e-08	-2.20378	1.28844e-200	-1.03783e-08	-2.7659
45107406	chr19:45107406:A:G	0	-1.03783e-08	-2.98099	9.68039e-201	-1.03783e-08	-3.05181
45108165	chr19:45108165:A:G	0	-1.03783e-08	-2.94875	2.69108e-200	-1.03783e-08	-2.02938
45108386	chr19:45108386:T:G	0	-1.03783e-08	-1.74122	2.48805e-200	-1.03783e-08	-2.10783
45108803	chr19:45108803:G:A	0	-3.45225	-2.27515e-08	6.08274e-201	-3.51646	-2.27515e-08
45108913	chr19:45108913:G:A	0	-1.03783e-08	-3.0678	9.07023e-201	-1.03783e-08	-3.11692
45108968	chr19:45108968:C:T	0	-3.44678	-2.96425	3.41675e-201	-1.04334	-3.04989
45108978	chr19:45108978:C:T	0	-1.03783e-08	-2.17259	2.21986e-200	-1.03783e-08	-2.22188
45109471	chr19:45109471:C:T	0	-1.35531	-2.27515e-08	9.2972e-200	-0.789615	-2.27515e-08
45109496	chr19:45109496:C:G	0	-3.54069	-3.08252	4.27083e-202	-3.45614	-2.71655
45110012	chr19:45110012:A:G	0	-1.03783e-08	-2.97814	9.70434e-201	-1.03783e-08	-3.04934
45110574	chr19:45110574:T:C	0	-1.03783e-08	-2.79334	1.48547e-199	-1.03783e-08	-0.32101
45110992	chr19:45110992:G:A	0	-1.03783e-08	-2.77232	1.10639e-200	-1.03783e-08	-2.91822
45111343	chr19:45111343:C:T	0	-3.43706	-3.10209	4.6865e-201	-0.694409	-3.08282
45111577	chr19:45111577:A:G	0	-2.92394	-2.27515e-08	1.35058e-200	-2.71879	-2.27515e-08
45111870	chr19:45111870:T:C	0	-1.03783e-08	-0.627007	4.08229e-200	-1.03783e-08	-1.61267
45111963	chr19:45111963:C:T	0	-1.03783e-08	-2.35736	1.63487e-200	-1.03783e-08	-2.52776
45112086	chr19:45112086:A:G	0	-0.81896	-2.83972	1.15097e-201	-2.80732	-2.374
45112444	chr19:45112444:C:T	0	-1.03783e-08	-0.3471	1.01459e-199	-1.03783e-08	-0.702262
45112599	chr19:45112599:T:C	0	-2.92782	-2.98896	3.22209e-201	-1.05319	-3.09869
45112636	chr19:45112636:C:T	0	-1.03783e-08	0.886556	1.63391e-199	-1.03783e-08	-0.22577
45112638	chr19:45112638:C:T	0	-1.03783e-08	1.01774	1.7935e-199	-1.03783e-08	-0.132573
45113003	chr19:45113003:T:C	0	-2.39158	0.0203568	1.57528e-201	-3.54525	-1.32223
45113337	chr19:45113337:T:C	0	-1.03783e-08	-3.10793	1.27914e-200	-1.03783e-08	-2.77314
45113686	chr19:45113686:C:T	0	-2.2662	-2.01716	2.89234e-202	-3.54427	-3.01816
45113874	chr19:45113874:G:A	0	0.244683	-2.27515e-08	8.17795e-201	-3.22047	-2.27515e-08
45114032	chr19:45114032:C:T	0	-3.54309	-3.0575	3.95072e-202	-3.51179	-2.73881
45114353	chr19:45114353:C:T	0	-1.03783e-08	-2.97923	9.69287e-201	-1.03783e-08	-3.05052
45114466	chr19:45114466:A:AT	0	-3.53696	-3.06889	4.12882e-202	-3.5254	-2.68111
45114499	chr19:45114499:G:A	0	-1.03783e-08	1.27321	7.45142e-200	-1.03783e-08	-1.01092
45114511	chr19:45114511:A:G	0	-1.03783e-08	-2.69916	1.30182e-200	-1.03783e-08	-2.75556
45114528	chr19:45114528:G:A	0	-2.9286	-2.73013	3.13258e-202	-3.53314	-2.9495
45114689	chr19:45114689:A:G	0	-1.03783e-08	-2.7794	2.54198e-200	-1.03783e-08	-2.08639
45114813	chr19:45114813:G:A	0	-1.03783e-08	-2.70239	1.32794e-200	-1.03783e-08	-2.7357
45115009	chr19:45115009:C:G	0	-1.03783e-08	-2.99347	1.87565e-200	-1.03783e-08	-2.39037
45115023	chr19:45115023:G:T	0	-1.03783e-08	2.65488	5.12967e-199	-1.03783e-08	0.918299
45115172	chr19:45115172:G:A	0	-1.03783e-08	-2.68504	1.29099e-200	-1.03783e-08	-2.76392
45115274	chr19:45115274:A:T	0	-1.03783e-08	-1.77371	2.75112e-200	-1.03783e-08	-2.00732
45115287	chr19:45115287:C:T	0	-1.03783e-08	2.49707	3.71492e-199	-1.03783e-08	0.595614
45115644	chr19:45115644:T:C	0	-0.733709	-2.51618	7.55961e-202	-2.86966	-2.73202
45116047	chr19:45116047:G:C	0	-1.03783e-08	-3.11728	1.02129e-200	-1.03783e-08	-2.99827
45116248	chr19:45116248:G:A	0	-1.80066	-1.44928	3.44162e-202	-3.52885	-2.8597
45116258	chr19:45116258:G:A	0	-3.5408	-2.27515e-08	7.56323e-201	-3.29861	-2.27515e-08
45116380	chr19:45116380:A:G	0	-1.03783e-08	-3.00644	9.4748e-201	-1.03783e-08	-3.07328
45116397	chr19:45116397:C:T	0	-3.22448	-2.9344	5.12748e-202	-3.39377	-2.59612
45116516	chr19:45116516:G:A	0	-1.03783e-08	-2.90309	3.90623e-200	-1.03783e-08	-1.65676
45116688	chr19:45116688:A:G	0	-0.0895879	-3.11652	1.48826e-201	-3.06571	-1.8586
45116802	chr19:45116802:T:G	0	-1.03783e-08	-2.76154	1.49906e-200	-1.03783e-08	-2.61449
45117073	chr19:45117073:C:T	0	-1.03783e-08	-1.66114	3.05272e-200	-1.03783e-08	-1.9033
45117255	chr19:45117255:G:T	0	-2.64035	-2.14845	3.49801e-202	-3.39016	-2.98214
45117259	chr19:45117259:C:G	0	-2.41207	-2.66957	4.23607e-201	-1.21708	-2.66119
45117292	chr19:45117292:G:A	0	-1.03783e-08	-2.68737	1.28923e-200	-1.03783e-08	-2.76528
45117719	chr19:45117719:G:A	0	-1.03783e-08	-1.75255	2.56017e-200	-1.03783e-08	-2.07926
45118315	chr19:45118315:C:T	0	-1.03783e-08	-1.97406	9.05017e-200	-1.03783e-08	-0.816544
45118470	chr19:45118470:T:C	0	-1.03783e-08	-2.9074	1.19823e-200	-1.03783e-08	-2.83848
45118499	chr19:45118499:TG:T	0	-3.4925	-3.02627	3.47901e-201	-0.980603	-3.09456
45118736	chr19:45118736:CAG:C	0	-1.03783e-08	-2.10675	7.59143e-200	-1.03783e-08	-0.992308
45118788	chr19:45118788:G:A	0	-1.03783e-08	-2.55207	1.14821e-200	-1.03783e-08	-2.88112
45118908	chr19:45118908:C:T	0	-1.03783e-08	-3.05224	9.06979e-201	-1.03783e-08	-3.11696
45118925	chr19:45118925:T:C	0	-2.9068	-2.82492	3.63816e-202	-3.3768	-2.95621
45119185	chr19:45119185:C:T	0	-1.03783e-08	-2.96284	1.27766e-200	-1.03783e-08	-2.7743
45119364	chr19:45119364:A:G	0	-1.03783e-08	-2.90132	1.18195e-200	-1.03783e-08	-2.85216
45119521	chr19:45119521:G:A	0	-1.03783e-08	-2.78539	1.09798e-200	-1.03783e-08	-2.92586
45120208	chr19:45120208:A:G	0	-3.12882	-2.27515e-08	3.56624e-199	0.55477	-2.27515e-08
45120209	chr19:45120209:A:G	0	-3.29065	-2.27515e-08	1.96085e-199	-0.0433637	-2.27515e-08
45120307	chr19:45120307:G:A	0	-1.03783e-08	-2.53705	1.49634e-200	-1.03783e-08	-2.61631
45120368	chr19:45120368:C:T	0	-3.42288	-2.91485	5.18918e-202	-3.24977	-2.72815
45120381	chr19:45120381:T:C	0	-2.945	-2.26026	3.36717e-202	-3.40453	-3.00589
45120419	chr19:45120419:C:T	0	-1.03783e-08	2.4937	3.71091e-199	-1.03783e-08	0.594535
45120512	chr19:45120512:C:T	0	-2.72137	-2.27515e-08	1.06603e-200	-2.95539	-2.27515e-08
45120696	chr19:45120696:C:T	0	-1.03783e-08	-2.93611	1.24529e-200	-1.03783e-08	-2.79996
45120866	chr19:45120866:A:G	0	-1.03783e-08	2.70557	5.69116e-199	-1.03783e-08	1.02217
45121000	chr19:45121000:G:A	0	-1.03783e-08	-1.71964	2.74418e-200	-1.03783e-08	-2.00985
45121045	chr19:45121045:A:G	0	-2.88885	-2.07239	3.04983e-202	-3.39224	-3.11718
45121215	chr19:45121215:C:T	0	-1.03783e-08	-3.05205	1.38216e-200	-1.03783e-08	-2.69568
45121606	chr19:45121606:C:A	0	-1.03783e-08	-3.08982	9.07543e-201	-1.03783e-08	-3.11634
45121729	chr19:45121729:C:T	0	-1.00692	-2.70394	6.63317e-202	-2.62692	-3.1055
45121802	chr19:45121802:C:T	0	-0.6077	-2.27515e-08	1.78235e-200	-2.44139	-2.27515e-08
45122198	chr19:45122198:C:T	0	-1.03783e-08	-2.76733	2.57421e-200	-1.03783e-08	-2.07379
45122351	chr19:45122351:C:A	0	-1.03783e-08	-2.91737	1.22446e-200	-1.03783e-08	-2.81682
45123022	chr19:45123022:T:C	0	-1.03783e-08	-1.7391	3.37512e-200	-1.03783e-08	-1.8029
45123121	chr19:45123121:A:G	0	-1.03783e-08	1.27862	7.4939e-200	-1.03783e-08	-1.00524
45123236	chr19:45123236:G:T	0	-1.03783e-08	-0.40014	2.09103e-200	-1.03783e-08	-2.28167
45123977	chr19:45123977:C:T	0	-3.48398	-3.00887	1.01416e-201	-2.4308	-2.87705
45124198	chr19:45124198:G:T	0	-1.03783e-08	-3.04557	1.38668e-200	-1.03783e-08	-2.69241
45124276	chr19:45124276:C:T	0	-1.03783e-08	-3.11513	2.95924e-200	-1.03783e-08	-1.9344
45124475	chr19:45124475:T:C	0	-1.03783e-08	-0.445737	2.23108e-200	-1.03783e-08	-2.21684
45124824	chr19:45124824:G:A	0	-2.90069	-2.77693	3.66833e-202	-3.34821	-2.97655
45124863	chr19:45124863:T:C	0	-1.03783e-08	-3.04953	9.06909e-201	-1.03783e-08	-3.11704
45124910	chr19:45124910:G:A	0	-1.03783e-08	2.38645	3.40124e-199	-1.03783e-08	0.507398
45124987	chr19:45124987:A:G	0	-1.03783e-08	2.73629	5.69583e-199	-1.03783e-08	1.02299
45125158	chr19:45125158:C:T	0	-1.03783e-08	-3.06841	1.39061e-200	-1.03783e-08	-2.68959
45125306	chr19:45125306:T:TA	0	43.6119	-2.27515e-08	9.80328e-198	3.86856	-2.27515e-08
45125311	chr19:45125311:A:C	0	-0.94044	-2.84827	1.21799e-201	-2.74141	-2.38329
45125356	chr19:45125356:A:G	0	-1.03783e-08	-3.05342	9.06653e-201	-1.03783e-08	-3.11732
45125358	chr19:45125358:G:C	0	-1.03783e-08	-1.17388	1.364e-200	-1.03783e-08	-2.70891
45125680	chr19:45125680:T:C	0	-1.03783e-08	-2.9564	1.24592e-200	-1.03783e-08	-2.79945
45125846	chr19:45125846:A:G	0	-3.49595	-2.27515e-08	3.28742e-200	-1.82923	-2.27515e-08
45125908	chr19:45125908:G:A	0	-3.45583	-3.11411	9.68229e-202	-2.50745	-2.84675
45126465	chr19:45126465:G:A	0	-1.03783e-08	-3.02092	2.78335e-200	-1.03783e-08	-1.99567
45126481	chr19:45126481:G:A	0	-2.59982	-2.17782	3.49766e-202	-3.38419	-2.98822
45126557	chr19:45126557:CTT:C	0	-1.03783e-08	-2.95704	1.24959e-200	-1.03783e-08	-2.79651
45126973	chr19:45126973:T:C	0	-1.03783e-08	-1.73483	3.39346e-200	-1.03783e-08	-1.79748
45127006	chr19:45127006:G:A	0	-1.03783e-08	-2.48381	3.00141e-200	-1.03783e-08	-1.92025
45127102	chr19:45127102:C:G	0	-2.61772	-2.27515e-08	5.92936e-201	-3.542	-2.27515e-08
45127106	chr19:45127106:G:T	0	-1.03783e-08	-2.94488	1.22616e-200	-1.03783e-08	-2.81544
45127897	chr19:45127897:C:T	0	-1.03783e-08	-3.10256	3.79973e-200	-1.03783e-08	-1.6844
45127935	chr19:45127935:A:G	0	-1.03783e-08	-3.09049	1.51456e-200	-1.03783e-08	-2.6042
45127994	chr19:45127994:G:A	0	-2.7029	-0.900466	6.29112e-202	-3.5017	-2.28366
45128363	chr19:45128363:C:T	0	-1.03783e-08	-3.02092	2.78335e-200	-1.03783e-08	-1.99567
45128547	chr19:45128547:C:T	0	-1.03783e-08	-2.95373	1.23851e-200	-1.03783e-08	-2.80542
45128558	chr19:45128558:G:A	0	-3.45057	-3.01524	1.08521e-201	-2.14827	-3.09187
45128838	chr19:45128838:T:C	0	-1.03783e-08	-2.94504	1.21959e-200	-1.03783e-08	-2.82081
45129634	chr19:45129634:C:T	0	-1.03783e-08	-3.11374	2.4754e-200	-1.03783e-08	-2.11292
45129823	chr19:45129823:A:G	0	-1.03783e-08	-2.44521	6.35435e-200	-1.03783e-08	-1.17019
45129921	chr19:45129921:G:C	0	-1.03783e-08	2.4937	3.71091e-199	-1.03783e-08	0.594535
45130250	chr19:45130250:G:A	0	-1.03783e-08	-2.9453	1.21872e-200	-1.03783e-08	-2.82153
45130350	chr19:45130350:C:T	0	-1.03783e-08	-2.99599	1.51784e-200	-1.03783e-08	-2.60204
45130428	chr19:45130428:G:A	0	-3.51267	-2.87391	8.02218e-202	-2.4986	-3.04369
45130576	chr19:45130576:T:G	0	-1.03783e-08	-2.94808	1.21872e-200	-1.03783e-08	-2.82153
45131092	chr19:45131092:C:CA	0	-0.687766	-2.86727	1.06958e-201	-2.81653	-2.43811
45131297	chr19:45131297:G:A	0	-2.97396	-2.27515e-08	6.08283e-201	-3.51644	-2.27515e-08
45131326	chr19:45131326:G:A	0	-1.03783e-08	-3.0495	9.0669e-201	-1.03783e-08	-3.11728
45131596	chr19:45131596:A:G	0	-3.48817	-2.7842	3.08077e-201	-2.03673	-2.16
45131735	chr19:45131735:A:G	0	-1.03783e-08	-3.10793	1.27914e-200	-1.03783e-08	-2.77314
45131778	chr19:45131778:A:T	0	1.32197	-2.95572	2.46384e-201	-1.42127	-2.99892
45131820	chr19:45131820:G:C	0	-1.03783e-08	-2.92904	1.19147e-200	-1.03783e-08	-2.84414
45131841	chr19:45131841:C:T	0	-1.03783e-08	-2.42233	1.20254e-200	-1.03783e-08	-2.83489
45131867	chr19:45131867:TG:T	0	-1.03783e-08	-2.94564	1.20287e-200	-1.03783e-08	-2.83462
45132066	chr19:45132066:T:A	0	-2.84671	-2.05412	3.11598e-202	-3.37096	-3.117
45132215	chr19:45132215:GCCCACCC:G	0	-1.03783e-08	-2.99184	1.27407e-200	-1.03783e-08	-2.77711
45132482	chr19:45132482:T:C	0	-1.03783e-08	-1.83594	1.29466e-200	-1.03783e-08	-2.76108
45132943	chr19:45132943:C:T	0	-3.36912	-2.98336	5.54911e-201	-0.757702	-2.85057
45133364	chr19:45133364:G:A	0	-3.49232	-2.27515e-08	3.07189e-200	-1.89703	-2.27515e-08
45133369	chr19:45133369:C:T	0	-3.48999	-3.0261	5.91016e-202	-3.15985	-2.68798
45133508	chr19:45133508:C:G	0	-1.03783e-08	2.74821	5.84924e-199	-1.03783e-08	1.04957
45133897	chr19:45133897:C:T	0	-1.03783e-08	-3.11279	1.3399e-200	-1.03783e-08	-2.72674
45133973	chr19:45133973:C:T	0	-1.03783e-08	-2.51331	2.99809e-200	-1.03783e-08	-1.92135
45133999	chr19:45133999:G:A	0	-1.03783e-08	-2.96549	1.24995e-200	-1.03783e-08	-2.79622
45134021	chr19:45134021:G:A	0	-1.03783e-08	-3.1077	1.27769e-200	-1.03783e-08	-2.77427
45134086	chr19:45134086:A:G	0	-2.91657	-2.04068	3.04325e-202	-3.39442	-3.11716
45134132	chr19:45134132:C:T	0	-1.03783e-08	-2.80722	2.41291e-200	-1.03783e-08	-2.1385
45134713	chr19:45134713:C:A	0	-2.86921	-2.27515e-08	3.17565e-200	-1.86382	-2.27515e-08
45134987	chr19:45134987:C:T	0	-3.50776	-3.07914	2.87342e-201	-1.281	-2.98541
45135064	chr19:45135064:G:A	0	-1.03783e-08	-2.94855	1.22289e-200	-1.03783e-08	-2.81811
45135286	chr19:45135286:G:A	0	-1.03783e-08	-3.06436	1.38966e-200	-1.03783e-08	-2.69027
45135463	chr19:45135463:A:G	0	-2.56873	-2.14057	4.77282e-202	-3.30049	-2.76107
45135490	chr19:45135490:A:G	0	-1.03783e-08	-2.92672	1.18535e-200	-1.03783e-08	-2.84929
45135555	chr19:45135555:T:C	0	-1.03783e-08	-0.858716	2.88466e-200	-1.03783e-08	-1.95992
45135747	chr19:45135747:T:C	0	-1.03783e-08	-3.07963	1.50017e-200	-1.03783e-08	-2.61375
45135829	chr19:45135829:C:T	0	-1.03783e-08	-2.95159	1.20304e-200	-1.03783e-08	-2.83448
45136187	chr19:45136187:G:A	0	-1.03783e-08	-3.10738	1.26513e-200	-1.03783e-08	-2.78415
45136458	chr19:45136458:A:G	0	-3.02765	-2.41908	1.81973e-201	-1.63403	-3.08919
45136704	chr19:45136704:G:GGGGAGGC	0	-1.03783e-08	2.48908	3.69349e-199	-1.03783e-08	0.589828
45136730	chr19:45136730:G:A	0	-1.03783e-08	-2.95992	1.20371e-200	-1.03783e-08	-2.83392
45136866	chr19:45136866:A:G	0	-2.99106	-2.41802	1.94148e-201	-1.56626	-3.0922
45137025	chr19:45137025:T:A	0	-1.03783e-08	-2.93437	1.19396e-200	-1.03783e-08	-2.84205
45137028	chr19:45137028:GC:G	0	-1.03783e-08	-2.76764	9.84416e-201	-1.03783e-08	-3.03503
45137133	chr19:45137133:G:A	0	-1.03783e-08	-1.70992	3.47637e-200	-1.03783e-08	-1.77334
45137341	chr19:45137341:G:A	0	-1.03783e-08	-0.898806	2.76963e-200	-1.03783e-08	-2.00061
45137679	chr19:45137679:G:A	0	-1.03783e-08	-2.92602	1.1798e-200	-1.03783e-08	-2.85399
45137848	chr19:45137848:C:A	0	-3.54543	-2.90154	1.58001e-201	-1.82574	-3.03875
45138403	chr19:45138403:G:A	0	-1.03783e-08	2.91832	7.03078e-199	-1.03783e-08	1.23356
45138786	chr19:45138786:G:A	0	-3.5308	-3.10148	2.04123e-201	-1.49103	-3.11733
45139360	chr19:45139360:G:A	0	-1.03783e-08	-2.34239	1.6621e-200	-1.03783e-08	-2.51124
45139963	chr19:45139963:T:A	0	-1.03783e-08	-1.66361	3.04414e-200	-1.03783e-08	-1.90611
45140094	chr19:45140094:T:C	0	-1.03783e-08	-2.83333	1.11337e-200	-1.03783e-08	-2.91193
45140106	chr19:45140106:C:T	0	-1.03783e-08	-3.10727	1.26111e-200	-1.03783e-08	-2.78733
45140113	chr19:45140113:C:A	0	-1.03783e-08	-2.92742	1.17988e-200	-1.03783e-08	-2.85391
45140696	chr19:45140696:G:T	0	-1.03783e-08	-3.11633	2.75665e-200	-1.03783e-08	-2.00531
45140699	chr19:45140699:C:T	0	2.47083	-3.10168	1.95036e-200	0.389789	-2.7411
45141096	chr19:45141096:A:T	0	-3.5344	-3.03809	2.7907e-201	-1.45152	-2.8441
45141518	chr19:45141518:G:A	0	-3.42969	-1.49259	8.16285e-202	-3.46252	-2.06238
45141625	chr19:45141625:C:T	0	-1.03783e-08	2.67766	5.51177e-199	-1.03783e-08	0.990143
45141670	chr19:45141670:C:A	0	-2.80102	-2.27515e-08	9.00898e-201	-3.12369	-2.27515e-08
45141695	chr19:45141695:G:A	0	-1.03783e-08	-2.92742	1.17988e-200	-1.03783e-08	-2.85391
45141796	chr19:45141796:A:G	0	-1.03783e-08	0.673619	1.31917e-199	-1.03783e-08	-0.439739
45141811	chr19:45141811:G:A	0	-3.49425	-3.05006	6.33284e-202	-3.13562	-2.64313
45142177	chr19:45142177:C:T	0	-1.03783e-08	-3.11563	1.76583e-200	-1.03783e-08	-2.45071
45142295	chr19:45142295:G:A	0	-2.91452	-0.894245	3.76487e-201	-3.48029	-0.515913
45142364	chr19:45142364:C:T	0	-1.03783e-08	-2.56292	9.81642e-201	-1.03783e-08	-3.03786
45143316	chr19:45143316:T:G	0	-1.03783e-08	-2.91347	1.17364e-200	-1.03783e-08	-2.85922
45144050	chr19:45144050:A:G	0	-1.03783e-08	-2.88457	1.16127e-200	-1.03783e-08	-2.86981
45144527	chr19:45144527:G:A	0	-1.03783e-08	-3.06464	9.06828e-201	-1.03783e-08	-3.11713
45144638	chr19:45144638:T:A	0	-2.71166	-2.32246	3.21566e-202	-3.41204	-3.04442
45145245	chr19:45145245:A:G	0	-1.03783e-08	-2.95414	1.30191e-200	-1.03783e-08	-2.7555
45146006	chr19:45146006:C:T	0	-1.03783e-08	-2.97346	9.74309e-201	-1.03783e-08	-3.04536
45146113	chr19:45146113:C:A	0	-3.36227	-2.67203	4.1019e-202	-3.10371	-3.10933
45146128	chr19:45146128:A:G	0	-0.120447	-2.41952	4.51262e-200	-2.95584	1.44339
45146523	chr19:45146523:G:C	0	-1.03783e-08	-3.02575	9.29287e-201	-1.03783e-08	-3.09267
45146580	chr19:45146580:T:G	0	-2.38989	-2.64564	4.82852e-201	-2.23585	-1.51152
45146743	chr19:45146743:C:T	0	-1.03783e-08	-3.10551	1.10201e-200	-1.03783e-08	-2.92219
45146995	chr19:45146995:A:G	0	-2.48461	-2.95532	2.72547e-200	-1.35952	-0.657166
45147062	chr19:45147062:T:G	0	-1.03783e-08	1.19781	7.13733e-200	-1.03783e-08	-1.05399
45147128	chr19:45147128:C:T	0	-3.51704	-3.03483	2.71896e-201	-1.3838	-2.93786
45147413	chr19:45147413:A:G	0	-2.83384	-2.27515e-08	9.52632e-201	-3.06785	-2.27515e-08
45147430	chr19:45147430:A:G	0	-2.81819	-2.58343	6.86089e-200	-1.41705	0.323555
45147455	chr19:45147455:T:C	0	-1.03783e-08	-2.40713	9.06715e-201	-1.03783e-08	-3.11725
45147664	chr19:45147664:A:G	0	-1.03783e-08	2.64539	3.98664e-199	-1.03783e-08	0.666207
45147961	chr19:45147961:G:A	0	-3.13036	-2.3132	2.94137e-202	-3.47972	-3.06591
45148218	chr19:45148218:A:G	0	-1.03783e-08	-3.07992	5.63551e-200	-1.03783e-08	-1.29024
45148265	chr19:45148265:T:C	0	-1.03783e-08	1.88895	2.35233e-199	-1.03783e-08	0.138662
45148339	chr19:45148339:G:A	0	-1.03783e-08	-2.28864	1.27871e-200	-1.03783e-08	-2.77348
45148642	chr19:45148642:G:A	0	-1.03783e-08	-3.02653	1.31388e-200	-1.03783e-08	-2.74634
45148728	chr19:45148728:G:GGTAT	0	-3.50209	-3.08104	3.00885e-201	-1.21204	-3.00831
45148821	chr19:45148821:T:C	0	-3.3249	-2.53706	1.76263e-201	-2.04705	-2.70806
45148825	chr19:45148825:T:C	0	-1.03783e-08	-3.01183	2.63186e-200	-1.03783e-08	-2.05164
45148858	chr19:45148858:A:G	0	-1.03783e-08	-3.01842	1.01755e-200	-1.03783e-08	-3.00193
45148935	chr19:45148935:G:A	0	2.14463	-2.75769	4.12721e-202	-3.39268	-2.81422
45149028	chr19:45149028:C:T	0	-1.03783e-08	2.71341	6.6247e-199	-1.03783e-08	1.17406
45149180	chr19:45149180:A:G	0	-1.03783e-08	-3.05365	9.07046e-201	-1.03783e-08	-3.11689
45149268	chr19:45149268:T:A	0	-1.67242	-1.32991	3.58741e-202	-3.5416	-2.80546
45149414	chr19:45149414:G:C	0	-1.03783e-08	-1.74809	2.92011e-200	-1.03783e-08	-1.94771
45149797	chr19:45149797:C:A	0	-2.68162	-2.02404	3.57352e-202	-3.41333	-2.93762
45149968	chr19:45149968:C:T	0	-3.21574	-2.27515e-08	1.3251e-200	-2.73784	-2.27515e-08
45150133	chr19:45150133:G:A	0	-2.96381	-3.06146	3.00124e-202	-3.43852	-3.08695
45150494	chr19:45150494:T:C	0	-1.03783e-08	-0.865676	2.94826e-200	-1.03783e-08	-1.93811
45150625	chr19:45150625:TAGTC:T	0	50.2222	-2.27515e-08	2.47252e-199	0.188494	-2.27515e-08
45151125	chr19:45151125:G:A	0	-1.03783e-08	-2.37067	1.19931e-200	-1.03783e-08	-2.83758
45151316	chr19:45151316:C:CTAAT	0	-1.03783e-08	-0.589623	3.44078e-200	-1.03783e-08	-1.78363
45151632	chr19:45151632:C:T	0	-1.03783e-08	-2.71986	2.87174e-200	-1.03783e-08	-1.96441
45152075	chr19:45152075:T:C	0	-3.52174	-3.05341	2.41678e-201	-1.48241	-2.95707
45152228	chr19:45152228:G:C	0	-1.03783e-08	-2.77444	1.49665e-199	-1.03783e-08	-0.313517
45152343	chr19:45152343:G:A	0	-1.03783e-08	-3.10314	1.80608e-200	-1.03783e-08	-2.42817
45152389	chr19:45152389:G:T	0	-2.71963	-2.17149	3.41725e-202	-3.40655	-2.98911
45154000	chr19:45154000:A:G	0	-1.03783e-08	-3.09268	9.38476e-201	-1.03783e-08	-3.08283
45154082	chr19:45154082:G:C	0	-2.1845	-2.67609	1.04552e-201	-2.88375	-2.39365
45154228	chr19:45154228:C:T	0	-1.47742	-3.0734	1.13726e-200	-0.837364	-2.05334
45154452	chr19:45154452:A:G	0	-1.03783e-08	-2.58192	3.3443e-200	-1.03783e-08	-1.81207
45154641	chr19:45154641:G:C	0	-1.03783e-08	-2.9762	9.90643e-201	-1.03783e-08	-3.02873
45154649	chr19:45154649:T:C	0	-1.03783e-08	0.800876	1.25762e-199	-1.03783e-08	-0.48752
45154898	chr19:45154898:A:C	0	-1.69844	-3.10241	9.22724e-202	-2.73868	-2.66366
45155136	chr19:45155136:T:A	0	-3.25843	-2.34522	2.77746e-202	-3.54321	-3.05975
45155190	chr19:45155190:C:T	0	-1.03783e-08	-2.74141	2.65337e-200	-1.03783e-08	-2.0435
45155329	chr19:45155329:C:T	0	-3.48291	-2.27515e-08	6.25929e-201	-3.48785	-2.27515e-08
45155896	chr19:45155896:C:T	0	-1.03783e-08	-3.05998	1.00341e-200	-1.03783e-08	-3.01592
45156019	chr19:45156019:C:A	0	-2.91587	-2.27515e-08	5.9499e-201	-3.53854	-2.27515e-08
45156302	chr19:45156302:C:T	0	-1.03783e-08	-2.59426	3.0413e-200	-1.03783e-08	-1.90704
45156587	chr19:45156587:G:A	0	-1.03783e-08	-1.917	1.55466e-200	-1.03783e-08	-2.57807
45156663	chr19:45156663:A:G	0	-1.07782	-3.11327	1.11596e-201	-2.30184	-2.91036
45156680	chr19:45156680:G:C	0	-2.53057	-2.27515e-08	7.16046e-201	-3.35334	-2.27515e-08
45156765	chr19:45156765:C:T	0	-1.03783e-08	0.529854	9.73086e-200	-1.03783e-08	-0.744025
45157052	chr19:45157052:C:T	0	-1.03783e-08	-2.75285	1.20827e-200	-1.03783e-08	-2.83014
45157381	chr19:45157381:C:T	0	-3.49342	-2.08951	6.19712e-202	-2.9399	-2.86051
45157714	chr19:45157714:A:C	0	-3.22278	-2.27515e-08	5.32606e-200	-1.34672	-2.27515e-08
45158120	chr19:45158120:C:T	0	-2.9406	-2.27515e-08	5.91407e-201	-3.54458	-2.27515e-08
45158571	chr19:45158571:G:A	0	-1.03783e-08	-1.55436	1.0776e-199	-1.03783e-08	-0.642011
45158902	chr19:45158902:C:T	0	-1.03783e-08	-3.09242	2.40923e-200	-1.03783e-08	-2.14002
45159037	chr19:45159037:G:A	0	-3.05601	-2.27515e-08	8.54168e-201	-3.17696	-2.27515e-08
45159201	chr19:45159201:G:A	0	0.652537	-3.11734	3.41381e-202	-3.49278	-2.90389
45159559	chr19:45159559:C:T	0	-1.03783e-08	-0.123254	8.56972e-200	-1.03783e-08	-0.871093
45159736	chr19:45159736:G:A	0	-1.03783e-08	2.49444	1.86412e-199	-1.03783e-08	-0.0939535
45159780	chr19:45159780:G:A	0	-1.03783e-08	2.38179	1.71645e-199	-1.03783e-08	-0.176485
45160579	chr19:45160579:G:A	0	-1.03783e-08	-3.08888	1.01543e-200	-1.03783e-08	-3.00401
45160684	chr19:45160684:G:A	0	-1.03783e-08	-3.0259	1.04254e-200	-1.03783e-08	-2.97767
45160941	chr19:45160941:G:A	0	-1.03783e-08	2.07931	1.41315e-199	-1.03783e-08	-0.370922
45161151	chr19:45161151:G:A	0	-1.03783e-08	-3.04319	1.23847e-200	-1.03783e-08	-2.80545
45161230	chr19:45161230:G:T	0	-1.03783e-08	-2.57058	5.62403e-200	-1.03783e-08	-1.29228
45161248	chr19:45161248:G:A	0	-1.03783e-08	-2.6149	1.97733e-199	-1.03783e-08	-0.0349945
45161260	chr19:45161260:G:A	0	-1.03783e-08	-3.04319	1.23847e-200	-1.03783e-08	-2.80545
45161408	chr19:45161408:G:A	0	-1.03783e-08	1.89407	1.39346e-199	-1.03783e-08	-0.384952
45161632	chr19:45161632:T:A	0	-1.03783e-08	-3.0613	1.03165e-200	-1.03783e-08	-2.98817
45161726	chr19:45161726:G:C	0	-1.03783e-08	-2.629	5.05331e-200	-1.03783e-08	-1.39928
45161813	chr19:45161813:C:T	0	-1.03783e-08	-2.82585	1.88282e-200	-1.03783e-08	-2.38656
45161842	chr19:45161842:G:A	0	-1.03783e-08	-2.51063	9.07914e-201	-1.03783e-08	-3.11593
45161911	chr19:45161911:C:T	0	-1.03783e-08	-3.02086	9.18489e-201	-1.03783e-08	-3.10435
45162152	chr19:45162152:C:T	0	-1.03783e-08	-2.67341	1.69747e-200	-1.03783e-08	-2.49019
45162193	chr19:45162193:T:G	0	-1.03783e-08	-2.72796	1.27002e-200	-1.03783e-08	-2.7803
45162459	chr19:45162459:C:T	0	-2.72135	-3.10273	4.31087e-202	-3.15511	-3.00825
45162498	chr19:45162498:C:T	0	-1.03783e-08	-2.46751	9.23781e-201	-1.03783e-08	-3.09861
45162638	chr19:45162638:A:C	0	-1.03783e-08	-3.09657	9.93773e-201	-1.03783e-08	-3.02557
45162663	chr19:45162663:C:T	0	-1.03783e-08	2.45195	1.7151e-199	-1.03783e-08	-0.177272
45162890	chr19:45162890:T:C	0	-1.03783e-08	2.45337	1.71771e-199	-1.03783e-08	-0.175752
45162986	chr19:45162986:C:T	0	-1.03783e-08	2.03943	1.53069e-199	-1.03783e-08	-0.291025
45163127	chr19:45163127:C:T	0	-1.03783e-08	-2.99412	1.36813e-200	-1.03783e-08	-2.70588
45163433	chr19:45163433:A:T	0	-1.03783e-08	-3.09822	9.82415e-201	-1.03783e-08	-3.03707
45163739	chr19:45163739:A:G	0	-1.03783e-08	-2.62231	5.12816e-200	-1.03783e-08	-1.38458
45163813	chr19:45163813:A:C	0	-1.03783e-08	-3.0968	9.93255e-201	-1.03783e-08	-3.0261
45164136	chr19:45164136:G:A	0	-1.03783e-08	2.45195	1.7151e-199	-1.03783e-08	-0.177272
45164170	chr19:45164170:T:C	0	-1.03783e-08	-3.07349	9.38313e-201	-1.03783e-08	-3.083
45164257	chr19:45164257:A:G	0	-1.03783e-08	-2.36043	4.71566e-200	-1.03783e-08	-1.46844
45164465	chr19:45164465:C:T	0	-1.03783e-08	-3.09712	9.9371e-201	-1.03783e-08	-3.02564
45164469	chr19:45164469:G:A	0	-3.51227	-2.27515e-08	5.91107e-201	-3.54509	-2.27515e-08
45164503	chr19:45164503:G:A	0	-1.03783e-08	2.45195	1.7151e-199	-1.03783e-08	-0.177272
45164572	chr19:45164572:G:A	0	-3.11532	-0.196214	2.6163e-201	-3.53811	-0.822041
45164822	chr19:45164822:A:G	0	-1.03783e-08	-3.09372	1.00453e-200	-1.03783e-08	-3.01481
45164934	chr19:45164934:C:T	0	-1.03783e-08	-0.571812	2.70116e-200	-1.03783e-08	-2.02565
45165118	chr19:45165118:C:T	0	-1.03783e-08	-2.88084	1.11926e-200	-1.03783e-08	-2.90666
45165279	chr19:45165279:A:G	0	-1.03783e-08	-3.09666	9.93414e-201	-1.03783e-08	-3.02594
45165329	chr19:45165329:T:C	0	-1.03783e-08	2.45914	1.72373e-199	-1.03783e-08	-0.172251
45165395	chr19:45165395:C:T	0	-1.03783e-08	-2.95806	1.02587e-200	-1.03783e-08	-2.99379
45165452	chr19:45165452:C:T	0	-3.30957	-2.27515e-08	8.01378e-201	-3.24075	-2.27515e-08
45165698	chr19:45165698:T:C	0	-1.03783e-08	-3.10847	1.37328e-200	-1.03783e-08	-2.70212
45166990	chr19:45166990:A:C	0	-0.937285	-1.53297	4.05017e-202	-3.41292	-2.81282
45166995	chr19:45166995:A:G	0	-1.03783e-08	-3.02664	9.17191e-201	-1.03783e-08	-3.10577
45167100	chr19:45167100:G:T	0	-1.03783e-08	2.45195	1.7151e-199	-1.03783e-08	-0.177272
45167820	chr19:45167820:G:A	0	-1.03783e-08	2.24226	1.42754e-199	-1.03783e-08	-0.360788
45168194	chr19:45168194:G:A	0	-1.03783e-08	-2.94086	1.6935e-200	-1.03783e-08	-2.49253
45168214	chr19:45168214:A:G	0	-2.00558	-3.10579	9.81466e-202	-2.50486	-2.83576
45168255	chr19:45168255:G:A	0	-1.03783e-08	-2.87483	1.74729e-200	-1.03783e-08	-2.46126
45168599	chr19:45168599:A:G	0	-1.03783e-08	-3.00614	9.44587e-201	-1.03783e-08	-3.07634
45168721	chr19:45168721:A:G	0	-1.03783e-08	-2.4102	1.28728e-200	-1.03783e-08	-2.7668
45168867	chr19:45168867:C:T	0	-1.03783e-08	-3.0546	1.04901e-200	-1.03783e-08	-2.97148
45168975	chr19:45168975:A:G	0	-3.23289	-1.97844	1.07076e-201	-3.40393	-1.84962
45169220	chr19:45169220:G:A	0	29.449	-2.27515e-08	2.75543e-200	-2.00576	-2.27515e-08
45169453	chr19:45169453:C:T	0	-1.03783e-08	-2.83099	1.89986e-200	-1.03783e-08	-2.37755
45169454	chr19:45169454:G:A	0	-1.03783e-08	-3.02841	9.16545e-201	-1.03783e-08	-3.10647
45169710	chr19:45169710:C:T	0	-2.48346	-3.0801	4.87483e-202	-2.98163	-3.05878
45169864	chr19:45169864:G:A	0	-2.31296	-2.27515e-08	1.07366e-200	-2.94825	-2.27515e-08
45169942	chr19:45169942:G:A	0	-1.03783e-08	-3.09245	1.00771e-200	-1.03783e-08	-3.01164
45170197	chr19:45170197:A:G	0	-1.03783e-08	-3.04849	9.58957e-201	-1.03783e-08	-3.06124
45170288	chr19:45170288:C:T	0	-1.03783e-08	-2.78584	1.56311e-200	-1.03783e-08	-2.57265
45170443	chr19:45170443:G:A	0	-3.54348	-1.71283	7.1152e-202	-3.12643	-2.53584
45170671	chr19:45170671:G:A	0	-2.42166	-2.78935	1.48787e-201	-2.54516	-2.3794
45170820	chr19:45170820:T:C	0	-2.3448	-3.07004	5.12683e-202	-2.88897	-3.10104
45171027	chr19:45171027:C:T	0	-1.03783e-08	-3.09807	9.95847e-201	-1.03783e-08	-3.02349
45171305	chr19:45171305:A:T	0	-3.4961	-3.01926	7.6406e-202	-3.28486	-2.30616
45171310	chr19:45171310:A:T	0	-1.03783e-08	-2.83037	1.15178e-200	-1.03783e-08	-2.87802
45171576	chr19:45171576:ATCAACACTT:A	0	-1.03783e-08	-0.361114	3.07566e-200	-1.03783e-08	-1.89581
45171717	chr19:45171717:C:T	0	-1.03783e-08	-2.60522	5.1473e-200	-1.03783e-08	-1.38086
45171922	chr19:45171922:A:G	0	-3.03525	-2.27515e-08	6.8728e-201	-3.39434	-2.27515e-08
45172096	chr19:45172096:C:T	0	-3.36252	-2.27515e-08	1.59211e-200	-2.55427	-2.27515e-08
45172615	chr19:45172615:T:C	0	-3.53003	-3.10434	3.01671e-202	-3.53349	-2.98684
45172706	chr19:45172706:TC:T	0	-3.53656	-2.27515e-08	8.37365e-201	-3.19682	-2.27515e-08
45172883	chr19:45172883:T:C	0	-1.03783e-08	-3.04168	1.15317e-200	-1.03783e-08	-2.87681
45172937	chr19:45172937:A:G	0	-3.5455	-3.11721	4.98959e-202	-2.90491	-3.11224
45172982	chr19:45172982:C:T	0	-1.03783e-08	-2.75057	1.09036e-200	-1.03783e-08	-2.93282
45172992	chr19:45172992:G:A	0	-1.03783e-08	-3.03685	1.02731e-200	-1.03783e-08	-2.99239
45173106	chr19:45173106:T:A	0	-1.4197	-2.92951	1.292e-201	-1.96167	-3.10405
45173439	chr19:45173439:G:A	0	-3.54509	-3.1045	5.80378e-202	-2.82794	-3.03805
45173463	chr19:45173463:C:T	0	-1.03783e-08	2.57051	2.11057e-199	-1.03783e-08	0.0302134
45173647	chr19:45173647:G:A	0	-1.03783e-08	-3.08099	1.27857e-200	-1.03783e-08	-2.77359
45173732	chr19:45173732:T:A	0	-1.03783e-08	-2.60522	5.1473e-200	-1.03783e-08	-1.38086
45173782	chr19:45173782:G:A	0	-1.03783e-08	-3.10698	1.35032e-200	-1.03783e-08	-2.71899
45173797	chr19:45173797:G:A	0	-1.03783e-08	-1.97602	2.34584e-199	-1.03783e-08	0.135902
45173994	chr19:45173994:G:A	0	-1.03783e-08	-2.13194	9.18158e-201	-1.03783e-08	-3.10471
45174057	chr19:45174057:T:C	0	-3.53771	-2.61379	7.40986e-202	-2.85793	-2.76375
45174309	chr19:45174309:G:C	0	-1.03783e-08	-3.07701	1.0316e-200	-1.03783e-08	-2.98822
45174435	chr19:45174435:T:C	0	-1.03783e-08	-2.83924	1.87737e-200	-1.03783e-08	-2.38946
45174764	chr19:45174764:G:C	0	-1.03783e-08	-2.29418	4.81744e-200	-1.03783e-08	-1.44709
45174848	chr19:45174848:T:C	0	-1.03783e-08	-3.08594	1.0107e-200	-1.03783e-08	-3.00868
45174948	chr19:45174948:G:A	0	-1.03783e-08	0.783372	1.4295e-199	-1.03783e-08	-0.359421
45174984	chr19:45174984:A:C	0	-1.03783e-08	-3.08319	9.73868e-201	-1.03783e-08	-3.04581
45175121	chr19:45175121:C:T	0	-1.03783e-08	-3.06601	9.84612e-201	-1.03783e-08	-3.03484
45175186	chr19:45175186:G:A	0	-1.03783e-08	-3.00717	9.21837e-201	-1.03783e-08	-3.10071
45175189	chr19:45175189:A:G	0	-1.03783e-08	-3.02709	9.16965e-201	-1.03783e-08	-3.10601
45175422	chr19:45175422:G:A	0	-1.03783e-08	-2.83881	1.47315e-200	-1.03783e-08	-2.63193
45175790	chr19:45175790:GT:G	0	-1.03783e-08	-2.59538	5.15052e-200	-1.03783e-08	-1.38023
45175853	chr19:45175853:G:A	0	-1.03783e-08	-3.02808	9.16693e-201	-1.03783e-08	-3.10631
45176047	chr19:45176047:C:A	0	-1.03783e-08	2.50941	1.76769e-199	-1.03783e-08	-0.147068
45176118	chr19:45176118:G:A	0	-1.03783e-08	-2.80244	9.453e-201	-1.03783e-08	-3.07558
45176217	chr19:45176217:A:G	0	-1.03783e-08	-3.0833	1.01241e-200	-1.03783e-08	-3.007
45176442	chr19:45176442:C:T	0	-2.49422	-3.06728	4.81247e-202	-2.98908	-3.0642
45176443	chr19:45176443:G:A	0	-1.03783e-08	-3.08952	9.9515e-201	-1.03783e-08	-3.02419
45176642	chr19:45176642:T:A	0	-1.03783e-08	-1.41357	1.87905e-200	-1.03783e-08	-2.38856
45176643	chr19:45176643:T:A	0	-1.03783e-08	-1.41261	1.8789e-200	-1.03783e-08	-2.38864
45176646	chr19:45176646:A:ATGATGTTTG	0	-1.03783e-08	-1.41404	1.87978e-200	-1.03783e-08	-2.38817
45176648	chr19:45176648:C:T	0	-1.03783e-08	-1.41786	1.87542e-200	-1.03783e-08	-2.3905
45176654	chr19:45176654:AC:A	0	-1.03783e-08	-1.4114	1.88042e-200	-1.03783e-08	-2.38783
45176656	chr19:45176656:A:T	0	-1.03783e-08	-1.42402	1.8692e-200	-1.03783e-08	-2.39382
45176761	chr19:45176761:C:T	0	-1.03783e-08	-3.09619	1.29988e-200	-1.03783e-08	-2.75705
45176901	chr19:45176901:G:T	0	-1.03783e-08	-3.01037	9.23546e-201	-1.03783e-08	-3.09886
45177247	chr19:45177247:C:T	0	-2.46757	-3.06811	5.02183e-202	-2.94759	-3.06312
45177610	chr19:45177610:C:A	0	-1.03783e-08	1.46113	2.31464e-199	-1.03783e-08	0.122512
45177982	chr19:45177982:G:C	0	-1.03783e-08	-3.09851	9.45788e-201	-1.03783e-08	-3.07506
45178302	chr19:45178302:T:C	0	-3.27543	-2.27515e-08	4.4006e-200	-1.53759	-2.27515e-08
45178768	chr19:45178768:A:C	0	-2.50659	-3.05156	4.80917e-202	-2.97612	-3.07785
45178770	chr19:45178770:G:A	0	-1.03783e-08	-3.0787	1.02861e-200	-1.03783e-08	-2.99112
45178793	chr19:45178793:A:G	0	-1.03783e-08	-2.20488	5.86188e-200	-1.03783e-08	-1.25086
45178835	chr19:45178835:C:G	0	-1.03783e-08	-3.06861	9.85228e-201	-1.03783e-08	-3.03421
45179440	chr19:45179440:C:A	0	-1.39594	-2.27515e-08	9.35772e-201	-3.08571	-2.27515e-08
45179566	chr19:45179566:G:A	0	-3.45528	-2.83065	4.68126e-202	-3.48606	-2.59487
45179618	chr19:45179618:C:G	0	-3.53866	-2.27515e-08	1.05276e-200	-2.96792	-2.27515e-08
45179635	chr19:45179635:G:A	0	-3.54285	-2.27515e-08	8.82063e-201	-3.14482	-2.27515e-08
45179905	chr19:45179905:G:A	0	-1.03783e-08	1.23664	1.89234e-199	-1.03783e-08	-0.0789273
45180190	chr19:45180190:T:A	0	-2.34484	-3.03674	5.35996e-202	-2.86718	-3.07836
45180331	chr19:45180331:C:G	0	-1.03783e-08	-2.14704	9.16708e-201	-1.03783e-08	-3.10629
45180991	chr19:45180991:G:A	0	-1.03783e-08	-2.77693	1.51327e-200	-1.03783e-08	-2.60505
45181037	chr19:45181037:TG:T	0	-3.31206	-0.595827	2.06523e-201	-3.50153	-1.09514
45181191	chr19:45181191:T:C	0	-1.03783e-08	-2.97038	2.46455e-200	-1.03783e-08	-2.11732
45181553	chr19:45181553:A:G	0	-1.03783e-08	-1.1025	1.72244e-200	-1.03783e-08	-2.47559
45181774	chr19:45181774:G:A	0	-1.03783e-08	-1.50945	1.05036e-200	-1.03783e-08	-2.97019
45181810	chr19:45181810:T:C	0	-3.53668	-2.4661	3.2777e-202	-3.51848	-2.91887
45181868	chr19:45181868:T:C	0	-1.03783e-08	-2.56241	1.89941e-200	-1.03783e-08	-2.37779
45182037	chr19:45182037:C:T	0	-2.6126	-3.10555	5.2321e-202	-2.96619	-3.00349
45182497	chr19:45182497:A:G	0	-1.03783e-08	0.240955	1.26779e-200	-1.03783e-08	-2.78205
45182612	chr19:45182612:T:C	0	-1.03783e-08	-3.04898	1.14745e-200	-1.03783e-08	-2.88179
45183217	chr19:45183217:C:T	0	-1.03783e-08	-3.02066	1.03352e-200	-1.03783e-08	-2.98636
45183224	chr19:45183224:A:T	0	-1.03783e-08	-2.97566	1.11566e-200	-1.03783e-08	-2.90988
45183246	chr19:45183246:G:A	0	-1.03783e-08	-3.0464	1.15202e-200	-1.03783e-08	-2.87782
45183559	chr19:45183559:C:T	0	-1.03783e-08	-2.33308	3.51313e-200	-1.03783e-08	-1.76282
45183572	chr19:45183572:A:G	0	-1.03783e-08	-2.5534	1.79e-200	-1.03783e-08	-2.43711
45183835	chr19:45183835:C:T	0	37.3149	-2.27515e-08	3.42302e-198	2.81637	-2.27515e-08
45184070	chr19:45184070:C:T	0	-1.03783e-08	-2.56169	2.56032e-200	-1.03783e-08	-2.0792
45184188	chr19:45184188:A:G	0	-2.586	-3.10555	5.28121e-202	-2.95685	-3.00349
45184461	chr19:45184461:C:T	0	-1.03783e-08	-2.89309	1.03231e-200	-1.03783e-08	-2.98753
45184542	chr19:45184542:G:A	0	-1.03783e-08	-2.38859	4.3832e-200	-1.03783e-08	-1.54155
45184592	chr19:45184592:T:A	0	-1.03783e-08	-3.11298	1.65283e-200	-1.03783e-08	-2.51684
45184672	chr19:45184672:T:G	0	-1.41022	-3.09505	5.49412e-202	-3.46487	-2.45595
45185261	chr19:45185261:C:T	0	-1.03783e-08	-2.93839	1.63491e-200	-1.03783e-08	-2.52774
45185343	chr19:45185343:A:G	0	-2.49773	-3.03848	4.14646e-202	-3.51854	-2.68371
45185461	chr19:45185461:C:G	0	-1.03783e-08	-3.01962	9.20299e-201	-1.03783e-08	-3.10238
45186634	chr19:45186634:C:T	0	-3.49224	-2.87306	2.09569e-201	-2.44044	-2.14159
45186719	chr19:45186719:A:C	0	-3.48337	-2.31363	2.32963e-201	-2.56822	-1.90799
45186819	chr19:45186819:A:G	0	-1.03783e-08	-2.88898	9.63545e-201	-1.03783e-08	-3.05646
45187024	chr19:45187024:T:G	0	-2.32737	-2.27515e-08	1.81928e-199	-0.118304	-2.27515e-08
45187202	chr19:45187202:A:G	0	-2.19609	-2.90856	3.00684e-202	-3.40904	-3.11457
45187287	chr19:45187287:C:T	0	-3.50483	-2.87811	2.8277e-202	-3.53827	-3.04676
45187517	chr19:45187517:A:G	0	-3.33456	-2.29962	6.13025e-202	-3.54522	-2.26604
45187782	chr19:45187782:G:T	0	-3.49061	-2.38339	4.8265e-202	-3.49995	-2.55042
45187791	chr19:45187791:T:C	0	8.61976	-2.27515e-08	1.81953e-200	-2.42075	-2.27515e-08
45187868	chr19:45187868:T:A	0	-3.47866	-2.82498	2.75791e-202	-3.49503	-3.11499
45187984	chr19:45187984:G:T	0	-1.03783e-08	-3.10619	1.00624e-200	-1.03783e-08	-3.01311
45188021	chr19:45188021:C:T	0	-3.30485	-2.6171	3.11595e-202	-3.53518	-2.95279
45188041	chr19:45188041:G:T	0	-3.26437	-2.05918	6.55654e-202	-3.00996	-2.73407
45188085	chr19:45188085:T:C	0	-3.28302	-2.89499	2.66234e-202	-3.53702	-3.10827
45189165	chr19:45189165:C:T	0	-1.03783e-08	-3.00344	1.28126e-200	-1.03783e-08	-2.77148
45189496	chr19:45189496:G:A	0	-1.03783e-08	-2.69444	9.08929e-201	-1.03783e-08	-3.11482
45189503	chr19:45189503:C:G	0	-3.5393	-2.77144	2.17537e-201	-1.44298	-3.10174
45189509	chr19:45189509:C:T	0	-3.54002	-2.75093	2.2049e-201	-1.43437	-3.09686
45189526	chr19:45189526:A:G	0	-3.53741	-2.80449	2.21221e-201	-1.41938	-3.10854
45189563	chr19:45189563:G:A	0	-1.22251	-1.51179	1.05494e-201	-3.4029	-1.86553
45189691	chr19:45189691:C:T	0	-1.03783e-08	3.7305	8.35233e-199	-1.03783e-08	1.4058
45190232	chr19:45190232:C:T	0	-3.54302	-2.78361	2.32935e-201	-1.37319	-3.10313
45190233	chr19:45190233:T:G	0	-3.54116	-2.77182	2.2393e-201	-1.41467	-3.10108
45190439	chr19:45190439:A:G	0	-3.54157	-3.10472	9.31964e-202	-2.59415	-2.79822
45190494	chr19:45190494:C:T	0	-1.49763	-2.27515e-08	1.40718e-199	-0.375157	-2.27515e-08
45190557	chr19:45190557:G:A	0	-1.03783e-08	-1.57593	1.706e-199	-1.03783e-08	-0.18259
45191191	chr19:45191191:C:T	0	-1.03783e-08	1.43016	3.00923e-199	-1.03783e-08	0.384941
45191522	chr19:45191522:ATAGTCT:A	0	-1.03783e-08	7.16719	7.90672e-198	-1.03783e-08	3.65356
45191972	chr19:45191972:A:G	0	-1.03783e-08	-2.86854	9.45186e-201	-1.03783e-08	-3.0757
45192316	chr19:45192316:A:G	0	-3.04926	-2.27515e-08	8.73037e-201	-3.15511	-2.27515e-08
45192352	chr19:45192352:T:A	0	-3.5451	-2.77504	2.68766e-201	-1.32765	-3.0056
45192503	chr19:45192503:T:C	0	-1.72866	0.820444	1.80733e-201	-3.42161	-1.30846
45192512	chr19:45192512:C:T	0	-1.03783e-08	-3.03914	9.08121e-201	-1.03783e-08	-3.11571
45192578	chr19:45192578:G:A	0	-3.5425	-2.73287	2.28764e-201	-1.45783	-3.03657
45192921	chr19:45192921:G:A	0	-3.50557	-3.10144	2.41618e-201	-1.46192	-2.97781
45192931	chr19:45192931:C:T	0	-3.51054	-3.09916	2.45796e-201	-1.43635	-2.98623
45192951	chr19:45192951:C:T	0	-3.50592	-3.0992	2.39845e-201	-1.46318	-2.98392
45193010	chr19:45193010:G:GT	0	-3.54052	-3.11512	8.34129e-202	-2.61842	-2.88486
45193271	chr19:45193271:G:T	0	-3.54472	-2.76979	2.54953e-201	-1.36991	-3.0161
45193342	chr19:45193342:GCCT:G	0	-1.03783e-08	4.43196	1.22209e-198	-1.03783e-08	1.7864
45193762	chr19:45193762:C:A	0	-1.03783e-08	-2.94554	2.56534e-200	-1.03783e-08	-2.07724
45194071	chr19:45194071:G:A	0	-3.18461	-3.0994	9.86648e-201	0.0722068	-3.10498
45194261	chr19:45194261:T:C	0	-1.03783e-08	-1.69662	1.7371e-200	-1.03783e-08	-2.46711
45194333	chr19:45194333:G:A	0	-1.03783e-08	-3.10056	1.11077e-200	-1.03783e-08	-2.91427
45194545	chr19:45194545:T:C	0	-2.36201	-2.44545	5.83095e-202	-3.54215	-2.31917
45194794	chr19:45194794:T:C	0	-2.64267	-2.98198	8.95482e-202	-3.06442	-2.36789
45194827	chr19:45194827:A:G	0	-2.76185	-3.04568	3.74925e-202	-3.18757	-3.11537
45194916	chr19:45194916:T:C	0	-2.63232	-2.99315	8.56844e-202	-3.08164	-2.39477
45195190	chr19:45195190:T:C	0	-1.03783e-08	-2.87945	9.45407e-201	-1.03783e-08	-3.07547
45195443	chr19:45195443:G:A	0	-3.27281	0.68717	1.78016e-201	-2.55	-2.19521
45195458	chr19:45195458:T:C	0	-3.52083	-2.02832	1.06802e-201	-3.34122	-1.91488
45195546	chr19:45195546:C:T	0	-1.03783e-08	-2.96844	9.22282e-201	-1.03783e-08	-3.10023
45195751	chr19:45195751:C:T	0	-1.03783e-08	-2.75348	9.17077e-201	-1.03783e-08	-3.10589
45195871	chr19:45195871:G:A	0	-3.24961	-1.6008	8.74687e-202	-2.53524	-2.92056
45195917	chr19:45195917:G:A	0	-1.03783e-08	-1.12365	2.86759e-199	-1.03783e-08	0.336729
45195929	chr19:45195929:A:G	0	-1.89541	-2.27515e-08	1.04821e-200	-2.97224	-2.27515e-08
45195976	chr19:45195976:G:A	0	-1.03783e-08	-0.581488	1.16789e-200	-1.03783e-08	-2.86413
45195982	chr19:45195982:C:T	0	-3.49429	-1.83003	1.10567e-201	-3.4569	-1.76456
45196674	chr19:45196674:T:C	0	-3.47012	-2.4396	5.10168e-202	-3.49413	-2.5008
45196888	chr19:45196888:A:G	0	-3.50968	-2.57867	4.48105e-202	-3.45282	-2.67182
45196922	chr19:45196922:G:A	0	-3.36026	-2.98817	5.21868e-202	-2.85504	-3.11721
45197255	chr19:45197255:G:A	0	-1.03783e-08	-0.534848	5.41494e-199	-1.03783e-08	0.972419
45197258	chr19:45197258:G:A	0	-1.03783e-08	-3.09054	9.60435e-201	-1.03783e-08	-3.0597
45197399	chr19:45197399:A:C	0	-3.10136	-2.93864	8.20165e-202	-3.54459	-1.97557
45197403	chr19:45197403:C:G	0	-1.03783e-08	-1.14234	2.78823e-199	-1.03783e-08	0.308663
45197570	chr19:45197570:G:A	0	-3.50455	-2.54062	4.59706e-202	-3.49307	-2.60601
45197591	chr19:45197591:C:T	0	-1.03783e-08	-0.958514	3.37141e-199	-1.03783e-08	0.49859
45197660	chr19:45197660:C:T	0	-3.51394	-2.40971	5.5949e-202	-3.42992	-2.47272
45197756	chr19:45197756:T:C	0	-3.48658	-2.46214	5.18847e-202	-3.44863	-2.52943
45198004	chr19:45198004:A:G	0	-2.7004	-2.8349	4.52435e-202	-3.15589	-2.95913
45198091	chr19:45198091:C:T	0	-1.03783e-08	-1.99221	2.4534e-200	-1.03783e-08	-2.12185
45198355	chr19:45198355:G:A	0	-1.03783e-08	-1.32857	1.78339e-199	-1.03783e-08	-0.138229
45198584	chr19:45198584:G:A	0	-1.03783e-08	-2.91348	9.35125e-201	-1.03783e-08	-3.0864
45198591	chr19:45198591:G:A	0	-1.03783e-08	-2.91126	9.35936e-201	-1.03783e-08	-3.08554
45198761	chr19:45198761:G:A	0	-1.03783e-08	-1.52671	1.91617e-200	-1.03783e-08	-2.369
45198762	chr19:45198762:G:C	0	-1.03783e-08	-1.26588	3.98434e-200	-1.03783e-08	-1.63696
45198805	chr19:45198805:C:T	0	-3.38723	-1.27767	5.26746e-202	-2.90274	-3.06021
45198945	chr19:45198945:G:A	0	-1.03783e-08	-3.11337	9.27011e-201	-1.03783e-08	-3.09512
45199410	chr19:45199410:G:T	0	-1.03783e-08	-2.5483	1.09308e-199	-1.03783e-08	-0.627741
45199915	chr19:45199915:A:G	0	-3.46135	-2.1261	4.57064e-202	-3.02999	-3.07486
45200907	chr19:45200907:T:A	0	-3.4803	-2.34781	4.45936e-202	-3.02023	-3.10926
45201003	chr19:45201003:A:G	0	-1.03783e-08	-0.899696	1.89865e-200	-1.03783e-08	-2.37818
45201503	chr19:45201503:A:G	0	-3.52641	-1.46702	4.68987e-202	-3.24456	-2.83454
45201513	chr19:45201513:G:A	0	-3.46839	-2.27515e-08	1.43764e-200	-2.65632	-2.27515e-08
45201660	chr19:45201660:A:G	0	-1.03783e-08	-3.10661	9.07219e-201	-1.03783e-08	-3.1167
45201775	chr19:45201775:TATAGGG:T	0	-3.30693	-2.27515e-08	7.9193e-201	-3.25261	-2.27515e-08
45202281	chr19:45202281:C:T	0	-1.03783e-08	-2.50392	7.252e-200	-1.03783e-08	-1.03805
45202284	chr19:45202284:C:T	0	-1.03783e-08	-3.07667	1.06854e-200	-1.03783e-08	-2.95303
45202307	chr19:45202307:C:A	0	-2.17681	-2.27515e-08	8.42311e-201	-3.19093	-2.27515e-08
45202322	chr19:45202322:T:A	0	-3.16102	-1.96755	2.71866e-202	-3.52648	-3.09788
45202571	chr19:45202571:G:C	0	-1.03783e-08	-1.89251	8.3173e-200	-1.03783e-08	-0.90099
45202802	chr19:45202802:G:A	0	-1.03783e-08	-2.95819	1.33087e-200	-1.03783e-08	-2.73349
45203119	chr19:45203119:G:A	0	-1.03783e-08	-1.62423	1.11038e-200	-1.03783e-08	-2.91462
45203157	chr19:45203157:A:G	0	-1.03783e-08	0.0295092	1.62785e-199	-1.03783e-08	-0.229485
45203435	chr19:45203435:A:G	0	-3.2035	0.602033	8.30039e-202	-2.65098	-2.85722
45203694	chr19:45203694:A:G	0	2.71215	-1.88084	4.86307e-200	1.67566	-3.11332
45203857	chr19:45203857:G:A	0	-1.03783e-08	-2.97943	1.8037e-200	-1.03783e-08	-2.42949
45204240	chr19:45204240:C:G	0	-3.23242	0.975023	8.79168e-202	-2.70064	-2.75005
45204274	chr19:45204274:C:T	0	3.08517	-2.20749	1.17344e-199	1.42786	-1.98467
45204280	chr19:45204280:C:T	0	-1.03783e-08	-1.91373	1.36736e-200	-1.03783e-08	-2.70644
45204542	chr19:45204542:G:T	0	-1.03783e-08	-2.98349	1.138e-200	-1.03783e-08	-2.89005
45204573	chr19:45204573:G:A	0	-1.03783e-08	-3.04146	1.10872e-200	-1.03783e-08	-2.91612
45204659	chr19:45204659:T:G	0	0.215914	-1.5781	7.10458e-200	0.156627	-1.21522
45204968	chr19:45204968:G:A	0	-1.03783e-08	-1.03998	1.80452e-199	-1.03783e-08	-0.126447
45205142	chr19:45205142:C:G	0	-1.59074	-0.685611	2.53565e-201	-2.64284	-1.74863
45205253	chr19:45205253:C:T	0	-0.87089	-2.92376	2.13096e-201	-1.53369	-3.03165
45205312	chr19:45205312:C:T	0	1.02506	2.02916	1.0187e-200	-3.17236	0.171556
45205500	chr19:45205500:A:G	0	0.636657	-1.66128	1.03265e-199	0.606532	-1.29114
45205685	chr19:45205685:ATT:A	0	-1.03783e-08	-2.98313	2.05641e-200	-1.03783e-08	-2.29837
45205688	chr19:45205688:AG:A	0	-1.03783e-08	-2.98066	2.07276e-200	-1.03783e-08	-2.29045
45205689	chr19:45205689:G:A	0	0.655687	-1.95808	6.56449e-200	0.561276	-1.69893
45205778	chr19:45205778:C:T	0	0.67112	-1.69175	1.04333e-199	0.647384	-1.32171
45206085	chr19:45206085:C:T	0	-1.03783e-08	-2.14714	1.24478e-200	-1.03783e-08	-2.80037
45206729	chr19:45206729:A:G	0	0.661304	-1.70041	1.04911e-199	0.665746	-1.33455
45207018	chr19:45207018:A:G	0	0.647944	-1.4859	1.30022e-199	0.595963	-1.05018
45207198	chr19:45207198:T:C	0	-2.39627	-2.27515e-08	1.01378e-199	-0.703061	-2.27515e-08
45207294	chr19:45207294:G:A	0	-1.03783e-08	-0.984681	7.3158e-200	-1.03783e-08	-1.02929
45207422	chr19:45207422:C:T	0	-1.03783e-08	-1.32511	9.72244e-201	-1.03783e-08	-3.04748
45207489	chr19:45207489:G:A	0	-1.03783e-08	-3.06503	9.20764e-201	-1.03783e-08	-3.10188
45207569	chr19:45207569:A:C	0	2.56817	-1.87825	6.06383e-200	0.877834	-2.09482
45207776	chr19:45207776:G:C	0	-1.03783e-08	-2.44113	1.19277e-200	-1.03783e-08	-2.84305
45208142	chr19:45208142:G:A	0	-1.03783e-08	-2.47515	9.59307e-201	-1.03783e-08	-3.06087
45208340	chr19:45208340:C:T	0	0.763438	-1.9816	4.44367e-200	0.133188	-1.66103
45208358	chr19:45208358:G:A	0	2.54296	-1.90673	5.57459e-200	0.442435	-1.74354
45208466	chr19:45208466:G:A	0	-1.03783e-08	-2.98128	1.60351e-200	-1.03783e-08	-2.54713
45208467	chr19:45208467:C:T	0	-2.09428	1.44771	3.72838e-201	-2.93476	-1.07118
45208852	chr19:45208852:A:G	0	-1.03783e-08	-3.02867	3.26236e-200	-1.03783e-08	-1.83688
45208953	chr19:45208953:A:G	0	-1.03783e-08	-1.88617	1.83814e-199	-1.03783e-08	-0.10799
45209243	chr19:45209243:T:A	0	-1.03783e-08	-3.11629	1.30757e-200	-1.03783e-08	-2.75116
45209292	chr19:45209292:G:A	0	-2.28305	-2.27515e-08	6.36406e-201	-3.47125	-2.27515e-08
45209532	chr19:45209532:C:A	0	-1.47369	-2.27515e-08	1.31113e-200	-2.74844	-2.27515e-08
45209570	chr19:45209570:T:C	0	-2.30049	-2.36987	8.74156e-202	-2.45956	-2.99685
45209576	chr19:45209576:T:C	0	-1.03783e-08	-3.08067	1.17949e-200	-1.03783e-08	-2.85425
45209667	chr19:45209667:C:T	0	-1.03783e-08	-2.49024	1.21529e-199	-1.03783e-08	-0.521756
45209737	chr19:45209737:A:C	0	-1.03783e-08	-2.38284	1.41181e-199	-1.03783e-08	-0.37187
45209858	chr19:45209858:A:C	0	-1.34889	-2.27515e-08	8.42985e-201	-3.19013	-2.27515e-08
45209938	chr19:45209938:G:T	0	-1.03783e-08	-3.08179	9.2007e-201	-1.03783e-08	-3.10263
45209973	chr19:45209973:G:A	0	-1.03783e-08	-2.49575	2.95614e-200	-1.03783e-08	-1.93544
45209990	chr19:45209990:C:A	0	-1.03783e-08	-2.63471	1.32585e-200	-1.03783e-08	-2.73727
45210040	chr19:45210040:T:C	0	-0.293359	-2.57796	4.10086e-202	-3.17549	-3.03781
45210230	chr19:45210230:GTTTC:G	0	5.15137	-2.12319	1.5932e-201	-2.40284	-2.45333
45210256	chr19:45210256:G:C	0	-2.17588	-2.27515e-08	6.31955e-201	-3.47826	-2.27515e-08
45210404	chr19:45210404:A:G	0	-1.03783e-08	-2.94164	9.0687e-201	-1.03783e-08	-3.11708
45210482	chr19:45210482:A:G	0	-3.50069	-2.91532	9.09359e-202	-3.26689	-2.15004
45210541	chr19:45210541:C:T	0	-1.03783e-08	-3.08362	1.43339e-200	-1.03783e-08	-2.65929
45210836	chr19:45210836:G:A	0	-1.03783e-08	-2.03056	1.98358e-200	-1.03783e-08	-2.33442
45210926	chr19:45210926:CAT:C	0	-1.79011	-2.27515e-08	7.49825e-201	-3.30724	-2.27515e-08
45210982	chr19:45210982:C:T	0	-1.03783e-08	-2.53622	9.07911e-201	-1.03783e-08	-3.11594
45211051	chr19:45211051:C:T	0	-3.53827	-2.50075	4.29707e-202	-3.41613	-2.75044
45211267	chr19:45211267:C:T	0	-1.79162	-1.12245	2.98646e-202	-3.42617	-3.10424
45211321	chr19:45211321:G:A	0	-1.88539	-1.12949	3.0175e-202	-3.41172	-3.10835
45211324	chr19:45211324:C:T	0	-3.48051	-1.87324	9.77652e-202	-3.50924	-1.83528
45211325	chr19:45211325:C:T	0	-1.92534	-1.05461	3.05199e-202	-3.40638	-3.10232
45211557	chr19:45211557:G:C	0	-3.52085	-2.27515e-08	5.98896e-201	-3.532	-2.27515e-08
45211558	chr19:45211558:A:T	0	-3.52007	-2.27515e-08	5.98795e-201	-3.53216	-2.27515e-08
45211671	chr19:45211671:CAGGAA:C	0	-2.43137	-1.31065	2.76135e-202	-3.49579	-3.11299
45211814	chr19:45211814:C:A	0	-1.03783e-08	-3.1065	1.01038e-200	-1.03783e-08	-3.009
45212033	chr19:45212033:C:T	0	-3.43112	-2.27515e-08	7.02103e-201	-3.373	-2.27515e-08
45212226	chr19:45212226:A:G	0	-3.52779	-2.62456	2.72354e-202	-3.50864	-3.11392
45212232	chr19:45212232:T:C	0	-2.73372	-0.647764	2.63221e-202	-3.53934	-3.11733
45212235	chr19:45212235:A:G	0	-1.03783e-08	-2.9724	1.02113e-200	-1.03783e-08	-2.99842
45212422	chr19:45212422:T:C	0	-2.72161	-1.31316	2.63655e-202	-3.53891	-3.11612
45212459	chr19:45212459:C:T	0	-2.71357	-1.22234	2.64608e-202	-3.53781	-3.11361
45212934	chr19:45212934:G:C	0	-1.81537	-0.575377	2.7939e-202	-3.53493	-3.06213
45212939	chr19:45212939:A:G	0	-2.57397	-0.654242	2.72815e-202	-3.54521	-3.07566
45213131	chr19:45213131:T:C	0	-1.03783e-08	-1.13476	1.26425e-200	-1.03783e-08	-2.78485
45213420	chr19:45213420:G:C	0	-3.36101	-3.09891	3.18549e-202	-3.38697	-3.07892
45214038	chr19:45214038:C:T	0	-2.51586	-2.27515e-08	6.14298e-201	-3.5066	-2.27515e-08
45214357	chr19:45214357:A:G	0	-3.23879	-2.77951	3.37551e-202	-3.33714	-3.07081
45214366	chr19:45214366:G:A	0	-1.03783e-08	-2.22384	9.87348e-201	-1.03783e-08	-3.03206
45214527	chr19:45214527:C:T	0	-2.53013	-2.27515e-08	6.1418e-201	-3.5068	-2.27515e-08
45215366	chr19:45215366:A:G	0	-3.46294	-0.356359	9.90059e-202	-3.28519	-2.04672
45215462	chr19:45215462:C:A	0	-1.03783e-08	-3.09345	9.20311e-201	-1.03783e-08	-3.10237
45215848	chr19:45215848:C:T	0	-1.03783e-08	-3.04277	1.2865e-200	-1.03783e-08	-2.7674
45215880	chr19:45215880:G:A	0	-1.03783e-08	-2.56223	1.22168e-200	-1.03783e-08	-2.8191
45215899	chr19:45215899:G:A	0	-1.03783e-08	-0.378629	2.11666e-200	-1.03783e-08	-2.26949
45215935	chr19:45215935:G:A	0	-1.03783e-08	-3.09325	9.20399e-201	-1.03783e-08	-3.10228
45216045	chr19:45216045:G:A	0	-1.03783e-08	-1.96556	1.76397e-200	-1.03783e-08	-2.45176
45216205	chr19:45216205:G:C	0	-1.03783e-08	-3.01061	9.17408e-201	-1.03783e-08	-3.10553
45216235	chr19:45216235:T:C	0	-3.46101	-2.27515e-08	1.05186e-200	-2.96876	-2.27515e-08
45216325	chr19:45216325:C:G	0	-1.03783e-08	-2.70243	1.13633e-200	-1.03783e-08	-2.89152
45217866	chr19:45217866:C:T	0	-1.03783e-08	-2.60489	1.03389e-200	-1.03783e-08	-2.986
45218338	chr19:45218338:G:A	0	-3.39537	-0.240429	6.19554e-202	-3.3759	-2.42477
45218819	chr19:45218819:C:T	0	-1.03783e-08	-2.89763	9.14007e-201	-1.03783e-08	-3.10924
45218868	chr19:45218868:C:T	0	-1.03783e-08	-2.7236	9.35619e-201	-1.03783e-08	-3.08587
45218928	chr19:45218928:T:C	0	-1.03783e-08	-1.65992	1.36693e-200	-1.03783e-08	-2.70676
45218972	chr19:45218972:C:T	0	2.25854	-2.27515e-08	6.33267e-199	1.12898	-2.27515e-08
45219007	chr19:45219007:G:A	0	-1.03783e-08	-2.62252	9.84364e-201	-1.03783e-08	-3.03509
45219259	chr19:45219259:G:C	0	-3.53887	-1.79334	4.13001e-202	-3.54159	-2.66462
45219485	chr19:45219485:G:A	0	0.311977	-2.0517	1.63544e-201	-1.88213	-2.94787
45219584	chr19:45219584:A:T	0	-1.03783e-08	-2.40122	9.91407e-201	-1.03783e-08	-3.02796
45219975	chr19:45219975:T:C	0	-1.03783e-08	-3.04814	9.35559e-201	-1.03783e-08	-3.08594
45220121	chr19:45220121:T:C	0	-3.20802	-2.79443	7.22407e-202	-2.71596	-2.93112
45220122	chr19:45220122:G:A	0	-1.03783e-08	-2.05568	2.45165e-200	-1.03783e-08	-2.12257
45220188	chr19:45220188:A:T	0	14.8029	-2.7772	4.18403e-201	-0.975528	-2.91511
45220192	chr19:45220192:T:A	0	-1.03783e-08	-2.14191	2.3516e-200	-1.03783e-08	-2.16423
45220312	chr19:45220312:G:T	0	-2.18439	-2.15542	6.47902e-202	-2.94389	-2.81203
45220316	chr19:45220316:G:T	0	-1.03783e-08	-2.70323	2.16756e-200	-1.03783e-08	-2.24573
45220448	chr19:45220448:C:T	0	-0.807689	-2.43436	1.10631e-201	-2.20199	-3.01889
45220574	chr19:45220574:G:T	0	-1.03783e-08	-1.89912	1.11797e-200	-1.03783e-08	-2.90781
45220728	chr19:45220728:G:A	0	-1.48395	-1.6758	8.42232e-202	-2.44098	-3.05263
45220786	chr19:45220786:C:T	0	-3.32013	-2.85471	2.81067e-202	-3.54547	-3.0456
45220802	chr19:45220802:C:T	0	-3.5232	-2.27515e-08	6.84589e-201	-3.39826	-2.27515e-08
45221375	chr19:45221375:C:T	0	-2.31254	-0.107377	9.68704e-201	-2.97822	-0.0729006
45221400	chr19:45221400:A:G	0	-2.31041	-0.135944	9.60551e-201	-2.97377	-0.0858058
45221434	chr19:45221434:T:C	0	-3.32905	0.167833	8.14261e-201	-3.13239	-0.0924161
45221485	chr19:45221485:G:A	0	-3.39112	-1.46094	6.08049e-201	-2.94772	-0.569104
45221549	chr19:45221549:G:A	0	-1.03783e-08	-3.06821	9.50624e-201	-1.03783e-08	-3.06996
45221705	chr19:45221705:C:T	0	-3.2221	-0.641008	2.5667e-201	-3.21194	-1.16735
45221869	chr19:45221869:T:C	0	-3.27786	-0.902055	2.39388e-201	-3.175	-1.274
45221927	chr19:45221927:G:T	0	-3.3815	-0.557687	3.88662e-201	-3.08441	-0.879962
45222190	chr19:45222190:G:C	0	-2.39132	-1.68067	4.27982e-202	-3.17811	-2.99248
45222223	chr19:45222223:G:A	0	-3.20894	-0.843262	2.33949e-201	-3.24418	-1.2278
45222356	chr19:45222356:C:T	0	-1.03783e-08	-3.06865	9.27117e-201	-1.03783e-08	-3.095
45222481	chr19:45222481:A:G	0	-1.95778	-0.388331	5.35801e-202	-3.33343	-2.61248
45222620	chr19:45222620:C:G	0	-1.03783e-08	-3.11396	9.07219e-201	-1.03783e-08	-3.1167
45222717	chr19:45222717:A:G	0	-3.14346	-1.43352	1.29436e-201	-3.31856	-1.74534
45222848	chr19:45222848:T:C	0	-3.12971	-1.45665	1.24753e-201	-3.33012	-1.77063
45222966	chr19:45222966:T:G	0	-3.42407	-0.539515	4.1437e-201	-3.00757	-0.892757
45223033	chr19:45223033:G:A	0	-1.03783e-08	-3.04024	9.2952e-201	-1.03783e-08	-3.09242
45223200	chr19:45223200:C:T	0	-3.22181	-1.47709	1.34668e-201	-3.24201	-1.78226
45223291	chr19:45223291:G:A	0	-3.4636	-3.07999	5.48159e-202	-3.3595	-2.5636
45223305	chr19:45223305:T:C	0	-3.18796	-1.4562	1.31226e-201	-3.28181	-1.76835
45223443	chr19:45223443:G:A	0	-1.03783e-08	-3.07898	1.1899e-200	-1.03783e-08	-2.84546
45223487	chr19:45223487:T:C	0	-3.21502	-1.44848	1.37577e-201	-3.25407	-1.74883
45223500	chr19:45223500:A:G	0	-3.24954	-1.47137	1.37563e-201	-3.21791	-1.78509
45223587	chr19:45223587:C:G	0	-3.4325	-1.69455	1.33117e-201	-3.01841	-2.01744
45223710	chr19:45223710:G:A	0	-3.21576	-1.75725	1.12983e-201	-3.25036	-1.94948
45223760	chr19:45223760:G:A	0	-1.03783e-08	-3.1077	1.40396e-200	-1.03783e-08	-2.68003
45223816	chr19:45223816:ACAC:A	0	-3.41162	-0.649902	3.79798e-201	-3.0405	-0.946948
45223909	chr19:45223909:G:A	0	-3.23857	-1.6438	1.17459e-201	-3.23469	-1.92631
45223932	chr19:45223932:T:C	0	-1.03783e-08	-2.48835	2.06131e-200	-1.03783e-08	-2.29599
45224017	chr19:45224017:C:T	0	-3.22149	-1.73168	1.08949e-201	-3.25133	-1.98488
45224018	chr19:45224018:A:G	0	-3.23031	-1.72574	1.09596e-201	-3.24326	-1.98703
45224104	chr19:45224104:T:C	0	-3.27072	-1.72703	1.15526e-201	-3.19494	-1.98265
45224265	chr19:45224265:G:A	0	-1.03783e-08	-2.60437	9.41905e-201	-1.03783e-08	-3.07918
45224364	chr19:45224364:T:A	0	-3.43083	-1.03136	2.79925e-201	-2.9957	-1.29686
45224367	chr19:45224367:G:A	0	-1.03783e-08	-1.90185	4.34801e-200	-1.03783e-08	-1.54961
45224642	chr19:45224642:CTT:C	0	-1.44247	-2.27515e-08	1.11456e-200	-2.91087	-2.27515e-08
45224666	chr19:45224666:CT:C	0	-1.03783e-08	-3.06581	1.4135e-200	-1.03783e-08	-2.67326
45224672	chr19:45224672:G:A	0	-3.35682	-2.40704	7.64336e-202	-3.04871	-2.54195
45224801	chr19:45224801:T:C	0	-3.28973	-2.09179	7.12651e-202	-3.18615	-2.47452
45224865	chr19:45224865:C:T	0	-3.31081	-2.07529	7.28038e-202	-3.16376	-2.47555
45224965	chr19:45224965:C:A	0	-1.03783e-08	-3.03329	1.65999e-200	-1.03783e-08	-2.51252
45224973	chr19:45224973:G:A	0	-3.2938	-2.05276	7.29085e-202	-3.18003	-2.45785
45224980	chr19:45224980:T:C	0	-3.30153	-2.09668	7.13456e-202	-3.17128	-2.48826
45225014	chr19:45225014:C:T	0	-1.03783e-08	-2.9863	1.48896e-200	-1.03783e-08	-2.62125
45225085	chr19:45225085:G:T	0	-1.03783e-08	-2.15943	9.12203e-201	-1.03783e-08	-3.11122
45225241	chr19:45225241:G:C	0	-1.03783e-08	-2.35054	9.06662e-201	-1.03783e-08	-3.11731
45225287	chr19:45225287:G:T	0	-1.03783e-08	-2.17493	1.54481e-200	-1.03783e-08	-2.58443
45225291	chr19:45225291:C:T	0	-1.03783e-08	-1.43611	3.80527e-200	-1.03783e-08	-1.68294
45225318	chr19:45225318:C:G	0	-3.09353	-3.01554	3.87064e-202	-3.24912	-3.02196
45225337	chr19:45225337:T:C	0	-3.30045	-2.1619	6.70221e-202	-3.17705	-2.54501
45225437	chr19:45225437:T:G	0	-3.29784	-2.1251	6.88839e-202	-3.17563	-2.51903
45225478	chr19:45225478:C:T	0	-1.03783e-08	-2.44478	1.98725e-200	-1.03783e-08	-2.33258
45225548	chr19:45225548:A:G	0	-3.34883	-2.14954	7.51819e-202	-3.10684	-2.50033
45225623	chr19:45225623:T:C	0	-3.31583	-2.40043	6.0962e-202	-3.15132	-2.66551
45225684	chr19:45225684:G:A	0	-3.36259	-2.179	7.70704e-202	-3.08719	-2.49518
45225924	chr19:45225924:G:A	0	-1.03783e-08	-3.10133	1.29041e-200	-1.03783e-08	-2.76437
45226017	chr19:45226017:G:A	0	-3.24704	-2.71453	4.87166e-202	-2.97541	-3.06566
45226275	chr19:45226275:G:A	0	-1.95748	-2.13165	2.8306e-202	-3.51295	-3.07106
45226329	chr19:45226329:A:C	0	-3.35478	-2.11237	8.00151e-202	-3.09923	-2.44564
45226396	chr19:45226396:G:A	0	-1.03783e-08	-2.99917	9.12377e-201	-1.03783e-08	-3.11103
45226463	chr19:45226463:G:A	0	-1.03783e-08	-1.40821	8.6019e-200	-1.03783e-08	-0.867344
45226555	chr19:45226555:G:T	0	-3.3583	-2.11406	8.04785e-202	-3.0856	-2.45349
45226666	chr19:45226666:C:T	0	-1.03783e-08	-2.98106	2.21605e-200	-1.03783e-08	-2.2236
45226690	chr19:45226690:C:A	0	-3.30375	-2.27515e-08	8.87367e-201	-3.13882	-2.27515e-08
45227064	chr19:45227064:CTCTT:C	0	-3.26228	-2.17396	6.88407e-202	-3.21182	-2.48346
45227131	chr19:45227131:T:G	0	-1.03783e-08	-2.4819	1.9421e-200	-1.03783e-08	-2.35556
45227163	chr19:45227163:GC:G	0	-2.79446	-3.09884	4.89098e-202	-3.42	-2.61711
45227212	chr19:45227212:G:A	0	-3.3046	-2.20438	6.98544e-202	-3.16543	-2.51524
45227537	chr19:45227537:C:T	0	-2.54749	-2.27515e-08	6.17953e-201	-3.50067	-2.27515e-08
45227546	chr19:45227546:T:G	0	-1.03783e-08	-2.95856	1.34184e-200	-1.03783e-08	-2.72528
45228090	chr19:45228090:C:T	0	-2.67479	-3.10129	5.23511e-202	-3.36651	-2.6026
45228273	chr19:45228273:T:C	0	-1.03783e-08	-2.30504	1.02736e-200	-1.03783e-08	-2.99234
45228306	chr19:45228306:G:A	0	-3.12334	-1.55445	9.77389e-202	-3.43303	-1.91175
45228504	chr19:45228504:C:T	0	-1.03783e-08	-2.31643	1.1335e-199	-1.03783e-08	-0.591434
45228600	chr19:45228600:C:T	0	-1.03783e-08	-1.89004	2.29654e-199	-1.03783e-08	0.114662
45228912	chr19:45228912:A:AC	0	-3.13269	-1.87107	9.08442e-202	-3.4264	-1.99154
45229343	chr19:45229343:AAT:A	0	-1.03783e-08	-2.88204	9.79363e-201	-1.03783e-08	-3.04018
45229403	chr19:45229403:G:A	0	-3.1257	-1.8466	8.96901e-202	-3.43383	-1.9969
45229467	chr19:45229467:C:T	0	-3.12412	-1.8797	8.84505e-202	-3.431	-2.01364
45229673	chr19:45229673:C:T	0	-2.73698	-2.27515e-08	9.56691e-200	-0.761018	-2.27515e-08
45229702	chr19:45229702:G:A	0	-0.617241	-2.27515e-08	2.8954e-200	-1.95621	-2.27515e-08
45229714	chr19:45229714:G:A	0	-3.52918	-3.08377	5.73141e-202	-2.88966	-2.98887
45229858	chr19:45229858:T:TATGTACATTAATGTACAC	0	-1.03783e-08	-3.09682	9.32352e-201	-1.03783e-08	-3.08937
45229922	chr19:45229922:TTA:T	0	-1.03783e-08	-2.83685	1.50675e-200	-1.03783e-08	-2.60937
45229957	chr19:45229957:TTAATATTTA:T	0	-2.48156	-2.27515e-08	6.26109e-201	-3.48756	-2.27515e-08
45230524	chr19:45230524:G:C	0	-1.78248	-1.44631	3.09005e-202	-3.54549	-2.95082
45230639	chr19:45230639:G:A	0	-3.06771	-1.87613	9.04942e-202	-3.45294	-1.96886
45230894	chr19:45230894:G:A	0	-2.68615	-3.08729	4.64942e-202	-3.37973	-2.70802
45231139	chr19:45231139:G:T	0	-3.53743	-2.27515e-08	1.61799e-200	-2.53814	-2.27515e-08
45231175	chr19:45231175:T:C	0	-3.52481	-2.95654	6.54675e-202	-3.12461	-2.62092
45231402	chr19:45231402:C:T	0	-1.03783e-08	-1.42155	2.75313e-200	-1.03783e-08	-2.00659
45231493	chr19:45231493:A:G	0	-2.53501	-1.5085	5.33166e-202	-3.41436	-2.53647
45231551	chr19:45231551:T:C	0	-1.03783e-08	-1.3728	8.66258e-200	-1.03783e-08	-0.860315
45232045	chr19:45232045:C:T	0	-3.33688	-2.27515e-08	6.77352e-201	-3.40889	-2.27515e-08
45232391	chr19:45232391:A:G	0	-1.03783e-08	-3.009	1.31091e-200	-1.03783e-08	-2.74861
45232431	chr19:45232431:T:C	0	-1.03783e-08	-2.97166	1.14222e-200	-1.03783e-08	-2.88635
45232745	chr19:45232745:T:C	0	-3.20878	-2.33822	2.24982e-201	-2.29857	-2.2125
45232931	chr19:45232931:T:C	0	-1.03783e-08	0.397256	7.27244e-200	-1.03783e-08	-1.03524
45233891	chr19:45233891:G:C	0	-3.44913	-2.27515e-08	1.56062e-200	-2.57425	-2.27515e-08
45233960	chr19:45233960:A:C	0	-2.81563	-3.1154	2.01656e-201	-1.55601	-3.06451
45234174	chr19:45234174:G:A	0	-1.03783e-08	-3.06373	2.06183e-200	-1.03783e-08	-2.29573
45234579	chr19:45234579:A:C	0	-3.08683	-3.1153	1.25052e-201	-2.06575	-3.0326
45234724	chr19:45234724:G:T	0	-1.03783e-08	-3.08377	3.16843e-200	-1.03783e-08	-1.86609
45234725	chr19:45234725:C:T	0	-1.03783e-08	-3.08417	3.15761e-200	-1.03783e-08	-1.86951
45235171	chr19:45235171:T:C	0	-1.03783e-08	0.114803	5.59363e-200	-1.03783e-08	-1.2977
45235326	chr19:45235326:G:A	0	-2.99425	-2.64023	3.21177e-201	-1.90286	-2.25223
45235373	chr19:45235373:GC:G	0	-1.03783e-08	-1.04703	1.03504e-199	-1.03783e-08	-0.682302
45235413	chr19:45235413:A:G	0	-2.84389	-3.11568	1.87193e-201	-1.67069	-3.02425
45235486	chr19:45235486:A:G	0	-3.15526	-2.25535	2.72631e-201	-2.12252	-2.19645
45235872	chr19:45235872:C:G	0	-1.03783e-08	-2.69436	1.36803e-200	-1.03783e-08	-2.70596
45236171	chr19:45236171:A:C	0	-1.03783e-08	-1.27818	8.93363e-200	-1.03783e-08	-0.829505
45236621	chr19:45236621:A:G	0	-1.03783e-08	-3.11156	9.39373e-201	-1.03783e-08	-3.08187
45236920	chr19:45236920:G:A	0	-1.03783e-08	0.890792	2.13209e-199	-1.03783e-08	0.0403587
45237213	chr19:45237213:G:A	0	-1.03783e-08	-3.0382	1.4001e-200	-1.03783e-08	-2.68279
45237368	chr19:45237368:A:G	0	-1.03783e-08	2.0457	1.05334e-199	-1.03783e-08	-0.664773
45237370	chr19:45237370:A:G	0	-1.03783e-08	1.97781	1.00923e-199	-1.03783e-08	-0.707559
45237477	chr19:45237477:T:C	0	-3.34378	-2.51269	6.68165e-202	-3.44566	-2.27947
45237491	chr19:45237491:G:T	0	-3.3027	-2.27515e-08	7.59822e-201	-3.294	-2.27515e-08
45237513	chr19:45237513:C:T	0	-3.53838	0.257139	2.72273e-201	-3.54179	-0.778485
45237985	chr19:45237985:G:A	0	-3.52539	-3.096	4.00325e-202	-3.12075	-3.11664
45238075	chr19:45238075:A:T	0	-3.52904	0.179436	1.02633e-201	-3.51482	-1.7811
45238095	chr19:45238095:A:G	0	-3.5157	0.334744	1.17059e-201	-3.49645	-1.66795
45238290	chr19:45238290:T:A	0	-1.03783e-08	-2.60021	2.40445e-199	-1.03783e-08	0.160577
45238351	chr19:45238351:T:C	0	-3.51501	-0.89482	4.89935e-202	-3.50048	-2.53492
45238728	chr19:45238728:G:C	0	-1.03783e-08	2.57453	2.00708e-197	-1.03783e-08	4.58511
45238836	chr19:45238836:G:A	0	-3.51477	-0.908385	4.92754e-202	-3.50108	-2.52858
45239281	chr19:45239281:G:A	0	-1.03783e-08	-3.07777	3.42163e-200	-1.03783e-08	-1.78921
45239419	chr19:45239419:T:C	0	-3.38867	-2.27515e-08	7.71866e-201	-3.27827	-2.27515e-08
45239644	chr19:45239644:C:T	0	-3.48563	-0.600609	5.9704e-202	-3.48943	-2.34826
45239959	chr19:45239959:C:T	0	-1.03783e-08	-2.1967	1.56692e-200	-1.03783e-08	-2.57021
45240214	chr19:45240214:C:T	0	-3.54535	-1.76965	2.63777e-201	-2.95263	-1.39935
45240294	chr19:45240294:T:A	0	-3.5405	-1.72767	2.82242e-201	-2.84149	-1.44283
45240382	chr19:45240382:T:C	0	-3.52288	-2.07885	2.92764e-202	-3.5239	-3.0264
45240816	chr19:45240816:A:G	0	-3.54349	-2.14549	1.71353e-201	-2.97699	-1.80636
45240921	chr19:45240921:A:G	0	-1.03783e-08	-3.02676	1.07247e-200	-1.03783e-08	-2.94937
45241177	chr19:45241177:C:T	0	-1.03783e-08	-2.96115	1.08371e-200	-1.03783e-08	-2.93894
45241294	chr19:45241294:T:C	0	-3.52949	-1.81541	3.1375e-202	-3.52871	-2.95237
45241409	chr19:45241409:C:T	0	-1.03783e-08	-2.72948	1.7522e-200	-1.03783e-08	-2.45846
45241421	chr19:45241421:T:C	0	-1.03783e-08	-1.37076	9.46948e-200	-1.03783e-08	-0.771254
45241527	chr19:45241527:C:T	0	-3.41384	-2.27515e-08	2.90604e-200	-1.95254	-2.27515e-08
45241584	chr19:45241584:A:G	0	-3.51067	-1.66584	3.20201e-202	-3.50868	-2.95204
45242019	chr19:45242019:G:A	0	-1.03783e-08	-2.90347	1.2169e-200	-1.03783e-08	-2.82302
45242238	chr19:45242238:C:A	0	-2.36154	-2.27515e-08	6.74741e-201	-3.41275	-2.27515e-08
45242291	chr19:45242291:A:C	0	-1.03783e-08	-1.94055	1.75568e-200	-1.03783e-08	-2.45647
45242599	chr19:45242599:C:T	0	-2.0202	-2.96494	3.57655e-202	-3.23958	-3.11052
45242977	chr19:45242977:C:CTG	0	-1.03783e-08	-2.89717	1.28939e-200	-1.03783e-08	-2.76516
45243383	chr19:45243383:T:C	0	-3.47772	-3.08796	3.57039e-202	-3.24865	-3.10317
45243515	chr19:45243515:C:T	0	-1.03783e-08	-2.88593	1.30619e-200	-1.03783e-08	-2.75222
45243562	chr19:45243562:G:A	0	-1.03783e-08	-2.36742	4.09086e-199	-1.03783e-08	0.692012
45244120	chr19:45244120:C:T	0	-1.03783e-08	-2.95542	1.04303e-200	-1.03783e-08	-2.9772
45244196	chr19:45244196:C:T	0	-1.03783e-08	-2.36153	1.45467e-200	-1.03783e-08	-2.64455
45244260	chr19:45244260:C:T	0	-1.03783e-08	-2.88898	9.60719e-201	-1.03783e-08	-3.0594
45244331	chr19:45244331:GC:G	0	-3.51015	-2.90937	5.45499e-202	-2.83469	-3.09328
45244775	chr19:45244775:C:T	0	-1.03783e-08	-3.09411	2.37313e-200	-1.03783e-08	-2.15512
45244986	chr19:45244986:C:T	0	-3.49422	-3.08619	3.75217e-202	-3.28057	-3.02159
45245022	chr19:45245022:C:T	0	-1.03783e-08	-1.75279	2.47759e-200	-1.03783e-08	-2.11204
45245104	chr19:45245104:G:C	0	-3.37344	-2.63696	5.7379e-202	-3.49831	-2.37909
45245119	chr19:45245119:C:G	0	-1.03783e-08	-2.86478	9.08041e-201	-1.03783e-08	-3.11579
45245170	chr19:45245170:C:T	0	-1.03783e-08	-0.671667	7.77193e-200	-1.03783e-08	-0.96881
45245177	chr19:45245177:G:A	0	-3.40151	-2.27515e-08	6.98213e-201	-3.37856	-2.27515e-08
45245591	chr19:45245591:C:T	0	-1.03783e-08	-2.8644	9.95215e-201	-1.03783e-08	-3.02412
45245948	chr19:45245948:C:T	0	-1.03783e-08	-2.93609	1.09688e-200	-1.03783e-08	-2.92686
45245949	chr19:45245949:A:G	0	-1.03783e-08	-2.68008	2.18421e-200	-1.03783e-08	-2.23807
45246075	chr19:45246075:G:A	0	-1.03783e-08	-3.11452	9.46965e-201	-1.03783e-08	-3.07382
45246415	chr19:45246415:A:T	0	-3.3376	-2.27515e-08	7.52992e-201	-3.30303	-2.27515e-08
45246453	chr19:45246453:T:A	0	-1.03783e-08	-2.8853	1.67091e-200	-1.03783e-08	-2.50596
45246739	chr19:45246739:T:A	0	-1.03783e-08	-0.172526	1.43989e-200	-1.03783e-08	-2.65476
45246781	chr19:45246781:T:C	0	-1.03783e-08	-2.74785	1.97474e-200	-1.03783e-08	-2.33889
45247016	chr19:45247016:T:C	0	-1.03783e-08	-3.07084	1.43709e-200	-1.03783e-08	-2.65671
45247034	chr19:45247034:A:G	0	-1.03783e-08	-2.77831	1.94806e-200	-1.03783e-08	-2.35249
45247047	chr19:45247047:T:C	0	-1.03783e-08	-2.88128	1.6839e-200	-1.03783e-08	-2.49821
45247518	chr19:45247518:A:G	0	-1.03783e-08	-1.38289	6.83197e-200	-1.03783e-08	-1.09771
45247546	chr19:45247546:G:A	0	-1.03783e-08	-3.00865	1.01157e-200	-1.03783e-08	-3.00782
45247575	chr19:45247575:C:T	0	-3.47111	-3.10913	4.73405e-202	-3.30783	-2.76188
45247651	chr19:45247651:C:G	0	-1.03783e-08	-1.73633	3.23121e-200	-1.03783e-08	-1.84647
45247796	chr19:45247796:T:A	0	-1.03783e-08	-3.10545	9.07549e-201	-1.03783e-08	-3.11634
45247809	chr19:45247809:T:G	0	-3.52016	-2.91262	4.18533e-202	-3.53299	-2.65993
45248200	chr19:45248200:C:A	0	-3.47457	-2.27515e-08	9.1182e-201	-3.11164	-2.27515e-08
45248541	chr19:45248541:C:T	0	-1.03783e-08	-1.98498	1.81113e-200	-1.03783e-08	-2.42538
45248577	chr19:45248577:A:G	0	-1.03783e-08	-2.73304	1.91231e-200	-1.03783e-08	-2.37102
45248685	chr19:45248685:C:G	0	-1.03783e-08	-2.54893	1.27632e-200	-1.03783e-08	-2.77535
45249128	chr19:45249128:T:C	0	-1.03783e-08	-3.11413	9.10895e-201	-1.03783e-08	-3.11266
45249131	chr19:45249131:C:CAA	0	-1.03783e-08	-2.95643	1.00913e-200	-1.03783e-08	-3.01024
45249207	chr19:45249207:C:T	0	-1.03783e-08	-0.433662	9.98875e-200	-1.03783e-08	-0.717869
45249548	chr19:45249548:C:T	0	-1.03783e-08	-1.25676	8.11945e-200	-1.03783e-08	-0.925065
45249640	chr19:45249640:T:C	0	-3.39195	-2.27515e-08	7.37685e-201	-3.32357	-2.27515e-08
45249660	chr19:45249660:G:T	0	-1.03783e-08	-3.06378	9.3784e-201	-1.03783e-08	-3.0835
45249747	chr19:45249747:T:C	0	-1.03783e-08	-2.80391	1.21856e-200	-1.03783e-08	-2.82166
45250000	chr19:45250000:G:A	0	-1.03783e-08	-3.06378	9.3784e-201	-1.03783e-08	-3.0835
45250209	chr19:45250209:C:G	0	-1.03783e-08	-0.365665	1.0486e-199	-1.03783e-08	-0.669291
45250303	chr19:45250303:C:A	0	-1.03783e-08	-2.41896	5.39992e-200	-1.03783e-08	-1.33294
45250467	chr19:45250467:G:T	0	-1.03783e-08	-2.41896	5.39992e-200	-1.03783e-08	-1.33294
45250856	chr19:45250856:GT:G	0	-1.03783e-08	-0.0889058	1.29627e-199	-1.03783e-08	-0.45725
45250859	chr19:45250859:T:G	0	-1.03783e-08	-2.48427	3.37132e-200	-1.03783e-08	-1.80402
45251311	chr19:45251311:T:C	0	-1.84511	-2.27515e-08	7.57055e-201	-3.29765	-2.27515e-08
45252374	chr19:45252374:T:C	0	-1.03783e-08	-2.27993	4.06488e-200	-1.03783e-08	-1.61694
45252997	chr19:45252997:C:T	0	-1.03783e-08	-2.93495	9.33727e-201	-1.03783e-08	-3.0879
45253033	chr19:45253033:A:G	0	-1.03783e-08	-3.11383	9.21281e-201	-1.03783e-08	-3.10132
45253118	chr19:45253118:G:C	0	-3.43811	-2.2143	6.10453e-202	-3.35492	-2.46055
45253178	chr19:45253178:G:A	0	-2.09952	-2.27515e-08	7.34775e-201	-3.32752	-2.27515e-08
45253236	chr19:45253236:C:T	0	-1.03783e-08	-2.2915	5.89113e-200	-1.03783e-08	-1.24588
45253495	chr19:45253495:A:G	0	-3.47227	-3.1173	3.88177e-202	-3.2025	-3.06571
45253505	chr19:45253505:C:T	0	-3.52898	-3.11422	3.91555e-202	-3.16631	-3.09323
45253832	chr19:45253832:G:A	0	-1.03783e-08	-2.25816	1.60501e-200	-1.03783e-08	-2.5462
45254139	chr19:45254139:C:T	0	-3.25913	-2.27515e-08	5.95689e-201	-3.53736	-2.27515e-08
45255065	chr19:45255065:G:A	0	-1.03783e-08	-2.96048	1.10421e-200	-1.03783e-08	-2.9202
45255106	chr19:45255106:A:G	0	-3.5001	-2.87283	3.09563e-202	-3.38165	-3.11286
45255180	chr19:45255180:G:A	0	-3.43326	-3.11602	3.77496e-202	-3.27217	-3.02394
45255336	chr19:45255336:A:G	0	-3.3136	-2.43972	3.81592e-202	-3.45893	-2.82638
45255613	chr19:45255613:G:A	0	-1.03783e-08	-1.78824	1.58842e-200	-1.03783e-08	-2.55659
45255704	chr19:45255704:C:T	0	-1.03783e-08	-2.79803	1.39499e-200	-1.03783e-08	-2.68644
45255798	chr19:45255798:C:T	0	-1.03783e-08	-2.34871	1.04688e-200	-1.03783e-08	-2.97352
45256086	chr19:45256086:G:A	0	-3.49724	-2.94904	3.88767e-202	-3.29061	-2.97608
45256291	chr19:45256291:A:G	0	-3.49295	-3.01266	3.56721e-202	-3.28924	-3.06347
45257162	chr19:45257162:T:C	0	-1.03783e-08	-3.11257	9.1135e-201	-1.03783e-08	-3.11216
45257290	chr19:45257290:A:G	0	-3.45435	-2.52187	7.27823e-202	-3.38361	-2.256
45257352	chr19:45257352:G:A	0	-3.51236	-3.02791	3.66245e-202	-3.26592	-3.06045
45257573	chr19:45257573:G:A	0	-3.484	-2.27515e-08	8.25438e-201	-3.21117	-2.27515e-08
45257662	chr19:45257662:C:T	0	-3.54542	-2.34948	2.63745e-202	-3.54535	-3.10934
45257675	chr19:45257675:G:A	0	-3.44724	-3.06004	3.12542e-202	-3.3921	-3.09283
45257693	chr19:45257693:T:A	0	-1.03783e-08	-1.86662	2.01652e-200	-1.03783e-08	-2.31795
45257835	chr19:45257835:G:A	0	-1.03783e-08	-1.60855	3.28149e-200	-1.03783e-08	-1.83103
45257958	chr19:45257958:G:C	0	-1.03783e-08	-3.11129	1.43263e-200	-1.03783e-08	-2.65982
45258179	chr19:45258179:T:G	0	-3.54041	-3.0465	3.9391e-202	-3.18055	-3.07299
45258231	chr19:45258231:C:T	0	-3.28425	-2.27515e-08	8.08488e-201	-3.23192	-2.27515e-08
45258478	chr19:45258478:A:G	0	-3.52973	-3.05017	3.72487e-202	-3.23645	-3.07302
45258493	chr19:45258493:G:A	0	-3.53171	-3.05173	3.7643e-202	-3.22611	-3.07283
45258924	chr19:45258924:G:A	0	-1.03783e-08	-2.93746	1.08015e-200	-1.03783e-08	-2.94223
45259383	chr19:45259383:T:C	0	-3.35383	-3.07989	2.82445e-202	-3.47344	-3.11274
45259628	chr19:45259628:A:G	0	-3.32091	-3.02541	3.10007e-202	-3.54551	-2.94756
45259689	chr19:45259689:C:T	0	-3.25869	-2.27515e-08	8.30857e-201	-3.20463	-2.27515e-08
45260053	chr19:45260053:C:T	0	-1.03783e-08	-1.19286	4.82533e-200	-1.03783e-08	-1.44545
45260214	chr19:45260214:A:G	0	-1.03783e-08	-3.05555	9.63904e-201	-1.03783e-08	-3.05609
45260246	chr19:45260246:T:C	0	-3.43769	0.154497	9.16714e-201	-3.39108	0.284795
45260792	chr19:45260792:C:T	0	-1.03783e-08	-2.90092	1.58231e-200	-1.03783e-08	-2.56044
45261689	chr19:45261689:C:T	0	-1.03783e-08	-2.56803	1.75533e-200	-1.03783e-08	-2.45667
45261794	chr19:45261794:A:G	0	-3.23422	-3.10885	7.75251e-202	-2.65161	-2.92487
45262037	chr19:45262037:T:A	0	-1.03783e-08	-2.21822	9.30992e-201	-1.03783e-08	-3.09083
45262050	chr19:45262050:C:T	0	-1.03783e-08	-1.05508	5.35955e-200	-1.03783e-08	-1.34045
45262197	chr19:45262197:T:C	0	-1.03783e-08	-2.83183	1.37545e-200	-1.03783e-08	-2.70054
45262449	chr19:45262449:A:G	0	-3.32945	-2.27515e-08	7.80702e-201	-3.26689	-2.27515e-08
45262741	chr19:45262741:C:T	0	-3.54294	-3.01463	3.79242e-202	-3.18055	-3.11094
45263471	chr19:45263471:G:A	0	-3.54506	-1.66427	3.32067e-202	-3.54556	-2.87877
45263634	chr19:45263634:C:T	0	-1.03783e-08	-1.12888	8.72613e-200	-1.03783e-08	-0.853006
45263956	chr19:45263956:G:A	0	-3.22327	-3.1151	7.51526e-202	-2.60388	-3.00369
45264180	chr19:45264180:A:G	0	-1.03783e-08	-2.07918	3.67423e-200	-1.03783e-08	-1.71798
45264281	chr19:45264281:G:C	0	-3.5444	-2.98669	3.96333e-202	-3.13343	-3.11398
45264288	chr19:45264288:G:A	0	-1.03783e-08	-1.97218	1.47019e-200	-1.03783e-08	-2.63394
45264290	chr19:45264290:T:C	0	-1.03783e-08	-2.61839	1.11843e-200	-1.03783e-08	-2.9074
45264739	chr19:45264739:C:T	0	-3.51114	-2.27515e-08	1.14759e-200	-2.88166	-2.27515e-08
45265213	chr19:45265213:TGGG:T	0	-1.03783e-08	-2.73483	9.35278e-201	-1.03783e-08	-3.08624
45265218	chr19:45265218:G:A	0	-1.03783e-08	-2.73941	9.28964e-201	-1.03783e-08	-3.09301
45265688	chr19:45265688:T:C	0	-3.50237	-2.41777	4.96759e-202	-3.23369	-2.78788
45265923	chr19:45265923:G:A	0	-3.52503	-2.77869	3.7894e-202	-3.3331	-2.95919
45265961	chr19:45265961:G:A	0	-1.03783e-08	-1.93642	9.75231e-200	-1.03783e-08	-0.741824
45266043	chr19:45266043:A:G	0	-3.31535	-3.1127	2.69401e-202	-3.52468	-3.10879
45266128	chr19:45266128:G:C	0	-3.50274	-2.87342	3.33671e-202	-3.37949	-3.04003
45266317	chr19:45266317:G:A	0	-3.3254	-3.11035	2.69897e-202	-3.51991	-3.11172
45266491	chr19:45266491:G:A	0	-3.32349	-3.11123	3.87284e-202	-3.45693	-2.81358
45267008	chr19:45267008:A:G	0	-1.03783e-08	-3.11343	9.10309e-201	-1.03783e-08	-3.1133
45267042	chr19:45267042:G:C	0	-1.03783e-08	-1.34608	3.19988e-200	-1.03783e-08	-1.85621
45267048	chr19:45267048:A:G	0	-3.50482	-2.90066	3.26735e-202	-3.37987	-3.06065
45267192	chr19:45267192:G:T	0	-3.20182	-2.27515e-08	9.01626e-201	-3.12288	-2.27515e-08
45267505	chr19:45267505:C:T	0	-1.03783e-08	-3.11728	9.14435e-201	-1.03783e-08	-3.10878
45267702	chr19:45267702:C:T	0	-1.03783e-08	-2.23396	3.03197e-200	-1.03783e-08	-1.91012
45268575	chr19:45268575:C:T	0	-1.03783e-08	2.20732	2.88335e-198	-1.03783e-08	2.64479
45268769	chr19:45268769:A:G	0	-1.03783e-08	-2.23197	3.03585e-200	-1.03783e-08	-1.90884
45268982	chr19:45268982:C:T	0	-3.4505	-3.05364	3.13463e-202	-3.50408	-2.97791
45269269	chr19:45269269:C:T	0	-1.03783e-08	-2.41934	1.9268e-200	-1.03783e-08	-2.36347
45269433	chr19:45269433:C:T	0	-3.52745	-3.11293	3.18285e-202	-3.37167	-3.09505
45269608	chr19:45269608:C:T	0	-3.19396	-2.27515e-08	9.0625e-201	-3.11777	-2.27515e-08
45269710	chr19:45269710:C:G	0	-3.53028	-2.23873	9.44471e-202	-3.37724	-2.00181
45269888	chr19:45269888:G:A	0	-1.03783e-08	0.172337	1.78842e-199	-1.03783e-08	-0.13541
45270090	chr19:45270090:A:G	0	-1.03783e-08	-2.7133	9.4472e-201	-1.03783e-08	-3.07619
45270164	chr19:45270164:G:C	0	-1.03783e-08	-1.83544	1.11665e-199	-1.03783e-08	-0.60641
45270641	chr19:45270641:T:C	0	-3.52371	-3.06303	3.59524e-202	-3.37981	-2.96507
45270744	chr19:45270744:C:T	0	-1.03783e-08	-2.31374	2.96327e-200	-1.03783e-08	-1.93303
45271210	chr19:45271210:C:A	0	-1.03783e-08	-3.05407	9.40062e-201	-1.03783e-08	-3.08114
45271251	chr19:45271251:G:A	0	-1.03783e-08	-3.02822	1.10773e-200	-1.03783e-08	-2.91701
45271328	chr19:45271328:A:G	0	-1.03783e-08	-2.32695	1.45753e-200	-1.03783e-08	-2.64259
45271422	chr19:45271422:A:G	0	-3.51779	-3.1036	3.06115e-202	-3.39011	-3.1156
45271582	chr19:45271582:A:G	0	-1.03783e-08	2.22399	2.92302e-198	-1.03783e-08	2.65846
45271600	chr19:45271600:G:A	0	-1.03783e-08	-1.34696	3.48912e-200	-1.03783e-08	-1.76968
45272032	chr19:45272032:A:G	0	-1.03783e-08	-3.1137	9.32808e-201	-1.03783e-08	-3.08888
45272049	chr19:45272049:TG:T	0	-3.52719	-3.11734	3.11263e-202	-3.37386	-3.11517
45272315	chr19:45272315:G:A	0	-3.16344	-2.27515e-08	9.3471e-201	-3.08685	-2.27515e-08
45272331	chr19:45272331:C:T	0	-3.52752	-3.10973	3.17234e-202	-3.37186	-3.09817
45272364	chr19:45272364:G:A	0	-3.26069	-2.27515e-08	1.19523e-199	-0.538407	-2.27515e-08
45272843	chr19:45272843:G:A	0	-1.03783e-08	-2.09206	2.80186e-200	-1.03783e-08	-1.98904
45272875	chr19:45272875:G:A	0	-1.03783e-08	-3.00676	1.14544e-200	-1.03783e-08	-2.88354
45272934	chr19:45272934:C:T	0	-1.03783e-08	-2.43781	1.0254e-200	-1.03783e-08	-2.99424
45273323	chr19:45273323:T:C	0	-1.03783e-08	-1.94415	1.61917e-200	-1.03783e-08	-2.53741
45273369	chr19:45273369:G:C	0	-3.45124	-3.07948	3.14628e-202	-3.5259	-2.95238
45273722	chr19:45273722:T:C	0	-3.51132	-2.14368	9.81807e-202	-3.42568	-1.91459
45273973	chr19:45273973:G:C	0	-1.03783e-08	-2.0444	1.39879e-200	-1.03783e-08	-2.68372
45273987	chr19:45273987:C:T	0	-3.48413	-3.11084	3.20768e-202	-3.34388	-3.11507
45274010	chr19:45274010:G:T	0	-3.17232	-2.27515e-08	9.25945e-201	-3.09627	-2.27515e-08
45274044	chr19:45274044:G:T	0	-1.03783e-08	-2.25862	5.03119e-200	-1.03783e-08	-1.40367
45275630	chr19:45275630:G:A	0	-1.03783e-08	-0.292204	1.14201e-199	-1.03783e-08	-0.583957
45275683	chr19:45275683:T:C	0	-3.05038	-2.61858	1.13621e-201	-3.07814	-2.11608
45276377	chr19:45276377:T:C	0	-3.54553	-3.11686	3.01725e-202	-3.42662	-3.09353
45276558	chr19:45276558:G:A	0	-1.03783e-08	-2.43202	1.90582e-200	-1.03783e-08	-2.37442
45277329	chr19:45277329:C:T	0	-3.54545	-2.28738	4.24965e-202	-3.17147	-3.00619
45277526	chr19:45277526:A:G	0	-1.03783e-08	-1.70624	1.08241e-199	-1.03783e-08	-0.637552
45277555	chr19:45277555:A:G	0	-1.03783e-08	-3.08438	9.13776e-201	-1.03783e-08	-3.1095
45278658	chr19:45278658:C:A	0	-2.73953	-3.10954	3.82861e-202	-3.47243	-2.80957
45278672	chr19:45278672:C:T	0	-1.03783e-08	-2.50359	2.37775e-200	-1.03783e-08	-2.15317
45278906	chr19:45278906:A:T	0	-3.47451	-3.09891	2.95408e-202	-3.46363	-3.07768
45278911	chr19:45278911:C:T	0	-1.03783e-08	-3.07398	9.26908e-201	-1.03783e-08	-3.09523
45279330	chr19:45279330:A:C	0	-3.12812	-2.27515e-08	9.40849e-201	-3.0803	-2.27515e-08
45279336	chr19:45279336:A:G	0	-1.03783e-08	-3.11022	9.24898e-201	-1.03783e-08	-3.0974
45279664	chr19:45279664:A:G	0	-3.16625	-2.27515e-08	9.02031e-201	-3.12243	-2.27515e-08
45280234	chr19:45280234:C:T	0	-1.03783e-08	-1.41078	1.58109e-199	-1.03783e-08	-0.258628
45280293	chr19:45280293:C:T	0	-1.03783e-08	-2.79155	1.56527e-200	-1.03783e-08	-2.57127
45280789	chr19:45280789:T:TA	0	-1.03783e-08	-1.71299	1.09245e-199	-1.03783e-08	-0.628324
45280890	chr19:45280890:G:A	0	-1.03783e-08	-2.08496	1.36808e-200	-1.03783e-08	-2.70592
45280995	chr19:45280995:G:A	0	-1.03783e-08	-2.2607	1.30437e-200	-1.03783e-08	-2.75361
45281174	chr19:45281174:T:C	0	-1.03783e-08	0.26218	1.99831e-199	-1.03783e-08	-0.0244433
45281935	chr19:45281935:G:A	0	-1.03783e-08	-3.08671	1.56263e-200	-1.03783e-08	-2.57296
45282041	chr19:45282041:T:C	0	-3.48365	-2.27515e-08	5.97383e-201	-3.53452	-2.27515e-08
45282413	chr19:45282413:C:T	0	-1.03783e-08	-2.80418	1.30078e-200	-1.03783e-08	-2.75637
45282723	chr19:45282723:G:A	0	-1.03783e-08	-2.83246	1.22956e-200	-1.03783e-08	-2.81267
45282946	chr19:45282946:C:T	0	-1.03783e-08	-0.941622	3.67976e-200	-1.03783e-08	-1.71648
45283297	chr19:45283297:T:C	0	-3.42058	-1.43181	3.86026e-202	-3.41401	-2.85976
45283744	chr19:45283744:G:A	0	-3.50807	-0.372715	8.04866e-202	-3.48617	-2.05282
45283824	chr19:45283824:T:C	0	-3.4724	-3.07973	3.25353e-202	-3.39	-3.05475
45283868	chr19:45283868:A:ACT	0	-1.03783e-08	-2.93212	1.1161e-200	-1.03783e-08	-2.90949
45284150	chr19:45284150:A:G	0	-1.03783e-08	-3.08216	9.49042e-201	-1.03783e-08	-3.07163
45284308	chr19:45284308:A:G	0	-3.47472	-3.11728	3.65273e-202	-3.38458	-2.94444
45284349	chr19:45284349:G:A	0	-3.44919	-2.88511	2.81228e-202	-3.5434	-3.04711
45284647	chr19:45284647:T:G	0	-1.03783e-08	-1.37859	2.70473e-200	-1.03783e-08	-2.02433
45284840	chr19:45284840:C:T	0	-1.03783e-08	-2.95444	1.08987e-200	-1.03783e-08	-2.93327
45285191	chr19:45285191:C:T	0	-1.03783e-08	-2.98111	1.00825e-200	-1.03783e-08	-3.01111
45285354	chr19:45285354:T:C	0	-3.54098	-2.44499	2.98192e-202	-3.52205	-3.00988
45285665	chr19:45285665:A:T	0	-1.03783e-08	-0.712934	3.73144e-200	-1.03783e-08	-1.70253
45285667	chr19:45285667:C:G	0	-1.03783e-08	-0.713864	3.73277e-200	-1.03783e-08	-1.70218
45285791	chr19:45285791:A:G	0	-1.03783e-08	-2.73834	1.16885e-200	-1.03783e-08	-2.8633
45286743	chr19:45286743:T:A	0	-3.30527	-3.08252	4.74858e-202	-3.04158	-3.02507
45286916	chr19:45286916:G:T	0	-1.03783e-08	-2.93375	1.11432e-200	-1.03783e-08	-2.91108
45287042	chr19:45287042:C:T	0	-2.38531	-2.27515e-08	1.25861e-200	-2.78932	-2.27515e-08
45287095	chr19:45287095:T:G	0	-1.03783e-08	-2.91389	1.6989e-200	-1.03783e-08	-2.48935
45287221	chr19:45287221:AAG:A	0	-3.45903	-2.27515e-08	6.8275e-201	-3.40095	-2.27515e-08
45287945	chr19:45287945:A:G	0	-1.03783e-08	-2.93375	1.11432e-200	-1.03783e-08	-2.91108
45288421	chr19:45288421:C:T	0	-3.01264	-2.74831	2.75009e-202	-3.51129	-3.10158
45288432	chr19:45288432:A:G	0	-1.03783e-08	-2.21074	4.18761e-200	-1.03783e-08	-1.5872
45288509	chr19:45288509:C:T	0	-1.03783e-08	-2.43582	3.46836e-200	-1.03783e-08	-1.77565
45288774	chr19:45288774:C:T	0	-1.03783e-08	-1.37169	1.67381e-200	-1.03783e-08	-2.50423
45288854	chr19:45288854:A:AAG	0	-3.41999	-2.27515e-08	7.11385e-201	-3.35987	-2.27515e-08
45289118	chr19:45289118:G:A	0	-1.7653	-2.27515e-08	2.56204e-200	-2.07852	-2.27515e-08
45289506	chr19:45289506:C:T	0	-3.50922	-2.87071	2.98371e-202	-3.43093	-3.1004
45289560	chr19:45289560:G:A	0	-2.69969	-2.27515e-08	1.33059e-200	-2.73371	-2.27515e-08
45289648	chr19:45289648:T:TA	0	-1.03783e-08	-3.11417	9.56855e-201	-1.03783e-08	-3.06343
45289718	chr19:45289718:C:T	0	-1.03783e-08	-3.10676	9.82789e-201	-1.03783e-08	-3.03669
45289856	chr19:45289856:C:T	0	-1.03783e-08	-2.76088	1.02578e-200	-1.03783e-08	-2.99387
45289857	chr19:45289857:A:G	0	-3.54558	-2.90727	3.1204e-202	-3.39503	-3.09151
45289971	chr19:45289971:G:A	0	-1.03783e-08	-1.61297	3.01623e-200	-1.03783e-08	-1.91532
45290449	chr19:45290449:G:T	0	-3.31161	-1.93084	3.86e-202	-3.21562	-3.05821
45290570	chr19:45290570:T:C	0	-3.23708	-2.76524	2.75496e-202	-3.52139	-3.0897
45290574	chr19:45290574:A:T	0	-3.2586	-2.26669	1.01182e-201	-3.54516	-1.76501
45291110	chr19:45291110:A:G	0	-1.03783e-08	-1.99408	5.67339e-200	-1.03783e-08	-1.28354
45291511	chr19:45291511:G:A	0	-3.02096	-2.27515e-08	6.48232e-201	-3.45284	-2.27515e-08
45291675	chr19:45291675:G:A	0	-3.37307	-2.27515e-08	7.37119e-201	-3.32433	-2.27515e-08
45291880	chr19:45291880:G:A	0	-1.03783e-08	-1.11208	2.07253e-200	-1.03783e-08	-2.29056
45292028	chr19:45292028:A:C	0	-1.03783e-08	-3.07765	1.00243e-200	-1.03783e-08	-3.0169
45292357	chr19:45292357:C:T	0	-1.03783e-08	-3.11705	9.4151e-201	-1.03783e-08	-3.0796
45292850	chr19:45292850:C:T	0	-1.03783e-08	-3.03433	9.76873e-201	-1.03783e-08	-3.04273
45293071	chr19:45293071:C:T	0	-2.94492	-2.27515e-08	8.27081e-201	-3.20918	-2.27515e-08
45293188	chr19:45293188:T:C	0	-3.31739	-2.15121	1.20386e-201	-3.54233	-1.59405
45293507	chr19:45293507:C:G	0	-3.4892	-2.27515e-08	5.9578e-201	-3.53721	-2.27515e-08
45293777	chr19:45293777:T:C	0	-1.03783e-08	-2.97618	1.0776e-200	-1.03783e-08	-2.94459
45293973	chr19:45293973:T:G	0	-3.33588	-2.22255	1.08172e-201	-3.54024	-1.70312
45294335	chr19:45294335:T:C	0	-3.44697	-2.59924	6.26944e-202	-3.47096	-2.31785
45294734	chr19:45294734:A:C	0	-2.48715	-2.27515e-08	3.54177e-200	-1.7547	-2.27515e-08
45294834	chr19:45294834:G:A	0	-3.45964	-2.57824	6.61623e-202	-3.4656	-2.26937
45294937	chr19:45294937:C:T	0	-3.32725	-2.05991	3.71414e-202	-3.23097	-3.08138
45295121	chr19:45295121:A:G	0	-3.53481	-3.0781	4.1386e-202	-3.25609	-2.94805
45295134	chr19:45295134:A:T	0	-3.5283	-2.87902	3.14879e-202	-3.37149	-3.10599
45295227	chr19:45295227:T:C	0	-3.52888	-3.02916	3.76015e-202	-3.26696	-3.03308
45295441	chr19:45295441:C:T	0	-1.03783e-08	-3.09829	9.16084e-201	-1.03783e-08	-3.10698
45295541	chr19:45295541:G:A	0	-3.48232	-2.57361	6.81105e-202	-3.43652	-2.26943
45295715	chr19:45295715:G:A	0	-1.03783e-08	-3.09041	9.20444e-201	-1.03783e-08	-3.10223
45295773	chr19:45295773:C:T	0	-3.19965	-2.76114	2.79549e-202	-3.50778	-3.08871
45295820	chr19:45295820:A:G	0	-1.03783e-08	-1.57802	2.9488e-200	-1.03783e-08	-1.93793
45296184	chr19:45296184:T:C	0	-3.51743	-3.0779	4.29564e-202	-3.23745	-2.92945
45296446	chr19:45296446:G:C	0	-3.52498	-3.10276	4.48481e-202	-3.26354	-2.86026
45296494	chr19:45296494:C:T	0	-1.03783e-08	-0.894999	3.07411e-200	-1.03783e-08	-1.89631
45296534	chr19:45296534:C:T	0	-1.03783e-08	-3.11673	9.45942e-201	-1.03783e-08	-3.0749
45296717	chr19:45296717:G:C	0	-3.4326	-2.98848	4.24428e-202	-3.07387	-3.10506
45297133	chr19:45297133:G:A	0	-1.31914	-2.27515e-08	1.04951e-199	-0.668415	-2.27515e-08
45298321	chr19:45298321:GGGTCTGTGCGT:G	0	-3.19816	-3.11513	4.52468e-202	-3.33693	-2.77802
45298470	chr19:45298470:G:T	0	-3.47256	1.03182	1.03616e-201	-3.53681	-1.74958
45298693	chr19:45298693:C:T	0	-3.34897	-2.13227	3.53381e-202	-3.26087	-3.10125
45298764	chr19:45298764:C:T	0	-3.32841	-3.00262	3.20138e-202	-3.40442	-3.0565
45299152	chr19:45299152:G:C	0	-1.03783e-08	-0.673498	2.86774e-200	-1.03783e-08	-1.9658
45299333	chr19:45299333:A:G	0	-1.03783e-08	-1.62162	2.95664e-200	-1.03783e-08	-1.93527
45299380	chr19:45299380:C:T	0	-1.03783e-08	-2.953	1.04111e-200	-1.03783e-08	-2.97904
45299550	chr19:45299550:TGTAA:T	0	-1.03783e-08	-0.841742	6.26632e-200	-1.03783e-08	-1.18414
45299605	chr19:45299605:A:G	0	-3.53182	-2.88713	3.22385e-202	-3.35415	-3.09977
45299750	chr19:45299750:G:A	0	-3.25911	-2.80945	2.74387e-202	-3.52361	-3.09151
45301106	chr19:45301106:A:C	0	-3.34653	-2.23244	3.56987e-202	-3.23983	-3.11214
45301749	chr19:45301749:C:G	0	-1.03783e-08	-1.65365	1.81692e-200	-1.03783e-08	-2.42219
45301779	chr19:45301779:C:T	0	-3.51175	-3.08195	4.34613e-202	-3.25286	-2.90236
45301887	chr19:45301887:AG:A	0	-3.53295	-2.27515e-08	6.87727e-201	-3.39369	-2.27515e-08
45301889	chr19:45301889:G:A	0	-3.33957	-3.07033	6.03658e-202	-2.93159	-2.89507
45302290	chr19:45302290:C:T	0	-1.03783e-08	-0.343938	3.67633e-200	-1.03783e-08	-1.71741
45303264	chr19:45303264:C:T	0	-1.03783e-08	-2.98436	9.07701e-201	-1.03783e-08	-3.11617
45303351	chr19:45303351:A:G	0	-3.47626	-2.67659	3.14291e-202	-3.36453	-3.11482
45303467	chr19:45303467:C:T	0	-1.03783e-08	-2.86349	1.22036e-200	-1.03783e-08	-2.82019
45303539	chr19:45303539:G:A	0	-2.94216	-2.27515e-08	5.90917e-201	-3.54541	-2.27515e-08
45303728	chr19:45303728:CTCTG:C	0	-1.03783e-08	-1.45914	1.82108e-200	-1.03783e-08	-2.4199
45303901	chr19:45303901:C:G	0	-1.03783e-08	-1.72228	1.57921e-200	-1.03783e-08	-2.5624
45303968	chr19:45303968:C:T	0	-1.03783e-08	-2.89832	1.57073e-200	-1.03783e-08	-2.56779
45304130	chr19:45304130:G:A	0	-3.21007	-2.27515e-08	8.88687e-201	-3.13734	-2.27515e-08
45304673	chr19:45304673:T:C	0	-3.48564	-2.99261	3.19832e-202	-3.46855	-2.99332
45304687	chr19:45304687:G:A	0	-3.53471	-2.99097	3.33773e-202	-3.38809	-3.03111
45305380	chr19:45305380:A:G	0	-1.03783e-08	-2.38868	1.12503e-200	-1.03783e-08	-2.90152
45305482	chr19:45305482:C:T	0	-1.03783e-08	-1.44394	2.9872e-200	-1.03783e-08	-1.92499
45305535	chr19:45305535:T:C	0	-3.1051	-3.09597	3.05165e-202	-3.52451	-2.98431
45305574	chr19:45305574:T:C	0	-1.03783e-08	-1.95228	4.57227e-200	-1.03783e-08	-1.49932
45305950	chr19:45305950:T:C	0	-3.54105	-2.52973	2.67375e-202	-3.52503	-3.11598
45306492	chr19:45306492:A:G	0	-1.03783e-08	-1.74942	2.30878e-200	-1.03783e-08	-2.18261
45306628	chr19:45306628:A:G	0	-1.03783e-08	-3.11732	9.08789e-201	-1.03783e-08	-3.11497
45306654	chr19:45306654:A:C	0	-1.03783e-08	-1.6348	1.7417e-200	-1.03783e-08	-2.46447
45306777	chr19:45306777:A:G	0	-3.52187	-3.11735	3.61996e-202	-3.45363	-2.8844
45307685	chr19:45307685:G:A	0	-1.03783e-08	-1.3732	3.74122e-200	-1.03783e-08	-1.69992
45307708	chr19:45307708:G:A	0	-1.03783e-08	-3.0057	1.15403e-200	-1.03783e-08	-2.87607
45308843	chr19:45308843:T:A	0	-2.37461	-2.27515e-08	6.81632e-201	-3.40259	-2.27515e-08
45309029	chr19:45309029:C:A	0	-1.03783e-08	-2.74916	2.25452e-200	-1.03783e-08	-2.20639
45309096	chr19:45309096:C:T	0	-3.49843	-3.00717	3.64619e-202	-3.28616	-3.04465
45310372	chr19:45310372:G:A	0	-0.0350105	-3.09904	2.71953e-202	-3.5096	-3.11444
45310565	chr19:45310565:T:A	0	-3.22171	-2.27515e-08	8.33795e-201	-3.2011	-2.27515e-08
45310572	chr19:45310572:G:T	0	-3.5339	-3.02102	3.75988e-202	-3.54522	-2.75489
45310573	chr19:45310573:T:C	0	-3.24156	-2.30012	3.06023e-202	-3.4436	-3.06241
45311023	chr19:45311023:G:A	0	-2.68795	-3.0863	3.4906e-202	-3.29563	-3.0788
45311334	chr19:45311334:A:G	0	-1.03783e-08	-2.12543	2.64713e-200	-1.03783e-08	-2.04585
45311348	chr19:45311348:A:C	0	-1.03783e-08	-3.04485	9.6187e-201	-1.03783e-08	-3.0582
45311352	chr19:45311352:T:G	0	-1.03783e-08	-3.00526	1.04943e-200	-1.03783e-08	-2.97109
45311354	chr19:45311354:T:C	0	-1.03783e-08	-3.00277	1.01338e-200	-1.03783e-08	-3.00604
45311483	chr19:45311483:C:T	0	-0.442831	-3.11138	9.8079e-202	-2.33934	-3.00197
45311606	chr19:45311606:G:A	0	-1.03783e-08	-1.38487	4.17286e-200	-1.03783e-08	-1.59073
45311650	chr19:45311650:C:T	0	-3.13188	-3.11596	6.18923e-202	-3.10028	-2.70141
45311689	chr19:45311689:C:T	0	0.016247	-2.11963	2.62763e-201	-2.06865	-2.28718
45311990	chr19:45311990:T:C	0	-2.98479	-3.11582	7.62509e-202	-2.99375	-2.5993
45312026	chr19:45312026:C:T	0	-1.03783e-08	-2.8196	9.08722e-201	-1.03783e-08	-3.11504
45312509	chr19:45312509:G:A	0	-1.03783e-08	-2.70337	2.12173e-200	-1.03783e-08	-2.2671
45312867	chr19:45312867:A:T	0	-3.48522	-2.66307	3.06983e-202	-3.41098	-3.09189
45313271	chr19:45313271:A:G	0	-0.58234	-3.11131	8.35767e-202	-2.44246	-3.05886
45313289	chr19:45313289:C:T	0	-3.41116	-3.10373	3.0611e-202	-3.52449	-2.98123
45313950	chr19:45313950:C:T	0	-3.4554	-3.10951	3.14746e-202	-3.48154	-2.99636
45314466	chr19:45314466:T:G	0	-3.47644	-2.8716	4.97171e-202	-3.53196	-2.48877
45314805	chr19:45314805:G:A	0	-3.3542	-2.27515e-08	1.09996e-200	-2.92406	-2.27515e-08
45314859	chr19:45314859:G:A	0	-3.53703	-2.27515e-08	1.11288e-200	-2.91237	-2.27515e-08
45315268	chr19:45315268:G:A	0	-3.51654	-2.61386	4.09142e-202	-3.4011	-2.81451
45315269	chr19:45315269:G:A	0	-3.32454	-2.55634	6.30238e-202	-3.1228	-2.66077
45315370	chr19:45315370:A:G	0	-2.59635	-3.10031	3.79788e-202	-3.50165	-2.78841
45315577	chr19:45315577:A:G	0	-1.95959	-3.11538	3.71272e-202	-3.27327	-3.03946
45316049	chr19:45316049:G:A	0	-2.32993	-1.83303	8.35199e-202	-3.36779	-2.13421
45316200	chr19:45316200:C:T	0	-1.03783e-08	-3.08395	1.35542e-200	-1.03783e-08	-2.71521
45316551	chr19:45316551:C:A	0	-3.42498	-2.27515e-08	6.74703e-201	-3.41281	-2.27515e-08
45316838	chr19:45316838:C:T	0	-2.63009	-2.21539	2.76579e-202	-3.51283	-3.09434
45316868	chr19:45316868:A:G	0	-1.2931	-3.111	4.41045e-202	-3.0625	-3.07802
45316886	chr19:45316886:C:T	0	-3.32138	-2.27515e-08	6.18248e-201	-3.50019	-2.27515e-08
45316906	chr19:45316906:C:T	0	-2.61367	-2.27515e-08	1.41518e-200	-2.67207	-2.27515e-08
45317459	chr19:45317459:G:C	0	-3.3899	-2.70239	4.06389e-202	-3.44482	-2.77753
45317475	chr19:45317475:C:T	0	-1.03783e-08	-2.61635	9.19899e-201	-1.03783e-08	-3.10282
45317479	chr19:45317479:G:A	0	-3.39532	-2.47822	4.71038e-202	-3.45341	-2.62132
45317669	chr19:45317669:G:A	0	-2.22861	-2.35472	5.72497e-202	-3.32494	-2.55472
45317925	chr19:45317925:T:C	0	-3.54555	-2.27515e-08	7.70945e-201	-3.27947	-2.27515e-08
45318073	chr19:45318073:G:A	0	-1.03783e-08	-2.81637	9.11591e-201	-1.03783e-08	-3.11189
45318433	chr19:45318433:C:G	0	-1.51734	-2.63991	2.39844e-200	0.722754	-2.86726
45318734	chr19:45318734:T:C	0	-3.41984	-2.27515e-08	5.95227e-201	-3.53814	-2.27515e-08
45318741	chr19:45318741:C:T	0	-3.50072	-3.09659	4.67752e-202	-3.02188	-3.05985
45318790	chr19:45318790:A:G	0	-2.82066	-2.27515e-08	7.08423e-201	-3.36404	-2.27515e-08
45318968	chr19:45318968:C:T	0	-1.03783e-08	-1.37422	3.59007e-200	-1.03783e-08	-1.74116
45319462	chr19:45319462:G:A	0	-1.03783e-08	-3.11569	9.29327e-201	-1.03783e-08	-3.09262
45319748	chr19:45319748:G:A	0	-1.03783e-08	-3.10593	9.80215e-201	-1.03783e-08	-3.03931
45319887	chr19:45319887:T:C	0	-1.03783e-08	-2.91709	1.67014e-200	-1.03783e-08	-2.50642
45319916	chr19:45319916:G:A	0	-1.66825	-1.93743	1.19863e-201	-2.03574	-3.105
45319948	chr19:45319948:G:A	0	-1.03783e-08	-1.51975	3.1367e-200	-1.03783e-08	-1.87616
45320005	chr19:45320005:A:G	0	-1.03783e-08	-2.99626	9.26899e-201	-1.03783e-08	-3.09524
45320036	chr19:45320036:G:A	0	-1.03783e-08	-2.61813	2.25236e-200	-1.03783e-08	-2.20735
45320191	chr19:45320191:A:T	0	-1.03783e-08	-2.30037	3.30655e-200	-1.03783e-08	-1.82342
45320232	chr19:45320232:G:A	0	-3.29642	-3.11097	8.03505e-202	-2.77571	-2.76498
45320405	chr19:45320405:A:G	0	-3.5432	-2.87881	4.60573e-202	-3.37142	-2.72578
45320806	chr19:45320806:G:A	0	-3.37275	-3.1113	7.23772e-202	-2.89795	-2.74724
45320895	chr19:45320895:A:ATTATTT	0	-3.53127	-2.8728	4.40046e-202	-3.33538	-2.80741
45320946	chr19:45320946:G:A	0	-3.04406	-2.55412	3.79796e-202	-3.17338	-3.11666
45320960	chr19:45320960:G:A	0	-3.35824	-3.10519	1.0159e-201	-2.48813	-2.818
45321009	chr19:45321009:T:C	0	-1.03783e-08	-3.11713	9.49755e-201	-1.03783e-08	-3.07088
45321337	chr19:45321337:A:G	0	-3.45345	-3.09318	3.94558e-202	-3.14772	-3.10418
45321410	chr19:45321410:C:T	0	-1.03783e-08	-3.11709	9.39422e-201	-1.03783e-08	-3.08182
45321737	chr19:45321737:G:A	0	-1.03783e-08	-1.06521	4.88503e-200	-1.03783e-08	-1.43315
45321762	chr19:45321762:C:T	0	-3.41973	-2.70638	8.64798e-202	-2.99281	-2.47436
45321853	chr19:45321853:G:A	0	0.27495	-2.27515e-08	7.33046e-201	-3.32988	-2.27515e-08
45322156	chr19:45322156:A:T	0	-1.37712	-3.10052	1.56644e-201	-2.03853	-2.83458
45322568	chr19:45322568:C:T	0	-3.43462	-2.80827	1.14583e-201	-3.0189	-2.16688
45322600	chr19:45322600:G:A	0	-1.03783e-08	-2.06248	2.10591e-200	-1.03783e-08	-2.27458
45322690	chr19:45322690:G:A	0	-3.33895	-3.11006	7.51022e-202	-2.85177	-2.75647
45323108	chr19:45323108:G:A	0	-2.24929	-2.94813	6.55215e-202	-2.62737	-3.11734
45323890	chr19:45323890:G:T	0	-3.40601	-3.06266	3.83113e-202	-3.39102	-2.89032
45324605	chr19:45324605:G:C	0	-3.36523	-2.98399	3.98799e-202	-3.53703	-2.70418
45324668	chr19:45324668:A:ATGG	0	-3.54506	-2.27515e-08	5.91697e-201	-3.54409	-2.27515e-08
45324895	chr19:45324895:G:A	0	-3.44303	-2.69571	8.50436e-202	-3.41863	-2.06529
45324982	chr19:45324982:A:C	0	-1.03783e-08	-3.04633	1.17971e-200	-1.03783e-08	-2.85406
45325383	chr19:45325383:C:T	0	-1.41424	-2.99902	1.10181e-201	-2.13868	-3.08628
45325489	chr19:45325489:C:G	0	-2.67222	-2.27515e-08	2.64315e-200	-2.04736	-2.27515e-08
45325629	chr19:45325629:T:C	0	-1.03783e-08	-3.07084	9.14442e-201	-1.03783e-08	-3.10877
45325722	chr19:45325722:T:A	0	-3.54557	-2.27515e-08	7.13329e-201	-3.35714	-2.27515e-08
45325900	chr19:45325900:TTG:T	0	-2.30357	-3.09612	8.00135e-202	-2.74493	-2.79996
45326040	chr19:45326040:C:A	0	-2.49897	-2.27515e-08	3.23496e-200	-1.84531	-2.27515e-08
45326124	chr19:45326124:G:A	0	-3.49306	-0.933153	2.99856e-202	-3.51766	-3.0087
45326251	chr19:45326251:C:T	0	-1.03783e-08	-2.49182	1.43842e-200	-1.03783e-08	-2.65578
45326460	chr19:45326460:T:C	0	-1.03783e-08	0.345349	1.23044e-199	-1.03783e-08	-0.50937
45326536	chr19:45326536:G:C	0	-3.47796	-1.45881	2.74032e-202	-3.50148	-3.11494
45327424	chr19:45327424:G:A	0	-1.03783e-08	-3.07745	9.10621e-201	-1.03783e-08	-3.11296
45327505	chr19:45327505:C:A	0	-3.41293	-2.02606	3.06526e-202	-3.41682	-3.08755
45327689	chr19:45327689:G:A	0	-3.39443	-2.61636	3.70765e-202	-3.29105	-3.02305
45327708	chr19:45327708:C:T	0	-1.03783e-08	-0.567327	2.97799e-200	-1.03783e-08	-1.92808
45327876	chr19:45327876:C:G	0	-3.25893	-2.27515e-08	6.14429e-201	-3.50639	-2.27515e-08
45327915	chr19:45327915:AAAGT:A	0	-1.03783e-08	-2.97156	1.98809e-200	-1.03783e-08	-2.33216
45328088	chr19:45328088:G:A	0	-1.03783e-08	-1.9258	1.28348e-200	-1.03783e-08	-2.76975
45328257	chr19:45328257:A:G	0	-1.03783e-08	-3.07673	9.06628e-201	-1.03783e-08	-3.11735
45328272	chr19:45328272:A:G	0	-1.03783e-08	-3.09404	1.13941e-200	-1.03783e-08	-2.88881
45328680	chr19:45328680:A:G	0	-1.03783e-08	-3.11715	9.61229e-201	-1.03783e-08	-3.05887
45329362	chr19:45329362:C:T	0	-1.03783e-08	-1.89799	1.30877e-200	-1.03783e-08	-2.75024
45329800	chr19:45329800:CACTT:C	0	-1.03783e-08	-1.92548	1.30178e-200	-1.03783e-08	-2.7556
45329806	chr19:45329806:T:C	0	-2.25112	-2.27515e-08	7.02727e-201	-3.37211	-2.27515e-08
45329869	chr19:45329869:G:A	0	-1.03783e-08	-3.01367	9.63658e-201	-1.03783e-08	-3.05635
45330228	chr19:45330228:C:G	0	-3.41646	-2.27515e-08	5.92112e-201	-3.54339	-2.27515e-08
45330360	chr19:45330360:G:A	0	-2.44885	-3.09672	5.95294e-202	-2.98433	-2.85629
45330381	chr19:45330381:A:G	0	-2.93621	-2.27515e-08	6.78446e-201	-3.40728	-2.27515e-08
45330789	chr19:45330789:C:A	0	-1.03783e-08	-3.08237	1.23049e-200	-1.03783e-08	-2.81191
45331022	chr19:45331022:C:T	0	-1.03783e-08	-2.50736	1.43709e-200	-1.03783e-08	-2.65671
45331794	chr19:45331794:C:T	0	-3.41031	-2.27515e-08	5.95038e-201	-3.53846	-2.27515e-08
45332120	chr19:45332120:C:G	0	-1.03783e-08	-3.09789	9.07738e-201	-1.03783e-08	-3.11613
45332480	chr19:45332480:T:TG	0	-1.03783e-08	-2.5435	2.03461e-200	-1.03783e-08	-2.30903
45332713	chr19:45332713:T:C	0	-1.03783e-08	-3.11601	9.59604e-201	-1.03783e-08	-3.06056
45332725	chr19:45332725:A:G	0	-3.46111	-3.1127	3.80536e-202	-3.19003	-3.09806
45332851	chr19:45332851:C:A	0	-3.49416	-2.88053	4.39488e-202	-3.12751	-3.01655
45332946	chr19:45332946:G:A	0	-3.53118	-1.73495	2.62833e-202	-3.54232	-3.11583
45333055	chr19:45333055:G:C	0	-3.54536	-1.78468	2.65605e-202	-3.53572	-3.11194
45333242	chr19:45333242:G:A	0	-1.03783e-08	-2.62779	1.47998e-200	-1.03783e-08	-2.6273
45333262	chr19:45333262:C:T	0	-3.31647	-2.9912	4.78421e-202	-3.13485	-2.92432
45333267	chr19:45333267:T:C	0	-3.5004	-2.87762	3.16995e-202	-3.38132	-3.08946
45333565	chr19:45333565:A:T	0	-3.52119	-2.27515e-08	6.44078e-201	-3.45926	-2.27515e-08
45333901	chr19:45333901:C:G	0	-3.52513	-2.27515e-08	6.49573e-201	-3.45077	-2.27515e-08
45334011	chr19:45334011:T:C	0	-3.54483	-1.84834	2.70804e-202	-3.52466	-3.10362
45334025	chr19:45334025:A:G	0	-3.38468	-2.95993	4.47377e-202	-3.23391	-2.89236
45334046	chr19:45334046:C:T	0	-1.03783e-08	-3.11537	9.07405e-201	-1.03783e-08	-3.11649
45334323	chr19:45334323:T:TTTCA	0	-1.03783e-08	-2.94139	9.24741e-201	-1.03783e-08	-3.09757
45334385	chr19:45334385:T:A	0	0.834976	-2.27515e-08	2.05651e-200	-2.29832	-2.27515e-08
45334386	chr19:45334386:T:A	0	-2.38011	-2.72092	1.06625e-201	-2.49432	-2.76345
45334836	chr19:45334836:A:G	0	-1.03783e-08	-2.22597	1.45461e-200	-1.03783e-08	-2.64459
45334884	chr19:45334884:G:A	0	-1.03783e-08	-2.82767	1.00219e-200	-1.03783e-08	-3.01714
45335328	chr19:45335328:T:A	0	-1.03783e-08	-1.4387	3.32526e-200	-1.03783e-08	-1.81778
45335569	chr19:45335569:A:G	0	-3.48824	-2.27515e-08	6.09088e-201	-3.51512	-2.27515e-08
45336253	chr19:45336253:G:T	0	-3.54463	-3.03282	4.0423e-202	-3.54524	-2.68244
45336262	chr19:45336262:A:C	0	-1.03783e-08	-3.02055	2.78215e-200	-1.03783e-08	-1.99611
45336353	chr19:45336353:G:A	0	-2.65247	-2.92415	6.175e-202	-2.80283	-3.00116
45336447	chr19:45336447:C:T	0	-3.48045	-1.16159	5.41931e-201	-3.52461	-0.107333
45336762	chr19:45336762:G:A	0	-3.46512	-2.88266	4.38775e-202	-3.05303	-3.09266
45336898	chr19:45336898:T:C	0	-1.03783e-08	-3.11295	9.40526e-201	-1.03783e-08	-3.08064
45336947	chr19:45336947:G:C	0	-3.38539	-2.47986	3.52618e-202	-3.27722	-3.08706
45338059	chr19:45338059:C:T	0	-1.03783e-08	-2.86964	9.58525e-201	-1.03783e-08	-3.06169
45338060	chr19:45338060:G:A	0	-3.51072	-2.23749	4.01037e-202	-3.54254	-2.69307
45338513	chr19:45338513:C:G	0	-1.03783e-08	-2.94765	1.47316e-200	-1.03783e-08	-2.63192
45340057	chr19:45340057:G:T	0	-3.48897	-3.03526	4.23879e-202	-3.35761	-2.82261
45340147	chr19:45340147:T:C	0	-1.98918	-2.87377	2.55041e-201	-1.33343	-3.05223
45340226	chr19:45340226:A:G	0	-3.49245	-2.27515e-08	9.17752e-201	-3.10516	-2.27515e-08
45340351	chr19:45340351:T:A	0	-0.383849	-3.02603	1.14595e-200	0.214539	-3.09763
45340403	chr19:45340403:G:A	0	-1.03783e-08	-2.75045	1.18472e-200	-1.03783e-08	-2.84982
45340780	chr19:45340780:G:A	0	-3.53851	-2.27515e-08	1.02674e-200	-2.99294	-2.27515e-08
45341250	chr19:45341250:G:C	0	-3.53345	-2.27515e-08	1.06901e-200	-2.95259	-2.27515e-08
45341392	chr19:45341392:C:T	0	-2.22545	-2.82262	1.1957e-201	-2.10248	-3.0407
45341973	chr19:45341973:C:G	0	-3.22242	-3.11451	6.87728e-202	-3.02079	-2.67549
45342150	chr19:45342150:A:G	0	-3.29239	-2.27515e-08	7.62077e-201	-3.29104	-2.27515e-08
45342189	chr19:45342189:G:A	0	-1.03783e-08	-3.10619	9.35685e-201	-1.03783e-08	-3.0858
45342982	chr19:45342982:G:A	0	-1.03783e-08	-2.04655	1.16169e-200	-1.03783e-08	-2.86946
45343135	chr19:45343135:T:C	0	-1.97521	-2.27515e-08	2.11307e-198	2.33399	-2.27515e-08
45343166	chr19:45343166:G:T	0	-1.03783e-08	-2.38405	9.96091e-201	-1.03783e-08	-3.02324
45343190	chr19:45343190:T:C	0	-1.03783e-08	-2.50148	1.05907e-200	-1.03783e-08	-2.96193
45343244	chr19:45343244:G:A	0	-1.03783e-08	-2.70069	1.08019e-200	-1.03783e-08	-2.94219
45343311	chr19:45343311:T:G	0	-1.03783e-08	-3.1153	9.62732e-201	-1.03783e-08	-3.05731
45343341	chr19:45343341:T:C	0	-1.03783e-08	-2.46882	4.77589e-200	-1.03783e-08	-1.45575
45343420	chr19:45343420:C:T	0	-3.51429	-2.27515e-08	6.08391e-201	-3.51627	-2.27515e-08
45343506	chr19:45343506:T:C	0	-1.03783e-08	-3.11727	9.10332e-201	-1.03783e-08	-3.11327
45343554	chr19:45343554:C:T	0	-1.03783e-08	-3.11723	1.01633e-200	-1.03783e-08	-3.00313
45343972	chr19:45343972:A:G	0	1.08476	-2.64223	3.30079e-200	1.15983	-2.985
45344018	chr19:45344018:G:A	0	-1.03783e-08	-2.94193	9.59449e-201	-1.03783e-08	-3.06072
45344182	chr19:45344182:T:G	0	-1.03783e-08	-2.42019	4.9841e-200	-1.03783e-08	-1.41308
45344298	chr19:45344298:C:T	0	-3.32436	-2.92143	5.59085e-202	-2.79511	-3.10826
45344397	chr19:45344397:C:T	0	-1.82246	-1.32954	7.14678e-202	-2.62524	-3.03259
45344565	chr19:45344565:G:A	0	-1.03783e-08	-2.43891	4.82425e-200	-1.03783e-08	-1.44567
45344619	chr19:45344619:G:A	0	-1.03783e-08	-2.70087	1.19567e-200	-1.03783e-08	-2.84062
45344875	chr19:45344875:C:T	0	-2.65083	-2.82127	1.53487e-201	-1.77642	-3.11704
45344887	chr19:45344887:TC:T	0	-1.03783e-08	-2.13078	1.61269e-200	-1.03783e-08	-2.54142
45345130	chr19:45345130:G:A	0	-0.604156	-2.27515e-08	6.74889e-201	-3.41253	-2.27515e-08
45345134	chr19:45345134:C:T	0	0.0916185	-2.90154	3.68098e-201	-0.912902	-3.10583
45345688	chr19:45345688:G:A	0	-1.03783e-08	-3.01898	9.21251e-201	-1.03783e-08	-3.10135
45345712	chr19:45345712:G:A	0	-1.03783e-08	-2.41687	4.99356e-200	-1.03783e-08	-1.41118
45346108	chr19:45346108:G:A	0	-3.38927	-2.93743	2.8535e-202	-3.54267	-3.03328
45346360	chr19:45346360:A:G	0	-1.03783e-08	-2.41151	5.0315e-200	-1.03783e-08	-1.40361
45346975	chr19:45346975:G:A	0	-1.03783e-08	-3.10267	9.38771e-201	-1.03783e-08	-3.08251
45347108	chr19:45347108:C:T	0	1.4917	-2.29203	5.26835e-200	1.3149	-2.67251
45347461	chr19:45347461:G:A	0	-1.03783e-08	-2.75511	2.02866e-200	-1.03783e-08	-2.31195
45347624	chr19:45347624:C:T	0	-1.03783e-08	-2.56165	9.36659e-201	-1.03783e-08	-3.08476
45347675	chr19:45347675:A:G	0	-2.2417	-3.10435	1.75624e-201	-2.30459	-2.45415
45348375	chr19:45348375:AGAG:A	0	-2.0807	-3.11211	7.30359e-200	1.65821	-2.68918
45348999	chr19:45348999:G:A	0	-1.03783e-08	-3.11318	9.96973e-201	-1.03783e-08	-3.02236
45349060	chr19:45349060:CACCCA:C	0	-1.03783e-08	-1.50717	3.54193e-200	-1.03783e-08	-1.75466
45349215	chr19:45349215:C:T	0	-1.03783e-08	-2.75656	2.57448e-200	-1.03783e-08	-2.07368
45349272	chr19:45349272:C:T	0	1.26144	-2.70008	5.49215e-200	1.65753	-2.97354
45349336	chr19:45349336:G:A	0	-1.03783e-08	-2.39425	4.20732e-200	-1.03783e-08	-1.5825
45349399	chr19:45349399:T:A	0	-1.03783e-08	-2.39362	4.21892e-200	-1.03783e-08	-1.57975
45349594	chr19:45349594:A:C	0	-1.03783e-08	-2.65635	2.00515e-200	-1.03783e-08	-2.32361
45349817	chr19:45349817:C:T	0	-1.03783e-08	-1.55704	1.02533e-200	-1.03783e-08	-2.99431
45349863	chr19:45349863:C:T	0	-3.36949	-2.96584	2.76426e-202	-3.53656	-3.07117
45349937	chr19:45349937:G:C	0	-1.03783e-08	-2.67377	2.19597e-200	-1.03783e-08	-2.2327
45350155	chr19:45350155:T:C	0	-1.82289	0.414331	1.26368e-201	-2.40782	-2.68007
45350278	chr19:45350278:G:A	0	-1.03783e-08	-2.0109	2.06592e-200	-1.03783e-08	-2.29375
45350806	chr19:45350806:CA:C	0	-3.39712	-3.089	2.62063e-202	-3.54525	-3.11583
45351072	chr19:45351072:A:C	0	-2.48818	-3.08913	4.32064e-202	-3.29956	-2.86153
45351105	chr19:45351105:G:A	0	-3.36482	-3.04844	2.63662e-202	-3.53768	-3.11732
45351194	chr19:45351194:T:G	0	-1.03783e-08	-2.5142	2.75083e-200	-1.03783e-08	-2.00743
45351198	chr19:45351198:T:C	0	-1.03783e-08	-2.5248	2.70831e-200	-1.03783e-08	-2.023
45351245	chr19:45351245:CCCTCA:C	0	-2.95131	-2.70243	9.04652e-202	-2.34338	-3.07874
45352060	chr19:45352060:A:G	0	-3.52131	-0.995547	1.22193e-201	-3.54417	-1.57731
45352266	chr19:45352266:G:A	0	-3.19145	-3.11357	9.03981e-202	-2.44458	-2.97828
45352886	chr19:45352886:G:A	0	-3.52493	-3.11497	5.09631e-202	-3.1222	-2.87378
45353791	chr19:45353791:T:C	0	-2.32142	-0.392186	7.06185e-202	-2.77043	-2.89936
45353895	chr19:45353895:C:A	0	-1.03783e-08	-2.91806	1.06695e-200	-1.03783e-08	-2.95452
45354182	chr19:45354182:C:T	0	-1.03783e-08	-3.10821	9.06738e-201	-1.03783e-08	-3.11723
45354561	chr19:45354561:G:A	0	-1.03783e-08	-3.10943	9.9992e-201	-1.03783e-08	-3.01941
45354562	chr19:45354562:G:A	0	1.13678	-2.34818	4.13161e-200	1.34203	-2.94269
45354609	chr19:45354609:A:G	0	-3.54185	-2.27515e-08	8.11041e-201	-3.22877	-2.27515e-08
45354987	chr19:45354987:C:T	0	-2.43924	-3.11698	1.00539e-201	-2.50728	-2.80926
45355347	chr19:45355347:ACT:A	0	-0.0897418	-2.28278	1.49763e-200	0.21664	-2.83208
45355979	chr19:45355979:G:A	0	-1.03783e-08	-2.91241	1.06589e-200	-1.03783e-08	-2.95552
45356096	chr19:45356096:C:T	0	-1.03783e-08	-2.99671	1.10144e-200	-1.03783e-08	-2.92271
45356427	chr19:45356427:T:C	0	-1.03783e-08	-1.68881	1.66788e-200	-1.03783e-08	-2.50778
45356502	chr19:45356502:G:C	0	-3.40856	-2.27515e-08	6.18514e-201	-3.49976	-2.27515e-08
45356626	chr19:45356626:G:A	0	-1.94071	0.376927	1.27491e-201	-2.53754	-2.5415
45356868	chr19:45356868:T:C	0	-1.03783e-08	-2.93471	1.00732e-200	-1.03783e-08	-3.01204
45356900	chr19:45356900:G:A	0	-2.4921	-2.27515e-08	8.9602e-201	-3.12912	-2.27515e-08
45356944	chr19:45356944:T:G	0	-3.53474	-2.78216	9.84802e-202	-3.50909	-1.82814
45357731	chr19:45357731:A:AC	0	-1.03783e-08	-2.55462	1.34357e-200	-1.03783e-08	-2.72399
45357954	chr19:45357954:C:T	0	-3.48866	-2.27515e-08	6.51553e-201	-3.44772	-2.27515e-08
45358194	chr19:45358194:G:A	0	-1.03783e-08	-2.52739	9.08733e-201	-1.03783e-08	-3.11503
45358334	chr19:45358334:T:C	0	-3.54557	-3.11218	3.2692e-202	-3.36977	-3.07018
45358551	chr19:45358551:C:T	0	-2.9464	-2.27515e-08	8.16019e-200	-0.92006	-2.27515e-08
45358583	chr19:45358583:C:G	0	-1.03783e-08	-2.92791	9.3421e-201	-1.03783e-08	-3.08738
45358936	chr19:45358936:A:G	0	-1.03783e-08	-2.52565	1.09286e-200	-1.03783e-08	-2.93053
45359178	chr19:45359178:T:C	0	-3.5399	-2.27515e-08	7.7453e-201	-3.27483	-2.27515e-08
45359191	chr19:45359191:A:G	0	-3.45872	-3.10838	5.48781e-202	-2.98947	-2.9325
45359479	chr19:45359479:C:A	0	-1.03783e-08	-2.7712	9.23703e-201	-1.03783e-08	-3.09869
45359625	chr19:45359625:G:A	0	-3.40615	-2.27515e-08	6.17194e-201	-3.5019	-2.27515e-08
45359643	chr19:45359643:T:A	0	-3.35475	-2.27515e-08	6.12446e-201	-3.50962	-2.27515e-08
45359658	chr19:45359658:T:C	0	-1.03783e-08	-2.93952	1.07158e-200	-1.03783e-08	-2.95019
45359703	chr19:45359703:G:A	0	-1.03783e-08	-2.85224	9.29135e-201	-1.03783e-08	-3.09283
45359906	chr19:45359906:T:C	0	-1.03783e-08	-2.85663	9.68988e-201	-1.03783e-08	-3.05083
45359910	chr19:45359910:A:G	0	-1.03783e-08	-2.83441	9.77684e-201	-1.03783e-08	-3.0419
45359919	chr19:45359919:T:C	0	-1.03783e-08	-2.91145	9.48631e-201	-1.03783e-08	-3.07206
45359922	chr19:45359922:G:A	0	-1.03783e-08	-3.10743	9.19989e-201	-1.03783e-08	-3.10272
45360526	chr19:45360526:C:T	0	-1.03783e-08	-3.08166	9.10962e-201	-1.03783e-08	-3.11258
45360562	chr19:45360562:G:A	0	-2.76239	0.554326	3.98404e-201	-1.57058	-2.36903
45360738	chr19:45360738:C:T	0	-1.03783e-08	-2.86258	9.07432e-201	-1.03783e-08	-3.11646
45360774	chr19:45360774:A:G	0	-2.45617	0.327738	3.32179e-201	-1.68019	-2.44122
45360795	chr19:45360795:A:C	0	-1.03783e-08	-0.981666	3.05196e-200	-1.03783e-08	-1.90354
45361231	chr19:45361231:G:A	0	-1.03783e-08	-0.584097	6.46549e-200	-1.03783e-08	-1.15285
45361339	chr19:45361339:A:G	0	-1.03783e-08	-2.98733	1.35304e-200	-1.03783e-08	-2.71697
45361744	chr19:45361744:C:A	0	-2.15995	1.15421	9.24305e-201	-0.974939	-2.1231
45361758	chr19:45361758:G:C	0	-1.03783e-08	-2.70397	1.03303e-200	-1.03783e-08	-2.98683
45361788	chr19:45361788:A:C	0	-3.21561	-2.27515e-08	7.91395e-201	-3.25329	-2.27515e-08
45361959	chr19:45361959:T:C	0	-2.26676	1.06603	4.1429e-201	-1.40084	-2.49967
45362012	chr19:45362012:G:A	0	-1.03783e-08	-2.65393	9.63232e-201	-1.03783e-08	-3.05679
45362763	chr19:45362763:G:A	0	-2.99305	-2.27515e-08	8.81489e-201	-3.14547	-2.27515e-08
45363492	chr19:45363492:T:C	0	-2.96385	-2.27515e-08	9.16268e-201	-3.10677	-2.27515e-08
45363573	chr19:45363573:A:G	0	-1.03783e-08	-3.08608	1.08697e-200	-1.03783e-08	-2.93594
45364418	chr19:45364418:C:A	0	-1.03783e-08	-3.05177	9.08845e-201	-1.03783e-08	-3.11491
45364780	chr19:45364780:G:A	0	-3.5428	-3.02079	2.97077e-202	-3.42884	-3.10683
45365051	chr19:45365051:T:G	0	-1.84142	0.230711	7.5993e-201	-0.8336	-2.46026
45365220	chr19:45365220:T:A	0	-2.10038	0.10526	6.27989e-201	-0.938241	-2.54632
45365389	chr19:45365389:G:A	0	-3.53611	-3.03579	3.03849e-202	-3.40043	-3.1127
45365391	chr19:45365391:C:G	0	-2.07221	0.238152	6.985e-201	-0.890288	-2.48786
45367199	chr19:45367199:T:C	0	-0.180202	-2.93517	3.54587e-199	3.66044	-3.1114
45367402	chr19:45367402:T:C	0	-1.03783e-08	-3.03079	9.83832e-201	-1.03783e-08	-3.03563
45367797	chr19:45367797:G:A	0	-1.03783e-08	-3.02641	1.13816e-200	-1.03783e-08	-2.88991
45368265	chr19:45368265:T:C	0	-1.03783e-08	-3.08134	9.16647e-201	-1.03783e-08	-3.10636
45368778	chr19:45368778:C:T	0	-1.97093	0.624548	8.15573e-201	-0.870207	-2.35299
45369714	chr19:45369714:T:A	0	-1.03783e-08	-3.01393	9.11211e-201	-1.03783e-08	-3.11231
45370730	chr19:45370730:T:G	0	-3.45986	-2.27515e-08	6.24704e-201	-3.48981	-2.27515e-08
45370865	chr19:45370865:TTGTC:T	0	2.61438	0.00620642	7.69679e-199	4.06283	-2.73877
45370963	chr19:45370963:C:A	0	-1.03783e-08	-3.1045	9.14484e-201	-1.03783e-08	-3.10872
45371056	chr19:45371056:C:T	0	-1.03783e-08	-2.6893	9.23797e-201	-1.03783e-08	-3.09859
45372529	chr19:45372529:T:C	0	3.78848	1.41647	2.30092e-198	4.7617	-2.34255
45372593	chr19:45372593:C:T	0	-2.26708	-2.27515e-08	6.08066e-201	-3.5168	-2.27515e-08
45372604	chr19:45372604:C:T	0	-1.03783e-08	-2.64154	9.37031e-201	-1.03783e-08	-3.08437
45372660	chr19:45372660:G:A	0	-1.03783e-08	-2.98084	2.38477e-200	-1.03783e-08	-2.15023
45372915	chr19:45372915:C:T	0	-1.03783e-08	-2.67191	9.29771e-201	-1.03783e-08	-3.09214
45373517	chr19:45373517:T:A	0	-1.03783e-08	-2.68131	1.73473e-200	-1.03783e-08	-2.46848
45373709	chr19:45373709:T:C	0	4.15532	0.473929	1.96038e-198	5.04438	-2.78539
45374530	chr19:45374530:G:A	0	-1.45987	-2.19779	6.80003e-202	-2.73733	-2.97024
45374607	chr19:45374607:A:G	0	3.24255	1.16206	1.39758e-198	4.57719	-2.6566
45374792	chr19:45374792:G:T	0	-3.20305	-2.27515e-08	5.90949e-201	-3.54535	-2.27515e-08
45375347	chr19:45375347:C:T	0	0.331068	-3.06457	6.73636e-199	4.30799	-3.11721
45375937	chr19:45375937:T:G	0	-2.90926	-2.27515e-08	9.77394e-201	-3.04219	-2.27515e-08
45376410	chr19:45376410:T:G	0	3.75452	0.499505	1.30158e-198	4.59858	-2.74916
45376538	chr19:45376538:ACCCCTT:A	0	-1.03783e-08	-3.02025	9.10649e-201	-1.03783e-08	-3.11293
45376717	chr19:45376717:C:T	0	3.50472	-1.51544	8.93869e-199	4.38767	-2.91403
45377119	chr19:45377119:G:C	0	-3.42246	-2.27515e-08	6.99072e-201	-3.37733	-2.27515e-08
45377201	chr19:45377201:A:C	0	-1.03783e-08	-3.03604	9.20855e-201	-1.03783e-08	-3.10178
45377432	chr19:45377432:C:T	0	16.0694	-2.27515e-08	2.05399e-200	-2.29954	-2.27515e-08
45377678	chr19:45377678:A:G	0	4.11208	-1.66156	1.15972e-198	4.67216	-2.93814
45378090	chr19:45378090:C:T	0	-1.03783e-08	-1.69363	6.02607e-200	-1.03783e-08	-1.22323
45378723	chr19:45378723:A:G	0	4.87608	-0.0664929	2.30301e-198	5.31182	-2.89176
45378905	chr19:45378905:A:G	0	-1.03783e-08	-2.56605	1.48427e-200	-1.03783e-08	-2.62441
45379015	chr19:45379015:G:A	0	-3.45014	-2.27515e-08	2.1224e-200	-2.26678	-2.27515e-08
45379176	chr19:45379176:G:A	0	-1.03783e-08	-3.11673	9.61783e-201	-1.03783e-08	-3.05829
45379339	chr19:45379339:G:C	0	-0.269908	-1.40562	4.85667e-201	-1.40936	-2.3322
45379371	chr19:45379371:T:C	0	-1.03783e-08	-3.09583	1.03223e-200	-1.03783e-08	-2.9876
45379435	chr19:45379435:G:A	0	-0.137778	-3.10207	4.34978e-199	3.83032	-3.07694
45379704	chr19:45379704:T:A	0	0.546478	-3.10129	9.43422e-199	4.63034	-3.10274
45380010	chr19:45380010:A:G	0	-1.03783e-08	-3.06696	9.11797e-201	-1.03783e-08	-3.11167
45380296	chr19:45380296:C:T	0	-0.80366	-1.85816	1.68818e-201	-1.92853	-2.86973
45380584	chr19:45380584:G:A	0	-1.03783e-08	-2.45303	9.31436e-201	-1.03783e-08	-3.09036
45380695	chr19:45380695:C:T	0	-1.4432	0.076198	7.57897e-201	-0.43363	-2.86291
45381288	chr19:45381288:C:T	0	-1.82297	-2.00659	5.6325e-202	-3.00263	-2.89332
45381297	chr19:45381297:G:T	0	-1.03783e-08	-2.7884	1.0388e-200	-1.03783e-08	-2.98126
45382021	chr19:45382021:A:T	0	1.79276	-1.76105	5.4738e-199	3.4129	-2.42967
45383932	chr19:45383932:G:T	0	-1.247	-0.356657	1.15535e-200	-0.000313765	-2.87461
45384007	chr19:45384007:C:T	0	1.74479	-0.680542	5.95894e-199	3.31467	-2.24652
45384472	chr19:45384472:T:C	0	-1.03783e-08	-2.39471	9.29277e-201	-1.03783e-08	-3.09268
45384670	chr19:45384670:T:C	0	-3.35624	-2.27515e-08	7.56096e-201	-3.29891	-2.27515e-08
45384686	chr19:45384686:T:C	0	-0.708228	-1.43864	3.43322e-201	-1.45203	-2.63638
45384783	chr19:45384783:G:A	0	-1.03783e-08	-1.55122	5.60796e-200	-1.03783e-08	-1.29514
45384859	chr19:45384859:TAATA:T	0	-1.03783e-08	-3.05967	9.73497e-201	-1.03783e-08	-3.04619
45385255	chr19:45385255:G:A	0	-3.44784	-2.8409	9.62429e-202	-2.7351	-2.6251
45387615	chr19:45387615:T:C	0	-2.13191	-1.93853	2.78118e-199	1.99839	-1.69226
45387647	chr19:45387647:C:T	0	-1.03783e-08	-2.74135	1.2203e-200	-1.03783e-08	-2.82023
45387787	chr19:45387787:G:A	0	-2.61553	-2.27515e-08	2.35621e-200	-2.16227	-2.27515e-08
45387838	chr19:45387838:A:C	0	-1.03783e-08	-3.10772	9.06825e-201	-1.03783e-08	-3.11713
45388299	chr19:45388299:T:C	0	-1.03783e-08	-2.97092	1.11499e-200	-1.03783e-08	-2.91048
45388411	chr19:45388411:T:A	0	-3.44576	-2.63926	8.13378e-202	-2.69576	-2.83271
45388713	chr19:45388713:TA:T	0	-2.1365	-2.38891	7.56443e-201	-0.224908	-3.07355
45388887	chr19:45388887:A:G	0	-3.53329	-1.85272	3.38933e-201	-1.95256	-2.14872
45389174	chr19:45389174:T:A	0	-1.03783e-08	-2.31142	2.19545e-200	-1.03783e-08	-2.23294
45389460	chr19:45389460:A:C	0	-3.49633	-2.79028	9.67013e-202	-2.65114	-2.70431
45389521	chr19:45389521:T:C	0	-1.03783e-08	-2.41034	9.23934e-201	-1.03783e-08	-3.09844
45389957	chr19:45389957:C:A	0	-1.02766	-3.08796	1.07621e-201	-2.67894	-2.56953
45390071	chr19:45390071:A:G	0	-3.38946	-3.08577	4.06851e-202	-3.2316	-2.98962
45390218	chr19:45390218:G:T	0	-0.995565	-3.0083	1.18925e-201	-2.68598	-2.4626
45390235	chr19:45390235:G:T	0	-1.03783e-08	-3.03847	9.07649e-201	-1.03783e-08	-3.11623
45390365	chr19:45390365:T:C	0	-3.28956	-3.08311	3.60769e-202	-3.3492	-2.99223
45390413	chr19:45390413:A:T	0	-1.03783e-08	-2.45199	1.02021e-200	-1.03783e-08	-2.99932
45390420	chr19:45390420:T:C	0	-1.16483	-2.50575	1.80337e-200	0.669147	-3.09882
45390651	chr19:45390651:G:A	0	-1.03783e-08	-2.52365	1.00653e-200	-1.03783e-08	-3.01282
45390889	chr19:45390889:T:G	0	1.61763	-2.66275	7.56253e-201	-0.316329	-2.98238
45391360	chr19:45391360:G:A	0	-1.03783e-08	-2.34179	9.3928e-201	-1.03783e-08	-3.08197
45391510	chr19:45391510:T:C	0	-3.53842	-2.79695	2.16362e-201	-2.73759	-1.81254
45391868	chr19:45391868:T:C	0	-0.745798	-2.57812	2.08853e-200	0.692442	-2.97531
45392431	chr19:45392431:T:C	0	-1.03783e-08	-3.01381	9.66814e-201	-1.03783e-08	-3.05308
45393136	chr19:45393136:A:G	0	-1.03783e-08	-1.92316	2.37565e-200	-1.03783e-08	-2.15405
45393576	chr19:45393576:G:C	0	-2.79943	-2.83319	5.39054e-202	-2.89305	-3.04681
45394001	chr19:45394001:C:T	0	-1.03783e-08	-1.90195	1.96464e-200	-1.03783e-08	-2.34402
45394002	chr19:45394002:G:A	0	-1.03783e-08	-3.11217	1.01048e-200	-1.03783e-08	-3.0089
45394724	chr19:45394724:C:T	0	-1.03783e-08	-2.8746	1.24657e-200	-1.03783e-08	-2.79894
45395164	chr19:45395164:T:G	0	-1.03783e-08	-2.91282	1.1659e-200	-1.03783e-08	-2.86583
45396157	chr19:45396157:C:T	0	-1.03783e-08	-2.71238	2.32202e-200	-1.03783e-08	-2.17689
45396509	chr19:45396509:C:A	0	-1.03783e-08	-2.76536	9.97961e-201	-1.03783e-08	-3.02137
45397362	chr19:45397362:TTCTTTCTC:T	0	-1.03783e-08	-2.0187	2.05428e-200	-1.03783e-08	-2.2994
45397416	chr19:45397416:T:C	0	-1.03783e-08	-3.11622	1.0129e-200	-1.03783e-08	-3.00651
45397811	chr19:45397811:C:T	0	-1.03783e-08	-3.00027	1.45559e-200	-1.03783e-08	-2.64392
45397926	chr19:45397926:T:C	0	-1.03783e-08	-3.06053	9.15307e-201	-1.03783e-08	-3.10782
45397974	chr19:45397974:C:T	0	-1.03783e-08	-2.18589	1.62288e-200	-1.03783e-08	-2.53513
45398041	chr19:45398041:G:A	0	-1.03783e-08	-1.77539	2.26027e-200	-1.03783e-08	-2.20384
45399436	chr19:45399436:A:G	0	-1.03783e-08	-3.07767	1.13865e-200	-1.03783e-08	-2.88948
45399466	chr19:45399466:T:C	0	-3.30911	-2.27515e-08	6.76418e-201	-3.41027	-2.27515e-08
45399481	chr19:45399481:A:G	0	-1.03783e-08	-1.20833	2.58476e-200	-1.03783e-08	-2.0697
45399560	chr19:45399560:C:T	0	-1.08422	-2.42378	5.80854e-201	-0.617597	-2.94499
45400003	chr19:45400003:G:A	0	-1.03783e-08	-1.91552	1.00565e-200	-1.03783e-08	-3.01369
45400148	chr19:45400148:C:T	0	-3.18678	-2.65189	6.25847e-202	-2.68657	-3.10399
45400270	chr19:45400270:G:T	0	-3.21627	-2.80284	5.96457e-202	-2.75167	-3.08699
45400339	chr19:45400339:C:T	0	-1.03783e-08	-3.09889	9.39163e-201	-1.03783e-08	-3.08209
45400508	chr19:45400508:T:C	0	-3.33158	-3.09726	2.86712e-202	-3.4626	-3.1086
45401331	chr19:45401331:G:A	0	-1.03783e-08	-2.19148	6.11636e-200	-1.03783e-08	-1.20836
45401501	chr19:45401501:T:C	0	-1.91762	-1.94551	5.73046e-201	-0.472817	-3.1033
45401630	chr19:45401630:C:T	0	-2.38423	-2.9127	1.57039e-200	-0.908677	-1.65932
45401737	chr19:45401737:C:T	0	-1.03783e-08	-3.01919	9.28447e-201	-1.03783e-08	-3.09357
45401800	chr19:45401800:CA:C	0	-1.83448	-3.04662	1.89931e-201	-1.72585	-2.95457
45402414	chr19:45402414:A:G	0	-1.03783e-08	-3.03355	1.16321e-200	-1.03783e-08	-2.86814
45402757	chr19:45402757:C:G	0	-1.03783e-08	-3.11519	9.99661e-201	-1.03783e-08	-3.01967
45402942	chr19:45402942:C:T	0	-2.48016	-1.26858	4.33369e-201	-1.37633	-2.47916
45404263	chr19:45404263:T:C	0	-3.43117	-2.54833	5.92624e-202	-3.44533	-2.39978
45404264	chr19:45404264:C:A	0	-3.43599	-2.55423	5.89908e-202	-3.44113	-2.40858
45404602	chr19:45404602:C:T	0	-3.45689	-3.11019	4.46575e-202	-3.03066	-3.0974
45404702	chr19:45404702:A:G	0	-1.46962	-3.0527	3.35217e-201	-1.05204	-3.06027
45405203	chr19:45405203:A:G	0	-2.58643	-2.22125	5.1558e-201	-0.85253	-2.82926
45405510	chr19:45405510:C:G	0	-3.48678	-2.27515e-08	6.72523e-201	-3.41605	-2.27515e-08
45405792	chr19:45405792:C:T	0	-3.3357	-2.39984	6.03859e-202	-3.49277	-2.33356
45405898	chr19:45405898:T:C	0	-1.03783e-08	-2.98626	9.37383e-201	-1.03783e-08	-3.08399
45406004	chr19:45406004:C:T	0	-1.03783e-08	-2.4294	9.51369e-201	-1.03783e-08	-3.06918
45406085	chr19:45406085:A:G	0	-2.52073	-2.27515e-08	1.0094e-200	-3.00998	-2.27515e-08
45406376	chr19:45406376:G:T	0	-3.39161	-2.27515e-08	8.54078e-201	-3.17706	-2.27515e-08
45406745	chr19:45406745:G:T	0	-3.27688	-3.04202	2.83964e-202	-3.46397	-3.11686
45407414	chr19:45407414:A:G	0	-2.10277	-3.11563	1.63991e-201	-1.96986	-2.85741
45407534	chr19:45407534:C:T	0	-1.00117	-2.27515e-08	3.77191e-200	-1.69175	-2.27515e-08
45407639	chr19:45407639:A:C	0	-1.03783e-08	-2.93446	9.65076e-201	-1.03783e-08	-3.05488
45408009	chr19:45408009:A:G	0	-2.88937	-2.27515e-08	5.94113e-201	-3.54001	-2.27515e-08
45408178	chr19:45408178:G:A	0	-1.03783e-08	-2.63831	1.12179e-200	-1.03783e-08	-2.9044
45408744	chr19:45408744:A:C	0	-3.48533	-1.83556	1.38683e-201	-3.19625	-1.79864
45408812	chr19:45408812:A:G	0	-1.03783e-08	0.216837	6.83672e-200	-1.03783e-08	-1.09702
45408999	chr19:45408999:C:T	0	-1.03783e-08	-2.53265	1.20911e-200	-1.03783e-08	-2.82945
45409085	chr19:45409085:A:G	0	-3.48212	-1.88782	1.3e-201	-3.20493	-1.85463
45409148	chr19:45409148:G:A	0	-3.45791	-1.86989	1.24652e-201	-3.25119	-1.85037
45409478	chr19:45409478:C:A	0	-2.51603	-3.05674	9.28895e-202	-2.45198	-2.94369
45409492	chr19:45409492:G:A	0	-3.4293	-2.27515e-08	5.91553e-201	-3.54433	-2.27515e-08
45409590	chr19:45409590:AG:A	0	-1.03783e-08	-2.93066	9.68241e-201	-1.03783e-08	-3.0516
45409828	chr19:45409828:C:G	0	-2.44534	-2.2003	1.79349e-201	-3.25835	-1.4794
45409932	chr19:45409932:C:A	0	-1.03783e-08	-2.84814	1.10646e-200	-1.03783e-08	-2.91816
45409938	chr19:45409938:T:C	0	-1.03783e-08	-2.86519	1.09697e-200	-1.03783e-08	-2.92678
45410108	chr19:45410108:C:T	0	-1.03783e-08	-3.02397	1.24655e-200	-1.03783e-08	-2.79895
45410198	chr19:45410198:T:A	0	-1.7822	-1.83809	4.72567e-201	-2.93442	-0.83448
45410202	chr19:45410202:T:C	0	-2.44371	-2.20694	1.7552e-201	-3.25816	-1.50117
45410446	chr19:45410446:G:C	0	-3.08784	-2.27515e-08	1.41625e-200	-2.67131	-2.27515e-08
45410479	chr19:45410479:T:G	0	-1.03783e-08	-2.8567	1.20645e-200	-1.03783e-08	-2.83164
45410564	chr19:45410564:T:TG	0	-1.03783e-08	-3.11664	9.71703e-201	-1.03783e-08	-3.04803
45410673	chr19:45410673:CT:C	0	-1.03783e-08	-3.03713	9.48427e-201	-1.03783e-08	-3.07228
45410729	chr19:45410729:T:C	0	-3.46638	-3.08622	4.80452e-202	-3.09591	-2.95904
45410788	chr19:45410788:T:C	0	-3.47001	-2.95534	1.55241e-201	-1.76502	-3.11708
45411025	chr19:45411025:C:T	0	-1.03783e-08	-2.94965	1.10677e-200	-1.03783e-08	-2.91788
45411343	chr19:45411343:CT:C	0	-2.32678	-1.8272	3.11175e-201	-1.07733	-3.1094
45411525	chr19:45411525:G:A	0	-1.03783e-08	-3.0768	1.09966e-200	-1.03783e-08	-2.92433
45411780	chr19:45411780:T:C	0	-2.67476	-3.08912	7.44853e-202	-2.63679	-2.97969
45412005	chr19:45412005:C:T	0	-1.03783e-08	-3.07893	1.09606e-200	-1.03783e-08	-2.9276
45412006	chr19:45412006:A:G	0	-1.03783e-08	-3.07783	1.09719e-200	-1.03783e-08	-2.92658
45412127	chr19:45412127:G:A	0	-1.03783e-08	-1.32856	1.3274e-199	-1.03783e-08	-0.433521
45412244	chr19:45412244:C:T	0	-1.03783e-08	-2.82187	1.60941e-200	-1.03783e-08	-2.54346
45412332	chr19:45412332:T:C	0	-1.03783e-08	-2.96164	1.00557e-200	-1.03783e-08	-3.01377
45412406	chr19:45412406:G:A	0	-1.03783e-08	-1.68706	1.15872e-200	-1.03783e-08	-2.87201
45413183	chr19:45413183:T:G	0	-2.70127	-2.95019	1.1523e-201	-2.51671	-2.66344
45413671	chr19:45413671:T:C	0	-1.03783e-08	-3.07257	9.46678e-201	-1.03783e-08	-3.07412
45414326	chr19:45414326:A:C	0	-1.03783e-08	-2.86437	1.01137e-200	-1.03783e-08	-3.00803
45414426	chr19:45414426:G:A	0	-1.03783e-08	-3.01749	1.21782e-200	-1.03783e-08	-2.82227
45414997	chr19:45414997:G:A	0	-2.9414	-2.27515e-08	7.64478e-201	-3.28789	-2.27515e-08
45415130	chr19:45415130:T:C	0	-1.50152	-2.27515e-08	2.22128e-199	0.0813426	-2.27515e-08
45415278	chr19:45415278:T:G	0	-2.38902	-2.51049	9.48976e-202	-3.20367	-2.17061
45415402	chr19:45415402:T:C	0	-2.68826	-1.06644	4.31342e-201	-1.29234	-2.56784
45415461	chr19:45415461:C:T	0	-1.03783e-08	-3.00559	1.11135e-200	-1.03783e-08	-2.91375
45415503	chr19:45415503:G:A	0	-3.52803	-3.04592	5.84267e-202	-2.95883	-2.90048
45415591	chr19:45415591:A:G	0	-1.9594	-1.77963	6.04322e-201	-0.409112	-3.11386
45415645	chr19:45415645:A:AC	0	-1.03783e-08	-0.734291	4.51018e-200	-1.03783e-08	-1.51299
45416032	chr19:45416032:G:A	0	-3.54555	0.750624	6.00436e-201	-3.1421	-0.387326
45416545	chr19:45416545:G:C	0	-1.03783e-08	-3.0693	9.34542e-201	-1.03783e-08	-3.08703
45416697	chr19:45416697:G:C	0	-3.28828	-2.91475	6.75821e-202	-2.61566	-3.09808
45417006	chr19:45417006:G:A	0	-3.53285	-0.95981	1.66035e-201	-2.94863	-1.86625
45417322	chr19:45417322:G:A	0	-1.03783e-08	-3.09088	9.44431e-201	-1.03783e-08	-3.0765
45417398	chr19:45417398:G:T	0	-1.03783e-08	-2.00755	2.98161e-200	-1.03783e-08	-1.92686
45417538	chr19:45417538:C:T	0	-3.52556	-3.03513	5.19047e-202	-2.9657	-3.01198
45418539	chr19:45418539:T:G	0	-1.03783e-08	-2.44997	3.21538e-200	-1.03783e-08	-1.85138
45418545	chr19:45418545:C:T	0	-1.03783e-08	-3.11724	9.734e-201	-1.03783e-08	-3.04629
45419365	chr19:45419365:G:C	0	-1.03783e-08	-2.65997	1.14786e-200	-1.03783e-08	-2.88143
45419514	chr19:45419514:C:T	0	-2.89286	-2.27515e-08	9.81205e-201	-3.0383	-2.27515e-08
45419580	chr19:45419580:G:A	0	-1.26555	-3.03357	4.26648e-202	-3.12889	-3.04482
45419606	chr19:45419606:T:C	0	-1.03783e-08	-3.05204	9.37145e-201	-1.03783e-08	-3.08425
45419819	chr19:45419819:G:A	0	-1.03783e-08	-3.0317	9.23059e-201	-1.03783e-08	-3.09939
45420238	chr19:45420238:T:C	0	-2.77713	-2.6738	1.55144e-201	-2.84533	-2.0374
45420289	chr19:45420289:C:G	0	-1.03783e-08	-2.07779	9.25664e-201	-1.03783e-08	-3.09657
45420359	chr19:45420359:A:G	0	-1.03783e-08	-1.15187	1.03484e-199	-1.03783e-08	-0.682495
45420395	chr19:45420395:A:G	0	-2.8681	-1.36249	1.54714e-201	-1.78472	-3.10078
45420780	chr19:45420780:G:A	0	-3.15041	-2.27515e-08	1.03594e-200	-2.98402	-2.27515e-08
45421396	chr19:45421396:G:A	0	-1.03783e-08	-2.6949	1.25398e-200	-1.03783e-08	-2.79301
45421434	chr19:45421434:G:A	0	-3.54345	-2.27515e-08	5.91725e-201	-3.54404	-2.27515e-08
45421883	chr19:45421883:TC:T	0	-1.03783e-08	-3.10838	9.17064e-201	-1.03783e-08	-3.10591
45422312	chr19:45422312:A:G	0	-0.379123	-2.96057	5.48313e-202	-2.81153	-3.11129
45422764	chr19:45422764:T:A	0	-3.40345	-2.27515e-08	6.27275e-201	-3.4857	-2.27515e-08
45422865	chr19:45422865:C:T	0	-1.03783e-08	-2.1873	9.18101e-201	-1.03783e-08	-3.10478
45423517	chr19:45423517:T:C	0	-1.61268	-3.08807	3.42687e-202	-3.27918	-3.11368
45423878	chr19:45423878:G:A	0	-1.03783e-08	-2.26697	9.07855e-201	-1.03783e-08	-3.116
45423900	chr19:45423900:A:G	0	-1.03783e-08	-2.27678	9.07536e-201	-1.03783e-08	-3.11635
45424352	chr19:45424352:A:G	0	-3.18171	-2.96182	1.0032e-201	-2.7862	-2.53252
45424370	chr19:45424370:C:A	0	-0.141172	-2.92071	6.17471e-202	-2.70013	-3.10391
45424602	chr19:45424602:A:T	0	-0.28672	-2.91692	5.79313e-202	-2.76533	-3.1025
45425445	chr19:45425445:A:G	0	-2.79816	-2.92804	2.06799e-201	-2.11404	-2.4813
45425543	chr19:45425543:T:C	0	-0.220352	-2.93719	5.93517e-202	-2.73611	-3.10749
45425654	chr19:45425654:G:A	0	-1.03783e-08	-2.69043	9.12752e-201	-1.03783e-08	-3.11062
45426130	chr19:45426130:C:T	0	-0.92649	-2.27515e-08	1.1645e-200	-2.86704	-2.27515e-08
45426568	chr19:45426568:T:A	0	-3.47262	-3.02218	2.69834e-202	-3.52354	-3.10832
45426767	chr19:45426767:A:T	0	-0.431197	-2.60481	5.9756e-202	-2.84414	-2.99268
45426796	chr19:45426796:A:G	0	-0.497029	-2.61931	5.71997e-202	-2.8718	-3.00874
45426885	chr19:45426885:G:A	0	-1.03783e-08	-3.01149	9.39705e-201	-1.03783e-08	-3.08152
45427408	chr19:45427408:A:C	0	-3.05899	-3.06227	6.90052e-202	-2.80737	-2.88553
45427498	chr19:45427498:C:T	0	-0.413793	-2.6167	5.9882e-202	-2.83305	-3.00166
45427521	chr19:45427521:G:A	0	-3.21791	-1.33427	1.37322e-201	-1.95513	-3.04962
45427713	chr19:45427713:G:A	0	-1.03783e-08	-3.11386	9.61938e-201	-1.03783e-08	-3.05813
45427963	chr19:45427963:G:A	0	-3.19515	-1.26738	1.44141e-201	-1.9202	-3.03609
45428129	chr19:45428129:A:G	0	-0.539978	-1.85062	8.70472e-202	-2.91312	-2.54751
45428693	chr19:45428693:G:T	0	-2.44844	-2.27515e-08	4.71729e-200	-1.46809	-2.27515e-08
45429612	chr19:45429612:TGGACTCAG:T	0	-1.03783e-08	-3.11646	9.18981e-201	-1.03783e-08	-3.10382
45429847	chr19:45429847:T:C	0	-1.03783e-08	-1.8574	1.04356e-200	-1.03783e-08	-2.97669
45429943	chr19:45429943:C:A	0	-2.7423	-2.80737	2.86376e-201	-2.04418	-2.2256
45430174	chr19:45430174:C:T	0	-1.03783e-08	-3.03815	9.34185e-201	-1.03783e-08	-3.08741
45430633	chr19:45430633:C:T	0	-3.54062	-3.03827	3.02106e-202	-3.51047	-3.00842
45430666	chr19:45430666:A:C	0	-3.47453	-2.3005	3.98521e-202	-3.44826	-2.79365
45430818	chr19:45430818:G:A	0	-3.48362	-2.27515e-08	7.47324e-201	-3.31058	-2.27515e-08
45431078	chr19:45431078:A:G	0	-3.40204	-2.38642	3.66975e-202	-3.50823	-2.81615
45431272	chr19:45431272:T:A	0	-3.52748	-2.31379	5.25591e-202	-3.26422	-2.70092
45431495	chr19:45431495:C:T	0	-3.01479	-2.7993	1.63239e-201	-2.77545	-2.05642
45431632	chr19:45431632:A:G	0	-3.41335	-2.79555	9.14394e-202	-2.32159	-3.08982
45432123	chr19:45432123:C:T	0	-1.03783e-08	-3.1116	9.10291e-201	-1.03783e-08	-3.11332
45432873	chr19:45432873:C:T	0	-1.03783e-08	-3.11722	9.42274e-201	-1.03783e-08	-3.07879
45432936	chr19:45432936:C:T	0	-1.03783e-08	-3.11732	9.4878e-201	-1.03783e-08	-3.07191
45433434	chr19:45433434:G:A	0	-1.03783e-08	-2.98127	1.01648e-200	-1.03783e-08	-3.00298
45433527	chr19:45433527:AAAAC:A	0	-1.03783e-08	-3.10597	9.55385e-201	-1.03783e-08	-3.06497
45433560	chr19:45433560:C:T	0	-2.89432	-2.62543	6.16658e-202	-3.12737	-2.67798
45433962	chr19:45433962:G:A	0	-1.03783e-08	-3.11473	9.22617e-201	-1.03783e-08	-3.09987
45434073	chr19:45434073:G:C	0	-3.30383	-3.0811	4.15905e-202	-3.21385	-2.98536
45434292	chr19:45434292:G:C	0	-2.87133	-2.58618	6.05765e-202	-3.16584	-2.65733
45434807	chr19:45434807:C:T	0	-1.03783e-08	-2.9525	1.25962e-200	-1.03783e-08	-2.78852
45435059	chr19:45435059:A:G	0	-1.03783e-08	-2.86189	9.33586e-201	-1.03783e-08	-3.08805
45435171	chr19:45435171:C:A	0	-2.10555	-2.27515e-08	1.42746e-200	-2.66343	-2.27515e-08
45435237	chr19:45435237:A:G	0	-1.03783e-08	-3.00551	9.44321e-201	-1.03783e-08	-3.07662
45435265	chr19:45435265:T:C	0	-1.03783e-08	-0.0223927	5.27424e-200	-1.03783e-08	-1.35649
45435584	chr19:45435584:T:G	0	-1.03783e-08	-3.04853	9.12841e-201	-1.03783e-08	-3.11052
45435731	chr19:45435731:T:C	0	-1.03783e-08	-1.75508	1.1238e-200	-1.03783e-08	-2.90261
45435747	chr19:45435747:C:T	0	-1.03783e-08	-2.93876	1.03121e-200	-1.03783e-08	-2.98859
45436026	chr19:45436026:A:G	0	-2.20451	-2.27515e-08	1.28694e-200	-2.76706	-2.27515e-08
45436075	chr19:45436075:T:A	0	-1.03783e-08	-1.85065	1.09663e-200	-1.03783e-08	-2.92709
45436108	chr19:45436108:T:C	0	-1.03783e-08	-3.04645	9.12933e-201	-1.03783e-08	-3.11042
45436121	chr19:45436121:C:T	0	-1.03783e-08	-3.04952	9.12787e-201	-1.03783e-08	-3.11058
45436281	chr19:45436281:T:C	0	-3.50611	-2.27515e-08	7.6803e-201	-3.28325	-2.27515e-08
45436584	chr19:45436584:C:A	0	-1.03783e-08	-2.92328	1.3789e-200	-1.03783e-08	-2.69804
45436721	chr19:45436721:A:G	0	-1.03783e-08	-2.5049	1.10474e-200	-1.03783e-08	-2.91972
45436839	chr19:45436839:C:A	0	-1.03783e-08	-3.05058	9.12384e-201	-1.03783e-08	-3.11102
45436874	chr19:45436874:G:A	0	-1.20958	-2.27515e-08	7.76205e-201	-3.27267	-2.27515e-08
45437227	chr19:45437227:C:T	0	-2.1585	-2.27515e-08	1.28234e-200	-2.77064	-2.27515e-08
45437315	chr19:45437315:G:A	0	-1.03783e-08	-3.05297	9.11851e-201	-1.03783e-08	-3.11161
45437573	chr19:45437573:A:T	0	-1.03783e-08	-2.89968	1.53247e-200	-1.03783e-08	-2.59244
45437709	chr19:45437709:G:T	0	-1.03783e-08	-2.82705	1.33663e-200	-1.03783e-08	-2.72918
45437787	chr19:45437787:C:A	0	-1.03783e-08	-3.07227	9.56599e-201	-1.03783e-08	-3.0637
45437907	chr19:45437907:TCTGA:T	0	-1.03783e-08	-3.02489	1.27593e-200	-1.03783e-08	-2.77566
45438059	chr19:45438059:G:C	0	-1.03783e-08	-2.9041	9.75447e-201	-1.03783e-08	-3.04419
45438357	chr19:45438357:C:T	0	-1.03783e-08	-3.06948	9.09041e-201	-1.03783e-08	-3.11469
45438372	chr19:45438372:C:T	0	-1.03783e-08	-2.04032	9.60535e-201	-1.03783e-08	-3.05959
45438468	chr19:45438468:A:G	0	-1.03783e-08	-3.01762	9.28991e-201	-1.03783e-08	-3.09298
45438534	chr19:45438534:C:T	0	-1.03783e-08	-3.0832	9.06874e-201	-1.03783e-08	-3.11708
45438868	chr19:45438868:C:G	0	-3.51028	-2.96114	5.15621e-202	-3.04241	-2.94188
45439150	chr19:45439150:C:T	0	-1.03783e-08	-2.53692	1.13122e-200	-1.03783e-08	-2.89603
45439298	chr19:45439298:G:A	0	-1.03783e-08	-3.07791	9.0728e-201	-1.03783e-08	-3.11663
45439345	chr19:45439345:C:A	0	-3.04255	-2.27515e-08	7.92496e-201	-3.2519	-2.27515e-08
45440648	chr19:45440648:A:G	0	-1.03783e-08	-3.10261	9.0784e-201	-1.03783e-08	-3.11602
45441617	chr19:45441617:C:T	0	-1.03783e-08	-3.09334	9.08092e-201	-1.03783e-08	-3.11574
45441818	chr19:45441818:C:T	0	-1.03783e-08	-2.48176	1.21176e-200	-1.03783e-08	-2.82726
45441908	chr19:45441908:T:C	0	-1.03783e-08	-3.11335	9.14618e-201	-1.03783e-08	-3.10858
45441924	chr19:45441924:C:T	0	-1.03783e-08	-3.11095	9.10892e-201	-1.03783e-08	-3.11266
45442334	chr19:45442334:AAG:A	0	-3.3743	-2.89496	3.78783e-202	-3.18575	-3.10696
45442412	chr19:45442412:C:T	0	-1.03783e-08	-2.63553	2.03708e-200	-1.03783e-08	-2.30781
45443141	chr19:45443141:C:T	0	-2.9416	-2.99	7.52698e-202	-2.51655	-3.08945
45443469	chr19:45443469:C:G	0	-1.03783e-08	-1.74221	1.6764e-200	-1.03783e-08	-2.50268
45444513	chr19:45444513:G:T	0	-1.03783e-08	-3.11519	1.0499e-200	-1.03783e-08	-2.97063
45445040	chr19:45445040:G:C	0	-1.03783e-08	-1.80319	1.78173e-200	-1.03783e-08	-2.44175
45445365	chr19:45445365:A:G	0	-1.03783e-08	-3.09372	9.1637e-201	-1.03783e-08	-3.10666
45445533	chr19:45445533:T:C	0	-1.03783e-08	-3.08744	9.13073e-201	-1.03783e-08	-3.11027
45445888	chr19:45445888:T:A	0	-2.75303	-3.07924	7.02899e-201	-0.408578	-2.96329
45445892	chr19:45445892:T:A	0	-1.64713	-0.824678	2.74131e-200	-2.55627	0.545377
45445996	chr19:45445996:C:T	0	-1.03783e-08	-2.83639	1.28351e-200	-1.03783e-08	-2.76973
45446166	chr19:45446166:T:C	0	-1.03783e-08	-3.11219	9.51182e-201	-1.03783e-08	-3.06938
45446319	chr19:45446319:A:T	0	-2.62867	-2.77866	9.54879e-202	-2.25488	-3.1132
45446320	chr19:45446320:C:T	0	-2.61705	-2.77866	9.70491e-202	-2.23866	-3.1132
45446337	chr19:45446337:T:C	0	-1.03783e-08	-2.8665	1.0291e-200	-1.03783e-08	-2.99065
45446642	chr19:45446642:C:T	0	-3.45293	-2.61057	4.14509e-202	-3.21004	-2.99254
45447006	chr19:45447006:G:T	0	-2.33989	-2.27515e-08	1.2377e-200	-2.80607	-2.27515e-08
45447486	chr19:45447486:G:A	0	-3.34867	-2.27515e-08	5.98536e-201	-3.5326	-2.27515e-08
45447796	chr19:45447796:C:T	0	-1.03783e-08	-3.1083	9.15262e-201	-1.03783e-08	-3.10787
45447837	chr19:45447837:C:T	0	-3.46763	-2.27515e-08	6.26175e-201	-3.48745	-2.27515e-08
45448020	chr19:45448020:T:C	0	-2.94668	-3.00254	8.43856e-202	-2.39162	-3.10006
45448102	chr19:45448102:C:A	0	-2.06886	-2.27515e-08	1.41274e-199	-0.371208	-2.27515e-08
45448172	chr19:45448172:G:A	0	-1.03783e-08	-2.92619	1.10707e-200	-1.03783e-08	-2.91761
45448348	chr19:45448348:G:C	0	-1.03783e-08	-2.76573	1.03099e-200	-1.03783e-08	-2.98881
45448379	chr19:45448379:A:C	0	-1.03783e-08	-3.11524	9.07989e-201	-1.03783e-08	-3.11585
45449067	chr19:45449067:G:T	0	-3.53095	-1.59501	9.97304e-202	-3.43894	-1.88567
45449212	chr19:45449212:C:T	0	-1.03783e-08	-2.32235	9.15618e-201	-1.03783e-08	-3.10748
45449753	chr19:45449753:T:A	0	-1.03783e-08	-3.09151	1.03246e-200	-1.03783e-08	-2.98738
45449816	chr19:45449816:T:C	0	-3.02248	-3.01804	1.04612e-201	-2.50899	-2.76784
45449981	chr19:45449981:G:A	0	-1.03783e-08	-2.32588	2.07582e-200	-1.03783e-08	-2.28897
45451217	chr19:45451217:G:A	0	-2.40438	-1.95864	5.82751e-202	-2.77007	-3.09184
45451461	chr19:45451461:T:C	0	-1.03783e-08	-2.53251	1.51956e-200	-1.03783e-08	-2.60091
45451754	chr19:45451754:A:G	0	-1.03783e-08	-1.55761	1.14594e-200	-1.03783e-08	-2.8831
45451760	chr19:45451760:CAGTG:C	0	-1.03783e-08	-3.11414	9.98371e-201	-1.03783e-08	-3.02096
45451788	chr19:45451788:G:A	0	-2.37175	-1.56071	5.47093e-202	-2.94505	-2.98
45451835	chr19:45451835:A:G	0	-1.03783e-08	-2.86294	1.07064e-200	-1.03783e-08	-2.95107
45451943	chr19:45451943:G:T	0	-3.54322	-2.22561	5.67201e-202	-3.44391	-2.44504
45451952	chr19:45451952:G:C	0	-1.03783e-08	-0.702297	1.11593e-199	-1.03783e-08	-0.607054
45452015	chr19:45452015:A:G	0	-3.51934	-2.98681	9.4513e-202	-2.42343	-2.95491
45452103	chr19:45452103:A:G	0	-2.59493	-2.27515e-08	1.02022e-200	-2.99931	-2.27515e-08
45452126	chr19:45452126:A:G	0	-1.03783e-08	-2.53312	1.51735e-200	-1.03783e-08	-2.60236
45452414	chr19:45452414:A:G	0	-2.41735	-1.45921	7.29486e-201	-0.31206	-3.02268
45452623	chr19:45452623:T:C	0	-2.98798	-0.785674	2.76021e-201	-2.03794	-2.26866
45452667	chr19:45452667:C:T	0	-2.42969	-2.06414	5.68987e-202	-2.77981	-3.106
45452995	chr19:45452995:T:C	0	-2.58238	-2.98261	5.67687e-201	-0.470228	-3.11528
45453181	chr19:45453181:G:A	0	-3.53434	-2.89824	9.06784e-202	-2.42365	-2.99612
45453627	chr19:45453627:C:T	0	-1.03783e-08	-2.82158	1.21379e-200	-1.03783e-08	-2.82558
45453718	chr19:45453718:TGCACTCG:T	0	-1.03783e-08	-2.74291	1.76052e-200	-1.03783e-08	-2.45372
45453726	chr19:45453726:GT:G	0	-3.51117	-0.868875	1.53292e-201	-3.35464	-1.54009
45453960	chr19:45453960:G:C	0	-1.03783e-08	-1.99535	9.53285e-201	-1.03783e-08	-3.06717
45454348	chr19:45454348:C:A	0	-1.03783e-08	-2.54249	2.5959e-200	-1.03783e-08	-2.06539
45454451	chr19:45454451:G:A	0	-1.03783e-08	-2.76057	1.25677e-200	-1.03783e-08	-2.79078
45454453	chr19:45454453:G:A	0	-2.50421	-2.27515e-08	1.10825e-200	-2.91654	-2.27515e-08
45454521	chr19:45454521:G:T	0	-1.03783e-08	-2.67992	1.26086e-200	-1.03783e-08	-2.78753
45454779	chr19:45454779:T:C	0	-1.03783e-08	-1.3438	1.07639e-200	-1.03783e-08	-2.94571
45455036	chr19:45455036:A:G	0	-2.36633	-0.464319	5.72591e-200	0.448335	-1.72266
45455832	chr19:45455832:G:A	0	-3.25345	-2.27515e-08	7.40273e-201	-3.32006	-2.27515e-08
45456132	chr19:45456132:C:T	0	-3.46244	-2.27515e-08	2.41606e-200	-2.13719	-2.27515e-08
45456342	chr19:45456342:T:C	0	-2.93406	-2.27515e-08	8.17798e-201	-3.22047	-2.27515e-08
45456367	chr19:45456367:A:T	0	-3.53863	-2.27515e-08	8.91396e-201	-3.13429	-2.27515e-08
45456370	chr19:45456370:A:G	0	-2.86039	-2.27515e-08	8.28932e-201	-3.20695	-2.27515e-08
45456501	chr19:45456501:G:T	0	-1.03783e-08	-2.86249	9.5981e-201	-1.03783e-08	-3.06035
45457645	chr19:45457645:C:CCG	0	-1.03783e-08	-2.00088	5.50664e-200	-1.03783e-08	-1.31337
45458093	chr19:45458093:GC:G	0	-3.02915	-2.27515e-08	7.32889e-201	-3.33009	-2.27515e-08
45458231	chr19:45458231:G:A	0	-1.03783e-08	-3.09488	1.02389e-200	-1.03783e-08	-2.99571
45458317	chr19:45458317:A:G	0	-2.89253	-2.27515e-08	7.58891e-201	-3.29523	-2.27515e-08
45458487	chr19:45458487:G:A	0	-3.53934	-3.03403	3.35653e-202	-3.52632	-2.88728
45458948	chr19:45458948:G:A	0	-1.03783e-08	0.152502	8.30847e-200	-1.03783e-08	-0.902052
45458965	chr19:45458965:C:T	0	-3.10457	-2.27515e-08	7.50411e-201	-3.30646	-2.27515e-08
45459045	chr19:45459045:G:GTC	0	-3.51952	-3.08306	2.70606e-202	-3.51219	-3.11682
45459422	chr19:45459422:C:T	0	-1.03783e-08	-1.90007	3.22343e-200	-1.03783e-08	-1.84888
45459541	chr19:45459541:A:G	0	-3.27411	-2.96659	8.11028e-202	-2.41403	-3.11734
45459592	chr19:45459592:AAG:A	0	-3.11339	-2.27515e-08	7.66576e-201	-3.28515	-2.27515e-08
45459598	chr19:45459598:G:A	0	-3.00046	-2.64515	4.85663e-202	-3.3058	-2.73835
45459612	chr19:45459612:G:A	0	-3.09444	-2.27515e-08	1.31703e-200	-2.74395	-2.27515e-08
45460328	chr19:45460328:A:G	0	-2.74553	-2.9844	6.11231e-202	-3.05983	-2.75436
45460669	chr19:45460669:A:G	0	-2.72559	-3.03234	5.92373e-202	-3.03957	-2.80596
45460843	chr19:45460843:G:A	0	-1.03783e-08	-2.9106	9.80473e-201	-1.03783e-08	-3.03905
45460916	chr19:45460916:G:C	0	-3.12338	-2.27515e-08	6.86655e-201	-3.39525	-2.27515e-08
45461178	chr19:45461178:C:CTCTG	0	-3.43562	-2.27515e-08	6.28926e-201	-3.48307	-2.27515e-08
45461414	chr19:45461414:A:G	0	-1.03783e-08	-3.09148	1.01664e-200	-1.03783e-08	-3.00283
45461559	chr19:45461559:T:A	0	-1.03783e-08	-2.26809	3.94037e-200	-1.03783e-08	-1.64805
45461584	chr19:45461584:A:G	0	-1.03783e-08	0.0653613	7.10012e-200	-1.03783e-08	-1.05922
45462350	chr19:45462350:T:C	0	-1.03783e-08	-1.62228	1.42065e-200	-1.03783e-08	-2.66821
45462383	chr19:45462383:C:T	0	-0.0332025	-2.99621	1.78536e-201	-1.95036	-2.79193
45462799	chr19:45462799:G:A	0	-3.19959	-2.00933	5.10298e-202	-3.46057	-2.5341
45462916	chr19:45462916:C:A	0	-3.40402	-2.6433	5.25859e-202	-3.36957	-2.59507
45463014	chr19:45463014:T:A	0	-1.03783e-08	-2.79955	1.06278e-200	-1.03783e-08	-2.95844
45463093	chr19:45463093:A:C	0	-3.48416	-2.47781	4.1724e-202	-3.14762	-3.04839
45463213	chr19:45463213:G:A	0	-1.03783e-08	-2.80658	1.20239e-200	-1.03783e-08	-2.83501
45463391	chr19:45463391:A:G	0	-3.46427	-2.24698	5.78813e-202	-2.98408	-2.88461
45463478	chr19:45463478:C:T	0	-3.52174	-2.79225	4.02517e-202	-3.53339	-2.69855
45463935	chr19:45463935:A:C	0	-1.03783e-08	-3.10243	9.10057e-201	-1.03783e-08	-3.11358
45464032	chr19:45464032:A:G	0	-3.3834	-2.914	4.81364e-202	-2.93822	-3.11482
45464111	chr19:45464111:G:C	0	-2.01227	-1.42162	5.59755e-202	-3.40081	-2.50136
45464372	chr19:45464372:T:C	0	-2.99654	-2.27515e-08	7.69752e-201	-3.28102	-2.27515e-08
45464400	chr19:45464400:C:T	0	-1.03783e-08	-2.28071	3.676e-200	-1.03783e-08	-1.7175
45464482	chr19:45464482:G:T	0	-1.03783e-08	-3.10127	1.08435e-200	-1.03783e-08	-2.93835
45464811	chr19:45464811:G:C	0	-3.00212	-2.27515e-08	7.66794e-201	-3.28487	-2.27515e-08
45465204	chr19:45465204:G:A	0	-3.43266	-2.27515e-08	6.49447e-201	-3.45096	-2.27515e-08
45465349	chr19:45465349:T:C	0	-3.46129	-3.11207	6.47709e-202	-3.09432	-2.6619
45465733	chr19:45465733:G:A	0	-1.03783e-08	-1.71691	7.8802e-200	-1.03783e-08	-0.954975
45465832	chr19:45465832:C:T	0	-3.09912	-2.90421	4.74717e-202	-3.294	-2.77295
45465853	chr19:45465853:A:G	0	-3.43	-2.7517	3.33981e-202	-3.45737	-2.96121
45465937	chr19:45465937:A:G	0	-1.03783e-08	-3.09673	9.14184e-201	-1.03783e-08	-3.10905
45466152	chr19:45466152:T:A	0	-1.03783e-08	-2.45202	9.56828e-201	-1.03783e-08	-3.06346
45466332	chr19:45466332:G:A	0	-1.03783e-08	-2.82975	1.61327e-200	-1.03783e-08	-2.54106
45466396	chr19:45466396:A:T	0	-3.31034	-2.27515e-08	1.06088e-200	-2.96023	-2.27515e-08
45466454	chr19:45466454:G:A	0	-3.03303	-2.27515e-08	7.47142e-201	-3.31083	-2.27515e-08
45467215	chr19:45467215:G:C	0	-3.53456	-2.93268	2.76162e-202	-3.5242	-3.08448
45467814	chr19:45467814:C:T	0	-1.03783e-08	-2.74801	1.70357e-200	-1.03783e-08	-2.4866
45467837	chr19:45467837:G:A	0	-3.54359	-3.11725	6.70108e-202	-2.75552	-2.96671
45468683	chr19:45468683:G:A	0	-1.03783e-08	-3.08222	1.06574e-200	-1.03783e-08	-2.95566
45468703	chr19:45468703:C:G	0	-3.32209	-2.8922	3.17662e-202	-3.50553	-2.96315
45468781	chr19:45468781:A:C	0	-3.44944	-2.75718	4.43194e-202	-3.01836	-3.1173
45469033	chr19:45469033:G:C	0	-3.47928	-2.73955	3.15726e-202	-3.46466	-3.01013
45469150	chr19:45469150:C:G	0	-3.5437	-3.04483	5.86469e-202	-2.74064	-3.11491
45469603	chr19:45469603:A:G	0	-3.37966	-2.8821	4.69766e-202	-2.96798	-3.10946
45469623	chr19:45469623:A:C	0	-3.47099	-2.8029	4.22958e-202	-3.06808	-3.11431
45469740	chr19:45469740:C:T	0	-1.03783e-08	-3.09464	9.40996e-201	-1.03783e-08	-3.08014
45469798	chr19:45469798:T:C	0	-3.5451	-3.09208	5.65404e-202	-2.78678	-3.10535
45469908	chr19:45469908:G:C	0	-3.54356	-3.10304	6.20088e-202	-2.75298	-3.04683
45470369	chr19:45470369:AC:A	0	-2.37749	-2.27515e-08	7.27486e-201	-3.33749	-2.27515e-08
45470490	chr19:45470490:T:C	0	-1.03783e-08	-1.77812	9.60265e-200	-1.03783e-08	-0.757289
45471174	chr19:45471174:C:T	0	-1.03783e-08	-3.08025	1.038e-200	-1.03783e-08	-2.98204
45471335	chr19:45471335:T:C	0	-3.46601	-2.75688	4.31145e-202	-3.04587	-3.11735
45471389	chr19:45471389:TG:T	0	-1.03783e-08	-2.95203	1.27085e-200	-1.03783e-08	-2.77964
45471410	chr19:45471410:C:T	0	-3.45653	-2.74371	4.40472e-202	-3.02475	-3.11708
45471440	chr19:45471440:G:C	0	-3.45632	-3.0277	3.2048e-202	-3.35035	-3.1095
45471551	chr19:45471551:A:G	0	-3.47549	-2.22236	5.51749e-202	-2.9754	-2.94117
45471674	chr19:45471674:C:T	0	-3.22402	-2.83087	2.62883e-202	-3.54125	-3.11671
45472024	chr19:45472024:G:A	0	-3.43687	-3.04349	3.3466e-202	-3.321	-3.09556
45472224	chr19:45472224:C:A	0	-1.48805	-2.27515e-08	9.78133e-200	-0.738852	-2.27515e-08
45473378	chr19:45473378:T:G	0	-1.03783e-08	-1.03962	1.84223e-200	-1.03783e-08	-2.40835
45473460	chr19:45473460:T:C	0	-3.2769	-3.11485	6.14979e-202	-2.7028	-3.10528
45473500	chr19:45473500:T:C	0	-3.54488	-2.90502	2.78593e-202	-3.53778	-3.06213
45473501	chr19:45473501:A:T	0	-1.03783e-08	-3.0814	1.03654e-200	-1.03783e-08	-2.98344
45473813	chr19:45473813:A:T	0	-3.10587	-2.27515e-08	7.12091e-201	-3.35888	-2.27515e-08
45473906	chr19:45473906:A:G	0	-1.03783e-08	-2.46915	4.42735e-200	-1.03783e-08	-1.53153
45474214	chr19:45474214:G:C	0	-3.54536	-2.9637	2.70242e-202	-3.54319	-3.08716
45475117	chr19:45475117:A:G	0	-2.82271	-2.77133	3.18609e-202	-3.38169	-3.08401
45475344	chr19:45475344:A:C	0	-3.54178	-3.00263	2.66646e-202	-3.54479	-3.09895
45475351	chr19:45475351:C:T	0	-3.54556	-3.02054	2.63639e-202	-3.54384	-3.11125
45475432	chr19:45475432:T:G	0	-2.99597	-2.19377	3.57309e-202	-3.44015	-2.91092
45475436	chr19:45475436:T:C	0	-3.11076	-3.03613	5.07431e-202	-2.94467	-3.05563
45475502	chr19:45475502:C:T	0	-1.03783e-08	-1.88067	2.09109e-200	-1.03783e-08	-2.28164
45475651	chr19:45475651:G:A	0	-3.4828	-2.27515e-08	6.28355e-201	-3.48398	-2.27515e-08
45475779	chr19:45475779:G:C	0	-2.94746	-2.33861	5.31242e-202	-2.85317	-3.10128
45475901	chr19:45475901:G:A	0	-3.42256	-1.96894	8.54889e-202	-3.42628	-2.05242
45475918	chr19:45475918:G:A	0	-3.54521	-2.27515e-08	6.15706e-201	-3.50431	-2.27515e-08
45476158	chr19:45476158:G:C	0	-1.03783e-08	-2.3642	1.04528e-200	-1.03783e-08	-2.97504
45476177	chr19:45476177:T:C	0	-2.88616	-3.05561	6.5121e-202	-2.74759	-3.00325
45476462	chr19:45476462:A:G	0	-2.78413	-3.11524	4.99271e-202	-3.08107	-2.93545
45476631	chr19:45476631:T:C	0	-1.03783e-08	-2.94466	9.43537e-201	-1.03783e-08	-3.07745
45476997	chr19:45476997:A:C	0	-3.43464	-2.53566	4.38435e-202	-3.46244	-2.68402
45477318	chr19:45477318:G:T	0	-3.44448	-2.83361	2.87894e-202	-3.45023	-3.11684
45477333	chr19:45477333:A:T	0	-1.03783e-08	-0.702722	2.57842e-200	-1.03783e-08	-2.07215
45477681	chr19:45477681:A:G	0	-1.03783e-08	-2.04574	1.8054e-200	-1.03783e-08	-2.42855
45477847	chr19:45477847:C:T	0	-3.54557	-3.11709	6.46335e-202	-2.69534	-3.06301
45478197	chr19:45478197:T:C	0	-2.49992	-2.35697	3.5288e-202	-3.47448	-2.88906
45478404	chr19:45478404:C:T	0	-3.48673	-2.27515e-08	5.92879e-201	-3.54209	-2.27515e-08
45478506	chr19:45478506:C:A	0	-1.03783e-08	-2.22217	1.57013e-200	-1.03783e-08	-2.56817
45479115	chr19:45479115:T:G	0	-3.54542	-3.02473	8.68297e-202	-2.71268	-2.75045
45479182	chr19:45479182:G:C	0	-3.54546	-2.85714	3.90815e-202	-3.40446	-2.85698
45479522	chr19:45479522:T:G	0	-3.5454	-2.89496	3.77367e-202	-3.40357	-2.89288
45480041	chr19:45480041:T:G	0	-3.17066	-3.07928	2.80871e-202	-3.50008	-3.0917
45480067	chr19:45480067:A:G	0	-1.03783e-08	-2.69658	2.0991e-200	-1.03783e-08	-2.27782
45480269	chr19:45480269:C:T	0	-3.17529	-3.0914	2.76896e-202	-3.50214	-3.10388
45480803	chr19:45480803:G:A	0	-1.03783e-08	-3.11507	1.10346e-200	-1.03783e-08	-2.92088
45480837	chr19:45480837:T:C	0	0.961936	-2.27515e-08	3.64519e-200	-1.72592	-2.27515e-08
45481309	chr19:45481309:A:G	0	-2.52925	-2.95669	4.969e-202	-2.90394	-3.11734
45481406	chr19:45481406:G:A	0	-2.9054	-3.08107	4.49198e-202	-3.20401	-2.9182
45481464	chr19:45481464:C:T	0	-3.54523	-2.946	3.41595e-202	-3.38832	-3.00772
45481612	chr19:45481612:T:C	0	-2.96051	-2.69081	6.08517e-202	-3.45384	-2.3648
45482093	chr19:45482093:T:C	0	-3.54554	-3.10827	7.1007e-202	-2.69058	-2.97373
45482266	chr19:45482266:G:A	0	-1.03783e-08	-1.74155	1.38396e-200	-1.03783e-08	-2.69438
45482274	chr19:45482274:A:G	0	-3.2072	-3.0474	2.82997e-202	-3.51428	-3.06995
45482287	chr19:45482287:C:T	0	-1.03783e-08	-1.03514	3.00882e-200	-1.03783e-08	-1.91778
45482346	chr19:45482346:A:G	0	-2.65275	-3.03811	4.61778e-202	-2.99678	-3.0978
45482543	chr19:45482543:G:A	0	-3.03255	-3.04753	1.59178e-201	-1.94802	-2.90904
45482636	chr19:45482636:G:A	0	-1.03783e-08	-2.73741	9.89618e-201	-1.03783e-08	-3.02976
45482837	chr19:45482837:T:G	0	-3.03586	-2.27515e-08	9.01189e-201	-3.12337	-2.27515e-08
45483225	chr19:45483225:A:G	0	-3.411	-3.03537	3.10385e-202	-3.40731	-3.08455
45483632	chr19:45483632:A:G	0	-2.64916	-3.04481	4.64558e-202	-2.99352	-3.09506
45484177	chr19:45484177:C:G	0	-1.03783e-08	-3.03146	9.36311e-201	-1.03783e-08	-3.08514
45485753	chr19:45485753:G:A	0	-1.03783e-08	-2.85297	1.28558e-200	-1.03783e-08	-2.76812
45486215	chr19:45486215:G:T	0	-3.14963	-3.05504	2.91835e-202	-3.47059	-3.08289
45486857	chr19:45486857:C:T	0	-1.03783e-08	-2.59797	1.55728e-200	-1.03783e-08	-2.57639
45486975	chr19:45486975:T:TCC	0	-3.37336	-3.08521	2.8332e-202	-3.47325	-3.10984
45487480	chr19:45487480:C:T	0	-1.03783e-08	-2.22538	1.04642e-200	-1.03783e-08	-2.97395
45487902	chr19:45487902:C:T	0	-1.03783e-08	-2.86994	1.72292e-200	-1.03783e-08	-2.47531
45488817	chr19:45488817:A:G	0	-3.41232	-2.27515e-08	2.53837e-200	-2.0878	-2.27515e-08
45489136	chr19:45489136:G:GGGGTCA	0	-1.03783e-08	-2.21108	1.14426e-200	-1.03783e-08	-2.88457
45489172	chr19:45489172:T:G	0	-1.03783e-08	-2.46294	1.44504e-200	-1.03783e-08	-2.65119
45489286	chr19:45489286:G:A	0	1.92246	-3.08974	6.05731e-202	-2.71842	-3.10481
45489738	chr19:45489738:G:A	0	1.89981	-2.0703	1.11303e-201	-2.76405	-2.45078
45489873	chr19:45489873:A:G	0	-3.51817	-2.88045	3.55807e-202	-3.43932	-2.91596
45489928	chr19:45489928:C:T	0	2.12929	-3.09826	6.45717e-202	-2.65021	-3.1091
45490253	chr19:45490253:G:A	0	-3.18716	-2.27515e-08	6.35591e-201	-3.47253	-2.27515e-08
45490290	chr19:45490290:G:A	0	2.00906	-3.0897	6.27026e-202	-2.69162	-3.09706
45490310	chr19:45490310:A:C	0	-3.44744	-2.89381	3.75199e-202	-3.42025	-2.88197
45490737	chr19:45490737:C:T	0	-3.39755	-2.27515e-08	1.09224e-200	-2.9311	-2.27515e-08
45491207	chr19:45491207:A:T	0	-1.03783e-08	-2.89902	9.82387e-201	-1.03783e-08	-3.0371
45491301	chr19:45491301:A:T	0	1.89937	-3.05939	6.04434e-202	-2.73777	-3.0876
45491453	chr19:45491453:C:T	0	-3.2974	-2.27515e-08	6.12063e-201	-3.51025	-2.27515e-08
45491512	chr19:45491512:T:C	0	1.81281	-3.08317	5.70479e-202	-2.77902	-3.10417
45491856	chr19:45491856:TG:T	0	1.88862	-3.08497	5.88339e-202	-2.7441	-3.10826
45492314	chr19:45492314:G:A	0	-2.34073	-3.09483	3.46331e-202	-3.35367	-3.0286
45492458	chr19:45492458:T:C	0	1.92446	-3.07549	6.15836e-202	-2.70818	-3.09851
45492798	chr19:45492798:G:A	0	-3.39496	-3.077	3.94323e-202	-3.28076	-2.97174
45492929	chr19:45492929:G:A	0	-2.99415	-2.27515e-08	8.11993e-201	-3.22759	-2.27515e-08
45493042	chr19:45493042:T:G	0	-2.45987	-3.11108	3.11223e-202	-3.41696	-3.0722
45494003	chr19:45494003:T:A	0	-3.53817	-2.78677	4.31618e-202	-3.49494	-2.66719
45494089	chr19:45494089:T:C	0	-3.44399	-3.03383	3.09788e-201	-2.11794	-2.07325
45494188	chr19:45494188:G:T	0	-1.03783e-08	-3.09705	1.02757e-200	-1.03783e-08	-2.99213
45495088	chr19:45495088:C:A	0	-2.40926	-3.1083	3.36147e-202	-3.40147	-3.01065
45495123	chr19:45495123:T:C	0	-2.44601	-2.27515e-08	6.67327e-201	-3.4238	-2.27515e-08
45496302	chr19:45496302:C:T	0	-1.03783e-08	-3.08407	9.08344e-201	-1.03783e-08	-3.11546
45496345	chr19:45496345:T:C	0	-1.03783e-08	-1.4871	2.72121e-200	-1.03783e-08	-2.01825
45496350	chr19:45496350:G:C	0	-1.03783e-08	-1.87091	4.04771e-200	-1.03783e-08	-1.62118
45496565	chr19:45496565:C:G	0	-3.18556	-2.27515e-08	1.57136e-200	-2.56739	-2.27515e-08
45497146	chr19:45497146:C:T	0	-1.03783e-08	-3.11493	9.40754e-201	-1.03783e-08	-3.0804
45497643	chr19:45497643:G:C	0	-3.23848	-3.03563	3.28589e-202	-3.38104	-3.05382
45497835	chr19:45497835:T:C	0	-2.43865	-3.06872	3.04828e-202	-3.43309	-3.07683
45499195	chr19:45499195:T:G	0	-1.03783e-08	-2.91812	9.07352e-201	-1.03783e-08	-3.11655
45499421	chr19:45499421:G:A	0	-1.03783e-08	-3.1157	9.07499e-201	-1.03783e-08	-3.11639
45499508	chr19:45499508:G:T	0	-2.58347	-2.96909	4.51884e-202	-3.45736	-2.65888
45499528	chr19:45499528:G:A	0	-1.03783e-08	-3.0766	1.10936e-200	-1.03783e-08	-2.91554
45499682	chr19:45499682:G:A	0	-1.03783e-08	-2.75179	1.04617e-200	-1.03783e-08	-2.97419
45499808	chr19:45499808:T:G	0	-3.39819	-3.02865	2.54473e-201	-1.97077	-2.41712
45499810	chr19:45499810:A:G	0	0.477764	-2.99612	3.67456e-201	-1.21422	-2.80626
45500230	chr19:45500230:G:A	0	-1.03783e-08	-2.91574	9.07244e-201	-1.03783e-08	-3.11667
45500288	chr19:45500288:T:C	0	1.48745	-2.95494	5.71693e-202	-2.85918	-3.02188
45500343	chr19:45500343:C:T	0	-2.59826	-2.88241	4.92479e-202	-3.4593	-2.57092
45500748	chr19:45500748:G:A	0	1.72325	-2.14097	1.00535e-201	-2.79334	-2.52324
45501147	chr19:45501147:GC:G	0	-1.03783e-08	-2.72961	1.2435e-200	-1.03783e-08	-2.8014
45501152	chr19:45501152:A:G	0	-1.03783e-08	-2.73152	1.24122e-200	-1.03783e-08	-2.80323
45501262	chr19:45501262:G:A	0	-1.03783e-08	-1.75193	4.51514e-200	-1.03783e-08	-1.51189
45502113	chr19:45502113:C:T	0	-3.39293	-2.27515e-08	1.0731e-200	-2.94878	-2.27515e-08
45502566	chr19:45502566:T:G	0	2.4014	-3.0614	7.53991e-202	-2.5015	-3.10279
45502858	chr19:45502858:G:A	0	-2.00657	-3.11707	3.9415e-202	-3.24758	-3.00536
45502954	chr19:45502954:G:A	0	-2.64319	-2.70853	1.0702e-201	-2.52283	-2.73123
45502956	chr19:45502956:A:G	0	-3.01282	-2.31506	3.95421e-202	-3.40975	-2.83996
45503197	chr19:45503197:T:C	0	-1.03783e-08	-3.11167	9.14989e-201	-1.03783e-08	-3.10817
45503878	chr19:45503878:C:T	0	-1.03783e-08	-2.38663	1.76208e-200	-1.03783e-08	-2.45284
45504076	chr19:45504076:C:A	0	-3.5201	-3.05796	3.07446e-202	-3.44554	-3.05582
45504153	chr19:45504153:A:G	0	-1.03783e-08	-2.32915	1.80351e-200	-1.03783e-08	-2.42959
45504693	chr19:45504693:C:T	0	-1.03783e-08	-3.09524	9.23926e-201	-1.03783e-08	-3.09845
45505007	chr19:45505007:C:T	0	-2.87765	-2.15247	1.02342e-201	-3.07871	-2.22005
45505168	chr19:45505168:G:C	0	-3.52121	-2.27515e-08	5.99982e-201	-3.53018	-2.27515e-08
45505545	chr19:45505545:G:A	0	-1.03783e-08	-2.42952	1.62076e-200	-1.03783e-08	-2.53644
45505980	chr19:45505980:CT:C	0	-3.44671	-3.06225	2.72544e-202	-3.51041	-3.11146
45506355	chr19:45506355:A:G	0	-1.03783e-08	-2.39554	1.24685e-200	-1.03783e-08	-2.79871
45506375	chr19:45506375:ATTG:A	0	-1.03783e-08	-2.95535	9.4039e-201	-1.03783e-08	-3.08079
45506589	chr19:45506589:G:A	0	-1.03783e-08	-2.98312	1.1065e-200	-1.03783e-08	-2.91813
45507236	chr19:45507236:A:G	0	-1.03783e-08	-2.62648	1.09448e-200	-1.03783e-08	-2.92905
45507617	chr19:45507617:G:T	0	-1.03783e-08	-3.11062	9.45591e-201	-1.03783e-08	-3.07527
45507973	chr19:45507973:G:A	0	1.67575	-2.27515e-08	5.45484e-200	-1.32283	-2.27515e-08
45508080	chr19:45508080:C:T	0	-1.03783e-08	-2.47344	1.16502e-200	-1.03783e-08	-2.86659
45508351	chr19:45508351:G:C	0	-1.03783e-08	-2.89601	1.02107e-200	-1.03783e-08	-2.99847
45508541	chr19:45508541:A:G	0	-3.44754	-2.27515e-08	6.57496e-201	-3.43864	-2.27515e-08
45508569	chr19:45508569:AG:A	0	-2.80562	-2.99013	4.82961e-202	-2.9895	-3.06023
45508662	chr19:45508662:C:T	0	-1.03783e-08	-3.07299	9.22213e-201	-1.03783e-08	-3.10031
45508702	chr19:45508702:C:T	0	-1.03783e-08	-3.09985	1.03309e-200	-1.03783e-08	-2.98678
45509201	chr19:45509201:G:T	0	-3.3123	-2.27515e-08	9.43244e-201	-3.07776	-2.27515e-08
45509649	chr19:45509649:C:T	0	-1.03783e-08	-2.75705	9.33549e-201	-1.03783e-08	-3.08809
45509757	chr19:45509757:A:G	0	-3.213	-3.0182	3.00778e-202	-3.42297	-3.10032
45509768	chr19:45509768:C:T	0	-1.03783e-08	-3.11048	9.84489e-201	-1.03783e-08	-3.03496
45510136	chr19:45510136:T:G	0	-3.23638	-2.27515e-08	1.45451e-200	-2.64466	-2.27515e-08
45510248	chr19:45510248:G:A	0	-2.89902	-2.71696	4.14565e-202	-3.26892	-2.93352
45510425	chr19:45510425:C:T	0	-3.54552	-2.27515e-08	2.23555e-200	-2.21484	-2.27515e-08
45510531	chr19:45510531:T:A	0	-1.03783e-08	-2.83524	9.30466e-201	-1.03783e-08	-3.0914
45510551	chr19:45510551:C:T	0	-1.03783e-08	-0.748414	2.76486e-200	-1.03783e-08	-2.00234
45511430	chr19:45511430:CTG:C	0	-0.592432	-2.47094	7.73068e-202	-2.69869	-2.88061
45511647	chr19:45511647:C:T	0	-2.27184	-2.72496	1.04585e-201	-3.29664	-1.98044
45511714	chr19:45511714:G:A	0	-3.40379	-2.27515e-08	2.12838e-200	-2.26397	-2.27515e-08
45512288	chr19:45512288:CCTCA:C	0	-0.339828	-2.36155	9.82149e-202	-2.70196	-2.63797
45512395	chr19:45512395:TCTC:T	0	-1.03783e-08	-1.58834	1.16366e-200	-1.03783e-08	-2.86776
45512580	chr19:45512580:G:A	0	-3.41886	-3.02081	4.15137e-202	-3.49746	-2.7036
45512856	chr19:45512856:C:A	0	-3.06615	-2.27515e-08	7.05254e-201	-3.36852	-2.27515e-08
45513023	chr19:45513023:C:T	0	-1.03783e-08	-2.86223	1.00118e-200	-1.03783e-08	-3.01815
45513222	chr19:45513222:A:T	0	0.335642	-2.34354	1.23117e-201	-2.31343	-2.80052
45513313	chr19:45513313:A:T	0	-3.18259	-2.81077	2.99075e-202	-3.4218	-3.10717
45514196	chr19:45514196:G:A	0	-2.74838	-2.27515e-08	1.34895e-200	-2.72	-2.27515e-08
45514345	chr19:45514345:CAAG:C	0	-1.03783e-08	-2.6744	9.27263e-201	-1.03783e-08	-3.09485
45514473	chr19:45514473:G:A	0	0.414789	-2.24923	1.34186e-201	-2.28307	-2.74479
45514537	chr19:45514537:C:G	0	-3.43834	-2.9586	4.75458e-202	-3.14354	-2.92185
45515288	chr19:45515288:G:T	0	-1.03783e-08	-2.86223	1.00118e-200	-1.03783e-08	-3.01815
45515566	chr19:45515566:T:G	0	-1.03783e-08	-2.28633	1.60433e-200	-1.03783e-08	-2.54662
45515612	chr19:45515612:C:CCAGGA	0	-1.03783e-08	-2.55274	9.54118e-201	-1.03783e-08	-3.0663
45515882	chr19:45515882:C:T	0	0.0425511	-2.07705	1.33566e-201	-2.39456	-2.63793
45516116	chr19:45516116:G:A	0	-1.03783e-08	-3.10461	9.73087e-201	-1.03783e-08	-3.04661
45516117	chr19:45516117:T:C	0	-2.15224	-2.85865	1.25905e-201	-3.13878	-1.95277
45516158	chr19:45516158:A:T	0	-3.22254	-2.91565	3.03309e-202	-3.42543	-3.08949
45516222	chr19:45516222:G:A	0	-3.1347	-1.33788	5.72297e-202	-3.45195	-2.42807
45516454	chr19:45516454:C:T	0	3.4419	-2.73526	9.22755e-202	-2.75498	-2.64733
45516527	chr19:45516527:C:G	0	-1.03783e-08	-2.44932	1.4625e-200	-1.03783e-08	-2.63918
45517632	chr19:45517632:C:T	0	-2.52963	-2.27515e-08	1.54401e-200	-2.58495	-2.27515e-08
45518061	chr19:45518061:G:A	0	-1.03783e-08	-3.10782	9.07142e-201	-1.03783e-08	-3.11678
45518256	chr19:45518256:C:T	0	-3.51422	-3.02954	2.69741e-202	-3.54521	-3.08699
45518423	chr19:45518423:G:A	0	-1.03783e-08	-2.53435	1.24992e-200	-1.03783e-08	-2.79625
45518648	chr19:45518648:C:T	0	-2.62238	-2.27515e-08	2.49003e-200	-2.10703	-2.27515e-08
45518720	chr19:45518720:A:C	0	-0.756074	-1.88813	2.273e-201	-2.64576	-1.85505
45519256	chr19:45519256:C:T	0	-1.03783e-08	-2.46924	1.65678e-200	-1.03783e-08	-2.51445
45519740	chr19:45519740:C:CGTGTGAG	0	-1.03783e-08	-2.94563	9.76174e-201	-1.03783e-08	-3.04344
45519908	chr19:45519908:T:C	0	-1.03783e-08	-2.9663	9.73199e-201	-1.03783e-08	-3.04649
45520122	chr19:45520122:G:A	0	-1.03783e-08	-3.04196	9.17889e-201	-1.03783e-08	-3.10501
45520192	chr19:45520192:C:T	0	-0.0201549	-2.27515e-08	2.20834e-200	-2.22709	-2.27515e-08
45520293	chr19:45520293:A:G	0	-1.03783e-08	-3.11408	9.75673e-201	-1.03783e-08	-3.04396
45520494	chr19:45520494:A:G	0	-1.03783e-08	-3.02588	9.28142e-201	-1.03783e-08	-3.0939
45521476	chr19:45521476:C:G	0	-1.03783e-08	-2.9711	9.99734e-201	-1.03783e-08	-3.01959
45521655	chr19:45521655:G:A	0	-3.10797	-2.27515e-08	6.32891e-201	-3.47679	-2.27515e-08
45521816	chr19:45521816:G:C	0	-1.03783e-08	-3.09657	1.21706e-200	-1.03783e-08	-2.82289
45522000	chr19:45522000:T:C	0	-1.03783e-08	-2.49039	1.66079e-200	-1.03783e-08	-2.51203
45522130	chr19:45522130:G:A	0	-3.52977	-2.93498	2.94098e-202	-3.53821	-3.00755
45523426	chr19:45523426:C:T	0	-3.33287	-2.22081	7.12867e-202	-3.35811	-2.30226
45523712	chr19:45523712:T:A	0	-3.22978	-2.03511	3.94028e-202	-3.45535	-2.7979
45524394	chr19:45524394:T:A	0	-1.03783e-08	-3.03936	9.19424e-201	-1.03783e-08	-3.10334
45525291	chr19:45525291:C:T	0	-1.03783e-08	-2.46296	2.49372e-200	-1.03783e-08	-2.10555
45525330	chr19:45525330:G:A	0	-1.03783e-08	-3.06761	9.10918e-201	-1.03783e-08	-3.11263
45525595	chr19:45525595:G:A	0	-3.19929	-2.06777	5.14478e-202	-3.47113	-2.51539
45525676	chr19:45525676:T:C	0	-3.54148	-2.56246	4.40657e-202	-3.21034	-2.93106
45525929	chr19:45525929:T:C	0	1.72454	-2.47549	9.20506e-202	-2.98234	-2.4224
45526552	chr19:45526552:AG:A	0	-1.03783e-08	-3.00888	9.2738e-201	-1.03783e-08	-3.09472
45526723	chr19:45526723:T:C	0	-2.95809	-2.84323	2.97715e-202	-3.43641	-3.09712
45526896	chr19:45526896:G:A	0	-2.96432	-2.87373	2.99909e-202	-3.43711	-3.08908
45527153	chr19:45527153:A:G	0	-3.17958	-2.3786	3.43587e-202	-3.40229	-2.98794
45527434	chr19:45527434:A:G	0	-3.11926	-2.92019	2.98209e-202	-3.50097	-3.0309
45528348	chr19:45528348:T:C	0	-1.88324	-2.27515e-08	3.25287e-200	-1.83979	-2.27515e-08
45528866	chr19:45528866:T:C	0	1.22648	-2.48685	7.58187e-202	-3.14839	-2.45035
45529800	chr19:45529800:A:G	0	-2.97371	-2.96842	3.17768e-202	-3.43506	-3.03328
45529935	chr19:45529935:C:G	0	-1.03783e-08	-3.11733	1.33304e-200	-1.03783e-08	-2.73187
45530124	chr19:45530124:T:C	0	-3.00592	-2.89827	3.08505e-202	-3.43661	-3.06132
45530229	chr19:45530229:C:T	0	-2.40712	-3.01412	2.70704e-202	-3.51973	-3.10891
45530594	chr19:45530594:C:T	0	-1.03783e-08	-1.97526	1.33756e-200	-1.03783e-08	-2.72848
45530833	chr19:45530833:C:T	0	-1.03783e-08	-3.09845	9.09608e-201	-1.03783e-08	-3.11407
45531253	chr19:45531253:A:G	0	-3.12955	-2.64708	3.37111e-202	-3.37657	-3.03268
45531300	chr19:45531300:C:T	0	-3.545	-2.93374	3.75628e-202	-3.53149	-2.76958
45532204	chr19:45532204:A:T	0	-3.13563	-2.65043	3.37162e-202	-3.37805	-3.03105
45532708	chr19:45532708:A:G	0	-2.23938	-2.97565	2.83486e-202	-3.46661	-3.1159
45533624	chr19:45533624:C:T	0	-1.03783e-08	-3.11383	1.0267e-200	-1.03783e-08	-2.99298
45533674	chr19:45533674:T:C	0	-3.54433	-2.27515e-08	2.43553e-200	-2.12917	-2.27515e-08
45533738	chr19:45533738:C:G	0	-3.16181	-2.27515e-08	6.29145e-201	-3.48272	-2.27515e-08
45533937	chr19:45533937:T:A	0	-3.16118	-2.89808	2.9375e-202	-3.46302	-3.08392
45534451	chr19:45534451:C:T	0	-1.03783e-08	-2.90838	1.03266e-200	-1.03783e-08	-2.98719
45534780	chr19:45534780:G:A	0	-3.22039	-2.27515e-08	6.27323e-201	-3.48562	-2.27515e-08
45534781	chr19:45534781:C:T	0	-2.98544	-2.60748	2.70938e-202	-3.52957	-3.09821
45535295	chr19:45535295:G:T	0	-3.23912	-2.36986	4.98187e-202	-3.45278	-2.56591
45536002	chr19:45536002:G:A	0	-3.365	-2.96698	4.25003e-202	-3.28389	-2.89368
45536068	chr19:45536068:A:G	0	-3.24158	-1.47135	5.11688e-202	-3.50315	-2.4888
45536261	chr19:45536261:G:T	0	-1.03783e-08	-2.67878	1.2996e-200	-1.03783e-08	-2.75727
45536271	chr19:45536271:C:T	0	-1.69486	-2.27515e-08	1.65407e-200	-2.51609	-2.27515e-08
45536318	chr19:45536318:C:T	0	-1.03783e-08	-2.30443	1.62692e-200	-1.03783e-08	-2.53264
45536451	chr19:45536451:G:A	0	-1.03783e-08	-0.759124	4.00835e-200	-1.03783e-08	-1.63095
45536528	chr19:45536528:A:G	0	-2.58846	-2.64081	3.08054e-202	-3.53339	-2.966
45537005	chr19:45537005:G:A	0	-1.03783e-08	-2.67516	1.18283e-200	-1.03783e-08	-2.85141
45537087	chr19:45537087:G:A	0	-1.03783e-08	-3.08219	9.06646e-201	-1.03783e-08	-3.11733
45537527	chr19:45537527:C:T	0	-1.03783e-08	-3.11469	9.13379e-201	-1.03783e-08	-3.10993
45537741	chr19:45537741:T:G	0	-1.03783e-08	-2.55468	9.53663e-201	-1.03783e-08	-3.06677
45538752	chr19:45538752:A:T	0	-1.03783e-08	-2.85337	1.65992e-200	-1.03783e-08	-2.51256
45538902	chr19:45538902:G:C	0	1.30576	-2.27515e-08	4.55343e-200	-1.50345	-2.27515e-08
45538987	chr19:45538987:G:A	0	-3.12207	-2.45034	3.17288e-202	-3.50474	-2.96512
45539250	chr19:45539250:G:A	0	-2.47214	-2.27515e-08	7.01399e-201	-3.37401	-2.27515e-08
45539338	chr19:45539338:C:T	0	-2.66168	-2.97842	2.6825e-202	-3.52318	-3.11457
45539407	chr19:45539407:C:T	0	7.09773	-2.27515e-08	5.6312e-200	-1.29101	-2.27515e-08
45539422	chr19:45539422:T:C	0	-2.83057	-2.72958	2.63153e-202	-3.54234	-3.11459
45539640	chr19:45539640:G:A	0	-3.48966	-2.27515e-08	8.26267e-201	-3.21016	-2.27515e-08
45539722	chr19:45539722:C:G	0	-1.03783e-08	-3.07151	9.26723e-201	-1.03783e-08	-3.09543
45540068	chr19:45540068:C:T	0	-2.56276	-3.06257	5.15679e-202	-3.44177	-2.54242
45540308	chr19:45540308:C:T	0	-1.03783e-08	-2.65221	9.24577e-201	-1.03783e-08	-3.09775
45540905	chr19:45540905:C:G	0	-2.42609	-2.86294	2.73254e-202	-3.50321	-3.11606
45540935	chr19:45540935:C:T	0	-0.350672	-2.27515e-08	1.53561e-200	-2.5904	-2.27515e-08
45541298	chr19:45541298:C:T	0	-1.03783e-08	-2.95774	1.22684e-200	-1.03783e-08	-2.81489
45541436	chr19:45541436:C:T	0	-1.03783e-08	-3.09907	1.09119e-200	-1.03783e-08	-2.93206
45541494	chr19:45541494:C:T	0	-1.03783e-08	-2.38203	1.45102e-200	-1.03783e-08	-2.64706
45541666	chr19:45541666:G:A	0	-3.3301	-3.01867	3.5623e-202	-3.43822	-2.91587
45541915	chr19:45541915:A:G	0	-3.35768	-2.83467	4.87832e-202	-3.37695	-2.66275
45542092	chr19:45542092:T:TGA	0	-1.03783e-08	-3.10734	9.72128e-201	-1.03783e-08	-3.0476
45542370	chr19:45542370:T:C	0	-3.52719	-2.48309	3.03655e-202	-3.50976	-3.00401
45542547	chr19:45542547:A:G	0	-1.03783e-08	-3.11439	1.30324e-200	-1.03783e-08	-2.75447
45542574	chr19:45542574:C:T	0	-3.34171	-1.83209	4.45593e-202	-3.52746	-2.60281
45542590	chr19:45542590:T:C	0	-3.28835	-2.75631	5.34148e-202	-3.39913	-2.54986
45542658	chr19:45542658:T:C	0	-3.29282	-3.1013	3.34036e-202	-3.41556	-3.00286
45542820	chr19:45542820:C:T	0	-1.03783e-08	-2.58978	1.35844e-200	-1.03783e-08	-2.71299
45542963	chr19:45542963:G:A	0	-1.03783e-08	-3.1025	1.08199e-200	-1.03783e-08	-2.94053
45542970	chr19:45542970:G:A	0	-3.47408	-2.89336	4.40611e-202	-3.53877	-2.60274
45543413	chr19:45543413:T:C	0	-3.54392	-2.27515e-08	1.5741e-200	-2.56565	-2.27515e-08
45543797	chr19:45543797:T:G	0	-3.47372	-1.23454	5.2248e-202	-3.44894	-2.52214
45544054	chr19:45544054:A:C	0	-1.03783e-08	-2.79603	1.13467e-200	-1.03783e-08	-2.89299
45544390	chr19:45544390:T:C	0	-1.03783e-08	-2.88435	1.03223e-200	-1.03783e-08	-2.9876
45544478	chr19:45544478:G:A	0	-1.03783e-08	-3.10666	9.94967e-201	-1.03783e-08	-3.02437
45544698	chr19:45544698:G:A	0	-3.34861	-1.24027	6.07773e-202	-3.5321	-2.28776
45545076	chr19:45545076:A:C	0	-1.03783e-08	-2.90304	9.06646e-201	-1.03783e-08	-3.11733
45545194	chr19:45545194:T:A	0	-3.08348	-3.09529	3.10652e-202	-3.39545	-3.09555
45545494	chr19:45545494:G:A	0	-2.28457	-2.93351	6.33976e-202	-3.28108	-2.49658
45546154	chr19:45546154:G:T	0	-3.43635	-0.971382	6.54884e-202	-3.50262	-2.24259
45546213	chr19:45546213:A:G	0	-1.03783e-08	-2.99957	9.72901e-201	-1.03783e-08	-3.0468
45546429	chr19:45546429:T:C	0	-1.55383	-2.27515e-08	3.28577e-200	-1.82973	-2.27515e-08
45546724	chr19:45546724:A:G	0	-3.46584	-3.1107	2.7016e-202	-3.5416	-3.08906
45546747	chr19:45546747:C:T	0	-1.03783e-08	-3.10433	1.12533e-200	-1.03783e-08	-2.90126
45547120	chr19:45547120:C:T	0	7.0787	-2.27515e-08	7.17314e-200	-1.04899	-2.27515e-08
45547220	chr19:45547220:T:G	0	-1.03783e-08	-3.00917	1.04111e-200	-1.03783e-08	-2.97904
45547239	chr19:45547239:A:G	0	-1.03783e-08	-2.84698	9.65203e-201	-1.03783e-08	-3.05474
45547408	chr19:45547408:CTT:C	0	-3.44719	-2.27515e-08	5.91529e-201	-3.54437	-2.27515e-08
45547413	chr19:45547413:T:C	0	-1.03783e-08	-2.90917	1.09567e-200	-1.03783e-08	-2.92796
45547502	chr19:45547502:T:C	0	-3.54161	-3.10343	5.90346e-202	-3.01662	-2.83234
45547609	chr19:45547609:C:T	0	-1.03783e-08	-2.46547	2.20596e-200	-1.03783e-08	-2.22816
45548560	chr19:45548560:G:A	0	-1.03783e-08	-3.10794	9.4789e-201	-1.03783e-08	-3.07285
45548720	chr19:45548720:G:A	0	-1.03783e-08	-2.13	1.48769e-200	-1.03783e-08	-2.6221
45548842	chr19:45548842:C:T	0	-3.20363	-2.7115	6.06281e-202	-2.71749	-3.10484
45549196	chr19:45549196:A:G	0	-0.487755	-1.93289	2.14663e-201	-1.98456	-2.57345
45549542	chr19:45549542:G:A	0	-1.03783e-08	-1.78308	3.16102e-200	-1.03783e-08	-1.86843
45549636	chr19:45549636:T:C	0	-3.53601	-2.72982	6.47202e-202	-2.99009	-2.76692
45549792	chr19:45549792:C:T	0	-0.92086	-3.08942	1.47432e-201	-2.17445	-2.75927
45550127	chr19:45550127:C:T	0	-0.540626	-1.93088	2.04488e-201	-2.02598	-2.58059
45550292	chr19:45550292:G:A	0	-1.03783e-08	-3.06986	9.2002e-201	-1.03783e-08	-3.10269
45550302	chr19:45550302:C:T	0	-3.18095	-2.72966	6.51333e-202	-2.64126	-3.10939
45550476	chr19:45550476:C:T	0	-1.03783e-08	-2.54791	9.07997e-201	-1.03783e-08	-3.11584
45551029	chr19:45551029:C:T	0	-1.0481	-3.09563	1.38528e-201	-2.26165	-2.73436
45551045	chr19:45551045:C:T	0	-1.03783e-08	-2.09733	1.50711e-200	-1.03783e-08	-2.60914
45551564	chr19:45551564:C:T	0	-0.605982	-1.68121	2.36608e-201	-2.03282	-2.42786
45551659	chr19:45551659:A:G	0	-1.03783e-08	-1.24967	1.38052e-200	-1.03783e-08	-2.69687
45551678	chr19:45551678:G:A	0	-0.687252	-2.27515e-08	1.61334e-200	-2.54102	-2.27515e-08
45551872	chr19:45551872:T:C	0	-1.03783e-08	-3.09871	9.06646e-201	-1.03783e-08	-3.11733
45552127	chr19:45552127:G:A	0	-1.03783e-08	-2.57593	9.12177e-201	-1.03783e-08	-3.11125
45552174	chr19:45552174:G:A	0	-1.03783e-08	-2.2824	1.26315e-200	-1.03783e-08	-2.78572
45552876	chr19:45552876:A:T	0	-1.4096	-3.04897	1.38882e-201	-1.95525	-3.03821
45552937	chr19:45552937:A:G	0	-3.5434	-2.82144	5.44341e-202	-3.07375	-2.85634
45553152	chr19:45553152:A:G	0	-1.03783e-08	-3.09779	1.10172e-200	-1.03783e-08	-2.92246
45553242	chr19:45553242:C:T	0	-1.03783e-08	-2.5189	9.07044e-201	-1.03783e-08	-3.11689
45553362	chr19:45553362:C:T	0	-1.58427	-2.72578	6.15378e-202	-2.72882	-3.07861
45553642	chr19:45553642:C:T	0	-1.03783e-08	-3.08674	9.06823e-201	-1.03783e-08	-3.11714
45553823	chr19:45553823:A:G	0	-0.591122	-2.32021	2.09748e-201	-2.12854	-2.45264
45554085	chr19:45554085:G:A	0	-2.72168	-2.27515e-08	1.13637e-200	-2.89149	-2.27515e-08
45554274	chr19:45554274:C:G	0	-1.03783e-08	-2.78761	9.25344e-201	-1.03783e-08	-3.09692
45555025	chr19:45555025:C:T	0	-1.03783e-08	-2.97384	1.01091e-200	-1.03783e-08	-3.00848
45555096	chr19:45555096:T:C	0	-1.03783e-08	-2.54882	9.0663e-201	-1.03783e-08	-3.11735
45555173	chr19:45555173:C:T	0	-1.03783e-08	-2.56814	9.06834e-201	-1.03783e-08	-3.11712
45555264	chr19:45555264:G:A	0	-1.54889	-2.79748	3.73841e-201	-1.4199	-2.58335
45555530	chr19:45555530:G:A	0	-1.03783e-08	-2.39428	2.00154e-200	-1.03783e-08	-2.32541
45556106	chr19:45556106:T:G	0	-3.5263	-3.09952	4.79041e-202	-3.19375	-2.86414
45556294	chr19:45556294:C:A	0	-3.37706	-2.27515e-08	6.11704e-201	-3.51083	-2.27515e-08
45556402	chr19:45556402:G:A	0	-1.03783e-08	-2.42118	1.15697e-200	-1.03783e-08	-2.87353
45556997	chr19:45556997:G:A	0	-1.03783e-08	-2.0175	2.57623e-200	-1.03783e-08	-2.073
45557101	chr19:45557101:C:G	0	-1.03783e-08	-2.57304	9.06983e-201	-1.03783e-08	-3.11696
45557192	chr19:45557192:G:C	0	-2.23157	-2.27515e-08	1.45278e-200	-2.64585	-2.27515e-08
45557212	chr19:45557212:G:T	0	-1.03783e-08	-2.77226	9.11931e-201	-1.03783e-08	-3.11152
45557272	chr19:45557272:G:A	0	-1.03783e-08	-2.05852	2.48992e-200	-1.03783e-08	-2.10708
45557427	chr19:45557427:G:A	0	-2.01155	-2.76365	2.27247e-201	-1.93734	-2.5637
45557496	chr19:45557496:C:T	0	-1.03783e-08	-2.58712	1.05431e-200	-1.03783e-08	-2.96644
45557842	chr19:45557842:G:A	0	-1.03783e-08	-2.09551	2.54947e-200	-1.03783e-08	-2.08344
45558793	chr19:45558793:C:T	0	-1.03783e-08	-2.08562	2.61738e-200	-1.03783e-08	-2.05715
45559710	chr19:45559710:T:C	0	-1.03783e-08	-2.73376	9.15226e-201	-1.03783e-08	-3.10791
45559909	chr19:45559909:G:A	0	-2.11858	-2.05258	4.58215e-202	-3.39701	-2.70532
45560604	chr19:45560604:C:A	0	-2.60006	-2.10871	3.75468e-202	-3.54527	-2.75623
45560818	chr19:45560818:C:A	0	-1.32825	-2.27515e-08	1.78105e-199	-0.139542	-2.27515e-08
45561769	chr19:45561769:C:T	0	-3.52832	-2.85139	6.01457e-202	-2.95717	-2.87315
45561932	chr19:45561932:G:A	0	-2.63036	-2.09414	3.99623e-202	-3.54552	-2.69363
45562537	chr19:45562537:AG:A	0	-0.689734	-1.86175	2.47321e-201	-2.23918	-2.17721
45563060	chr19:45563060:G:A	0	-1.21957	-2.93325	1.34989e-201	-1.92328	-3.09862
45563263	chr19:45563263:C:T	0	-1.03783e-08	-2.48171	1.15983e-200	-1.03783e-08	-2.87105
45563349	chr19:45563349:G:A	0	-2.9053	-2.51562	2.77539e-202	-3.49798	-3.10573
45563466	chr19:45563466:CAATTA:C	0	-1.03783e-08	-0.943824	3.88515e-200	-1.03783e-08	-1.66217
45563701	chr19:45563701:G:A	0	-1.03783e-08	-2.78893	2.27992e-200	-1.03783e-08	-2.19519
45564242	chr19:45564242:T:A	0	-1.03783e-08	-2.59789	1.21389e-200	-1.03783e-08	-2.82549
45564325	chr19:45564325:GA:G	0	-0.880391	-1.94459	2.59112e-201	-2.33041	-2.03941
45564482	chr19:45564482:A:G	0	-1.03783e-08	-2.62453	1.3666e-200	-1.03783e-08	-2.707
45564751	chr19:45564751:T:G	0	-0.682414	-2.17115	2.2932e-201	-2.23212	-2.25985
45564796	chr19:45564796:C:A	0	-1.03783e-08	-2.56247	9.08391e-201	-1.03783e-08	-3.11541
45564960	chr19:45564960:C:T	0	-3.30798	-3.10656	3.71131e-202	-3.1963	-3.11681
45565103	chr19:45565103:A:G	0	-2.56112	-2.9514	5.03785e-202	-3.05925	-2.94827
45565283	chr19:45565283:T:G	0	-1.03783e-08	-3.11598	9.5847e-201	-1.03783e-08	-3.06175
45565472	chr19:45565472:A:G	0	-1.03783e-08	-2.24464	9.12276e-201	-1.03783e-08	-3.11114
45565647	chr19:45565647:G:A	0	-1.03783e-08	-3.11733	9.11617e-201	-1.03783e-08	-3.11186
45565776	chr19:45565776:C:T	0	-0.890828	-2.33797	1.82384e-201	-2.32497	-2.396
45566294	chr19:45566294:C:T	0	-3.53205	-2.27515e-08	5.91175e-201	-3.54497	-2.27515e-08
45566464	chr19:45566464:C:T	0	-2.05258	-2.92796	1.47276e-201	-2.1082	-2.82657
45566665	chr19:45566665:A:G	0	-2.81887	-2.27515e-08	7.41571e-201	-3.31831	-2.27515e-08
45566690	chr19:45566690:G:A	0	-1.03783e-08	-3.02301	1.14833e-200	-1.03783e-08	-2.88102
45567073	chr19:45567073:G:A	0	-1.26341	-2.17045	1.71135e-201	-2.56243	-2.2222
45567105	chr19:45567105:C:A	0	-1.03783e-08	-2.71624	9.30529e-201	-1.03783e-08	-3.09133
45567406	chr19:45567406:G:A	0	-1.23413	-2.07218	1.8057e-201	-2.56183	-2.16913
45567596	chr19:45567596:A:G	0	-1.03783e-08	-1.79402	3.31749e-200	-1.03783e-08	-1.82012
45567923	chr19:45567923:G:A	0	-1.03783e-08	-1.92399	1.97093e-200	-1.03783e-08	-2.34082
45567954	chr19:45567954:A:C	0	-1.1711	-2.16801	1.80121e-201	-2.52349	-2.20997
45568554	chr19:45568554:G:A	0	-1.03783e-08	-2.37028	1.01567e-200	-1.03783e-08	-3.00377
45568807	chr19:45568807:G:A	0	-1.03783e-08	-2.76996	1.13484e-200	-1.03783e-08	-2.89284
45569776	chr19:45569776:A:G	0	-3.48681	-2.54911	8.50408e-202	-3.09478	-2.38917
45570063	chr19:45570063:C:T	0	-1.03783e-08	-2.47613	9.14143e-201	-1.03783e-08	-3.1091
45570214	chr19:45570214:G:A	0	-2.05817	-2.63119	5.26572e-202	-2.90968	-3.05359
45570298	chr19:45570298:C:T	0	-3.53372	-3.11393	1.04042e-201	-2.1964	-3.08589
45570316	chr19:45570316:A:G	0	-2.10517	-0.0847487	2.30577e-201	-3.07614	-1.41035
45570411	chr19:45570411:G:A	0	-2.01076	-2.6328	5.43363e-202	-2.87639	-3.0555
45570478	chr19:45570478:T:C	0	-1.03783e-08	-2.07136	1.2811e-200	-1.03783e-08	-2.77161
45570538	chr19:45570538:T:A	0	-3.51367	-2.27515e-08	5.91892e-201	-3.54376	-2.27515e-08
45570588	chr19:45570588:G:A	0	-1.03265	-2.27515e-08	2.9059e-199	0.350001	-2.27515e-08
45571268	chr19:45571268:C:T	0	-1.80611	-2.71325	6.11697e-202	-2.80296	-3.01047
45571277	chr19:45571277:G:C	0	0.646584	-3.0859	4.17638e-201	-1.08067	-2.81179
45571319	chr19:45571319:ATT:A	0	-3.48404	-3.11707	9.61915e-202	-2.45087	-2.90988
45571376	chr19:45571376:G:A	0	-3.35517	-2.85498	7.75922e-202	-2.4647	-3.11092
45572656	chr19:45572656:T:C	0	-2.04008	-2.79426	5.52972e-202	-2.96277	-2.95159
45572851	chr19:45572851:T:A	0	-1.76813	-3.1086	9.03982e-200	2.29019	-3.10788
45572968	chr19:45572968:T:C	0	-3.39086	-2.95094	7.40763e-202	-2.51333	-3.10866
45573006	chr19:45573006:A:T	0	-2.10207	-3.02262	1.03114e-201	-2.31459	-2.97666
45573392	chr19:45573392:G:A	0	-1.03783e-08	-2.77285	1.72777e-200	-1.03783e-08	-2.47249
45573654	chr19:45573654:C:G	0	-1.03783e-08	-2.70399	9.28223e-201	-1.03783e-08	-3.09381
45574609	chr19:45574609:T:C	0	-1.63348	-3.02062	9.68859e-202	-2.68191	-2.67164
45575229	chr19:45575229:A:T	0	-1.81217	-3.04419	8.97554e-202	-2.84633	-2.58366
45575774	chr19:45575774:T:C	0	-1.03783e-08	-3.10073	9.07517e-201	-1.03783e-08	-3.11637
45576256	chr19:45576256:C:T	0	-1.03783e-08	-2.71564	2.82233e-200	-1.03783e-08	-1.98177
45576396	chr19:45576396:G:A	0	0.168665	-3.11046	2.77468e-201	-1.38566	-2.91572
45576437	chr19:45576437:C:A	0	-1.03783e-08	-2.23602	1.35218e-200	-1.03783e-08	-2.71761
45576453	chr19:45576453:G:A	0	-1.03783e-08	-3.04391	1.09858e-200	-1.03783e-08	-2.92531
45576774	chr19:45576774:C:G	0	-1.03783e-08	-3.1142	9.76247e-201	-1.03783e-08	-3.04337
45576979	chr19:45576979:G:A	0	-0.823845	-2.86081	1.17237e-200	-0.210588	-2.64972
45577017	chr19:45577017:T:C	0	-0.612821	-2.89156	1.47645e-200	0.00229638	-2.63198
45577118	chr19:45577118:G:A	0	-0.772074	-2.87558	1.26699e-200	-0.157457	-2.62523
45577314	chr19:45577314:T:C	0	-3.40738	-2.27515e-08	9.81924e-201	-3.03757	-2.27515e-08
45577422	chr19:45577422:A:G	0	-2.14384	-2.81539	1.75015e-201	-2.28331	-2.4789
45577424	chr19:45577424:C:T	0	-3.25891	-2.91835	3.69964e-202	-3.22152	-3.09474
45579878	chr19:45579878:T:C	0	-2.67575	-0.339476	1.73918e-201	-3.22037	-1.54813
45579962	chr19:45579962:A:C	0	-1.03783e-08	-2.41259	2.41034e-200	-1.03783e-08	-2.13956
45579990	chr19:45579990:TTTTTTTTTTTC:T	0	-2.12132	-2.27515e-08	1.14314e-200	-2.88555	-2.27515e-08
45580082	chr19:45580082:C:T	0	-1.03783e-08	-1.10451	1.439e-200	-1.03783e-08	-2.65538
45580174	chr19:45580174:T:G	0	-2.58824	-3.09592	4.04903e-202	-3.11171	-3.11431
45580443	chr19:45580443:G:A	0	-1.03783e-08	-3.09129	9.46341e-201	-1.03783e-08	-3.07448
45580670	chr19:45580670:G:T	0	-1.03783e-08	-2.92345	1.48304e-200	-1.03783e-08	-2.62523
45581229	chr19:45581229:A:G	0	-1.03783e-08	-3.11448	9.07501e-201	-1.03783e-08	-3.11639
45581419	chr19:45581419:A:T	0	-1.03783e-08	-2.81326	9.57207e-201	-1.03783e-08	-3.06306
45581591	chr19:45581591:G:A	0	-1.03783e-08	-2.14203	9.57836e-201	-1.03783e-08	-3.06241
45581711	chr19:45581711:C:T	0	-1.03783e-08	-3.05244	9.24142e-201	-1.03783e-08	-3.09822
45582084	chr19:45582084:A:G	0	-1.03783e-08	-3.08314	9.96045e-201	-1.03783e-08	-3.02329
45582249	chr19:45582249:C:T	0	-1.03783e-08	-2.9706	9.06869e-201	-1.03783e-08	-3.11709
45582544	chr19:45582544:C:T	0	-1.03783e-08	-3.11063	9.11196e-201	-1.03783e-08	-3.11233
45582691	chr19:45582691:G:C	0	-1.03783e-08	-3.08985	1.01387e-200	-1.03783e-08	-3.00555
45583174	chr19:45583174:G:A	0	-1.03783e-08	-2.66686	1.9252e-200	-1.03783e-08	-2.3643
45583224	chr19:45583224:C:T	0	-1.03783e-08	-2.35455	9.19689e-201	-1.03783e-08	-3.10305
45583296	chr19:45583296:G:T	0	-2.71136	-2.27515e-08	3.3207e-200	-1.81915	-2.27515e-08
45583641	chr19:45583641:A:G	0	-3.01372	-3.11329	4.29224e-202	-3.05566	-3.11202
45583868	chr19:45583868:T:C	0	-1.03783e-08	-3.06158	1.24121e-200	-1.03783e-08	-2.80324
45584542	chr19:45584542:A:G	0	-1.03783e-08	-3.11347	9.0721e-201	-1.03783e-08	-3.11671
45584554	chr19:45584554:C:G	0	-2.0682	-2.27515e-08	1.32581e-200	-2.7373	-2.27515e-08
45584802	chr19:45584802:T:C	0	-2.73567	-2.27515e-08	6.08661e-201	-3.51582	-2.27515e-08
45584839	chr19:45584839:C:T	0	-2.12583	0.137345	2.78864e-201	-2.97751	-1.31885
45584850	chr19:45584850:C:T	0	-1.03783e-08	-2.93421	9.65991e-201	-1.03783e-08	-3.05393
45584961	chr19:45584961:T:C	0	-1.03783e-08	-2.24086	9.3634e-201	-1.03783e-08	-3.08511
45585093	chr19:45585093:A:T	0	-1.03783e-08	-3.10899	1.08677e-200	-1.03783e-08	-2.93611
45585268	chr19:45585268:C:T	0	-1.03783e-08	-2.50271	2.28867e-200	-1.03783e-08	-2.19136
45585666	chr19:45585666:T:G	0	-2.07139	-2.94474	7.26787e-202	-2.8063	-2.83473
45585722	chr19:45585722:C:T	0	-1.03783e-08	-3.08289	9.98431e-201	-1.03783e-08	-3.0209
45585797	chr19:45585797:T:C	0	-3.43628	-2.27515e-08	7.02621e-201	-3.37227	-2.27515e-08
45585954	chr19:45585954:C:G	0	0.910351	-2.60725	2.2474e-201	-2.94722	-1.56492
45586497	chr19:45586497:G:A	0	-1.03783e-08	-2.71685	1.79892e-200	-1.03783e-08	-2.43214
45586626	chr19:45586626:C:T	0	-2.78787	-2.27515e-08	6.03165e-201	-3.52489	-2.27515e-08
45587025	chr19:45587025:T:C	0	-3.31249	-2.85081	5.82463e-202	-3.30437	-2.55803
45587151	chr19:45587151:C:T	0	-3.51553	-2.27515e-08	6.09807e-201	-3.51394	-2.27515e-08
45587152	chr19:45587152:A:G	0	-3.51614	-2.27515e-08	6.07389e-201	-3.51791	-2.27515e-08
45587459	chr19:45587459:G:A	0	-2.39853	-3.1172	5.61991e-202	-2.8509	-3.04729
45587686	chr19:45587686:C:T	0	-3.54095	-2.27515e-08	5.93507e-201	-3.54103	-2.27515e-08
45588082	chr19:45588082:T:C	0	-2.37199	-3.11705	5.84436e-202	-2.81564	-3.04339
45588338	chr19:45588338:A:G	0	-1.03783e-08	-2.24321	9.35377e-201	-1.03783e-08	-3.08613
45588389	chr19:45588389:G:A	0	-0.958624	-2.67486	3.82785e-202	-3.26198	-3.02022
45588621	chr19:45588621:C:T	0	-3.065	-3.10356	4.59831e-202	-2.992	-3.10681
45588633	chr19:45588633:G:A	0	-1.03783e-08	-2.66731	1.51488e-200	-1.03783e-08	-2.60399
45588713	chr19:45588713:T:C	0	-1.00694	-2.66705	3.80048e-202	-3.27333	-3.01604
45589785	chr19:45589785:A:G	0	-1.03783e-08	-2.82328	1.7426e-200	-1.03783e-08	-2.46395
45589897	chr19:45589897:T:C	0	-3.15649	-2.78953	7.46181e-202	-3.13459	-2.48011
45589953	chr19:45589953:T:C	0	-2.16598	-3.11327	6.77307e-202	-2.64362	-3.06793
45590910	chr19:45590910:G:A	0	-1.03783e-08	-2.83945	9.5493e-201	-1.03783e-08	-3.06545
45591339	chr19:45591339:G:A	0	-1.05369	-2.77993	3.53315e-202	-3.2871	-3.07521
45592393	chr19:45592393:A:G	0	-2.98764	-1.81889	1.06298e-201	-3.09899	-2.16185
45592914	chr19:45592914:G:A	0	8.49261	-2.27515e-08	7.3213e-200	-1.02854	-2.27515e-08
45593081	chr19:45593081:A:C	0	-2.98532	-1.66142	1.10341e-201	-3.12883	-2.09468
45593265	chr19:45593265:C:G	0	-1.03783e-08	-3.11357	9.06759e-201	-1.03783e-08	-3.11721
45593282	chr19:45593282:C:T	0	-1.03783e-08	-3.11732	9.75866e-201	-1.03783e-08	-3.04376
45593868	chr19:45593868:A:G	0	-1.03783e-08	-2.24633	9.35718e-201	-1.03783e-08	-3.08577
45593953	chr19:45593953:C:T	0	-0.693515	-2.72235	3.96702e-202	-3.18371	-3.06277
45594451	chr19:45594451:C:T	0	-1.03783e-08	-3.08285	9.19031e-201	-1.03783e-08	-3.10376
45594645	chr19:45594645:C:T	0	-1.03783e-08	-3.05635	9.16797e-201	-1.03783e-08	-3.1062
45594721	chr19:45594721:GCCTGTAATCCCAGCACTTTGGGAGGCCAAGGCGGGAGGATCGCCTGAGGTCAGGAGTTCAAGATCAGCCTGGCCAACATGGTGAAACCCTGTCTCTACTAAAAATACAAAAATTAGCTGGGCGTGGTGGCACATA:G	0	-1.03783e-08	-2.61965	1.21558e-200	-1.03783e-08	-2.8241
45594875	chr19:45594875:C:T	0	-1.03783e-08	-3.05968	9.21699e-201	-1.03783e-08	-3.10086
45595135	chr19:45595135:G:A	0	-2.12254	-2.37242	2.50221e-201	-2.78496	-1.61978
45595472	chr19:45595472:C:T	0	-1.03783e-08	-2.20697	9.38801e-201	-1.03783e-08	-3.08248
45595627	chr19:45595627:A:G	0	-2.74987	-2.36552	1.07069e-201	-2.97179	-2.28182
45596262	chr19:45596262:A:G	0	-1.03783e-08	-2.97822	1.04531e-200	-1.03783e-08	-2.97501
45596266	chr19:45596266:C:T	0	-3.06442	-2.68481	6.56721e-202	-3.1611	-2.58131
45596495	chr19:45596495:G:A	0	-1.03783e-08	-2.8404	9.69598e-201	-1.03783e-08	-3.0502
45597135	chr19:45597135:C:A	0	-1.75763	-3.09655	8.65093e-202	-3.35492	-2.11191
45597189	chr19:45597189:T:C	0	-2.08675	-2.92875	7.14338e-202	-2.57082	-3.08749
45598342	chr19:45598342:C:T	0	-3.03691	-0.538761	1.01844e-201	-3.4888	-1.81484
45598900	chr19:45598900:C:T	0	-2.01174	-2.27515e-08	8.58286e-199	1.43302	-2.27515e-08
45599543	chr19:45599543:G:T	0	-3.4892	-2.27515e-08	7.08873e-201	-3.36341	-2.27515e-08
45600467	chr19:45600467:A:T	0	-1.03783e-08	-2.79016	9.07909e-201	-1.03783e-08	-3.11594
45600882	chr19:45600882:A:G	0	-1.03783e-08	-2.42455	1.18279e-200	-1.03783e-08	-2.85145
45601426	chr19:45601426:C:T	0	-3.53473	-3.06964	9.17655e-202	-3.36743	-2.04042
45601878	chr19:45601878:A:T	0	-1.03783e-08	-3.04572	1.39284e-200	-1.03783e-08	-2.68799
45601940	chr19:45601940:A:G	0	-2.14036	-0.595333	4.88474e-202	-3.53333	-2.50505
45602085	chr19:45602085:C:T	0	-1.03783e-08	-2.81478	1.69878e-200	-1.03783e-08	-2.48942
45602570	chr19:45602570:A:G	0	-1.03783e-08	-3.03712	1.38128e-200	-1.03783e-08	-2.69631
45602994	chr19:45602994:T:G	0	-1.03783e-08	-0.963797	1.57425e-200	-1.03783e-08	-2.56555
45603199	chr19:45603199:T:C	0	-1.03783e-08	-2.4883	1.14082e-200	-1.03783e-08	-2.88758
45603254	chr19:45603254:T:A	0	-1.03783e-08	-2.78523	2.15531e-200	-1.03783e-08	-2.25139
45603398	chr19:45603398:C:T	0	-1.03783e-08	-3.10284	9.0673e-201	-1.03783e-08	-3.11724
45603434	chr19:45603434:A:G	0	-1.03783e-08	-2.96159	1.56869e-200	-1.03783e-08	-2.56909
45603839	chr19:45603839:G:A	0	-1.03783e-08	-2.98589	9.09591e-201	-1.03783e-08	-3.11409
45604049	chr19:45604049:G:A	0	-1.03783e-08	-2.80084	1.46469e-200	-1.03783e-08	-2.63769
45605034	chr19:45605034:A:G	0	-1.03783e-08	-2.82863	1.92205e-200	-1.03783e-08	-2.36594
45605197	chr19:45605197:A:G	0	-2.81216	-3.00415	2.68489e-201	-3.31209	-1.02218
45605486	chr19:45605486:T:C	0	-1.03783e-08	-2.94296	1.36192e-200	-1.03783e-08	-2.71043
45605490	chr19:45605490:A:G	0	-3.51032	-2.99919	3.78042e-202	-3.19261	-3.10206
45605750	chr19:45605750:CCT:C	0	-3.41445	-2.27515e-08	1.19786e-200	-2.83879	-2.27515e-08
45605887	chr19:45605887:C:T	0	-1.03783e-08	-2.48087	1.98811e-200	-1.03783e-08	-2.33214
45606066	chr19:45606066:G:A	0	-1.03783e-08	-3.08849	1.57476e-200	-1.03783e-08	-2.56522
45606414	chr19:45606414:C:T	0	-3.41444	-3.05479	2.92655e-202	-3.53606	-3.01462
45606843	chr19:45606843:C:G	0	-3.13639	-3.04605	1.85217e-201	-3.2493	-1.45626
45608113	chr19:45608113:T:C	0	-3.53972	-2.97666	3.17861e-202	-3.36275	-3.1053
45608680	chr19:45608680:C:T	0	-3.26935	-2.27515e-08	6.76612e-201	-3.40999	-2.27515e-08
45609140	chr19:45609140:G:A	0	-1.03783e-08	-2.61027	1.25383e-200	-1.03783e-08	-2.79312
45609205	chr19:45609205:A:G	0	-1.03783e-08	-3.11708	2.55221e-200	-1.03783e-08	-2.08237
45609649	chr19:45609649:C:T	0	-3.29022	-2.96608	2.98565e-202	-3.45395	-3.07673
45609890	chr19:45609890:T:C	0	-2.6978	-2.27515e-08	1.29124e-200	-2.76373	-2.27515e-08
45610034	chr19:45610034:G:A	0	-1.03783e-08	-2.74347	1.00688e-200	-1.03783e-08	-3.01247
45610151	chr19:45610151:A:T	0	-1.03783e-08	-3.07003	9.1729e-201	-1.03783e-08	-3.10566
45610164	chr19:45610164:G:A	0	-3.2421	-2.33915	7.93498e-202	-3.12855	-2.42467
45610467	chr19:45610467:G:A	0	-1.03783e-08	-3.10863	1.03911e-200	-1.03783e-08	-2.98097
45610532	chr19:45610532:G:A	0	-3.26666	-3.02796	2.97445e-202	-3.43531	-3.09913
45611419	chr19:45611419:A:G	0	-3.44044	-1.88254	1.22782e-200	-3.1417	0.327607
45611537	chr19:45611537:G:A	0	-1.03783e-08	-2.9079	1.07199e-200	-1.03783e-08	-2.94981
45611724	chr19:45611724:G:A	0	-1.03783e-08	-2.9589	1.02331e-200	-1.03783e-08	-2.99628
45611754	chr19:45611754:C:T	0	-1.03783e-08	-2.46431	3.2939e-200	-1.03783e-08	-1.82725
45611770	chr19:45611770:G:A	0	-1.03783e-08	-2.96592	1.01752e-200	-1.03783e-08	-3.00196
45611838	chr19:45611838:A:G	0	-3.40394	-3.09102	8.72289e-202	-2.88809	-2.57045
45611856	chr19:45611856:C:T	0	-3.50931	-2.93751	6.2081e-202	-3.45819	-2.34045
45612226	chr19:45612226:T:G	0	-3.52905	-2.94229	4.97706e-202	-2.90231	-3.11735
45612456	chr19:45612456:T:C	0	-3.51846	-1.73519	8.34172e-201	-3.18526	-0.0153862
45612584	chr19:45612584:G:A	0	-3.53281	-2.00352	5.63891e-201	-3.11779	-0.474434
45613219	chr19:45613219:A:G	0	-3.53668	-2.66463	4.88153e-202	-2.93332	-3.10572
45613267	chr19:45613267:A:G	0	-3.07147	-2.8626	5.61451e-202	-3.43538	-2.46376
45613412	chr19:45613412:A:G	0	-3.54453	-2.95398	3.49893e-202	-3.53008	-2.84196
45613529	chr19:45613529:C:T	0	-3.05253	-2.79709	6.30558e-202	-3.42524	-2.35783
45614018	chr19:45614018:C:T	0	-1.03783e-08	-2.74609	1.00588e-200	-1.03783e-08	-3.01347
45614155	chr19:45614155:G:C	0	-3.22596	-3.05918	3.85079e-202	-3.49103	-2.78519
45614274	chr19:45614274:C:T	0	2.88786	-1.9713	3.81802e-201	-1.24292	-2.73926
45614869	chr19:45614869:C:T	0	-3.54558	-1.82944	7.92695e-201	-2.72518	-0.526461
45615103	chr19:45615103:A:G	0	-3.50295	-1.228	1.0727e-201	-2.55932	-2.69241
45616745	chr19:45616745:G:A	0	-3.51459	-2.95139	3.99912e-202	-3.533	-2.70543
45617225	chr19:45617225:G:A	0	-1.03783e-08	-1.10891	1.50206e-199	-1.03783e-08	-0.309904
45617762	chr19:45617762:T:C	0	-3.53809	-1.38129	8.12994e-202	-2.76453	-2.76442
45617845	chr19:45617845:A:G	0	-1.03783e-08	-3.10843	9.23688e-201	-1.03783e-08	-3.09871
45618062	chr19:45618062:A:T	0	-1.03783e-08	-3.08937	9.21092e-201	-1.03783e-08	-3.10152
45618174	chr19:45618174:C:T	0	-3.19104	-3.04721	4.07427e-202	-3.47273	-2.74707
45618724	chr19:45618724:G:A	0	-3.53346	-2.36815	4.12427e-201	-2.68781	-1.21721
45618806	chr19:45618806:A:G	0	-3.52424	-1.76369	7.91152e-202	-2.64448	-2.9117
45619490	chr19:45619490:G:A	0	-3.48647	-2.69391	4.53653e-202	-3.3337	-2.77864
45620263	chr19:45620263:G:A	0	-1.03783e-08	-3.07344	1.62428e-200	-1.03783e-08	-2.53426
45620671	chr19:45620671:G:A	0	-3.30725	-3.07035	3.49142e-202	-3.26717	-3.10702
45620770	chr19:45620770:T:C	0	-1.03783e-08	-1.66753	9.86808e-201	-1.03783e-08	-3.03261
45621273	chr19:45621273:G:A	0	-2.58234	-2.27515e-08	1.3218e-200	-2.74033	-2.27515e-08
45621306	chr19:45621306:G:A	0	-3.5374	-2.27515e-08	8.05482e-201	-3.23564	-2.27515e-08
45621748	chr19:45621748:A:G	0	-1.03783e-08	-3.03903	1.46098e-200	-1.03783e-08	-2.64022
45621857	chr19:45621857:A:G	0	-3.40574	-1.11397	1.13934e-201	-2.70479	-2.48667
45621905	chr19:45621905:T:C	0	-3.41034	-1.16786	1.09618e-201	-2.70851	-2.52157
45621992	chr19:45621992:C:T	0	-3.44165	-3.11574	3.40601e-202	-3.36555	-3.03341
45622294	chr19:45622294:A:G	0	-1.03783e-08	-3.02987	1.43834e-200	-1.03783e-08	-2.65584
45622398	chr19:45622398:C:G	0	-1.03783e-08	-2.3609	1.64467e-200	-1.03783e-08	-2.52179
45623014	chr19:45623014:C:T	0	-3.46189	-2.61621	4.18243e-202	-3.09378	-3.09982
45623071	chr19:45623071:G:A	0	-1.03783e-08	-3.01412	1.29971e-200	-1.03783e-08	-2.75719
45623479	chr19:45623479:G:A	0	-1.03783e-08	-3.1129	9.19257e-201	-1.03783e-08	-3.10352
45624501	chr19:45624501:A:G	0	-1.03783e-08	-3.06613	1.54922e-200	-1.03783e-08	-2.58158
45624660	chr19:45624660:A:G	0	-3.03917	-3.06099	4.45503e-202	-3.02018	-3.11028
45624741	chr19:45624741:C:T	0	-3.45451	-2.27515e-08	5.90818e-201	-3.54558	-2.27515e-08
45625194	chr19:45625194:C:T	0	-3.50165	-3.02103	6.72173e-202	-3.28555	-2.4336
45625272	chr19:45625272:C:T	0	-1.03783e-08	-2.96769	1.10983e-200	-1.03783e-08	-2.91512
45625397	chr19:45625397:C:T	0	-3.42546	-2.64689	3.83316e-202	-3.26709	-3.01372
45625673	chr19:45625673:T:C	0	-1.03783e-08	-3.00287	1.37262e-200	-1.03783e-08	-2.7026
45625757	chr19:45625757:G:A	0	-3.50334	-2.49242	1.65301e-201	-3.25153	-1.56778
45626933	chr19:45626933:T:G	0	-3.46317	-1.44858	8.84667e-202	-2.83061	-2.61385
45627046	chr19:45627046:G:A	0	-1.03783e-08	-2.17408	4.08338e-200	-1.03783e-08	-1.6124
45627698	chr19:45627698:C:A	0	-1.03783e-08	-3.08395	9.12687e-201	-1.03783e-08	-3.11069
45627799	chr19:45627799:C:T	0	-3.33271	-3.09458	3.94696e-202	-3.1422	-3.10935
45627827	chr19:45627827:C:A	0	-3.38835	-2.85764	3.70664e-202	-3.51631	-2.79806
45627922	chr19:45627922:G:A	0	-3.44338	-3.05488	7.40327e-202	-2.62707	-2.99551
45628303	chr19:45628303:G:A	0	-3.51543	-2.69376	1.22705e-201	-3.2089	-1.90841
45628671	chr19:45628671:A:C	0	-3.50759	-3.04257	5.90781e-202	-2.85526	-2.99296
45628718	chr19:45628718:G:C	0	-1.03783e-08	-2.75736	9.94968e-201	-1.03783e-08	-3.02437
45628846	chr19:45628846:AGT:A	0	-3.04579	-3.09976	4.89538e-202	-3.06593	-2.97027
45628853	chr19:45628853:AAG:A	0	-1.03783e-08	-2.853	1.04839e-200	-1.03783e-08	-2.97207
45628860	chr19:45628860:T:TAAAC	0	-1.03783e-08	-3.11669	9.66878e-201	-1.03783e-08	-3.05301
45629434	chr19:45629434:C:A	0	-1.03783e-08	-3.06108	1.06887e-200	-1.03783e-08	-2.95273
45629601	chr19:45629601:G:A	0	-3.40986	-2.93454	3.46847e-202	-3.50245	-2.87834
45629993	chr19:45629993:C:T	0	-3.09886	-3.11731	4.3151e-202	-3.09312	-3.06926
45629998	chr19:45629998:G:A	0	-2.94651	-3.11483	4.97715e-202	-2.96704	-3.05261
45630336	chr19:45630336:G:A	0	-3.43077	-3.10271	9.00527e-202	-2.5402	-2.88649
45630347	chr19:45630347:T:C	0	-1.03783e-08	-3.11643	2.31892e-200	-1.03783e-08	-2.17823
45630908	chr19:45630908:G:A	0	-3.42784	-3.0399	2.98736e-202	-3.49596	-3.03415
45631018	chr19:45631018:T:A	0	-1.03783e-08	0.288633	6.45011e-199	-1.03783e-08	1.14735
45631031	chr19:45631031:G:C	0	-3.51081	-2.55132	1.64197e-201	-3.22495	-1.60107
45631487	chr19:45631487:G:A	0	-1.03783e-08	0.48911	8.04188e-199	-1.03783e-08	1.36792
45631688	chr19:45631688:A:T	0	-1.03783e-08	0.229143	6.11304e-199	-1.03783e-08	1.09368
45632497	chr19:45632497:A:T	0	-3.47162	-3.08309	3.69233e-202	-3.4768	-2.84144
45633010	chr19:45633010:C:CT	0	-3.5343	-3.04082	3.38832e-202	-3.43162	-2.97255
45633229	chr19:45633229:T:C	0	-3.41743	-2.87124	3.19278e-202	-3.34798	-3.11563
45633431	chr19:45633431:C:T	0	-1.03783e-08	-2.96111	1.14283e-200	-1.03783e-08	-2.88582
45633865	chr19:45633865:C:A	0	-3.48294	-3.0659	3.02793e-202	-3.46267	-3.05395
45634943	chr19:45634943:C:T	0	-3.51838	-3.00565	3.43848e-202	-3.36609	-3.02338
45635057	chr19:45635057:G:A	0	-1.03783e-08	-1.50189	2.3791e-200	-1.03783e-08	-2.15261
45635065	chr19:45635065:G:A	0	-1.03783e-08	0.224952	6.31861e-199	-1.03783e-08	1.12676
45635072	chr19:45635072:A:G	0	-1.03783e-08	-3.07265	9.06716e-201	-1.03783e-08	-3.11725
45635440	chr19:45635440:G:A	0	-3.54251	-3.10816	4.26739e-202	-3.25672	-2.91677
45635539	chr19:45635539:C:T	0	-1.03783e-08	0.144402	4.13126e-199	-1.03783e-08	0.70184
45635742	chr19:45635742:G:A	0	-3.54538	-2.83717	8.5793e-202	-3.2419	-2.23325
45635843	chr19:45635843:C:T	0	-1.03783e-08	-1.47003	1.4137e-200	-1.03783e-08	-2.67312
45636071	chr19:45636071:A:G	0	-3.25289	-3.11726	4.02692e-202	-3.13251	-3.09898
45636234	chr19:45636234:A:G	0	-1.03783e-08	-2.82956	1.29849e-200	-1.03783e-08	-2.75812
45636282	chr19:45636282:TA:T	0	-1.03783e-08	-2.96424	1.14045e-200	-1.03783e-08	-2.8879
45636813	chr19:45636813:A:G	0	-1.03783e-08	-2.81889	1.52408e-200	-1.03783e-08	-2.59794
45636905	chr19:45636905:CCA:C	0	-1.03783e-08	-2.81889	1.52408e-200	-1.03783e-08	-2.59794
45637197	chr19:45637197:A:G	0	-1.03783e-08	-2.22961	2.03905e-200	-1.03783e-08	-2.30685
45638088	chr19:45638088:G:A	0	-3.46627	-3.09104	3.41109e-202	-3.49688	-2.90058
45638202	chr19:45638202:T:A	0	-1.03783e-08	-2.05839	2.73343e-200	-1.03783e-08	-2.01377
45638419	chr19:45638419:A:G	0	-3.46134	-3.09426	3.9962e-202	-3.13147	-3.10768
45638434	chr19:45638434:G:A	0	-2.47825	-2.27515e-08	7.64973e-201	-3.28724	-2.27515e-08
45638587	chr19:45638587:T:C	0	-3.44055	-2.86812	8.69446e-202	-3.27068	-2.19113
45638736	chr19:45638736:T:C	0	-3.33206	-2.76368	6.80026e-202	-3.08492	-2.62262
45638795	chr19:45638795:C:T	0	-3.5391	-2.91136	1.19985e-201	-3.15288	-1.98684
45639366	chr19:45639366:A:C	0	-1.03783e-08	-3.01174	1.08179e-200	-1.03783e-08	-2.94071
45639643	chr19:45639643:A:G	0	-1.03783e-08	-2.99184	1.11877e-200	-1.03783e-08	-2.9071
45639694	chr19:45639694:G:A	0	-1.03783e-08	0.00445672	4.36942e-199	-1.03783e-08	0.757887
45639809	chr19:45639809:C:T	0	-3.54456	-2.27515e-08	9.20391e-201	-3.10229	-2.27515e-08
45640119	chr19:45640119:A:C	0	-1.03783e-08	-3.08307	9.86908e-201	-1.03783e-08	-3.03251
45640402	chr19:45640402:T:C	0	-1.03783e-08	-2.8986	1.08199e-200	-1.03783e-08	-2.94052
45640690	chr19:45640690:T:G	0	-3.52257	-1.59258	5.93068e-202	-3.09492	-2.74944
45641337	chr19:45641337:C:G	0	-3.24759	-0.414979	3.30139e-200	-1.0747	-0.750286
45641556	chr19:45641556:G:A	0	-3.36955	-2.7031	9.65308e-202	-3.47057	-1.88665
45642403	chr19:45642403:C:T	0	1.21343	-2.27515e-08	3.46228e-200	-1.7774	-2.27515e-08
45642644	chr19:45642644:C:T	0	-1.03783e-08	-1.99276	3.03726e-200	-1.03783e-08	-1.90837
45642809	chr19:45642809:T:A	0	-3.12643	-2.27515e-08	6.19591e-201	-3.49802	-2.27515e-08
45643504	chr19:45643504:C:T	0	-3.48445	-2.27515e-08	6.22648e-201	-3.4931	-2.27515e-08
45644269	chr19:45644269:T:C	0	-3.41375	-2.82877	2.8079e-202	-3.51928	-3.07278
45644601	chr19:45644601:C:G	0	-1.03783e-08	-2.75725	1.0741e-200	-1.03783e-08	-2.94784
45644865	chr19:45644865:C:T	0	-1.03783e-08	-2.81696	1.09475e-200	-1.03783e-08	-2.9288
45644901	chr19:45644901:G:A	0	-1.03783e-08	-2.93215	1.12154e-200	-1.03783e-08	-2.90463
45645396	chr19:45645396:A:C	0	-1.03783e-08	-3.00078	9.12616e-201	-1.03783e-08	-3.11077
45645564	chr19:45645564:A:C	0	-1.03783e-08	-2.99866	9.14542e-201	-1.03783e-08	-3.10866
45645638	chr19:45645638:T:C	0	-3.50923	-2.27515e-08	6.34966e-201	-3.47351	-2.27515e-08
45646346	chr19:45646346:C:G	0	-1.03783e-08	-2.47009	4.08863e-200	-1.03783e-08	-1.61112
45646360	chr19:45646360:C:G	0	-2.16022	-3.11734	3.49719e-201	-0.985204	-3.08475
45646369	chr19:45646369:C:A	0	-1.03783e-08	-2.73671	1.05452e-200	-1.03783e-08	-2.96624
45646370	chr19:45646370:C:A	0	-1.03783e-08	-2.73671	1.05452e-200	-1.03783e-08	-2.96624
45646384	chr19:45646384:G:A	0	-1.03783e-08	-2.90286	1.08546e-200	-1.03783e-08	-2.93732
45646495	chr19:45646495:G:C	0	-1.03783e-08	-2.85088	9.78806e-201	-1.03783e-08	-3.04075
45647262	chr19:45647262:C:T	0	-1.03783e-08	-2.80512	1.11346e-200	-1.03783e-08	-2.91186
45647700	chr19:45647700:A:G	0	-3.52079	-2.27515e-08	5.9226e-201	-3.54314	-2.27515e-08
45647876	chr19:45647876:A:G	0	-2.09609	-3.11538	2.84211e-201	-1.21004	-3.06732
45649205	chr19:45649205:AT:A	0	-3.43964	-3.11613	2.97998e-202	-3.4918	-3.04078
45649280	chr19:45649280:C:T	0	-2.62873	-3.06312	3.18877e-201	-1.05707	-3.10521
45649416	chr19:45649416:G:A	0	-3.36331	-3.08537	3.63303e-202	-3.48027	-2.85416
45649457	chr19:45649457:T:C	0	-3.52238	-2.9692	2.9391e-202	-3.51132	-3.03508
45649868	chr19:45649868:T:C	0	-3.35296	-3.0932	2.93261e-202	-3.48978	-3.05882
45649872	chr19:45649872:C:T	0	-2.3217	-1.59879	5.58927e-202	-3.38489	-2.51876
45650295	chr19:45650295:A:G	0	-2.23374	-2.27515e-08	2.82938e-200	-1.97927	-2.27515e-08
45650299	chr19:45650299:T:C	0	-1.03783e-08	-2.80585	1.01008e-200	-1.03783e-08	-3.0093
45650393	chr19:45650393:C:T	0	-3.43145	-2.92107	2.72241e-202	-3.52618	-3.0968
45650546	chr19:45650546:G:T	0	-3.54368	-2.69435	2.70635e-202	-3.53265	-3.09625
45650547	chr19:45650547:G:A	0	-3.40399	-2.91865	2.75011e-202	-3.51507	-3.09779
45650703	chr19:45650703:T:C	0	-3.32509	-3.11032	3.32188e-202	-3.47587	-2.94809
45651108	chr19:45651108:T:G	0	-3.54364	-2.74511	4.17519e-202	-3.49099	-2.70435
45651184	chr19:45651184:C:T	0	-3.54542	-2.58542	2.64217e-202	-3.54065	-3.11225
45651275	chr19:45651275:T:C	0	-3.32985	-3.11316	3.29605e-202	-3.46515	-2.96663
45651335	chr19:45651335:T:C	0	-1.03783e-08	-2.9361	9.37124e-201	-1.03783e-08	-3.08427
45651351	chr19:45651351:A:G	0	-3.54354	-2.69733	2.71216e-202	-3.53097	-3.09579
45651562	chr19:45651562:G:A	0	-3.35499	-3.1144	3.21633e-202	-3.48105	-2.97521
45651648	chr19:45651648:C:CT	0	-3.37637	-3.11401	3.19402e-202	-3.49325	-2.96997
45651791	chr19:45651791:G:A	0	-3.35984	-3.11408	3.21652e-202	-3.48477	-2.97143
45651854	chr19:45651854:T:C	0	-2.17166	-3.11174	3.27546e-201	-1.03084	-3.10461
45652106	chr19:45652106:AC:A	0	-3.36687	-2.52769	4.21945e-202	-3.49168	-2.69311
45652115	chr19:45652115:C:A	0	-1.2328	-3.05483	1.17135e-200	0.14629	-3.00746
45652575	chr19:45652575:G:A	0	-1.03783e-08	-3.07695	9.43593e-201	-1.03783e-08	-3.07739
45652661	chr19:45652661:G:A	0	-1.96702	-3.08698	4.92227e-201	-0.69244	-3.0357
45652872	chr19:45652872:C:T	0	-1.03783e-08	-2.95695	1.06756e-200	-1.03783e-08	-2.95396
45653047	chr19:45653047:C:A	0	-1.03783e-08	-0.921684	9.53457e-200	-1.03783e-08	-0.764404
45653114	chr19:45653114:C:G	0	-3.47799	-3.11164	1.0888e-201	-2.41259	-2.82424
45653537	chr19:45653537:G:A	0	-1.03783e-08	-2.85747	1.02227e-200	-1.03783e-08	-2.9973
45653746	chr19:45653746:T:C	0	-3.00654	-3.06948	3.32852e-202	-3.43439	-2.98758
45653764	chr19:45653764:C:T	0	-1.03783e-08	-2.81184	9.19549e-201	-1.03783e-08	-3.1032
45653788	chr19:45653788:C:T	0	-2.68853	-2.60526	4.0481e-201	-0.815177	-3.10849
45653979	chr19:45653979:G:A	0	-2.67789	-3.07982	3.80741e-202	-3.34002	-2.94753
45653995	chr19:45653995:C:T	0	-1.03783e-08	-2.17807	2.2387e-200	-1.03783e-08	-2.21343
45654198	chr19:45654198:T:C	0	-1.03783e-08	-2.82429	1.07917e-200	-1.03783e-08	-2.94314
45654205	chr19:45654205:G:A	0	-2.95242	-2.66904	2.65216e-201	-1.3394	-3.00714
45654375	chr19:45654375:G:A	0	-1.03783e-08	-3.07584	1.0915e-200	-1.03783e-08	-2.93177
45654406	chr19:45654406:T:C	0	-1.03783e-08	-3.11119	9.43597e-201	-1.03783e-08	-3.07738
45654461	chr19:45654461:A:G	0	-3.46133	-3.09917	2.77807e-202	-3.48541	-3.11733
45654490	chr19:45654490:A:G	0	-3.34303	-3.11371	5.40542e-202	-3.0249	-2.9122
45654495	chr19:45654495:G:A	0	-1.03783e-08	-3.03626	1.08414e-200	-1.03783e-08	-2.93854
45654580	chr19:45654580:A:AG	0	-2.66602	-3.1122	4.45521e-202	-3.36892	-2.7615
45654594	chr19:45654594:A:G	0	-1.03783e-08	-2.9157	1.55199e-200	-1.03783e-08	-2.57979
45654658	chr19:45654658:G:A	0	-3.0442	-2.72065	3.04433e-202	-3.48114	-3.03008
45654898	chr19:45654898:A:G	0	-3.21435	-2.98063	1.22795e-201	-2.06648	-3.05009
45655035	chr19:45655035:A:G	0	-3.3142	-2.82148	5.21124e-201	-0.80036	-2.87074
45655159	chr19:45655159:G:A	0	-3.20909	-2.9055	1.37699e-201	-2.03916	-2.96286
45655178	chr19:45655178:A:G	0	-3.19213	-2.90979	1.43908e-201	-1.99181	-2.9661
45655528	chr19:45655528:G:A	0	-3.14719	-3.03371	1.38109e-201	-1.91109	-3.08795
45655567	chr19:45655567:T:C	0	-3.44053	-2.27515e-08	8.06163e-201	-3.2348	-2.27515e-08
45655570	chr19:45655570:A:G	0	-3.16486	-3.02412	1.32537e-201	-1.95696	-3.08326
45655602	chr19:45655602:G:A	0	-3.1229	-3.01231	1.48267e-201	-1.85276	-3.07531
45655678	chr19:45655678:A:C	0	-3.18656	-2.82433	2.98668e-202	-3.54544	-2.9849
45656156	chr19:45656156:G:C	0	-3.15156	-3.01939	1.37234e-201	-1.92087	-3.08453
45656255	chr19:45656255:T:C	0	-1.03783e-08	-2.5683	2.74433e-200	-1.03783e-08	-2.00979
45656520	chr19:45656520:T:C	0	-3.25878	-3.02137	9.42213e-202	-2.27824	-3.10319
45656763	chr19:45656763:GCACT:G	0	-1.26348	-2.96405	1.00128e-200	-0.498273	-2.51977
45656775	chr19:45656775:G:A	0	-1.03783e-08	-2.79405	2.57756e-200	-1.03783e-08	-2.07249
45656901	chr19:45656901:A:T	0	-1.03783e-08	-2.75424	2.7115e-200	-1.03783e-08	-2.02183
45656988	chr19:45656988:G:A	0	-3.10592	-3.01203	1.5075e-201	-1.83403	-3.07743
45657024	chr19:45657024:C:T	0	-1.0146	-3.02896	8.84761e-202	-2.34677	-3.09758
45657065	chr19:45657065:A:G	0	-3.13988	-2.97349	1.43533e-201	-1.90614	-3.05438
45657200	chr19:45657200:A:G	0	-0.916437	-2.87634	7.64399e-201	-0.176259	-3.11174
45657380	chr19:45657380:C:A	0	-2.98735	-3.02332	1.33829e-201	-1.9382	-3.09232
45657401	chr19:45657401:A:C	0	-2.99953	-3.03514	1.30857e-201	-1.95426	-3.09872
45657402	chr19:45657402:G:A	0	-0.838944	-2.6579	1.0345e-200	-0.0723349	-2.91307
45657445	chr19:45657445:G:A	0	-3.00426	-3.02052	1.29859e-201	-1.96758	-3.09306
45657499	chr19:45657499:G:A	0	-1.03783e-08	-3.00883	9.07969e-201	-1.03783e-08	-3.11587
45657563	chr19:45657563:G:A	0	-1.03783e-08	-2.7168	9.9764e-201	-1.03783e-08	-3.02169
45657711	chr19:45657711:A:G	0	-0.592152	-2.4402	1.60841e-200	0.256965	-2.80104
45657918	chr19:45657918:G:A	0	-1.03783e-08	-2.92227	1.2858e-200	-1.03783e-08	-2.76795
45658047	chr19:45658047:G:T	0	-1.56768	-3.11087	8.01236e-201	-0.684547	-2.55638
45658546	chr19:45658546:A:G	0	-3.15246	-3.1025	4.87301e-202	-3.05473	-2.98606
45658620	chr19:45658620:C:T	0	-3.32539	-2.77447	3.17473e-202	-3.54419	-2.92509
45658672	chr19:45658672:C:T	0	-1.03783e-08	-2.919	1.23523e-200	-1.03783e-08	-2.80807
45658685	chr19:45658685:C:T	0	-2.34034	-2.27515e-08	1.54667e-200	-2.58322	-2.27515e-08
45658730	chr19:45658730:T:G	0	-1.03783e-08	-3.09554	9.31787e-201	-1.03783e-08	-3.08998
45658897	chr19:45658897:TTTTG:T	0	-3.52772	-2.27515e-08	5.90902e-201	-3.54543	-2.27515e-08
45659088	chr19:45659088:T:C	0	-3.36603	-2.92763	3.2004e-202	-3.54557	-2.91565
45659224	chr19:45659224:T:C	0	-3.36993	-2.94975	3.12833e-202	-3.54551	-2.93849
45660273	chr19:45660273:G:A	0	-1.03783e-08	-2.98518	1.29974e-200	-1.03783e-08	-2.75716
45660303	chr19:45660303:T:C	0	-3.33164	-2.82974	3.38443e-202	-3.54429	-2.86102
45660458	chr19:45660458:C:T	0	-2.35713	-2.27515e-08	3.20283e-200	-1.85529	-2.27515e-08
45660511	chr19:45660511:T:C	0	-2.85689	-3.09302	1.60085e-201	-1.73422	-3.11716
45660538	chr19:45660538:A:C	0	-2.85795	-3.05791	1.60565e-201	-1.7361	-3.11228
45660554	chr19:45660554:AAGAAG:A	0	-1.03783e-08	-3.00363	1.1624e-200	-1.03783e-08	-2.86884
45660732	chr19:45660732:T:C	0	-3.34682	-2.8229	3.02018e-202	-3.54296	-2.97623
45660914	chr19:45660914:C:T	0	-3.02803	-3.11702	5.33043e-202	-2.86605	-3.08502
45661020	chr19:45661020:C:T	0	-1.03783e-08	-2.84454	1.08169e-200	-1.03783e-08	-2.9408
45661157	chr19:45661157:A:G	0	-3.33406	-2.95994	2.98316e-202	-3.5449	-2.98662
45661351	chr19:45661351:T:C	0	-3.29955	-2.90589	3.11843e-202	-3.54268	-2.94449
45661411	chr19:45661411:C:T	0	-3.37043	-2.9681	2.9792e-202	-3.54553	-2.98731
45661414	chr19:45661414:T:C	0	-3.3765	-2.86069	3.00189e-202	-3.41615	-3.10911
45661535	chr19:45661535:C:T	0	-3.34893	-2.77364	3.46216e-202	-3.54555	-2.83706
45661633	chr19:45661633:C:T	0	-1.03783e-08	-3.11554	9.0758e-201	-1.03783e-08	-3.1163
45661645	chr19:45661645:G:A	0	-0.154442	-3.06359	1.85026e-201	-1.58924	-3.11735
45661723	chr19:45661723:G:A	0	-3.37358	-2.74469	3.52944e-202	-3.54492	-2.81844
45661809	chr19:45661809:C:T	0	-3.31784	-2.93493	3.05974e-202	-3.54367	-2.9625
45661900	chr19:45661900:G:A	0	-2.20911	-2.27515e-08	3.90614e-200	-1.65678	-2.27515e-08
45661954	chr19:45661954:C:T	0	-3.30322	-2.88018	3.223e-202	-3.53224	-2.92195
45661964	chr19:45661964:T:C	0	-3.47694	-3.06783	2.72933e-202	-3.52888	-3.09156
45661970	chr19:45661970:G:T	0	-3.34864	-2.95609	2.9989e-202	-3.54391	-2.98235
45662292	chr19:45662292:G:C	0	-3.05233	-3.10938	5.44328e-202	-2.86602	-3.0641
45662336	chr19:45662336:C:G	0	-1.03783e-08	-3.11478	9.08899e-201	-1.03783e-08	-3.11485
45662338	chr19:45662338:G:A	0	-3.3831	-2.87386	3.01257e-202	-3.41983	-3.10187
45662815	chr19:45662815:T:C	0	-3.30527	-3.10118	3.23042e-202	-3.33713	-3.11475
45663102	chr19:45663102:A:T	0	-3.38817	-3.08159	6.75789e-202	-2.64328	-3.0705
45663169	chr19:45663169:G:A	0	-3.42627	-2.78689	2.94897e-202	-3.45811	-3.08493
45663327	chr19:45663327:C:T	0	-1.03783e-08	-3.06679	1.08606e-200	-1.03783e-08	-2.93677
45663346	chr19:45663346:C:T	0	-1.41181	-3.11467	9.25296e-201	-0.0327421	-3.06423
45664211	chr19:45664211:A:G	0	-3.49069	-3.03842	3.03102e-202	-3.44626	-3.06934
45664228	chr19:45664228:G:A	0	-0.834408	-3.11701	1.1111e-200	0.15671	-3.07069
45664826	chr19:45664826:G:A	0	-1.03783e-08	-2.85633	1.04531e-200	-1.03783e-08	-2.97501
45664843	chr19:45664843:A:G	0	-3.53322	-3.02355	2.79712e-202	-3.5392	-3.0567
45665015	chr19:45665015:G:A	0	-3.38197	-2.55295	4.76032e-202	-3.54529	-2.51889
45665683	chr19:45665683:G:A	0	-1.03783e-08	-2.81692	1.57897e-200	-1.03783e-08	-2.56256
45665708	chr19:45665708:T:G	0	-1.03783e-08	-3.10227	9.19297e-201	-1.03783e-08	-3.10347
45665713	chr19:45665713:G:A	0	-1.03783e-08	-2.80496	1.60553e-200	-1.03783e-08	-2.54588
45666188	chr19:45666188:T:A	0	-3.54399	-3.00205	2.90857e-202	-3.50275	-3.05409
45666216	chr19:45666216:A:G	0	-3.54425	-3.04291	3.02709e-202	-3.49196	-3.02493
45666568	chr19:45666568:C:G	0	-1.7689	-2.65817	7.12716e-201	-0.25097	-3.10703
45666673	chr19:45666673:AAAT:A	0	-3.5065	-2.27515e-08	6.14804e-201	-3.50578	-2.27515e-08
45666798	chr19:45666798:C:T	0	-1.03783e-08	-2.85077	1.04289e-200	-1.03783e-08	-2.97733
45667207	chr19:45667207:T:C	0	-2.45321	-3.06797	1.00835e-201	-2.55787	-2.75573
45667271	chr19:45667271:A:T	0	-1.03783e-08	-2.76904	9.17049e-201	-1.03783e-08	-3.10592
45667453	chr19:45667453:T:A	0	-0.901409	-3.11005	1.40224e-201	-2.11078	-2.87306
45667542	chr19:45667542:G:A	0	-1.03783e-08	-2.81096	2.42725e-200	-1.03783e-08	-2.13257
45667679	chr19:45667679:C:T	0	-1.03783e-08	-3.0756	1.38053e-200	-1.03783e-08	-2.69686
45667901	chr19:45667901:G:T	0	-1.03783e-08	-3.07771	1.48754e-200	-1.03783e-08	-2.62221
45668197	chr19:45668197:C:T	0	-1.99426	-2.27515e-08	1.58744e-200	-2.55721	-2.27515e-08
45668238	chr19:45668238:GT:G	0	-1.0716	-3.11346	6.09416e-201	-0.403806	-3.11078
45668431	chr19:45668431:C:G	0	-1.03783e-08	-3.10725	9.20644e-201	-1.03783e-08	-3.10201
45668758	chr19:45668758:G:A	0	-1.03783e-08	-2.19101	2.32424e-200	-1.03783e-08	-2.17593
45669020	chr19:45669020:G:A	0	-0.775455	-3.03496	3.15141e-200	1.24171	-3.11319
45669140	chr19:45669140:G:A	0	-3.45777	-2.27515e-08	1.03528e-200	-2.98465	-2.27515e-08
45669262	chr19:45669262:C:T	0	-1.03783e-08	-2.96868	9.37316e-201	-1.03783e-08	-3.08406
45669289	chr19:45669289:C:T	0	-2.63827	-2.27515e-08	3.80202e-200	-1.6838	-2.27515e-08
45669519	chr19:45669519:C:G	0	-1.03783e-08	-3.06173	1.33784e-200	-1.03783e-08	-2.72827
45670317	chr19:45670317:C:T	0	-2.91676	-2.27515e-08	6.38455e-201	-3.46803	-2.27515e-08
45671665	chr19:45671665:A:C	0	-1.03783e-08	-1.6127	2.03892e-200	-1.03783e-08	-2.30691
45671788	chr19:45671788:A:T	0	2.145	-2.54536	3.08112e-200	1.22288	-3.11692
45671792	chr19:45671792:A:T	0	-1.03783e-08	-2.935	1.16075e-200	-1.03783e-08	-2.87026
45672133	chr19:45672133:C:T	0	-1.03783e-08	-3.06362	9.64729e-201	-1.03783e-08	-3.05524
45673147	chr19:45673147:G:C	0	0.0482195	-3.10783	3.01667e-200	0.964092	-2.87927
45673465	chr19:45673465:G:C	0	-0.0258053	-3.09939	3.88973e-200	0.90757	-2.56856
45673977	chr19:45673977:T:C	0	-1.40379	-3.01881	1.50306e-200	0.444791	-3.05662
45674329	chr19:45674329:C:T	0	-1.03783e-08	-3.02866	1.02383e-200	-1.03783e-08	-2.99578
45674444	chr19:45674444:C:T	0	-1.03783e-08	-3.10004	1.46317e-200	-1.03783e-08	-2.63872
45674554	chr19:45674554:C:A	0	-1.03783e-08	-3.11086	9.23813e-201	-1.03783e-08	-3.09857
45674703	chr19:45674703:C:T	0	-1.03783e-08	-2.99688	1.20155e-200	-1.03783e-08	-2.83571
45675236	chr19:45675236:C:T	0	-1.03783e-08	-1.5973	3.4457e-200	-1.03783e-08	-1.7822
45675403	chr19:45675403:T:C	0	1.66583	-2.97752	4.61537e-200	0.64035	-2.13029
45675628	chr19:45675628:G:A	0	-3.23611	-3.0823	2.6556e-202	-3.54514	-3.10268
45675785	chr19:45675785:G:A	0	6.35932	-2.87071	3.13407e-199	3.30203	-2.87644
45675852	chr19:45675852:T:C	0	-3.5235	-3.02479	2.95119e-202	-3.5369	-3.00539
45676106	chr19:45676106:G:A	0	-1.03783e-08	-1.92175	5.07665e-200	-1.03783e-08	-1.39468
45676147	chr19:45676147:G:A	0	-1.03783e-08	-2.82868	9.88048e-201	-1.03783e-08	-3.03135
45676596	chr19:45676596:G:T	0	-1.03783e-08	-2.66933	3.37396e-200	-1.03783e-08	-1.80324
45676697	chr19:45676697:G:T	0	-1.03783e-08	-2.77044	1.00576e-200	-1.03783e-08	-3.01358
45676892	chr19:45676892:A:G	0	0.991294	-3.11259	5.95684e-200	1.80277	-3.03756
45677071	chr19:45677071:G:C	0	-1.03783e-08	-3.07596	1.06307e-200	-1.03783e-08	-2.95816
45677156	chr19:45677156:G:T	0	6.35269	-2.8684	3.10931e-199	3.29109	-2.87343
45677199	chr19:45677199:C:T	0	-3.54549	-2.10977	7.15817e-202	-3.20998	-2.44627
45678134	chr19:45678134:G:C	0	6.78789	-3.07024	3.27892e-199	3.55748	-3.08671
45678295	chr19:45678295:TACAGTCGTTCTCTGGTGCAGCC:T	0	-1.03783e-08	-1.37022	2.20425e-200	-1.03783e-08	-2.22894
45679046	chr19:45679046:T:A	0	5.56737	-2.25759	2.39166e-199	2.43874	-2.2835
45679389	chr19:45679389:G:A	0	-3.13084	-2.27515e-08	9.69892e-201	-3.0499	-2.27515e-08
45679708	chr19:45679708:G:A	0	-1.03783e-08	-2.80023	3.02658e-200	-1.03783e-08	-1.91189
45680016	chr19:45680016:C:T	0	-1.03783e-08	-2.95784	1.00864e-200	-1.03783e-08	-3.01072
45680328	chr19:45680328:C:T	0	1.13486	-0.11394	4.20038e-200	0.51548	-2.09963
45680417	chr19:45680417:C:T	0	-3.37934	-2.27515e-08	5.9876e-201	-3.53222	-2.27515e-08
45680696	chr19:45680696:G:T	0	1.45796	-3.11735	9.44247e-200	2.28746	-3.06158
45680721	chr19:45680721:C:G	0	-1.03783e-08	-3.00014	1.26249e-200	-1.03783e-08	-2.78624
45680754	chr19:45680754:C:G	0	-3.35342	-3.05336	2.71519e-202	-3.54523	-3.0804
45680803	chr19:45680803:C:A	0	-3.51746	-3.11687	2.85559e-202	-3.46761	-3.10761
45681283	chr19:45681283:T:TC	0	-2.94495	-2.27515e-08	1.61057e-200	-2.54274	-2.27515e-08
45681959	chr19:45681959:C:A	0	-3.49786	-3.0888	2.62503e-202	-3.5423	-3.1171
45682424	chr19:45682424:T:C	0	-1.03783e-08	-2.99453	1.1802e-200	-1.03783e-08	-2.85365
45682602	chr19:45682602:C:T	0	-1.03783e-08	-0.690796	1.15638e-198	-1.03783e-08	1.73114
45682892	chr19:45682892:G:T	0	-3.53303	-2.99418	2.80424e-202	-3.51066	-3.0827
45683454	chr19:45683454:T:C	0	-1.03783e-08	-3.02009	1.07588e-200	-1.03783e-08	-2.94619
45683888	chr19:45683888:G:A	0	-1.03783e-08	-2.9803	1.145e-200	-1.03783e-08	-2.88393
45684079	chr19:45684079:G:A	0	-1.03783e-08	-3.07486	1.5972e-200	-1.03783e-08	-2.55108
45684742	chr19:45684742:G:T	0	-3.5421	-3.03897	2.82961e-202	-3.48672	-3.09764
45685057	chr19:45685057:G:A	0	-1.03783e-08	-3.08969	9.40988e-201	-1.03783e-08	-3.08015
45685099	chr19:45685099:C:T	0	-3.53554	-3.08594	2.721e-202	-3.50682	-3.11668
45685222	chr19:45685222:G:A	0	-3.5385	-3.05797	2.76154e-202	-3.49893	-3.10978
45685368	chr19:45685368:A:C	0	2.06441	-3.10477	2.51988e-199	3.19403	-2.98656
45685718	chr19:45685718:C:T	0	-3.27851	-3.10429	8.72743e-202	-2.34087	-3.11715
45685887	chr19:45685887:C:T	0	-1.03783e-08	-3.02842	1.13965e-200	-1.03783e-08	-2.88861
45686185	chr19:45686185:G:A	0	-1.03783e-08	-3.06787	9.06685e-201	-1.03783e-08	-3.11729
45686210	chr19:45686210:G:A	0	-1.03783e-08	-3.11707	9.9141e-201	-1.03783e-08	-3.02795
45686346	chr19:45686346:TC:T	0	-3.39199	-2.27515e-08	5.91545e-201	-3.54435	-2.27515e-08
45686603	chr19:45686603:C:T	0	-3.53896	-3.08906	2.75456e-202	-3.49418	-3.11706
45686806	chr19:45686806:G:A	0	-1.03783e-08	-3.1151	1.96895e-200	-1.03783e-08	-2.34183
45687028	chr19:45687028:T:C	0	-3.49573	-2.27515e-08	6.82295e-201	-3.40162	-2.27515e-08
45687185	chr19:45687185:A:G	0	-1.03783e-08	-1.96776	3.84369e-200	-1.03783e-08	-1.67289
45687273	chr19:45687273:A:G	0	-3.46396	-2.80725	3.00935e-202	-3.52785	-2.99493
45687957	chr19:45687957:C:G	0	-3.53965	-3.06776	2.76416e-202	-3.49462	-3.11314
45688246	chr19:45688246:G:A	0	-1.03783e-08	-3.10903	9.06873e-201	-1.03783e-08	-3.11708
45688792	chr19:45688792:A:G	0	-3.53308	-3.08704	2.72101e-202	-3.50615	-3.11734
45689145	chr19:45689145:T:A	0	-2.8949	-3.10737	4.0821e-202	-3.53195	-2.68594
45689616	chr19:45689616:TAGA:T	0	-1.03783e-08	-2.66482	1.08625e-200	-1.03783e-08	-2.93659
45689932	chr19:45689932:G:A	0	-1.03783e-08	-3.06094	9.22967e-201	-1.03783e-08	-3.09949
45689960	chr19:45689960:C:T	0	-1.03783e-08	-2.65778	1.0901e-200	-1.03783e-08	-2.93306
45690072	chr19:45690072:C:A	0	-1.03783e-08	-2.67879	9.33731e-201	-1.03783e-08	-3.0879
45690093	chr19:45690093:A:G	0	7.28619	-3.07114	3.63335e-199	3.60588	-3.03247
45690299	chr19:45690299:G:T	0	1.62791	-3.11639	1.45587e-199	2.68733	-3.02847
45690488	chr19:45690488:CAAACA:C	0	-3.5364	-3.0772	2.71979e-202	-3.50728	-3.11666
45691716	chr19:45691716:G:A	0	-1.03783e-08	-2.96449	1.12721e-200	-1.03783e-08	-2.89959
45692317	chr19:45692317:T:C	0	-1.03783e-08	-3.0589	9.2405e-201	-1.03783e-08	-3.09832
45692498	chr19:45692498:A:C	0	-3.45374	-2.27515e-08	6.28019e-201	-3.48451	-2.27515e-08
45693019	chr19:45693019:C:G	0	-1.03783e-08	-3.11713	9.31227e-201	-1.03783e-08	-3.09058
45693046	chr19:45693046:C:T	0	-1.03783e-08	-2.97752	1.15444e-200	-1.03783e-08	-2.87571
45693282	chr19:45693282:A:C	0	-1.03783e-08	-2.53885	1.04539e-200	-1.03783e-08	-2.97494
45693424	chr19:45693424:C:T	0	-1.03783e-08	-3.11734	9.18046e-201	-1.03783e-08	-3.10484
45693618	chr19:45693618:C:A	0	-1.03783e-08	-2.57731	1.02627e-200	-1.03783e-08	-2.9934
45693812	chr19:45693812:T:C	0	-1.03783e-08	-3.0888	9.26862e-201	-1.03783e-08	-3.09528
45694050	chr19:45694050:G:A	0	-1.03783e-08	-3.10883	9.09323e-201	-1.03783e-08	-3.11438
45694163	chr19:45694163:C:T	0	-0.247233	-3.11016	7.43417e-200	1.89096	-2.9042
45694524	chr19:45694524:G:A	0	-2.64689	-0.383228	1.37408e-200	-1.88819	-0.813354
45695193	chr19:45695193:G:A	0	-1.03783e-08	-3.05343	9.07128e-201	-1.03783e-08	-3.1168
45695567	chr19:45695567:G:A	0	-1.03783e-08	-3.08484	9.37837e-201	-1.03783e-08	-3.08351
45696026	chr19:45696026:G:A	0	-3.28894	-2.27515e-08	1.71955e-200	-2.47727	-2.27515e-08
45696858	chr19:45696858:C:T	0	-1.03783e-08	-3.09239	9.3176e-201	-1.03783e-08	-3.09001
45696872	chr19:45696872:C:T	0	-1.03783e-08	-3.01022	1.18662e-200	-1.03783e-08	-2.84822
45697295	chr19:45697295:G:A	0	-3.54443	-3.11335	3.55752e-202	-3.29322	-3.06222
45697518	chr19:45697518:C:T	0	-3.36715	-3.01531	7.42775e-202	-2.55865	-3.06062
45698324	chr19:45698324:C:T	0	-3.54523	-2.92274	4.05289e-202	-3.20169	-3.02338
45698554	chr19:45698554:C:T	0	-1.03783e-08	-3.05303	9.06863e-201	-1.03783e-08	-3.11709
45698914	chr19:45698914:C:T	0	8.63158	-3.00699	9.94143e-199	4.52608	-2.94612
45698962	chr19:45698962:C:T	0	-1.03783e-08	-3.05927	9.56407e-201	-1.03783e-08	-3.0639
45699564	chr19:45699564:A:G	0	-0.20694	-3.10137	6.64031e-200	1.94398	-3.07015
45699825	chr19:45699825:G:A	0	0.0230893	-2.96894	1.43251e-200	0.452307	-3.11221
45699889	chr19:45699889:G:A	0	-1.03783e-08	-3.09361	1.59538e-200	-1.03783e-08	-2.55222
45700354	chr19:45700354:A:G	0	-1.03783e-08	-2.75121	1.0217e-200	-1.03783e-08	-2.99786
45700410	chr19:45700410:C:T	0	-1.03783e-08	-2.80477	1.00169e-200	-1.03783e-08	-3.01764
45700589	chr19:45700589:G:A	0	-1.03783e-08	-3.10959	9.2774e-201	-1.03783e-08	-3.09433
45700599	chr19:45700599:A:G	0	-1.03783e-08	-2.55814	1.00433e-200	-1.03783e-08	-3.01501
45700714	chr19:45700714:A:G	0	-1.03783e-08	-3.11078	9.42396e-201	-1.03783e-08	-3.07866
45700832	chr19:45700832:G:A	0	-1.03783e-08	-3.07449	9.19773e-201	-1.03783e-08	-3.10296
45701329	chr19:45701329:G:A	0	-1.7588	-3.04587	3.49545e-200	0.889595	-2.65746
45701474	chr19:45701474:C:T	0	-1.03783e-08	-2.19794	4.38371e-200	-1.03783e-08	-1.54143
45701620	chr19:45701620:T:C	0	1.47231	-0.470624	6.07389e-201	-1.15078	-2.36714
45701680	chr19:45701680:C:T	0	-3.35777	-2.27515e-08	5.91217e-201	-3.5449	-2.27515e-08
45701792	chr19:45701792:T:C	0	-3.22238	-2.95804	3.38339e-202	-3.53476	-2.87086
45702334	chr19:45702334:A:T	0	-1.03783e-08	-3.0713	9.14197e-201	-1.03783e-08	-3.10904
45702840	chr19:45702840:G:A	0	0.439703	-3.06138	2.65709e-200	1.00369	-3.04578
45702945	chr19:45702945:G:A	0	-1.03783e-08	-3.06982	1.44406e-200	-1.03783e-08	-2.65187
45703004	chr19:45703004:G:A	0	-0.6086	-3.11349	5.77378e-201	-0.636436	-2.93215
45703167	chr19:45703167:T:C	0	-2.23944	-2.00479	2.47089e-201	-1.72913	-2.6882
45703608	chr19:45703608:T:C	0	-1.03783e-08	-3.0879	1.28338e-200	-1.03783e-08	-2.76983
45704328	chr19:45704328:G:A	0	-1.31543	-2.27515e-08	1.21635e-200	-2.82347	-2.27515e-08
45704552	chr19:45704552:A:C	0	1.58942	0.641262	7.87787e-201	-1.31171	-1.94615
45705319	chr19:45705319:C:G	0	-1.03783e-08	-2.81109	1.14435e-200	-1.03783e-08	-2.88449
45705369	chr19:45705369:T:A	0	-1.03783e-08	-3.09745	9.11978e-201	-1.03783e-08	-3.11147
45705411	chr19:45705411:G:A	0	0.164625	-2.53336	4.03352e-200	0.277685	-1.90237
45706416	chr19:45706416:A:C	0	-2.10984	-2.73318	1.46108e-201	-2.069	-2.87374
45706812	chr19:45706812:G:A	0	-1.03783e-08	-2.27877	3.97101e-200	-1.03783e-08	-1.64031
45707107	chr19:45707107:T:G	0	-3.53746	-2.69158	3.26753e-202	-3.41074	-3.02973
45707244	chr19:45707244:T:C	0	-1.03783e-08	-2.85331	9.7749e-201	-1.03783e-08	-3.04209
45707265	chr19:45707265:C:T	0	2.38135	-2.23108	1.48277e-200	0.114266	-2.73968
45707434	chr19:45707434:T:C	0	-3.42544	-1.9678	2.77559e-202	-3.53917	-3.06447
45707485	chr19:45707485:G:A	0	-1.03783e-08	-3.09504	1.06458e-200	-1.03783e-08	-2.95675
45707513	chr19:45707513:T:A	0	-1.03783e-08	-3.04417	9.90362e-201	-1.03783e-08	-3.02901
45707567	chr19:45707567:T:G	0	-1.03783e-08	-3.08497	1.09527e-200	-1.03783e-08	-2.92832
45707921	chr19:45707921:C:T	0	-1.03783e-08	-3.11734	9.28161e-201	-1.03783e-08	-3.09388
45708051	chr19:45708051:G:A	0	-1.91523	-2.69114	1.38749e-201	-1.88052	-3.11389
45708384	chr19:45708384:C:T	0	-1.03783e-08	-3.00419	1.12005e-200	-1.03783e-08	-2.90595
45709000	chr19:45709000:G:A	0	-1.03783e-08	-2.85035	1.11499e-200	-1.03783e-08	-2.91048
45709667	chr19:45709667:C:T	0	0.212541	-2.80268	2.49785e-200	0.265224	-2.36912
45709694	chr19:45709694:T:C	0	2.87696	-3.08847	2.5044e-200	0.728698	-2.82998
45709934	chr19:45709934:A:C	0	-1.03783e-08	-2.88708	9.88572e-201	-1.03783e-08	-3.03082
45710087	chr19:45710087:G:A	0	-1.03783e-08	-3.11731	9.74692e-201	-1.03783e-08	-3.04496
45710153	chr19:45710153:G:A	0	-1.03783e-08	-2.71756	9.30665e-201	-1.03783e-08	-3.09118
45710280	chr19:45710280:T:C	0	-1.03783e-08	-2.98458	1.16339e-200	-1.03783e-08	-2.86799
45710292	chr19:45710292:C:T	0	1.65925	1.22556	1.96252e-200	-0.950284	-1.39481
45710294	chr19:45710294:G:T	0	-2.12638	-2.54663	1.65689e-201	-2.12735	-2.68962
45710659	chr19:45710659:A:G	0	-1.03783e-08	-3.06469	1.15006e-200	-1.03783e-08	-2.87951
45710986	chr19:45710986:A:G	0	-2.51125	-2.88072	7.92257e-202	-2.46713	-3.08765
45711039	chr19:45711039:C:T	0	2.44056	-2.939	1.98634e-200	0.558138	-2.89117
45711283	chr19:45711283:G:C	0	-1.03783e-08	-3.11473	9.06628e-201	-1.03783e-08	-3.11735
45713018	chr19:45713018:G:A	0	-1.03783e-08	-3.00994	9.90083e-201	-1.03783e-08	-3.02929
45713384	chr19:45713384:G:T	0	-3.45524	-1.6314	1.01767e-201	-3.53836	-1.76604
45713768	chr19:45713768:G:A	0	-0.959561	-3.05803	2.12094e-201	-2.11673	-2.45333
45713791	chr19:45713791:T:A	0	-1.03783e-08	-2.76867	1.4478e-200	-1.03783e-08	-2.64928
45714498	chr19:45714498:G:A	0	-1.03783e-08	-2.9266	1.14919e-200	-1.03783e-08	-2.88027
45714755	chr19:45714755:G:A	0	-3.39783	-2.27515e-08	6.13288e-201	-3.50825	-2.27515e-08
45714816	chr19:45714816:C:G	0	-1.03783e-08	-2.24191	1.1496e-200	-1.03783e-08	-2.87991
45715585	chr19:45715585:T:A	0	-1.03783e-08	-2.74934	1.49488e-200	-1.03783e-08	-2.61728
45715682	chr19:45715682:C:T	0	-1.03783e-08	-2.26963	1.13544e-200	-1.03783e-08	-2.89231
45715887	chr19:45715887:G:C	0	-2.83431	-2.9687	8.10272e-202	-2.6373	-2.89499
45716277	chr19:45716277:T:A	0	-1.03783e-08	-3.06934	1.04231e-200	-1.03783e-08	-2.97789
45716644	chr19:45716644:A:T	0	-1.03783e-08	-2.48528	9.28664e-201	-1.03783e-08	-3.09334
45716675	chr19:45716675:A:G	0	-1.03783e-08	-3.03096	1.00343e-200	-1.03783e-08	-3.0159
45717458	chr19:45717458:G:A	0	-3.54509	-2.27515e-08	6.63859e-201	-3.42901	-2.27515e-08
45717571	chr19:45717571:G:A	0	-1.03783e-08	-3.08853	9.14621e-201	-1.03783e-08	-3.10857
45717912	chr19:45717912:C:T	0	-1.03783e-08	-0.555572	2.90513e-200	-1.03783e-08	-1.95285
45717922	chr19:45717922:G:A	0	-1.03783e-08	-3.09874	9.12695e-201	-1.03783e-08	-3.11068
45718226	chr19:45718226:T:C	0	-1.03783e-08	-0.561476	2.86805e-200	-1.03783e-08	-1.96569
45718429	chr19:45718429:C:T	0	-3.54326	-2.27515e-08	6.72948e-201	-3.41541	-2.27515e-08
45718468	chr19:45718468:G:A	0	-3.54418	-3.06159	2.77803e-202	-3.53007	-3.07268
45718769	chr19:45718769:C:G	0	-1.03783e-08	-2.21817	1.1696e-200	-1.03783e-08	-2.86267
45718880	chr19:45718880:C:T	0	-1.03783e-08	-3.11732	1.34251e-200	-1.03783e-08	-2.72479
45719043	chr19:45719043:G:A	0	-3.33478	-2.27515e-08	6.10217e-201	-3.51327	-2.27515e-08
45720234	chr19:45720234:C:T	0	-3.44544	-2.27515e-08	8.64816e-201	-3.16457	-2.27515e-08
45720831	chr19:45720831:G:T	0	-1.03783e-08	-2.92249	1.22312e-200	-1.03783e-08	-2.81792
45720898	chr19:45720898:A:G	0	-3.36874	-2.33334	1.0743e-201	-3.23779	-2.01246
45721299	chr19:45721299:T:G	0	-3.53581	-3.11651	3.86836e-202	-3.42053	-2.85113
45721357	chr19:45721357:CAGAA:C	0	-1.03783e-08	0.0158651	1.63619e-198	-1.03783e-08	2.07821
45721396	chr19:45721396:C:T	0	-3.04192	-2.8839	8.17974e-202	-2.81382	-2.70902
45721701	chr19:45721701:C:T	0	-1.03783e-08	-2.12991	1.76771e-200	-1.03783e-08	-2.44965
45721713	chr19:45721713:C:T	0	-2.92398	-2.8354	9.82166e-202	-2.65505	-2.68486
45721775	chr19:45721775:TGACCTCGTGATCCACCCAAAGTGCTGGGATTATAGGCGTGAGCCACCACGCCC:T	0	-1.03783e-08	-1.81588	1.29842e-200	-1.03783e-08	-2.75818
45721865	chr19:45721865:T:G	0	-1.03783e-08	-0.533436	2.93576e-200	-1.03783e-08	-1.94236
45722221	chr19:45722221:C:T	0	-1.03783e-08	-2.99609	1.0955e-200	-1.03783e-08	-2.92812
45722260	chr19:45722260:C:A	0	-3.03518	-3.04861	3.1497e-202	-3.53507	-2.94212
45722261	chr19:45722261:A:G	0	-1.03783e-08	-1.85562	1.43498e-200	-1.03783e-08	-2.65818
45722666	chr19:45722666:G:T	0	-1.03783e-08	-2.32214	9.12484e-201	-1.03783e-08	-3.11091
45722694	chr19:45722694:G:A	0	-3.48213	-1.35737	1.67541e-201	-3.39641	-1.40944
45722696	chr19:45722696:A:G	0	-1.03783e-08	-3.04803	1.04355e-200	-1.03783e-08	-2.9767
45723401	chr19:45723401:T:A	0	-1.03783e-08	-3.00114	9.95002e-201	-1.03783e-08	-3.02434
45724607	chr19:45724607:G:A	0	-1.03783e-08	-2.74588	1.50119e-200	-1.03783e-08	-2.61307
45724622	chr19:45724622:T:C	0	-3.47069	-1.08902	2.30531e-201	-3.36011	-1.12659
45725389	chr19:45725389:C:T	0	-1.03783e-08	-1.97167	1.35186e-200	-1.03783e-08	-2.71784
45725665	chr19:45725665:T:C	0	-1.03783e-08	-2.27748	1.13174e-200	-1.03783e-08	-2.89558
45725964	chr19:45725964:T:C	0	-1.03783e-08	-2.01004	1.16753e-200	-1.03783e-08	-2.86444
45726453	chr19:45726453:T:G	0	-3.52837	-3.11722	4.01407e-202	-3.40084	-2.83385
45727528	chr19:45727528:C:T	0	-3.14738	-2.63079	2.61887e-202	-3.54496	-3.11679
45727905	chr19:45727905:G:A	0	-1.03783e-08	-2.31437	1.49019e-200	-1.03783e-08	-2.62042
45728441	chr19:45728441:T:A	0	-1.03783e-08	-3.09874	9.12695e-201	-1.03783e-08	-3.11068
45728537	chr19:45728537:G:T	0	-1.03783e-08	-2.98958	1.09774e-200	-1.03783e-08	-2.92608
45728765	chr19:45728765:G:A	0	-1.03783e-08	-1.43681	3.41373e-200	-1.03783e-08	-1.79152
45729071	chr19:45729071:C:T	0	-1.03783e-08	-3.09809	9.08109e-201	-1.03783e-08	-3.11572
45729154	chr19:45729154:C:T	0	-1.03783e-08	-2.74301	9.51659e-201	-1.03783e-08	-3.06888
45730152	chr19:45730152:T:G	0	-1.03783e-08	-3.026	1.07476e-200	-1.03783e-08	-2.94723
45730290	chr19:45730290:G:A	0	-1.03783e-08	-1.58501	1.98938e-200	-1.03783e-08	-2.3315
45730703	chr19:45730703:C:T	0	-1.03783e-08	-0.746982	2.66922e-200	-1.03783e-08	-2.03754
45731285	chr19:45731285:G:C	0	-1.03783e-08	-0.119229	5.16588e-200	-1.03783e-08	-1.37725
45731374	chr19:45731374:T:C	0	-3.48267	-1.30714	1.39134e-201	-3.40971	-1.58194
45731597	chr19:45731597:G:A	0	-1.03783e-08	-2.07466	3.57686e-200	-1.03783e-08	-1.74484
45732692	chr19:45732692:A:G	0	-3.19658	-2.55699	9.76693e-202	-3.27782	-2.06768
45732978	chr19:45732978:T:C	0	-1.03783e-08	-2.60726	1.12897e-200	-1.03783e-08	-2.89802
45732992	chr19:45732992:T:A	0	-1.03783e-08	-2.85465	9.49059e-201	-1.03783e-08	-3.07161
45733480	chr19:45733480:C:A	0	-1.03783e-08	-3.08479	9.06683e-201	-1.03783e-08	-3.11729
45733761	chr19:45733761:T:C	0	-1.03783e-08	-2.75987	1.49176e-200	-1.03783e-08	-2.61937
45733809	chr19:45733809:G:A	0	-1.03783e-08	-3.02613	1.07477e-200	-1.03783e-08	-2.94722
45734003	chr19:45734003:G:A	0	-1.03783e-08	-2.76314	1.48589e-200	-1.03783e-08	-2.62332
45734215	chr19:45734215:T:C	0	-1.03783e-08	-3.0349	1.09219e-200	-1.03783e-08	-2.93115
45734526	chr19:45734526:C:T	0	-1.03783e-08	-2.76556	1.47816e-200	-1.03783e-08	-2.62853
45734544	chr19:45734544:T:C	0	-1.03783e-08	-2.76271	1.48669e-200	-1.03783e-08	-2.62277
45734981	chr19:45734981:C:T	0	-3.43651	-2.27515e-08	5.92336e-201	-3.54301	-2.27515e-08
45735297	chr19:45735297:T:C	0	-3.48674	-2.44797	8.24428e-202	-3.4514	-2.06358
45735311	chr19:45735311:C:G	0	-1.03783e-08	-2.76314	1.48589e-200	-1.03783e-08	-2.62332
45735529	chr19:45735529:C:T	0	-1.03783e-08	-3.06326	1.05176e-200	-1.03783e-08	-2.96886
45735668	chr19:45735668:G:T	0	-3.52107	-3.1163	4.28487e-202	-3.33899	-2.83041
45735865	chr19:45735865:T:C	0	-3.36759	-2.12115	9.36681e-202	-3.42241	-1.96492
45736365	chr19:45736365:T:A	0	-1.03783e-08	-2.28172	1.49815e-200	-1.03783e-08	-2.61509
45736577	chr19:45736577:C:T	0	-1.03783e-08	-2.9592	1.04355e-200	-1.03783e-08	-2.9767
45736645	chr19:45736645:T:C	0	-1.03783e-08	-3.02588	1.07139e-200	-1.03783e-08	-2.95037
45736655	chr19:45736655:A:G	0	-1.03783e-08	-2.7891	1.41922e-200	-1.03783e-08	-2.66922
45736657	chr19:45736657:C:T	0	-3.54521	-2.27515e-08	7.37041e-201	-3.32444	-2.27515e-08
45736818	chr19:45736818:A:G	0	-1.03783e-08	-3.11022	9.07186e-201	-1.03783e-08	-3.11674
45736938	chr19:45736938:G:A	0	-1.03783e-08	-3.11005	9.17479e-201	-1.03783e-08	-3.10545
45736951	chr19:45736951:C:A	0	-1.03783e-08	-0.0499056	2.16101e-198	-1.03783e-08	2.35642
45736954	chr19:45736954:C:T	0	-1.03783e-08	-2.77762	1.50757e-200	-1.03783e-08	-2.60883
45737371	chr19:45737371:G:A	0	-1.03783e-08	-3.02852	1.0674e-200	-1.03783e-08	-2.9541
45737375	chr19:45737375:T:C	0	-1.03783e-08	-3.06656	9.06629e-201	-1.03783e-08	-3.11735
45737937	chr19:45737937:T:C	0	-3.50867	-1.53934	1.43518e-201	-3.45762	-1.50301
45737956	chr19:45737956:A:G	0	-1.03783e-08	-2.17497	1.54839e-200	-1.03783e-08	-2.58211
45737987	chr19:45737987:C:T	0	-1.03783e-08	-2.03723	4.95024e-200	-1.03783e-08	-1.41989
45738074	chr19:45738074:G:A	0	3.2529	-2.27515e-08	3.85371e-200	-1.67029	-2.27515e-08
45738584	chr19:45738584:G:A	0	-1.03783e-08	-2.76601	1.4814e-200	-1.03783e-08	-2.62634
45738688	chr19:45738688:C:T	0	-3.23187	-2.56048	7.97413e-202	-3.10619	-2.44211
45738729	chr19:45738729:G:A	0	-1.03783e-08	-3.11678	1.10705e-200	-1.03783e-08	-2.91763
45739046	chr19:45739046:T:C	0	-2.35049	-2.27515e-08	1.83768e-200	-2.41082	-2.27515e-08
45739082	chr19:45739082:T:C	0	-1.03783e-08	-3.08479	9.06683e-201	-1.03783e-08	-3.11729
45739353	chr19:45739353:A:T	0	-1.03783e-08	-3.1024	9.17495e-201	-1.03783e-08	-3.10544
45739447	chr19:45739447:T:C	0	-1.03783e-08	-3.11647	9.10239e-201	-1.03783e-08	-3.11338
45739487	chr19:45739487:CA:C	0	-1.03783e-08	-3.04182	9.1071e-201	-1.03783e-08	-3.11286
45740154	chr19:45740154:G:A	0	-1.03783e-08	-2.76467	1.48599e-200	-1.03783e-08	-2.62325
45740384	chr19:45740384:C:G	0	-1.03783e-08	-3.11136	9.19271e-201	-1.03783e-08	-3.1035
45740618	chr19:45740618:C:T	0	-1.03783e-08	-3.0308	9.20189e-201	-1.03783e-08	-3.1025
45740802	chr19:45740802:A:G	0	-3.16419	-2.78073	2.81875e-202	-3.47086	-3.11734
45740812	chr19:45740812:A:G	0	-1.03783e-08	-3.05408	1.06732e-200	-1.03783e-08	-2.95418
45740910	chr19:45740910:T:C	0	-1.03783e-08	-3.11556	9.1257e-201	-1.03783e-08	-3.11082
45741026	chr19:45741026:A:G	0	-1.03783e-08	-2.69798	1.23339e-200	-1.03783e-08	-2.80956
45741060	chr19:45741060:A:T	0	-1.03783e-08	-3.00285	9.21698e-201	-1.03783e-08	-3.10087
45741234	chr19:45741234:C:A	0	-1.03783e-08	-3.1036	9.49372e-201	-1.03783e-08	-3.07128
45741809	chr19:45741809:T:C	0	-1.03783e-08	-3.1162	9.81229e-201	-1.03783e-08	-3.03828
45741821	chr19:45741821:G:A	0	-1.03783e-08	-3.08365	9.36928e-201	-1.03783e-08	-3.08448
45741877	chr19:45741877:TA:T	0	-1.03783e-08	-2.76314	1.48589e-200	-1.03783e-08	-2.62332
45742341	chr19:45742341:A:G	0	-1.03783e-08	-2.11981	1.1832e-200	-1.03783e-08	-2.8511
45742508	chr19:45742508:G:A	0	-1.03783e-08	-2.48714	1.25308e-200	-1.03783e-08	-2.79373
45742751	chr19:45742751:C:T	0	-1.03783e-08	-3.11453	9.21394e-201	-1.03783e-08	-3.1012
45742953	chr19:45742953:C:T	0	-1.03783e-08	-2.76314	1.48589e-200	-1.03783e-08	-2.62332
45743066	chr19:45743066:G:C	0	-1.03783e-08	-3.11556	9.1257e-201	-1.03783e-08	-3.11082
45743446	chr19:45743446:C:T	0	-3.36309	-2.24502	9.92123e-202	-3.26449	-2.06533
45744217	chr19:45744217:G:A	0	-1.03783e-08	-3.11613	9.21355e-201	-1.03783e-08	-3.10124
45744383	chr19:45744383:A:G	0	-3.33957	-2.70379	8.70388e-202	-3.26185	-2.19888
45744711	chr19:45744711:G:A	0	-1.03783e-08	-2.29555	1.45218e-200	-1.03783e-08	-2.64626
45744979	chr19:45744979:G:C	0	-1.03783e-08	-3.08462	9.36894e-201	-1.03783e-08	-3.08451
45745073	chr19:45745073:G:A	0	-1.03783e-08	-3.08343	9.88228e-201	-1.03783e-08	-3.03117
45745149	chr19:45745149:G:A	0	-3.29546	-2.73917	6.79837e-202	-3.17045	-2.53737
45745299	chr19:45745299:C:T	0	-3.42709	-2.27515e-08	1.32056e-200	-2.74127	-2.27515e-08
45745849	chr19:45745849:G:C	0	-1.03783e-08	-2.75059	1.49371e-200	-1.03783e-08	-2.61807
45746691	chr19:45746691:C:T	0	-1.03783e-08	-3.10304	9.3507e-201	-1.03783e-08	-3.08646
45747002	chr19:45747002:T:C	0	-1.03783e-08	-2.96349	1.17245e-200	-1.03783e-08	-2.86023
45747066	chr19:45747066:C:T	0	-1.03783e-08	-1.68044	3.60443e-200	-1.03783e-08	-1.73716
45747123	chr19:45747123:C:T	0	-1.03783e-08	-3.0357	1.02802e-200	-1.03783e-08	-2.99169
45747723	chr19:45747723:A:C	0	-1.03783e-08	-3.04272	9.69874e-201	-1.03783e-08	-3.04992
45748104	chr19:45748104:G:A	0	-3.52875	-2.79387	5.01383e-202	-3.50388	-2.50842
45748202	chr19:45748202:T:C	0	-3.27027	-2.8629	6.14034e-202	-3.21689	-2.59272
45748238	chr19:45748238:C:T	0	-1.03783e-08	-3.06044	9.54186e-201	-1.03783e-08	-3.06622
45748510	chr19:45748510:A:G	0	-2.65779	-2.88839	3.93455e-202	-3.16001	-3.0947
45749007	chr19:45749007:T:C	0	-1.03783e-08	-3.1161	1.12624e-200	-1.03783e-08	-2.90044
45749075	chr19:45749075:A:T	0	-0.920251	-2.89742	1.50347e-200	0.353731	-2.96528
45749290	chr19:45749290:C:T	0	-1.03783e-08	-3.10779	9.23367e-201	-1.03783e-08	-3.09906
45749726	chr19:45749726:C:T	0	-1.03783e-08	-2.65975	1.23101e-200	-1.03783e-08	-2.8115
45750495	chr19:45750495:C:T	0	-1.03783e-08	-2.32139	1.42133e-200	-1.03783e-08	-2.66773
45750508	chr19:45750508:T:G	0	-2.05347	-1.83216	5.20434e-201	-2.53204	-1.14038
45750611	chr19:45750611:G:A	0	-1.03783e-08	-2.31598	1.13639e-200	-1.03783e-08	-2.89147
45751221	chr19:45751221:G:A	0	-1.03783e-08	0.0648081	4.01493e-200	-1.03783e-08	-1.62931
45751557	chr19:45751557:C:T	0	-1.03783e-08	-2.87954	1.10492e-200	-1.03783e-08	-2.91955
45751622	chr19:45751622:C:T	0	-1.03783e-08	-3.11203	9.4987e-201	-1.03783e-08	-3.07076
45751701	chr19:45751701:ATGT:GTGT	0	-1.03783e-08	-2.82792	1.10805e-200	-1.03783e-08	-2.91673
45751774	chr19:45751774:A:G	0	-3.54191	-2.27515e-08	6.42179e-201	-3.46222	-2.27515e-08
45751817	chr19:45751817:G:A	0	-3.52044	-2.82567	5.64095e-202	-3.49215	-2.4023
45751852	chr19:45751852:T:C	0	-1.03783e-08	-2.14255	1.15563e-200	-1.03783e-08	-2.87468
45751984	chr19:45751984:T:C	0	-2.97222	-2.27515e-08	6.69943e-201	-3.41989	-2.27515e-08
45752620	chr19:45752620:TG:T	0	-3.54513	-2.85644	2.81805e-202	-3.50466	-3.0838
45752682	chr19:45752682:G:A	0	-1.03783e-08	-2.29674	1.13067e-200	-1.03783e-08	-2.89652
45752834	chr19:45752834:A:G	0	-1.03783e-08	-1.63198	7.58974e-200	-1.03783e-08	-0.992531
45752922	chr19:45752922:T:C	0	-3.0207	-2.27515e-08	8.83231e-201	-3.1435	-2.27515e-08
45753209	chr19:45753209:G:A	0	-1.03783e-08	-2.91063	9.86122e-201	-1.03783e-08	-3.0333
45753640	chr19:45753640:C:T	0	-1.03783e-08	-3.0591	9.92628e-201	-1.03783e-08	-3.02673
45753865	chr19:45753865:A:C	0	-1.03783e-08	-0.880531	3.47382e-200	-1.03783e-08	-1.77407
45754696	chr19:45754696:C:T	0	-3.46145	-2.27515e-08	6.3279e-201	-3.47694	-2.27515e-08
45756035	chr19:45756035:G:A	0	-3.27639	-3.01218	4.9553e-202	-2.99366	-3.03038
45756106	chr19:45756106:A:C	0	-1.03783e-08	-2.97442	9.44284e-201	-1.03783e-08	-3.07666
45756569	chr19:45756569:C:T	0	-1.03783e-08	-2.82937	1.44731e-200	-1.03783e-08	-2.64962
45756754	chr19:45756754:A:G	0	-1.03783e-08	-3.06011	1.01123e-200	-1.03783e-08	-3.00816
45756832	chr19:45756832:T:C	0	-1.03783e-08	-3.11043	9.06676e-201	-1.03783e-08	-3.1173
45756987	chr19:45756987:G:A	0	-3.49515	-2.82257	5.89047e-202	-3.46395	-2.38721
45757117	chr19:45757117:C:T	0	-3.50293	-2.82802	5.83439e-202	-3.4716	-2.38913
45757164	chr19:45757164:C:T	0	-1.03783e-08	-2.29387	1.12588e-200	-1.03783e-08	-2.90076
45757381	chr19:45757381:G:A	0	-1.03783e-08	-3.11636	9.34959e-201	-1.03783e-08	-3.08658
45757431	chr19:45757431:C:T	0	-1.03783e-08	-3.11636	9.34959e-201	-1.03783e-08	-3.08658
45758159	chr19:45758159:A:C	0	-3.46978	-2.27515e-08	6.22876e-201	-3.49274	-2.27515e-08
45758504	chr19:45758504:A:G	0	-3.49986	-2.81135	5.93718e-202	-3.4696	-2.37366
45758724	chr19:45758724:C:T	0	-3.49804	-2.83102	5.80402e-202	-3.46698	-2.39897
45759028	chr19:45759028:C:A	0	-2.7376	-2.89349	1.08887e-201	-2.48948	-2.74729
45759274	chr19:45759274:G:A	0	-1.03783e-08	-2.30519	1.1237e-200	-1.03783e-08	-2.9027
45759342	chr19:45759342:C:T	0	-1.03783e-08	-3.07087	1.06681e-200	-1.03783e-08	-2.95466
45759621	chr19:45759621:T:C	0	-3.50261	-2.27515e-08	5.95206e-201	-3.53818	-2.27515e-08
45759852	chr19:45759852:G:A	0	-3.52332	-2.27515e-08	7.4255e-201	-3.31699	-2.27515e-08
45760243	chr19:45760243:G:A	0	-1.03783e-08	-2.92946	9.72904e-201	-1.03783e-08	-3.0468
45760477	chr19:45760477:G:A	0	-3.39126	-3.0753	4.70474e-202	-3.08023	-2.99569
45761101	chr19:45761101:T:C	0	-1.03783e-08	-3.06921	1.07145e-200	-1.03783e-08	-2.95031
45761193	chr19:45761193:C:T	0	-1.03783e-08	-3.09332	9.23626e-201	-1.03783e-08	-3.09878
45761705	chr19:45761705:C:T	0	-3.28032	-3.11647	1.07482e-201	-2.33389	-2.91587
45761731	chr19:45761731:G:A	0	-1.03783e-08	-3.10404	1.04776e-200	-1.03783e-08	-2.97267
45761771	chr19:45761771:C:T	0	-3.47542	-2.98928	4.64234e-202	-3.43536	-2.65392
45761964	chr19:45761964:C:T	0	-2.47605	-2.27515e-08	7.72315e-201	-3.27769	-2.27515e-08
45762364	chr19:45762364:C:T	0	-1.03783e-08	-3.11712	9.12749e-201	-1.03783e-08	-3.11062
45762458	chr19:45762458:C:A	0	-1.03783e-08	-2.83254	1.48527e-200	-1.03783e-08	-2.62373
45763572	chr19:45763572:T:C	0	-3.54466	-2.27515e-08	6.9962e-201	-3.37655	-2.27515e-08
45763925	chr19:45763925:G:A	0	-1.03783e-08	-3.09059	1.01258e-200	-1.03783e-08	-3.00682
45764096	chr19:45764096:C:T	0	-1.03783e-08	-3.10991	9.06906e-201	-1.03783e-08	-3.11704
45764195	chr19:45764195:G:T	0	-2.85743	-2.96066	3.4923e-202	-3.38477	-2.98917
45764276	chr19:45764276:C:T	0	-3.45052	-3.05127	4.26254e-202	-3.18602	-2.98862
45764501	chr19:45764501:T:C	0	-1.03783e-08	-3.05508	1.06556e-200	-1.03783e-08	-2.95583
45764889	chr19:45764889:C:T	0	-1.03783e-08	-3.11723	9.24035e-201	-1.03783e-08	-3.09833
45765170	chr19:45765170:G:A	0	-1.03783e-08	-2.8449	9.4613e-201	-1.03783e-08	-3.0747
45765195	chr19:45765195:C:T	0	-1.03783e-08	-2.64927	1.27274e-200	-1.03783e-08	-2.77816
45765469	chr19:45765469:A:G	0	-1.03783e-08	-2.78551	1.51771e-200	-1.03783e-08	-2.60213
45765644	chr19:45765644:C:T	0	-3.0474	-2.60698	1.23064e-201	-2.78018	-2.3342
45765758	chr19:45765758:G:A	0	-1.03783e-08	-3.11638	9.34699e-201	-1.03783e-08	-3.08686
45765818	chr19:45765818:G:A	0	-3.10786	-0.526772	7.97739e-201	-2.97879	-0.266511
45765938	chr19:45765938:C:T	0	-1.03783e-08	-2.25067	1.15056e-200	-1.03783e-08	-2.87908
45766287	chr19:45766287:C:G	0	-1.03783e-08	-3.11399	9.18933e-201	-1.03783e-08	-3.10387
45766320	chr19:45766320:C:T	0	-1.03783e-08	-2.86085	1.62523e-200	-1.03783e-08	-2.53368
45767919	chr19:45767919:G:T	0	-3.48776	-2.8985	5.10701e-202	-3.43959	-2.5543
45768889	chr19:45768889:C:T	0	-1.03783e-08	-2.69795	1.22758e-200	-1.03783e-08	-2.81428
45768903	chr19:45768903:C:T	0	-1.03783e-08	-3.06776	9.0668e-201	-1.03783e-08	-3.11729
45769710	chr19:45769710:C:A	0	-1.03783e-08	-3.10834	9.28734e-201	-1.03783e-08	-3.09326
45770530	chr19:45770530:G:A	0	-1.03783e-08	-3.08358	9.10287e-201	-1.03783e-08	-3.11332
45771099	chr19:45771099:G:A	0	-2.7593	-2.27515e-08	7.02547e-201	-3.37237	-2.27515e-08
45771295	chr19:45771295:G:A	0	-1.22729	-2.27515e-08	1.00128e-200	-3.01805	-2.27515e-08
45771714	chr19:45771714:A:C	0	-3.4675	-2.8512	5.76948e-202	-3.47122	-2.4007
45772018	chr19:45772018:T:C	0	-1.03783e-08	-2.24281	1.13155e-200	-1.03783e-08	-2.89574
45772423	chr19:45772423:G:A	0	-1.03783e-08	-3.11695	9.10155e-201	-1.03783e-08	-3.11347
45772500	chr19:45772500:A:AGT	0	-1.03783e-08	-2.19782	5.92121e-200	-1.03783e-08	-1.24079
45772718	chr19:45772718:G:C	0	-1.59729	-3.11448	1.58754e-201	-1.74511	-3.11462
45772798	chr19:45772798:C:A	0	-3.50266	-2.9809	4.25509e-202	-3.46556	-2.71083
45773224	chr19:45773224:C:T	0	-3.54092	-2.27515e-08	7.17167e-201	-3.35177	-2.27515e-08
45773370	chr19:45773370:G:A	0	-1.03783e-08	-2.3687	1.20621e-200	-1.03783e-08	-2.83184
45774030	chr19:45774030:C:A	0	-3.50603	-2.94061	4.92913e-202	-3.47239	-2.55694
45774251	chr19:45774251:CTAAA:C	0	-1.03783e-08	-3.11715	9.1803e-201	-1.03783e-08	-3.10485
45774388	chr19:45774388:A:C	0	-1.03783e-08	-3.04638	9.57601e-201	-1.03783e-08	-3.06265
45774696	chr19:45774696:C:T	0	-1.03783e-08	-3.01803	9.15009e-201	-1.03783e-08	-3.10815
45774931	chr19:45774931:G:A	0	-1.03783e-08	-2.93807	9.63883e-201	-1.03783e-08	-3.05611
45775365	chr19:45775365:C:T	0	-1.03783e-08	-3.11728	9.41402e-201	-1.03783e-08	-3.07971
45775371	chr19:45775371:G:A	0	-1.03783e-08	-3.08773	9.4515e-201	-1.03783e-08	-3.07574
45777032	chr19:45777032:C:T	0	-1.03783e-08	-1.21173	4.28167e-200	-1.03783e-08	-1.56499
45777080	chr19:45777080:C:T	0	-1.03783e-08	-2.23454	1.15777e-200	-1.03783e-08	-2.87284
45777159	chr19:45777159:C:T	0	-1.03783e-08	-3.11653	9.08034e-201	-1.03783e-08	-3.1158
45777178	chr19:45777178:C:T	0	-1.03783e-08	-3.11278	9.12955e-201	-1.03783e-08	-3.1104
45778487	chr19:45778487:A:G	0	-3.20399	-3.03774	5.34368e-202	-3.29603	-2.65255
45778570	chr19:45778570:C:T	0	-1.03783e-08	-3.09403	9.35497e-201	-1.03783e-08	-3.086
45778618	chr19:45778618:C:T	0	-1.03783e-08	-3.11514	9.17285e-201	-1.03783e-08	-3.10566
45779245	chr19:45779245:A:C	0	-1.58254	-3.11366	1.37635e-201	-1.91325	-3.08923
45779567	chr19:45779567:A:G	0	-1.03783e-08	0.183328	4.22916e-200	-1.03783e-08	-1.57732
45780200	chr19:45780200:C:G	0	-1.03783e-08	0.109063	4.00291e-200	-1.03783e-08	-1.63231
45780271	chr19:45780271:C:G	0	-1.03783e-08	-2.12717	1.36589e-200	-1.03783e-08	-2.70752
45780599	chr19:45780599:G:A	0	-1.03783e-08	-3.1169	9.20363e-201	-1.03783e-08	-3.10232
45781262	chr19:45781262:G:A	0	-3.48841	-2.87519	5.64071e-202	-3.45115	-2.44334
45781271	chr19:45781271:C:G	0	-1.03783e-08	-3.07767	1.01891e-200	-1.03783e-08	-3.00059
45781476	chr19:45781476:G:A	0	-1.03783e-08	-3.01934	9.18589e-201	-1.03783e-08	-3.10424
45781550	chr19:45781550:G:T	0	-1.03783e-08	-3.07767	1.01891e-200	-1.03783e-08	-3.00059
45781606	chr19:45781606:G:C	0	-1.03783e-08	-2.80451	1.06712e-200	-1.03783e-08	-2.95437
45781689	chr19:45781689:T:C	0	-3.42054	-3.06717	4.49026e-202	-3.11658	-3.00601
45781830	chr19:45781830:C:T	0	-1.03783e-08	-3.10713	9.2786e-201	-1.03783e-08	-3.0942
45782731	chr19:45782731:CAAG:C	0	-3.54538	-3.11376	2.73958e-202	-3.51115	-3.10554
45783456	chr19:45783456:A:C	0	-2.71627	-2.84995	3.74077e-202	-3.20396	-3.10125
45783768	chr19:45783768:G:A	0	-1.03783e-08	-3.07758	1.01991e-200	-1.03783e-08	-2.99962
45783942	chr19:45783942:C:G	0	-3.52176	-1.49133	1.48467e-201	-3.47267	-1.45406
45783955	chr19:45783955:T:C	0	-1.03783e-08	-3.1051	9.30044e-201	-1.03783e-08	-3.09185
45784063	chr19:45784063:A:G	0	-1.03783e-08	-3.11633	9.35115e-201	-1.03783e-08	-3.08641
45785148	chr19:45785148:G:A	0	-1.03783e-08	-3.10713	9.2786e-201	-1.03783e-08	-3.0942
45785388	chr19:45785388:T:C	0	-1.03783e-08	-2.73456	1.1209e-200	-1.03783e-08	-2.9052
45785448	chr19:45785448:A:T	0	-3.42166	-3.03056	4.1727e-202	-3.14738	-3.04855
45785751	chr19:45785751:G:A	0	-3.51449	-2.27515e-08	6.3468e-201	-3.47396	-2.27515e-08
45785801	chr19:45785801:G:A	0	-3.5121	-2.27515e-08	1.1282e-200	-2.8987	-2.27515e-08
45785819	chr19:45785819:A:G	0	-1.03783e-08	-3.10858	9.07139e-201	-1.03783e-08	-3.11679
45785915	chr19:45785915:T:C	0	-1.03783e-08	-3.11646	9.34424e-201	-1.03783e-08	-3.08715
45786245	chr19:45786245:C:T	0	-2.81733	-3.00925	8.66041e-202	-2.59289	-2.87285
45786251	chr19:45786251:G:A	0	-3.53008	-2.83859	2.72975e-202	-3.52708	-3.09321
45787012	chr19:45787012:G:A	0	-3.53909	-2.27515e-08	7.26793e-201	-3.33844	-2.27515e-08
45787357	chr19:45787357:G:C	0	-1.63057	-3.09237	1.22063e-201	-2.01107	-3.11148
45787433	chr19:45787433:C:A	0	-1.03783e-08	0.565428	4.70632e-198	-1.03783e-08	3.13475
45787497	chr19:45787497:G:A	0	-1.03783e-08	-3.10345	9.32671e-201	-1.03783e-08	-3.08903
45787564	chr19:45787564:C:T	0	-2.76441	-3.01222	8.97028e-202	-2.52747	-2.90311
45787877	chr19:45787877:C:T	0	-1.83934	-2.27515e-08	9.93676e-201	-3.02567	-2.27515e-08
45788042	chr19:45788042:A:C	0	-1.03783e-08	-2.84172	1.03625e-200	-1.03783e-08	-2.98372
45788192	chr19:45788192:T:A	0	-1.03783e-08	-3.10515	9.58229e-201	-1.03783e-08	-3.062
45788414	chr19:45788414:C:A	0	-2.80373	-2.86703	3.56288e-202	-3.25309	-3.10084
45788799	chr19:45788799:C:A	0	-1.03783e-08	-3.08005	1.01398e-200	-1.03783e-08	-3.00545
45788865	chr19:45788865:G:A	0	-1.03783e-08	-3.07767	1.01891e-200	-1.03783e-08	-3.00059
45788874	chr19:45788874:A:T	0	-1.03783e-08	-3.01908	9.18575e-201	-1.03783e-08	-3.10426
45788884	chr19:45788884:G:A	0	-1.03783e-08	-2.17204	1.20262e-200	-1.03783e-08	-2.83483
45789001	chr19:45789001:G:A	0	-3.13483	-3.0287	5.76256e-202	-3.24382	-2.62929
45789232	chr19:45789232:A:G	0	-1.03783e-08	-3.09948	1.00477e-200	-1.03783e-08	-3.01457
45789391	chr19:45789391:T:C	0	-3.27696	-2.27515e-08	9.18719e-201	-3.1041	-2.27515e-08
45789671	chr19:45789671:A:G	0	-1.03783e-08	-2.63446	1.32608e-200	-1.03783e-08	-2.7371
45789746	chr19:45789746:G:A	0	-2.66888	-2.27515e-08	5.90824e-201	-3.54557	-2.27515e-08
45789932	chr19:45789932:C:T	0	-1.03783e-08	-3.10162	9.30851e-201	-1.03783e-08	-3.09098
45790367	chr19:45790367:A:G	0	-1.03783e-08	-3.07894	1.01716e-200	-1.03783e-08	-3.00231
45790508	chr19:45790508:G:A	0	-1.03783e-08	-3.09681	9.39967e-201	-1.03783e-08	-3.08124
45790749	chr19:45790749:A:G	0	-1.03783e-08	-3.11423	9.10835e-201	-1.03783e-08	-3.11272
45790878	chr19:45790878:G:A	0	-0.933364	-2.93288	2.23513e-200	0.177031	-2.39206
45791252	chr19:45791252:G:A	0	-3.4924	-3.04671	3.06924e-202	-3.44259	-3.06048
45791294	chr19:45791294:G:A	0	-1.03783e-08	-3.08448	9.55061e-201	-1.03783e-08	-3.06531
45791429	chr19:45791429:A:G	0	-1.03783e-08	-3.04053	9.15889e-201	-1.03783e-08	-3.10719
45791684	chr19:45791684:A:G	0	-1.03783e-08	-3.07819	1.01799e-200	-1.03783e-08	-3.0015
45791692	chr19:45791692:AGAGATGTCCT:A	0	-1.03783e-08	-3.10601	1.03111e-200	-1.03783e-08	-2.98869
45791965	chr19:45791965:A:G	0	2.30977	-2.27515e-08	1.55506e-200	-2.57781	-2.27515e-08
45792430	chr19:45792430:G:A	0	-1.03783e-08	-2.8147	1.16895e-200	-1.03783e-08	-2.86322
45792972	chr19:45792972:A:T	0	-3.47159	-2.64259	7.58751e-202	-3.47281	-2.12519
45795072	chr19:45795072:A:G	0	-1.03783e-08	-3.01919	9.9888e-201	-1.03783e-08	-3.02045
45795195	chr19:45795195:G:A	0	-1.03783e-08	-2.97284	1.00353e-200	-1.03783e-08	-3.0158
45795419	chr19:45795419:A:G	0	-3.30168	-2.27515e-08	5.91822e-201	-3.54388	-2.27515e-08
45796724	chr19:45796724:G:A	0	-1.03783e-08	-2.59114	1.35643e-200	-1.03783e-08	-2.71447
45796939	chr19:45796939:C:T	0	-1.03783e-08	-3.1074	9.28344e-201	-1.03783e-08	-3.09368
45796945	chr19:45796945:T:C	0	-1.03783e-08	-3.09793	9.37525e-201	-1.03783e-08	-3.08384
45797000	chr19:45797000:T:C	0	-3.44403	-2.27515e-08	6.03824e-201	-3.5238	-2.27515e-08
45797098	chr19:45797098:T:C	0	-1.03783e-08	-3.11437	9.19174e-201	-1.03783e-08	-3.10361
45797417	chr19:45797417:A:G	0	-1.03783e-08	-3.0534	9.11802e-201	-1.03783e-08	-3.11166
45798198	chr19:45798198:A:C	0	-3.31915	-2.95928	7.17007e-202	-2.91364	-2.74095
45798353	chr19:45798353:C:T	0	-1.03783e-08	-2.62686	1.8095e-200	-1.03783e-08	-2.42628
45798413	chr19:45798413:G:A	0	-3.0515	-3.04449	6.60168e-202	-2.79763	-2.93954
45798489	chr19:45798489:G:A	0	-1.03783e-08	-1.08434	4.47849e-199	-1.03783e-08	0.782544
45798722	chr19:45798722:C:A	0	-1.03783e-08	-2.6746	1.05487e-200	-1.03783e-08	-2.96591
45798887	chr19:45798887:G:A	0	-3.38533	-3.09504	3.10938e-202	-3.53157	-2.95851
45799106	chr19:45799106:T:C	0	-1.03783e-08	-3.07548	9.09307e-201	-1.03783e-08	-3.1144
45799116	chr19:45799116:T:A	0	-3.11989	-3.04104	6.06345e-202	-2.91349	-2.90873
45799245	chr19:45799245:G:A	0	-3.49101	-2.27515e-08	6.11147e-201	-3.51175	-2.27515e-08
45799522	chr19:45799522:C:T	0	-1.03783e-08	-3.10777	9.07524e-201	-1.03783e-08	-3.11636
45799924	chr19:45799924:G:A	0	-1.03783e-08	-2.99865	9.21168e-201	-1.03783e-08	-3.10144
45800225	chr19:45800225:T:G	0	-1.03783e-08	-2.68393	9.32867e-201	-1.03783e-08	-3.08882
45800370	chr19:45800370:C:T	0	-0.5593	-2.42452	1.46522e-201	-2.34665	-2.59326
45800756	chr19:45800756:ACACACACACACACACACACT:A	0	-3.3378	-2.97203	3.84738e-202	-3.50942	-2.76768
45801142	chr19:45801142:G:A	0	-2.04346	-2.43072	2.25327e-201	-2.57346	-1.93607
45801773	chr19:45801773:T:C	0	-0.364142	-2.51596	1.49699e-201	-2.23452	-2.68394
45801828	chr19:45801828:C:T	0	-1.03783e-08	-3.02577	9.07975e-201	-1.03783e-08	-3.11587
45801888	chr19:45801888:G:A	0	-1.03783e-08	-3.11551	9.09141e-201	-1.03783e-08	-3.11458
45802272	chr19:45802272:T:C	0	-1.47577	-3.11637	6.80501e-202	-2.5931	-3.11374
45802910	chr19:45802910:C:G	0	-1.03783e-08	-2.08698	4.38084e-200	-1.03783e-08	-1.54209
45802949	chr19:45802949:C:T	0	-1.03783e-08	-3.10073	9.09169e-201	-1.03783e-08	-3.11455
45803157	chr19:45803157:C:T	0	-0.514918	-2.57264	1.22477e-201	-2.34401	-2.77515
45803461	chr19:45803461:G:C	0	-3.39971	-3.11598	3.9255e-202	-3.13976	-3.11724
45803600	chr19:45803600:T:C	0	-0.514727	-2.45625	1.44825e-201	-2.3224	-2.62916
45803646	chr19:45803646:C:T	0	-1.94902	-2.96287	1.21368e-201	-2.50591	-2.62235
45804099	chr19:45804099:G:A	0	-1.03783e-08	-3.11058	9.1333e-201	-1.03783e-08	-3.10999
45804148	chr19:45804148:A:G	0	-3.11651	-3.08205	1.2761e-201	-2.2935	-2.7846
45804167	chr19:45804167:G:A	0	-1.03783e-08	-3.11058	9.1333e-201	-1.03783e-08	-3.10999
45804713	chr19:45804713:T:TCTCCTGGTC	0	-1.03783e-08	-3.01045	9.09478e-201	-1.03783e-08	-3.11421
45804959	chr19:45804959:C:T	0	-1.03783e-08	-3.10682	9.06629e-201	-1.03783e-08	-3.11735
45805116	chr19:45805116:G:T	0	-1.03783e-08	-3.07947	9.71251e-201	-1.03783e-08	-3.0485
45805458	chr19:45805458:A:G	0	-3.39778	-3.11213	3.68609e-202	-3.21238	-3.10755
45805657	chr19:45805657:A:C	0	-3.31558	-3.02908	4.73568e-202	-3.10799	-2.96138
45805846	chr19:45805846:T:G	0	-1.03783e-08	-1.41545	2.24992e-200	-1.03783e-08	-2.20843
45805849	chr19:45805849:C:T	0	-3.42836	-2.92949	7.28979e-202	-2.53115	-3.10688
45806758	chr19:45806758:T:A	0	-1.03783e-08	-3.11428	9.17722e-201	-1.03783e-08	-3.10519
45807051	chr19:45807051:A:G	0	-3.45825	-2.97108	6.59448e-202	-2.63614	-3.10212
45807417	chr19:45807417:A:G	0	-0.758354	-2.36322	1.2215e-201	-2.54777	-2.57406
45807562	chr19:45807562:G:A	0	-1.03783e-08	-1.88951	1.31438e-200	-1.03783e-08	-2.74596
45807873	chr19:45807873:G:T	0	-1.03783e-08	-3.05391	9.06671e-201	-1.03783e-08	-3.1173
45808090	chr19:45808090:T:A	0	-0.686882	-2.3745	1.35116e-201	-2.42739	-2.59356
45808162	chr19:45808162:C:T	0	-2.33926	-1.9327	1.77435e-201	-2.88506	-1.86342
45808321	chr19:45808321:G:A	0	-3.52635	-2.27515e-08	7.45453e-201	-3.31309	-2.27515e-08
45808375	chr19:45808375:T:C	0	-3.44522	-2.9211	6.73502e-202	-2.61007	-3.1071
45808603	chr19:45808603:GA:G	0	-3.22782	-3.11357	3.08902e-202	-3.45893	-3.03771
45809087	chr19:45809087:C:T	0	-2.20796	-1.44753	2.85438e-201	-2.73551	-1.53755
45809146	chr19:45809146:C:T	0	-1.03783e-08	-0.959689	5.54518e-199	-1.03783e-08	0.996186
45809433	chr19:45809433:T:G	0	-3.38506	-2.95454	8.38498e-202	-2.3982	-3.09985
45809454	chr19:45809454:G:A	0	-3.39547	-2.96072	8.018e-202	-2.44375	-3.09906
45809622	chr19:45809622:G:A	0	-3.14368	-2.98213	6.78314e-202	-2.90437	-2.80568
45809847	chr19:45809847:C:T	0	-3.2842	-3.11359	2.89314e-202	-3.4899	-3.07226
45810078	chr19:45810078:G:A	0	-1.03783e-08	-3.0544	9.20141e-201	-1.03783e-08	-3.10256
45810118	chr19:45810118:G:A	0	-3.30065	-3.117	2.98458e-202	-3.49737	-3.03367
45810145	chr19:45810145:ATTATTTTTATTTATTTAT:A	0	-0.96148	-1.72812	1.50574e-201	-2.47049	-2.44214
45810247	chr19:45810247:GC:G	0	-3.40393	-2.98365	7.65017e-202	-2.49939	-3.09038
45810500	chr19:45810500:G:C	0	-2.43664	-1.88116	2.48314e-201	-2.81029	-1.6021
45810567	chr19:45810567:A:T	0	-2.9144	-2.84347	1.20407e-201	-2.47914	-2.65706
45810914	chr19:45810914:G:C	0	-1.03783e-08	-1.86197	1.34927e-200	-1.03783e-08	-2.71977
45810920	chr19:45810920:G:T	0	-1.03783e-08	-2.58565	1.08302e-200	-1.03783e-08	-2.93957
45811224	chr19:45811224:C:T	0	-3.38132	-2.87363	9.51538e-202	-2.52543	-2.84616
45811246	chr19:45811246:C:T	0	-2.76994	-2.97175	2.6711e-201	-1.81194	-2.52748
45811394	chr19:45811394:T:TC	0	-3.11797	-3.11733	3.08032e-202	-3.44055	-3.05891
45811526	chr19:45811526:C:T	0	-1.03783e-08	-1.91502	1.33132e-200	-1.03783e-08	-2.73316
45811721	chr19:45811721:C:A	0	-3.04201	-3.11734	3.2474e-202	-3.38858	-3.05807
45811895	chr19:45811895:C:A	0	-3.39974	-2.85872	9.54939e-202	-2.52911	-2.83891
45812410	chr19:45812410:G:A	0	-0.288101	-2.4762	1.82323e-201	-2.11656	-2.60474
45812411	chr19:45812411:T:G	0	-0.277431	-2.48733	1.80595e-201	-2.11777	-2.61305
45812551	chr19:45812551:A:G	0	-2.98769	-1.26821	4.5229e-201	-3.25849	-0.554269
45812844	chr19:45812844:G:A	0	-1.03783e-08	-3.03871	9.14899e-201	-1.03783e-08	-3.10827
45813351	chr19:45813351:T:G	0	-1.03783e-08	-3.09823	9.86143e-201	-1.03783e-08	-3.03328
45813406	chr19:45813406:C:T	0	-1.03783e-08	-3.09648	9.99561e-201	-1.03783e-08	-3.01977
45813563	chr19:45813563:T:C	0	-1.03783e-08	-2.92248	9.84605e-201	-1.03783e-08	-3.03484
45813807	chr19:45813807:T:C	0	-3.38231	-2.95317	8.73793e-202	-2.53259	-2.92424
45813898	chr19:45813898:T:G	0	-1.03783e-08	-3.11509	9.8816e-201	-1.03783e-08	-3.03124
45813935	chr19:45813935:C:T	0	-2.35593	0.276197	6.62793e-201	-2.97364	-0.456978
45814020	chr19:45814020:G:T	0	-3.33042	-2.87406	1.06852e-201	-2.40906	-2.84658
45815054	chr19:45815054:C:T	0	-3.27121	-2.27515e-08	6.12547e-201	-3.50946	-2.27515e-08
45815305	chr19:45815305:G:A	0	-1.03783e-08	-2.13455	1.21276e-200	-1.03783e-08	-2.82643
45815419	chr19:45815419:TC:T	0	-3.34999	-0.986476	2.40436e-201	-2.74503	-1.6996
45815705	chr19:45815705:C:A	0	-3.10048	-2.84483	2.30127e-201	-1.8862	-2.60225
45816548	chr19:45816548:G:A	0	-1.03783e-08	-2.85984	1.05799e-200	-1.03783e-08	-2.96295
45816701	chr19:45816701:G:A	0	-1.03783e-08	-3.08314	9.12007e-201	-1.03783e-08	-3.11144
45817106	chr19:45817106:G:A	0	-1.03783e-08	-0.364125	1.03803e-198	-1.03783e-08	1.62316
45818249	chr19:45818249:A:G	0	-1.03783e-08	-3.01579	9.2848e-201	-1.03783e-08	-3.09353
45818589	chr19:45818589:G:A	0	-1.03783e-08	0.60208	3.28482e-198	-1.03783e-08	2.77515
45818720	chr19:45818720:G:A	0	-3.37848	-2.99531	8.69796e-202	-2.49593	-2.96548
45818865	chr19:45818865:A:G	0	-1.03783e-08	-2.94781	9.94854e-201	-1.03783e-08	-3.02449
45819066	chr19:45819066:C:T	0	-1.03783e-08	0.704865	3.73032e-198	-1.03783e-08	2.90234
45819133	chr19:45819133:G:A	0	-2.68915	-0.512646	5.07687e-201	-3.16628	-0.530934
45819559	chr19:45819559:T:A	0	-1.03783e-08	-3.10244	1.03745e-200	-1.03783e-08	-2.98257
45819561	chr19:45819561:C:T	0	-1.03783e-08	-3.10888	1.01553e-200	-1.03783e-08	-3.00392
45819572	chr19:45819572:T:C	0	-3.54516	-2.76936	7.38468e-202	-3.53184	-2.09325
45820684	chr19:45820684:G:T	0	-3.37336	-2.94833	9.19088e-202	-2.49334	-2.91295
45820721	chr19:45820721:T:C	0	-1.03783e-08	-3.11476	1.98081e-200	-1.03783e-08	-2.33582
45820969	chr19:45820969:C:G	0	-1.03783e-08	-3.11696	9.43215e-201	-1.03783e-08	-3.07779
45821622	chr19:45821622:C:T	0	-3.16473	-2.95995	8.34498e-202	-2.86234	-2.6405
45821728	chr19:45821728:G:A	0	-3.54053	-2.27515e-08	7.51647e-201	-3.30482	-2.27515e-08
45822180	chr19:45822180:A:G	0	-3.50486	-2.99002	5.67605e-202	-2.98863	-2.89961
45822219	chr19:45822219:T:C	0	-1.03783e-08	0.0388268	3.85823e-200	-1.03783e-08	-1.66912
45822225	chr19:45822225:T:C	0	-3.18977	-2.87335	9.07427e-202	-2.96154	-2.45751
45822360	chr19:45822360:C:T	0	-2.73788	-0.150734	7.94679e-201	-3.20188	-0.0472666
45822494	chr19:45822494:G:T	0	-3.54533	-2.27515e-08	6.74604e-201	-3.41296	-2.27515e-08
45822545	chr19:45822545:C:T	0	-1.03783e-08	-2.64726	1.59636e-200	-1.03783e-08	-2.5516
45822942	chr19:45822942:A:G	0	-3.37676	-2.99908	8.59844e-202	-2.50391	-2.96901
45823156	chr19:45823156:C:T	0	-1.03783e-08	-3.11517	9.08442e-201	-1.03783e-08	-3.11535
45823179	chr19:45823179:G:A	0	-1.03783e-08	-3.09063	1.00109e-200	-1.03783e-08	-3.01824
45823214	chr19:45823214:G:C	0	-3.04886	-3.11119	3.0885e-202	-3.40849	-3.08832
45823222	chr19:45823222:G:A	0	-1.03783e-08	-2.93439	1.00047e-200	-1.03783e-08	-3.01885
45823299	chr19:45823299:C:T	0	-1.03783e-08	-3.10346	1.03593e-200	-1.03783e-08	-2.98402
45823526	chr19:45823526:AG:A	0	-1.47065	-2.27515e-08	5.22742e-200	-1.36541	-2.27515e-08
45823795	chr19:45823795:C:T	0	-2.45117	-2.66528	5.05409e-202	-3.17781	-2.82649
45823927	chr19:45823927:G:C	0	-3.4081	-2.94334	8.4489e-202	-2.58022	-2.91024
45823951	chr19:45823951:CT:C	0	-3.43024	-2.68613	7.01177e-202	-2.56578	-3.11113
45823974	chr19:45823974:G:C	0	-1.03783e-08	-3.10474	9.77964e-201	-1.03783e-08	-3.04161
45823984	chr19:45823984:G:T	0	-3.49656	-2.87657	3.6588e-202	-3.50869	-2.81868
45824039	chr19:45824039:A:G	0	-3.41056	-2.99239	7.98861e-202	-2.58716	-2.95932
45824109	chr19:45824109:T:C	0	-3.38175	-2.97007	8.78527e-202	-2.51758	-2.93384
45824180	chr19:45824180:C:T	0	-2.45522	-2.69001	4.91549e-202	-3.18175	-2.85036
45824295	chr19:45824295:T:C	0	-3.38653	-2.66918	7.90804e-202	-2.44767	-3.10895
45824451	chr19:45824451:C:G	0	-3.39559	-2.97496	8.45592e-202	-2.54698	-2.94265
45824488	chr19:45824488:A:G	0	-3.36463	-2.99239	9.01772e-202	-2.46599	-2.95932
45824675	chr19:45824675:C:T	0	-3.54505	-2.58804	9.26957e-202	-3.54157	-1.8562
45824684	chr19:45824684:G:A	0	-2.36617	-2.61031	5.47325e-202	-3.1366	-2.78802
45824799	chr19:45824799:T:C	0	-3.38204	-2.97733	8.63122e-202	-2.52383	-2.94529
45824819	chr19:45824819:G:A	0	-1.03783e-08	-3.05783	9.09168e-201	-1.03783e-08	-3.11455
45824921	chr19:45824921:C:T	0	-2.49782	-0.0989037	5.84862e-201	-3.07272	-0.482985
45824970	chr19:45824970:G:A	0	-3.39896	-2.9961	8.10521e-202	-2.5685	-2.96349
45825151	chr19:45825151:G:C	0	-3.50492	-2.27515e-08	5.92559e-201	-3.54263	-2.27515e-08
45825821	chr19:45825821:T:C	0	-3.05586	-3.11475	3.09073e-202	-3.40619	-3.0899
45825967	chr19:45825967:C:T	0	-1.03783e-08	-3.10228	9.92864e-201	-1.03783e-08	-3.02649
45826129	chr19:45826129:C:G	0	-3.39539	-2.99681	8.26218e-202	-2.5532	-2.95961
45826180	chr19:45826180:G:A	0	-3.37909	-3.01889	8.52984e-202	-2.50065	-2.98028
45826523	chr19:45826523:GT:G	0	-2.9769	-2.90851	1.17883e-201	-2.68074	-2.47665
45827195	chr19:45827195:G:A	0	-1.03783e-08	-1.42366	7.34593e-200	-1.03783e-08	-1.02518
45827289	chr19:45827289:A:G	0	-3.38134	-2.9675	8.95871e-202	-2.50525	-2.92662
45827353	chr19:45827353:A:AAAAC	0	-3.2041	-2.95529	8.91736e-202	-2.57405	-2.86245
45827378	chr19:45827378:C:A	0	-3.05667	-3.11445	3.09054e-202	-3.40534	-3.09081
45827430	chr19:45827430:C:T	0	-1.03783e-08	-2.98819	9.30272e-201	-1.03783e-08	-3.09161
45827551	chr19:45827551:G:A	0	-3.48135	-2.80355	4.16384e-202	-3.4992	-2.69886
45828044	chr19:45828044:C:G	0	-3.39707	-2.98039	8.00213e-202	-2.57066	-2.97413
45828884	chr19:45828884:G:A	0	-2.40722	-2.55076	5.50619e-202	-3.15788	-2.76075
45828936	chr19:45828936:C:T	0	-3.39613	-2.9739	8.59415e-202	-2.54568	-2.92774
45829400	chr19:45829400:G:A	0	-1.03783e-08	-3.04733	1.10103e-200	-1.03783e-08	-2.92308
45829544	chr19:45829544:G:C	0	-1.03783e-08	-2.97566	9.39132e-201	-1.03783e-08	-3.08213
45829584	chr19:45829584:C:T	0	-3.04992	-2.9019	1.02378e-201	-2.76225	-2.53616
45830529	chr19:45830529:C:T	0	-3.34786	-3.03816	8.64272e-202	-2.46312	-3.00466
45830663	chr19:45830663:G:A	0	-1.03783e-08	-3.04014	9.21246e-201	-1.03783e-08	-3.10136
45830699	chr19:45830699:T:C	0	-3.39251	-2.73156	7.81116e-202	-2.45347	-3.11547
45830883	chr19:45830883:C:T	0	-2.58022	0.30062	8.84548e-201	-2.9784	-0.163606
45830954	chr19:45830954:GGTGT:G	0	-3.09687	-2.97309	8.24345e-202	-2.78451	-2.73057
45831697	chr19:45831697:C:T	0	-3.38629	-3.03785	8.23611e-202	-2.51754	-2.99843
45831873	chr19:45831873:A:G	0	-2.5957	-0.140894	5.27525e-201	-3.10177	-0.557113
45831886	chr19:45831886:T:TA	0	-2.32821	-2.44222	5.31736e-202	-3.14387	-2.80965
45832102	chr19:45832102:C:G	0	-1.03783e-08	-3.10177	9.11871e-201	-1.03783e-08	-3.11158
45832143	chr19:45832143:C:G	0	-1.03783e-08	-3.09184	9.93672e-201	-1.03783e-08	-3.02568
45832164	chr19:45832164:C:T	0	-1.03783e-08	-3.0462	9.11158e-201	-1.03783e-08	-3.11237
45832253	chr19:45832253:C:T	0	-2.85641	-2.88024	1.34185e-201	-2.53178	-2.49608
45832620	chr19:45832620:G:A	0	-1.03783e-08	-3.06392	1.10857e-200	-1.03783e-08	-2.91626
45833576	chr19:45833576:C:T	0	-1.03783e-08	-1.42189	7.37105e-200	-1.03783e-08	-1.02177
45833794	chr19:45833794:T:C	0	-3.38776	-3.02419	8.32342e-202	-2.52204	-2.98339
45834017	chr19:45834017:C:G	0	-3.38772	-3.01257	8.48455e-202	-2.51933	-2.96692
45834319	chr19:45834319:C:T	0	-3.10155	-2.40265	2.3124e-201	-1.44639	-3.03723
45834488	chr19:45834488:G:A	0	-1.03783e-08	-0.0854562	3.58399e-200	-1.03783e-08	-1.74285
45834512	chr19:45834512:TTTA:T	0	-3.38894	-2.98086	8.77607e-202	-2.51741	-2.93506
45834516	chr19:45834516:GCTCAT:G	0	-3.39131	-3.00133	8.5254e-202	-2.52308	-2.95837
45834525	chr19:45834525:G:A	0	-3.38817	-2.99456	8.60536e-202	-2.51903	-2.95308
45834556	chr19:45834556:C:T	0	-3.40208	-2.99786	8.35636e-202	-2.5468	-2.95468
45834581	chr19:45834581:C:T	0	-3.3919	-2.97262	8.7263e-202	-2.53074	-2.92742
45834880	chr19:45834880:T:C	0	-3.38097	-2.99774	8.7608e-202	-2.49898	-2.95523
45835247	chr19:45835247:G:C	0	-0.401446	-2.27515e-08	9.84889e-200	-0.73197	-2.27515e-08
45835447	chr19:45835447:G:A	0	-1.03783e-08	-3.03938	1.09948e-200	-1.03783e-08	-2.92449
45835516	chr19:45835516:G:A	0	-3.36124	-2.99604	9.15029e-202	-2.45688	-2.95383
45835562	chr19:45835562:C:T	0	-1.03783e-08	-2.12473	1.22951e-200	-1.03783e-08	-2.81271
45836023	chr19:45836023:C:T	0	-3.38849	-2.75741	7.87315e-202	-2.44439	-3.11665
45836213	chr19:45836213:C:T	0	-3.33876	-2.98293	9.71398e-202	-2.41175	-2.93918
45836401	chr19:45836401:T:C	0	-2.80578	0.166032	5.86866e-201	-3.29111	-0.261175
45836491	chr19:45836491:C:T	0	-2.37303	-2.28363	6.84842e-202	-3.1486	-2.55188
45836826	chr19:45836826:T:C	0	-1.03783e-08	-3.08318	9.46848e-201	-1.03783e-08	-3.07394
45836912	chr19:45836912:T:A	0	-3.35581	-2.98406	9.47013e-202	-2.43331	-2.94305
45837330	chr19:45837330:T:C	0	-1.03783e-08	-3.10017	9.93164e-201	-1.03783e-08	-3.02619
45837919	chr19:45837919:G:A	0	-2.98536	-3.11633	3.19131e-202	-3.38089	-3.08318
45837959	chr19:45837959:C:T	0	-1.03783e-08	0.0753553	7.51888e-199	-1.03783e-08	1.30067
45838066	chr19:45838066:G:A	0	-1.03783e-08	-3.09914	9.55489e-201	-1.03783e-08	-3.06486
45838193	chr19:45838193:C:T	0	-3.32499	-2.99498	9.89275e-202	-2.38009	-2.95261
45838929	chr19:45838929:G:A	0	-3.38539	-2.99392	8.52273e-202	-2.53098	-2.95078
45838962	chr19:45838962:T:C	0	-2.5261	0.114833	6.67847e-201	-3.0868	-0.336222
45839076	chr19:45839076:A:T	0	-3.37579	-2.98008	8.86356e-202	-2.50801	-2.93454
45839354	chr19:45839354:A:T	0	-1.03783e-08	-3.08312	1.01317e-200	-1.03783e-08	-3.00624
45839404	chr19:45839404:G:T	0	-3.41104	-3.09447	3.03826e-202	-3.45923	-3.05398
45840351	chr19:45840351:G:A	0	-3.48483	-2.27515e-08	6.03647e-201	-3.52409	-2.27515e-08
45840385	chr19:45840385:C:T	0	-3.37316	-2.74259	8.16768e-202	-2.40838	-3.11594
45840599	chr19:45840599:C:G	0	-2.80935	-3.11056	3.72741e-202	-3.21761	-3.09117
45840665	chr19:45840665:A:T	0	-2.34555	-2.27515e-08	1.53901e-200	-2.58819	-2.27515e-08
45840844	chr19:45840844:A:G	0	-3.39112	-3.03476	8.05373e-202	-2.53753	-3.00083
45840863	chr19:45840863:T:G	0	-2.31907	-2.29705	6.02441e-202	-3.1268	-2.70188
45841362	chr19:45841362:G:A	0	-2.44491	-3.05629	4.21848e-202	-3.11795	-3.06707
45841417	chr19:45841417:A:G	0	-3.40965	-3.01893	7.72563e-202	-2.60052	-2.97943
45841694	chr19:45841694:T:C	0	-3.32129	-2.27515e-08	1.18669e-200	-2.84816	-2.27515e-08
45841713	chr19:45841713:A:C	0	-1.03783e-08	-2.20515	1.18211e-200	-1.03783e-08	-2.85203
45842524	chr19:45842524:A:AC	0	-3.39832	-3.03807	7.86465e-202	-2.55918	-3.00294
45842628	chr19:45842628:T:C	0	-3.25384	-2.68559	7.03483e-202	-3.47669	-2.19693
45842633	chr19:45842633:T:C	0	-1.03783e-08	-3.09934	9.60002e-201	-1.03783e-08	-3.06015
45843115	chr19:45843115:C:T	0	-1.03783e-08	-3.09326	9.94123e-201	-1.03783e-08	-3.02522
45843458	chr19:45843458:G:A	0	-3.41502	-3.00873	7.94377e-202	-2.58523	-2.96688
45844284	chr19:45844284:G:T	0	-2.45992	-3.04971	4.2346e-202	-3.12234	-3.05887
45844346	chr19:45844346:T:C	0	-3.40793	-3.0243	7.84614e-202	-2.58209	-2.98239
45844390	chr19:45844390:G:A	0	-1.03783e-08	-2.85869	9.61463e-201	-1.03783e-08	-3.05863
45844399	chr19:45844399:G:A	0	-1.03783e-08	-2.49143	1.56581e-200	-1.03783e-08	-2.57092
45844606	chr19:45844606:C:G	0	-1.03783e-08	-3.03029	1.12752e-200	-1.03783e-08	-2.8993
45845277	chr19:45845277:TATCA:T	0	-1.03783e-08	-3.11269	1.00305e-200	-1.03783e-08	-3.01628
45845395	chr19:45845395:G:C	0	-1.03783e-08	-3.03001	9.13157e-201	-1.03783e-08	-3.11018
45845607	chr19:45845607:T:C	0	-3.41861	-3.00685	7.88746e-202	-2.59706	-2.96216
45845761	chr19:45845761:T:C	0	-3.40848	-2.72043	7.58399e-202	-2.48403	-3.11443
45846053	chr19:45846053:A:G	0	-2.37031	-2.47488	4.51165e-202	-3.03572	-3.08212
45846415	chr19:45846415:T:G	0	-3.40463	-3.05222	7.7344e-202	-2.56304	-3.01578
45846816	chr19:45846816:GAC:G	0	-3.42755	-3.02447	8.02316e-202	-2.56399	-2.97817
45846820	chr19:45846820:G:A	0	-3.40979	-3.07656	3.14048e-202	-3.46159	-3.01853
45847026	chr19:45847026:C:T	0	-3.42071	-3.02109	7.85094e-202	-2.58579	-2.97807
45847139	chr19:45847139:C:T	0	-1.03783e-08	-3.11689	9.09314e-201	-1.03783e-08	-3.11439
45847160	chr19:45847160:C:T	0	-3.07301	-3.11677	3.04964e-202	-3.44984	-3.05964
45847280	chr19:45847280:C:A	0	-3.41515	-2.68777	7.5624e-202	-2.48961	-3.1117
45847293	chr19:45847293:G:A	0	-3.42911	-3.01433	7.57881e-202	-2.6176	-2.98154
45847514	chr19:45847514:T:C	0	-0.68599	-1.80753	1.90854e-201	-2.23454	-2.44104
45847702	chr19:45847702:A:G	0	-3.39199	-3.07018	8.15768e-202	-2.48787	-3.03767
45848262	chr19:45848262:G:A	0	-1.03783e-08	-3.00977	9.19721e-201	-1.03783e-08	-3.10301
45848544	chr19:45848544:G:A	0	-1.03783e-08	-2.9218	1.55608e-200	-1.03783e-08	-2.57716
45848548	chr19:45848548:G:A	0	-3.45229	-2.27515e-08	1.05814e-200	-2.96282	-2.27515e-08
45848549	chr19:45848549:G:T	0	-1.03783e-08	-0.13862	3.65025e-200	-1.03783e-08	-1.72453
45848864	chr19:45848864:A:G	0	-3.40202	-2.63915	7.76078e-202	-2.4728	-3.10262
45848945	chr19:45848945:C:T	0	-2.69268	-2.34479	3.11315e-201	-2.049	-2.13727
45849256	chr19:45849256:T:C	0	-1.03783e-08	-2.96225	9.16517e-201	-1.03783e-08	-3.1065
45849902	chr19:45849902:G:A	0	-1.03783e-08	-2.98289	1.47351e-200	-1.03783e-08	-2.63168
45850153	chr19:45850153:G:A	0	-3.42421	-3.05647	7.31739e-202	-2.60768	-3.02656
45850211	chr19:45850211:C:T	0	-1.03783e-08	-3.00007	9.2522e-201	-1.03783e-08	-3.09705
45850486	chr19:45850486:T:C	0	-3.53543	-2.27515e-08	5.92099e-201	-3.54341	-2.27515e-08
45850568	chr19:45850568:C:T	0	-1.942	-2.43977	5.07019e-202	-3.11388	-2.88724
45851071	chr19:45851071:A:G	0	-2.49989	-2.53201	2.713e-201	-1.96646	-2.3574
45851201	chr19:45851201:C:T	0	-2.53844	-2.27515e-08	1.15774e-200	-2.87286	-2.27515e-08
45851300	chr19:45851300:G:A	0	-2.25541	-2.6704	6.76647e-202	-3.03149	-2.68103
45851535	chr19:45851535:G:A	0	-2.92383	-2.99995	8.16224e-202	-2.71397	-2.81101
45851596	chr19:45851596:A:G	0	-3.41233	-2.99951	7.82406e-202	-2.60496	-2.96233
45851733	chr19:45851733:A:G	0	-3.40347	-3.04464	7.94476e-202	-2.53922	-3.01277
45851862	chr19:45851862:G:C	0	-1.03783e-08	-3.08455	9.87889e-201	-1.03783e-08	-3.03151
45852574	chr19:45852574:A:G	0	-1.03783e-08	-3.01939	1.29222e-200	-1.03783e-08	-2.76296
45852653	chr19:45852653:T:C	0	-3.41341	-3.05181	7.45629e-202	-2.59429	-3.02115
45852896	chr19:45852896:T:TCAC	0	-1.03783e-08	-3.07891	9.0872e-201	-1.03783e-08	-3.11505
45853160	chr19:45853160:C:T	0	-2.27085	-2.68292	6.68601e-202	-3.03813	-2.68635
45853290	chr19:45853290:T:C	0	-0.229046	-2.1149	6.3996e-201	-0.852464	-2.61321
45853569	chr19:45853569:G:A	0	-2.22484	-2.59888	5.91937e-202	-2.95476	-2.89151
45853749	chr19:45853749:A:G	0	-3.41213	-3.02774	7.71251e-202	-2.58705	-2.99461
45853818	chr19:45853818:A:T	0	-1.03783e-08	-3.07188	1.00739e-200	-1.03783e-08	-3.01197
45854147	chr19:45854147:C:T	0	-1.03783e-08	-3.02225	1.33115e-200	-1.03783e-08	-2.73328
45854421	chr19:45854421:C:T	0	-1.03783e-08	-2.16748	1.21169e-200	-1.03783e-08	-2.82731
45855167	chr19:45855167:A:G	0	-2.88343	-2.94461	1.05074e-201	-2.59942	-2.67299
45855420	chr19:45855420:T:C	0	-2.35536	-3.09079	5.51977e-202	-2.80638	-3.10979
45855450	chr19:45855450:C:T	0	-1.03783e-08	-1.37896	3.12523e-200	-1.03783e-08	-1.87982
45855542	chr19:45855542:T:C	0	-1.03783e-08	-3.1149	1.98637e-200	-1.03783e-08	-2.33302
45855696	chr19:45855696:A:C	0	-1.03783e-08	-3.04064	1.29702e-200	-1.03783e-08	-2.75926
45855699	chr19:45855699:A:G	0	-1.86377	-2.18432	3.40591e-202	-3.30205	-3.09693
45855985	chr19:45855985:GA:G	0	-1.03783e-08	-3.1129	9.34954e-201	-1.03783e-08	-3.08659
45856214	chr19:45856214:C:G	0	-1.03783e-08	-3.11735	9.63087e-201	-1.03783e-08	-3.05694
45856254	chr19:45856254:C:T	0	-1.03783e-08	-2.12545	1.69846e-200	-1.03783e-08	-2.4896
45856295	chr19:45856295:A:G	0	-0.606842	-0.931466	2.16283e-200	-0.909018	-1.33889
45856367	chr19:45856367:T:C	0	-1.03783e-08	-3.11519	9.27367e-201	-1.03783e-08	-3.09473
45856456	chr19:45856456:A:G	0	-1.03783e-08	0.220589	2.07458e-198	-1.03783e-08	2.3156
45856536	chr19:45856536:C:T	0	-2.87781	-3.0943	3.65693e-202	-3.33768	-2.99019
45856696	chr19:45856696:C:T	0	-1.03783e-08	-1.92671	2.1082e-200	-1.03783e-08	-2.27349
45856750	chr19:45856750:G:C	0	-1.03783e-08	-1.75704	1.70362e-200	-1.03783e-08	-2.48657
45856946	chr19:45856946:GT:G	0	-3.41676	-3.05045	7.59272e-202	-2.57887	-3.01844
45857004	chr19:45857004:C:G	0	-1.03783e-08	-2.99163	9.28172e-201	-1.03783e-08	-3.09387
45857413	chr19:45857413:A:AC	0	-2.63945	-2.27515e-08	5.9532e-201	-3.53798	-2.27515e-08
45857414	chr19:45857414:A:C	0	-3.51838	-3.09069	8.10442e-202	-2.45327	-3.07882
45857421	chr19:45857421:A:C	0	-3.496	-3.06214	9.54403e-202	-2.32255	-3.04603
45857481	chr19:45857481:C:T	0	-2.97597	-3.11336	3.29766e-202	-3.39374	-3.03755
45857659	chr19:45857659:T:C	0	-2.91767	-3.01794	1.07331e-201	-2.37164	-2.87953
45857925	chr19:45857925:A:G	0	-2.89413	-3.10044	3.55939e-202	-3.34983	-3.00508
45858349	chr19:45858349:C:T	0	-1.94197	-2.49778	4.98191e-202	-3.11592	-2.90277
45858408	chr19:45858408:G:A	0	-1.03783e-08	-0.350876	5.51994e-199	-1.03783e-08	0.991625
45858907	chr19:45858907:A:G	0	-1.03783e-08	-0.606146	1.86618e-199	-1.03783e-08	-0.0928509
45858960	chr19:45858960:G:A	0	-3.46787	-3.07554	6.29134e-202	-2.74123	-3.04409
45859003	chr19:45859003:A:G	0	-2.68444	-2.5195	2.20792e-201	-2.22889	-2.30098
45859066	chr19:45859066:C:T	0	-1.03783e-08	-2.04443	4.7851e-200	-1.03783e-08	-1.45382
45859414	chr19:45859414:A:G	0	-1.03783e-08	-1.37697	3.1229e-200	-1.03783e-08	-1.88056
45859543	chr19:45859543:C:T	0	-1.03783e-08	-2.93395	1.62127e-200	-1.03783e-08	-2.53612
45859961	chr19:45859961:A:C	0	-1.03783e-08	-1.12983	2.44639e-200	-1.03783e-08	-2.12471
45860019	chr19:45860019:A:G	0	-1.03783e-08	-2.95955	1.50034e-200	-1.03783e-08	-2.61363
45860075	chr19:45860075:G:T	0	-3.38908	-2.96964	7.6056e-202	-2.63855	-2.95707
45860183	chr19:45860183:C:T	0	-3.26655	-2.27515e-08	1.59314e-200	-2.55362	-2.27515e-08
45860278	chr19:45860278:A:G	0	-2.00724	-2.01121	8.18142e-202	-2.99582	-2.52681
45860389	chr19:45860389:A:G	0	-3.37422	-3.04867	8.39192e-202	-2.47529	-3.02193
45861104	chr19:45861104:A:C	0	-3.44942	-3.02576	7.23619e-202	-2.65253	-2.99287
45861276	chr19:45861276:CCT:C	0	-1.03783e-08	-2.2779	1.127e-200	-1.03783e-08	-2.89977
45861479	chr19:45861479:G:A	0	-1.03783e-08	-2.35711	1.50101e-200	-1.03783e-08	-2.61319
45861528	chr19:45861528:C:A	0	-1.03783e-08	-3.02302	1.32948e-200	-1.03783e-08	-2.73454
45861605	chr19:45861605:G:A	0	-3.30542	-2.92448	9.68416e-202	-2.44021	-2.9138
45861919	chr19:45861919:T:C	0	-2.79742	-2.68317	3.40611e-202	-3.28525	-3.11367
45862185	chr19:45862185:G:C	0	-1.03783e-08	-2.70923	1.56305e-200	-1.03783e-08	-2.57269
45862414	chr19:45862414:T:C	0	-2.07701	-2.59873	8.27843e-202	-2.92598	-2.58487
45862436	chr19:45862436:T:C	0	-3.44271	-3.04398	7.15599e-202	-2.64535	-3.01119
45862712	chr19:45862712:G:A	0	-1.42698	-3.04305	7.09331e-202	-2.56499	-3.10035
45863218	chr19:45863218:C:A	0	-3.37302	-2.81663	8.75248e-202	-2.33842	-3.11674
45863240	chr19:45863240:G:T	0	-1.03783e-08	-2.95401	1.45644e-200	-1.03783e-08	-2.64333
45863281	chr19:45863281:CT:C	0	-1.03783e-08	-2.98283	9.34947e-201	-1.03783e-08	-3.08659
45863425	chr19:45863425:G:A	0	-1.03783e-08	-1.33492	3.185e-200	-1.03783e-08	-1.86088
45863742	chr19:45863742:T:C	0	-1.03783e-08	-3.01688	1.29833e-200	-1.03783e-08	-2.75825
45863767	chr19:45863767:C:T	0	-2.72076	-3.044	1.03417e-201	-2.35033	-2.93798
45863948	chr19:45863948:T:C	0	-2.4855	-2.43993	3.88059e-202	-3.15345	-3.11506
45863975	chr19:45863975:G:A	0	-1.03783e-08	0.0783878	3.95881e-200	-1.03783e-08	-1.64338
45864007	chr19:45864007:A:G	0	-2.58883	-2.49471	2.49354e-201	-2.07194	-2.33627
45864277	chr19:45864277:A:G	0	-1.03783e-08	-2.39704	1.64809e-200	-1.03783e-08	-2.51971
45864322	chr19:45864322:G:T	0	-1.03783e-08	-0.275774	3.23453e-200	-1.03783e-08	-1.84544
45864445	chr19:45864445:T:C	0	-3.44737	-3.04243	6.70492e-202	-2.71221	-3.00944
45864964	chr19:45864964:G:T	0	-2.39748	-2.61864	6.57169e-202	-3.09594	-2.64579
45865499	chr19:45865499:T:G	0	-3.46797	-3.11352	5.81426e-202	-2.75673	-3.10746
45865536	chr19:45865536:G:A	0	-1.03783e-08	-2.50579	6.71172e-200	-1.03783e-08	-1.11547
45866257	chr19:45866257:T:A	0	-1.03783e-08	-3.08335	9.06733e-201	-1.03783e-08	-3.11724
45867043	chr19:45867043:C:T	0	-2.28005	-2.56331	7.44915e-202	-2.99436	-2.62204
45867384	chr19:45867384:G:A	0	-2.13058	-2.66505	4.76469e-202	-3.07938	-2.98389
45867603	chr19:45867603:A:T	0	-1.03783e-08	-3.09077	1.16626e-200	-1.03783e-08	-2.86552
45867849	chr19:45867849:G:A	0	-1.03783e-08	-3.04968	9.56813e-201	-1.03783e-08	-3.06348
45867864	chr19:45867864:G:A	0	-1.03783e-08	-2.91561	9.67147e-201	-1.03783e-08	-3.05273
45867932	chr19:45867932:C:T	0	-1.03783e-08	-3.00074	1.05026e-200	-1.03783e-08	-2.97029
45868029	chr19:45868029:A:G	0	-1.03783e-08	-2.45396	1.62244e-200	-1.03783e-08	-2.5354
45869609	chr19:45869609:T:C	0	-1.03783e-08	-3.11032	1.00084e-200	-1.03783e-08	-3.01849
45869795	chr19:45869795:T:A	0	-2.87874	-2.90184	3.60431e-202	-3.22604	-3.11633
45869854	chr19:45869854:C:T	0	-1.03783e-08	-3.08799	9.09903e-201	-1.03783e-08	-3.11374
45869960	chr19:45869960:G:A	0	-3.38541	-3.01295	8.53555e-202	-3.45134	-2.02891
45870011	chr19:45870011:C:A	0	-1.03783e-08	-3.03956	9.10157e-201	-1.03783e-08	-3.11347
45870442	chr19:45870442:G:A	0	-3.49562	-2.27515e-08	7.39603e-201	-3.32097	-2.27515e-08
45870779	chr19:45870779:G:A	0	-3.28717	-3.02865	7.97417e-202	-3.36729	-2.181
45870948	chr19:45870948:G:A	0	-1.03783e-08	-2.98728	1.49642e-200	-1.03783e-08	-2.61625
45871149	chr19:45871149:G:A	0	-1.03783e-08	-3.10596	9.06812e-201	-1.03783e-08	-3.11715
45871299	chr19:45871299:T:C	0	-3.35782	-2.90509	9.30507e-202	-3.46656	-1.92738
45871387	chr19:45871387:A:G	0	-2.58909	-2.62269	5.08896e-202	-3.10312	-2.89431
45871658	chr19:45871658:C:T	0	-2.37009	-3.11679	1.06063e-201	-2.64006	-2.62299
45871817	chr19:45871817:C:T	0	-1.03783e-08	-3.05617	1.19165e-200	-1.03783e-08	-2.84399
45872521	chr19:45872521:C:T	0	-1.53123	-2.79554	7.38752e-202	-2.60864	-3.01607
45872785	chr19:45872785:T:C	0	-1.03783e-08	-3.02155	9.21145e-201	-1.03783e-08	-3.10147
45872959	chr19:45872959:C:A	0	-3.33065	-3.08189	3.19369e-202	-3.53921	-2.92411
45873360	chr19:45873360:T:C	0	-1.03783e-08	-3.07445	1.22768e-200	-1.03783e-08	-2.8142
45874646	chr19:45874646:A:T	0	-1.03783e-08	-2.39376	1.30586e-200	-1.03783e-08	-2.75247
45874877	chr19:45874877:G:A	0	-1.03783e-08	-2.63882	1.54612e-200	-1.03783e-08	-2.58358
45875049	chr19:45875049:G:T	0	-1.03783e-08	-2.01954	2.01892e-200	-1.03783e-08	-2.31677
45875116	chr19:45875116:G:A	0	-2.89674	-2.77251	2.98036e-202	-3.52722	-3.00523
45875360	chr19:45875360:G:C	0	-1.03783e-08	-2.88332	1.40029e-200	-1.03783e-08	-2.68265
45876124	chr19:45876124:T:A	0	-1.03783e-08	-3.08591	1.0756e-200	-1.03783e-08	-2.94645
45877352	chr19:45877352:G:A	0	-3.28116	-1.19244	2.49535e-201	-1.96675	-2.44073
45877429	chr19:45877429:A:G	0	-1.03783e-08	-2.57862	9.67397e-201	-1.03783e-08	-3.05247
45877519	chr19:45877519:A:G	0	-3.32149	-2.27515e-08	8.12864e-201	-3.22652	-2.27515e-08
45877845	chr19:45877845:G:A	0	-3.34905	-2.89222	3.9729e-202	-3.32667	-2.91833
45877923	chr19:45877923:G:A	0	-1.62874	-1.54978	5.14662e-201	-1.7532	-1.93037
45878556	chr19:45878556:G:C	0	-3.54444	-3.07104	3.57733e-202	-3.32963	-3.02026
45878985	chr19:45878985:T:A	0	-2.78531	-2.27515e-08	5.90871e-201	-3.54549	-2.27515e-08
45879062	chr19:45879062:C:T	0	-1.03783e-08	-2.38893	3.06546e-200	-1.03783e-08	-1.89913
45879466	chr19:45879466:G:A	0	-1.03783e-08	-1.16939	5.24914e-200	-1.03783e-08	-1.36126
45879739	chr19:45879739:G:T	0	-2.59187	-2.27515e-08	1.29573e-200	-2.76025	-2.27515e-08
45879861	chr19:45879861:A:G	0	-1.79235	-1.44827	1.80711e-201	-2.72939	-2.00079
45880197	chr19:45880197:C:G	0	-3.4378	-2.93975	2.76261e-201	-2.64591	-1.65982
45880225	chr19:45880225:C:T	0	-1.03783e-08	-2.17214	1.69086e-200	-1.03783e-08	-2.49409
45880244	chr19:45880244:C:T	0	-2.68422	-2.83901	3.16465e-202	-3.42581	-3.04665
45880548	chr19:45880548:C:T	0	-1.03783e-08	-0.903676	1.0449e-199	-1.03783e-08	-0.672823
45880627	chr19:45880627:T:C	0	-2.88662	-3.05657	6.99282e-202	-2.59944	-3.08017
45880744	chr19:45880744:C:T	0	-1.03783e-08	-0.477523	4.96663e-200	-1.03783e-08	-1.41659
45881052	chr19:45881052:T:C	0	-1.03783e-08	-1.61548	2.50549e-200	-1.03783e-08	-2.10084
45881053	chr19:45881053:G:A	0	-1.03783e-08	-1.64521	2.44615e-200	-1.03783e-08	-2.12481
45881054	chr19:45881054:C:A	0	-2.34733	-1.92745	6.94131e-201	-2.31808	-1.06634
45881201	chr19:45881201:C:T	0	-3.53146	-2.4355	7.23794e-202	-3.52758	-2.11758
45881296	chr19:45881296:A:G	0	-0.919012	-1.72356	1.53391e-200	-1.53232	-1.05919
45881572	chr19:45881572:C:T	0	-0.78043	-1.38647	1.30596e-200	-1.91524	-0.837146
45882180	chr19:45882180:A:C	0	-1.66825	-3.08742	1.07975e-201	-2.22436	-3.02082
45882739	chr19:45882739:T:A	0	-2.15058	-2.76805	7.69391e-201	-0.373442	-2.90804
45883166	chr19:45883166:C:G	0	-3.39014	-2.8827	3.26424e-202	-3.39869	-3.04278
45883416	chr19:45883416:C:T	0	-3.4922	-2.0096	7.21943e-202	-3.42714	-2.22058
45884086	chr19:45884086:G:A	0	-0.0943872	-3.03457	1.73687e-201	-1.76504	-3.00479
45884245	chr19:45884245:T:C	0	-2.02067	-3.09939	2.34938e-201	-1.42548	-3.04228
45884534	chr19:45884534:G:C	0	-3.44657	-2.44384	1.98306e-201	-2.9566	-1.68067
45884683	chr19:45884683:G:A	0	-1.95955	-2.27515e-08	3.21671e-200	-1.85097	-2.27515e-08
45886068	chr19:45886068:C:T	0	-2.68952	-2.93159	4.94568e-202	-2.91107	-3.11491
45886270	chr19:45886270:G:C	0	-3.36297	-1.85836	1.40082e-201	-3.13598	-1.84887
45886273	chr19:45886273:G:C	0	-3.36197	-1.86449	1.39524e-201	-3.1373	-1.85155
45886345	chr19:45886345:T:G	0	-3.35089	-1.85836	1.38071e-201	-3.15044	-1.84887
45886476	chr19:45886476:C:T	0	-3.35006	-1.88457	1.33914e-201	-3.1547	-1.87518
45886501	chr19:45886501:G:A	0	-1.61485	-3.08082	1.01095e-201	-2.26885	-3.04217
45886578	chr19:45886578:C:G	0	-3.37856	-1.64436	1.75522e-201	-3.11306	-1.64627
45886622	chr19:45886622:C:T	0	-1.73141	-3.11716	4.41241e-201	-0.902006	-2.93549
45886631	chr19:45886631:C:T	0	-2.96612	-1.25114	1.86234e-201	-3.26172	-1.43836
45886660	chr19:45886660:C:G	0	-1.03783e-08	-3.0226	9.12399e-201	-1.03783e-08	-3.11101
45886988	chr19:45886988:G:A	0	-1.03783e-08	-3.09797	9.06646e-201	-1.03783e-08	-3.11733
45887022	chr19:45887022:T:C	0	-1.78792	-3.11506	4.45031e-201	-0.945247	-2.88369
45887155	chr19:45887155:A:G	0	-1.03783e-08	0.0417074	2.30188e-199	-1.03783e-08	0.116985
45887197	chr19:45887197:C:G	0	0.786263	-2.42238	2.3992e-201	-1.48398	-2.9628
45887347	chr19:45887347:G:A	0	-0.915838	-2.78924	1.20341e-201	-2.04879	-3.08796
45888644	chr19:45888644:AT:A	0	-1.93535	-3.10991	1.39497e-201	-2.0465	-2.94254
45888659	chr19:45888659:A:G	0	-2.54751	-3.10084	5.90144e-202	-2.73723	-3.11207
45888701	chr19:45888701:G:T	0	-2.34617	-3.09021	6.96716e-202	-2.57689	-3.1064
45889193	chr19:45889193:A:G	0	-1.03783e-08	-2.6507	1.01552e-200	-1.03783e-08	-3.00393
45889661	chr19:45889661:G:A	0	-1.03783e-08	0.219561	2.56796e-199	-1.03783e-08	0.226368
45889937	chr19:45889937:A:G	0	-2.63953	-2.95757	5.04592e-202	-2.89828	-3.10763
45890604	chr19:45890604:G:A	0	-1.03783e-08	-2.86797	1.03419e-200	-1.03783e-08	-2.98571
45890837	chr19:45890837:G:T	0	-3.27013	-2.27515e-08	1.64433e-200	-2.52199	-2.27515e-08
45890929	chr19:45890929:C:T	0	-3.51612	-3.10142	3.59476e-202	-3.54553	-2.79949
45891010	chr19:45891010:G:A	0	-2.09588	-2.27515e-08	2.14107e-200	-2.25802	-2.27515e-08
45891064	chr19:45891064:G:A	0	-0.799683	-2.82389	1.32584e-201	-1.9459	-3.09397
45891783	chr19:45891783:AG:A	0	-3.54549	-2.27515e-08	5.95055e-201	-3.53843	-2.27515e-08
45891815	chr19:45891815:G:A	0	-3.03862	-2.8186	2.93357e-202	-3.47062	-3.07766
45891982	chr19:45891982:T:C	0	-3.51586	-2.49857	6.99029e-202	-3.47467	-2.2053
45892045	chr19:45892045:A:G	0	-3.33028	-2.20797	3.85249e-202	-3.37698	-2.8988
45892720	chr19:45892720:G:A	0	-3.31311	-2.36979	3.50988e-202	-3.2542	-3.11472
45892920	chr19:45892920:G:C	0	-3.38231	-2.57708	1.37587e-201	-2.94274	-2.06008
45893655	chr19:45893655:G:C	0	-1.03783e-08	-2.86539	1.02223e-200	-1.03783e-08	-2.99735
45893762	chr19:45893762:T:C	0	-1.03783e-08	-2.69455	9.96791e-201	-1.03783e-08	-3.02254
45893843	chr19:45893843:G:A	0	-1.03783e-08	-3.05402	9.3834e-201	-1.03783e-08	-3.08297
45894274	chr19:45894274:G:A	0	-2.71806	-1.57002	6.73459e-202	-3.29418	-2.42306
45894401	chr19:45894401:C:T	0	-1.68191	-2.7491	1.49678e-201	-1.80158	-3.11702
45894459	chr19:45894459:G:C	0	-1.03783e-08	-2.74417	1.10795e-200	-1.03783e-08	-2.91682
45894629	chr19:45894629:T:C	0	-0.874224	-3.07105	2.20712e-201	-1.49742	-3.0328
45894720	chr19:45894720:TTTTC:T	0	-1.78618	-3.0291	8.2917e-202	-2.42121	-3.08803
45895004	chr19:45895004:T:C	0	-3.50517	-2.48999	1.48873e-201	-3.12718	-1.79682
45895210	chr19:45895210:G:C	0	-3.51737	-2.49291	1.40948e-201	-3.17402	-1.80468
45895502	chr19:45895502:T:C	0	-1.03783e-08	-2.83131	1.10627e-200	-1.03783e-08	-2.91834
45895580	chr19:45895580:T:C	0	-1.03783e-08	-2.59184	9.12688e-201	-1.03783e-08	-3.11069
45895631	chr19:45895631:G:A	0	-1.03783e-08	-2.59718	1.1106e-200	-1.03783e-08	-2.91443
45895649	chr19:45895649:CACA:C	0	-1.03783e-08	-2.58368	9.13551e-201	-1.03783e-08	-3.10974
45895701	chr19:45895701:G:A	0	-3.49335	-2.39291	1.30897e-201	-3.38096	-1.67171
45895731	chr19:45895731:A:G	0	-1.67008	-3.039	9.32773e-202	-2.31019	-3.08132
45896054	chr19:45896054:G:A	0	-3.54392	-1.58802	2.912e-202	-3.54422	-3.01144
45896787	chr19:45896787:G:A	0	-1.03783e-08	-0.862621	1.00476e-199	-1.03783e-08	-0.711992
45896877	chr19:45896877:G:A	0	-3.54448	-1.82668	2.74344e-202	-3.54435	-3.07094
45897033	chr19:45897033:G:A	0	-2.76921	-1.85512	5.65991e-202	-3.27824	-2.61285
45897091	chr19:45897091:G:T	0	-0.911973	-3.08753	2.18364e-201	-1.53115	-3.00977
45897185	chr19:45897185:C:T	0	-0.886124	-2.79175	1.34882e-201	-1.94054	-3.08214
45897237	chr19:45897237:A:AT	0	-0.869232	-2.81079	1.4266e-201	-1.87296	-3.09365
45897399	chr19:45897399:T:A	0	-1.17843	-2.96981	2.52807e-201	-1.35299	-3.04147
45897503	chr19:45897503:C:T	0	-3.51234	-2.27515e-08	4.70088e-200	-1.47158	-2.27515e-08
45897553	chr19:45897553:G:A	0	-1.03783e-08	-2.76138	1.02853e-200	-1.03783e-08	-2.9912
45897678	chr19:45897678:C:T	0	-3.46943	-2.17544	4.53412e-202	-3.40825	-2.70462
45898076	chr19:45898076:AC:A	0	-2.84878	-1.0205	2.08295e-201	-3.29541	-1.29272
45898290	chr19:45898290:G:A	0	-1.03783e-08	-2.48521	2.17868e-200	-1.03783e-08	-2.24061
45898554	chr19:45898554:C:G	0	-1.95639	-2.96793	9.7767e-202	-2.31087	-3.03362
45898634	chr19:45898634:A:G	0	-1.92234	-2.99163	1.03552e-201	-2.28005	-3.00696
45898685	chr19:45898685:C:T	0	-3.54557	-2.6656	2.63168e-202	-3.54044	-3.11644
45898740	chr19:45898740:C:T	0	-1.00798	-3.04927	8.05766e-202	-3.21911	-2.31877
45898774	chr19:45898774:T:C	0	-3.08083	-3.09188	5.3459e-202	-3.54505	-2.40312
45899834	chr19:45899834:C:G	0	-3.49688	-2.72762	2.68173e-202	-3.53565	-3.10238
45899920	chr19:45899920:G:A	0	-1.03783e-08	-2.81752	9.89226e-201	-1.03783e-08	-3.03016
45900116	chr19:45900116:A:G	0	-2.2991	-1.79413	4.79386e-202	-3.02331	-3.03385
45900156	chr19:45900156:T:A	0	-3.44936	-2.69363	2.63769e-202	-3.5448	-3.10979
45900299	chr19:45900299:T:A	0	-1.03783e-08	-2.81609	9.90143e-201	-1.03783e-08	-3.02923
45900656	chr19:45900656:A:G	0	-3.35457	-1.94817	3.09075e-202	-3.52889	-2.96719
45900700	chr19:45900700:C:T	0	-1.03783e-08	-0.853091	4.59498e-200	-1.03783e-08	-1.49436
45900733	chr19:45900733:G:A	0	-1.03783e-08	-1.63949	1.27394e-200	-1.03783e-08	-2.77721
45900787	chr19:45900787:T:C	0	-2.81768	-1.63001	7.56156e-202	-3.1985	-2.40292
45901170	chr19:45901170:G:A	0	-2.98834	-2.2342	3.43771e-202	-3.37798	-3.01171
45901321	chr19:45901321:A:G	0	-3.54555	-2.41598	8.61072e-202	-3.5438	-1.92768
45901336	chr19:45901336:G:C	0	-1.03783e-08	1.11702	3.39065e-198	-1.03783e-08	2.80686
45901988	chr19:45901988:G:A	0	-0.481837	-3.04083	9.59816e-202	-2.77304	-2.58988
45902332	chr19:45902332:T:C	0	-0.449065	-3.0877	8.45495e-202	-2.76024	-2.7295
45902468	chr19:45902468:C:T	0	-1.03783e-08	-3.11566	9.236e-201	-1.03783e-08	-3.0988
45902577	chr19:45902577:G:A	0	-1.03783e-08	-3.05166	9.28785e-201	-1.03783e-08	-3.09321
45902873	chr19:45902873:C:CA	0	-3.02645	-2.27515e-08	1.11685e-200	-2.90882	-2.27515e-08
45903205	chr19:45903205:C:T	0	-1.82803	-3.03275	8.61124e-202	-2.356	-3.11543
45903467	chr19:45903467:C:T	0	-1.03783e-08	-3.11107	9.17349e-201	-1.03783e-08	-3.1056
45903519	chr19:45903519:A:C	0	-1.03783e-08	-2.59452	1.99453e-200	-1.03783e-08	-2.32892
45903690	chr19:45903690:T:A	0	-2.41621	-2.88634	6.22621e-202	-2.68088	-3.11485
45903759	chr19:45903759:C:G	0	-1.03783e-08	-2.72518	1.73565e-200	-1.03783e-08	-2.46795
45904025	chr19:45904025:A:AG	0	-1.03783e-08	-2.82824	9.11039e-201	-1.03783e-08	-3.1125
45904397	chr19:45904397:G:A	0	-2.82747	-2.27515e-08	2.36498e-200	-2.15856	-2.27515e-08
45904427	chr19:45904427:G:A	0	-2.41284	-1.59503	1.30786e-201	-3.21971	-1.83381
45904638	chr19:45904638:G:A	0	-1.03783e-08	-1.25037	3.62403e-200	-1.03783e-08	-1.73174
45904760	chr19:45904760:A:C	0	-1.80666	-3.08454	9.03207e-202	-2.32575	-3.09796
45904768	chr19:45904768:G:A	0	-3.4015	-2.27515e-08	7.66375e-201	-3.28541	-2.27515e-08
45904949	chr19:45904949:A:C	0	-3.46027	-2.27515e-08	5.91263e-201	-3.54482	-2.27515e-08
45905318	chr19:45905318:C:T	0	-1.03783e-08	-1.01656	4.72374e-200	-1.03783e-08	-1.46673
45905380	chr19:45905380:T:G	0	-2.41073	-2.27515e-08	1.11172e-200	-2.91342	-2.27515e-08
45905467	chr19:45905467:G:A	0	-2.13167	-1.55112	1.62776e-201	-3.01861	-1.8161
45906153	chr19:45906153:T:C	0	-0.892706	-2.49333	1.83513e-201	-2.88146	-1.83334
45906311	chr19:45906311:T:C	0	-0.804283	-2.56395	1.71149e-201	-2.82188	-1.96267
45906933	chr19:45906933:G:T	0	-1.32888	-2.27515e-08	2.99598e-200	-1.92206	-2.27515e-08
45906958	chr19:45906958:G:A	0	-2.39854	-2.88494	6.3861e-202	-2.65539	-3.11499
45907302	chr19:45907302:C:T	0	-1.03783e-08	-0.717507	6.55195e-200	-1.03783e-08	-1.13957
45907423	chr19:45907423:G:A	0	-0.239993	-3.11645	7.93793e-202	-2.66297	-2.88988
45907456	chr19:45907456:C:T	0	-3.47641	-2.53183	2.62292e-202	-3.54546	-3.11475
45907830	chr19:45907830:G:C	0	-3.54137	-2.27515e-08	6.63338e-201	-3.4298	-2.27515e-08
45908024	chr19:45908024:T:C	0	-0.52027	-3.10069	6.62086e-202	-2.73792	-2.99635
45908845	chr19:45908845:T:C	0	-3.54003	-3.04228	3.25755e-202	-3.39718	-3.04634
45909273	chr19:45909273:T:C	0	-2.35126	-2.88966	4.29538e-202	-3.21661	-2.95035
45909779	chr19:45909779:C:T	0	-2.5001	-2.84887	1.35451e-201	-2.61746	-2.40101
45909819	chr19:45909819:C:G	0	-2.65717	-3.07731	8.35111e-202	-2.79109	-2.71102
45910140	chr19:45910140:A:G	0	-3.43377	-3.0435	2.7194e-202	-3.51425	-3.10984
45910150	chr19:45910150:G:A	0	-3.40944	-3.03261	2.7761e-202	-3.4988	-3.10465
45910186	chr19:45910186:G:A	0	-1.03783e-08	-3.10148	9.24698e-201	-1.03783e-08	-3.09762
45910337	chr19:45910337:A:C	0	-3.51222	-2.93705	3.7373e-202	-3.19339	-3.11275
45910531	chr19:45910531:C:T	0	-3.54341	-2.38847	3.99924e-202	-3.29976	-2.93863
45911070	chr19:45911070:A:G	0	-3.45061	-3.11323	3.02244e-202	-3.4877	-3.03074
45911370	chr19:45911370:T:C	0	-3.37788	-2.91935	2.63003e-202	-3.54557	-3.11193
45911590	chr19:45911590:C:T	0	-1.03783e-08	-3.06121	9.08213e-201	-1.03783e-08	-3.1156
45911752	chr19:45911752:T:C	0	-3.38004	-2.92854	2.62627e-202	-3.54558	-3.11336
45911819	chr19:45911819:C:T	0	-1.03783e-08	-2.26582	1.66821e-200	-1.03783e-08	-2.50758
45911987	chr19:45911987:A:G	0	-3.27719	-2.84914	2.72731e-202	-3.52682	-3.09436
45912085	chr19:45912085:T:G	0	-3.4648	-2.57513	3.7633e-202	-3.54443	-2.75478
45912326	chr19:45912326:A:G	0	-3.36706	-2.91935	2.63046e-202	-3.54541	-3.11193
45912438	chr19:45912438:C:T	0	-3.3142	-2.80908	5.21844e-202	-3.21945	-2.75285
45912507	chr19:45912507:G:A	0	-1.03783e-08	-2.75175	9.68129e-201	-1.03783e-08	-3.05172
45912696	chr19:45912696:G:A	0	-3.42873	-2.83608	2.79492e-202	-3.49564	-3.10105
45912779	chr19:45912779:A:G	0	-3.54492	-2.74725	3.56802e-202	-3.27719	-3.0753
45912918	chr19:45912918:G:A	0	-3.54496	-2.44816	3.9268e-202	-3.27914	-2.97753
45913007	chr19:45913007:AAC:A	0	-2.49388	-2.80169	1.86068e-201	-2.85522	-1.84575
45913104	chr19:45913104:A:G	0	-1.03783e-08	-2.74695	9.7506e-201	-1.03783e-08	-3.04458
45913389	chr19:45913389:G:A	0	-3.40445	-2.82553	2.6987e-202	-3.54471	-3.08702
45913480	chr19:45913480:C:T	0	-3.39716	-2.81386	2.71624e-202	-3.54518	-3.08007
45913858	chr19:45913858:A:G	0	-1.03783e-08	-3.11339	1.07711e-200	-1.03783e-08	-2.94504
45914071	chr19:45914071:C:A	0	-1.03783e-08	-2.9855	1.11032e-200	-1.03783e-08	-2.91468
45914171	chr19:45914171:G:A	0	-1.90374	-2.17452	1.10463e-201	-2.27665	-2.94575
45914710	chr19:45914710:T:A	0	-1.03783e-08	-3.11731	9.72622e-201	-1.03783e-08	-3.04709
45914831	chr19:45914831:T:C	0	-3.46921	-2.46823	4.19632e-202	-3.54399	-2.6463
45915628	chr19:45915628:G:T	0	-3.51675	-2.73112	3.8325e-202	-3.19645	-3.08453
45915836	chr19:45915836:A:G	0	-3.50183	-2.79656	5.98021e-202	-3.33797	-2.49808
45916133	chr19:45916133:C:T	0	-1.03783e-08	-1.88526	6.38415e-200	-1.03783e-08	-1.16551
45916189	chr19:45916189:A:G	0	-2.68775	-2.11832	5.30644e-202	-2.89907	-3.05651
45916223	chr19:45916223:A:G	0	-1.03783e-08	-1.47626	3.23647e-200	-1.03783e-08	-1.84484
45916431	chr19:45916431:G:A	0	-1.03783e-08	-2.77712	1.08334e-200	-1.03783e-08	-2.93928
45916515	chr19:45916515:A:G	0	-3.31398	-2.89909	5.56298e-202	-3.20079	-2.70758
45916655	chr19:45916655:C:T	0	-1.03783e-08	-2.88381	1.29501e-200	-1.03783e-08	-2.76081
45916889	chr19:45916889:A:C	0	-3.54043	-2.7748	2.63423e-202	-3.53889	-3.11701
45916940	chr19:45916940:G:A	0	-1.03783e-08	-3.05578	9.06657e-201	-1.03783e-08	-3.11732
45917300	chr19:45917300:G:A	0	-1.03783e-08	-3.0259	9.15518e-201	-1.03783e-08	-3.10759
45917465	chr19:45917465:A:G	0	-1.03783e-08	-2.85303	1.1515e-200	-1.03783e-08	-2.87827
```
