## Supplementary material for "Characterization of shared and ancestry-specific signals driving complex traits using multi-ancestry fine-mapping": susiex_nc2.cs80.snp (part 2 of 2)

```
45917494	chr19:45917494:G:A	0	-1.03783e-08	-2.7829	1.08289e-200	-1.03783e-08	-2.9397
45918162	chr19:45918162:C:T	0	-2.58578	-2.88839	4.11628e-202	-3.41181	-2.79774
45918306	chr19:45918306:C:T	0	-3.45223	-2.78348	4.35877e-202	-3.19278	-2.95953
45918408	chr19:45918408:G:C	0	-1.03783e-08	-3.11157	9.59614e-201	-1.03783e-08	-3.06055
45918469	chr19:45918469:A:G	0	-3.40862	-0.804785	1.06981e-201	-3.54133	-1.71311
45918813	chr19:45918813:G:C	0	-3.54448	-2.3517	4.39173e-202	-3.21566	-2.92911
45919219	chr19:45919219:C:T	0	-1.03783e-08	-2.86249	9.93126e-201	-1.03783e-08	-3.02623
45920087	chr19:45920087:A:T	0	-2.94196	-1.21647	1.5562e-201	-3.29887	-1.5808
45920606	chr19:45920606:C:A	0	-2.83587	-3.10751	4.08357e-202	-3.17143	-3.0461
45920617	chr19:45920617:T:A	0	-1.03783e-08	-2.86995	2.93134e-200	-1.03783e-08	-1.94387
45920891	chr19:45920891:C:T	0	-1.03783e-08	-2.58742	1.74074e-200	-1.03783e-08	-2.46502
45921052	chr19:45921052:ATATT:A	0	-1.03783e-08	-3.02911	9.31998e-201	-1.03783e-08	-3.08975
45921103	chr19:45921103:ATG:A	0	-1.03783e-08	-0.711353	3.689e-200	-1.03783e-08	-1.71397
45921108	chr19:45921108:A:C	0	-1.03783e-08	-2.34198	2.1145e-200	-1.03783e-08	-2.27051
45921258	chr19:45921258:ATAT:A	0	-3.31339	-1.84735	8.56671e-202	-2.64882	-2.82779
45921600	chr19:45921600:A:T	0	-1.03783e-08	-2.27406	2.26449e-200	-1.03783e-08	-2.20198
45921716	chr19:45921716:C:T	0	-3.01794	-2.27515e-08	7.80123e-201	-3.26763	-2.27515e-08
45921729	chr19:45921729:T:A	0	-1.03783e-08	-2.26658	2.22753e-200	-1.03783e-08	-2.21844
45921766	chr19:45921766:C:T	0	-2.01789	-2.42279	3.10666e-201	-1.51151	-2.67686
45921857	chr19:45921857:C:T	0	-2.07194	-2.48893	2.83393e-201	-1.55105	-2.72919
45921975	chr19:45921975:T:C	0	-2.09775	-2.42522	2.91492e-201	-1.58788	-2.6642
45922172	chr19:45922172:G:A	0	-2.82399	-2.2606	3.74868e-202	-3.31019	-2.9929
45922206	chr19:45922206:G:A	0	-0.683577	-2.27515e-08	1.01669e-200	-3.00278	-2.27515e-08
45922394	chr19:45922394:A:G	0	-1.96665	-2.4424	3.40656e-201	-1.41981	-2.67639
45922652	chr19:45922652:G:A	0	-1.03783e-08	-2.21196	2.41602e-200	-1.03783e-08	-2.13721
45922734	chr19:45922734:G:A	0	-1.03783e-08	-0.558804	4.09328e-200	-1.03783e-08	-1.60998
45922752	chr19:45922752:A:T	0	-2.18761	-1.53137	5.71137e-201	-1.69249	-1.88697
45922818	chr19:45922818:T:C	0	-2.86986	-2.07809	3.92348e-202	-3.33482	-2.9227
45922838	chr19:45922838:C:T	0	-1.03783e-08	-2.00878	1.04918e-200	-1.03783e-08	-2.97132
45922864	chr19:45922864:A:G	0	-3.39023	-2.60848	3.54522e-202	-3.42001	-2.93889
45923056	chr19:45923056:C:T	0	-2.755	-2.74906	3.49734e-202	-3.26747	-3.10502
45923342	chr19:45923342:C:T	0	-1.03783e-08	-2.17148	2.45091e-200	-1.03783e-08	-2.12287
45923472	chr19:45923472:G:A	0	-3.39398	-2.08595	5.99558e-202	-3.02857	-2.80491
45923527	chr19:45923527:T:A	0	-1.52212	-1.45649	3.44106e-201	-1.49323	-2.5929
45923618	chr19:45923618:A:G	0	-2.77568	-3.11112	2.89258e-202	-3.48266	-3.07969
45923633	chr19:45923633:T:C	0	-3.02187	-3.10018	2.72996e-202	-3.5279	-3.09232
45923678	chr19:45923678:G:A	0	-3.42209	-3.109	3.44525e-202	-3.2734	-3.1141
45923708	chr19:45923708:C:T	0	-2.79727	-2.95287	3.16916e-202	-3.35368	-3.11735
45923802	chr19:45923802:C:T	0	-1.03783e-08	-2.91787	1.2739e-200	-1.03783e-08	-2.77724
45924127	chr19:45924127:C:T	0	-3.54557	-2.1039	4.61952e-202	-3.30305	-2.79115
45924429	chr19:45924429:TA:T	0	-3.18459	-2.3519	4.38422e-202	-3.45361	-2.69288
45924467	chr19:45924467:A:G	0	-3.09522	-2.8851	3.19146e-202	-3.39967	-3.06435
45924543	chr19:45924543:G:A	0	-1.03783e-08	-3.00268	9.3547e-201	-1.03783e-08	-3.08603
45924922	chr19:45924922:G:A	0	-3.54146	-3.10694	3.33357e-202	-3.54553	-2.87493
45925017	chr19:45925017:C:A	0	-1.87882	-0.788369	4.46004e-201	-1.82122	-2.00554
45925070	chr19:45925070:G:C	0	-1.03783e-08	-2.71851	1.4922e-200	-1.03783e-08	-2.61908
45925438	chr19:45925438:T:A	0	-2.28949	0.175324	1.22652e-200	-1.76675	-1.0484
45925529	chr19:45925529:C:T	0	-3.48581	-2.68038	4.82977e-202	-3.24272	-2.80698
45925668	chr19:45925668:C:T	0	-1.03783e-08	-2.203	2.33807e-200	-1.03783e-08	-2.17
45926461	chr19:45926461:G:C	0	-3.08332	-2.90142	3.13311e-202	-3.4051	-3.07737
45926525	chr19:45926525:C:T	0	-1.57002	-1.70273	2.81552e-201	-1.56122	-2.72555
45926998	chr19:45926998:A:T	0	-2.00802	-1.02788	3.17805e-201	-2.00546	-2.16019
45927121	chr19:45927121:C:T	0	-3.41071	-2.52081	7.93369e-202	-2.78887	-2.76451
45927441	chr19:45927441:C:A	0	-3.38851	-2.64951	7.87649e-202	-2.73483	-2.82579
45927656	chr19:45927656:T:A	0	-2.96231	-2.95253	3.31043e-202	-3.33217	-3.09525
45927698	chr19:45927698:AT:A	0	-3.32795	-3.04963	2.64425e-202	-3.54555	-3.10656
45927753	chr19:45927753:T:G	0	-2.7218	-3.11275	2.85076e-202	-3.46028	-3.11663
45927891	chr19:45927891:C:G	0	-3.32489	-2.96429	4.86162e-202	-3.05019	-2.99294
45928080	chr19:45928080:G:A	0	-3.38663	-2.69057	7.78164e-202	-2.71544	-2.85729
45928082	chr19:45928082:G:A	0	-3.38419	-2.70165	7.78447e-202	-2.70917	-2.8632
45928114	chr19:45928114:C:T	0	-3.06082	-2.38175	4.36223e-202	-3.40166	-2.74985
45928380	chr19:45928380:G:A	0	-3.43408	-1.67083	1.19962e-201	-2.83224	-2.30766
45928794	chr19:45928794:G:A	0	-3.42864	-1.53146	1.61158e-201	-2.86764	-1.97705
45929953	chr19:45929953:A:G	0	-3.5455	-3.11522	1.24458e-201	-1.99347	-3.10965
45930111	chr19:45930111:G:A	0	-1.03783e-08	-2.7888	1.44383e-200	-1.03783e-08	-2.65203
45930139	chr19:45930139:T:C	0	-3.44415	-3.03209	3.28781e-202	-3.32032	-3.11396
45930394	chr19:45930394:C:G	0	-1.03783e-08	-2.67488	1.50087e-200	-1.03783e-08	-2.61329
45930475	chr19:45930475:A:G	0	-2.86186	-3.11723	6.79875e-202	-2.63564	-3.07212
45931116	chr19:45931116:C:T	0	-1.03783e-08	-2.95273	1.02466e-200	-1.03783e-08	-2.99496
45931166	chr19:45931166:G:A	0	-3.12867	-2.27515e-08	7.63816e-201	-3.28876	-2.27515e-08
45931678	chr19:45931678:G:A	0	-1.03783e-08	-2.82835	1.31284e-200	-1.03783e-08	-2.74714
45932062	chr19:45932062:G:A	0	-1.03783e-08	-2.82465	1.36704e-200	-1.03783e-08	-2.70668
45932196	chr19:45932196:G:A	0	-1.03783e-08	-2.55116	1.75995e-200	-1.03783e-08	-2.45404
45932502	chr19:45932502:A:G	0	-3.50052	-3.09214	3.50935e-202	-3.31254	-3.05653
45932551	chr19:45932551:A:C	0	-1.03783e-08	-2.78022	1.40053e-200	-1.03783e-08	-2.68248
45932807	chr19:45932807:T:C	0	-3.47608	-3.0968	3.67428e-202	-3.27817	-3.04497
45933306	chr19:45933306:C:T	0	1.03471	-2.27515e-08	1.36607e-200	-2.70739	-2.27515e-08
45933978	chr19:45933978:G:A	0	-2.52307	-2.27515e-08	1.49636e-200	-2.61629	-2.27515e-08
45935429	chr19:45935429:A:G	0	-2.7196	-1.30767	2.40667e-201	-2.00673	-2.43693
45935867	chr19:45935867:A:T	0	-3.14004	-2.10574	4.37788e-202	-3.09346	-3.05448
45936045	chr19:45936045:C:T	0	-1.03783e-08	-3.09091	9.07088e-201	-1.03783e-08	-3.11684
45936063	chr19:45936063:G:A	0	-3.53324	-3.11719	1.04269e-201	-2.18164	-3.09847
45936208	chr19:45936208:G:A	0	-1.03783e-08	-2.19689	1.94921e-200	-1.03783e-08	-2.35191
45936625	chr19:45936625:AAGAC:A	0	-1.03783e-08	-2.76622	9.77984e-201	-1.03783e-08	-3.04159
45936891	chr19:45936891:G:A	0	-1.03783e-08	-2.7931	9.67719e-201	-1.03783e-08	-3.05214
45936956	chr19:45936956:C:G	0	-1.03783e-08	-3.11443	9.1344e-201	-1.03783e-08	-3.10987
45938239	chr19:45938239:A:G	0	-1.03783e-08	-3.1168	9.22066e-201	-1.03783e-08	-3.10047
45938391	chr19:45938391:C:T	0	-3.3839	-3.09477	2.73119e-202	-3.50768	-3.11208
45938692	chr19:45938692:T:C	0	-3.19582	-1.87962	3.73763e-202	-3.2606	-3.04545
45938955	chr19:45938955:C:T	0	0.0341526	-3.10684	3.93654e-200	1.30635	-2.95538
45940193	chr19:45940193:G:A	0	-1.03783e-08	-2.96128	1.03877e-200	-1.03783e-08	-2.98129
45940628	chr19:45940628:C:A	0	-3.51631	-2.89477	3.9598e-202	-3.19205	-3.05625
45940989	chr19:45940989:A:T	0	-1.03783e-08	-1.99686	1.7976e-200	-1.03783e-08	-2.43288
45941017	chr19:45941017:C:T	0	-1.03783e-08	-3.08757	9.15333e-201	-1.03783e-08	-3.1078
45941422	chr19:45941422:C:A	0	-3.53467	-3.04195	6.28722e-202	-2.73273	-3.05325
45941552	chr19:45941552:G:A	0	-1.03783e-08	-2.93773	1.09829e-200	-1.03783e-08	-2.92557
45941750	chr19:45941750:A:T	0	-3.20669	-2.36469	3.34806e-201	-1.97124	-2.14229
45942164	chr19:45942164:C:A	0	-3.54309	-2.82811	5.42273e-202	-3.17465	-2.75925
45942205	chr19:45942205:C:A	0	-1.03783e-08	-2.98466	9.60362e-201	-1.03783e-08	-3.05977
45942222	chr19:45942222:G:C	0	-1.03783e-08	-3.06776	9.31407e-201	-1.03783e-08	-3.09039
45943431	chr19:45943431:C:T	0	-1.03783e-08	-3.11107	9.08386e-201	-1.03783e-08	-3.11541
45943547	chr19:45943547:C:A	0	-1.03783e-08	-3.04756	1.45143e-200	-1.03783e-08	-2.64678
45943619	chr19:45943619:A:G	0	-3.38598	-2.31468	1.37371e-201	-2.6634	-2.341
45944015	chr19:45944015:T:A	0	-3.53057	-2.27515e-08	3.96552e-200	-1.64169	-2.27515e-08
45944267	chr19:45944267:A:C	0	-1.03783e-08	-3.03878	9.97852e-201	-1.03783e-08	-3.02148
45945163	chr19:45945163:T:C	0	-1.03783e-08	-2.96534	1.05884e-200	-1.03783e-08	-2.96215
45945322	chr19:45945322:A:G	0	-3.50831	-3.07865	7.48049e-202	-2.53641	-3.07579
45945502	chr19:45945502:T:C	0	-3.54356	-2.32206	8.27749e-202	-3.2015	-2.30946
45946091	chr19:45946091:G:A	0	-1.03783e-08	-2.84833	1.13566e-200	-1.03783e-08	-2.89211
45946284	chr19:45946284:C:T	0	-1.03783e-08	-2.79528	1.11045e-200	-1.03783e-08	-2.91456
45946395	chr19:45946395:T:C	0	-1.03783e-08	-2.68799	1.69835e-200	-1.03783e-08	-2.48967
45946464	chr19:45946464:T:C	0	-1.03783e-08	-3.09168	9.11772e-201	-1.03783e-08	-3.11169
45946520	chr19:45946520:A:G	0	-1.03783e-08	-3.07295	1.36311e-200	-1.03783e-08	-2.70956
45946689	chr19:45946689:T:C	0	-1.03783e-08	-1.89464	2.79706e-200	-1.03783e-08	-1.99076
45946891	chr19:45946891:AT:A	0	-1.03783e-08	-2.34311	2.45239e-200	-1.03783e-08	-2.12226
45946975	chr19:45946975:G:A	0	-2.97572	-3.10698	3.61556e-202	-3.22292	-3.11633
45947042	chr19:45947042:A:G	0	-1.03783e-08	-2.93446	9.08883e-201	-1.03783e-08	-3.11487
45947061	chr19:45947061:T:C	0	-1.03783e-08	-2.78547	9.53324e-201	-1.03783e-08	-3.06713
45947956	chr19:45947956:C:T	0	-2.60693	-2.84254	2.38782e-201	-1.33646	-3.11508
45948142	chr19:45948142:C:A	0	-3.32531	-2.9722	2.83856e-202	-3.52079	-3.06041
45948516	chr19:45948516:C:T	0	-1.03783e-08	-3.06317	1.44841e-200	-1.03783e-08	-2.64886
45948669	chr19:45948669:G:C	0	-1.03783e-08	-3.09168	9.11772e-201	-1.03783e-08	-3.11169
45949427	chr19:45949427:T:C	0	-1.03783e-08	-2.39748	6.06264e-200	-1.03783e-08	-1.21718
45949625	chr19:45949625:C:T	0	-3.42358	-2.27515e-08	6.05067e-201	-3.52174	-2.27515e-08
45949635	chr19:45949635:G:A	0	-1.03783e-08	-3.10434	1.29459e-200	-1.03783e-08	-2.76113
45949677	chr19:45949677:T:C	0	-1.03783e-08	-2.94258	9.78453e-201	-1.03783e-08	-3.04111
45949867	chr19:45949867:G:A	0	-3.07802	-2.27515e-08	1.0108e-200	-3.00859	-2.27515e-08
45950362	chr19:45950362:T:C	0	-1.03783e-08	-2.42087	5.84212e-200	-1.03783e-08	-1.25423
45950371	chr19:45950371:C:T	0	-1.03783e-08	-2.03122	2.99275e-200	-1.03783e-08	-1.92314
45950394	chr19:45950394:C:T	0	-1.03783e-08	-3.04317	9.59725e-201	-1.03783e-08	-3.06044
45950546	chr19:45950546:T:C	0	-1.03783e-08	-2.97624	1.05873e-200	-1.03783e-08	-2.96226
45950760	chr19:45950760:ATAC:A	0	-3.53388	-2.31787	4.29882e-202	-3.40682	-2.75934
45950992	chr19:45950992:A:G	0	-2.57233	-2.27515e-08	5.48538e-200	-1.31724	-2.27515e-08
45951575	chr19:45951575:G:T	0	-1.03783e-08	-3.10982	9.08613e-201	-1.03783e-08	-3.11516
45951613	chr19:45951613:C:T	0	-1.03783e-08	-3.05907	9.46365e-201	-1.03783e-08	-3.07445
45951801	chr19:45951801:T:A	0	-3.38268	-0.843698	4.16843e-201	-2.66598	-1.22839
45951908	chr19:45951908:T:C	0	-1.03783e-08	-3.10961	9.12039e-201	-1.03783e-08	-3.1114
45952399	chr19:45952399:GC:G	0	-1.03783e-08	-2.74188	1.18733e-200	-1.03783e-08	-2.84762
45952874	chr19:45952874:C:T	0	-1.03783e-08	-3.10293	1.27908e-200	-1.03783e-08	-2.77318
45953063	chr19:45953063:C:T	0	-1.03783e-08	-3.04203	1.07996e-200	-1.03783e-08	-2.9424
45953506	chr19:45953506:G:T	0	-2.73197	-2.8568	1.8991e-201	-1.56845	-3.11208
45954070	chr19:45954070:G:A	0	-3.54524	-3.11734	4.74065e-202	-2.95202	-3.1163
45954577	chr19:45954577:G:A	0	-1.03783e-08	-3.10071	1.28108e-200	-1.03783e-08	-2.77162
45954718	chr19:45954718:T:C	0	-3.51386	-2.27515e-08	8.23908e-201	-3.21302	-2.27515e-08
45954871	chr19:45954871:T:C	0	-3.53887	-3.11051	3.39034e-202	-3.4378	-2.96577
45955039	chr19:45955039:G:A	0	-3.06175	-2.27515e-08	8.25276e-201	-3.21137	-2.27515e-08
45955328	chr19:45955328:T:C	0	-1.03783e-08	-3.11511	9.57857e-201	-1.03783e-08	-3.06238
45955348	chr19:45955348:A:G	0	-1.03783e-08	-3.08194	1.36483e-200	-1.03783e-08	-2.7083
45955585	chr19:45955585:T:A	0	-3.26306	-2.96537	7.66207e-202	-2.56449	-3.02373
45955586	chr19:45955586:G:A	0	-1.03783e-08	-3.0716	1.36847e-200	-1.03783e-08	-2.70564
45955841	chr19:45955841:A:G	0	-1.03783e-08	-2.14313	2.62746e-200	-1.03783e-08	-2.05331
45955853	chr19:45955853:T:C	0	-3.53487	-2.59259	3.74423e-202	-3.33597	-2.96831
45956707	chr19:45956707:T:C	0	-3.30599	-1.773	6.17555e-202	-3.17879	-2.62511
45957138	chr19:45957138:C:CAG	0	-3.22894	-3.05957	4.1576e-202	-3.29934	-2.90022
45957411	chr19:45957411:C:T	0	-3.23931	-2.27515e-08	6.19671e-201	-3.4979	-2.27515e-08
45957878	chr19:45957878:C:T	0	-1.03783e-08	-2.53223	2.41014e-200	-1.03783e-08	-2.13964
45958508	chr19:45958508:A:G	0	-1.03783e-08	-1.49375	5.05555e-200	-1.03783e-08	-1.39884
45959868	chr19:45959868:G:A	0	-3.48722	-2.27515e-08	6.87655e-201	-3.3938	-2.27515e-08
45960879	chr19:45960879:A:G	0	-3.2627	-2.62502	6.33708e-202	-2.76684	-3.01124
45961440	chr19:45961440:C:T	0	-3.22572	-3.09859	3.06942e-202	-3.42874	-3.07428
45962073	chr19:45962073:G:T	0	-3.07501	-2.27515e-08	2.66063e-200	-2.04077	-2.27515e-08
45962131	chr19:45962131:A:C	0	-2.51525	-2.27515e-08	1.27731e-200	-2.77457	-2.27515e-08
45962138	chr19:45962138:G:A	0	-3.53971	-2.69739	5.55184e-202	-3.39777	-2.5126
45963457	chr19:45963457:G:A	0	-1.03783e-08	-2.87594	1.16824e-200	-1.03783e-08	-2.86383
45963594	chr19:45963594:C:T	0	-2.32144	-2.94701	1.13287e-200	-0.470827	-2.42374
45963942	chr19:45963942:T:G	0	-1.03783e-08	-2.2566	1.9661e-200	-1.03783e-08	-2.34327
45964077	chr19:45964077:T:C	0	-1.9476	-3.06293	1.51384e-200	0.0719901	-2.67667
45964243	chr19:45964243:G:A	0	-3.18534	-2.54181	8.31798e-202	-3.20506	-2.30102
45964656	chr19:45964656:G:A	0	-2.54457	-2.57076	3.20689e-201	-1.0465	-3.11011
45965161	chr19:45965161:G:A	0	-3.53478	-2.81232	4.17629e-202	-3.48956	-2.70552
45965445	chr19:45965445:A:G	0	-3.35308	-3.09365	7.08763e-202	-2.55233	-3.11382
45965498	chr19:45965498:G:A	0	-1.03783e-08	-3.08485	9.58272e-201	-1.03783e-08	-3.06195
45965504	chr19:45965504:G:A	0	-1.03783e-08	-2.75507	1.24663e-200	-1.03783e-08	-2.79888
45965593	chr19:45965593:A:G	0	-3.33889	-2.27515e-08	1.35894e-200	-2.71262	-2.27515e-08
45965765	chr19:45965765:C:T	0	-3.54262	-2.27515e-08	6.57347e-201	-3.43887	-2.27515e-08
45966054	chr19:45966054:G:GAGA	0	-1.03783e-08	-3.10315	9.188e-201	-1.03783e-08	-3.10401
45966066	chr19:45966066:T:G	0	-1.03783e-08	-1.20906	1.25756e-200	-1.03783e-08	-2.79015
45966153	chr19:45966153:A:G	0	-3.27888	-2.78824	6.74816e-202	-3.26614	-2.44909
45966208	chr19:45966208:C:G	0	-2.43988	-2.64368	3.47998e-201	-0.994527	-3.08036
45966224	chr19:45966224:G:C	0	-2.98129	-2.58437	1.14382e-201	-2.36477	-2.82277
45966262	chr19:45966262:T:C	0	-1.03783e-08	-3.11697	9.53439e-201	-1.03783e-08	-3.06701
45967035	chr19:45967035:T:C	0	-3.21375	-2.27515e-08	1.1602e-200	-2.87073	-2.27515e-08
45967047	chr19:45967047:T:C	0	-3.29887	-2.91209	4.75454e-202	-3.29866	-2.76674
45967176	chr19:45967176:G:A	0	-3.26453	-2.86365	5.21182e-202	-3.26234	-2.71123
45967178	chr19:45967178:T:C	0	-1.03783e-08	-2.81464	1.70858e-200	-1.03783e-08	-2.48366
45967835	chr19:45967835:TG:T	0	-1.03783e-08	-2.49954	1.12285e-200	-1.03783e-08	-2.90346
45967861	chr19:45967861:TG:T	0	-1.03783e-08	-2.90216	1.08968e-200	-1.03783e-08	-2.93345
45968519	chr19:45968519:G:A	0	-1.03783e-08	-2.5391	1.47765e-200	-1.03783e-08	-2.62888
45968595	chr19:45968595:G:A	0	-3.52017	-3.0535	6.08756e-202	-2.85597	-2.96228
45968610	chr19:45968610:G:T	0	-1.03783e-08	-2.90113	1.09083e-200	-1.03783e-08	-2.93239
45968688	chr19:45968688:A:T	0	-1.03783e-08	0.815309	7.25444e-200	-1.03783e-08	-1.03771
45968694	chr19:45968694:C:G	0	-1.03783e-08	-2.84709	1.12822e-200	-1.03783e-08	-2.89869
45968756	chr19:45968756:G:A	0	-2.57237	-2.74945	2.87405e-201	-1.22943	-3.03676
45968834	chr19:45968834:G:A	0	-2.55792	-2.66567	2.74079e-201	-1.22492	-3.08875
45968896	chr19:45968896:C:T	0	-1.03783e-08	-3.08282	9.1572e-201	-1.03783e-08	-3.10737
45969657	chr19:45969657:G:A	0	-3.17142	-3.05905	4.7216e-202	-2.95537	-3.11698
45970563	chr19:45970563:A:T	0	-1.03783e-08	-3.09003	1.09437e-200	-1.03783e-08	-2.92915
45970738	chr19:45970738:T:C	0	-3.36583	-3.11348	3.12787e-202	-3.41307	-3.07108
45970965	chr19:45970965:G:A	0	-1.03783e-08	-3.08696	1.12929e-200	-1.03783e-08	-2.89774
45971068	chr19:45971068:G:A	0	-1.03783e-08	-3.11421	9.5171e-201	-1.03783e-08	-3.06882
45971080	chr19:45971080:G:A	0	-1.03783e-08	-3.00091	1.37965e-200	-1.03783e-08	-2.6975
45971170	chr19:45971170:G:A	0	-3.41946	-3.06458	6.36156e-202	-2.66072	-3.11351
45971527	chr19:45971527:C:T	0	-1.03783e-08	-2.95359	1.08319e-200	-1.03783e-08	-2.93942
45971588	chr19:45971588:C:T	0	-1.03783e-08	-2.95484	9.85273e-201	-1.03783e-08	-3.03416
45971987	chr19:45971987:A:G	0	-1.03783e-08	-2.55179	1.05672e-200	-1.03783e-08	-2.96416
45972497	chr19:45972497:C:G	0	-3.50774	-2.63497	1.70232e-201	-2.01072	-2.7792
45973808	chr19:45973808:C:T	0	-3.43164	-2.27515e-08	1.0713e-200	-2.95046	-2.27515e-08
45974354	chr19:45974354:A:G	0	-1.03783e-08	-2.94196	1.08524e-200	-1.03783e-08	-2.93753
45974440	chr19:45974440:T:C	0	-3.45292	-2.31816	1.51352e-201	-1.98324	-2.92424
45975752	chr19:45975752:C:T	0	-1.03783e-08	-2.90918	9.23258e-201	-1.03783e-08	-3.09917
45975830	chr19:45975830:T:C	0	-3.32606	-2.27515e-08	6.45808e-201	-3.45658	-2.27515e-08
45976467	chr19:45976467:G:A	0	-1.03783e-08	-3.03509	9.56343e-201	-1.03783e-08	-3.06397
45976571	chr19:45976571:C:T	0	-1.03783e-08	-2.43911	1.74341e-200	-1.03783e-08	-2.46349
45976911	chr19:45976911:T:A	0	-3.4621	-2.73202	7.80656e-202	-2.70247	-2.86706
45977085	chr19:45977085:G:A	0	-1.03783e-08	-3.11134	9.09981e-201	-1.03783e-08	-3.11366
45977149	chr19:45977149:T:C	0	-1.03783e-08	-3.03982	9.11571e-201	-1.03783e-08	-3.11191
45977207	chr19:45977207:C:T	0	-1.03783e-08	-2.62567	2.23924e-200	-1.03783e-08	-2.21319
45977456	chr19:45977456:C:G	0	-1.03783e-08	-2.56228	9.90047e-201	-1.03783e-08	-3.02933
45977537	chr19:45977537:A:G	0	-1.03783e-08	-3.11129	9.75642e-201	-1.03783e-08	-3.04399
45977678	chr19:45977678:T:C	0	-1.03783e-08	-3.11442	1.00498e-200	-1.03783e-08	-3.01436
45977946	chr19:45977946:T:C	0	-1.03783e-08	-3.08126	1.99331e-200	-1.03783e-08	-2.32953
45978077	chr19:45978077:A:G	0	-3.48263	-3.09436	6.07693e-202	-2.73295	-3.08704
45978187	chr19:45978187:C:T	0	-3.53027	-2.97196	3.0704e-202	-3.49732	-3.00537
45978711	chr19:45978711:C:T	0	-3.3076	-2.52509	2.2294e-201	-1.50039	-3.01979
45979401	chr19:45979401:G:A	0	-1.03783e-08	-3.07219	9.06896e-201	-1.03783e-08	-3.11706
45979564	chr19:45979564:T:A	0	-3.49689	-3.03123	6.10139e-202	-2.77452	-3.04146
45980033	chr19:45980033:C:T	0	-1.03783e-08	-1.50037	4.49544e-200	-1.03783e-08	-1.51627
45980142	chr19:45980142:C:T	0	-3.16315	-2.27515e-08	7.37695e-201	-3.32355	-2.27515e-08
45980254	chr19:45980254:G:A	0	-2.92345	-1.10138	3.59167e-201	-2.65636	-1.38693
45980324	chr19:45980324:G:A	0	-1.03783e-08	-2.94854	9.59496e-201	-1.03783e-08	-3.06067
45980416	chr19:45980416:C:T	0	-3.28236	-2.27515e-08	6.7195e-201	-3.4169	-2.27515e-08
45980472	chr19:45980472:A:G	0	-3.45893	-3.06812	6.67373e-202	-2.66462	-3.0617
45981113	chr19:45981113:C:T	0	-1.03783e-08	-2.9824	9.74159e-201	-1.03783e-08	-3.04551
45983409	chr19:45983409:T:G	0	-3.32921	-2.64609	1.52315e-201	-1.83093	-3.07021
45984604	chr19:45984604:C:T	0	-1.03783e-08	-3.08901	9.27989e-201	-1.03783e-08	-3.09406
45985160	chr19:45985160:C:T	0	-3.54433	-3.08799	2.88572e-202	-3.53832	-3.0264
45985261	chr19:45985261:C:T	0	-3.33162	-3.10693	1.3527e-201	-2.26335	-2.75646
45985546	chr19:45985546:G:A	0	-1.03783e-08	-3.11689	9.9661e-201	-1.03783e-08	-3.02272
45985847	chr19:45985847:T:C	0	-3.46544	-2.95768	7.18797e-202	-2.61855	-3.03354
45985869	chr19:45985869:T:C	0	-3.07865	-2.61281	5.38485e-202	-2.90032	-3.04059
45985984	chr19:45985984:A:G	0	-3.38206	-2.99541	1.65761e-201	-1.70134	-3.1152
45986186	chr19:45986186:ACT:A	0	-1.03783e-08	-3.08825	9.28543e-201	-1.03783e-08	-3.09347
45986732	chr19:45986732:C:T	0	-1.03783e-08	-2.44224	6.11604e-200	-1.03783e-08	-1.20841
45986806	chr19:45986806:A:G	0	-3.5111	-2.27515e-08	4.12351e-200	-1.60262	-2.27515e-08
45986907	chr19:45986907:T:A	0	-1.03783e-08	-3.11623	1.04603e-200	-1.03783e-08	-2.97433
45987409	chr19:45987409:C:T	0	-1.5397	-2.27515e-08	1.67205e-199	-0.202694	-2.27515e-08
45988567	chr19:45988567:G:T	0	-2.5493	-2.47869	1.30297e-201	-1.94018	-3.11709
45988698	chr19:45988698:T:C	0	-3.51112	-2.96102	9.62411e-202	-2.24335	-3.11688
45989018	chr19:45989018:C:T	0	-3.45741	-2.97461	1.34227e-201	-1.91021	-3.11734
45989188	chr19:45989188:T:G	0	-3.50011	-2.85331	1.12598e-201	-2.10057	-3.10268
45989784	chr19:45989784:C:G	0	-1.03783e-08	-2.7911	9.57395e-201	-1.03783e-08	-3.06287
45989862	chr19:45989862:C:T	0	-1.03783e-08	-3.11499	9.86381e-201	-1.03783e-08	-3.03304
45989957	chr19:45989957:G:A	0	-3.45285	-2.98353	1.3534e-201	-1.90238	-3.11692
45990065	chr19:45990065:C:T	0	-3.50613	-2.89827	9.99253e-202	-2.21133	-3.11133
45990091	chr19:45990091:G:A	0	-3.47281	-2.83136	1.05769e-201	-2.16668	-3.09915
45990317	chr19:45990317:G:A	0	-1.03783e-08	-3.1158	9.91576e-201	-1.03783e-08	-3.02779
45990334	chr19:45990334:G:A	0	-1.03783e-08	-2.71591	1.27026e-200	-1.03783e-08	-2.7801
45990579	chr19:45990579:T:C	0	-3.3918	-3.03046	1.43639e-201	-1.84501	-3.11477
45990739	chr19:45990739:T:G	0	-1.03783e-08	-3.11587	9.74998e-201	-1.03783e-08	-3.04465
45990789	chr19:45990789:T:C	0	-3.44187	-3.01005	1.15572e-201	-2.06014	-3.11706
45991916	chr19:45991916:C:A	0	-1.03783e-08	-3.08583	1.04754e-200	-1.03783e-08	-2.97288
45991947	chr19:45991947:T:C	0	-3.49429	-3.10345	2.93007e-202	-3.49087	-3.0586
45992246	chr19:45992246:T:C	0	-3.51102	-3.08418	2.76519e-202	-3.49089	-3.1165
45992381	chr19:45992381:T:C	0	-3.54228	-3.11479	4.9277e-202	-3.02871	-3.00092
45992385	chr19:45992385:A:G	0	-3.54553	-3.10842	4.8127e-202	-3.06017	-2.99307
45992395	chr19:45992395:C:T	0	-1.03783e-08	-3.03143	9.86349e-201	-1.03783e-08	-3.03307
45992487	chr19:45992487:A:G	0	-3.5373	-3.09775	5.58783e-202	-2.95618	-2.94773
45992535	chr19:45992535:T:C	0	-3.54325	-3.11707	4.87109e-202	-3.00539	-3.03579
45992577	chr19:45992577:G:A	0	-3.54015	-3.10016	5.45571e-202	-2.98972	-2.93812
45992677	chr19:45992677:A:G	0	-3.53695	-3.1077	5.44526e-202	-2.95768	-2.97207
45992858	chr19:45992858:T:C	0	-3.54319	-3.10135	5.26827e-202	-3.0092	-2.95359
45993113	chr19:45993113:T:C	0	-3.53581	-3.10629	5.54095e-202	-2.94577	-2.96656
45993192	chr19:45993192:A:G	0	-3.02781	-3.05068	1.43156e-201	-2.423	-2.54015
45993535	chr19:45993535:A:C	0	-3.37832	-3.03765	1.0853e-201	-2.1347	-3.10536
45993611	chr19:45993611:A:T	0	-1.03783e-08	-2.23588	2.06596e-200	-1.03783e-08	-2.29373
45994035	chr19:45994035:A:C	0	-3.53616	-3.10473	5.53188e-202	-2.95106	-2.96292
45994039	chr19:45994039:A:T	0	-3.5357	-3.0999	5.66379e-202	-2.94192	-2.94848
45994080	chr19:45994080:T:C	0	-3.45765	-3.1051	5.27755e-202	-2.9577	-3.00333
45994143	chr19:45994143:G:A	0	-3.53615	-3.10308	5.53575e-202	-2.95775	-2.95552
45994162	chr19:45994162:C:T	0	-3.53981	-3.104	5.36661e-202	-2.98678	-2.95752
45994327	chr19:45994327:G:T	0	-3.53315	-3.09636	5.74172e-202	-2.94004	-2.9367
45994448	chr19:45994448:A:G	0	-2.96397	-2.71127	3.42101e-202	-3.39521	-2.99935
45994501	chr19:45994501:A:G	0	-3.2233	-2.36007	4.91851e-200	-0.135305	-1.29102
45995095	chr19:45995095:C:G	0	-3.52943	-3.10638	5.77637e-202	-2.90772	-2.963
45995774	chr19:45995774:A:G	0	-3.14414	-3.01379	1.30739e-201	-2.58896	-2.46492
45996249	chr19:45996249:G:T	0	-1.03783e-08	-2.50821	3.12637e-200	-1.03783e-08	-1.87946
45996279	chr19:45996279:A:G	0	-3.53565	-3.11604	3.28095e-202	-3.37121	-3.06516
45996285	chr19:45996285:G:T	0	-1.03783e-08	-3.03628	1.21407e-200	-1.03783e-08	-2.82535
45996498	chr19:45996498:T:C	0	-3.52004	-3.10999	6.00478e-202	-2.85468	-2.97726
45996798	chr19:45996798:T:C	0	-3.51663	-3.10296	6.50772e-202	-2.83286	-2.91865
45996823	chr19:45996823:C:T	0	-3.52388	-3.10755	6.28284e-202	-2.85239	-2.93428
45996939	chr19:45996939:T:C	0	-3.53521	-3.09323	6.20314e-202	-2.8763	-2.92314
45996941	chr19:45996941:T:C	0	-3.53609	-3.09158	6.19673e-202	-2.88107	-2.9194
45996970	chr19:45996970:C:T	0	-3.5206	-2.89361	8.71632e-202	-2.87233	-2.58697
45996971	chr19:45996971:A:G	0	-3.53325	-3.08759	6.41528e-202	-2.86223	-2.90359
45997032	chr19:45997032:C:T	0	-1.03783e-08	-2.98031	1.36735e-200	-1.03783e-08	-2.70645
45997036	chr19:45997036:C:T	0	-3.53604	-3.08293	6.30742e-202	-2.88901	-2.89376
45997084	chr19:45997084:AG:A	0	-3.27362	-2.93373	2.72109e-202	-3.54494	-3.07853
45997100	chr19:45997100:C:T	0	-3.53732	-3.07715	6.35866e-202	-2.89618	-2.8785
45997101	chr19:45997101:C:T	0	-3.53848	-3.0831	6.24219e-202	-2.90257	-2.8906
45997197	chr19:45997197:G:T	0	-3.24472	-3.11154	8.06039e-202	-2.79135	-2.74619
45997334	chr19:45997334:T:C	0	-1.03783e-08	-2.68013	1.06042e-200	-1.03783e-08	-2.96066
45997357	chr19:45997357:A:G	0	-1.03783e-08	-2.92947	1.0079e-200	-1.03783e-08	-3.01146
45997400	chr19:45997400:TA:T	0	-1.03783e-08	-3.01667	1.27722e-200	-1.03783e-08	-2.77464
45997404	chr19:45997404:T:A	0	-3.05064	-3.0435	1.53875e-201	-2.53647	-2.35448
45997477	chr19:45997477:A:G	0	-3.11838	-3.07471	1.06521e-201	-2.17258	-3.08616
45997603	chr19:45997603:G:C	0	-3.40428	-3.01592	8.16954e-202	-2.92874	-2.59534
45997669	chr19:45997669:G:A	0	-2.91887	-3.05858	1.74139e-201	-2.34685	-2.42038
45997762	chr19:45997762:C:T	0	-1.03783e-08	-2.71473	1.64332e-200	-1.03783e-08	-2.52261
45997869	chr19:45997869:C:T	0	-3.54171	-2.94921	9.52672e-202	-3.08488	-2.28552
45997906	chr19:45997906:C:T	0	-1.03783e-08	-3.08544	1.03106e-200	-1.03783e-08	-2.98874
45998205	chr19:45998205:G:A	0	-3.51448	-3.05526	3.62053e-202	-3.23157	-3.10631
45998343	chr19:45998343:T:C	0	-1.03783e-08	-3.11674	9.13818e-201	-1.03783e-08	-3.10945
45998998	chr19:45998998:G:T	0	-1.03783e-08	-3.11251	9.31576e-201	-1.03783e-08	-3.09021
45999043	chr19:45999043:C:T	0	-3.44604	-3.03533	4.83329e-202	-2.9761	-3.07287
45999459	chr19:45999459:T:G	0	-3.37622	-3.10436	6.54906e-202	-2.72461	-3.02056
46000468	chr19:46000468:G:GA	0	-3.37965	-3.01505	5.76054e-202	-2.75858	-3.11489
46000517	chr19:46000517:A:T	0	-3.38953	-2.99751	5.66019e-202	-2.77457	-3.11647
46000932	chr19:46000932:G:A	0	-1.03783e-08	-2.82048	3.23734e-200	-1.03783e-08	-1.84458
46000937	chr19:46000937:G:A	0	-1.03783e-08	-3.11192	9.68924e-201	-1.03783e-08	-3.0509
46001475	chr19:46001475:C:T	0	-1.03783e-08	-2.37376	1.62005e-200	-1.03783e-08	-2.53687
46001491	chr19:46001491:T:C	0	-3.3996	-3.05467	6.44097e-202	-2.70258	-3.05924
46001776	chr19:46001776:A:C	0	-3.37105	-3.11691	6.52631e-202	-2.63365	-3.11501
46001800	chr19:46001800:T:G	0	-3.36602	-3.11667	6.58961e-202	-2.62454	-3.11446
46001805	chr19:46001805:A:G	0	-3.20161	-2.27515e-08	7.52224e-201	-3.30405	-2.27515e-08
46001984	chr19:46001984:G:A	0	-3.4064	-3.02989	4.93384e-202	-2.91125	-3.11713
46002064	chr19:46002064:C:A	0	-3.38781	-3.1166	6.33319e-202	-2.66477	-3.11392
46002126	chr19:46002126:A:G	0	-1.03783e-08	-3.11519	9.08449e-201	-1.03783e-08	-3.11534
46002285	chr19:46002285:A:G	0	-3.44832	-3.09651	2.66487e-201	-1.41255	-2.92921
46002445	chr19:46002445:T:TC	0	-1.03783e-08	-2.35267	1.74916e-200	-1.03783e-08	-2.46019
46002463	chr19:46002463:C:T	0	-1.03783e-08	-2.53495	1.62745e-200	-1.03783e-08	-2.53231
46002571	chr19:46002571:A:G	0	-3.38626	-3.0777	5.64568e-202	-2.77788	-3.11573
46002747	chr19:46002747:A:G	0	-3.39179	-3.11731	6.23693e-202	-2.67821	-3.1158
46002945	chr19:46002945:C:G	0	-3.13093	-3.07893	5.39303e-201	-0.609226	-3.02758
46003175	chr19:46003175:G:A	0	-1.03783e-08	-1.44443	2.33907e-200	-1.03783e-08	-2.16958
46003272	chr19:46003272:C:T	0	-1.03783e-08	-3.09426	1.04378e-200	-1.03783e-08	-2.97648
46003314	chr19:46003314:T:C	0	-1.03783e-08	-2.93301	1.43636e-200	-1.03783e-08	-2.65721
46003551	chr19:46003551:G:A	0	-3.3954	-3.08247	5.54202e-202	-2.79787	-3.11427
46004000	chr19:46004000:A:G	0	-3.38376	-3.03631	3.81106e-201	-1.01909	-2.96491
46004099	chr19:46004099:C:T	0	-1.03783e-08	-3.0648	9.1946e-201	-1.03783e-08	-3.1033
46004220	chr19:46004220:G:A	0	-3.37189	-2.49219	2.50586e-201	-1.2901	-3.11318
46004286	chr19:46004286:T:C	0	-1.03783e-08	-3.10208	1.03477e-200	-1.03783e-08	-2.98515
46004320	chr19:46004320:T:C	0	-3.31376	-2.80218	1.24173e-201	-2.71004	-2.39537
46004412	chr19:46004412:A:T	0	-1.03783e-08	0.175326	5.18666e-200	-1.03783e-08	-1.37324
46004478	chr19:46004478:T:G	0	-3.39953	-2.41947	1.87075e-201	-3.26237	-1.4332
46004484	chr19:46004484:A:G	0	-1.03783e-08	-0.269576	1.04314e-199	-1.03783e-08	-0.674504
46004704	chr19:46004704:A:G	0	-3.4299	-0.0639117	3.00259e-201	-2.35421	-1.86822
46004744	chr19:46004744:C:T	0	-1.03783e-08	-2.81114	1.08785e-200	-1.03783e-08	-2.93513
46004945	chr19:46004945:T:C	0	-1.03783e-08	-2.74207	1.11663e-200	-1.03783e-08	-2.90901
46005075	chr19:46005075:A:G	0	-1.03783e-08	-1.51939	2.08371e-200	-1.03783e-08	-2.28518
46005108	chr19:46005108:T:C	0	-3.39484	-2.90923	3.05862e-202	-3.40836	-3.09818
46005136	chr19:46005136:G:A	0	-1.03783e-08	-3.05335	9.40089e-201	-1.03783e-08	-3.08111
46005146	chr19:46005146:A:G	0	-1.03783e-08	-2.9227	1.77207e-200	-1.03783e-08	-2.44718
46005266	chr19:46005266:T:TC	0	-3.32399	-3.10108	1.17503e-201	-2.37152	-2.7891
46006196	chr19:46006196:G:A	0	-1.03783e-08	-2.69242	1.05843e-200	-1.03783e-08	-2.96254
46006321	chr19:46006321:A:G	0	-3.52314	-2.85775	1.14317e-201	-2.77998	-2.40813
46006517	chr19:46006517:G:A	0	-1.03783e-08	-1.81158	3.17113e-200	-1.03783e-08	-1.86524
46006521	chr19:46006521:C:T	0	-1.03783e-08	-3.07947	1.50321e-200	-1.03783e-08	-2.61173
46006997	chr19:46006997:G:C	0	-1.03783e-08	-2.83195	2.54992e-200	-1.03783e-08	-2.08326
46007184	chr19:46007184:G:T	0	-1.03783e-08	-2.94613	5.22669e-200	-1.03783e-08	-1.36555
46007410	chr19:46007410:A:C	0	-1.03783e-08	-1.64711	3.83164e-200	-1.03783e-08	-1.67603
46007411	chr19:46007411:C:T	0	-1.03783e-08	-1.64686	3.8309e-200	-1.03783e-08	-1.67623
46007492	chr19:46007492:A:G	0	-2.41212	-3.0962	6.92172e-202	-2.66252	-3.02732
46007624	chr19:46007624:G:A	0	-2.64023	-2.39828	1.08048e-201	-3.48771	-1.7568
46007731	chr19:46007731:C:T	0	-1.03783e-08	-2.51198	2.90209e-200	-1.03783e-08	-1.9539
46008002	chr19:46008002:A:G	0	-2.73509	-3.11697	4.97033e-202	-2.93354	-3.08747
46008088	chr19:46008088:C:T	0	-2.51221	-3.10607	6.09525e-202	-2.77586	-3.04113
46008357	chr19:46008357:C:T	0	-2.41381	-3.07086	6.2362e-202	-2.67873	-3.1154
46008751	chr19:46008751:G:A	0	-2.17541	-2.97197	9.30795e-202	-2.37509	-3.01854
46008872	chr19:46008872:C:T	0	-3.53812	-2.51369	1.58952e-201	-3.45168	-1.4068
46009040	chr19:46009040:T:C	0	-3.52838	-2.78744	9.70093e-202	-3.27001	-2.08227
46009077	chr19:46009077:G:C	0	-1.03783e-08	-3.04004	1.41483e-200	-1.03783e-08	-2.67232
46009144	chr19:46009144:G:A	0	-1.03783e-08	-2.65039	9.06648e-201	-1.03783e-08	-3.11733
46009377	chr19:46009377:G:A	0	-3.14718	-3.00814	6.49243e-201	-0.572289	-2.87899
46009393	chr19:46009393:G:A	0	-3.38011	-2.56253	1.39035e-201	-3.43644	-1.55591
46009412	chr19:46009412:G:A	0	-3.37755	-2.31148	1.76462e-201	-3.43462	-1.31936
46009625	chr19:46009625:T:C	0	-1.03783e-08	-1.28101	9.30616e-200	-1.03783e-08	-0.788652
46009719	chr19:46009719:T:C	0	-3.25894	-2.50095	2.25378e-201	-2.51446	-1.99485
46009806	chr19:46009806:GTGTGTGTGTA:G	0	-3.18968	-2.27584	3.81668e-201	-2.34593	-1.6366
46009825	chr19:46009825:T:C	0	-3.24227	-2.57635	2.43041e-201	-2.45892	-1.97493
46009827	chr19:46009827:T:C	0	-3.23916	-2.53033	2.70644e-201	-2.43929	-1.88699
46009829	chr19:46009829:T:C	0	-3.24011	-2.44641	3.08098e-201	-2.43778	-1.75888
46009831	chr19:46009831:T:C	0	-3.23202	-2.42862	3.18218e-201	-2.42485	-1.73949
46009833	chr19:46009833:T:C	0	-3.22968	-2.43027	3.19241e-201	-2.41987	-1.74127
46009912	chr19:46009912:G:T	0	-1.03783e-08	-2.9228	1.0414e-200	-1.03783e-08	-2.97876
46010066	chr19:46010066:T:G	0	-1.03783e-08	-2.57117	8.76679e-200	-1.03783e-08	-0.848357
46010265	chr19:46010265:T:C	0	-1.03783e-08	-3.11734	9.06922e-201	-1.03783e-08	-3.11703
46011141	chr19:46011141:TG:T	0	-1.03783e-08	-2.51533	9.14278e-201	-1.03783e-08	-3.10895
46011183	chr19:46011183:G:A	0	-3.18613	-2.4139	3.20926e-201	-2.20748	-1.94839
46011186	chr19:46011186:C:T	0	-3.38044	-2.27515e-08	7.0223e-201	-3.37282	-2.27515e-08
46011663	chr19:46011663:C:T	0	-1.03783e-08	-2.09981	2.4293e-200	-1.03783e-08	-2.13173
46011800	chr19:46011800:A:G	0	-3.0737	-2.64395	3.35444e-201	-2.02496	-2.08667
46012327	chr19:46012327:A:C	0	-1.03783e-08	-2.69673	8.06039e-200	-1.03783e-08	-0.932366
46012374	chr19:46012374:A:T	0	-3.23703	-2.62309	2.33628e-201	-2.32952	-2.14383
46012388	chr19:46012388:A:G	0	-3.16234	-2.50546	2.94458e-201	-2.22639	-2.01556
46012400	chr19:46012400:C:T	0	-3.48127	-2.27515e-08	6.3374e-201	-3.47544	-2.27515e-08
46012547	chr19:46012547:T:C	0	-1.03783e-08	-2.8883	1.17531e-200	-1.03783e-08	-2.85779
46012579	chr19:46012579:A:G	0	-3.12791	-2.30079	3.72158e-201	-2.20737	-1.80039
46012640	chr19:46012640:CTA:C	0	-3.42172	-2.27515e-08	6.67642e-201	-3.42333	-2.27515e-08
46012648	chr19:46012648:A:G	0	-3.04883	-2.67489	3.01113e-201	-2.00218	-2.21742
46012663	chr19:46012663:GA:G	0	-3.0929	-2.70498	2.97097e-201	-2.06432	-2.16871
46012775	chr19:46012775:G:A	0	-1.03783e-08	-2.74545	1.36053e-200	-1.03783e-08	-2.71145
46012787	chr19:46012787:G:A	0	-1.03783e-08	-2.82809	1.39142e-200	-1.03783e-08	-2.68901
46012814	chr19:46012814:A:ATATAGTTTAGTTGTATCTCTTT	0	-3.41123	-2.27515e-08	7.17627e-201	-3.35113	-2.27515e-08
46012957	chr19:46012957:C:T	0	-3.50151	-2.27515e-08	6.22275e-201	-3.4937	-2.27515e-08
46013016	chr19:46013016:T:A	0	-3.18827	-2.59144	2.5231e-201	-2.26506	-2.13136
46013121	chr19:46013121:C:T	0	-1.94916	-2.3747	6.33292e-201	-1.0752	-2.40095
46013210	chr19:46013210:GA:G	0	-1.03783e-08	-2.81687	1.26231e-200	-1.03783e-08	-2.78638
46013590	chr19:46013590:C:T	0	-3.17822	-2.58603	2.76219e-201	-2.19655	-2.10934
46013781	chr19:46013781:G:A	0	-3.49063	-3.06246	3.36082e-202	-3.54463	-2.86768
46013933	chr19:46013933:C:T	0	-3.07216	-2.51767	3.68004e-201	-2.03668	-1.98231
46014295	chr19:46014295:C:T	0	-3.21537	-2.55244	2.69431e-201	-2.28604	-2.04473
46014817	chr19:46014817:G:A	0	-2.48622	-3.09438	6.9886e-202	-2.91801	-2.7622
46014820	chr19:46014820:G:A	0	-1.03783e-08	-3.1122	1.21999e-200	-1.03783e-08	-2.82049
46015043	chr19:46015043:C:T	0	-2.2463	-3.11345	2.12087e-201	-1.47341	-3.09668
46015157	chr19:46015157:C:G	0	-3.51241	-2.27515e-08	6.1059e-201	-3.51266	-2.27515e-08
46015318	chr19:46015318:C:T	0	-3.24881	-2.27515e-08	5.98772e-201	-3.5322	-2.27515e-08
46015393	chr19:46015393:A:G	0	-2.24566	-3.04043	2.23941e-201	-1.45444	-3.06126
46015977	chr19:46015977:G:A	0	-2.13173	-3.02734	2.57344e-201	-1.32679	-3.04988
46016106	chr19:46016106:TCGTCCCGGGAGCGCTCCG:T	0	-1.03783e-08	-3.11734	1.00617e-200	-1.03783e-08	-3.01317
46016768	chr19:46016768:A:G	0	-1.62365	-2.60402	1.31082e-201	-2.19897	-2.85229
46016811	chr19:46016811:C:T	0	-3.48235	-2.27515e-08	6.30636e-201	-3.48035	-2.27515e-08
46016953	chr19:46016953:A:C	0	-1.03783e-08	-1.97957	2.6635e-200	-1.03783e-08	-2.03969
46017470	chr19:46017470:G:C	0	-3.39985	-2.52673	3.01877e-201	-3.27764	-0.939423
46017814	chr19:46017814:G:A	0	-2.23662	-2.38248	2.8742e-202	-3.52568	-3.04304
46018040	chr19:46018040:C:T	0	-1.03783e-08	-3.10137	1.18089e-200	-1.03783e-08	-2.85306
46018273	chr19:46018273:CA:C	0	-1.03783e-08	-2.86325	5.80544e-200	-1.03783e-08	-1.26053
46018776	chr19:46018776:G:A	0	-3.54061	-2.27515e-08	5.95961e-201	-3.53691	-2.27515e-08
46019192	chr19:46019192:T:G	0	-1.03783e-08	-3.11712	9.13966e-201	-1.03783e-08	-3.10929
46019401	chr19:46019401:T:A	0	-1.03783e-08	-3.10885	9.30837e-201	-1.03783e-08	-3.091
46020355	chr19:46020355:C:T	0	-1.03783e-08	-2.74469	1.19264e-200	-1.03783e-08	-2.84316
46020426	chr19:46020426:T:C	0	-0.807244	-2.27515e-08	2.24308e-200	-2.21148	-2.27515e-08
46020609	chr19:46020609:G:A	0	-0.637989	-2.98967	5.65199e-201	-0.509376	-3.08053
46021038	chr19:46021038:A:T	0	-2.6189	-3.02758	2.64055e-202	-3.54372	-3.10979
46021114	chr19:46021114:C:T	0	-1.03783e-08	-1.99937	1.06541e-200	-1.03783e-08	-2.95597
46021140	chr19:46021140:G:A	0	-1.03783e-08	-2.17377	4.75421e-200	-1.03783e-08	-1.4603
46021213	chr19:46021213:C:T	0	-2.63775	-3.00586	2.64137e-202	-3.54533	-3.10787
46021349	chr19:46021349:A:G	0	-1.03783e-08	-2.72724	1.27651e-200	-1.03783e-08	-2.7752
46021449	chr19:46021449:T:A	0	-1.03783e-08	-3.07749	9.62243e-201	-1.03783e-08	-3.05782
46022038	chr19:46022038:A:AT	0	-1.03783e-08	-2.33177	3.99769e-200	-1.03783e-08	-1.63361
46022045	chr19:46022045:G:A	0	-1.03783e-08	-3.0632	1.2969e-200	-1.03783e-08	-2.75935
46022314	chr19:46022314:G:T	0	-1.03783e-08	-2.32979	4.0179e-200	-1.03783e-08	-1.62857
46022397	chr19:46022397:C:T	0	-1.03783e-08	-2.44036	3.41391e-200	-1.03783e-08	-1.79147
46022609	chr19:46022609:T:G	0	-3.54272	-2.99318	3.67745e-202	-3.24669	-3.07559
46022746	chr19:46022746:G:A	0	-1.03783e-08	-2.41578	9.75317e-201	-1.03783e-08	-3.04432
46023040	chr19:46023040:T:G	0	-3.38686	-3.04012	4.17438e-202	-3.2682	-2.92734
46023150	chr19:46023150:C:T	0	-1.03783e-08	-2.01094	1.23681e-200	-1.03783e-08	-2.80679
46023390	chr19:46023390:G:A	0	-2.29906	-2.72107	2.75031e-202	-3.54538	-3.06741
46023692	chr19:46023692:T:A	0	-3.34068	-3.0079	3.77439e-202	-3.32958	-2.96668
46024511	chr19:46024511:A:G	0	-1.03783e-08	-2.14091	2.43502e-200	-1.03783e-08	-2.12937
46024912	chr19:46024912:C:T	0	-3.43379	-2.27515e-08	7.09856e-201	-3.36202	-2.27515e-08
46025162	chr19:46025162:C:T	0	-3.5052	-2.27515e-08	6.25424e-201	-3.48865	-2.27515e-08
46025683	chr19:46025683:C:T	0	-2.25381	-2.99485	2.62884e-202	-3.54508	-3.11288
46025695	chr19:46025695:T:C	0	-1.03783e-08	-2.97525	9.4417e-201	-1.03783e-08	-3.07678
46026198	chr19:46026198:G:A	0	-2.21543	-3.00255	2.63315e-202	-3.54406	-3.11226
46026410	chr19:46026410:C:T	0	-2.18439	-2.99591	2.63488e-202	-3.54289	-3.11277
46026480	chr19:46026480:T:C	0	-2.76951	-2.27515e-08	1.1971e-200	-2.83943	-2.27515e-08
46026660	chr19:46026660:C:T	0	-2.96778	-2.27515e-08	1.00556e-200	-3.01378	-2.27515e-08
46026662	chr19:46026662:C:T	0	2.59701	-2.78286	2.63796e-200	0.924876	-2.9742
46026884	chr19:46026884:C:A	0	-1.03783e-08	-2.66578	1.77041e-200	-1.03783e-08	-2.44812
46026905	chr19:46026905:C:G	0	-1.03783e-08	-2.10261	1.08465e-200	-1.03783e-08	-2.93807
46026992	chr19:46026992:A:T	0	-0.260499	-3.07957	6.00646e-201	-1.079	-2.45008
46027131	chr19:46027131:T:C	0	-2.01035	-2.17159	3.34778e-202	-3.53713	-2.87907
46027349	chr19:46027349:C:T	0	-1.03783e-08	-2.31397	3.01837e-200	-1.03783e-08	-1.91461
46027905	chr19:46027905:T:C	0	-1.03783e-08	-3.07121	9.27205e-201	-1.03783e-08	-3.09491
46027961	chr19:46027961:T:C	0	0.0497594	-3.06485	8.60875e-201	-0.716602	-2.45253
46029285	chr19:46029285:C:T	0	-1.03783e-08	-2.7339	1.37529e-200	-1.03783e-08	-2.70066
46029507	chr19:46029507:G:A	0	0.936366	-2.27515e-08	1.49459e-198	1.9877	-2.27515e-08
46029891	chr19:46029891:C:T	0	-0.631666	-2.84642	7.78704e-202	-2.81525	-2.75679
46030209	chr19:46030209:A:G	0	-1.03783e-08	-2.84766	1.12486e-200	-1.03783e-08	-2.90167
46030421	chr19:46030421:C:T	0	-1.03783e-08	-2.9877	9.26262e-201	-1.03783e-08	-3.09593
46030528	chr19:46030528:G:T	0	-3.39819	-2.27515e-08	6.20851e-201	-3.49599	-2.27515e-08
46030656	chr19:46030656:G:A	0	-1.38221	-2.83889	5.73824e-202	-3.1551	-2.72225
46030738	chr19:46030738:T:C	0	-1.31009	-2.7855	6.39293e-202	-3.12303	-2.64628
46031026	chr19:46031026:G:A	0	-1.3776	-2.87528	8.5502e-201	-0.65218	-2.52378
46031146	chr19:46031146:G:A	0	-1.41989	-2.73554	5.85963e-202	-3.14867	-2.70774
46031306	chr19:46031306:G:A	0	-1.33862	-2.9342	5.38939e-202	-3.11413	-2.82594
46031941	chr19:46031941:G:A	0	-1.03783e-08	-2.74212	9.23153e-201	-1.03783e-08	-3.09929
46031988	chr19:46031988:A:G	0	-1.03783e-08	-2.55982	1.03196e-200	-1.03783e-08	-2.98787
46032079	chr19:46032079:C:T	0	-1.03783e-08	-2.27412	1.08818e-200	-1.03783e-08	-2.93482
46032143	chr19:46032143:T:C	0	-1.03783e-08	-2.54144	1.03583e-200	-1.03783e-08	-2.98412
46032157	chr19:46032157:C:T	0	-1.03783e-08	-2.87572	1.59053e-200	-1.03783e-08	-2.55526
46032196	chr19:46032196:A:C	0	-1.03783e-08	-2.79194	1.1192e-200	-1.03783e-08	-2.90672
46032220	chr19:46032220:G:A	0	-1.03783e-08	-2.31157	1.08883e-200	-1.03783e-08	-2.93423
46032386	chr19:46032386:C:G	0	-3.5371	-2.27515e-08	7.07245e-201	-3.36571	-2.27515e-08
46032391	chr19:46032391:G:A	0	-1.03783e-08	-2.31133	1.08917e-200	-1.03783e-08	-2.93391
46032686	chr19:46032686:C:T	0	-1.03783e-08	-1.33775	3.17757e-200	-1.03783e-08	-1.86321
46032799	chr19:46032799:A:G	0	-1.03783e-08	-2.7271	2.24335e-200	-1.03783e-08	-2.21136
46033155	chr19:46033155:G:C	0	0.0483234	-2.77739	2.09512e-200	-0.646607	-1.63311
46033294	chr19:46033294:A:G	0	-1.03783e-08	-2.58518	1.04494e-200	-1.03783e-08	-2.97536
46033583	chr19:46033583:C:T	0	-3.38001	-2.82515	4.44487e-202	-3.07593	-3.05682
46033644	chr19:46033644:G:A	0	-1.03783e-08	-2.58642	1.04664e-200	-1.03783e-08	-2.97374
46033711	chr19:46033711:C:T	0	-1.03783e-08	-3.05393	1.35812e-200	-1.03783e-08	-2.71323
46033744	chr19:46033744:C:G	0	-1.03783e-08	-2.65706	1.36584e-200	-1.03783e-08	-2.70756
46033747	chr19:46033747:G:A	0	-1.03783e-08	-2.11265	1.18182e-200	-1.03783e-08	-2.85227
46034023	chr19:46034023:C:T	0	-1.03783e-08	-2.68421	2.17092e-200	-1.03783e-08	-2.24418
46034034	chr19:46034034:G:A	0	-1.03783e-08	-2.6661	9.96734e-201	-1.03783e-08	-3.0226
46034455	chr19:46034455:G:A	0	-1.03783e-08	-2.65329	1.00167e-200	-1.03783e-08	-3.01766
46034679	chr19:46034679:G:A	0	-1.03783e-08	-2.71156	9.7907e-201	-1.03783e-08	-3.04048
46035031	chr19:46035031:G:A	0	-1.03783e-08	-2.67943	9.93107e-201	-1.03783e-08	-3.02625
46035055	chr19:46035055:A:G	0	-1.03783e-08	-2.66665	9.98155e-201	-1.03783e-08	-3.02117
46035067	chr19:46035067:C:T	0	-3.3021	-2.49226	4.66321e-202	-3.09886	-2.98593
46035156	chr19:46035156:G:T	0	-1.03783e-08	-2.80157	9.13042e-201	-1.03783e-08	-3.1103
46035158	chr19:46035158:C:T	0	0.676999	-2.89139	2.59854e-200	-0.190686	-1.87369
46035168	chr19:46035168:G:A	0	-3.43703	-0.802134	6.40895e-202	-3.48945	-2.27736
46035232	chr19:46035232:C:G	0	-1.03783e-08	-2.09395	1.15953e-200	-1.03783e-08	-2.87131
46035297	chr19:46035297:C:T	0	-1.03783e-08	-2.22559	1.08929e-200	-1.03783e-08	-2.9338
46035352	chr19:46035352:T:C	0	-1.03783e-08	-2.19508	1.11396e-200	-1.03783e-08	-2.91141
46035387	chr19:46035387:G:A	0	-1.07059	-3.05013	5.99806e-201	-0.413778	-3.1167
46035397	chr19:46035397:C:T	0	-1.03783e-08	-2.3719	1.06187e-200	-1.03783e-08	-2.9593
46035499	chr19:46035499:C:T	0	-1.03783e-08	-2.09857	1.15065e-200	-1.03783e-08	-2.879
46035505	chr19:46035505:A:G	0	3.02736	-3.05761	3.63285e-200	0.958395	-2.68771
46035564	chr19:46035564:T:C	0	-1.03783e-08	-2.63025	1.00933e-200	-1.03783e-08	-3.01004
46035579	chr19:46035579:CTG:C	0	-1.03783e-08	-2.60054	1.02189e-200	-1.03783e-08	-2.99768
46035639	chr19:46035639:T:C	0	-2.07298	-3.03015	2.12231e-201	-1.45571	-3.1137
46035670	chr19:46035670:C:T	0	0.759983	-2.72882	3.7936e-200	-0.0586222	-1.62739
46035725	chr19:46035725:T:C	0	-1.48809	-2.42048	8.17421e-202	-3.18202	-2.34149
46036018	chr19:46036018:A:G	0	-1.03783e-08	-2.52288	1.08892e-200	-1.03783e-08	-2.93414
46036069	chr19:46036069:T:C	0	-1.03783e-08	-2.21534	1.07399e-200	-1.03783e-08	-2.94795
46036373	chr19:46036373:A:G	0	-2.08484	-3.09529	4.89994e-202	-3.33746	-2.69781
46036475	chr19:46036475:A:C	0	-1.03783e-08	-2.27628	1.0622e-200	-1.03783e-08	-2.95899
46036832	chr19:46036832:G:T	0	-1.03783e-08	-2.29637	1.04406e-200	-1.03783e-08	-2.97621
46036906	chr19:46036906:G:C	0	-1.03783e-08	-2.97997	1.20487e-200	-1.03783e-08	-2.83295
46036975	chr19:46036975:T:C	0	-2.09674	-3.11637	4.02636e-202	-3.33543	-2.89621
46037021	chr19:46037021:G:A	0	-3.40321	-2.27515e-08	7.26839e-201	-3.33838	-2.27515e-08
46037232	chr19:46037232:A:AAG	0	-2.20944	-3.00291	1.39134e-201	-1.89122	-3.10043
46037296	chr19:46037296:C:A	0	-1.03783e-08	-2.22099	1.07362e-200	-1.03783e-08	-2.94829
46037390	chr19:46037390:T:C	0	-1.03783e-08	-2.26126	1.06034e-200	-1.03783e-08	-2.96074
46037440	chr19:46037440:G:A	0	-1.03783e-08	-2.26038	1.05964e-200	-1.03783e-08	-2.9614
46037456	chr19:46037456:C:T	0	-1.03783e-08	-2.18296	1.10154e-200	-1.03783e-08	-2.92262
46037502	chr19:46037502:A:G	0	-1.03783e-08	-2.33601	1.04021e-200	-1.03783e-08	-2.9799
46037665	chr19:46037665:C:A	0	-1.03783e-08	-2.25272	1.06312e-200	-1.03783e-08	-2.95812
46037853	chr19:46037853:A:G	0	-1.03783e-08	-2.22148	1.07922e-200	-1.03783e-08	-2.94309
46038187	chr19:46038187:A:G	0	-2.29044	-3.00146	1.36641e-201	-1.90619	-3.10354
46038244	chr19:46038244:G:A	0	-1.03783e-08	-2.24586	1.07063e-200	-1.03783e-08	-2.95108
46038337	chr19:46038337:C:T	0	-1.03783e-08	0.0200934	7.50813e-200	-1.03783e-08	-1.00334
46038360	chr19:46038360:G:T	0	0.317637	-2.91475	1.80985e-200	-0.517648	-1.90844
46039213	chr19:46039213:G:A	0	-3.02409	-2.51762	1.17745e-201	-3.524	-1.63457
46039954	chr19:46039954:T:C	0	-1.03783e-08	-2.33344	1.03644e-200	-1.03783e-08	-2.98353
46039992	chr19:46039992:G:A	0	-1.03783e-08	-2.27153	1.05728e-200	-1.03783e-08	-2.96363
46039994	chr19:46039994:C:T	0	-1.03783e-08	-2.32054	1.03361e-200	-1.03783e-08	-2.98627
46040122	chr19:46040122:C:G	0	-1.03783e-08	-3.08829	9.7931e-201	-1.03783e-08	-3.04024
46040269	chr19:46040269:TGGAAGCAGGGCC:T	0	-1.03783e-08	0.396006	1.25137e-198	-1.03783e-08	1.81008
46040700	chr19:46040700:G:A	0	-1.03783e-08	-2.78715	1.07601e-200	-1.03783e-08	-2.94607
46040723	chr19:46040723:G:A	0	-1.03783e-08	-2.31609	1.04424e-200	-1.03783e-08	-2.97604
46040732	chr19:46040732:G:A	0	-1.03783e-08	-2.86052	3.49207e-200	-1.03783e-08	-1.76883
46040990	chr19:46040990:G:A	0	-1.03783e-08	-2.38529	1.01281e-200	-1.03783e-08	-3.0066
46041049	chr19:46041049:T:TA	0	-1.11835	-2.27515e-08	6.73298e-200	-1.11231	-2.27515e-08
46041053	chr19:46041053:G:A	0	-1.03783e-08	-2.35288	1.02489e-200	-1.03783e-08	-2.99474
46041211	chr19:46041211:A:G	0	-1.03783e-08	-2.7772	9.06906e-201	-1.03783e-08	-3.11704
46041840	chr19:46041840:T:C	0	-3.54329	-2.27515e-08	5.94302e-201	-3.5397	-2.27515e-08
46042100	chr19:46042100:CATTGATTTTGTTGTTGT:C	0	-1.98113	-3.08981	5.48925e-202	-3.21987	-2.70184
46042122	chr19:46042122:C:A	0	-1.9067	-3.08409	5.7381e-202	-3.19235	-2.68502
46042127	chr19:46042127:T:G	0	-1.9655	-3.09277	5.47635e-202	-3.2105	-2.71356
46042130	chr19:46042130:C:A	0	-1.95791	-3.08963	5.55872e-202	-3.20857	-2.70056
46042131	chr19:46042131:ACT:A	0	-1.8948	-3.09207	5.68241e-202	-3.18152	-2.7056
46042138	chr19:46042138:C:T	0	-1.03783e-08	-1.82549	1.24857e-200	-1.03783e-08	-2.79733
46042743	chr19:46042743:T:C	0	-1.03783e-08	-0.643082	2.60265e-200	-1.03783e-08	-2.0628
46042896	chr19:46042896:T:C	0	-2.23834	-2.27515e-08	1.72001e-200	-2.477	-2.27515e-08
46042992	chr19:46042992:G:A	0	-2.30997	-1.73255	4.62961e-202	-3.53928	-2.55275
46043139	chr19:46043139:G:A	0	0.175117	-2.75052	1.78326e-200	-0.935593	-1.50529
46043582	chr19:46043582:C:A	0	-3.52824	-2.27515e-08	5.93773e-201	-3.54059	-2.27515e-08
46043700	chr19:46043700:T:A	0	-1.03783e-08	-2.73748	1.23055e-200	-1.03783e-08	-2.81187
46043765	chr19:46043765:T:C	0	-2.68824	-2.26135	2.9991e-202	-3.5136	-3.01259
46044072	chr19:46044072:A:G	0	-3.45906	-3.02972	2.733e-202	-3.54479	-3.07431
46044262	chr19:46044262:G:A	0	-0.707165	-2.27515e-08	1.39977e-199	-0.380432	-2.27515e-08
46044589	chr19:46044589:G:A	0	-1.03783e-08	-3.10828	9.09897e-201	-1.03783e-08	-3.11375
46044675	chr19:46044675:C:T	0	-3.53837	-3.11144	2.66669e-202	-3.54219	-3.10147
46044821	chr19:46044821:C:T	0	-3.23137	-3.09976	5.83861e-202	-3.50957	-2.35044
46044892	chr19:46044892:CCTGA:C	0	-3.13751	-3.09465	6.34231e-202	-3.52824	-2.24901
46044970	chr19:46044970:G:A	0	1.01833	-2.27515e-08	8.23313e-200	-0.911162	-2.27515e-08
46045179	chr19:46045179:T:C	0	-1.03783e-08	-2.57186	2.02461e-200	-1.03783e-08	-2.31395
46045398	chr19:46045398:G:A	0	-3.21797	-3.11144	3.07195e-202	-3.49036	-3.01182
46045400	chr19:46045400:G:A	0	-3.52265	-3.11097	4.24873e-202	-3.23786	-2.94002
46045455	chr19:46045455:AG:A	0	-1.03783e-08	-3.05832	9.73642e-201	-1.03783e-08	-3.04604
46045456	chr19:46045456:G:A	0	-3.38114	-2.97477	5.24568e-202	-2.96604	-3.00105
46045671	chr19:46045671:C:G	0	-1.03783e-08	-2.87365	1.56423e-200	-1.03783e-08	-2.57193
46045778	chr19:46045778:T:C	0	-1.03783e-08	-2.75386	3.62509e-200	-1.03783e-08	-1.73145
46046063	chr19:46046063:C:A	0	-3.04254	-3.11648	3.02626e-202	-3.53844	-2.97873
46046406	chr19:46046406:C:T	0	-3.09516	-3.08681	6.20838e-202	-3.53296	-2.26564
46046736	chr19:46046736:C:T	0	-1.03783e-08	-3.11734	9.09068e-201	-1.03783e-08	-3.11466
46047393	chr19:46047393:A:G	0	-1.03783e-08	-2.93065	2.4528e-200	-1.03783e-08	-2.1221
46047487	chr19:46047487:T:G	0	-1.03783e-08	-2.92011	1.25433e-200	-1.03783e-08	-2.79273
46048141	chr19:46048141:C:T	0	-3.33984	-2.27515e-08	1.00696e-200	-3.01239	-2.27515e-08
46048200	chr19:46048200:T:C	0	-2.70293	-3.03866	4.61083e-202	-3.46632	-2.62977
46048380	chr19:46048380:C:T	0	-3.54554	-3.09904	2.88464e-202	-3.47976	-3.08534
46048607	chr19:46048607:T:G	0	-3.52866	-3.03265	8.30058e-202	-2.74192	-2.76625
46048746	chr19:46048746:C:T	0	-1.03783e-08	-3.11244	1.10381e-200	-1.03783e-08	-2.92056
46048808	chr19:46048808:G:A	0	-3.03572	-3.10055	3.24378e-202	-3.3499	-3.09786
46048990	chr19:46048990:A:G	0	-2.79405	-3.04559	4.38192e-202	-3.49862	-2.64839
46050799	chr19:46050799:A:G	0	-1.03783e-08	-3.1145	1.07685e-200	-1.03783e-08	-2.94529
46050903	chr19:46050903:T:A	0	-1.03783e-08	-2.92554	1.28794e-200	-1.03783e-08	-2.76629
46050934	chr19:46050934:C:A	0	-3.07797	-3.11735	3.28817e-202	-3.32114	-3.11303
46051078	chr19:46051078:T:C	0	-2.7699	-3.03975	4.54507e-202	-3.4877	-2.62275
46051081	chr19:46051081:A:G	0	-1.03783e-08	-3.1173	9.08219e-201	-1.03783e-08	-3.1156
46051227	chr19:46051227:C:T	0	-3.1008	-3.11136	3.11206e-202	-3.37922	-3.11
46051399	chr19:46051399:G:C	0	-2.73433	-3.02116	4.80373e-202	-3.47776	-2.57734
46051416	chr19:46051416:T:C	0	-2.83107	-3.11731	3.15719e-202	-3.5053	-2.96952
46051505	chr19:46051505:G:A	0	-1.03783e-08	-2.63015	2.59783e-200	-1.03783e-08	-2.06465
46051624	chr19:46051624:C:T	0	-3.3908	-2.27515e-08	5.16896e-200	-1.37666	-2.27515e-08
46051973	chr19:46051973:C:A	0	-2.92901	-2.97163	8.37484e-202	-2.38618	-3.11309
46052135	chr19:46052135:C:T	0	-2.61784	-3.0952	3.28439e-202	-3.47367	-2.96164
46052282	chr19:46052282:T:G	0	-1.03783e-08	-3.11716	1.31535e-200	-1.03783e-08	-2.74523
46052537	chr19:46052537:C:T	0	-2.33528	-2.27515e-08	2.81326e-200	-1.98498	-2.27515e-08
46053448	chr19:46053448:C:T	0	-3.2051	-3.11111	7.29798e-202	-2.64472	-2.99218
46053560	chr19:46053560:T:A	0	-3.40181	-3.01625	4.97191e-202	-3.52896	-2.49173
46053840	chr19:46053840:T:C	0	-1.03783e-08	-3.11679	1.23392e-200	-1.03783e-08	-2.80913
46054008	chr19:46054008:T:G	0	-1.03783e-08	-3.04973	9.80519e-201	-1.03783e-08	-3.039
46054295	chr19:46054295:T:C	0	-2.80225	-3.11069	3.23523e-202	-3.53314	-2.91726
46054593	chr19:46054593:C:T	0	-3.06591	-3.08104	3.20546e-202	-3.39713	-3.06252
46055100	chr19:46055100:G:C	0	-1.03783e-08	-2.95722	2.32382e-200	-1.03783e-08	-2.17611
46055494	chr19:46055494:T:C	0	-2.93411	-2.85496	1.00431e-201	-3.53629	-1.78132
46055808	chr19:46055808:A:G	0	-1.03783e-08	-3.08754	1.30759e-200	-1.03783e-08	-2.75114
46055888	chr19:46055888:C:T	0	-3.0497	-3.0615	2.99225e-202	-3.54451	-2.98396
46055932	chr19:46055932:G:A	0	-3.29299	-3.09422	2.80836e-202	-3.538	-3.0539
46056491	chr19:46056491:C:G	0	-1.03783e-08	-2.72102	2.39904e-200	-1.03783e-08	-2.14426
46056925	chr19:46056925:G:C	0	-1.03783e-08	-3.0252	1.04091e-200	-1.03783e-08	-2.97923
46057055	chr19:46057055:A:C	0	-3.21083	-3.07261	2.71747e-202	-3.54557	-3.07923
46057252	chr19:46057252:T:C	0	-3.34116	-3.06013	6.36602e-202	-3.49235	-2.28118
46057423	chr19:46057423:A:G	0	-3.44285	-2.27515e-08	6.03679e-201	-3.52404	-2.27515e-08
46057623	chr19:46057623:G:T	0	-2.98021	-3.0711	2.96094e-202	-3.53925	-2.99974
46057705	chr19:46057705:A:T	0	-3.39439	-3.09639	3.34107e-202	-3.52577	-2.89243
46057767	chr19:46057767:C:T	0	-2.23556	-3.07188	9.30487e-202	-2.27689	-3.11707
46059176	chr19:46059176:G:A	0	-1.03783e-08	-3.05711	9.22903e-201	-1.03783e-08	-3.09956
46059515	chr19:46059515:T:G	0	-3.40813	-3.08553	3.43376e-202	-3.53175	-2.85909
46060081	chr19:46060081:T:C	0	-3.52119	-3.06464	7.72409e-202	-2.71774	-2.86242
46060395	chr19:46060395:G:A	0	-2.98211	-3.06994	2.94954e-202	-3.53866	-3.00419
46060710	chr19:46060710:A:G	0	-1.03783e-08	-2.81161	1.09951e-200	-1.03783e-08	-2.92446
46061267	chr19:46061267:A:G	0	-3.0166	-3.07336	2.84248e-202	-3.54152	-3.0383
46061362	chr19:46061362:A:T	0	-3.27017	-3.08727	2.77786e-202	-3.54119	-3.06163
46061511	chr19:46061511:G:A	0	-1.03783e-08	-3.10575	9.21845e-201	-1.03783e-08	-3.10071
46061566	chr19:46061566:A:G	0	-3.2249	-2.93538	8.30451e-202	-2.72192	-2.78578
46061714	chr19:46061714:A:G	0	-2.96693	-3.07686	2.83635e-202	-3.53685	-3.04513
46062223	chr19:46062223:T:C	0	-2.89824	-2.86776	9.85353e-202	-3.53062	-1.80605
46062364	chr19:46062364:A:C	0	-3.25797	-3.09803	2.81804e-202	-3.54208	-3.04638
46062370	chr19:46062370:T:C	0	-3.3596	-3.07488	3.26191e-202	-3.517	-2.92519
46062726	chr19:46062726:A:T	0	-2.56808	-2.27515e-08	1.36775e-200	-2.70616	-2.27515e-08
46063237	chr19:46063237:T:A	0	-2.62157	-3.10422	1.04092e-201	-2.2229	-3.0589
46063403	chr19:46063403:A:G	0	-2.86765	-3.05876	2.9332e-202	-3.52137	-3.02704
46063477	chr19:46063477:T:C	0	-1.03783e-08	-3.11486	9.66998e-201	-1.03783e-08	-3.05289
46063550	chr19:46063550:C:T	0	-2.90016	-3.06303	2.91493e-202	-3.52898	-3.02567
46063874	chr19:46063874:G:A	0	-3.2645	-3.09672	2.81025e-202	-3.54286	-3.04836
46064730	chr19:46064730:G:A	0	-2.61651	-3.09629	1.03557e-201	-2.20781	-3.07915
46064905	chr19:46064905:C:T	0	-1.03783e-08	-2.9694	2.40921e-200	-1.03783e-08	-2.14003
46065380	chr19:46065380:C:T	0	-2.82719	-3.0737	3.00755e-202	-3.51445	-3.00892
46065597	chr19:46065597:G:A	0	-1.03783e-08	-3.11227	1.42356e-200	-1.03783e-08	-2.66617
46065708	chr19:46065708:C:T	0	-1.03783e-08	-3.09966	1.01888e-200	-1.03783e-08	-3.00062
46066361	chr19:46066361:A:G	0	-2.84521	-3.09936	2.81222e-202	-3.51501	-3.07551
46066482	chr19:46066482:C:T	0	-3.18971	-3.0903	2.81573e-202	-3.54501	-3.04427
46066568	chr19:46066568:T:C	0	-3.36136	-3.10822	3.13649e-202	-3.51507	-2.96633
46066573	chr19:46066573:A:T	0	-2.82828	-3.08911	2.86252e-202	-3.51186	-3.06094
46066731	chr19:46066731:C:T	0	-1.03783e-08	-2.66831	1.00956e-200	-1.03783e-08	-3.00982
46067397	chr19:46067397:T:C	0	-1.03783e-08	-3.02475	2.52931e-200	-1.03783e-08	-2.09138
46067411	chr19:46067411:C:T	0	-2.57701	-0.172794	4.55903e-201	-2.47986	-1.32495
46067482	chr19:46067482:G:A	0	-3.15738	-3.07098	3.14298e-202	-3.53526	-2.94407
46067662	chr19:46067662:G:C	0	-1.03783e-08	-2.88783	1.00418e-200	-1.03783e-08	-3.01516
46068153	chr19:46068153:T:C	0	-3.49377	-3.11208	6.00728e-202	-3.50501	-2.32652
46068410	chr19:46068410:A:C	0	-3.46762	-3.08473	7.72559e-202	-3.51765	-2.06231
46068545	chr19:46068545:G:T	0	-1.03783e-08	-3.0905	9.16986e-201	-1.03783e-08	-3.10599
46068595	chr19:46068595:C:T	0	-1.03783e-08	-2.51383	1.34913e-200	-1.03783e-08	-2.71987
46068647	chr19:46068647:G:T	0	-2.14711	-2.80295	1.54215e-200	0.330284	-2.91644
46069030	chr19:46069030:C:T	0	-1.03783e-08	-2.59452	7.51702e-200	-1.03783e-08	-1.00216
46069286	chr19:46069286:C:T	0	-2.61247	-3.1014	9.81385e-202	-2.34399	-2.99672
46069445	chr19:46069445:A:T	0	-2.55068	-3.04026	3.62566e-201	-0.971645	-3.06223
46069504	chr19:46069504:T:C	0	-2.65287	-3.01507	3.16465e-201	-1.12632	-3.04355
46069901	chr19:46069901:T:C	0	-2.81926	-3.09461	2.80071e-201	-1.28534	-3.0067
46070123	chr19:46070123:C:A	0	-3.14904	-2.8973	4.19709e-202	-3.50717	-2.68293
46070227	chr19:46070227:A:G	0	-2.54184	-2.69001	9.52973e-202	-2.35894	-3.01114
46070526	chr19:46070526:G:A	0	-2.94895	-3.10772	2.19903e-201	-1.49641	-3.03748
46071585	chr19:46071585:C:A	0	-2.57218	-3.00758	8.03915e-202	-2.4316	-3.10857
46071715	chr19:46071715:A:G	0	-2.42172	-2.27515e-08	1.84211e-200	-2.40842	-2.27515e-08
46071916	chr19:46071916:G:A	0	-1.03783e-08	-3.09508	9.19761e-201	-1.03783e-08	-3.10297
46072145	chr19:46072145:G:A	0	-2.94338	-3.11223	2.21017e-201	-1.47772	-3.05113
46072233	chr19:46072233:T:A	0	-2.93227	-3.06723	2.57057e-201	-1.42911	-2.94868
46072239	chr19:46072239:C:G	0	-3.07383	-2.27515e-08	6.14363e-201	-3.5065	-2.27515e-08
46072545	chr19:46072545:T:G	0	-2.97351	-3.112	2.08953e-201	-1.52979	-3.05518
46072866	chr19:46072866:G:A	0	-3.07357	-3.11643	1.69407e-201	-1.72426	-3.07053
46073042	chr19:46073042:A:G	0	-2.62144	-2.35337	4.60555e-202	-3.52975	-2.56749
46073642	chr19:46073642:C:T	0	-3.26178	-2.27515e-08	9.56354e-201	-3.06396	-2.27515e-08
46073975	chr19:46073975:T:C	0	-3.46802	-2.84034	6.77607e-202	-2.78705	-2.92405
46074061	chr19:46074061:A:G	0	-3.50998	-3.10659	4.82107e-202	-2.93428	-3.11722
46074307	chr19:46074307:A:C	0	-1.03783e-08	-3.11538	9.06656e-201	-1.03783e-08	-3.11732
46074778	chr19:46074778:C:G	0	-1.03783e-08	-2.68789	1.26858e-200	-1.03783e-08	-2.78143
46075536	chr19:46075536:A:T	0	-1.03783e-08	-3.07659	1.12319e-200	-1.03783e-08	-2.90315
46075644	chr19:46075644:A:G	0	-1.03783e-08	-2.66484	1.28269e-200	-1.03783e-08	-2.77037
46075780	chr19:46075780:C:A	0	-1.03783e-08	-3.09173	1.08764e-200	-1.03783e-08	-2.93532
46075927	chr19:46075927:C:T	0	-1.03783e-08	-3.10444	9.56687e-201	-1.03783e-08	-3.06361
46075941	chr19:46075941:G:A	0	-1.03783e-08	-2.91872	1.29494e-200	-1.03783e-08	-2.76087
46076545	chr19:46076545:T:C	0	-3.54542	-2.27515e-08	5.93343e-201	-3.54131	-2.27515e-08
46076626	chr19:46076626:GT:G	0	-3.54302	-2.27515e-08	5.91231e-201	-3.54488	-2.27515e-08
46076855	chr19:46076855:T:C	0	-1.03783e-08	-2.20592	2.32871e-200	-1.03783e-08	-2.17401
46077190	chr19:46077190:C:T	0	-3.53343	-2.27515e-08	5.93078e-201	-3.54176	-2.27515e-08
46077236	chr19:46077236:C:G	0	-2.83697	-2.27515e-08	1.40123e-200	-2.68198	-2.27515e-08
46077267	chr19:46077267:A:C	0	-3.53849	-2.27515e-08	5.9098e-201	-3.5453	-2.27515e-08
46077354	chr19:46077354:G:C	0	-3.53993	-2.27515e-08	5.90845e-201	-3.54553	-2.27515e-08
46077495	chr19:46077495:T:C	0	-3.54316	-2.27515e-08	5.9095e-201	-3.54535	-2.27515e-08
46077539	chr19:46077539:G:A	0	-1.03783e-08	-3.08177	1.11142e-200	-1.03783e-08	-2.91369
46077581	chr19:46077581:A:G	0	-3.28936	-2.27465	7.20294e-202	-3.27383	-2.37618
46077687	chr19:46077687:G:A	0	-1.03783e-08	-1.46446	3.00622e-200	-1.03783e-08	-1.91864
46077896	chr19:46077896:C:T	0	-3.03855	-3.11602	3.88127e-202	-3.1718	-3.09654
46078305	chr19:46078305:G:C	0	-3.5405	-2.27515e-08	5.90822e-201	-3.54557	-2.27515e-08
46078360	chr19:46078360:A:G	0	-2.59251	-1.06063	2.46054e-201	-2.52436	-1.89717
46078596	chr19:46078596:T:G	0	-3.54123	-2.27515e-08	5.90821e-201	-3.54557	-2.27515e-08
46078667	chr19:46078667:A:G	0	-3.54133	-2.27515e-08	5.90824e-201	-3.54557	-2.27515e-08
46078873	chr19:46078873:A:G	0	-3.53539	-2.27515e-08	5.91653e-201	-3.54416	-2.27515e-08
46078881	chr19:46078881:C:G	0	-3.54509	-2.27515e-08	5.96861e-201	-3.5354	-2.27515e-08
46079071	chr19:46079071:C:A	0	-3.54129	-2.27515e-08	5.90834e-201	-3.54555	-2.27515e-08
46079089	chr19:46079089:A:G	0	-3.54552	-2.27515e-08	5.93338e-201	-3.54132	-2.27515e-08
46079113	chr19:46079113:A:G	0	-3.5431	-2.27515e-08	5.90849e-201	-3.54552	-2.27515e-08
46079114	chr19:46079114:C:G	0	-3.54291	-2.27515e-08	5.91084e-201	-3.54513	-2.27515e-08
46079132	chr19:46079132:A:G	0	-1.48308	-2.27515e-08	2.63022e-200	-2.05226	-2.27515e-08
46079171	chr19:46079171:C:T	0	-3.47794	-2.27515e-08	6.43831e-201	-3.45965	-2.27515e-08
46079194	chr19:46079194:T:C	0	-3.54034	-2.27515e-08	6.01354e-201	-3.5279	-2.27515e-08
46079256	chr19:46079256:T:C	0	-1.03783e-08	-2.79589	9.24368e-201	-1.03783e-08	-3.09797
46079279	chr19:46079279:G:C	0	-3.5451	-2.27515e-08	5.91967e-201	-3.54363	-2.27515e-08
46079329	chr19:46079329:C:T	0	-1.03783e-08	-2.11462	2.2492e-200	-1.03783e-08	-2.20876
46079392	chr19:46079392:G:C	0	-1.03783e-08	-3.09197	1.0082e-200	-1.03783e-08	-3.01116
46079416	chr19:46079416:T:C	0	-3.54077	-2.27515e-08	5.90818e-201	-3.54558	-2.27515e-08
46079468	chr19:46079468:C:T	0	-1.03783e-08	-2.31801	1.16367e-200	-1.03783e-08	-2.86775
46079488	chr19:46079488:C:T	0	-1.03783e-08	-3.0888	9.19852e-201	-1.03783e-08	-3.10287
46079494	chr19:46079494:T:C	0	-1.03783e-08	-2.88966	1.43453e-200	-1.03783e-08	-2.65849
46079529	chr19:46079529:A:T	0	-3.02794	-3.08518	3.84284e-202	-3.18126	-3.09703
46079664	chr19:46079664:C:T	0	-3.54121	-2.27515e-08	5.90821e-201	-3.54557	-2.27515e-08
46079759	chr19:46079759:GC:G	0	-1.03783e-08	-2.31895	2.06785e-200	-1.03783e-08	-2.29282
46079952	chr19:46079952:C:G	0	-2.84079	-3.06689	3.24235e-202	-3.37502	-3.07318
46080016	chr19:46080016:A:AG	0	-3.32904	-3.00496	3.89466e-202	-3.23379	-3.0311
46080136	chr19:46080136:A:G	0	-1.03783e-08	-3.11626	9.48267e-201	-1.03783e-08	-3.07245
46080212	chr19:46080212:C:T	0	-1.03783e-08	-3.1166	9.08438e-201	-1.03783e-08	-3.11536
46080300	chr19:46080300:A:G	0	-3.54103	-2.27515e-08	5.90824e-201	-3.54557	-2.27515e-08
46080343	chr19:46080343:C:T	0	-3.3314	-3.00564	3.91466e-202	-3.22762	-3.03215
46080404	chr19:46080404:AAG:A	0	-3.3261	-3.01861	3.82835e-202	-3.24027	-3.0418
46080720	chr19:46080720:C:T	0	-3.5369	-2.27515e-08	5.91125e-201	-3.54506	-2.27515e-08
46080726	chr19:46080726:A:C	0	-3.53685	-2.27515e-08	5.91126e-201	-3.54505	-2.27515e-08
46080728	chr19:46080728:A:G	0	-3.54053	-2.27515e-08	5.90818e-201	-3.54558	-2.27515e-08
46080951	chr19:46080951:C:T	0	-3.53956	-2.27515e-08	5.90847e-201	-3.54553	-2.27515e-08
46081043	chr19:46081043:G:A	0	-3.51949	-2.27515e-08	5.95327e-201	-3.53797	-2.27515e-08
46081620	chr19:46081620:T:C	0	-1.03783e-08	-2.20205	2.32582e-200	-1.03783e-08	-2.17525
46081820	chr19:46081820:C:CAAAT	0	-3.54099	-2.27515e-08	5.90822e-201	-3.54557	-2.27515e-08
46082021	chr19:46082021:C:G	0	-1.03783e-08	-2.44072	2.50982e-200	-1.03783e-08	-2.09912
46082203	chr19:46082203:T:C	0	-3.54104	-2.27515e-08	5.90822e-201	-3.54557	-2.27515e-08
46082266	chr19:46082266:C:G	0	-1.03783e-08	-2.8507	1.12393e-200	-1.03783e-08	-2.9025
46082309	chr19:46082309:T:A	0	-1.03783e-08	-3.00843	1.00687e-200	-1.03783e-08	-3.01248
46082492	chr19:46082492:G:A	0	-3.54148	-2.27515e-08	5.90857e-201	-3.54551	-2.27515e-08
46082511	chr19:46082511:C:T	0	-3.54196	-2.27515e-08	5.90861e-201	-3.5455	-2.27515e-08
46082521	chr19:46082521:A:G	0	-3.54094	-2.27515e-08	5.90821e-201	-3.54557	-2.27515e-08
46082663	chr19:46082663:C:T	0	-1.03783e-08	-3.08992	1.10887e-200	-1.03783e-08	-2.91599
46082989	chr19:46082989:G:A	0	-1.03783e-08	-3.11067	9.61883e-201	-1.03783e-08	-3.05819
46082990	chr19:46082990:G:A	0	-3.54106	-2.27515e-08	5.90824e-201	-3.54557	-2.27515e-08
46083030	chr19:46083030:G:A	0	-3.54159	-2.27515e-08	5.90867e-201	-3.54549	-2.27515e-08
46083046	chr19:46083046:A:T	0	-1.03783e-08	-2.8507	1.12393e-200	-1.03783e-08	-2.9025
46083061	chr19:46083061:C:T	0	-3.54205	-2.27515e-08	5.90891e-201	-3.54545	-2.27515e-08
46083189	chr19:46083189:C:G	0	-3.54121	-2.27515e-08	5.9083e-201	-3.54556	-2.27515e-08
46083235	chr19:46083235:T:C	0	-3.54111	-2.27515e-08	5.90825e-201	-3.54556	-2.27515e-08
46083362	chr19:46083362:T:C	0	-3.54329	-2.27515e-08	5.9107e-201	-3.54515	-2.27515e-08
46083431	chr19:46083431:G:A	0	-3.54309	-2.27515e-08	5.90971e-201	-3.54532	-2.27515e-08
46083527	chr19:46083527:G:A	0	-3.53673	-2.27515e-08	5.91144e-201	-3.54502	-2.27515e-08
46083666	chr19:46083666:G:A	0	-3.53706	-2.27515e-08	5.91097e-201	-3.5451	-2.27515e-08
46083884	chr19:46083884:A:G	0	-3.53893	-3.11532	2.65693e-202	-3.53008	-3.11725
46083907	chr19:46083907:T:C	0	-3.54087	-2.27515e-08	5.90819e-201	-3.54557	-2.27515e-08
46083953	chr19:46083953:C:T	0	-1.03783e-08	-2.15675	2.29772e-200	-1.03783e-08	-2.18741
46083955	chr19:46083955:G:C	0	-3.54334	-2.27515e-08	5.91354e-201	-3.54467	-2.27515e-08
46084021	chr19:46084021:A:T	0	-3.53905	-2.27515e-08	5.90881e-201	-3.54547	-2.27515e-08
46084119	chr19:46084119:C:T	0	-3.53885	-2.27515e-08	5.90996e-201	-3.54527	-2.27515e-08
46084120	chr19:46084120:G:A	0	-3.54477	-2.27515e-08	5.91933e-201	-3.54369	-2.27515e-08
46084128	chr19:46084128:A:G	0	-3.54346	-2.27515e-08	5.91169e-201	-3.54498	-2.27515e-08
46084172	chr19:46084172:G:A	0	-3.54042	-2.27515e-08	5.90819e-201	-3.54557	-2.27515e-08
46084197	chr19:46084197:T:C	0	-1.03783e-08	-3.08123	1.0373e-200	-1.03783e-08	-2.9827
46084357	chr19:46084357:G:A	0	-1.03783e-08	-1.61343	2.61211e-200	-1.03783e-08	-2.05917
46084494	chr19:46084494:A:G	0	-3.36502	-3.00101	3.61888e-202	-3.28797	-3.05037
46084820	chr19:46084820:G:T	0	-1.03783e-08	-2.48001	1.49327e-200	-1.03783e-08	-2.61836
46084891	chr19:46084891:G:A	0	-3.54091	-2.27515e-08	5.9082e-201	-3.54557	-2.27515e-08
46084966	chr19:46084966:T:A	0	-3.541	-2.27515e-08	5.90822e-201	-3.54557	-2.27515e-08
46085110	chr19:46085110:G:A	0	-3.54102	-2.27515e-08	5.90823e-201	-3.54557	-2.27515e-08
46085194	chr19:46085194:C:T	0	-1.03783e-08	-1.78311	3.64667e-200	-1.03783e-08	-1.72551
46085553	chr19:46085553:C:T	0	-1.2296	-2.27515e-08	1.86262e-200	-2.39734	-2.27515e-08
46085578	chr19:46085578:AC:A	0	-3.25796	-2.96293	4.31201e-202	-3.18654	-2.97655
46085725	chr19:46085725:C:T	0	-3.54111	-2.27515e-08	5.90824e-201	-3.54556	-2.27515e-08
46085846	chr19:46085846:G:C	0	-1.03783e-08	-2.68463	1.07856e-200	-1.03783e-08	-2.9437
46085853	chr19:46085853:A:C	0	-3.54115	-2.27515e-08	5.90826e-201	-3.54556	-2.27515e-08
46085867	chr19:46085867:C:T	0	-3.04925	-3.09184	2.96494e-202	-3.45314	-3.0845
46085978	chr19:46085978:T:G	0	-1.03783e-08	-3.1159	9.08086e-201	-1.03783e-08	-3.11574
46086252	chr19:46086252:T:C	0	-3.5447	-2.27515e-08	5.91652e-201	-3.54416	-2.27515e-08
46086546	chr19:46086546:G:A	0	-3.54185	-2.27515e-08	5.90865e-201	-3.5455	-2.27515e-08
46086621	chr19:46086621:A:G	0	-3.54132	-2.27515e-08	5.90831e-201	-3.54555	-2.27515e-08
46086717	chr19:46086717:G:A	0	-3.52062	-2.27515e-08	5.94238e-201	-3.5398	-2.27515e-08
46086911	chr19:46086911:T:G	0	-3.5411	-2.27515e-08	5.90827e-201	-3.54556	-2.27515e-08
46087186	chr19:46087186:C:T	0	-1.03783e-08	-2.4975	1.0501e-200	-1.03783e-08	-2.97044
46087217	chr19:46087217:A:G	0	-2.03645	-3.09745	6.92037e-202	-3.17723	-2.5128
46087705	chr19:46087705:T:C	0	-1.03783e-08	-2.86864	1.43617e-200	-1.03783e-08	-2.65735
46087724	chr19:46087724:A:G	0	-3.54108	-2.27515e-08	5.90824e-201	-3.54556	-2.27515e-08
46087832	chr19:46087832:T:G	0	-1.03783e-08	-2.31903	2.00716e-200	-1.03783e-08	-2.32261
46087932	chr19:46087932:T:G	0	-3.53468	-2.27515e-08	5.91508e-201	-3.54441	-2.27515e-08
46088100	chr19:46088100:T:C	0	-3.54099	-2.27515e-08	5.90822e-201	-3.54557	-2.27515e-08
46088155	chr19:46088155:A:G	0	1.79922	-2.27515e-08	1.34143e-199	-0.423006	-2.27515e-08
46088217	chr19:46088217:A:G	0	-1.03783e-08	-3.10863	9.69176e-201	-1.03783e-08	-3.05064
46088464	chr19:46088464:A:T	0	-1.03783e-08	-2.74976	1.4014e-200	-1.03783e-08	-2.68186
46088513	chr19:46088513:G:A	0	-1.03783e-08	-2.82378	9.97972e-201	-1.03783e-08	-3.02136
46088527	chr19:46088527:A:G	0	-1.03783e-08	-3.11573	9.49132e-201	-1.03783e-08	-3.07154
46088847	chr19:46088847:G:C	0	-1.03783e-08	-3.11619	9.08788e-201	-1.03783e-08	-3.11497
46088872	chr19:46088872:A:G	0	-3.53967	-2.27515e-08	5.90841e-201	-3.54554	-2.27515e-08
46089134	chr19:46089134:T:C	0	-1.03783e-08	-2.75912	1.03209e-200	-1.03783e-08	-2.98774
46089183	chr19:46089183:T:C	0	-3.54067	-2.27515e-08	5.90821e-201	-3.54557	-2.27515e-08
46089381	chr19:46089381:T:C	0	-3.53905	-2.27515e-08	5.9088e-201	-3.54547	-2.27515e-08
46089487	chr19:46089487:C:T	0	-3.53539	-2.27515e-08	6.27081e-201	-3.48601	-2.27515e-08
46089705	chr19:46089705:G:A	0	-1.03783e-08	-2.21188	2.13505e-200	-1.03783e-08	-2.26084
46089727	chr19:46089727:T:C	0	-1.03783e-08	-2.51569	1.58989e-200	-1.03783e-08	-2.55567
46090273	chr19:46090273:G:A	0	-3.54106	-2.27515e-08	5.90824e-201	-3.54557	-2.27515e-08
46090365	chr19:46090365:T:G	0	-3.54092	-2.27515e-08	5.90821e-201	-3.54557	-2.27515e-08
46090515	chr19:46090515:C:T	0	-1.03783e-08	-2.09874	2.69238e-200	-1.03783e-08	-2.0289
46090658	chr19:46090658:G:C	0	-1.03783e-08	-2.09874	2.69238e-200	-1.03783e-08	-2.0289
46090733	chr19:46090733:C:T	0	-3.54094	-2.27515e-08	5.90821e-201	-3.54557	-2.27515e-08
46090763	chr19:46090763:T:C	0	-2.83903	-3.11488	4.23653e-202	-3.06557	-3.11519
46090837	chr19:46090837:G:C	0	-3.53836	-2.27515e-08	5.90881e-201	-3.54547	-2.27515e-08
46090980	chr19:46090980:A:G	0	-3.54557	-2.27515e-08	5.93484e-201	-3.54107	-2.27515e-08
46091336	chr19:46091336:G:A	0	-1.03783e-08	-3.00598	9.09133e-201	-1.03783e-08	-3.11459
46091490	chr19:46091490:G:A	0	-3.54096	-2.27515e-08	5.90821e-201	-3.54557	-2.27515e-08
46091591	chr19:46091591:A:G	0	-3.54473	-2.27515e-08	5.91824e-201	-3.54387	-2.27515e-08
46091838	chr19:46091838:G:A	0	-3.54361	-2.27515e-08	5.91448e-201	-3.54451	-2.27515e-08
46092161	chr19:46092161:GTGT:G	0	-2.75179	-2.27515e-08	1.47748e-200	-2.62899	-2.27515e-08
46092233	chr19:46092233:C:T	0	-3.31263	-3.03562	3.8627e-202	-3.21441	-3.05873
46092329	chr19:46092329:A:T	0	-3.51281	-2.27515e-08	5.99119e-201	-3.53162	-2.27515e-08
46092568	chr19:46092568:G:A	0	-3.54067	-2.27515e-08	5.90818e-201	-3.54558	-2.27515e-08
46092598	chr19:46092598:C:A	0	-3.54493	-2.27515e-08	5.92118e-201	-3.54338	-2.27515e-08
46092993	chr19:46092993:A:G	0	-3.30685	-2.27515e-08	7.37826e-201	-3.32338	-2.27515e-08
46093121	chr19:46093121:G:A	0	-3.22606	-2.92	3.45108e-202	-3.51546	-2.87035
46093198	chr19:46093198:T:C	0	-3.5414	-2.27515e-08	5.90835e-201	-3.54555	-2.27515e-08
46093199	chr19:46093199:G:A	0	-3.54419	-2.27515e-08	5.91335e-201	-3.5447	-2.27515e-08
46093212	chr19:46093212:TTA:T	0	-1.03783e-08	-1.15353	6.94632e-200	-1.03783e-08	-1.08112
46093252	chr19:46093252:TAATA:T	0	-1.03783e-08	-2.49481	1.05098e-200	-1.03783e-08	-2.9696
46093366	chr19:46093366:T:C	0	-3.54098	-2.27515e-08	5.9082e-201	-3.54557	-2.27515e-08
46093389	chr19:46093389:A:G	0	-1.03783e-08	-2.69601	1.06567e-200	-1.03783e-08	-2.95572
46093535	chr19:46093535:C:A	0	-3.54472	-2.27515e-08	5.91888e-201	-3.54377	-2.27515e-08
46093663	chr19:46093663:A:G	0	-3.54216	-1.78444	9.19964e-202	-3.01579	-2.38954
46093754	chr19:46093754:A:G	0	-3.39893	-2.27515e-08	7.52737e-201	-3.30337	-2.27515e-08
46093769	chr19:46093769:T:C	0	-3.54487	-2.27515e-08	5.92043e-201	-3.5435	-2.27515e-08
46093964	chr19:46093964:A:G	0	-3.54506	-2.27515e-08	5.923e-201	-3.54307	-2.27515e-08
46094241	chr19:46094241:T:C	0	-3.54486	-2.27515e-08	5.92015e-201	-3.54355	-2.27515e-08
46094301	chr19:46094301:A:C	0	-3.54378	-2.27515e-08	5.91325e-201	-3.54472	-2.27515e-08
46094466	chr19:46094466:T:A	0	-3.54478	-2.27515e-08	5.91893e-201	-3.54376	-2.27515e-08
46094493	chr19:46094493:T:C	0	-3.54262	-2.27515e-08	5.91078e-201	-3.54514	-2.27515e-08
46094556	chr19:46094556:T:C	0	-3.54488	-2.27515e-08	5.92052e-201	-3.54349	-2.27515e-08
46094559	chr19:46094559:T:G	0	-3.54497	-2.27515e-08	5.92128e-201	-3.54336	-2.27515e-08
46094754	chr19:46094754:T:C	0	-3.5441	-2.27515e-08	5.91555e-201	-3.54433	-2.27515e-08
46094762	chr19:46094762:A:G	0	-3.54499	-2.27515e-08	5.92298e-201	-3.54307	-2.27515e-08
46094901	chr19:46094901:T:C	0	-1.03783e-08	-3.08417	9.3758e-201	-1.03783e-08	-3.08378
46094906	chr19:46094906:T:C	0	-3.54495	-2.27515e-08	5.92117e-201	-3.54338	-2.27515e-08
46094979	chr19:46094979:G:A	0	-3.54209	-2.27515e-08	5.90914e-201	-3.54541	-2.27515e-08
46095026	chr19:46095026:T:A	0	-1.03783e-08	-2.73782	1.7831e-200	-1.03783e-08	-2.44097
46095155	chr19:46095155:G:A	0	-1.03783e-08	-2.73686	1.78407e-200	-1.03783e-08	-2.44043
46095283	chr19:46095283:T:C	0	-3.54558	-2.27515e-08	5.94167e-201	-3.53992	-2.27515e-08
46095289	chr19:46095289:G:A	0	-1.03783e-08	-2.49488	1.05113e-200	-1.03783e-08	-2.96946
46095303	chr19:46095303:G:A	0	-1.03783e-08	-3.104	9.26558e-201	-1.03783e-08	-3.09561
46095428	chr19:46095428:C:T	0	-1.03783e-08	-2.74136	1.77554e-200	-1.03783e-08	-2.44523
46096084	chr19:46096084:T:C	0	-3.54474	-2.27515e-08	5.91899e-201	-3.54375	-2.27515e-08
46096092	chr19:46096092:T:A	0	-1.03783e-08	-3.11692	9.07002e-201	-1.03783e-08	-3.11694
46096199	chr19:46096199:G:T	0	-1.03783e-08	-3.11536	9.08358e-201	-1.03783e-08	-3.11544
46096282	chr19:46096282:A:G	0	-1.03783e-08	-3.11719	9.06655e-201	-1.03783e-08	-3.11732
46096399	chr19:46096399:G:A	0	-3.54553	-2.27515e-08	5.9359e-201	-3.54089	-2.27515e-08
46096445	chr19:46096445:A:T	0	-3.54253	-2.27515e-08	5.91062e-201	-3.54516	-2.27515e-08
46096446	chr19:46096446:T:C	0	-3.54421	-2.27515e-08	5.91628e-201	-3.54421	-2.27515e-08
46096553	chr19:46096553:C:G	0	-2.80898	-3.08477	3.02638e-202	-3.46655	-3.05058
46096606	chr19:46096606:G:A	0	-1.03783e-08	-2.93696	1.08065e-200	-1.03783e-08	-2.94176
46096689	chr19:46096689:T:C	0	-3.54387	-2.27515e-08	5.91384e-201	-3.54462	-2.27515e-08
46096878	chr19:46096878:T:C	0	-3.54491	-2.27515e-08	5.92066e-201	-3.54347	-2.27515e-08
46097183	chr19:46097183:C:T	0	-1.03783e-08	-2.75317	1.03746e-200	-1.03783e-08	-2.98255
46097495	chr19:46097495:T:A	0	-1.03783e-08	-3.05803	1.21091e-200	-1.03783e-08	-2.82795
46097971	chr19:46097971:C:T	0	-3.54181	-2.27515e-08	5.91013e-201	-3.54525	-2.27515e-08
46098081	chr19:46098081:A:T	0	-3.53099	-3.08597	3.81975e-202	-3.24207	-3.04224
46098115	chr19:46098115:G:A	0	-3.54497	-2.27515e-08	5.95492e-201	-3.5377	-2.27515e-08
46098146	chr19:46098146:G:A	0	-3.46481	-2.27515e-08	6.72487e-201	-3.4161	-2.27515e-08
46098396	chr19:46098396:A:T	0	-3.5448	-2.27515e-08	5.92016e-201	-3.54355	-2.27515e-08
46098440	chr19:46098440:A:G	0	-3.54501	-2.27515e-08	5.92759e-201	-3.54229	-2.27515e-08
46098512	chr19:46098512:T:C	0	-3.54317	-2.27515e-08	5.90966e-201	-3.54532	-2.27515e-08
46098519	chr19:46098519:A:G	0	-3.54549	-2.27515e-08	5.92823e-201	-3.54219	-2.27515e-08
46098540	chr19:46098540:T:C	0	-3.54361	-2.27515e-08	5.91218e-201	-3.5449	-2.27515e-08
46098694	chr19:46098694:G:A	0	-3.54477	-2.27515e-08	5.91935e-201	-3.54369	-2.27515e-08
46098773	chr19:46098773:T:C	0	-3.54486	-2.27515e-08	5.92017e-201	-3.54355	-2.27515e-08
46098805	chr19:46098805:A:G	0	-3.54512	-2.27515e-08	5.92332e-201	-3.54302	-2.27515e-08
46098880	chr19:46098880:A:G	0	-1.03783e-08	-2.84889	1.13597e-200	-1.03783e-08	-2.89184
46098959	chr19:46098959:G:C	0	-3.54357	-2.27515e-08	5.91251e-201	-3.54484	-2.27515e-08
46099131	chr19:46099131:A:G	0	-1.03783e-08	-2.65948	1.0962e-200	-1.03783e-08	-2.92748
46099137	chr19:46099137:A:T	0	-3.54481	-2.27515e-08	5.91967e-201	-3.54363	-2.27515e-08
46099266	chr19:46099266:T:C	0	-3.54492	-2.27515e-08	5.92096e-201	-3.54341	-2.27515e-08
46099268	chr19:46099268:A:T	0	-3.54493	-2.27515e-08	5.92074e-201	-3.54345	-2.27515e-08
46099432	chr19:46099432:T:A	0	-3.53351	-3.1022	4.07983e-202	-3.22718	-2.99126
46099449	chr19:46099449:C:G	0	-3.01399	-2.96426	3.59543e-202	-3.42911	-2.91573
46099456	chr19:46099456:T:C	0	-3.54475	-2.27515e-08	5.91933e-201	-3.54369	-2.27515e-08
46099714	chr19:46099714:A:G	0	-3.54531	-2.27515e-08	5.92723e-201	-3.54236	-2.27515e-08
46099817	chr19:46099817:A:T	0	-3.5357	-3.11652	2.68297e-202	-3.52054	-3.11704
46099823	chr19:46099823:T:G	0	-3.53667	-3.11708	2.68586e-202	-3.51917	-3.11732
46099824	chr19:46099824:G:C	0	-3.53536	-3.11709	2.68088e-202	-3.52102	-3.11733
46099871	chr19:46099871:C:A	0	-3.54551	-2.27515e-08	5.94585e-201	-3.53922	-2.27515e-08
46099968	chr19:46099968:C:G	0	-1.03783e-08	-2.89372	1.42504e-200	-1.03783e-08	-2.66513
46100217	chr19:46100217:A:T	0	-3.53921	-2.27515e-08	6.22834e-201	-3.4928	-2.27515e-08
46100309	chr19:46100309:A:C	0	-3.54479	-2.27515e-08	5.91957e-201	-3.54365	-2.27515e-08
46100958	chr19:46100958:ACAGT:A	0	-3.54484	-2.27515e-08	5.91997e-201	-3.54358	-2.27515e-08
46101115	chr19:46101115:C:T	0	-1.03783e-08	-2.80833	9.26581e-201	-1.03783e-08	-3.09558
46101137	chr19:46101137:G:A	0	-3.54487	-2.27515e-08	5.9202e-201	-3.54354	-2.27515e-08
46101181	chr19:46101181:T:G	0	-3.54497	-2.27515e-08	5.92129e-201	-3.54336	-2.27515e-08
46101201	chr19:46101201:G:A	0	-3.40549	-2.27515e-08	6.0908e-201	-3.51513	-2.27515e-08
46101482	chr19:46101482:C:G	0	-1.03783e-08	-3.08734	9.32962e-201	-1.03783e-08	-3.08872
46101523	chr19:46101523:C:G	0	-3.54553	-2.27515e-08	5.93469e-201	-3.5411	-2.27515e-08
46101596	chr19:46101596:C:T	0	-1.03783e-08	-1.81628	3.45881e-200	-1.03783e-08	-1.7784
46101677	chr19:46101677:G:A	0	-3.54555	-2.27515e-08	5.91329e-201	-3.54471	-2.27515e-08
46101754	chr19:46101754:C:T	0	-1.03783e-08	-3.08642	9.08089e-201	-1.03783e-08	-3.11574
46101763	chr19:46101763:C:T	0	-3.53738	-2.27515e-08	5.90872e-201	-3.54548	-2.27515e-08
46101779	chr19:46101779:C:T	0	-3.54492	-2.27515e-08	5.92056e-201	-3.54348	-2.27515e-08
46101857	chr19:46101857:A:G	0	-3.3068	-2.95843	4.18877e-202	-3.21818	-2.97392
46101866	chr19:46101866:G:GCA	0	-3.54493	-2.27515e-08	5.92087e-201	-3.54343	-2.27515e-08
46102087	chr19:46102087:G:A	0	-3.5449	-2.27515e-08	5.92052e-201	-3.54349	-2.27515e-08
46102143	chr19:46102143:G:A	0	-1.03783e-08	-3.08221	9.60409e-201	-1.03783e-08	-3.05972
46102337	chr19:46102337:C:T	0	-1.03783e-08	-2.75269	9.32821e-201	-1.03783e-08	-3.08887
46102447	chr19:46102447:G:C	0	-1.03783e-08	-2.86375	1.20029e-200	-1.03783e-08	-2.83677
46102760	chr19:46102760:GTCT:G	0	-1.03783e-08	-2.43321	1.40724e-200	-1.03783e-08	-2.67769
46102874	chr19:46102874:T:C	0	-1.03783e-08	-2.73881	9.46284e-201	-1.03783e-08	-3.07454
46103156	chr19:46103156:T:C	0	-3.54545	-2.27515e-08	5.92846e-201	-3.54215	-2.27515e-08
46103705	chr19:46103705:A:G	0	-3.54552	-2.27515e-08	5.93608e-201	-3.54086	-2.27515e-08
46103906	chr19:46103906:A:G	0	-3.54517	-2.27515e-08	5.92266e-201	-3.54313	-2.27515e-08
46104147	chr19:46104147:G:A	0	-3.54348	-2.27515e-08	5.91218e-201	-3.5449	-2.27515e-08
46104249	chr19:46104249:G:A	0	-1.03783e-08	-3.06794	2.26299e-200	-1.03783e-08	-2.20264
46104349	chr19:46104349:A:G	0	-1.03783e-08	-3.10133	9.871e-201	-1.03783e-08	-3.03231
46104453	chr19:46104453:T:C	0	-3.54453	-2.27515e-08	5.96781e-201	-3.53553	-2.27515e-08
46104455	chr19:46104455:G:A	0	-3.54554	-2.27515e-08	5.93403e-201	-3.54121	-2.27515e-08
46104635	chr19:46104635:A:AG	0	-3.54482	-2.27515e-08	5.9195e-201	-3.54366	-2.27515e-08
46104732	chr19:46104732:A:G	0	-1.03783e-08	-2.89433	1.42332e-200	-1.03783e-08	-2.66634
46105137	chr19:46105137:A:G	0	-1.03783e-08	-2.10421	2.1794e-200	-1.03783e-08	-2.24028
46105157	chr19:46105157:T:C	0	-3.54489	-2.27515e-08	5.92055e-201	-3.54348	-2.27515e-08
46105486	chr19:46105486:G:A	0	-3.54444	-2.27515e-08	5.91837e-201	-3.54385	-2.27515e-08
46105565	chr19:46105565:T:C	0	-3.54475	-3.11358	4.81635e-202	-3.08794	-2.96454
46105578	chr19:46105578:G:A	0	-3.4391	-3.07095	3.37371e-202	-3.37093	-3.03755
46105611	chr19:46105611:A:G	0	-3.27985	-2.97015	3.41043e-202	-3.4923	-2.90536
46105838	chr19:46105838:T:C	0	-3.54549	-3.11428	2.75387e-202	-3.50029	-3.1112
46106184	chr19:46106184:G:A	0	-3.54501	-2.27515e-08	5.92162e-201	-3.5433	-2.27515e-08
46106222	chr19:46106222:T:C	0	-1.03783e-08	-1.35818	5.73822e-200	-1.03783e-08	-1.27218
46106315	chr19:46106315:G:T	0	-3.54224	-3.11666	2.80751e-202	-3.47488	-3.11732
46106341	chr19:46106341:G:A	0	-1.03783e-08	-3.11494	9.06634e-201	-1.03783e-08	-3.11734
46107350	chr19:46107350:G:T	0	-3.19861	-3.05095	2.8553e-202	-3.51339	-3.06193
46107712	chr19:46107712:T:C	0	-1.03783e-08	-3.08886	1.01544e-200	-1.03783e-08	-3.004
46107883	chr19:46107883:T:C	0	-1.03783e-08	-3.09964	9.93699e-201	-1.03783e-08	-3.02565
46107900	chr19:46107900:C:T	0	-1.03783e-08	-3.11426	9.11376e-201	-1.03783e-08	-3.11213
46108024	chr19:46108024:C:T	0	-3.53949	-3.07736	5.49819e-202	-2.88699	-3.03309
46108431	chr19:46108431:C:G	0	-3.14152	-3.06498	2.86811e-202	-3.4955	-3.07534
46109063	chr19:46109063:C:T	0	-1.03783e-08	-2.02595	2.92936e-200	-1.03783e-08	-1.94454
46109066	chr19:46109066:C:T	0	-1.03783e-08	-2.75352	1.73854e-200	-1.03783e-08	-2.46628
46109280	chr19:46109280:C:A	0	-1.03783e-08	-2.77785	9.31006e-201	-1.03783e-08	-3.09082
46109519	chr19:46109519:T:C	0	-3.54049	-2.27515e-08	5.9292e-201	-3.54202	-2.27515e-08
46109612	chr19:46109612:G:A	0	-3.49841	-2.66253	7.62752e-202	-2.48081	-3.11193
46109814	chr19:46109814:G:C	0	-1.03783e-08	-3.1098	9.14454e-201	-1.03783e-08	-3.10876
46109922	chr19:46109922:ACATG:A	0	-3.53463	-2.27515e-08	5.91676e-201	-3.54412	-2.27515e-08
46110014	chr19:46110014:A:G	0	-1.03783e-08	-3.11134	1.1702e-200	-1.03783e-08	-2.86216
46110034	chr19:46110034:T:C	0	-3.42956	-3.11371	3.10236e-202	-3.39315	-3.09918
46110153	chr19:46110153:G:A	0	-3.51935	0.857929	4.54441e-201	-3.51332	-0.294691
46110324	chr19:46110324:G:C	0	-3.38452	-3.11502	3.3319e-202	-3.30459	-3.11636
46110625	chr19:46110625:A:G	0	-1.03783e-08	-2.97894	1.47475e-200	-1.03783e-08	-2.63084
46110726	chr19:46110726:T:G	0	-1.03783e-08	-1.83852	3.34662e-200	-1.03783e-08	-1.81138
46110763	chr19:46110763:C:G	0	-1.03783e-08	-3.10907	9.69011e-201	-1.03783e-08	-3.05081
46110803	chr19:46110803:G:T	0	-1.03783e-08	-2.66111	1.89753e-200	-1.03783e-08	-2.37877
46110819	chr19:46110819:A:T	0	-3.54165	-2.65786	5.42579e-202	-3.48365	-2.44969
46111053	chr19:46111053:C:T	0	-3.20616	-2.83545	4.31862e-202	-3.49454	-2.66703
46111127	chr19:46111127:G:A	0	-3.42798	-2.97441	3.68529e-202	-3.36603	-2.95412
46111697	chr19:46111697:T:C	0	-3.36743	-2.96801	3.91894e-202	-3.32251	-2.93617
46112287	chr19:46112287:AACC:A	0	-1.03783e-08	-3.05896	1.01359e-200	-1.03783e-08	-3.00583
46112528	chr19:46112528:C:T	0	-1.03783e-08	-3.07786	9.25611e-201	-1.03783e-08	-3.09663
46113181	chr19:46113181:TTCTACAGAGGCAAAAAGCGTTCCGTCCTC:T	0	-1.03783e-08	-2.27529	3.45019e-200	-1.03783e-08	-1.7809
46113253	chr19:46113253:C:T	0	-1.03783e-08	-2.75841	1.03961e-200	-1.03783e-08	-2.98048
46113258	chr19:46113258:T:C	0	-3.54495	-2.27515e-08	5.92236e-201	-3.54318	-2.27515e-08
46113544	chr19:46113544:A:G	0	-3.54469	-2.27515e-08	5.97042e-201	-3.5351	-2.27515e-08
46113651	chr19:46113651:G:A	0	-3.41116	-2.27515e-08	1.1231e-200	-2.90323	-2.27515e-08
46113790	chr19:46113790:C:G	0	-1.03783e-08	-2.92624	1.67461e-200	-1.03783e-08	-2.50375
46114311	chr19:46114311:A:G	0	-3.24294	-2.27515e-08	8.122e-201	-3.22734	-2.27515e-08
46114505	chr19:46114505:T:C	0	-1.03783e-08	-2.15835	2.6199e-200	-1.03783e-08	-2.05619
46114721	chr19:46114721:G:C	0	-3.54195	-2.27515e-08	5.90945e-201	-3.54536	-2.27515e-08
46114853	chr19:46114853:C:T	0	-1.03783e-08	-3.11509	9.09783e-201	-1.03783e-08	-3.11388
46114855	chr19:46114855:G:A	0	-1.03783e-08	-2.92859	9.25179e-201	-1.03783e-08	-3.0971
46114948	chr19:46114948:A:G	0	-1.03783e-08	-3.09041	9.49184e-201	-1.03783e-08	-3.07148
46115081	chr19:46115081:T:C	0	-1.03783e-08	-3.06234	1.19815e-200	-1.03783e-08	-2.83855
46115243	chr19:46115243:A:G	0	-1.03783e-08	-2.34769	1.94839e-200	-1.03783e-08	-2.35232
46115407	chr19:46115407:G:A	0	-3.35136	-2.91198	4.36972e-202	-3.2812	-2.8686
46115702	chr19:46115702:A:G	0	-2.66997	-2.27515e-08	5.34161e-200	-1.3438	-2.27515e-08
46116146	chr19:46116146:A:G	0	-1.03783e-08	-0.491424	1.17946e-199	-1.03783e-08	-0.551688
46116335	chr19:46116335:T:C	0	-3.54378	-2.27515e-08	5.91615e-201	-3.54423	-2.27515e-08
46116720	chr19:46116720:A:C	0	-1.03783e-08	-2.67476	1.10713e-200	-1.03783e-08	-2.91756
46116952	chr19:46116952:CTTATA:C	0	-3.26408	-2.49689	5.70452e-202	-3.20092	-2.68232
46117014	chr19:46117014:C:T	0	-1.03783e-08	-2.62509	2.06985e-200	-1.03783e-08	-2.29185
46117573	chr19:46117573:G:A	0	-1.03783e-08	-2.69334	1.46649e-200	-1.03783e-08	-2.63646
46117592	chr19:46117592:C:T	0	2.11471	-2.27515e-08	1.60024e-199	-0.246586	-2.27515e-08
46117644	chr19:46117644:A:G	0	-1.03783e-08	-3.06227	1.19766e-200	-1.03783e-08	-2.83896
46117670	chr19:46117670:G:A	0	-3.34585	-1.2128	7.28888e-202	-3.42196	-2.21619
46117700	chr19:46117700:C:T	0	-3.11345	-2.92648	5.45299e-202	-3.03107	-2.89726
46117712	chr19:46117712:C:T	0	-1.03783e-08	-3.1151	9.52196e-201	-1.03783e-08	-3.06831
46117907	chr19:46117907:C:T	0	-3.49717	-2.27515e-08	1.02351e-200	-2.99609	-2.27515e-08
46118106	chr19:46118106:A:G	0	-3.19095	-2.91864	5.22649e-202	-3.08044	-2.89032
46118206	chr19:46118206:A:C	0	-3.54328	-3.11642	2.83187e-202	-3.46678	-3.11678
46118718	chr19:46118718:A:T	0	-1.03783e-08	-2.84869	1.13598e-200	-1.03783e-08	-2.89183
46118955	chr19:46118955:G:A	0	-3.35447	-2.27515e-08	8.60568e-201	-3.16949	-2.27515e-08
46119519	chr19:46119519:T:C	0	-3.53758	-3.02805	3.07127e-202	-3.5271	-2.9753
46119532	chr19:46119532:G:A	0	1.84156	-2.27515e-08	1.08725e-199	-0.633089	-2.27515e-08
46120094	chr19:46120094:A:AT	0	-1.03783e-08	-2.70064	1.22423e-200	-1.03783e-08	-2.81701
46120601	chr19:46120601:A:G	0	-1.03783e-08	-2.66928	9.72133e-201	-1.03783e-08	-3.04759
46120751	chr19:46120751:A:G	0	-3.16036	-3.05088	3.51874e-202	-3.33197	-3.03443
46120925	chr19:46120925:A:G	0	-1.03783e-08	-2.66562	1.30569e-200	-1.03783e-08	-2.7526
46121516	chr19:46121516:T:G	0	-0.468727	-2.27515e-08	1.99691e-200	-2.32773	-2.27515e-08
46121797	chr19:46121797:C:T	0	-1.03783e-08	-2.5371	1.81923e-200	-1.03783e-08	-2.42091
46121926	chr19:46121926:A:G	0	-3.54376	-2.27515e-08	5.92019e-201	-3.54354	-2.27515e-08
46122932	chr19:46122932:G:C	0	-3.54475	-2.27515e-08	5.92809e-201	-3.54221	-2.27515e-08
46123002	chr19:46123002:G:C	0	-1.03783e-08	-3.11419	1.08646e-200	-1.03783e-08	-2.9364
46123328	chr19:46123328:A:C	0	-1.03783e-08	-3.11345	1.34183e-200	-1.03783e-08	-2.72529
46123655	chr19:46123655:T:G	0	-1.03783e-08	-3.07392	9.45993e-201	-1.03783e-08	-3.07485
46124039	chr19:46124039:G:C	0	-1.03783e-08	-2.76908	3.21854e-200	-1.03783e-08	-1.8504
46124302	chr19:46124302:T:A	0	-1.03783e-08	-2.41433	7.85632e-200	-1.03783e-08	-0.95801
46125320	chr19:46125320:A:G	0	-1.03783e-08	-3.0792	1.04785e-200	-1.03783e-08	-2.97259
46126268	chr19:46126268:T:C	0	-1.03783e-08	-1.97724	1.54544e-200	-1.03783e-08	-2.58402
46126337	chr19:46126337:T:A	0	-1.03783e-08	-3.115	1.01676e-200	-1.03783e-08	-3.00271
46126656	chr19:46126656:A:G	0	-0.316276	-2.27515e-08	1.10622e-199	-0.615798	-2.27515e-08
46126668	chr19:46126668:G:A	0	-1.03783e-08	-3.1141	9.7164e-201	-1.03783e-08	-3.0481
46127953	chr19:46127953:A:G	0	-1.03783e-08	-1.74587	3.65741e-200	-1.03783e-08	-1.72257
46128054	chr19:46128054:T:C	0	-2.98749	-2.27515e-08	6.28824e-201	-3.48323	-2.27515e-08
46128108	chr19:46128108:C:T	0	-1.03783e-08	-3.10799	9.15578e-201	-1.03783e-08	-3.10753
46128422	chr19:46128422:A:T	0	-1.03783e-08	-1.93929	2.66243e-200	-1.03783e-08	-2.04009
46128670	chr19:46128670:C:T	0	-3.29325	-2.27515e-08	6.71111e-201	-3.41815	-2.27515e-08
46129047	chr19:46129047:C:T	0	-1.03783e-08	-1.92029	2.71059e-200	-1.03783e-08	-2.02216
46129067	chr19:46129067:T:C	0	-1.03783e-08	-1.92108	2.70919e-200	-1.03783e-08	-2.02268
46129268	chr19:46129268:A:T	0	-3.06844	-2.87374	5.71887e-202	-2.97277	-2.90796
46130079	chr19:46130079:CCTT:C	0	-3.54447	-1.97089	4.55993e-202	-3.0384	-3.0688
46130365	chr19:46130365:G:A	0	-3.49909	-2.8687	3.19181e-202	-3.47814	-2.98577
46130422	chr19:46130422:A:G	0	-1.03783e-08	0.824966	3.02646e-199	-1.03783e-08	0.39065
46131328	chr19:46131328:A:C	0	-2.26964	-2.27515e-08	7.22372e-201	-3.34454	-2.27515e-08
46131459	chr19:46131459:A:G	0	-1.03783e-08	-2.93855	9.22216e-201	-1.03783e-08	-3.1003
46131687	chr19:46131687:G:C	0	-3.47243	-2.93356	1.44146e-201	-2.26724	-2.68902
46132130	chr19:46132130:T:C	0	-1.03783e-08	-2.1114	2.3562e-200	-1.03783e-08	-2.16228
46132136	chr19:46132136:AC:A	0	-1.03783e-08	-3.10537	9.21166e-201	-1.03783e-08	-3.10144
46132275	chr19:46132275:C:T	0	-1.03783e-08	-2.41518	4.46012e-200	-1.03783e-08	-1.52415
46132600	chr19:46132600:T:C	0	-3.28238	-2.86349	4.69927e-202	-3.22026	-2.85683
46132658	chr19:46132658:G:A	0	-1.03783e-08	-1.71968	4.05286e-200	-1.03783e-08	-1.6199
46132882	chr19:46132882:C:T	0	-3.31789	-2.76714	6.17643e-202	-3.54525	-2.25851
46132908	chr19:46132908:T:C	0	-1.03783e-08	-2.8169	1.06496e-200	-1.03783e-08	-2.95639
46133555	chr19:46133555:C:G	0	-1.03783e-08	-2.09883	1.08298e-200	-1.03783e-08	-2.93961
46133618	chr19:46133618:C:T	0	-3.52464	-2.89909	4.1601e-202	-3.16131	-3.03765
46133843	chr19:46133843:T:C	0	-3.50663	-3.08168	6.31444e-202	-2.78072	-3.00093
46133900	chr19:46133900:A:G	0	-3.50669	-3.07947	6.33843e-202	-2.77358	-3.00429
46133924	chr19:46133924:A:C	0	-3.50464	-3.07598	6.36562e-202	-2.76662	-3.00697
46133943	chr19:46133943:A:G	0	-3.49621	-3.07953	6.74603e-202	-2.72333	-2.99221
46134118	chr19:46134118:G:A	0	-3.54557	-2.27515e-08	6.25448e-201	-3.48861	-2.27515e-08
46134600	chr19:46134600:G:C	0	-1.03783e-08	-3.11294	9.07421e-201	-1.03783e-08	-3.11648
46134845	chr19:46134845:T:C	0	-1.03783e-08	-2.10138	1.08156e-200	-1.03783e-08	-2.94092
46134925	chr19:46134925:G:A	0	-3.50557	-3.10847	9.08831e-202	-2.36472	-3.05279
46135752	chr19:46135752:C:T	0	-1.03783e-08	-2.56597	4.53184e-200	-1.03783e-08	-1.5082
46136269	chr19:46136269:G:A	0	-1.03783e-08	-3.11312	9.13056e-201	-1.03783e-08	-3.11029
46137307	chr19:46137307:T:C	0	-1.03783e-08	-3.01512	1.08463e-200	-1.03783e-08	-2.93809
46137335	chr19:46137335:G:A	0	-1.03783e-08	-1.55082	2.58641e-200	-1.03783e-08	-2.06906
46137967	chr19:46137967:T:C	0	-2.67768	-2.27515e-08	1.06114e-200	-2.95998	-2.27515e-08
46138388	chr19:46138388:A:G	0	-1.03783e-08	-2.81756	9.10766e-201	-1.03783e-08	-3.1128
46139026	chr19:46139026:G:T	0	-3.53876	-2.92736	4.7529e-202	-2.94998	-3.11576
46139384	chr19:46139384:A:G	0	-3.36282	-2.98003	3.87165e-202	-3.27994	-2.99088
46139460	chr19:46139460:A:G	0	-2.51034	-2.27515e-08	1.48236e-200	-2.62569	-2.27515e-08
46139957	chr19:46139957:T:C	0	-3.4948	-2.94169	5.88822e-202	-2.73757	-3.11398
46140237	chr19:46140237:C:T	0	-3.51388	-2.27515e-08	1.41601e-200	-2.67148	-2.27515e-08
46140338	chr19:46140338:A:G	0	-3.51275	-2.9574	1.08491e-201	-2.44711	-2.7933
46140451	chr19:46140451:G:A	0	-1.03783e-08	-2.0789	2.34472e-200	-1.03783e-08	-2.16716
46141252	chr19:46141252:A:G	0	-3.51363	-3.08335	9.35131e-202	-2.42025	-2.96873
46141688	chr19:46141688:T:C	0	-1.03783e-08	-2.80769	1.28155e-200	-1.03783e-08	-2.77126
46141945	chr19:46141945:C:T	0	-3.52188	-3.03011	4.55202e-202	-3.00472	-3.1042
46142052	chr19:46142052:T:C	0	-3.35884	-2.93253	4.06332e-202	-3.27741	-2.94509
46142093	chr19:46142093:A:C	0	-1.03783e-08	-2.51305	6.59191e-200	-1.03783e-08	-1.13348
46142103	chr19:46142103:A:G	0	-1.03783e-08	-3.11408	9.1263e-201	-1.03783e-08	-3.11075
46142727	chr19:46142727:C:T	0	-1.03783e-08	-2.90167	9.09813e-201	-1.03783e-08	-3.11384
46142837	chr19:46142837:A:G	0	-2.94109	-2.99143	5.7434e-202	-2.75926	-3.11719
46143533	chr19:46143533:T:G	0	-1.03783e-08	-0.424914	9.7491e-200	-1.03783e-08	-0.742153
46143584	chr19:46143584:A:G	0	-3.49958	-2.08893	2.59507e-201	-2.46948	-1.89882
46143679	chr19:46143679:T:C	0	-3.52583	-2.07111	1.49844e-201	-3.08166	-1.83583
46143745	chr19:46143745:C:T	0	-1.03783e-08	-2.10836	1.08299e-200	-1.03783e-08	-2.9396
46144948	chr19:46144948:A:G	0	-1.03783e-08	-1.41738	3.78162e-200	-1.03783e-08	-1.68918
46145086	chr19:46145086:C:T	0	-1.03783e-08	-2.07652	2.27977e-200	-1.03783e-08	-2.19525
46145287	chr19:46145287:T:G	0	-1.03783e-08	-2.08444	1.07486e-200	-1.03783e-08	-2.94713
46145410	chr19:46145410:A:G	0	-0.53478	-2.27515e-08	2.69182e-200	-2.02911	-2.27515e-08
46145663	chr19:46145663:ATATTT:A	0	0.522016	-2.27515e-08	3.10237e-200	-1.88716	-2.27515e-08
46145903	chr19:46145903:G:A	0	-3.38444	-3.01326	3.58057e-202	-3.29439	-3.05458
46146823	chr19:46146823:A:G	0	-1.03783e-08	-2.48937	7.06797e-200	-1.03783e-08	-1.06375
46146830	chr19:46146830:C:T	0	-1.03783e-08	-3.11055	9.73359e-201	-1.03783e-08	-3.04633
46147313	chr19:46147313:G:A	0	-3.52576	-2.68806	5.11248e-202	-2.89019	-3.10262
46147366	chr19:46147366:TA:T	0	-3.43554	-2.89868	3.65616e-202	-3.35293	-2.97515
46148879	chr19:46148879:A:G	0	-3.45548	-2.88292	3.90986e-202	-3.40265	-2.85835
46149139	chr19:46149139:TCTCTCTCTCTCC:T	0	-3.53844	-2.98641	4.90003e-202	-2.93035	-3.10491
46149801	chr19:46149801:C:T	0	-3.53847	-2.80718	4.71896e-202	-2.95879	-3.11411
46150817	chr19:46150817:G:A	0	-1.03783e-08	-3.03685	9.2765e-201	-1.03783e-08	-3.09443
46151652	chr19:46151652:G:A	0	-2.33569	-2.9871	1.06594e-201	-2.16782	-3.09024
46151657	chr19:46151657:C:A	0	-3.34438	-2.79399	4.7085e-202	-3.28302	-2.79211
46151868	chr19:46151868:C:T	0	-1.03783e-08	-3.11651	9.49104e-201	-1.03783e-08	-3.07157
46152019	chr19:46152019:T:C	0	-1.03783e-08	-3.11588	9.17644e-201	-1.03783e-08	-3.10527
46152143	chr19:46152143:C:T	0	-3.48212	-2.45027	5.22482e-202	-3.24625	-2.72483
46152552	chr19:46152552:G:A	0	-1.03783e-08	-2.05373	1.10465e-200	-1.03783e-08	-2.9198
46152830	chr19:46152830:G:C	0	-3.23218	-2.80265	2.71649e-202	-3.53898	-3.08618
46153121	chr19:46153121:G:A	0	-1.03783e-08	-2.70064	1.30842e-200	-1.03783e-08	-2.75051
46153225	chr19:46153225:G:A	0	-1.03783e-08	-3.08056	9.74177e-201	-1.03783e-08	-3.04549
46153535	chr19:46153535:T:G	0	-3.34296	-2.79077	4.72779e-202	-3.28158	-2.78946
46154694	chr19:46154694:C:G	0	-1.03783e-08	-2.05373	1.10465e-200	-1.03783e-08	-2.9198
46154699	chr19:46154699:T:C	0	-2.8411	-2.58202	6.47806e-202	-2.73514	-3.02094
46154729	chr19:46154729:G:A	0	-3.41671	-2.89831	4.025e-202	-3.35884	-2.87313
46154799	chr19:46154799:G:C	0	-1.03783e-08	-2.95893	9.1968e-201	-1.03783e-08	-3.10306
46154996	chr19:46154996:A:G	0	-3.37328	-2.95227	3.80534e-202	-3.27795	-3.01014
46154998	chr19:46154998:C:T	0	-3.39055	-2.95972	3.64847e-202	-3.30676	-3.02343
46155314	chr19:46155314:G:A	0	-3.47028	-2.90661	3.63759e-202	-3.41337	-2.91981
46155463	chr19:46155463:T:C	0	-1.03783e-08	-3.08064	9.3993e-201	-1.03783e-08	-3.08128
46155896	chr19:46155896:C:T	0	-3.47275	-2.27515e-08	5.96448e-201	-3.53609	-2.27515e-08
46155985	chr19:46155985:A:T	0	-3.29157	-2.27515e-08	6.71462e-201	-3.41763	-2.27515e-08
46156185	chr19:46156185:G:A	0	-3.52521	-2.09505	8.03623e-202	-3.15451	-2.38602
46156319	chr19:46156319:G:T	0	-1.03783e-08	-2.74428	3.35131e-200	-1.03783e-08	-1.80998
46157115	chr19:46157115:A:G	0	-3.53988	-2.27515e-08	5.9323e-201	-3.5415	-2.27515e-08
46157177	chr19:46157177:C:T	0	-3.49913	-2.96899	1.17977e-201	-2.44266	-2.71394
46157320	chr19:46157320:A:T	0	-3.50102	-2.27515e-08	6.44617e-201	-3.45843	-2.27515e-08
46157539	chr19:46157539:C:T	0	-2.33416	-2.27515e-08	7.11924e-201	-3.35911	-2.27515e-08
46157697	chr19:46157697:A:T	0	-1.03783e-08	-3.11364	9.61854e-201	-1.03783e-08	-3.05822
46158035	chr19:46158035:C:A	0	-1.03783e-08	-2.23051	2.98523e-200	-1.03783e-08	-1.92565
46158347	chr19:46158347:T:A	0	-1.03783e-08	-2.94496	9.82496e-201	-1.03783e-08	-3.03699
46158703	chr19:46158703:A:G	0	-3.43563	-2.89454	3.95055e-202	-3.38055	-2.8701
46158749	chr19:46158749:A:G	0	-3.52845	-2.9427	4.91541e-202	-2.92249	-3.10964
46159698	chr19:46159698:T:A	0	-1.03783e-08	-3.0636	9.09429e-201	-1.03783e-08	-3.11427
46159959	chr19:46159959:C:A	0	-1.03783e-08	-3.10909	1.0304e-200	-1.03783e-08	-2.98938
46160404	chr19:46160404:T:G	0	-1.03783e-08	-2.42969	7.82582e-200	-1.03783e-08	-0.961899
46160575	chr19:46160575:C:T	0	-1.03783e-08	-2.43205	7.57518e-200	-1.03783e-08	-0.994451
46160633	chr19:46160633:A:G	0	-3.23139	-2.94444	4.54864e-202	-3.17517	-2.9345
46160911	chr19:46160911:G:A	0	-2.25784	-2.35171	1.55067e-201	-2.0763	-2.80692
46161143	chr19:46161143:A:G	0	-3.4613	-3.07834	1.20976e-201	-2.17786	-2.95362
46161285	chr19:46161285:A:G	0	-1.03783e-08	-2.78089	2.51238e-200	-1.03783e-08	-2.0981
46161304	chr19:46161304:A:G	0	-3.37458	-2.99601	3.67614e-202	-3.29211	-3.03053
46161323	chr19:46161323:T:C	0	-1.03783e-08	-2.71847	1.68239e-200	-1.03783e-08	-2.49911
46161920	chr19:46161920:G:A	0	-1.03783e-08	-2.78861	1.0514e-200	-1.03783e-08	-2.96921
46161934	chr19:46161934:G:A	0	0.409622	-2.27515e-08	2.3301e-200	-2.17342	-2.27515e-08
46161984	chr19:46161984:G:T	0	-3.46157	-2.66262	4.17146e-202	-3.29041	-2.90582
46162299	chr19:46162299:A:G	0	-3.46141	-2.27515e-08	6.82796e-201	-3.40089	-2.27515e-08
46162647	chr19:46162647:C:G	0	-1.03783e-08	-3.01164	9.30676e-201	-1.03783e-08	-3.09117
46162927	chr19:46162927:A:G	0	-3.50912	-2.57762	5.15705e-202	-3.16179	-2.82234
46163907	chr19:46163907:G:A	0	-1.03783e-08	-2.86644	9.07119e-201	-1.03783e-08	-3.11681
46164724	chr19:46164724:C:T	0	-1.03783e-08	-2.62955	1.07471e-200	-1.03783e-08	-2.94728
46165087	chr19:46165087:A:C	0	-1.03783e-08	-2.02511	1.09709e-200	-1.03783e-08	-2.92667
46165164	chr19:46165164:C:G	0	-1.03783e-08	-3.11727	9.31861e-201	-1.03783e-08	-3.0899
46165906	chr19:46165906:T:C	0	-3.50528	-2.00655	8.08104e-202	-3.17742	-2.35756
46166100	chr19:46166100:A:C	0	-1.03783e-08	-2.94027	1.09706e-200	-1.03783e-08	-2.92669
46166252	chr19:46166252:G:A	0	-3.49086	-3.02088	1.16498e-201	-2.33544	-2.83377
46166439	chr19:46166439:A:G	0	-3.50982	-3.07308	9.31859e-202	-2.74678	-2.64571
46166639	chr19:46166639:T:C	0	-3.18417	-2.93042	4.7634e-202	-3.09156	-2.97197
46166815	chr19:46166815:T:C	0	-3.5061	-2.42904	6.07632e-202	-3.17255	-2.64755
46166823	chr19:46166823:C:T	0	-1.03783e-08	-1.72143	5.97528e-200	-1.03783e-08	-1.2317
46167319	chr19:46167319:G:C	0	-1.03783e-08	-1.98747	2.58505e-200	-1.03783e-08	-2.06958
46167652	chr19:46167652:A:G	0	-3.52632	-2.94009	5.28219e-202	-2.8507	-3.10945
46167728	chr19:46167728:A:G	0	-3.53036	-2.27515e-08	6.98752e-201	-3.37779	-2.27515e-08
46167729	chr19:46167729:T:C	0	-2.48967	-2.94107	8.78873e-202	-2.34926	-3.10176
46167918	chr19:46167918:A:G	0	-3.53132	-3.05103	9.05328e-202	-2.84921	-2.57216
46168069	chr19:46168069:G:A	0	-3.25167	-3.00998	4.21748e-202	-3.16726	-3.018
46168078	chr19:46168078:G:A	0	-3.26506	-3.01794	4.10886e-202	-3.18442	-3.02693
46168730	chr19:46168730:A:G	0	-3.22263	-3.07499	4.09987e-202	-3.15968	-3.05387
46168871	chr19:46168871:AT:A	0	-1.58762	-3.08488	2.81544e-202	-3.53138	-3.058
46168940	chr19:46168940:A:G	0	-3.52659	-2.27515e-08	1.20719e-200	-2.83103	-2.27515e-08
46169057	chr19:46169057:A:G	0	-1.03783e-08	-2.53464	4.78273e-200	-1.03783e-08	-1.45432
46169278	chr19:46169278:A:G	0	-1.03783e-08	-3.08475	9.60523e-201	-1.03783e-08	-3.05961
46169520	chr19:46169520:G:T	0	-1.03783e-08	-1.98429	2.59635e-200	-1.03783e-08	-2.06522
46169773	chr19:46169773:G:A	0	-1.03783e-08	-2.9617	9.20793e-201	-1.03783e-08	-3.10185
46170283	chr19:46170283:C:T	0	-1.03783e-08	-3.09954	9.51788e-201	-1.03783e-08	-3.06874
46170337	chr19:46170337:A:G	0	-1.03783e-08	-2.27204	2.12839e-200	-1.03783e-08	-2.26396
46170754	chr19:46170754:T:C	0	-1.96856	-3.11377	2.62267e-202	-3.54491	-3.1154
46170883	chr19:46170883:C:T	0	-1.03783e-08	-3.06732	1.02606e-200	-1.03783e-08	-2.9936
46171047	chr19:46171047:A:G	0	-1.03783e-08	-2.9399	9.22149e-201	-1.03783e-08	-3.10038
46171927	chr19:46171927:A:G	0	-3.50312	-2.67077	4.742e-202	-3.18049	-2.88755
46172257	chr19:46172257:A:G	0	-1.03783e-08	-2.52521	6.69254e-200	-1.03783e-08	-1.11834
46172355	chr19:46172355:A:G	0	-3.31225	-3.03342	3.78281e-202	-3.22102	-3.07301
46172450	chr19:46172450:T:G	0	-1.03783e-08	-2.93991	1.09202e-200	-1.03783e-08	-2.9313
46172544	chr19:46172544:G:A	0	-1.03783e-08	-2.91895	9.28289e-201	-1.03783e-08	-3.09374
46173131	chr19:46173131:T:C	0	-1.03783e-08	-2.72935	1.38662e-200	-1.03783e-08	-2.69246
46173462	chr19:46173462:T:C	0	-3.54558	-2.80685	7.8564e-202	-2.94636	-2.61681
46173892	chr19:46173892:G:A	0	-3.47472	-3.08224	1.15577e-201	-2.23068	-2.94647
46174014	chr19:46174014:C:T	0	-2.64045	-2.98553	7.65384e-202	-2.4754	-3.11389
46174154	chr19:46174154:T:C	0	-1.03783e-08	-2.99682	9.4421e-201	-1.03783e-08	-3.07673
46174821	chr19:46174821:G:A	0	-2.84557	-3.04265	1.12255e-201	-2.48441	-2.7219
46175077	chr19:46175077:TTAA:T	0	-1.03783e-08	-2.48305	1.26733e-200	-1.03783e-08	-2.78242
46175152	chr19:46175152:T:C	0	-2.25243	-2.21217	1.94316e-201	-2.85974	-1.79786
46175244	chr19:46175244:C:T	0	-2.45142	-3.06155	9.43871e-202	-2.27696	-3.10272
46175373	chr19:46175373:A:C	0	-1.03783e-08	-3.11567	9.47659e-201	-1.03783e-08	-3.07309
46175657	chr19:46175657:G:T	0	-1.03783e-08	-2.1082	1.06087e-200	-1.03783e-08	-2.96024
46176181	chr19:46176181:T:A	0	-3.50369	-2.66952	4.80247e-202	-3.1604	-2.89497
46176200	chr19:46176200:AAAG:A	0	-1.03783e-08	-3.08658	1.03185e-200	-1.03783e-08	-2.98797
46176220	chr19:46176220:C:T	0	-1.03783e-08	-2.93729	1.10064e-200	-1.03783e-08	-2.92343
46176483	chr19:46176483:A:G	0	-3.27446	-2.99676	4.08904e-202	-3.17252	-3.04367
46176763	chr19:46176763:G:A	0	-1.03783e-08	-3.08753	1.03233e-200	-1.03783e-08	-2.98751
46177035	chr19:46177035:A:T	0	-2.65809	-3.07815	7.85359e-202	-2.46575	-3.09778
46177047	chr19:46177047:T:G	0	-1.03783e-08	-2.54885	1.91103e-200	-1.03783e-08	-2.37169
46177388	chr19:46177388:G:A	0	-1.03783e-08	-3.11733	9.39333e-201	-1.03783e-08	-3.08191
46177402	chr19:46177402:T:G	0	-1.03783e-08	-3.07681	9.0735e-201	-1.03783e-08	-3.11655
46177924	chr19:46177924:C:T	0	-1.03783e-08	-2.0059	2.54998e-200	-1.03783e-08	-2.08324
46178273	chr19:46178273:C:T	0	-3.47253	-3.03597	1.34092e-201	-2.20613	-2.82243
46178300	chr19:46178300:C:T	0	2.9737	-1.75256	5.56724e-199	3.25144	-2.25128
46178345	chr19:46178345:TCAACCTGACTGTCTTATAA:T	0	-1.03783e-08	-2.95363	1.19732e-200	-1.03783e-08	-2.83924
46178430	chr19:46178430:G:T	0	-3.53839	-1.44829	6.16426e-202	-3.4833	-2.32243
46178483	chr19:46178483:A:G	0	-1.03783e-08	-1.32309	5.41746e-200	-1.03783e-08	-1.3297
46178544	chr19:46178544:G:A	0	-1.03783e-08	-1.29313	4.30727e-200	-1.03783e-08	-1.55902
46179257	chr19:46179257:G:A	0	-1.03783e-08	-1.95548	1.23374e-200	-1.03783e-08	-2.80928
46179399	chr19:46179399:G:A	0	-1.03783e-08	-3.11056	9.15919e-201	-1.03783e-08	-3.10716
46179463	chr19:46179463:G:A	0	-3.50138	-2.27515e-08	6.0259e-201	-3.52585	-2.27515e-08
46179484	chr19:46179484:A:C	0	-3.50164	-2.27515e-08	5.99556e-201	-3.53089	-2.27515e-08
46179666	chr19:46179666:C:T	0	-1.03783e-08	-3.11622	9.07488e-201	-1.03783e-08	-3.1164
46180100	chr19:46180100:G:T	0	-1.03783e-08	-1.98676	3.1061e-200	-1.03783e-08	-1.88596
46180149	chr19:46180149:A:G	0	-1.03783e-08	-2.06128	2.87516e-200	-1.03783e-08	-1.96322
46180215	chr19:46180215:G:A	0	-1.60635	-2.27515e-08	1.52693e-200	-2.59607	-2.27515e-08
46180248	chr19:46180248:A:G	0	-2.70669	-2.77193	8.37541e-202	-2.4136	-3.08559
46180260	chr19:46180260:C:A	0	-1.03783e-08	-2.00448	3.043e-200	-1.03783e-08	-1.90648
46180294	chr19:46180294:A:C	0	-1.03783e-08	-3.11505	9.06796e-201	-1.03783e-08	-3.11717
46180333	chr19:46180333:T:C	0	-2.58228	-3.08225	3.14688e-202	-3.40374	-3.07435
46180353	chr19:46180353:G:A	0	-1.03783e-08	-2.91123	1.14304e-200	-1.03783e-08	-2.88563
46180428	chr19:46180428:T:C	0	-1.03783e-08	-2.90057	1.15463e-200	-1.03783e-08	-2.87555
46180457	chr19:46180457:G:A	0	-1.03783e-08	-1.99041	3.09718e-200	-1.03783e-08	-1.88884
46180476	chr19:46180476:A:G	0	-1.03783e-08	-2.9006	1.155e-200	-1.03783e-08	-2.87523
46180513	chr19:46180513:C:T	0	-3.44763	-2.27515e-08	6.1445e-201	-3.50635	-2.27515e-08
46180565	chr19:46180565:G:A	0	-1.03783e-08	-3.11731	9.41428e-201	-1.03783e-08	-3.07969
46180611	chr19:46180611:G:C	0	-2.29183	-2.932	4.32004e-202	-3.04396	-3.11728
46180616	chr19:46180616:G:C	0	-1.03783e-08	-1.98835	3.10387e-200	-1.03783e-08	-1.88668
46180810	chr19:46180810:T:C	0	-1.03783e-08	-2.89981	1.15597e-200	-1.03783e-08	-2.87439
46181218	chr19:46181218:TTTA:T	0	-1.03783e-08	-2.1608	2.80941e-200	-1.03783e-08	-1.98635
46181390	chr19:46181390:G:A	0	-1.03783e-08	-1.98862	3.10134e-200	-1.03783e-08	-1.88749
46181438	chr19:46181438:G:A	0	-1.03783e-08	-2.96737	1.11934e-200	-1.03783e-08	-2.90659
46181630	chr19:46181630:A:G	0	-1.03783e-08	-1.98862	3.10134e-200	-1.03783e-08	-1.88749
46181646	chr19:46181646:G:A	0	-2.13914	-2.27515e-08	7.56142e-201	-3.29885	-2.27515e-08
46181682	chr19:46181682:C:T	0	-1.03783e-08	-3.10263	9.19595e-201	-1.03783e-08	-3.10315
46181893	chr19:46181893:T:C	0	-1.03783e-08	-2.11036	2.73083e-200	-1.03783e-08	-2.01472
46182128	chr19:46182128:A:G	0	-1.74699	-2.91793	2.88673e-202	-3.49984	-3.06454
46182164	chr19:46182164:C:T	0	-1.03783e-08	-3.11087	9.1911e-201	-1.03783e-08	-3.10368
46182342	chr19:46182342:G:A	0	-1.03783e-08	-2.01436	2.93665e-200	-1.03783e-08	-1.94206
46182383	chr19:46182383:A:G	0	-1.03783e-08	-2.99752	9.52337e-201	-1.03783e-08	-3.06816
46182597	chr19:46182597:A:G	0	-1.03783e-08	-1.90858	3.25855e-200	-1.03783e-08	-1.83804
46183174	chr19:46183174:G:A	0	0.19065	-2.27515e-08	2.37054e-200	-2.15621	-2.27515e-08
46183460	chr19:46183460:G:C	0	-1.03783e-08	-1.9871	3.09146e-200	-1.03783e-08	-1.89069
46183554	chr19:46183554:T:A	0	-1.03783e-08	-1.98168	3.1316e-200	-1.03783e-08	-1.87778
46183583	chr19:46183583:T:C	0	-1.03783e-08	-3.11033	9.31751e-201	-1.03783e-08	-3.09002
46183690	chr19:46183690:C:T	0	-1.03783e-08	-1.98862	3.10134e-200	-1.03783e-08	-1.88749
46183723	chr19:46183723:A:G	0	-1.03783e-08	-2.92106	1.10832e-200	-1.03783e-08	-2.91648
46183751	chr19:46183751:G:C	0	-1.03783e-08	-2.93912	1.09317e-200	-1.03783e-08	-2.93024
46184047	chr19:46184047:C:T	0	-1.03783e-08	-1.98862	3.10134e-200	-1.03783e-08	-1.88749
46184393	chr19:46184393:A:G	0	1.4954	-1.61427	1.89898e-199	1.95103	-2.02646
46184448	chr19:46184448:G:A	0	-1.03783e-08	-3.00382	9.96558e-201	-1.03783e-08	-3.02278
46184453	chr19:46184453:G:A	0	-1.03783e-08	-3.10688	9.33249e-201	-1.03783e-08	-3.08841
46184492	chr19:46184492:C:T	0	-1.03783e-08	-3.09047	9.21136e-201	-1.03783e-08	-3.10148
46184597	chr19:46184597:T:A	0	-1.03783e-08	-3.10685	9.3268e-201	-1.03783e-08	-3.08902
46184598	chr19:46184598:A:G	0	-3.49822	-2.83713	5.7982e-202	-2.75623	-3.11072
46184651	chr19:46184651:C:T	0	-1.03783e-08	-1.98862	3.10134e-200	-1.03783e-08	-1.88749
46184747	chr19:46184747:T:C	0	-1.03783e-08	-1.98862	3.10134e-200	-1.03783e-08	-1.88749
46185241	chr19:46185241:C:G	0	-1.03783e-08	-2.84448	1.26691e-200	-1.03783e-08	-2.78274
46185306	chr19:46185306:T:C	0	-1.03783e-08	-2.80196	1.24805e-200	-1.03783e-08	-2.79775
46185819	chr19:46185819:G:A	0	-1.03783e-08	-3.02323	1.01712e-200	-1.03783e-08	-3.00235
46185852	chr19:46185852:G:A	0	-1.03783e-08	-3.10217	9.07746e-201	-1.03783e-08	-3.11612
46185968	chr19:46185968:C:T	0	-1.03783e-08	-3.11735	9.07334e-201	-1.03783e-08	-3.11657
46186014	chr19:46186014:T:C	0	-1.03783e-08	-2.73933	1.3104e-200	-1.03783e-08	-2.74899
46186185	chr19:46186185:G:A	0	-1.03783e-08	-2.73871	1.31032e-200	-1.03783e-08	-2.74906
46186300	chr19:46186300:T:C	0	-1.03783e-08	-2.73933	1.3104e-200	-1.03783e-08	-2.74899
46186505	chr19:46186505:T:C	0	-2.48522	-2.97393	3.35591e-202	-3.48972	-2.92405
46186722	chr19:46186722:C:T	0	-1.03783e-08	-2.86009	1.22095e-200	-1.03783e-08	-2.8197
46187714	chr19:46187714:G:GA	0	-1.03783e-08	-2.97301	1.2524e-200	-1.03783e-08	-2.79426
46187883	chr19:46187883:C:G	0	-1.03783e-08	-3.04569	1.03988e-200	-1.03783e-08	-2.98022
46188074	chr19:46188074:T:G	0	-1.03783e-08	-2.86808	1.1998e-200	-1.03783e-08	-2.83718
46188906	chr19:46188906:G:A	0	-1.03783e-08	-2.34134	2.10362e-200	-1.03783e-08	-2.27567
46188923	chr19:46188923:G:A	0	-1.03783e-08	-2.84542	1.22894e-200	-1.03783e-08	-2.81318
46188992	chr19:46188992:C:T	0	-1.03783e-08	-3.0759	9.65136e-201	-1.03783e-08	-3.05481
46189109	chr19:46189109:G:A	0	-1.03783e-08	-2.73933	1.3104e-200	-1.03783e-08	-2.74899
46189205	chr19:46189205:C:T	0	-1.03783e-08	-2.02561	2.96267e-200	-1.03783e-08	-1.93324
46189231	chr19:46189231:T:C	0	-1.03783e-08	-2.9357	1.13624e-200	-1.03783e-08	-2.8916
46189355	chr19:46189355:G:A	0	-1.03783e-08	-3.07614	9.64707e-201	-1.03783e-08	-3.05526
46189468	chr19:46189468:T:C	0	-1.03783e-08	-2.85019	1.22402e-200	-1.03783e-08	-2.81719
46189484	chr19:46189484:C:T	0	-1.03783e-08	-2.84387	1.23084e-200	-1.03783e-08	-2.81163
46189537	chr19:46189537:G:A	0	-1.03783e-08	-2.84542	1.22894e-200	-1.03783e-08	-2.81318
46189547	chr19:46189547:G:A	0	-1.03783e-08	-3.08251	9.65412e-201	-1.03783e-08	-3.05453
46189590	chr19:46189590:G:A	0	-1.03783e-08	-2.84671	1.22789e-200	-1.03783e-08	-2.81403
46189621	chr19:46189621:C:T	0	-1.03783e-08	-2.73846	1.31209e-200	-1.03783e-08	-2.74771
46189697	chr19:46189697:G:C	0	-1.03783e-08	-3.10884	9.25892e-201	-1.03783e-08	-3.09633
46189803	chr19:46189803:A:G	0	-1.03783e-08	-2.84542	1.22894e-200	-1.03783e-08	-2.81318
46189845	chr19:46189845:A:G	0	-1.03783e-08	-2.84542	1.22894e-200	-1.03783e-08	-2.81318
46190005	chr19:46190005:C:A	0	-2.36454	-2.62093	1.1811e-201	-2.19455	-2.96092
46190440	chr19:46190440:C:T	0	-1.03783e-08	-3.00523	1.08961e-200	-1.03783e-08	-2.93351
46190459	chr19:46190459:C:G	0	-1.03783e-08	-3.066	9.82805e-201	-1.03783e-08	-3.03667
46190710	chr19:46190710:G:A	0	-1.03783e-08	-2.60488	1.4102e-200	-1.03783e-08	-2.6756
46190800	chr19:46190800:T:C	0	-1.03783e-08	-2.84542	1.22894e-200	-1.03783e-08	-2.81318
46191062	chr19:46191062:A:G	0	-1.52468	-3.10479	9.04717e-202	-2.46473	-2.95732
46191185	chr19:46191185:C:T	0	-1.03783e-08	-2.84542	1.22894e-200	-1.03783e-08	-2.81318
46191355	chr19:46191355:A:G	0	-1.03783e-08	-2.97709	1.06287e-200	-1.03783e-08	-2.95835
46191555	chr19:46191555:T:C	0	-0.937848	-2.80412	1.47894e-201	-2.17042	-2.76017
46191560	chr19:46191560:T:A	0	-1.03783e-08	-2.84815	1.22603e-200	-1.03783e-08	-2.81555
46192012	chr19:46192012:A:G	0	-1.03783e-08	-3.08295	9.34791e-201	-1.03783e-08	-3.08676
46192332	chr19:46192332:C:A	0	-1.03783e-08	-1.83681	3.5296e-200	-1.03783e-08	-1.75814
46192460	chr19:46192460:C:T	0	-1.03783e-08	-3.11026	9.12767e-201	-1.03783e-08	-3.1106
46192636	chr19:46192636:G:A	0	-1.03783e-08	-3.11088	9.11611e-201	-1.03783e-08	-3.11187
46192684	chr19:46192684:T:G	0	-1.03783e-08	-3.10982	9.11703e-201	-1.03783e-08	-3.11177
46192752	chr19:46192752:T:G	0	-3.51958	-2.27515e-08	6.23138e-201	-3.49231	-2.27515e-08
46192964	chr19:46192964:T:C	0	-1.03783e-08	-3.08692	9.2984e-201	-1.03783e-08	-3.09207
46193166	chr19:46193166:T:A	0	-3.54182	-1.31406	6.40749e-202	-3.49471	-2.27232
46193347	chr19:46193347:C:T	0	-1.03783e-08	-3.07127	9.80665e-201	-1.03783e-08	-3.03885
46193625	chr19:46193625:G:C	0	-1.03783e-08	-3.05575	9.68907e-201	-1.03783e-08	-3.05092
46193810	chr19:46193810:A:G	0	-1.03783e-08	-3.11444	9.09417e-201	-1.03783e-08	-3.11428
46194202	chr19:46194202:G:C	0	-1.03783e-08	-3.06207	9.68156e-201	-1.03783e-08	-3.05169
46194748	chr19:46194748:G:A	0	-3.49813	-2.89093	6.39596e-202	-2.65521	-3.11362
46195040	chr19:46195040:G:C	0	-1.03783e-08	-2.62189	1.0605e-200	-1.03783e-08	-2.96059
46195248	chr19:46195248:C:T	0	-1.03783e-08	-2.8182	9.60947e-201	-1.03783e-08	-3.05916
46195292	chr19:46195292:C:T	0	-1.03783e-08	-3.11555	9.09808e-201	-1.03783e-08	-3.11385
46195348	chr19:46195348:A:G	0	-1.03783e-08	-2.29524	1.74226e-200	-1.03783e-08	-2.46415
46195652	chr19:46195652:C:T	0	-1.03783e-08	-3.11596	9.3394e-201	-1.03783e-08	-3.08767
46196103	chr19:46196103:C:A	0	-3.52801	-2.27515e-08	6.53903e-201	-3.44412	-2.27515e-08
46196358	chr19:46196358:C:T	0	-3.20356	-3.02867	2.67688e-202	-3.54545	-3.0944
46196511	chr19:46196511:A:AAAT	0	-1.03783e-08	-3.03689	9.64158e-201	-1.03783e-08	-3.05583
46196863	chr19:46196863:C:G	0	-1.03783e-08	-3.11692	9.20348e-201	-1.03783e-08	-3.10233
46197092	chr19:46197092:C:G	0	-1.03783e-08	-2.13564	2.53359e-200	-1.03783e-08	-2.08969
46198483	chr19:46198483:C:A	0	-1.03783e-08	-2.60219	6.18831e-200	-1.03783e-08	-1.19667
46198673	chr19:46198673:C:T	0	-1.03783e-08	-3.11555	9.06642e-201	-1.03783e-08	-3.11734
46198714	chr19:46198714:C:A	0	-1.03783e-08	-2.05175	2.72807e-200	-1.03783e-08	-2.01573
46198806	chr19:46198806:C:T	0	-1.03783e-08	-2.6455	1.28209e-200	-1.03783e-08	-2.77083
46199148	chr19:46199148:G:A	0	-2.19846	-2.27515e-08	2.00117e-200	-2.3256	-2.27515e-08
46199246	chr19:46199246:T:C	0	-3.36043	-2.56554	8.26034e-202	-2.4678	-3.04524
46199286	chr19:46199286:G:A	0	-1.03783e-08	-2.05142	2.73279e-200	-1.03783e-08	-2.01401
46199306	chr19:46199306:C:CAG	0	-1.03783e-08	-2.63913	1.61926e-200	-1.03783e-08	-2.53736
46199725	chr19:46199725:G:A	0	-1.03783e-08	-3.01503	9.3113e-201	-1.03783e-08	-3.09068
46200337	chr19:46200337:C:T	0	-3.3709	-2.62729	7.86156e-202	-2.49774	-3.06477
46200382	chr19:46200382:C:T	0	-2.95758	-1.9812	3.61003e-202	-3.45518	-2.88561
46200383	chr19:46200383:A:G	0	-3.067	-3.07458	2.72522e-202	-3.5455	-3.07645
46200902	chr19:46200902:G:A	0	-1.03783e-08	-2.2228	2.31666e-200	-1.03783e-08	-2.1792
46201021	chr19:46201021:T:C	0	-3.53945	-2.27515e-08	6.52859e-201	-3.44572	-2.27515e-08
46201224	chr19:46201224:A:G	0	-1.03783e-08	-2.6388	1.61932e-200	-1.03783e-08	-2.53732
46201892	chr19:46201892:C:G	0	-1.03783e-08	-2.19464	2.30619e-200	-1.03783e-08	-2.18373
46202051	chr19:46202051:T:C	0	-1.03783e-08	-2.63785	1.62198e-200	-1.03783e-08	-2.53568
46202124	chr19:46202124:G:T	0	-1.03783e-08	-3.0673	1.00216e-200	-1.03783e-08	-3.01717
46202206	chr19:46202206:G:A	0	-1.03783e-08	-2.39143	2.45635e-200	-1.03783e-08	-2.12065
46202869	chr19:46202869:G:A	0	-1.03783e-08	-3.0417	1.1791e-200	-1.03783e-08	-2.85458
46203181	chr19:46203181:A:G	0	-1.99121	-2.72868	2.40522e-201	-1.91572	-2.52855
46204529	chr19:46204529:A:G	0	-1.03783e-08	-2.24242	2.1671e-200	-1.03783e-08	-2.24594
46204662	chr19:46204662:T:G	0	-1.03783e-08	-3.08903	9.49641e-201	-1.03783e-08	-3.071
46205205	chr19:46205205:A:G	0	-3.45621	-2.78939	4.97779e-202	-2.94774	-3.07178
46205709	chr19:46205709:A:G	0	-2.90556	-2.05711	3.73577e-202	-3.42026	-2.88628
46205872	chr19:46205872:C:A	0	-3.15992	-2.57082	4.21864e-202	-3.5417	-2.64329
46206010	chr19:46206010:A:G	0	-1.03783e-08	-3.01577	9.83039e-201	-1.03783e-08	-3.03643
46206433	chr19:46206433:A:G	0	4.21576	-2.24366	9.09767e-199	3.80697	-2.31569
46206769	chr19:46206769:C:A	0	-1.03783e-08	-3.08686	9.33482e-201	-1.03783e-08	-3.08816
46206772	chr19:46206772:T:C	0	-3.30577	-2.51563	9.22645e-202	-2.38551	-3.01691
46206992	chr19:46206992:G:A	0	-3.02204	-2.86255	5.12357e-201	-0.879071	-2.80899
46207040	chr19:46207040:C:T	0	-1.03783e-08	-3.08812	9.80558e-201	-1.03783e-08	-3.03896
46207120	chr19:46207120:G:A	0	-3.46169	-2.70002	1.06683e-201	-2.64151	-2.61571
46207144	chr19:46207144:C:T	0	-1.03783e-08	-3.08686	9.33482e-201	-1.03783e-08	-3.08816
46207552	chr19:46207552:T:G	0	-1.03783e-08	-3.10995	9.2054e-201	-1.03783e-08	-3.10212
46207672	chr19:46207672:G:A	0	-3.50723	-1.48059	1.39915e-201	-3.36552	-1.62053
46208200	chr19:46208200:A:T	0	-1.03783e-08	-2.73549	9.91258e-201	-1.03783e-08	-3.02811
46208286	chr19:46208286:A:G	0	-1.03783e-08	-3.01577	9.83039e-201	-1.03783e-08	-3.03643
46208380	chr19:46208380:C:T	0	-2.75936	-1.97463	4.01102e-202	-3.37477	-2.86068
46208399	chr19:46208399:A:G	0	-3.37758	-2.27515e-08	7.12064e-201	-3.35892	-2.27515e-08
46208759	chr19:46208759:C:T	0	-1.03783e-08	-3.02817	1.13408e-200	-1.03783e-08	-2.8935
46208818	chr19:46208818:C:T	0	-2.20006	-2.27515e-08	7.55684e-201	-3.29946	-2.27515e-08
46208848	chr19:46208848:T:C	0	-2.86792	-1.91804	3.93156e-202	-3.42491	-2.83055
46209107	chr19:46209107:G:GA	0	-3.28892	-2.53866	9.48265e-202	-2.34733	-3.0277
46209182	chr19:46209182:T:C	0	-2.7833	-2.64287	7.53178e-201	-0.563722	-2.73906
46209194	chr19:46209194:G:A	0	-1.03783e-08	-3.1162	9.52172e-201	-1.03783e-08	-3.06834
46209360	chr19:46209360:T:C	0	-2.76365	-2.6505	7.69758e-201	-0.524181	-2.75683
46209361	chr19:46209361:G:A	0	-3.44992	-2.70159	1.09585e-201	-2.60096	-2.62943
46209802	chr19:46209802:C:T	0	-1.03783e-08	-3.10179	9.62495e-201	-1.03783e-08	-3.05755
46209936	chr19:46209936:AAC:A	0	-1.03783e-08	-3.06338	1.02253e-200	-1.03783e-08	-2.99705
46209940	chr19:46209940:C:T	0	-3.35601	-2.70798	7.9474e-202	-2.47609	-3.07557
46210342	chr19:46210342:T:C	0	-1.03783e-08	-3.06914	1.05009e-200	-1.03783e-08	-2.97045
46210372	chr19:46210372:C:T	0	4.09372	-2.23518	8.78843e-199	3.73793	-2.28124
46210612	chr19:46210612:C:T	0	-3.46769	-2.63523	1.23535e-201	-2.64371	-2.46686
46210719	chr19:46210719:C:T	0	-1.03783e-08	-2.60246	6.3427e-200	-1.03783e-08	-1.17202
46211216	chr19:46211216:C:T	0	-3.48279	-2.68526	1.0351e-201	-2.71558	-2.57183
46211921	chr19:46211921:A:G	0	-1.03783e-08	-3.00292	9.17696e-201	-1.03783e-08	-3.10522
46212031	chr19:46212031:C:T	0	-3.53453	-2.27515e-08	6.63309e-201	-3.42984	-2.27515e-08
46212080	chr19:46212080:T:C	0	-1.03783e-08	-3.11514	9.11931e-201	-1.03783e-08	-3.11152
46212238	chr19:46212238:C:T	0	-1.03783e-08	-3.05629	9.55688e-201	-1.03783e-08	-3.06465
46212520	chr19:46212520:T:C	0	-2.9417	-2.15963	3.46874e-202	-3.44351	-2.9372
46212584	chr19:46212584:G:A	0	-1.03783e-08	-3.10215	1.03733e-200	-1.03783e-08	-2.98267
46212950	chr19:46212950:C:T	0	-3.45597	-2.69741	1.10327e-201	-2.62663	-2.597
46213237	chr19:46213237:G:A	0	-3.44877	-2.67888	1.18229e-201	-2.58798	-2.56647
46213315	chr19:46213315:C:G	0	-3.29247	-2.27515e-08	6.13351e-201	-3.50815	-2.27515e-08
46213316	chr19:46213316:C:T	0	-1.03783e-08	-2.92017	1.1674e-200	-1.03783e-08	-2.86454
46213459	chr19:46213459:A:G	0	-3.4613	-2.6355	5.0552e-202	-3.00959	-2.99449
46213478	chr19:46213478:T:A	0	-1.03783e-08	-3.11343	9.29479e-201	-1.03783e-08	-3.09246
46213497	chr19:46213497:G:A	0	-1.03783e-08	-2.64259	5.74854e-200	-1.03783e-08	-1.27038
46213738	chr19:46213738:A:G	0	-1.03783e-08	-3.07706	1.01826e-200	-1.03783e-08	-3.00124
46214202	chr19:46214202:G:A	0	-1.03783e-08	-3.0788	1.01184e-200	-1.03783e-08	-3.00756
46214850	chr19:46214850:T:C	0	-3.32055	-2.68863	7.98748e-202	-2.45758	-3.08904
46214895	chr19:46214895:A:G	0	-1.03783e-08	-3.09234	9.12607e-201	-1.03783e-08	-3.11078
46214954	chr19:46214954:A:C	0	-3.38227	-2.88916	3.41897e-202	-3.49943	-2.89573
46215253	chr19:46215253:C:T	0	-3.49105	-2.73775	9.22528e-202	-2.75677	-2.64578
46215501	chr19:46215501:A:C	0	-3.37851	-2.98009	2.6907e-202	-3.52193	-3.11276
46215509	chr19:46215509:T:C	0	-1.97791	-2.27515e-08	1.21478e-200	-2.82476	-2.27515e-08
46216191	chr19:46216191:C:A	0	-3.47228	-2.74079	1.00353e-201	-2.67292	-2.64547
46216193	chr19:46216193:G:C	0	-3.47238	-2.74079	1.0032e-201	-2.67325	-2.64547
46216389	chr19:46216389:T:G	0	-3.1244	-2.23059	3.16647e-202	-3.49825	-2.97363
46216497	chr19:46216497:A:G	0	-3.4998	-2.69869	9.32112e-202	-2.79158	-2.60063
46216609	chr19:46216609:C:T	0	-1.90159	-2.50652	3.28935e-201	-3.05109	-1.08013
46216610	chr19:46216610:G:A	0	-1.03783e-08	-3.1048	1.01958e-200	-1.03783e-08	-2.99994
46216816	chr19:46216816:AGATT:A	0	-1.03783e-08	-3.03903	9.43097e-201	-1.03783e-08	-3.07791
46217308	chr19:46217308:G:A	0	-1.03783e-08	-3.11428	1.03458e-200	-1.03783e-08	-2.98533
46217348	chr19:46217348:T:C	0	-3.50297	-1.83218	5.62724e-202	-3.40898	-2.4879
46217562	chr19:46217562:T:G	0	-3.2581	-2.703	9.70931e-202	-2.27175	-3.07966
46217649	chr19:46217649:C:T	0	-1.03783e-08	-2.86303	1.11767e-200	-1.03783e-08	-2.90808
46217856	chr19:46217856:A:G	0	-3.47189	-2.69869	1.02901e-201	-2.69269	-2.60063
46217928	chr19:46217928:C:G	0	-3.04941	-2.21861	3.20773e-202	-3.47826	-2.98067
46218106	chr19:46218106:C:T	0	-1.03783e-08	-1.26329	4.63371e-200	-1.03783e-08	-1.48597
46218492	chr19:46218492:T:C	0	-1.03783e-08	-3.11215	9.32892e-201	-1.03783e-08	-3.08879
46219054	chr19:46219054:T:A	0	-3.22842	-2.77965	1.00492e-201	-2.21605	-3.10095
46219066	chr19:46219066:G:A	0	-3.21987	-2.77751	1.03815e-201	-2.18343	-3.10105
46219119	chr19:46219119:T:G	0	-1.03783e-08	-3.09895	1.02226e-200	-1.03783e-08	-2.99731
46219879	chr19:46219879:T:G	0	-3.51533	-3.11519	3.4309e-202	-3.37739	-3.01429
46220217	chr19:46220217:A:G	0	-3.41334	-2.27515e-08	5.91248e-201	-3.54485	-2.27515e-08
46220385	chr19:46220385:G:C	0	-1.03783e-08	-2.55874	1.4288e-200	-1.03783e-08	-2.66249
46220389	chr19:46220389:G:A	0	-2.55366	-2.27515e-08	1.66192e-200	-2.51135	-2.27515e-08
46220630	chr19:46220630:C:T	0	-1.03783e-08	-2.88109	1.20723e-200	-1.03783e-08	-2.831
46221176	chr19:46221176:G:A	0	-3.47237	-2.73802	9.94402e-202	-2.69235	-2.63518
46221406	chr19:46221406:C:G	0	-3.2321	-2.8013	9.77188e-202	-2.23271	-3.11228
46221558	chr19:46221558:T:A	0	-1.03783e-08	-3.02052	1.01982e-200	-1.03783e-08	-2.9997
46221614	chr19:46221614:A:G	0	-1.03783e-08	-0.74777	5.05138e-200	-1.03783e-08	-1.39967
46221986	chr19:46221986:G:A	0	-1.03783e-08	-3.11242	1.0263e-200	-1.03783e-08	-2.99337
46222028	chr19:46222028:CA:C	0	-3.45	-2.27515e-08	7.32005e-201	-3.3313	-2.27515e-08
46222141	chr19:46222141:A:C	0	-1.03783e-08	-1.32755	4.34728e-200	-1.03783e-08	-1.54978
46222284	chr19:46222284:T:A	0	-1.03783e-08	-3.00567	9.46976e-201	-1.03783e-08	-3.07381
46222438	chr19:46222438:C:T	0	-1.03783e-08	-3.11041	9.23084e-201	-1.03783e-08	-3.09936
46222553	chr19:46222553:A:G	0	-1.03783e-08	-3.1128	9.26918e-201	-1.03783e-08	-3.09522
46222572	chr19:46222572:G:A	0	-3.4198	-2.47169	1.36192e-201	-2.54625	-2.46677
46222585	chr19:46222585:C:A	0	-3.22239	-2.82988	1.00151e-201	-2.21135	-3.10906
46222963	chr19:46222963:C:T	0	-1.03783e-08	-2.81169	9.76608e-201	-1.03783e-08	-3.043
46222964	chr19:46222964:C:A	0	-1.03783e-08	-2.81016	9.77374e-201	-1.03783e-08	-3.04221
46223108	chr19:46223108:G:A	0	-1.03783e-08	-2.59502	2.18341e-200	-1.03783e-08	-2.23844
46223262	chr19:46223262:G:A	0	-1.03783e-08	-2.83212	1.26728e-200	-1.03783e-08	-2.78246
46223368	chr19:46223368:T:C	0	-3.32176	-2.87938	1.21547e-201	-2.2943	-2.83248
46223488	chr19:46223488:A:G	0	-3.50984	-3.1125	3.47203e-202	-3.35266	-3.0271
46223583	chr19:46223583:G:C	0	-1.03783e-08	-1.54099	3.58439e-200	-1.03783e-08	-1.74274
46223830	chr19:46223830:C:CT	0	-1.03783e-08	-2.67047	9.21998e-201	-1.03783e-08	-3.10054
46223857	chr19:46223857:A:G	0	-1.03783e-08	-3.09839	9.34243e-201	-1.03783e-08	-3.08735
46224554	chr19:46224554:TTTCAGGTCATTCTTTA:T	0	-3.37432	-2.72237	8.48736e-202	-2.45253	-3.03339
46224888	chr19:46224888:G:GA	0	-1.03783e-08	-3.05428	1.17771e-200	-1.03783e-08	-2.85575
46225397	chr19:46225397:T:G	0	-1.03783e-08	-2.68276	5.21026e-200	-1.03783e-08	-1.3687
46225600	chr19:46225600:G:A	0	-3.42273	-3.07815	5.85305e-202	-2.74609	-3.11145
46225962	chr19:46225962:G:A	0	-3.36649	-3.09499	7.03554e-202	-2.55998	-3.11354
46225995	chr19:46225995:A:G	0	-3.26998	-3.10882	2.13909e-201	-1.49207	-3.06946
46226041	chr19:46226041:G:A	0	-3.39334	-2.79815	8.2849e-202	-2.47742	-3.03264
46226254	chr19:46226254:G:A	0	-3.26122	-2.27515e-08	1.188e-200	-2.84706	-2.27515e-08
46226409	chr19:46226409:A:G	0	-1.03783e-08	-2.96128	9.30361e-201	-1.03783e-08	-3.09151
46226614	chr19:46226614:T:TACATACCTG	0	-1.03783e-08	-3.05225	1.08098e-200	-1.03783e-08	-2.94146
46226790	chr19:46226790:C:T	0	-3.4874	-2.61673	4.11204e-202	-3.53452	-2.67606
46227203	chr19:46227203:C:T	0	-3.41432	-2.80164	7.91303e-202	-2.52786	-3.02813
46227484	chr19:46227484:T:C	0	-1.03783e-08	-2.6821	5.37787e-200	-1.03783e-08	-1.33703
46228271	chr19:46228271:T:G	0	-3.11516	-2.57185	3.00526e-202	-3.51311	-3.01103
46228523	chr19:46228523:G:T	0	-3.16012	-1.9777	3.33476e-202	-3.51303	-2.90707
46228910	chr19:46228910:T:C	0	-3.08619	-2.69871	2.83426e-202	-3.50313	-3.07959
46229036	chr19:46229036:G:A	0	-0.845615	-2.27515e-08	1.02463e-199	-0.69241	-2.27515e-08
46230040	chr19:46230040:C:G	0	-1.03783e-08	-2.73349	1.04228e-200	-1.03783e-08	-2.97792
46230152	chr19:46230152:G:A	0	-2.05986	-0.81099	7.71812e-201	-2.49039	-0.787955
46230892	chr19:46230892:G:A	0	-1.03783e-08	-2.91909	1.38308e-200	-1.03783e-08	-2.69501
46231362	chr19:46231362:T:C	0	-3.51325	-3.08721	7.98235e-202	-2.43218	-3.11508
46231388	chr19:46231388:A:G	0	-1.03783e-08	-3.08821	1.11131e-200	-1.03783e-08	-2.91379
46231424	chr19:46231424:C:T	0	-1.03783e-08	-3.05285	9.26636e-201	-1.03783e-08	-3.09552
46231546	chr19:46231546:G:A	0	-1.03783e-08	-2.89788	1.13004e-200	-1.03783e-08	-2.89708
46231615	chr19:46231615:G:A	0	-3.21353	-1.09904	5.5199e-202	-3.52594	-2.3902
46231686	chr19:46231686:T:C	0	-3.54277	-2.07364	6.24516e-202	-3.4534	-2.33929
46231749	chr19:46231749:T:C	0	-3.17151	-1.89597	3.46608e-202	-3.51442	-2.86706
46231753	chr19:46231753:G:T	0	-1.03783e-08	-3.11505	9.3334e-201	-1.03783e-08	-3.08831
46232290	chr19:46232290:T:G	0	-3.03204	-3.11616	2.88793e-202	-3.44662	-3.11734
46232312	chr19:46232312:T:C	0	-2.65842	-3.1152	3.5859e-202	-3.23062	-3.11687
46232603	chr19:46232603:G:A	0	-1.03783e-08	-3.08824	9.09588e-201	-1.03783e-08	-3.11409
46232685	chr19:46232685:G:A	0	-1.03783e-08	-2.84052	1.85714e-200	-1.03783e-08	-2.40029
46232862	chr19:46232862:G:T	0	-1.03783e-08	-3.04102	9.96887e-201	-1.03783e-08	-3.02245
46232893	chr19:46232893:A:G	0	-1.03783e-08	-2.65395	1.1255e-200	-1.03783e-08	-2.9011
46232898	chr19:46232898:A:G	0	-1.03783e-08	-2.80767	1.97181e-200	-1.03783e-08	-2.34038
46232912	chr19:46232912:C:G	0	-2.43465	-2.27515e-08	9.89918e-201	-3.02946	-2.27515e-08
46233109	chr19:46233109:C:T	0	-1.03783e-08	-2.53446	1.37183e-200	-1.03783e-08	-2.70319
46233125	chr19:46233125:T:C	0	-2.62823	-2.8086	6.37414e-202	-2.80426	-2.96799
46233319	chr19:46233319:C:T	0	-3.05804	-2.96971	1.03427e-201	-2.40272	-2.8855
46233356	chr19:46233356:T:C	0	-0.940584	-2.93825	1.40514e-201	-1.91023	-3.07155
46233398	chr19:46233398:G:A	0	-1.1002	-3.04983	3.68947e-201	-0.999612	-3.01682
46233431	chr19:46233431:T:C	0	-1.15875	-3.06989	3.38484e-201	-1.0722	-3.0304
46233551	chr19:46233551:G:A	0	-1.03783e-08	-2.71929	4.53118e-200	-1.03783e-08	-1.50835
46233632	chr19:46233632:C:T	0	-2.95032	-1.29166	5.62593e-202	-3.50769	-2.38942
46233669	chr19:46233669:G:A	0	-3.46319	-2.27515e-08	5.91278e-201	-3.5448	-2.27515e-08
46233768	chr19:46233768:C:T	0	-3.41935	-2.71311	3.2639e-202	-3.39488	-3.0467
46233816	chr19:46233816:C:T	0	-1.03783e-08	-2.97893	9.90972e-201	-1.03783e-08	-3.0284
46234376	chr19:46234376:T:C	0	-3.02601	-3.03359	2.63718e-202	-3.53884	-3.11595
46234528	chr19:46234528:A:G	0	-1.03783e-08	-2.98766	1.52404e-200	-1.03783e-08	-2.59796
46234632	chr19:46234632:T:C	0	-2.86988	-3.03004	2.68406e-202	-3.52338	-3.11379
46234638	chr19:46234638:T:C	0	-2.87812	-3.09322	2.766e-202	-3.52777	-3.07932
46234960	chr19:46234960:T:C	0	-1.03783e-08	-3.05749	9.53583e-201	-1.03783e-08	-3.06686
46235119	chr19:46235119:C:G	0	-3.30586	-3.08875	2.73965e-202	-3.50692	-3.10975
46235331	chr19:46235331:A:G	0	-3.14509	-3.01247	2.62875e-202	-3.54394	-3.11405
46235517	chr19:46235517:T:C	0	-3.52937	-2.92597	3.00845e-202	-3.43243	-3.09064
46235743	chr19:46235743:A:G	0	-2.99769	-2.93174	2.64634e-202	-3.53853	-3.11279
46235775	chr19:46235775:A:G	0	-2.85074	-1.39919	4.88671e-202	-3.3753	-2.66268
46235983	chr19:46235983:C:T	0	-3.17751	-2.04241	3.25351e-202	-3.54526	-2.89951
46235999	chr19:46235999:C:T	0	-3.11316	-3.1035	2.72923e-202	-3.54404	-3.07644
46236284	chr19:46236284:A:T	0	-1.03783e-08	-3.01675	9.33417e-201	-1.03783e-08	-3.08823
46236598	chr19:46236598:G:A	0	-2.98943	-2.94414	2.64366e-202	-3.53815	-3.11419
46236635	chr19:46236635:C:T	0	-3.11322	-2.27515e-08	1.08865e-200	-2.93439	-2.27515e-08
46236922	chr19:46236922:C:T	0	-0.341276	-2.27515e-08	2.50183e-200	-2.10231	-2.27515e-08
46237175	chr19:46237175:T:TA	0	-3.03861	-2.74394	5.2489e-202	-3.54401	-2.42247
46237316	chr19:46237316:G:A	0	-3.04763	-2.70763	5.4876e-202	-3.54441	-2.3776
46237394	chr19:46237394:C:T	0	-1.03783e-08	-2.96412	1.57581e-200	-1.03783e-08	-2.56456
46237395	chr19:46237395:G:A	0	-3.10474	-2.73075	5.33429e-202	-3.54556	-2.40479
46237427	chr19:46237427:C:T	0	-3.54558	-0.645294	8.36149e-202	-3.50453	-1.99633
46237521	chr19:46237521:T:C	0	-1.03783e-08	-2.92849	1.77724e-200	-1.03783e-08	-2.44426
46237553	chr19:46237553:G:A	0	-3.08783	-2.76049	5.11553e-202	-3.54547	-2.44675
46237561	chr19:46237561:A:T	0	-3.09318	-2.75494	5.16604e-202	-3.54554	-2.43685
46237590	chr19:46237590:C:A	0	-3.11055	-2.55272	6.32647e-202	-3.54558	-2.23418
46237680	chr19:46237680:G:A	0	-3.54048	-2.27515e-08	5.99253e-201	-3.5314	-2.27515e-08
46237726	chr19:46237726:T:C	0	-3.08032	-2.7169	5.46257e-202	-3.54532	-2.38126
46237739	chr19:46237739:C:G	0	-3.15126	-2.89716	2.92928e-202	-3.54286	-3.00688
46238080	chr19:46238080:G:A	0	-3.54548	-0.891008	7.00667e-202	-3.50533	-2.17231
46238150	chr19:46238150:G:A	0	-1.03783e-08	-3.06579	9.24211e-201	-1.03783e-08	-3.09814
46238205	chr19:46238205:A:G	0	-3.09185	-2.93437	2.63557e-202	-3.53879	-3.11661
46238262	chr19:46238262:G:T	0	-3.15792	-2.40071	6.47594e-202	-3.52673	-2.22967
46238311	chr19:46238311:G:C	0	-3.12964	-2.7411	5.37667e-202	-3.54508	-2.39734
46238369	chr19:46238369:C:T	0	-3.09994	-2.7232	5.55844e-202	-3.54556	-2.36362
46238375	chr19:46238375:C:T	0	-3.20057	-2.09796	3.19109e-202	-3.54557	-2.91857
46238515	chr19:46238515:T:C	0	-3.09806	-2.81242	4.78158e-202	-3.54556	-2.51417
46238645	chr19:46238645:G:T	0	-2.76842	-2.27515e-08	1.60566e-200	-2.54579	-2.27515e-08
46239002	chr19:46239002:A:G	0	-3.3605	-2.46869	3.34731e-202	-3.52376	-2.89258
46239167	chr19:46239167:C:T	0	-3.19872	-2.42692	7.48687e-202	-3.54086	-2.07049
46239268	chr19:46239268:G:A	0	-2.15981	-2.88773	1.43527e-201	-2.26606	-2.6945
46239310	chr19:46239310:T:C	0	-1.03783e-08	-3.10048	9.8999e-201	-1.03783e-08	-3.02939
46239612	chr19:46239612:C:T	0	-3.52149	-2.27515e-08	6.09922e-201	-3.51375	-2.27515e-08
46239988	chr19:46239988:C:A	0	-3.23792	-2.3522	7.78447e-202	-3.53736	-2.03501
46240080	chr19:46240080:T:C	0	-3.39181	-2.65087	3.00021e-202	-3.51354	-3.01228
46240733	chr19:46240733:G:T	0	-3.44219	-2.76875	3.23708e-202	-3.46907	-2.98076
46241101	chr19:46241101:C:G	0	-1.03783e-08	-2.81778	1.36905e-200	-1.03783e-08	-2.70521
46242291	chr19:46242291:G:T	0	-3.49455	-2.27515e-08	8.76831e-201	-3.15077	-2.27515e-08
46242477	chr19:46242477:A:G	0	-3.19509	-2.27515e-08	7.93104e-201	-3.25113	-2.27515e-08
46242798	chr19:46242798:G:A	0	-3.39625	-2.71019	3.42531e-202	-3.48693	-2.90637
46242902	chr19:46242902:T:C	0	-1.03783e-08	-2.47205	1.18055e-200	-1.03783e-08	-2.85334
46242992	chr19:46242992:A:G	0	-2.91959	-2.62476	2.86182e-202	-3.54462	-3.02842
46243479	chr19:46243479:C:CT	0	-1.03783e-08	-2.37378	1.79359e-200	-1.03783e-08	-2.43511
46243787	chr19:46243787:T:C	0	-1.03783e-08	-2.71136	1.92458e-200	-1.03783e-08	-2.36462
46244017	chr19:46244017:A:G	0	-3.24608	-3.11292	2.72839e-202	-3.52565	-3.09514
46244063	chr19:46244063:C:T	0	-2.25003	-2.83575	9.17545e-202	-2.34693	-3.06104
46244560	chr19:46244560:C:G	0	-2.19954	-2.82207	9.37499e-202	-2.33151	-3.05494
46244751	chr19:46244751:G:C	0	-1.03783e-08	-2.74509	1.27383e-200	-1.03783e-08	-2.7773
46245420	chr19:46245420:C:CTG	0	-3.26183	-3.11578	2.78667e-202	-3.51518	-3.08447
46245510	chr19:46245510:T:C	0	-2.82097	-2.32177	3.32486e-202	-3.53873	-2.88434
46245544	chr19:46245544:G:A	0	-2.83902	-2.93727	3.59877e-202	-3.41818	-2.92573
46245635	chr19:46245635:G:A	0	-3.30078	-2.87219	3.054e-202	-3.49342	-3.01462
46245647	chr19:46245647:C:T	0	-1.03783e-08	-2.99045	1.00271e-200	-1.03783e-08	-3.01662
46245652	chr19:46245652:G:A	0	-1.03783e-08	-3.07401	9.32488e-201	-1.03783e-08	-3.08923
46245664	chr19:46245664:C:G	0	-3.4827	-3.07186	3.25678e-202	-3.36648	-3.07728
46245749	chr19:46245749:A:G	0	-3.42918	-2.1814	3.82774e-202	-3.47747	-2.80475
46245902	chr19:46245902:A:C	0	1.38528	-3.11693	9.33892e-201	-0.0140595	-3.07366
46245928	chr19:46245928:TA:T	0	-1.03783e-08	-2.98277	9.09103e-201	-1.03783e-08	-3.11462
46245933	chr19:46245933:G:A	0	-1.03783e-08	-3.11733	9.07957e-201	-1.03783e-08	-3.11589
46246369	chr19:46246369:T:C	0	-3.41087	-2.984	2.84802e-202	-3.46824	-3.10964
46246488	chr19:46246488:TA:T	0	-1.97122	-2.27515e-08	1.19278e-200	-2.84304	-2.27515e-08
46246515	chr19:46246515:A:G	0	-3.31451	-2.27515e-08	6.12581e-201	-3.5094	-2.27515e-08
46246632	chr19:46246632:A:G	0	-3.38478	-2.94506	2.76626e-202	-3.49199	-3.11501
46246651	chr19:46246651:A:G	0	-1.03783e-08	-2.73586	4.34618e-200	-1.03783e-08	-1.55003
46246930	chr19:46246930:A:G	0	-1.03783e-08	-3.11733	9.99324e-201	-1.03783e-08	-3.02
46247002	chr19:46247002:C:T	0	-1.03783e-08	-3.01079	9.11867e-201	-1.03783e-08	-3.11159
46247086	chr19:46247086:A:G	0	-3.54538	-2.27515e-08	6.38672e-201	-3.46769	-2.27515e-08
46247326	chr19:46247326:T:C	0	-3.13006	-3.1156	2.66125e-202	-3.53987	-3.10583
46247460	chr19:46247460:T:C	0	-3.33599	-3.11579	2.69626e-202	-3.52887	-3.10376
46247655	chr19:46247655:T:C	0	-3.54527	-2.27515e-08	6.61598e-201	-3.43242	-2.27515e-08
46247890	chr19:46247890:C:G	0	-1.03783e-08	-2.60237	1.46695e-200	-1.03783e-08	-2.63614
46247962	chr19:46247962:C:T	0	-1.03783e-08	-2.73811	4.44195e-200	-1.03783e-08	-1.52823
46248876	chr19:46248876:A:G	0	-3.25611	-2.08252	3.24495e-202	-3.54143	-2.90597
46249112	chr19:46249112:T:A	0	-3.28734	-2.78202	3.10647e-202	-3.53758	-2.95343
46249135	chr19:46249135:A:G	0	-1.03783e-08	-3.10862	1.03706e-200	-1.03783e-08	-2.98294
46249284	chr19:46249284:G:A	0	-3.532	-2.27515e-08	6.08381e-201	-3.51628	-2.27515e-08
46249829	chr19:46249829:T:C	0	-1.03783e-08	-2.85034	1.09079e-200	-1.03783e-08	-2.93243
46249991	chr19:46249991:G:T	0	-1.03783e-08	-3.11678	1.00195e-200	-1.03783e-08	-3.01738
46250122	chr19:46250122:G:A	0	-2.73184	-2.47431	3.02919e-202	-3.54409	-2.97212
46250162	chr19:46250162:A:G	0	-1.03783e-08	0.274735	2.12121e-199	-1.03783e-08	0.0352449
46250238	chr19:46250238:T:C	0	-3.31497	-1.52044	7.25855e-202	-3.53896	-2.10336
46250423	chr19:46250423:A:G	0	-3.47185	-3.10312	2.71673e-202	-3.54537	-3.0797
46250704	chr19:46250704:C:T	0	-3.10536	-2.45311	4.47734e-202	-3.53069	-2.59478
46251124	chr19:46251124:A:G	0	-1.03783e-08	-2.82294	1.73557e-200	-1.03783e-08	-2.46799
46251332	chr19:46251332:C:T	0	-1.03783e-08	-3.11674	1.00635e-200	-1.03783e-08	-3.013
46251503	chr19:46251503:T:C	0	-1.03783e-08	-0.654221	5.05533e-200	-1.03783e-08	-1.39889
46251725	chr19:46251725:A:T	0	-3.53589	-2.27515e-08	5.92541e-201	-3.54266	-2.27515e-08
46252181	chr19:46252181:C:A	0	-1.03783e-08	-3.01257	1.10075e-200	-1.03783e-08	-2.92334
46252264	chr19:46252264:A:G	0	-3.02936	-3.05586	1.2693e-201	-2.09424	-2.98921
46252356	chr19:46252356:T:A	0	-3.4905	-3.0739	2.91566e-202	-3.45219	-3.10221
46252557	chr19:46252557:T:C	0	-3.52321	-3.11523	4.54354e-202	-3.45068	-2.66012
46252791	chr19:46252791:C:T	0	-3.44034	-3.11399	3.22703e-202	-3.50034	-2.9526
46253306	chr19:46253306:GA:G	0	-1.03783e-08	-2.284	2.06535e-200	-1.03783e-08	-2.29403
46253407	chr19:46253407:C:A	0	-1.03783e-08	-2.94232	9.50164e-201	-1.03783e-08	-3.07045
46253440	chr19:46253440:G:A	0	-3.23348	-3.08338	9.45179e-202	-2.29869	-3.07961
46253665	chr19:46253665:A:G	0	-1.03783e-08	-3.05887	1.03405e-200	-1.03783e-08	-2.98585
46253672	chr19:46253672:T:G	0	-1.03783e-08	-2.2175	2.24674e-200	-1.03783e-08	-2.20985
46253891	chr19:46253891:T:C	0	-3.40481	-3.08388	7.24005e-202	-2.56288	-3.08199
46254289	chr19:46254289:G:A	0	-3.50077	-3.11727	3.9047e-202	-3.27894	-2.98337
46254974	chr19:46254974:C:T	0	-1.03783e-08	-0.00158974	1.10593e-198	-1.03783e-08	1.68653
46255383	chr19:46255383:A:G	0	-1.03783e-08	-0.678101	5.15379e-199	-1.03783e-08	0.92299
46255545	chr19:46255545:A:C	0	-3.54521	-2.63689	4.60673e-202	-3.15055	-2.94643
46255655	chr19:46255655:G:A	0	-1.03783e-08	0.0193917	1.26024e-198	-1.03783e-08	1.81714
46255782	chr19:46255782:ATAGAG:A	0	-1.03783e-08	-3.03254	9.19559e-201	-1.03783e-08	-3.10319
46255783	chr19:46255783:T:C	0	-1.03783e-08	-0.961912	2.83228e-199	-1.03783e-08	0.324338
46255960	chr19:46255960:C:T	0	-1.03783e-08	-2.54145	9.73747e-201	-1.03783e-08	-3.04593
46256096	chr19:46256096:C:T	0	-1.03783e-08	-1.05542	4.95611e-200	-1.03783e-08	-1.41871
46256276	chr19:46256276:T:C	0	-1.03783e-08	-2.85211	1.32718e-200	-1.03783e-08	-2.73628
46256322	chr19:46256322:G:A	0	-3.53505	-3.11176	3.82513e-202	-3.3511	-2.93181
46256485	chr19:46256485:T:C	0	-1.03783e-08	-2.2688	2.13058e-200	-1.03783e-08	-2.26294
46256724	chr19:46256724:C:T	0	-3.47541	-2.84382	5.35433e-202	-2.98597	-2.96063
46256779	chr19:46256779:T:G	0	-3.42768	-2.27515e-08	7.04271e-201	-3.36992	-2.27515e-08
46257026	chr19:46257026:G:A	0	-3.36117	-3.11641	3.83403e-202	-3.44402	-2.83656
46257374	chr19:46257374:T:G	0	-1.03783e-08	-2.6308	1.30553e-200	-1.03783e-08	-2.75272
46257503	chr19:46257503:A:G	0	-1.03783e-08	-2.93207	2.86289e-200	-1.03783e-08	-1.96749
46257623	chr19:46257623:G:A	0	-1.03783e-08	-0.918303	5.67132e-200	-1.03783e-08	-1.28391
46257652	chr19:46257652:C:A	0	-3.4496	-2.84709	3.23023e-202	-3.5426	-2.90935
46257689	chr19:46257689:T:C	0	-3.44468	-2.87854	3.09205e-202	-3.54355	-2.95211
46257737	chr19:46257737:A:G	0	-3.45077	-2.8587	3.17988e-202	-3.5429	-2.92476
46257769	chr19:46257769:G:A	0	-3.45268	-2.86428	3.16263e-202	-3.54261	-2.93049
46258138	chr19:46258138:A:G	0	-1.03783e-08	-0.86345	5.95691e-200	-1.03783e-08	-1.23478
46258144	chr19:46258144:G:A	0	-1.03783e-08	-2.89648	9.90564e-201	-1.03783e-08	-3.02881
46258193	chr19:46258193:G:A	0	-1.03783e-08	-2.96072	1.01298e-200	-1.03783e-08	-3.00644
46258323	chr19:46258323:G:C	0	-1.03783e-08	-2.72512	1.56955e-200	-1.03783e-08	-2.56854
46258334	chr19:46258334:G:A	0	-3.53908	-3.1164	4.73664e-202	-3.25791	-2.81126
46258429	chr19:46258429:AAAAAAAGGAAAAGAAAAGAAATG:A	0	-1.03783e-08	-3.11703	9.10448e-201	-1.03783e-08	-3.11315
46258541	chr19:46258541:G:T	0	-1.03783e-08	-1.018	4.72216e-200	-1.03783e-08	-1.46706
46258620	chr19:46258620:C:T	0	-1.03783e-08	-3.11704	9.17561e-201	-1.03783e-08	-3.10536
46258760	chr19:46258760:T:A	0	-3.53243	-3.056	3.98304e-202	-3.26922	-2.97323
46258965	chr19:46258965:G:T	0	-3.44467	-3.10706	9.40721e-202	-2.7467	-2.63632
46259031	chr19:46259031:G:A	0	-2.55616	-3.11474	2.16565e-201	-1.50119	-3.048
46259067	chr19:46259067:T:C	0	-3.52607	-2.27515e-08	5.97678e-201	-3.53403	-2.27515e-08
46259160	chr19:46259160:G:A	0	-3.41328	-3.1168	8.47598e-202	-2.69572	-2.79154
46259834	chr19:46259834:T:G	0	-1.03783e-08	-1.0889	3.3893e-199	-1.03783e-08	0.503879
46259897	chr19:46259897:A:T	0	-1.03783e-08	-2.9446	1.21165e-200	-1.03783e-08	-2.82734
46260278	chr19:46260278:G:A	0	-1.03783e-08	-3.06047	1.29928e-200	-1.03783e-08	-2.75752
46260319	chr19:46260319:T:C	0	-1.03783e-08	-2.42368	6.18728e-200	-1.03783e-08	-1.19683
46260337	chr19:46260337:C:G	0	-1.03783e-08	-3.06846	1.27285e-200	-1.03783e-08	-2.77807
46260424	chr19:46260424:G:A	0	-1.03783e-08	-3.10741	9.34619e-201	-1.03783e-08	-3.08694
46260443	chr19:46260443:G:A	0	-1.03783e-08	-1.80638	1.53259e-199	-1.03783e-08	-0.289782
46260449	chr19:46260449:C:T	0	-1.03783e-08	-1.87324	1.35369e-199	-1.03783e-08	-0.413911
46260651	chr19:46260651:A:C	0	-3.32006	-2.87272	6.06086e-202	-2.71752	-3.10513
46260656	chr19:46260656:C:T	0	-3.33925	-3.11656	3.69382e-202	-3.43205	-2.88579
46260810	chr19:46260810:C:T	0	-1.03783e-08	-2.20087	5.96701e-200	-1.03783e-08	-1.23308
46261008	chr19:46261008:C:G	0	-3.54015	-3.03926	3.41135e-202	-3.33619	-3.0612
46261201	chr19:46261201:T:G	0	-1.03783e-08	-3.07198	9.15839e-201	-1.03783e-08	-3.10724
46261219	chr19:46261219:T:TG	0	-3.35449	-3.1052	1.18855e-201	-2.27293	-2.87625
46261284	chr19:46261284:A:G	0	-1.03783e-08	-3.09293	9.4697e-201	-1.03783e-08	-3.07382
46261426	chr19:46261426:A:G	0	-1.03783e-08	-1.15161	2.64187e-200	-1.03783e-08	-2.04784
46261572	chr19:46261572:A:G	0	-1.03783e-08	-3.11698	9.31396e-201	-1.03783e-08	-3.0904
46261579	chr19:46261579:C:T	0	-2.87468	-2.95808	1.47507e-201	-1.93801	-2.99519
46261593	chr19:46261593:G:T	0	-2.94753	-2.98977	3.89745e-202	-3.18757	-3.0766
46261708	chr19:46261708:T:G	0	-3.30048	-2.6485	8.21973e-202	-2.64203	-2.87593
46261898	chr19:46261898:G:A	0	-1.72634	-2.53846	4.47441e-201	-1.22128	-2.60226
46261900	chr19:46261900:C:G	0	-1.72634	-2.54224	4.46206e-201	-1.22128	-2.60503
46261974	chr19:46261974:C:T	0	-1.03783e-08	-2.441	2.67427e-200	-1.03783e-08	-2.03565
46262280	chr19:46262280:A:G	0	-2.45521	-3.0985	2.0851e-201	-1.64454	-2.94256
46262579	chr19:46262579:T:A	0	-1.03783e-08	-3.11475	9.27438e-201	-1.03783e-08	-3.09466
46262643	chr19:46262643:C:T	0	-1.03783e-08	-1.83659	2.99935e-200	-1.03783e-08	-1.92093
46262864	chr19:46262864:G:T	0	-3.46826	-3.10515	3.66174e-202	-3.53425	-2.79231
46262922	chr19:46262922:T:C	0	-3.195	-2.27515e-08	9.03047e-201	-3.12131	-2.27515e-08
46262987	chr19:46262987:A:G	0	-1.03783e-08	-1.74328	9.82015e-200	-1.03783e-08	-0.734891
46263202	chr19:46263202:G:A	0	-3.5303	-2.27515e-08	5.92847e-201	-3.54215	-2.27515e-08
46263381	chr19:46263381:A:T	0	-1.03783e-08	-2.15293	7.25915e-200	-1.03783e-08	-1.03707
46263419	chr19:46263419:C:T	0	-1.03783e-08	-2.02076	6.24621e-200	-1.03783e-08	-1.18735
46263437	chr19:46263437:C:T	0	-1.03783e-08	-2.09984	6.19281e-200	-1.03783e-08	-1.19594
46263511	chr19:46263511:A:G	0	-1.03783e-08	-1.05135	2.56514e-199	-1.03783e-08	0.225269
46263525	chr19:46263525:C:A	0	-3.10202	-2.27515e-08	1.60498e-200	-2.54622	-2.27515e-08
46263660	chr19:46263660:C:T	0	-3.53541	-3.09458	3.69765e-202	-3.22183	-3.09497
46263722	chr19:46263722:C:T	0	-3.19416	-2.29301	2.35607e-201	-1.87197	-2.59295
46263732	chr19:46263732:A:G	0	-3.29908	-2.99199	2.68999e-202	-3.5413	-3.09366
46263916	chr19:46263916:T:C	0	-3.51596	-3.11088	5.69753e-202	-2.76777	-3.11669
46264026	chr19:46264026:A:G	0	-1.03783e-08	-3.04908	9.79911e-201	-1.03783e-08	-3.03962
46264405	chr19:46264405:C:T	0	-2.82723	-3.08253	2.8836e-202	-3.53671	-3.02875
46264634	chr19:46264634:G:A	0	-3.08494	-2.27515e-08	7.90726e-201	-3.25413	-2.27515e-08
46264797	chr19:46264797:C:A	0	-3.4913	-3.09303	3.45442e-202	-3.29873	-3.08612
46264801	chr19:46264801:C:T	0	-1.03783e-08	-1.01274	5.78793e-200	-1.03783e-08	-1.26355
46264889	chr19:46264889:C:A	0	-1.03783e-08	-1.11374	5.49096e-200	-1.03783e-08	-1.31623
46265147	chr19:46265147:C:T	0	-1.03783e-08	-3.06557	9.13753e-201	-1.03783e-08	-3.10952
46265448	chr19:46265448:G:A	0	-2.99963	-2.3317	4.49167e-202	-3.15984	-2.96243
46265496	chr19:46265496:A:G	0	-3.51654	-3.04545	3.24105e-202	-3.44975	-2.99885
46265694	chr19:46265694:T:C	0	-1.03783e-08	-3.0571	1.20097e-200	-1.03783e-08	-2.8362
46265972	chr19:46265972:T:C	0	-1.1502	-2.27515e-08	5.82519e-200	-1.25714	-2.27515e-08
46266540	chr19:46266540:C:T	0	-1.03783e-08	-3.09256	1.09113e-200	-1.03783e-08	-2.93212
46266666	chr19:46266666:G:A	0	-1.03783e-08	-2.47972	1.62119e-200	-1.03783e-08	-2.53617
46266813	chr19:46266813:GA:G	0	-1.03783e-08	-2.65023	2.53632e-200	-1.03783e-08	-2.08861
46266834	chr19:46266834:C:T	0	-1.03783e-08	-3.06064	9.30009e-201	-1.03783e-08	-3.09189
46267298	chr19:46267298:C:T	0	-1.03783e-08	-1.32614	2.65771e-200	-1.03783e-08	-2.04186
46267577	chr19:46267577:A:G	0	-1.03783e-08	-3.10037	9.82143e-201	-1.03783e-08	-3.03735
46267621	chr19:46267621:C:T	0	-3.18646	-2.95021	6.37787e-202	-3.33581	-2.43585
46267781	chr19:46267781:T:C	0	-2.45539	-2.95802	2.61246e-201	-2.27863	-2.08299
46268317	chr19:46268317:T:A	0	-1.03783e-08	-3.01236	9.22115e-201	-1.03783e-08	-3.10041
46268931	chr19:46268931:G:A	0	-3.10113	-2.50009	1.26617e-201	-3.30171	-1.7842
46268992	chr19:46268992:C:T	0	-1.03783e-08	-2.49696	1.75399e-200	-1.03783e-08	-2.45743
46269022	chr19:46269022:C:A	0	-1.03783e-08	-2.75677	1.63923e-200	-1.03783e-08	-2.5251
46269094	chr19:46269094:A:G	0	-2.30389	-3.10941	2.11111e-201	-2.0936	-2.4811
46269166	chr19:46269166:T:C	0	-3.04749	-2.27515e-08	1.08322e-200	-2.93939	-2.27515e-08
46269600	chr19:46269600:T:A	0	-1.03783e-08	-3.06213	9.2863e-201	-1.03783e-08	-3.09337
46269625	chr19:46269625:G:A	0	-2.64317	-3.11735	1.25664e-201	-2.02548	-3.06799
46269694	chr19:46269694:C:T	0	-1.03783e-08	-3.02657	1.14816e-200	-1.03783e-08	-2.88117
46270216	chr19:46270216:G:A	0	-3.28458	-2.27515e-08	1.30631e-200	-2.75212	-2.27515e-08
46270278	chr19:46270278:AT:A	0	-3.38345	-3.11538	2.95959e-202	-3.45663	-3.08282
46270572	chr19:46270572:T:C	0	-1.03783e-08	-3.07813	9.07211e-201	-1.03783e-08	-3.11671
46270674	chr19:46270674:T:C	0	-1.03783e-08	-2.49716	1.48275e-200	-1.03783e-08	-2.62543
46270767	chr19:46270767:G:A	0	-1.03783e-08	-2.35667	4.05551e-200	-1.03783e-08	-1.61925
46270992	chr19:46270992:G:A	0	-1.03783e-08	-2.04599	2.22706e-200	-1.03783e-08	-2.21865
46271188	chr19:46271188:C:T	0	-1.03783e-08	-3.04004	9.55046e-201	-1.03783e-08	-3.06532
46271509	chr19:46271509:A:G	0	-3.34117	-1.48885	6.84639e-201	-2.97895	-0.41924
46271870	chr19:46271870:A:T	0	-3.00623	-3.02318	2.86194e-201	-2.16718	-2.10323
46271930	chr19:46271930:G:A	0	-3.17681	-2.67687	1.12412e-201	-2.93327	-2.27164
46272122	chr19:46272122:A:G	0	-1.03783e-08	-3.0619	9.12818e-201	-1.03783e-08	-3.11055
46272192	chr19:46272192:A:C	0	-1.03783e-08	-2.80494	1.0425e-200	-1.03783e-08	-2.97771
46272656	chr19:46272656:G:T	0	-1.03783e-08	-2.99494	1.0806e-200	-1.03783e-08	-2.94181
46272966	chr19:46272966:C:T	0	-3.46511	-2.27515e-08	7.27848e-201	-3.33699	-2.27515e-08
46272967	chr19:46272967:G:A	0	-1.03783e-08	-2.72328	9.06856e-201	-1.03783e-08	-3.1171
46273094	chr19:46273094:T:C	0	-2.84249	-2.27515e-08	1.36794e-200	-2.70602	-2.27515e-08
46273233	chr19:46273233:A:G	0	-3.27607	-1.72471	8.58205e-202	-3.35046	-2.12436
46273629	chr19:46273629:AAAAT:A	0	-0.56595	-3.03717	1.48483e-200	0.326214	-2.95024
46273923	chr19:46273923:A:G	0	-1.03783e-08	-2.9316	1.09423e-200	-1.03783e-08	-2.92928
46274250	chr19:46274250:C:G	0	-3.44827	-2.12559	4.42574e-202	-3.54552	-2.59154
46274529	chr19:46274529:C:T	0	-1.89882	-2.27515e-08	2.79199e-200	-1.99257	-2.27515e-08
46274835	chr19:46274835:G:T	0	-2.20008	-3.04811	3.21735e-201	-1.18844	-2.96492
46274836	chr19:46274836:C:T	0	-2.30446	-1.53853	4.47715e-201	-2.05818	-1.76474
46274865	chr19:46274865:C:T	0	-1.03783e-08	-2.78219	9.07561e-201	-1.03783e-08	-3.11632
46275027	chr19:46275027:C:T	0	-3.43046	-1.45015	6.72165e-202	-3.52436	-2.1948
46275231	chr19:46275231:C:CT	0	-2.08597	-3.1167	3.85337e-201	-1.09933	-2.87363
46275667	chr19:46275667:A:G	0	-3.4292	-1.29829	1.10082e-201	-3.28674	-1.93911
46275702	chr19:46275702:G:A	0	-1.03783e-08	-1.94355	3.86728e-200	-1.03783e-08	-1.66678
46275885	chr19:46275885:G:A	0	-1.03783e-08	-3.10293	9.13365e-201	-1.03783e-08	-3.10995
46275914	chr19:46275914:A:G	0	-1.03783e-08	-0.934355	2.26796e-200	-1.03783e-08	-2.20045
46275964	chr19:46275964:G:A	0	-1.03783e-08	-3.06289	1.00225e-200	-1.03783e-08	-3.01708
46275991	chr19:46275991:A:G	0	-1.03783e-08	-3.04641	1.09063e-200	-1.03783e-08	-2.93257
46276109	chr19:46276109:G:A	0	-1.03783e-08	-2.90459	1.47074e-200	-1.03783e-08	-2.63356
46276155	chr19:46276155:G:A	0	-3.54306	-3.10148	2.9543e-202	-3.53328	-3.00796
46276191	chr19:46276191:G:A	0	-3.54077	-3.02373	3.55572e-202	-3.52816	-2.82778
46276259	chr19:46276259:T:C	0	-2.67717	-3.11735	7.55367e-202	-2.48532	-3.11714
46276276	chr19:46276276:A:G	0	-3.4132	-3.0902	3.65692e-202	-3.21117	-3.11671
46276322	chr19:46276322:A:G	0	-2.31775	-0.606676	7.00866e-201	-2.277	-1.09777
46276366	chr19:46276366:A:G	0	-1.03783e-08	-3.10075	9.12891e-201	-1.03783e-08	-3.11047
46276430	chr19:46276430:A:G	0	-3.41045	-2.38029	4.34892e-202	-3.43001	-2.72456
46276475	chr19:46276475:G:A	0	-3.30399	-1.60749	9.20383e-202	-3.3023	-2.10258
46276481	chr19:46276481:T:C	0	-3.10845	-1.56854	1.178e-201	-3.1367	-2.0214
46276501	chr19:46276501:C:T	0	-2.57905	-2.27515e-08	1.6741e-200	-2.50405	-2.27515e-08
46276547	chr19:46276547:T:C	0	-2.97735	-1.90786	1.19991e-201	-2.90741	-2.23225
46276922	chr19:46276922:T:C	0	-3.11067	-1.85605	9.12637e-202	-3.06343	-2.3499
46276968	chr19:46276968:C:T	0	-3.12772	-1.85752	9.1052e-202	-3.06241	-2.35324
46277041	chr19:46277041:C:T	0	-3.06585	-1.82617	1.02682e-201	-2.95281	-2.34263
46277078	chr19:46277078:C:T	0	-3.10894	-1.9766	8.58924e-202	-3.04178	-2.43221
46277137	chr19:46277137:G:T	0	-3.05294	-0.967648	2.42817e-201	-2.95711	-1.47766
46277220	chr19:46277220:G:A	0	-3.06114	-0.713029	3.02783e-201	-2.95971	-1.25436
46277306	chr19:46277306:C:T	0	-3.00669	-2.27515e-08	1.14446e-200	-2.88439	-2.27515e-08
46277369	chr19:46277369:A:G	0	-3.17265	-1.14738	1.84285e-201	-3.09303	-1.61757
46277397	chr19:46277397:A:G	0	-1.03783e-08	-1.65748	6.88264e-200	-1.03783e-08	-1.09033
46277530	chr19:46277530:C:T	0	-1.03783e-08	-2.05419	1.55185e-200	-1.03783e-08	-2.57988
46277718	chr19:46277718:T:C	0	-1.03783e-08	-3.054	1.04465e-200	-1.03783e-08	-2.97564
46277896	chr19:46277896:A:C	0	-3.0439	-0.885647	2.51617e-201	-2.95896	-1.44022
46278119	chr19:46278119:G:C	0	-3.46344	-2.41963	4.30417e-202	-3.44619	-2.71872
46278205	chr19:46278205:A:C	0	-1.03783e-08	-2.87924	9.26851e-201	-1.03783e-08	-3.09529
46278282	chr19:46278282:G:A	0	-3.46203	-2.42727	4.28958e-202	-3.4482	-2.72011
46278417	chr19:46278417:G:A	0	-2.91489	-2.27515e-08	1.32756e-200	-2.73598	-2.27515e-08
46278433	chr19:46278433:AAT:A	0	-3.46506	-2.87819	3.31428e-202	-3.443	-2.98326
46278517	chr19:46278517:C:T	0	-3.17989	-2.74626	5.54127e-202	-3.10245	-2.80982
46278518	chr19:46278518:G:A	0	-1.03783e-08	-2.88113	1.40966e-200	-1.03783e-08	-2.67598
46278635	chr19:46278635:G:A	0	-1.03783e-08	-2.8142	9.7308e-201	-1.03783e-08	-3.04662
46278636	chr19:46278636:G:T	0	-2.09243	-2.62314	2.15581e-201	-1.43792	-3.11583
46278659	chr19:46278659:A:G	0	-3.33289	-2.65299	4.84754e-202	-3.05019	-2.99584
46278940	chr19:46278940:C:T	0	-1.03783e-08	-1.9683	1.66534e-200	-1.03783e-08	-2.5093
46279024	chr19:46279024:C:T	0	-3.33751	-2.4952	5.99602e-202	-3.29293	-2.54047
46279748	chr19:46279748:G:A	0	-3.29879	-2.47588	6.24599e-202	-3.26242	-2.53014
46279754	chr19:46279754:G:A	0	-1.03783e-08	-3.08563	9.3395e-201	-1.03783e-08	-3.08766
46279977	chr19:46279977:T:C	0	-2.4683	-2.27515e-08	1.30603e-200	-2.75234	-2.27515e-08
46279999	chr19:46279999:C:T	0	-2.73773	-1.8485	1.0778e-201	-2.80153	-2.44546
46280050	chr19:46280050:C:G	0	-1.03783e-08	-2.73338	1.2211e-200	-1.03783e-08	-2.81958
46280141	chr19:46280141:T:C	0	-2.69009	-1.75658	1.20613e-201	-2.76847	-2.36603
46280217	chr19:46280217:G:A	0	-3.17514	-2.32134	8.10537e-202	-3.14408	-2.38789
46280430	chr19:46280430:G:A	0	-2.85783	-3.01751	4.98271e-202	-2.91105	-3.10748
46280508	chr19:46280508:T:C	0	-2.76923	-1.92372	9.85608e-202	-2.8218	-2.51461
46280530	chr19:46280530:G:A	0	-1.88515	-3.07006	5.73293e-201	-0.650629	-2.92506
46280620	chr19:46280620:G:A	0	-2.72189	-1.93432	1.03006e-201	-2.77006	-2.52223
46280690	chr19:46280690:T:C	0	-2.73813	-1.82911	1.11364e-201	-2.74418	-2.4701
46280960	chr19:46280960:T:C	0	-3.00044	-2.87816	4.96505e-202	-3.26457	-2.7575
46281083	chr19:46281083:G:A	0	-1.85462	-3.04587	5.80154e-201	-0.602457	-2.96133
46281135	chr19:46281135:G:A	0	-3.0403	-2.60013	7.87277e-202	-3.07613	-2.48496
46281157	chr19:46281157:G:A	0	-2.87517	-0.765354	5.28124e-201	-2.75377	-0.90398
46281403	chr19:46281403:C:T	0	-2.88537	-2.41806	1.05713e-201	-2.99593	-2.27042
46281603	chr19:46281603:G:A	0	-3.31068	-2.23529	3.86878e-202	-3.48392	-2.78764
46281624	chr19:46281624:C:T	0	-3.31225	-2.80504	5.57635e-202	-3.30747	-2.5985
46281665	chr19:46281665:A:G	0	-2.89039	-2.27515e-08	1.15577e-200	-2.87456	-2.27515e-08
46281701	chr19:46281701:A:G	0	-1.03783e-08	-3.11535	9.67489e-201	-1.03783e-08	-3.05238
46281764	chr19:46281764:T:G	0	-1.03783e-08	-2.88719	1.26439e-200	-1.03783e-08	-2.78474
46281775	chr19:46281775:G:A	0	-1.03783e-08	-3.11245	9.19431e-201	-1.03783e-08	-3.10333
46281948	chr19:46281948:G:A	0	-1.03783e-08	-3.11735	9.51182e-201	-1.03783e-08	-3.06938
46282012	chr19:46282012:G:A	0	-3.06143	-0.856763	4.80009e-201	-2.95791	-0.795372
46282070	chr19:46282070:G:A	0	-3.53867	-2.98914	2.91235e-202	-3.44249	-3.11305
46282083	chr19:46282083:A:C	0	-3.53134	-2.86113	3.08103e-202	-3.43144	-3.06779
46282201	chr19:46282201:A:G	0	-3.5334	-2.8067	3.1168e-202	-3.45607	-3.03162
46282276	chr19:46282276:G:T	0	-2.32929	-2.27515e-08	2.05756e-200	-2.29781	-2.27515e-08
46282333	chr19:46282333:A:G	0	-3.52834	-2.8555	3.1349e-202	-3.4279	-3.054
46282441	chr19:46282441:A:G	0	-2.06801	-3.06024	4.51682e-201	-0.883814	-2.93029
46282451	chr19:46282451:C:T	0	-3.43485	-2.74482	3.8606e-202	-3.3302	-2.94347
46282470	chr19:46282470:G:A	0	-3.02136	-1.06289	3.86141e-201	-2.93966	-1.03122
46282579	chr19:46282579:G:A	0	-1.03783e-08	-3.00353	9.59813e-201	-1.03783e-08	-3.06035
46282602	chr19:46282602:T:C	0	-3.52593	-2.79331	3.22873e-202	-3.42017	-3.03224
46282721	chr19:46282721:G:A	0	-3.08009	-3.08806	2.88427e-202	-3.49055	-3.07467
46282826	chr19:46282826:A:G	0	-2.34458	-2.27515e-08	1.97796e-200	-2.33726	-2.27515e-08
46283278	chr19:46283278:A:G	0	-3.36794	-3.0561	3.32277e-202	-3.34995	-3.07375
46283639	chr19:46283639:A:G	0	-3.54176	-2.9943	2.89888e-202	-3.44308	-3.11709
46283693	chr19:46283693:T:C	0	-3.02335	-2.27515e-08	1.08541e-200	-2.93737	-2.27515e-08
46283811	chr19:46283811:T:C	0	-2.0946	-2.27515e-08	2.7892e-200	-1.99357	-2.27515e-08
46283869	chr19:46283869:A:G	0	-2.81336	-2.96809	1.98047e-201	-2.53995	-2.09863
46283870	chr19:46283870:A:G	0	-2.08563	-2.27515e-08	2.83247e-200	-1.97818	-2.27515e-08
46284039	chr19:46284039:AC:A	0	-2.9802	-2.27515e-08	1.14416e-200	-2.88466	-2.27515e-08
46284226	chr19:46284226:G:A	0	-3.4528	-3.09346	4.41305e-202	-3.03907	-3.10086
46284323	chr19:46284323:G:A	0	-3.46309	-3.11728	4.54241e-202	-3.066	-3.04504
46284379	chr19:46284379:T:C	0	-3.10807	-2.27515e-08	2.76919e-199	0.301813	-2.27515e-08
46284488	chr19:46284488:C:T	0	-3.51446	-3.11271	4.63326e-202	-3.06156	-3.02968
46284763	chr19:46284763:C:T	0	-3.00088	-3.11126	3.93866e-201	-0.85035	-3.10072
46284839	chr19:46284839:G:A	0	-3.29679	-2.81771	3.1725e-202	-3.5429	-2.92708
46284976	chr19:46284976:G:A	0	-3.01262	-3.1173	3.71914e-201	-0.898504	-3.10992
46285078	chr19:46285078:C:T	0	-3.2527	-3.05017	3.22648e-202	-3.37062	-3.08249
46285099	chr19:46285099:C:T	0	-1.03783e-08	-3.03642	1.04828e-200	-1.03783e-08	-2.97218
46285135	chr19:46285135:G:A	0	-2.9617	-3.11637	4.11998e-201	-0.806328	-3.09974
46285152	chr19:46285152:A:C	0	-2.95979	-3.11412	4.19953e-201	-0.790824	-3.09612
46285302	chr19:46285302:G:T	0	-1.03783e-08	-1.04711	6.38364e-200	-1.03783e-08	-1.16559
46285967	chr19:46285967:C:T	0	-3.04536	-3.09911	3.28383e-201	-1.06311	-3.06979
46285983	chr19:46285983:C:T	0	-3.22644	-2.97147	3.48152e-202	-3.34976	-3.02727
46286277	chr19:46286277:A:G	0	-3.04125	-3.09952	3.56505e-201	-0.978179	-3.07256
46286462	chr19:46286462:T:A	0	-2.89125	-3.09615	4.96817e-201	-0.652384	-3.06648
46286489	chr19:46286489:C:T	0	-1.94607	-2.27515e-08	3.16284e-200	-1.86786	-2.27515e-08
46286647	chr19:46286647:C:T	0	-3.45806	-2.81671	3.17352e-202	-3.48861	-2.98105
46287150	chr19:46287150:T:C	0	-3.00662	-3.11385	3.73069e-201	-0.90911	-3.09621
46287257	chr19:46287257:G:A	0	-1.03783e-08	-3.08531	9.17207e-201	-1.03783e-08	-3.10575
46287349	chr19:46287349:C:A	0	-2.99128	-3.10191	4.01789e-201	-0.86141	-3.06975
46287453	chr19:46287453:G:T	0	-2.98614	-3.11084	3.90545e-201	-0.868359	-3.09118
46287488	chr19:46287488:A:C	0	-3.54542	-3.0994	4.93044e-202	-2.9135	-3.11557
46287586	chr19:46287586:C:T	0	-2.12749	-2.27515e-08	2.63991e-200	-2.04858	-2.27515e-08
46287606	chr19:46287606:G:A	0	-3.41036	-2.82466	3.05809e-202	-3.52169	-2.98502
46287664	chr19:46287664:A:G	0	-2.9687	-3.11265	4.0821e-201	-0.820208	-3.09509
46287715	chr19:46287715:C:T	0	-1.03783e-08	-3.00066	1.54401e-200	-1.03783e-08	-2.58494
46287739	chr19:46287739:C:T	0	-2.98485	-3.11002	3.91855e-201	-0.864804	-3.09139
46288104	chr19:46288104:G:C	0	-3.54356	-3.03294	4.21774e-202	-3.54162	-2.64358
46288122	chr19:46288122:G:A	0	-1.03783e-08	-2.60084	1.20977e-200	-1.03783e-08	-2.82889
46288179	chr19:46288179:A:G	0	-2.97197	-2.82346	4.54233e-202	-3.0634	-3.04766
46288215	chr19:46288215:G:A	0	-3.01448	-2.27515e-08	1.11901e-200	-2.90688	-2.27515e-08
46288233	chr19:46288233:A:G	0	-1.03783e-08	-2.92584	9.07339e-201	-1.03783e-08	-3.11657
46288681	chr19:46288681:C:T	0	-1.03783e-08	-3.1128	9.11058e-201	-1.03783e-08	-3.11248
46288682	chr19:46288682:A:G	0	-3.54409	-3.09941	4.22539e-202	-3.06798	-3.11541
46289395	chr19:46289395:A:G	0	-2.97983	-3.11254	3.96154e-201	-0.850431	-3.09485
46289409	chr19:46289409:C:T	0	-2.99828	-3.11254	3.77868e-201	-0.897687	-3.09485
46289636	chr19:46289636:T:C	0	-3.36083	-2.95711	2.87613e-202	-3.5294	-3.03865
46289658	chr19:46289658:G:T	0	-3.00435	-3.11048	3.73679e-201	-0.911781	-3.0919
46289784	chr19:46289784:G:A	0	-3.50939	-3.0959	8.17387e-202	-2.47024	-3.05331
46289991	chr19:46289991:C:T	0	-2.99155	-3.11308	3.82684e-201	-0.883361	-3.09651
46290021	chr19:46290021:T:C	0	-3.00492	-3.11247	3.76884e-201	-0.899957	-3.09519
46290206	chr19:46290206:T:C	0	-2.96955	-3.11725	3.88868e-201	-0.857202	-3.10664
46290264	chr19:46290264:A:C	0	-2.98125	-2.73029	4.66554e-202	-3.08211	-3.00218
46290291	chr19:46290291:C:T	0	-1.03783e-08	-2.50663	2.03695e-200	-1.03783e-08	-2.30788
46290292	chr19:46290292:A:G	0	-3.02136	-3.11569	3.33052e-201	-1.00745	-3.11134
46290304	chr19:46290304:C:T	0	-2.97516	-3.11325	3.9666e-201	-0.847106	-3.0969
46290417	chr19:46290417:C:G	0	-3.00358	-3.11282	3.77225e-201	-0.898296	-3.09595
46290679	chr19:46290679:T:C	0	-3.01757	-3.11247	3.61636e-201	-0.941257	-3.09519
46290700	chr19:46290700:C:G	0	-2.96568	-2.71284	4.76135e-202	-3.07134	-2.99263
46290713	chr19:46290713:T:C	0	-2.98492	-3.11259	3.87148e-201	-0.872837	-3.09544
46290753	chr19:46290753:G:A	0	-3.49983	-3.10014	8.62617e-202	-2.40867	-3.06103
46290988	chr19:46290988:C:T	0	-1.03783e-08	-0.641057	9.12351e-200	-1.03783e-08	-0.808473
46291003	chr19:46291003:A:G	0	-3.02267	-2.70083	4.46479e-202	-3.11831	-3.00997
46291014	chr19:46291014:G:A	0	-2.98694	-3.11076	3.90239e-201	-0.868646	-3.09168
46291089	chr19:46291089:G:C	0	-2.99063	-3.11177	3.82024e-201	-0.887881	-3.09372
46291277	chr19:46291277:C:CT	0	-2.62469	-3.11577	1.75259e-201	-1.76087	-2.99995
46291312	chr19:46291312:A:C	0	-3.43768	-2.87611	3.01663e-202	-3.50541	-3.01495
46291375	chr19:46291375:C:T	0	-1.03783e-08	-3.10438	9.43783e-201	-1.03783e-08	-3.07719
46291515	chr19:46291515:G:C	0	-3.40544	-2.01839	1.40708e-201	-3.41254	-1.56786
46291810	chr19:46291810:T:C	0	-2.5809	-3.11492	1.84635e-201	-1.70264	-3.00606
46291852	chr19:46291852:C:A	0	-2.56927	-3.11621	1.88888e-201	-1.68894	-2.99699
46291859	chr19:46291859:T:G	0	-1.03783e-08	-2.97311	9.08107e-201	-1.03783e-08	-3.11572
46291876	chr19:46291876:A:G	0	-1.03783e-08	-3.11221	9.1117e-201	-1.03783e-08	-3.11235
```
