## Supplementary material for "Characterization of shared and ancestry-specific signals driving complex traits using multi-ancestry fine-mapping": susiex_nc2.cs80.summary

```
# chr19:43326489-46291964
CS_ID	CS_LENGTH	CS_PURITY	MAX_PIP_SNP	BP	REF_ALLELE	ALT_ALLELE	REF_FRQ	BETA	SE	-LOG10P	MAX_PIP	POST-HOC_PROB_POP1	POST-HOC_PROB_POP2
1	1	1	chr19:44911142:C:A	44911142	A,A	C,C	1,1	inf,inf	inf,inf	228.696,56.4631	1	1	1
2	1	1	chr19:44908684:T:C	44908684	C,C	T,T	1,1	-inf,-inf	inf,inf	108.306,41.4267	1	1	1
```
