## Supplementary material for "Characterization of shared and ancestry-specific signals driving complex traits using multi-ancestry fine-mapping": susiex_nc3.cs80.cs

```
CS_ID	SNP	BP	REF_ALLELE	ALT_ALLELE	REF_FRQ	BETA	SE	-LOG10P	CS_PIP	OVRL_PIP
1	chr19:44923535:G:A	44923535	A,A	G,G	1,1	inf,inf	inf,inf	254.293,74.1688	1	1
2	chr19:44908684:T:C	44908684	C,C	T,T	1,1	-inf,-inf	inf,inf	108.306,41.4267	1	1
3	chr19:44799247:G:A	44799247	A,NA	G,NA	1,NA	inf,NA	inf,NA	58.53,NA	0.999973	0.999973
```
