## Supplementary material for "Characterization of shared and ancestry-specific signals driving complex traits using multi-ancestry fine-mapping": susiex_nc3.cs80.snp (part 1 of 2)

```
BP	SNP	PIP(CS1)	LogBF(CS1,Pop1)	LogBF(CS1,Pop2)	PIP(CS2)	LogBF(CS2,Pop1)	LogBF(CS2,Pop2)	PIP(CS3)	LogBF(CS3,Pop1)	LogBF(CS3,Pop2)
43326524	chr19:43326524:A:C	0	-3.03039	-3.0913	1.61822e-104	-3.31139	-2.92024	7.11248e-62	-2.9048	-3.04909
43326565	chr19:43326565:T:G	0	-1.03783e-08	-2.44193	7.03824e-103	-1.03783e-08	-2.45901	2.15829e-60	-1.03783e-08	-2.54126
43326882	chr19:43326882:A:G	0	-1.03783e-08	-2.82478	6.85309e-103	-1.03783e-08	-2.48567	1.90048e-60	-1.03783e-08	-2.66847
43327735	chr19:43327735:C:T	0	-1.03783e-08	-3.09303	3.94153e-103	-1.03783e-08	-3.0388	1.30783e-60	-1.03783e-08	-3.0422
43327922	chr19:43327922:A:G	0	-1.03783e-08	-2.29287	8.16811e-103	-1.03783e-08	-2.31013	2.80984e-60	-1.03783e-08	-2.27745
43328242	chr19:43328242:C:T	0	-1.03783e-08	-2.92551	3.90943e-103	-1.03783e-08	-3.04698	1.4806e-60	-1.03783e-08	-2.91812
43328371	chr19:43328371:C:T	0	-1.03783e-08	-0.817018	2.35499e-102	-1.03783e-08	-1.25124	1.24591e-59	-1.03783e-08	-0.788123
43328500	chr19:43328500:C:T	0	-2.89348	-2.00938	2.50298e-104	-3.46495	-2.33052	9.47464e-62	-3.36624	-2.30089
43328661	chr19:43328661:C:T	0	-3.14925	-2.27515e-08	2.71202e-103	-3.41267	-2.27515e-08	1.20595e-60	-3.1233	-2.27515e-08
43328696	chr19:43328696:A:G	0	-1.03783e-08	-2.7139	6.98861e-103	-1.03783e-08	-2.46608	2.52758e-60	-1.03783e-08	-2.38331
43328697	chr19:43328697:TGAAAG:T	0	-1.03783e-08	-1.39435	1.53608e-102	-1.03783e-08	-1.67855	5.30835e-60	-1.03783e-08	-1.64129
43328941	chr19:43328941:T:C	0	-1.03783e-08	-2.87955	5.40779e-103	-1.03783e-08	-2.72253	1.81259e-60	-1.03783e-08	-2.71582
43328959	chr19:43328959:G:A	0	-1.03783e-08	-3.01606	3.7446e-103	-1.03783e-08	-3.09005	1.24906e-60	-1.03783e-08	-3.08818
43329354	chr19:43329354:G:A	0	-1.03783e-08	-3.05029	3.73449e-103	-1.03783e-08	-3.09276	1.2431e-60	-1.03783e-08	-3.09297
43329388	chr19:43329388:C:T	0	-1.03783e-08	-3.06714	3.7492e-103	-1.03783e-08	-3.08882	1.24703e-60	-1.03783e-08	-3.08981
43329769	chr19:43329769:A:G	0	-3.38664	-2.54635	1.33399e-104	-3.50259	-2.92219	6.21408e-62	-3.30098	-2.78794
43329870	chr19:43329870:C:T	0	-3.39677	-2.27515e-08	3.10496e-103	-3.27736	-2.27515e-08	9.13469e-61	-3.40108	-2.27515e-08
43329929	chr19:43329929:C:T	0	-3.52572	-3.03119	1.24151e-104	-3.44116	-3.05546	4.15158e-62	-3.45171	-3.04054
43330032	chr19:43330032:C:T	0	-1.03783e-08	-1.48824	1.42923e-102	-1.03783e-08	-1.75064	4.89925e-60	-1.03783e-08	-1.72149
43330409	chr19:43330409:C:T	0	-1.03783e-08	-3.08467	3.79617e-103	-1.03783e-08	-3.07637	1.26189e-60	-1.03783e-08	-3.07797
43330741	chr19:43330741:A:C	0	-1.03783e-08	-2.89275	4.06756e-103	-1.03783e-08	-3.00732	1.35886e-60	-1.03783e-08	-3.00392
43331419	chr19:43331419:C:T	0	-1.03783e-08	-3.09279	3.7655e-103	-1.03783e-08	-3.08448	1.24818e-60	-1.03783e-08	-3.08889
43331461	chr19:43331461:C:G	0	-3.28549	-3.08564	1.26057e-104	-3.3886	-3.09279	4.3201e-62	-3.36004	-3.09243
43331618	chr19:43331618:C:T	0	-3.47372	-2.67264	1.12047e-104	-3.53961	-3.05959	4.03716e-62	-3.54114	-2.97906
43331778	chr19:43331778:A:G	0	-1.03783e-08	-3.05673	4.19587e-103	-1.03783e-08	-2.97626	1.37814e-60	-1.03783e-08	-2.98984
43331783	chr19:43331783:C:T	0	-3.37208	-3.07268	1.72858e-104	-3.27917	-2.88648	5.45558e-62	-3.29535	-2.92375
43331968	chr19:43331968:T:A	0	-1.03783e-08	-2.72533	6.48484e-103	-1.03783e-08	-2.5409	1.88512e-60	-1.03783e-08	-2.67658
43332118	chr19:43332118:G:A	0	-3.47808	-3.09126	1.14519e-104	-3.48422	-3.09316	4.35502e-62	-3.35247	-3.09194
43332273	chr19:43332273:TCA:T	0	-1.03783e-08	-3.01781	4.45286e-103	-1.03783e-08	-2.91682	1.45144e-60	-1.03783e-08	-2.93802
43333165	chr19:43333165:A:G	0	-1.03783e-08	-2.5985	6.47651e-103	-1.03783e-08	-2.54218	1.99214e-60	-1.03783e-08	-2.62136
43333291	chr19:43333291:G:A	0	-1.03783e-08	-1.90266	9.41123e-103	-1.03783e-08	-2.16846	3.06306e-60	-1.03783e-08	-2.19116
43333400	chr19:43333400:A:C	0	-3.54281	-3.03593	1.26466e-104	-3.49465	-2.98349	3.81773e-62	-3.54594	-3.03015
43333579	chr19:43333579:C:G	0	-1.03783e-08	-2.45094	9.43366e-103	-1.03783e-08	-2.16608	2.39855e-60	-1.03783e-08	-2.43571
43333808	chr19:43333808:T:A	0	-1.03783e-08	-2.47883	6.95637e-103	-1.03783e-08	-2.47071	2.09388e-60	-1.03783e-08	-2.57156
43333931	chr19:43333931:TAGAA:T	0	-1.03783e-08	-2.47883	6.95637e-103	-1.03783e-08	-2.47071	2.09388e-60	-1.03783e-08	-2.57156
43334055	chr19:43334055:A:G	0	-1.03783e-08	-3.08669	3.73316e-103	-1.03783e-08	-3.09311	1.24285e-60	-1.03783e-08	-3.09316
43334381	chr19:43334381:G:A	0	-1.03783e-08	-3.02479	4.67265e-103	-1.03783e-08	-2.86864	1.39594e-60	-1.03783e-08	-2.97701
43334600	chr19:43334600:C:T	0	-1.03783e-08	-2.6794	5.58513e-103	-1.03783e-08	-2.69026	1.70106e-60	-1.03783e-08	-2.77932
43334712	chr19:43334712:T:G	0	-1.03783e-08	-2.76652	5.20407e-103	-1.03783e-08	-2.76092	1.60579e-60	-1.03783e-08	-2.83696
43334735	chr19:43334735:G:A	0	-3.43667	-0.959746	5.66452e-104	-3.54621	-1.43251	2.17722e-61	-3.53873	-1.29637
43334782	chr19:43334782:T:C	0	-3.46812	-2.86096	1.26536e-104	-3.42586	-3.05174	4.03349e-62	-3.53265	-2.98846
43335402	chr19:43335402:A:G	0	-1.03783e-08	-0.154435	5.88842e-102	-1.03783e-08	-0.334792	1.77374e-59	-1.03783e-08	-0.434899
43335759	chr19:43335759:G:A	0	-1.03783e-08	-2.66847	5.63776e-103	-1.03783e-08	-2.68088	1.69355e-60	-1.03783e-08	-2.78375
43335796	chr19:43335796:G:A	0	-3.00696	-2.76857	2.14498e-104	-3.0573	-2.89252	6.02389e-62	-3.28045	-2.83957
43335818	chr19:43335818:A:G	0	-1.03783e-08	-2.76384	5.14387e-103	-1.03783e-08	-2.77256	1.58976e-60	-1.03783e-08	-2.84699
43335824	chr19:43335824:G:A	0	-1.03783e-08	-2.25484	6.90686e-103	-1.03783e-08	-2.47785	2.28609e-60	-1.03783e-08	-2.48373
43335936	chr19:43335936:T:C	0	-3.19888	-2.87729	1.25209e-104	-3.39776	-3.09038	4.60155e-62	-3.355	-3.03435
43336429	chr19:43336429:A:G	0	-1.03783e-08	-2.57794	5.15785e-103	-1.03783e-08	-2.76985	1.71791e-60	-1.03783e-08	-2.76947
43336438	chr19:43336438:G:A	0	-1.03783e-08	-2.7941	4.98886e-103	-1.03783e-08	-2.80316	1.54733e-60	-1.03783e-08	-2.87404
43337414	chr19:43337414:C:T	0	-1.03783e-08	-2.59569	5.1176e-103	-1.03783e-08	-2.77768	1.69862e-60	-1.03783e-08	-2.78076
43337459	chr19:43337459:G:A	0	-1.03783e-08	-2.79041	5.03365e-103	-1.03783e-08	-2.79422	1.55636e-60	-1.03783e-08	-2.86823
43337523	chr19:43337523:C:T	0	-3.29041	-2.95973	1.7413e-104	-3.25558	-2.90273	4.83069e-62	-3.3921	-2.94865
43337624	chr19:43337624:C:G	0	-1.03783e-08	-2.72011	5.39226e-103	-1.03783e-08	-2.7254	1.91508e-60	-1.03783e-08	-2.66082
43337686	chr19:43337686:T:C	0	-3.54476	-2.26271	2.01191e-104	-3.50076	-2.51311	6.81098e-62	-3.50844	-2.48877
43337720	chr19:43337720:T:C	0	-3.32156	-3.08529	1.26956e-104	-3.46748	-3.0068	4.05457e-62	-3.44119	-3.0747
43337878	chr19:43337878:G:A	0	-1.03783e-08	-2.85817	4.01379e-103	-1.03783e-08	-3.02063	1.45287e-60	-1.03783e-08	-2.93703
43338005	chr19:43338005:C:T	0	-3.54625	-2.21553	2.45786e-104	-3.48724	-2.32642	8.42582e-62	-3.49628	-2.28817
43338070	chr19:43338070:T:C	0	-1.03783e-08	-2.31977	1.05821e-102	-1.03783e-08	-2.0512	2.67295e-60	-1.03783e-08	-2.32739
43338700	chr19:43338700:T:C	0	-3.54519	-3.02796	1.10485e-104	-3.52088	-3.09237	3.66941e-62	-3.52597	-3.08974
43338898	chr19:43338898:T:G	0	-1.03783e-08	-3.06686	4.01218e-103	-1.03783e-08	-3.02103	1.34233e-60	-1.03783e-08	-3.01616
43339060	chr19:43339060:T:C	0	-1.03783e-08	-1.98853	9.46739e-103	-1.03783e-08	-2.16251	3.31268e-60	-1.03783e-08	-2.11282
43339185	chr19:43339185:T:C	0	-1.03783e-08	-2.5287	8.45404e-103	-1.03783e-08	-2.27572	2.39303e-60	-1.03783e-08	-2.43801
43339333	chr19:43339333:A:G	0	-1.03783e-08	-2.26573	1.14497e-102	-1.03783e-08	-1.9724	4.4878e-60	-1.03783e-08	-1.80921
43339753	chr19:43339753:G:A	0	-1.03783e-08	-2.93835	4.54305e-103	-1.03783e-08	-2.89677	1.57487e-60	-1.03783e-08	-2.8564
43339878	chr19:43339878:T:C	0	-1.03783e-08	-2.94166	4.51086e-103	-1.03783e-08	-2.90388	1.56072e-60	-1.03783e-08	-2.86543
43339915	chr19:43339915:G:A	0	-1.03783e-08	-2.68407	5.57918e-103	-1.03783e-08	-2.69132	1.67401e-60	-1.03783e-08	-2.79535
43340025	chr19:43340025:C:T	0	-3.53721	-2.88164	1.29397e-104	-3.53487	-2.92036	4.39426e-62	-3.54637	-2.88907
43340102	chr19:43340102:C:T	0	-3.53804	-1.10488	4.99784e-104	-3.51917	-1.58478	1.91012e-61	-3.52674	-1.43925
43340204	chr19:43340204:G:A	0	-1.03783e-08	-2.82044	5.05304e-103	-1.03783e-08	-2.79037	1.60045e-60	-1.03783e-08	-2.84029
43340639	chr19:43340639:C:T	0	-1.03783e-08	-1.92312	1.02709e-102	-1.03783e-08	-2.08105	3.67263e-60	-1.03783e-08	-2.00967
43340666	chr19:43340666:G:A	0	-3.39372	-2.76296	1.45613e-104	-3.34265	-2.99452	4.38487e-62	-3.49705	-2.94053
43340715	chr19:43340715:T:G	0	-1.03783e-08	-2.96231	5.18089e-103	-1.03783e-08	-2.76539	1.48272e-60	-1.03783e-08	-2.91669
43340795	chr19:43340795:G:A	0	-1.03783e-08	-2.38429	7.65696e-103	-1.03783e-08	-2.37475	2.78879e-60	-1.03783e-08	-2.28496
43340800	chr19:43340800:T:C	0	-2.94108	-2.68533	2.46531e-104	-2.96685	-2.84378	6.74379e-62	-3.23139	-2.77573
43341107	chr19:43341107:C:T	0	-1.03783e-08	-2.84436	4.3732e-103	-1.03783e-08	-2.93487	1.3536e-60	-1.03783e-08	-3.0078
43341178	chr19:43341178:C:A	0	-3.4716	-2.27515e-08	2.45211e-103	-3.51342	-2.27515e-08	8.03693e-61	-3.52911	-2.27515e-08
43341441	chr19:43341441:G:A	0	-3.11301	-2.7724	2.62e-104	-3.06375	-2.68603	6.85312e-62	-3.24552	-2.74552
43341879	chr19:43341879:G:A	0	-3.50361	-2.88001	1.95318e-104	-3.44131	-2.60218	5.28951e-62	-3.49994	-2.75008
43341910	chr19:43341910:G:A	0	-3.2278	-2.84301	2.60954e-104	-3.05161	-2.70217	5.92227e-62	-3.37835	-2.75867
43342060	chr19:43342060:A:G	0	-1.03783e-08	-2.72569	5.36579e-103	-1.03783e-08	-2.73032	1.64549e-60	-1.03783e-08	-2.81254
43342086	chr19:43342086:A:G	0	-3.29355	-2.53845	3.47559e-104	-3.08792	-2.37926	7.86775e-62	-3.40865	-2.44432
43342130	chr19:43342130:C:A	0	-1.03783e-08	-3.08428	4.00512e-103	-1.03783e-08	-3.02279	1.30865e-60	-1.03783e-08	-3.04158
43342158	chr19:43342158:T:G	0	-1.03783e-08	-3.07952	4.07561e-103	-1.03783e-08	-3.00534	1.3253e-60	-1.03783e-08	-3.02893
43342247	chr19:43342247:C:T	0	-3.53778	-2.19165	2.0627e-104	-3.54302	-2.44591	7.12159e-62	-3.54554	-2.40707
43342289	chr19:43342289:G:A	0	-3.4331	-2.27515e-08	2.6912e-103	-3.42038	-2.27515e-08	8.85666e-61	-3.43199	-2.27515e-08
43342315	chr19:43342315:C:T	0	-3.52844	-2.63219	2.18019e-104	-3.45004	-2.4835	5.78546e-62	-3.50819	-2.65221
43342401	chr19:43342401:A:G	0	-2.8632	-2.68238	2.91714e-104	-2.82501	-2.81734	7.72048e-62	-3.0922	-2.77967
43342462	chr19:43342462:T:G	0	-1.03783e-08	-3.08182	4.05174e-103	-1.03783e-08	-3.01122	1.3186e-60	-1.03783e-08	-3.034
43342496	chr19:43342496:A:G	0	-1.03783e-08	-3.00551	4.5724e-103	-1.03783e-08	-2.89033	1.47155e-60	-1.03783e-08	-2.92426
43342773	chr19:43342773:G:A	0	-3.23676	-2.85669	2.60498e-104	-3.04529	-2.71024	5.91275e-62	-3.37436	-2.76427
43342808	chr19:43342808:C:A	0	-1.03783e-08	-1.92735	1.02497e-102	-1.03783e-08	-2.08312	3.66209e-60	-1.03783e-08	-2.01254
43342837	chr19:43342837:C:T	0	-3.43366	-2.84102	1.30653e-104	-3.39978	-3.04579	4.08742e-62	-3.52238	-2.98545
43343094	chr19:43343094:A:G	0	-1.03783e-08	-2.16163	7.30016e-103	-1.03783e-08	-2.42247	2.38287e-60	-1.03783e-08	-2.44227
43343649	chr19:43343649:T:G	0	-3.50777	-2.66511	1.55779e-104	-3.21614	-3.05355	5.98386e-62	-3.17334	-2.95333
43343853	chr19:43343853:T:G	0	-3.09087	-2.83475	1.42825e-104	-3.44665	-2.90985	5.50379e-62	-3.34928	-2.86102
43344236	chr19:43344236:A:G	0	-3.43216	-3.03806	1.24716e-104	-3.39939	-3.0927	3.7108e-62	-3.52418	-3.08032
43344471	chr19:43344471:A:C	0	-3.35996	-2.27515e-08	2.52857e-103	-3.48271	-2.27515e-08	9.28317e-61	-3.38496	-2.27515e-08
43344574	chr19:43344574:A:G	0	-3.33053	-2.91336	2.26908e-104	-3.14105	-2.75253	5.31793e-62	-3.40291	-2.84175
43344792	chr19:43344792:G:T	0	-1.03783e-08	-2.31301	8.09633e-103	-1.03783e-08	-2.31895	3.06905e-60	-1.03783e-08	-2.18921
43344884	chr19:43344884:T:G	0	-1.03783e-08	-2.74046	5.26226e-103	-1.03783e-08	-2.7498	1.62146e-60	-1.03783e-08	-2.82724
43345051	chr19:43345051:C:T	0	-2.23972	-2.27515e-08	1.16551e-102	-1.95462	-2.27515e-08	2.87394e-60	-2.25489	-2.27515e-08
43345198	chr19:43345198:A:G	0	-3.36687	-3.02903	1.34808e-104	-3.34114	-3.07313	4.09908e-62	-3.45395	-3.05103
43345346	chr19:43345346:G:A	0	-3.26504	-2.91368	1.54681e-104	-3.21042	-3.06634	4.27771e-62	-3.42696	-3.03536
43345513	chr19:43345513:T:G	0	-1.03783e-08	-2.76683	5.12441e-103	-1.03783e-08	-2.77635	1.58418e-60	-1.03783e-08	-2.8505
43345623	chr19:43345623:C:G	0	-1.03783e-08	-2.76396	5.14166e-103	-1.03783e-08	-2.77299	1.58879e-60	-1.03783e-08	-2.8476
43345977	chr19:43345977:G:C	0	-1.03783e-08	-2.59193	6.31589e-103	-1.03783e-08	-2.5673	2.17561e-60	-1.03783e-08	-2.53326
43345981	chr19:43345981:T:C	0	-1.03783e-08	-2.59193	6.31589e-103	-1.03783e-08	-2.5673	2.17561e-60	-1.03783e-08	-2.53326
43345991	chr19:43345991:G:C	0	-1.03783e-08	-2.73349	5.29822e-103	-1.03783e-08	-2.743	1.63149e-60	-1.03783e-08	-2.82108
43346011	chr19:43346011:C:T	0	-3.54493	-2.4051	1.2367e-104	-3.47844	-3.02207	5.70049e-62	-3.30013	-2.87507
43346090	chr19:43346090:G:A	0	-1.03783e-08	-2.96257	4.55217e-103	-1.03783e-08	-2.89476	1.39322e-60	-1.03783e-08	-2.97895
43346562	chr19:43346562:T:C	0	-3.28832	-2.97202	2.03822e-104	-3.10915	-2.89172	4.99245e-62	-3.39811	-2.90971
43346589	chr19:43346589:A:C	0	-3.54609	-2.26271	2.03357e-104	-3.49005	-2.51311	6.87638e-62	-3.49888	-2.48877
43346859	chr19:43346859:A:G	0	-1.03783e-08	-2.83416	4.83482e-103	-1.03783e-08	-2.83452	1.50429e-60	-1.03783e-08	-2.90226
43347120	chr19:43347120:A:G	0	-2.17544	-1.87466	1.1386e-102	-1.00092	-0.97706	2.01892e-60	-1.30749	-1.30052
43347163	chr19:43347163:A:C	0	-1.03783e-08	-2.45969	9.22864e-103	-1.03783e-08	-2.18805	2.37751e-60	-1.03783e-08	-2.44452
43347243	chr19:43347243:A:T	0	-1.03783e-08	-3.05838	4.20794e-103	-1.03783e-08	-2.97339	1.37704e-60	-1.03783e-08	-2.99064
43347358	chr19:43347358:G:A	0	-1.03783e-08	-2.67338	5.64377e-103	-1.03783e-08	-2.67981	1.69073e-60	-1.03783e-08	-2.78541
43347584	chr19:43347584:A:G	0	-1.03783e-08	-3.09198	3.80949e-103	-1.03783e-08	-3.07287	1.29393e-60	-1.03783e-08	-3.05289
43347594	chr19:43347594:A:G	0	-1.03783e-08	-2.6762	5.79149e-103	-1.03783e-08	-2.65398	2.20468e-60	-1.03783e-08	-2.51999
43347783	chr19:43347783:A:G	0	-3.37921	-2.7893	2.44872e-104	-3.19197	-2.62541	5.80746e-62	-3.43488	-2.72172
43347788	chr19:43347788:C:A	0	-1.03783e-08	-3.01608	4.17336e-103	-1.03783e-08	-2.98164	1.42886e-60	-1.03783e-08	-2.9537
43347868	chr19:43347868:T:C	0	-3.51318	-2.27515e-08	2.47529e-103	-3.50401	-2.27515e-08	8.51409e-61	-3.47144	-2.27515e-08
43347890	chr19:43347890:C:T	0	-1.03783e-08	-2.66958	5.58741e-103	-1.03783e-08	-2.68985	1.68575e-60	-1.03783e-08	-2.78837
43347913	chr19:43347913:C:G	0	-3.32286	-0.286589	2.5178e-103	-3.21494	-0.272037	7.14007e-61	-3.34518	-0.302253
43348073	chr19:43348073:T:G	0	-1.03783e-08	-2.71919	5.33616e-103	-1.03783e-08	-2.73586	1.64651e-60	-1.03783e-08	-2.81191
43348100	chr19:43348100:C:T	0	-1.03783e-08	-2.72393	5.3107e-103	-1.03783e-08	-2.74064	1.63924e-60	-1.03783e-08	-2.81634
43348309	chr19:43348309:G:A	0	-2.74867	-2.68835	3.40836e-104	-2.71669	-2.77003	8.79457e-62	-2.98542	-2.75619
43348348	chr19:43348348:C:G	0	-3.09277	-2.27515e-08	3.87594e-103	-3.05558	-2.27515e-08	1.12946e-60	-3.18883	-2.27515e-08
43348618	chr19:43348618:G:A	0	-1.03783e-08	-2.84418	5.10122e-103	-1.03783e-08	-2.78089	1.79451e-60	-1.03783e-08	-2.72584
43348712	chr19:43348712:C:T	0	-1.03783e-08	-2.51096	5.7614e-103	-1.03783e-08	-2.65918	1.87269e-60	-1.03783e-08	-2.6832
43348717	chr19:43348717:G:A	0	-3.51355	-2.81282	1.10162e-104	-3.5462	-3.06996	4.09668e-62	-3.52086	-2.98471
43348867	chr19:43348867:A:G	0	-3.004	-2.08731	7.58995e-104	-2.95713	-1.72899	1.57342e-61	-3.15166	-2.00824
43349594	chr19:43349594:T:C	0	-3.53615	-2.21076	2.48531e-104	-3.51629	-2.28626	8.71567e-62	-3.5208	-2.22983
43349647	chr19:43349647:G:A	0	-3.26318	-2.74215	3.1846e-104	-3.04433	-2.5103	6.74541e-62	-3.35361	-2.65327
43350057	chr19:43350057:C:A	0	-1.03783e-08	-2.63112	5.08013e-103	-1.03783e-08	-2.78503	1.88256e-60	-1.03783e-08	-2.67794
43350526	chr19:43350526:A:G	0	-2.92562	-2.27515e-08	2.87796e-103	-3.35328	-2.27515e-08	1.02789e-60	-3.28306	-2.27515e-08
43350561	chr19:43350561:G:A	0	-1.03783e-08	-2.97244	4.35613e-103	-1.03783e-08	-2.93878	1.34004e-60	-1.03783e-08	-3.01788
43350885	chr19:43350885:C:T	0	-1.03783e-08	-2.78465	5.2369e-103	-1.03783e-08	-2.75464	1.50355e-60	-1.03783e-08	-2.90275
43351064	chr19:43351064:T:A	0	-3.33546	-2.27515e-08	2.86774e-103	-3.35684	-2.27515e-08	1.02529e-60	-3.2856	-2.27515e-08
43351554	chr19:43351554:T:C	0	-1.03783e-08	-1.47234	1.2154e-102	-1.03783e-08	-1.91271	3.81361e-60	-1.03783e-08	-1.972
43352103	chr19:43352103:T:C	0	-1.03783e-08	-2.97095	4.09551e-103	-1.03783e-08	-3.00048	1.33655e-60	-1.03783e-08	-3.02048
43352604	chr19:43352604:T:A	0	-1.03783e-08	-2.71109	5.40305e-103	-1.03783e-08	-2.7234	1.64112e-60	-1.03783e-08	-2.8152
43352607	chr19:43352607:GTGGGTATTGTTTTTCAGAAAACT:G	0	-3.33702	-2.27515e-08	2.86006e-103	-3.35952	-2.27515e-08	9.39964e-61	-3.37249	-2.27515e-08
43353914	chr19:43353914:G:A	0	-3.49252	-3.05943	1.07925e-104	-3.54469	-3.092	3.77722e-62	-3.49402	-3.09273
43354134	chr19:43354134:G:T	0	-1.03783e-08	-2.35164	7.51455e-103	-1.03783e-08	-2.39352	2.31351e-60	-1.03783e-08	-2.47181
43354165	chr19:43354165:G:A	0	-3.49592	-3.04791	1.27962e-104	-3.39118	-3.07521	3.61941e-62	-3.53628	-3.09316
43354426	chr19:43354426:G:A	0	-3.32399	-2.68886	2.13836e-104	-3.34835	-2.60457	5.28542e-62	-3.46466	-2.78613
43354439	chr19:43354439:G:A	0	-1.03783e-08	-2.07541	1.34141e-102	-1.03783e-08	-1.81406	3.39346e-60	-1.03783e-08	-2.08872
43354607	chr19:43354607:C:T	0	-3.26964	-2.27515e-08	3.68254e-103	-3.10676	-2.27515e-08	1.0608e-60	-3.25155	-2.27515e-08
43354882	chr19:43354882:T:C	0	-1.03783e-08	-1.89323	8.45033e-103	-1.03783e-08	-2.27616	2.57191e-60	-1.03783e-08	-2.36592
43354891	chr19:43354891:G:A	0	-1.03783e-08	-1.19861	1.28278e-102	-1.03783e-08	-1.85875	4.60288e-60	-1.03783e-08	-1.78389
43354972	chr19:43354972:G:A	0	-1.03783e-08	-2.4833	5.44006e-103	-1.03783e-08	-2.71658	1.709e-60	-1.03783e-08	-2.77467
43355397	chr19:43355397:T:C	0	-3.51715	-1.89794	3.16482e-104	-3.51732	-2.04353	1.28025e-61	-3.54567	-1.82044
43355901	chr19:43355901:G:A	0	-3.50649	-1.759	2.45068e-104	-3.45739	-2.3592	1.06207e-61	-3.45801	-2.09492
43355924	chr19:43355924:C:T	0	-2.41071	-2.30237	2.2442e-103	-1.36495	-2.23706	7.55198e-61	-1.52038	-2.07097
43359864	chr19:43359864:C:T	0	-3.36518	-2.27515e-08	3.56584e-103	-3.13897	-2.27515e-08	1.18669e-60	-3.1394	-2.27515e-08
43360066	chr19:43360066:G:A	0	-2.82097	-2.27515e-08	4.40677e-103	-2.92722	-2.27515e-08	1.50985e-60	-2.89856	-2.27515e-08
43360267	chr19:43360267:T:G	0	-1.03783e-08	-2.02743	8.93751e-103	-1.03783e-08	-2.22011	2.5827e-60	-1.03783e-08	-2.36174
43360609	chr19:43360609:G:C	0	-1.03783e-08	-3.08971	3.77871e-103	-1.03783e-08	-3.08098	1.26411e-60	-1.03783e-08	-3.07621
43361540	chr19:43361540:G:A	0	-3.53347	-3.0688	1.22514e-104	-3.50143	-3.00847	3.58792e-62	-3.54592	-3.09225
43361650	chr19:43361650:G:A	0	-2.87192	-2.27515e-08	3.08474e-103	-3.2839	-2.27515e-08	1.03078e-60	-3.28026	-2.27515e-08
43361803	chr19:43361803:G:T	0	-1.03783e-08	-2.68906	5.32558e-103	-1.03783e-08	-2.73784	1.80619e-60	-1.03783e-08	-2.71936
43361883	chr19:43361883:G:A	0	-3.54418	-2.51154	2.07778e-104	-3.53388	-2.44777	6.68583e-62	-3.53722	-2.47853
43362024	chr19:43362024:C:T	0	-1.03783e-08	-0.829477	2.81909e-102	-1.03783e-08	-1.07137	8.20357e-60	-1.03783e-08	-1.206
43362465	chr19:43362465:C:T	0	-3.52782	-0.327964	2.18378e-103	-3.38269	-0.246618	7.17785e-61	-3.43294	-0.209214
43362501	chr19:43362501:T:G	0	-3.54633	-3.07288	1.5722e-104	-3.52751	-2.73297	4.08109e-62	-3.54637	-2.96301
43362504	chr19:43362504:G:A	0	-1.03783e-08	-2.28447	6.5849e-103	-1.03783e-08	-2.52559	2.3839e-60	-1.03783e-08	-2.44183
43362505	chr19:43362505:G:A	0	-1.03783e-08	-2.91058	5.94654e-103	-1.03783e-08	-2.62756	1.59407e-60	-1.03783e-08	-2.84428
43362671	chr19:43362671:T:C	0	-3.52404	-2.80507	1.50313e-104	-3.53534	-2.77006	4.96895e-62	-3.49622	-2.81631
43362700	chr19:43362700:C:T	0	-3.54546	-2.27515e-08	2.39001e-103	-3.53907	-2.27515e-08	8.34695e-61	-3.49126	-2.27515e-08
43362754	chr19:43362754:G:A	0	-3.54402	-3.09092	1.40006e-104	-3.53521	-2.84123	3.87398e-62	-3.545	-3.01646
43362799	chr19:43362799:C:T	0	-1.03783e-08	-2.32102	7.89851e-103	-1.03783e-08	-2.34369	1.96284e-60	-1.03783e-08	-2.63618
43362891	chr19:43362891:G:A	0	-3.54521	-2.27515e-08	2.38553e-103	-3.54094	-2.27515e-08	8.28297e-61	-3.49896	-2.27515e-08
43362980	chr19:43362980:A:G	0	-3.36344	-1.86415	3.53922e-104	-3.46707	-1.98197	9.42432e-62	-3.52516	-2.14729
43363017	chr19:43363017:C:T	0	-2.91461	-3.03016	2.41774e-104	-2.86954	-2.96058	6.37402e-62	-3.0473	-3.01622
43363186	chr19:43363186:C:T	0	-3.54636	-2.77246	1.15099e-104	-3.54158	-3.03076	4.08701e-62	-3.52795	-2.97998
43363197	chr19:43363197:G:A	0	-3.44747	-3.03101	1.11634e-104	-3.52069	-3.0822	3.64432e-62	-3.54405	-3.07852
43363313	chr19:43363313:C:A	0	-3.54576	-3.0816	1.28194e-104	-3.52429	-2.94028	3.91177e-62	-3.54617	-3.00558
43363740	chr19:43363740:T:C	0	-3.42683	-2.51624	2.73833e-104	-3.2779	-2.4277	6.8687e-62	-3.33139	-2.65738
43363914	chr19:43363914:C:T	0	-3.53592	-2.97426	1.52582e-104	-3.43013	-2.86028	4.19163e-62	-3.54476	-2.9379
43363968	chr19:43363968:C:T	0	-1.03783e-08	-2.61813	5.55483e-103	-1.03783e-08	-2.6957	1.90548e-60	-1.03783e-08	-2.66584
43363997	chr19:43363997:G:A	0	-1.03783e-08	-1.05514	2.28031e-102	-1.03783e-08	-1.28347	6.80994e-60	-1.03783e-08	-1.39219
43364077	chr19:43364077:G:A	0	-3.54635	-3.06867	1.59021e-104	-3.52837	-2.72072	4.15874e-62	-3.54637	-2.94417
43364186	chr19:43364186:C:T	0	-2.73601	-2.84663	3.83079e-104	-2.66198	-2.7079	9.43212e-62	-2.86883	-2.8028
43364225	chr19:43364225:A:G	0	-3.5322	-2.27515e-08	2.37635e-103	-3.5448	-2.27515e-08	8.01379e-61	-3.53199	-2.27515e-08
43364275	chr19:43364275:G:A	0	-1.03783e-08	-2.5291	5.89863e-103	-1.03783e-08	-2.63564	1.98431e-60	-1.03783e-08	-2.6253
43364705	chr19:43364705:G:A	0	-1.03783e-08	-2.78149	7.63953e-103	-1.03783e-08	-2.37703	2.01974e-60	-1.03783e-08	-2.60761
43365815	chr19:43365815:G:A	0	-3.53919	-3.07146	1.48857e-104	-3.23748	-3.07766	3.74323e-62	-3.51182	-3.08398
43366057	chr19:43366057:A:G	0	-3.54627	-2.27515e-08	2.39443e-103	-3.53722	-2.27515e-08	8.37411e-61	-3.48801	-2.27515e-08
43366153	chr19:43366153:G:A	0	-2.44379	-2.27515e-08	3.69869e-103	-3.10239	-2.27515e-08	1.83387e-60	-2.70414	-2.27515e-08
43366303	chr19:43366303:A:G	0	-3.54178	-3.04047	1.15224e-104	-3.52787	-3.04338	3.7217e-62	-3.54637	-3.05519
43366320	chr19:43366320:G:A	0	-1.03783e-08	-1.9612	8.96751e-103	-1.03783e-08	-2.21676	3.1511e-60	-1.03783e-08	-2.16282
43366735	chr19:43366735:C:T	0	-3.50958	-2.7504	2.73663e-104	-3.33841	-2.36781	6.5156e-62	-3.52873	-2.51281
43366801	chr19:43366801:T:C	0	-3.51784	0.446031	3.70389e-103	-3.3118	0.210814	1.26834e-60	-3.4075	0.334635
43366802	chr19:43366802:A:T	0	-3.51752	0.585445	4.42781e-103	-3.30944	0.386977	1.488e-60	-3.40641	0.493273
43367344	chr19:43367344:C:G	0	-3.54605	-2.27515e-08	2.39225e-103	-3.53813	-2.27515e-08	8.45479e-61	-3.47843	-2.27515e-08
43367498	chr19:43367498:C:T	0	-3.54525	-2.27515e-08	2.38564e-103	-3.5409	-2.27515e-08	8.35403e-61	-3.49041	-2.27515e-08
43367629	chr19:43367629:G:A	0	-3.53878	-3.06264	1.47706e-104	-3.40904	-2.91386	4.06506e-62	-3.54439	-2.96893
43367914	chr19:43367914:T:G	0	-1.03783e-08	-3.06817	3.80161e-103	-1.03783e-08	-3.07494	1.27673e-60	-1.03783e-08	-3.06627
43368166	chr19:43368166:T:C	0	-1.03783e-08	-2.8981	5.63839e-103	-1.03783e-08	-2.68077	1.73088e-60	-1.03783e-08	-2.76194
43368292	chr19:43368292:G:A	0	-3.54411	-2.97298	1.61814e-104	-3.52529	-2.70639	4.81594e-62	-3.54622	-2.7976
43368500	chr19:43368500:A:G	0	-3.54623	-2.27515e-08	2.39423e-103	-3.53731	-2.27515e-08	8.43136e-61	-3.4812	-2.27515e-08
43368963	chr19:43368963:T:C	0	-1.03783e-08	-1.98189	9.2931e-103	-1.03783e-08	-2.18109	3.22067e-60	-1.03783e-08	-2.14098
43369052	chr19:43369052:C:T	0	-1.03783e-08	-1.75768	1.06584e-102	-1.03783e-08	-2.04402	4.12881e-60	-1.03783e-08	-1.89258
43369672	chr19:43369672:C:T	0	-3.46894	0.538611	7.94156e-103	-3.13349	0.795234	2.61539e-60	-3.31802	0.968863
43369679	chr19:43369679:C:T	0	-3.14204	-2.27515e-08	1.00138e-102	-2.1064	-2.27515e-08	1.75621e-60	-2.74742	-2.27515e-08
43370379	chr19:43370379:G:A	0	-1.03783e-08	-2.90286	5.23291e-103	-1.03783e-08	-2.7554	1.66455e-60	-1.03783e-08	-2.80102
43370431	chr19:43370431:C:T	0	-1.03783e-08	-2.82558	4.12159e-103	-1.03783e-08	-2.99413	1.47675e-60	-1.03783e-08	-2.92073
43370487	chr19:43370487:TC:T	0	-3.54616	-2.27515e-08	2.40421e-103	-3.53315	-2.27515e-08	8.58583e-61	-3.46305	-2.27515e-08
43370711	chr19:43370711:C:T	0	-3.48662	-2.29328	3.64298e-104	-3.30486	-2.11529	1.13127e-61	-3.34744	-2.14238
43370739	chr19:43370739:A:C	0	-3.47237	-2.92825	1.12615e-104	-3.50898	-3.08516	3.76256e-62	-3.52704	-3.06361
43371770	chr19:43371770:G:A	0	-3.53537	-2.46126	2.71874e-104	-3.28078	-2.43201	7.36014e-62	-3.54074	-2.37892
43371968	chr19:43371968:G:A	0	-3.47587	-2.65902	2.27757e-104	-3.4205	-2.46934	7.15965e-62	-3.41993	-2.52736
43372036	chr19:43372036:A:G	0	-3.29282	-2.27515e-08	2.37263e-103	-3.54637	-2.27515e-08	8.3744e-61	-3.48798	-2.27515e-08
43372043	chr19:43372043:C:G	0	-3.30742	-2.27515e-08	2.3738e-103	-3.54587	-2.27515e-08	8.31003e-61	-3.4957	-2.27515e-08
43372150	chr19:43372150:C:T	0	-3.54629	-3.09183	1.31505e-104	-3.52838	-2.9107	3.74025e-62	-3.54629	-3.0503
43372318	chr19:43372318:G:A	0	-3.47842	-2.34453	2.5557e-104	-3.54576	-2.22886	8.98072e-62	-3.51887	-2.20179
43372350	chr19:43372350:T:G	0	-1.03783e-08	-2.93507	4.27918e-103	-1.03783e-08	-2.9566	1.46356e-60	-1.03783e-08	-2.9297
43372490	chr19:43372490:G:C	0	-3.5449	-2.27515e-08	2.38307e-103	-3.54198	-2.27515e-08	8.33861e-61	-3.49226	-2.27515e-08
43372506	chr19:43372506:A:C	0	-1.03783e-08	-2.56817	4.86746e-103	-1.03783e-08	-2.82779	1.95821e-60	-1.03783e-08	-2.63854
43372693	chr19:43372693:G:A	0	-1.03783e-08	-2.92783	4.90662e-103	-1.03783e-08	-2.81978	1.60814e-60	-1.03783e-08	-2.8355
43372739	chr19:43372739:G:A	0	-3.49343	-2.33778	3.35281e-104	-3.31932	-2.18383	1.04982e-61	-3.35779	-2.20675
43372761	chr19:43372761:G:A	0	-3.39727	-3.00197	1.5742e-104	-3.37427	-2.88493	4.5806e-62	-3.45682	-2.9371
43372779	chr19:43372779:G:A	0	-3.54637	-3.09307	1.1492e-104	-3.54419	-3.02969	3.71989e-62	-3.52299	-3.07906
43372827	chr19:43372827:GC:G	0	-3.503	-2.94182	1.24666e-104	-3.51511	-2.97737	4.51115e-62	-3.45469	-2.9545
43372842	chr19:43372842:T:G	0	-3.52558	-2.27515e-08	2.41452e-103	-3.52887	-2.27515e-08	8.45649e-61	-3.47822	-2.27515e-08
43372849	chr19:43372849:A:G	0	-3.52451	-2.97198	1.18246e-104	-3.5312	-3.01416	4.24381e-62	-3.48039	-2.9899
43372929	chr19:43372929:G:T	0	-3.53978	-3.0905	1.27486e-104	-3.54517	-2.92495	3.75407e-62	-3.53556	-3.05734
43373242	chr19:43373242:C:T	0	-3.45709	-2.32591	3.62686e-104	-3.24637	-2.17822	1.12842e-61	-3.29506	-2.19728
43373537	chr19:43373537:CA:C	0	-1.03783e-08	-2.52289	5.04808e-103	-1.03783e-08	-2.79136	1.90471e-60	-1.03783e-08	-2.66624
43373988	chr19:43373988:T:C	0	-3.48566	-2.50986	2.70533e-104	-3.29422	-2.4235	8.44337e-62	-3.34029	-2.44207
43374051	chr19:43374051:G:A	0	-3.43897	-3.05201	1.50472e-104	-3.26743	-3.03691	4.22538e-62	-3.43369	-3.04095
43374715	chr19:43374715:C:T	0	-1.03783e-08	-2.92269	4.03923e-103	-1.03783e-08	-3.01431	1.37252e-60	-1.03783e-08	-2.99393
43374741	chr19:43374741:T:G	0	-1.03783e-08	-2.44415	9.07278e-103	-1.03783e-08	-2.20509	2.2157e-60	-1.03783e-08	-2.51501
43374748	chr19:43374748:A:G	0	-1.03783e-08	-2.72087	6.88589e-103	-1.03783e-08	-2.48089	1.83279e-60	-1.03783e-08	-2.70473
43374752	chr19:43374752:A:G	0	-1.03783e-08	-1.90676	1.35602e-102	-1.03783e-08	-1.80323	3.17979e-60	-1.03783e-08	-2.15376
43374879	chr19:43374879:C:G	0	-1.03783e-08	-0.243365	2.95952e-102	-1.03783e-08	-1.02275	1.53723e-59	-1.03783e-08	-0.578004
43374951	chr19:43374951:A:G	0	-3.40618	-3.05339	1.7498e-104	-3.12102	-3.03243	3.6658e-62	-3.52969	-3.087
43378859	chr19:43378859:G:A	0	-3.53603	-2.77575	1.24407e-104	-3.51909	-2.97547	4.20976e-62	-3.48931	-2.98903
43378972	chr19:43378972:C:T	0	-3.12311	-2.64563	1.79823e-104	-3.23609	-2.89005	5.3625e-62	-3.35156	-2.88475
43379074	chr19:43379074:C:A	0	-3.41176	-2.27515e-08	2.69458e-103	-3.41912	-2.27515e-08	9.57295e-61	-3.35422	-2.27515e-08
43379210	chr19:43379210:C:T	0	0.233364	-2.92632	8.04297e-104	-1.53501	-3.09314	3.62755e-61	-1.29463	-3.02997
43379244	chr19:43379244:G:A	0	-1.03783e-08	-3.09253	3.80346e-103	-1.03783e-08	-3.07446	1.25704e-60	-1.03783e-08	-3.08181
43379282	chr19:43379282:A:G	0	-0.0605419	-2.89985	6.53861e-104	-1.74223	-3.093	2.91575e-61	-1.52172	-3.02131
43379727	chr19:43379727:C:T	0	-2.11054	-2.27515e-08	9.27069e-102	0.119077	-2.27515e-08	6.2698e-60	-1.47483	-2.27515e-08
43379735	chr19:43379735:G:A	0	-3.26975	-2.76733	1.37612e-104	-3.40383	-2.98985	4.49259e-62	-3.4811	-2.93221
43379786	chr19:43379786:G:A	0	-3.546	-3.09303	1.11657e-104	-3.54562	-3.05707	3.7034e-62	-3.51338	-3.09311
43379793	chr19:43379793:A:G	0	-3.40755	-2.88083	1.18896e-104	-3.4889	-3.05097	3.93392e-62	-3.5341	-3.01201
43380475	chr19:43380475:A:T	0	-1.03783e-08	-3.00052	3.78044e-103	-1.03783e-08	-3.08053	1.26724e-60	-1.03783e-08	-3.07373
43380933	chr19:43380933:T:C	0	-3.50817	-2.61814	1.26492e-104	-3.48371	-2.99423	5.57516e-62	-3.35281	-2.84461
43381084	chr19:43381084:T:C	0	-1.03783e-08	-2.09498	9.24936e-103	-1.03783e-08	-2.18581	3.52208e-60	-1.03783e-08	-2.05152
43381794	chr19:43381794:G:A	0	-1.03783e-08	-2.76093	6.39305e-103	-1.03783e-08	-2.55515	2.01554e-60	-1.03783e-08	-2.60968
43381812	chr19:43381812:C:T	0	-1.03783e-08	-2.91447	3.87486e-103	-1.03783e-08	-3.05586	1.30533e-60	-1.03783e-08	-3.04412
43382207	chr19:43382207:A:G	0	-3.54402	-1.37035	2.68903e-104	-3.51867	-2.2051	1.61652e-61	-3.31915	-1.81373
43382222	chr19:43382222:C:T	0	-1.03783e-08	-3.08873	3.93485e-103	-1.03783e-08	-3.04049	1.27663e-60	-1.03783e-08	-3.06635
43382941	chr19:43382941:T:C	0	-3.32515	-1.30709	3.7269e-104	-3.36048	-2.0369	1.47687e-61	-3.5463	-1.67693
43382968	chr19:43382968:A:C	0	-1.03783e-08	-2.16827	8.52589e-103	-1.03783e-08	-2.26726	3.22256e-60	-1.03783e-08	-2.1404
43383367	chr19:43383367:G:C	0	-1.33317	-2.27515e-08	3.22641e-103	-3.239	-2.27515e-08	1.48179e-60	-2.91732	-2.27515e-08
43383779	chr19:43383779:A:C	0	-1.03783e-08	-0.83719	2.68965e-102	-1.03783e-08	-1.11837	9.84037e-60	-1.03783e-08	-1.02408
43384144	chr19:43384144:G:A	0	-1.95868	-2.27515e-08	7.11315e-102	-0.145836	-2.27515e-08	3.73167e-60	-1.99372	-2.27515e-08
43384368	chr19:43384368:C:T	0	-3.31839	-3.05096	1.51825e-104	-3.26855	-3.02684	3.82588e-62	-3.51668	-3.05728
43384378	chr19:43384378:T:G	0	-3.44166	-2.144	2.59441e-104	-3.34494	-2.41465	7.39682e-62	-3.53974	-2.37496
43384847	chr19:43384847:G:A	0	-3.54613	-2.92106	1.31911e-104	-3.54514	-2.89085	4.80329e-62	-3.42228	-2.92416
43384978	chr19:43384978:A:G	0	-3.42548	-1.40006	3.22329e-104	-3.466	-2.07655	1.37147e-61	-3.53581	-1.76147
43385252	chr19:43385252:A:T	0	-3.50791	-3.09073	1.14978e-104	-3.48122	-3.09216	3.65621e-62	-3.53612	-3.0832
43385390	chr19:43385390:T:C	0	-2.8262	-1.2814	5.42314e-104	-2.97062	-2.05165	2.17104e-61	-3.12786	-1.7101
43385522	chr19:43385522:C:T	0	-1.03783e-08	-2.89939	4.24275e-103	-1.03783e-08	-2.96515	1.61226e-60	-1.03783e-08	-2.83293
43385564	chr19:43385564:A:G	0	-2.92658	-1.09196	5.56144e-104	-3.05616	-1.94093	2.3878e-61	-3.19845	-1.54434
43385836	chr19:43385836:C:A	0	-3.49417	-3.04834	1.22154e-104	-3.46446	-3.04837	3.84433e-62	-3.54188	-3.02727
43385945	chr19:43385945:TCCA:T	0	-1.03783e-08	-2.17886	7.24612e-103	-1.03783e-08	-2.4299	2.7213e-60	-1.03783e-08	-2.30946
43386355	chr19:43386355:G:T	0	-2.89157	-2.27515e-08	2.86705e-103	-3.35708	-2.27515e-08	1.25316e-60	-3.0849	-2.27515e-08
43386670	chr19:43386670:AT:A	0	-2.86668	-1.72957	3.69282e-104	-3.01417	-2.39239	1.4216e-61	-3.17179	-2.08958
43386933	chr19:43386933:G:A	0	-1.03783e-08	-1.50394	1.49996e-102	-1.03783e-08	-1.70234	4.7656e-60	-1.03783e-08	-1.74915
43387469	chr19:43387469:G:A	0	-1.03783e-08	-3.03713	4.12105e-103	-1.03783e-08	-2.99426	1.34391e-60	-1.03783e-08	-3.01499
43387696	chr19:43387696:G:A	0	-2.28191	-2.29473	4.41713e-104	-2.55469	-2.67277	1.0633e-61	-2.96741	-2.58437
43387730	chr19:43387730:C:G	0	-3.03201	-1.36281	4.28412e-104	-3.1829	-2.07513	1.85315e-61	-3.27609	-1.72018
43387793	chr19:43387793:A:G	0	-2.74438	-0.215102	3.31522e-103	-2.63959	-0.572248	2.47567e-60	-2.39221	-0.0118544
43387933	chr19:43387933:G:C	0	-3.22703	-0.230205	1.57986e-103	-3.30069	-0.65234	5.7031e-61	-3.39217	-0.479974
43388179	chr19:43388179:G:T	0	-1.03783e-08	-2.5877	5.68778e-103	-1.03783e-08	-2.67205	1.71114e-60	-1.03783e-08	-2.77341
43389047	chr19:43389047:C:G	0	-1.03783e-08	-2.78946	5.73224e-103	-1.03783e-08	-2.66426	2.58745e-60	-1.03783e-08	-2.3599
43389433	chr19:43389433:G:C	0	-3.50622	-3.08141	1.16358e-104	-3.47817	-3.08328	3.69282e-62	-3.5379	-3.07145
43389737	chr19:43389737:T:C	0	-3.54144	-1.74359	4.74229e-104	-3.53249	-1.62394	1.93973e-61	-3.54549	-1.40512
43389956	chr19:43389956:T:A	0	-1.03783e-08	-2.83849	5.64241e-103	-1.03783e-08	-2.68006	1.70566e-60	-1.03783e-08	-2.77662
43390754	chr19:43390754:C:G	0	-1.03783e-08	-2.9388	5.119e-103	-1.03783e-08	-2.77741	1.54658e-60	-1.03783e-08	-2.87453
43390895	chr19:43390895:A:AC	0	-1.03783e-08	-2.86592	6.62204e-103	-1.03783e-08	-2.51996	1.84742e-60	-1.03783e-08	-2.69678
43391585	chr19:43391585:A:T	0	-1.03783e-08	-2.86906	5.73193e-103	-1.03783e-08	-2.66431	1.71447e-60	-1.03783e-08	-2.77147
43391628	chr19:43391628:G:A	0	-3.03842	-3.04461	3.06119e-104	-2.50305	-3.0911	6.82548e-62	-2.91952	-3.07557
43391710	chr19:43391710:C:G	0	-2.86073	-2.27515e-08	5.35724e-103	-2.73192	-2.27515e-08	2.22667e-60	-2.51007	-2.27515e-08
43391769	chr19:43391769:A:G	0	-2.84297	-2.27515e-08	5.40134e-103	-2.72372	-2.27515e-08	2.235e-60	-2.50633	-2.27515e-08
43392205	chr19:43392205:C:T	0	-1.03783e-08	-1.39187	1.90408e-102	-1.03783e-08	-1.46378	7.99202e-60	-1.03783e-08	-1.23213
43392213	chr19:43392213:A:T	0	-1.03783e-08	-1.40526	1.90734e-102	-1.03783e-08	-1.46207	7.92324e-60	-1.03783e-08	-1.24077
43392298	chr19:43392298:G:A	0	-3.53977	-1.90487	4.51532e-104	-3.544	-1.66147	1.69425e-61	-3.52202	-1.5639
43392434	chr19:43392434:G:A	0	-1.03783e-08	-2.2752	6.53394e-103	-1.03783e-08	-2.53336	2.62442e-60	-1.03783e-08	-2.34571
43392581	chr19:43392581:G:A	0	-1.03783e-08	-2.96927	3.88083e-103	-1.03783e-08	-3.05432	1.30293e-60	-1.03783e-08	-3.04596
43392669	chr19:43392669:G:A	0	-2.33474	-2.27515e-08	8.80121e-103	-2.23548	-2.27515e-08	4.81833e-60	-1.73815	-2.27515e-08
43392691	chr19:43392691:T:C	0	-1.03783e-08	-2.86358	5.29623e-103	-1.03783e-08	-2.74337	1.62354e-60	-1.03783e-08	-2.82596
43392796	chr19:43392796:A:T	0	-1.03783e-08	-1.75827	9.99231e-103	-1.03783e-08	-2.10855	3.16091e-60	-1.03783e-08	-2.15971
43393357	chr19:43393357:T:A	0	-1.03783e-08	-0.922095	4.19854e-102	-1.03783e-08	-0.673043	1.94987e-59	-1.03783e-08	-0.340227
43393413	chr19:43393413:T:C	0	-1.03783e-08	-2.98624	3.90235e-103	-1.03783e-08	-3.04879	1.34262e-60	-1.03783e-08	-3.01595
43393461	chr19:43393461:A:T	0	-3.53961	-2.6752	1.87816e-104	-3.54614	-2.53653	5.87577e-62	-3.52311	-2.6218
43393465	chr19:43393465:C:CA	0	-3.54234	-2.67421	1.87939e-104	-3.54636	-2.53565	5.85458e-62	-3.52747	-2.62105
43393488	chr19:43393488:C:T	0	-1.03783e-08	-3.0929	3.83528e-103	-1.03783e-08	-3.06612	1.26105e-60	-1.03783e-08	-3.07863
43393509	chr19:43393509:A:C	0	-3.33345	-2.71602	2.28888e-104	-3.18506	-2.69983	5.73337e-62	-3.44206	-2.72738
43393586	chr19:43393586:C:CTGGA	0	-1.03783e-08	-2.82891	4.42402e-103	-1.03783e-08	-2.92332	1.79509e-60	-1.03783e-08	-2.72552
43393594	chr19:43393594:A:G	0	-3.02068	-3.01957	2.31259e-104	-2.82836	-3.04622	9.27462e-62	-2.70636	-2.9821
43393603	chr19:43393603:A:G	0	-2.95707	-1.50626	4.67824e-104	-2.97091	-2.19912	1.5247e-61	-3.39027	-1.80109
43394344	chr19:43394344:TC:T	0	-3.17375	-2.99409	2.01973e-104	-3.1386	-2.87139	8.23844e-62	-2.99551	-2.81142
43394424	chr19:43394424:C:T	0	-3.36391	-2.82297	1.45989e-104	-3.37397	-2.96062	4.85144e-62	-3.54141	-2.79506
43394584	chr19:43394584:C:A	0	-1.03783e-08	-1.5619	1.51314e-102	-1.03783e-08	-1.69359	4.28174e-60	-1.03783e-08	-1.85621
43394659	chr19:43394659:A:G	0	-3.36204	-2.78205	1.50232e-104	-3.37215	-2.93379	5.06198e-62	-3.54126	-2.75272
43394867	chr19:43394867:T:A	0	-3.3629	-2.7571	1.53112e-104	-3.37388	-2.91308	5.20431e-62	-3.54065	-2.72561
43394937	chr19:43394937:T:G	0	-3.20477	-3.03057	1.84104e-104	-3.09596	-3.00666	4.62415e-62	-3.43506	-2.94939
43395307	chr19:43395307:A:G	0	-1.03783e-08	-0.591974	2.71782e-102	-1.03783e-08	-1.10795	8.97826e-60	-1.03783e-08	-1.11577
43395323	chr19:43395323:A:T	0	-3.26857	-1.21303	4.16887e-104	-3.31814	-1.96717	1.61966e-61	-3.54094	-1.59
43396070	chr19:43396070:A:G	0	-3.32507	-3.09132	1.41787e-104	-3.27075	-3.09304	3.74437e-62	-3.51722	-3.07827
43396545	chr19:43396545:T:C	0	-3.54361	-1.34228	2.30145e-104	-3.5343	-2.34511	9.9022e-62	-3.5171	-2.10589
43397052	chr19:43397052:G:A	0	-1.03783e-08	-2.68513	6.53427e-103	-1.03783e-08	-2.5333	2.69416e-60	-1.03783e-08	-2.31949
43397136	chr19:43397136:T:A	0	-3.53364	-2.27515e-08	2.43563e-103	-3.52016	-2.27515e-08	7.93459e-61	-3.54193	-2.27515e-08
43397160	chr19:43397160:C:T	0	-3.36814	-3.09269	1.38462e-104	-3.29524	-3.09229	3.69386e-62	-3.52566	-3.08341
43397337	chr19:43397337:C:T	0	-3.25132	-2.27515e-08	4.06049e-103	-3.00906	-2.27515e-08	1.24904e-60	-3.0882	-2.27515e-08
43397455	chr19:43397455:CCTTT:C	0	-2.8897	-2.96177	3.03083e-104	-2.68305	-2.92106	5.66541e-62	-3.18226	-2.9991
43397470	chr19:43397470:T:C	0	-1.03783e-08	-3.09069	4.09099e-103	-1.03783e-08	-3.00158	1.36226e-60	-1.03783e-08	-3.00143
43397578	chr19:43397578:GT:G	0	-2.86942	-2.94675	3.13623e-104	-2.65968	-2.91025	5.82737e-62	-3.16635	-2.98683
43397647	chr19:43397647:G:C	0	-3.48237	-2.69925	1.24724e-104	-3.44672	-3.0453	5.37773e-62	-3.31654	-2.91694
43397679	chr19:43397679:G:A	0	-3.45677	-2.77879	1.26911e-104	-3.41432	-3.06031	5.24934e-62	-3.28571	-2.97193
43398333	chr19:43398333:T:C	0	-1.03783e-08	-2.87667	4.35417e-103	-1.03783e-08	-2.93923	1.72568e-60	-1.03783e-08	-2.76495
43398692	chr19:43398692:C:A	0	-2.58618	-2.27515e-08	6.95206e-103	-2.47133	-2.27515e-08	3.15535e-60	-2.16147	-2.27515e-08
43399131	chr19:43399131:G:T	0	-1.03783e-08	-2.16236	8.01096e-103	-1.03783e-08	-2.32955	2.48472e-60	-1.03783e-08	-2.40041
43399238	chr19:43399238:T:C	0	-2.79221	-2.27515e-08	5.69753e-103	-2.67033	-2.27515e-08	2.37014e-60	-2.44762	-2.27515e-08
43399661	chr19:43399661:G:T	0	-3.00691	-2.27515e-08	4.99539e-103	-2.80185	-2.27515e-08	1.41072e-60	-2.96647	-2.27515e-08
43399874	chr19:43399874:G:A	0	-3.30427	-3.08622	1.45625e-104	-3.24495	-3.09213	3.82594e-62	-3.50896	-3.06498
43399877	chr19:43399877:A:G	0	-3.53593	-3.09286	1.09731e-104	-3.52945	-3.09063	3.83826e-62	-3.47981	-3.09091
43401067	chr19:43401067:C:G	0	-1.03783e-08	-2.17604	8.08002e-103	-1.03783e-08	-2.32097	2.67683e-60	-1.03783e-08	-2.32594
43401333	chr19:43401333:T:C	0	-1.03783e-08	-2.48623	5.52341e-103	-1.03783e-08	-2.70137	2.12071e-60	-1.03783e-08	-2.55882
43401438	chr19:43401438:T:G	0	-2.75086	-2.27515e-08	5.96845e-103	-2.62388	-2.27515e-08	2.49343e-60	-2.39691	-2.27515e-08
43401602	chr19:43401602:A:T	0	-1.03783e-08	-1.31447	2.05898e-102	-1.03783e-08	-1.38557	8.67962e-60	-1.03783e-08	-1.1496
43402037	chr19:43402037:C:T	0	-3.24874	-2.86137	2.26147e-104	-3.20213	-2.69481	9.42245e-62	-3.07284	-2.59981
43402447	chr19:43402447:G:T	0	-3.54326	-3.08348	1.10805e-104	-3.53722	-3.07314	3.9261e-62	-3.45627	-3.09183
43402634	chr19:43402634:A:G	0	-3.2738	-3.09005	1.49851e-104	-3.21534	-3.09314	3.81776e-62	-3.50113	-3.07495
43402811	chr19:43402811:T:C	0	-3.25912	-3.08625	1.61509e-104	-3.15076	-3.0828	3.78837e-62	-3.49127	-3.09254
43403083	chr19:43403083:G:A	0	-1.03783e-08	-1.71278	1.02043e-102	-1.03783e-08	-2.08756	3.25559e-60	-1.03783e-08	-2.1302
43403276	chr19:43403276:G:C	0	-3.35775	-3.08585	1.40294e-104	-3.2888	-3.08558	3.65764e-62	-3.52787	-3.09105
43403487	chr19:43403487:G:T	0	-1.03783e-08	-3.07763	3.73364e-103	-1.03783e-08	-3.09298	1.24611e-60	-1.03783e-08	-3.09054
43403659	chr19:43403659:T:C	0	-2.92575	-2.27515e-08	4.91706e-103	-2.81765	-2.27515e-08	1.64566e-60	-2.81243	-2.27515e-08
43403889	chr19:43403889:A:G	0	-3.28296	-3.0825	1.57468e-104	-3.18092	-3.07798	3.74504e-62	-3.50215	-3.09316
43404394	chr19:43404394:T:C	0	-1.03783e-08	-2.94126	4.47385e-103	-1.03783e-08	-2.91212	1.40523e-60	-1.03783e-08	-2.97037
43404402	chr19:43404402:CTATAT:C	0	-1.03783e-08	-2.54368	5.26874e-103	-1.03783e-08	-2.74857	1.99563e-60	-1.03783e-08	-2.61962
43404413	chr19:43404413:T:C	0	-1.03783e-08	-2.55556	5.20375e-103	-1.03783e-08	-2.76099	1.97051e-60	-1.03783e-08	-2.63228
43404463	chr19:43404463:T:C	0	-3.27869	-3.08636	1.56884e-104	-3.17936	-3.08325	3.74972e-62	-3.5016	-3.09247
43404477	chr19:43404477:A:C	0	-2.89958	-2.57086	1.54925e-104	-3.47308	-2.8021	6.0268e-62	-3.43435	-2.68517
43404554	chr19:43404554:A:G	0	-2.79988	-2.27515e-08	5.48373e-103	-2.70858	-2.27515e-08	2.23399e-60	-2.50679	-2.27515e-08
43404605	chr19:43404605:G:C	0	-3.0329	-2.27515e-08	3.53819e-103	-3.14675	-2.27515e-08	1.7971e-60	-2.7244	-2.27515e-08
43404675	chr19:43404675:G:A	0	-1.03783e-08	-2.30008	8.84005e-103	-1.03783e-08	-2.23107	2.1221e-60	-1.03783e-08	-2.55817
43404698	chr19:43404698:G:C	0	-1.03783e-08	-3.04921	3.75147e-103	-1.03783e-08	-3.08822	1.26624e-60	-1.03783e-08	-3.07452
43404777	chr19:43404777:T:C	0	-1.03783e-08	-2.91408	3.87925e-103	-1.03783e-08	-3.05472	1.30958e-60	-1.03783e-08	-3.04087
43404937	chr19:43404937:G:A	0	-2.85621	-2.27515e-08	5.20269e-103	-2.76119	-2.27515e-08	2.10995e-60	-2.56391	-2.27515e-08
43405262	chr19:43405262:A:C	0	-3.49934	-2.88813	1.4307e-104	-3.49028	-2.86451	5.58225e-62	-3.38895	-2.80721
43405397	chr19:43405397:A:G	0	-3.21483	-3.09316	1.65561e-104	-3.12203	-3.08676	3.82676e-62	-3.48348	-3.09024
43405606	chr19:43405606:A:C	0	-3.31367	-2.95488	1.6827e-104	-3.30071	-2.89184	7.10668e-62	-3.12643	-2.82828
43405805	chr19:43405805:T:C	0	-3.24532	-3.09102	1.58834e-104	-3.15861	-3.09166	3.80338e-62	-3.49556	-3.08429
43406497	chr19:43406497:G:T	0	-3.1773	-3.07478	2.58129e-104	-2.94402	-2.82064	4.67075e-62	-3.36719	-3.00724
43406683	chr19:43406683:C:T	0	-1.03783e-08	-3.02169	3.76486e-103	-1.03783e-08	-3.08465	1.25921e-60	-1.03783e-08	-3.08009
43407093	chr19:43407093:G:C	0	-1.03783e-08	-2.47909	5.53702e-103	-1.03783e-08	-2.69891	2.13119e-60	-1.03783e-08	-2.55389
43407226	chr19:43407226:A:G	0	-1.03783e-08	-2.4813	5.41938e-103	-1.03783e-08	-2.72038	2.1302e-60	-1.03783e-08	-2.55436
43408071	chr19:43408071:C:G	0	-2.8785	-2.27515e-08	5.07802e-103	-2.78544	-2.27515e-08	2.01918e-60	-2.60788	-2.27515e-08
43408081	chr19:43408081:C:T	0	-3.3572	-2.87586	1.89199e-104	-3.3335	-2.74182	7.8632e-62	-3.21313	-2.64041
43408238	chr19:43408238:G:A	0	-1.03783e-08	-3.04718	3.81434e-103	-1.03783e-08	-3.0716	1.26656e-60	-1.03783e-08	-3.07427
43408253	chr19:43408253:G:A	0	-1.03783e-08	-2.92786	4.86541e-103	-1.03783e-08	-2.82822	1.49842e-60	-1.03783e-08	-2.90616
43408290	chr19:43408290:C:T	0	-1.03783e-08	-3.07022	3.73296e-103	-1.03783e-08	-3.09316	1.27705e-60	-1.03783e-08	-3.06602
43408319	chr19:43408319:CG:C	0	-3.20755	-3.09313	1.70804e-104	-3.09007	-3.08754	3.86315e-62	-3.47576	-3.0885
43408412	chr19:43408412:C:G	0	-3.24852	-3.05385	1.55794e-104	-3.18164	-3.08794	3.96036e-62	-3.49919	-3.04022
43408556	chr19:43408556:C:T	0	-3.0577	-3.07984	1.96085e-104	-2.94878	-3.09079	4.14107e-62	-3.41223	-3.08256
43408787	chr19:43408787:C:T	0	-2.83942	-3.00034	3.01816e-104	-2.67741	-2.93089	5.61066e-62	-3.17981	-3.01127
43408810	chr19:43408810:A:G	0	-2.79403	-2.9661	3.36448e-104	-2.62197	-2.8777	5.92078e-62	-3.16731	-2.96996
43408984	chr19:43408984:G:A	0	-1.03783e-08	-2.90384	3.85032e-103	-1.03783e-08	-3.06221	1.30423e-60	-1.03783e-08	-3.04496
43409027	chr19:43409027:T:G	0	-1.03783e-08	-2.90412	3.85014e-103	-1.03783e-08	-3.06226	1.3041e-60	-1.03783e-08	-3.04506
43409116	chr19:43409116:C:A	0	-1.03783e-08	-2.96748	3.76705e-103	-1.03783e-08	-3.08407	1.26708e-60	-1.03783e-08	-3.07386
43409151	chr19:43409151:G:A	0	-1.03783e-08	-2.88896	3.89081e-103	-1.03783e-08	-3.05175	1.31754e-60	-1.03783e-08	-3.03481
43409522	chr19:43409522:T:C	0	-1.03783e-08	-2.7623	4.58103e-103	-1.03783e-08	-2.88844	1.87397e-60	-1.03783e-08	-2.68251
43409715	chr19:43409715:G:T	0	-3.27397	-3.06626	2.20474e-104	-3.10127	-2.82107	4.4309e-62	-3.42772	-2.99942
43409914	chr19:43409914:T:G	0	-3.05754	-3.09205	1.81804e-104	-3.03816	-3.07703	4.03326e-62	-3.42802	-3.09315
43410234	chr19:43410234:C:T	0	-1.03783e-08	-2.70221	5.29245e-103	-1.03783e-08	-2.74408	1.5159e-60	-1.03783e-08	-2.89457
43410241	chr19:43410241:A:C	0	-1.03783e-08	-2.45107	7.59466e-103	-1.03783e-08	-2.38292	1.88202e-60	-1.03783e-08	-2.67823
43410578	chr19:43410578:G:A	0	-1.03783e-08	-2.36539	8.63492e-103	-1.03783e-08	-2.25455	2.04981e-60	-1.03783e-08	-2.59283
43410681	chr19:43410681:T:C	0	-2.68241	-2.76773	2.79836e-104	-2.73046	-2.95346	7.01148e-62	-3.09025	-2.87794
43410749	chr19:43410749:A:G	0	-2.78627	-1.79141	3.88381e-104	-2.90792	-2.44822	1.13684e-61	-3.34767	-2.13724
43410932	chr19:43410932:G:A	0	-1.03783e-08	-2.93571	4.01291e-103	-1.03783e-08	-3.02085	1.40156e-60	-1.03783e-08	-2.97299
43411260	chr19:43411260:G:A	0	-3.16727	-3.09152	1.61676e-104	-3.15171	-3.08082	3.87689e-62	-3.46796	-3.09275
43412402	chr19:43412402:T:C	0	-3.21015	-3.09298	1.53044e-104	-3.21234	-3.07506	3.78058e-62	-3.49275	-3.09312
43412564	chr19:43412564:G:A	0	-2.84994	-2.97619	3.12354e-104	-2.70451	-2.86947	5.7181e-62	-3.19832	-2.97379
43412819	chr19:43412819:A:C	0	-1.03783e-08	-2.44667	5.59459e-103	-1.03783e-08	-2.68857	2.13394e-60	-1.03783e-08	-2.5526
43412992	chr19:43412992:C:T	0	-2.2839	-2.27515e-08	6.7958e-103	-2.49406	-2.27515e-08	2.20658e-60	-2.51913	-2.27515e-08
43413065	chr19:43413065:T:G	0	-1.03783e-08	-2.94979	3.78127e-103	-1.03783e-08	-3.08031	1.27504e-60	-1.03783e-08	-3.06759
43413153	chr19:43413153:C:T	0	-2.87319	-2.27515e-08	5.07258e-103	-2.78652	-2.27515e-08	2.17537e-60	-2.53337	-2.27515e-08
43413277	chr19:43413277:G:A	0	-2.93813	-2.27515e-08	4.87021e-103	-2.82723	-2.27515e-08	2.05078e-60	-2.59235	-2.27515e-08
43413577	chr19:43413577:A:G	0	-3.0023	-2.27515e-08	4.48791e-103	-2.90898	-2.27515e-08	1.77065e-60	-2.73923	-2.27515e-08
43413628	chr19:43413628:T:C	0	-1.03783e-08	-2.95025	3.78371e-103	-1.03783e-08	-3.07966	1.27846e-60	-1.03783e-08	-3.06492
43414290	chr19:43414290:T:C	0	-1.03783e-08	-1.68809	1.96118e-102	-1.03783e-08	-1.43423	9.5165e-60	-1.03783e-08	-1.05755
43414487	chr19:43414487:G:A	0	-1.03783e-08	-2.38368	8.15732e-103	-1.03783e-08	-2.31145	1.98834e-60	-1.03783e-08	-2.62327
43414661	chr19:43414661:C:T	0	-1.03783e-08	-2.47122	7.93559e-103	-1.03783e-08	-2.33901	1.88997e-60	-1.03783e-08	-2.67401
43414708	chr19:43414708:G:A	0	-1.03783e-08	-3.00596	4.83318e-103	-1.03783e-08	-2.83486	1.67985e-60	-1.03783e-08	-2.79187
43414938	chr19:43414938:C:T	0	-1.03783e-08	-2.9474	3.78753e-103	-1.03783e-08	-3.07865	1.27994e-60	-1.03783e-08	-3.06376
43415176	chr19:43415176:C:CCCT	0	-3.25074	-3.06686	2.30299e-104	-3.08477	-2.79397	4.53036e-62	-3.42887	-2.97608
43415186	chr19:43415186:G:C	0	-1.03783e-08	-2.99054	3.74349e-103	-1.03783e-08	-3.09035	1.25709e-60	-1.03783e-08	-3.08177
43415338	chr19:43415338:G:A	0	-1.03783e-08	-2.81352	4.33117e-103	-1.03783e-08	-2.94453	1.74833e-60	-1.03783e-08	-2.75191
43415656	chr19:43415656:G:A	0	-2.69022	-2.95679	4.47926e-104	-2.39197	-2.82152	6.49142e-62	-3.1108	-2.93446
43415689	chr19:43415689:A:G	0	-3.08593	-3.069	1.95324e-104	-3.06005	-2.98341	4.11143e-62	-3.44906	-3.05291
43416460	chr19:43416460:G:T	0	-3.35831	-2.80303	1.32414e-104	-3.36439	-3.0678	3.99713e-62	-3.4953	-3.03486
43416994	chr19:43416994:C:T	0	-3.30426	-3.04195	1.5992e-104	-3.27948	-2.96397	3.90837e-62	-3.52426	-3.02836
43417109	chr19:43417109:G:A	0	-1.03783e-08	-1.96612	1.15774e-102	-1.03783e-08	-1.96131	5.09772e-60	-1.03783e-08	-1.68178
43417133	chr19:43417133:G:A	0	-3.30615	-3.04748	1.70143e-104	-3.21845	-2.96303	3.88405e-62	-3.52731	-3.03156
43417444	chr19:43417444:A:C	0	-1.03783e-08	-3.09286	3.74658e-103	-1.03783e-08	-3.08952	1.24287e-60	-1.03783e-08	-3.09315
43417504	chr19:43417504:G:A	0	-1.03783e-08	-1.8537	9.46323e-103	-1.03783e-08	-2.16295	2.98257e-60	-1.03783e-08	-2.21779
43417909	chr19:43417909:A:G	0	-3.53106	-2.92395	2.39863e-104	-3.46581	-2.37224	5.16456e-62	-3.54227	-2.73165
43418148	chr19:43418148:G:A	0	-3.51404	-2.85332	2.84301e-104	-3.3891	-2.27899	5.49553e-62	-3.54632	-2.66549
43418673	chr19:43418673:A:G	0	-1.03783e-08	-2.51086	8.01671e-103	-1.03783e-08	-2.32884	3.55118e-60	-1.03783e-08	-2.04329
43418856	chr19:43418856:C:T	0	-3.50333	-2.27515e-08	3.06815e-103	-3.28929	-2.27515e-08	1.08724e-60	-3.22693	-2.27515e-08
43419645	chr19:43419645:C:T	0	-1.03783e-08	-2.43487	5.5484e-103	-1.03783e-08	-2.69686	2.14078e-60	-1.03783e-08	-2.5494
43420300	chr19:43420300:C:T	0	-1.03783e-08	-2.56742	7.61544e-103	-1.03783e-08	-2.38019	3.28399e-60	-1.03783e-08	-2.12151
43420975	chr19:43420975:A:G	0	-3.46544	-3.07968	1.26351e-104	-3.44491	-3.03415	3.6871e-62	-3.5411	-3.06981
43421286	chr19:43421286:A:G	0	-2.79545	-2.27515e-08	7.93183e-103	-2.33948	-2.27515e-08	1.14673e-60	-3.17366	-2.27515e-08
43421836	chr19:43421836:G:A	0	-3.23405	-2.27515e-08	3.66334e-103	-3.11199	-2.27515e-08	1.40004e-60	-2.97408	-2.27515e-08
43422034	chr19:43422034:T:C	0	-3.30387	-2.27515e-08	3.3676e-103	-3.19616	-2.27515e-08	1.22415e-60	-3.10833	-2.27515e-08
43422420	chr19:43422420:C:T	0	-1.03783e-08	-2.9451	3.82669e-103	-1.03783e-08	-3.06837	1.29716e-60	-1.03783e-08	-3.0504
43422685	chr19:43422685:C:T	0	-1.03783e-08	-3.08886	3.85393e-103	-1.03783e-08	-3.06127	1.2429e-60	-1.03783e-08	-3.09313
43422783	chr19:43422783:T:A	0	-3.54432	-3.06428	1.10867e-104	-3.52374	-3.08605	3.6412e-62	-3.53669	-3.08674
43423697	chr19:43423697:G:A	0	-1.03783e-08	-2.85616	4.90806e-103	-1.03783e-08	-2.81949	1.68572e-60	-1.03783e-08	-2.78838
43423752	chr19:43423752:T:C	0	-0.942361	-2.90893	1.38945e-103	-1.67724	-2.40422	2.82726e-61	-1.86541	-2.70844
43424277	chr19:43424277:C:T	0	-1.03783e-08	-3.05392	4.67794e-103	-1.03783e-08	-2.86751	1.58181e-60	-1.03783e-08	-2.852
43424568	chr19:43424568:G:A	0	-1.50616	-2.99097	7.62553e-104	-2.00812	-2.67333	1.67069e-61	-2.21276	-2.88717
43424655	chr19:43424655:C:T	0	-3.54066	-1.60916	3.22642e-104	-3.49205	-2.04953	1.06893e-61	-3.4671	-2.0794
43424664	chr19:43424664:G:A	0	-1.03783e-08	-1.17972	2.40503e-102	-1.03783e-08	-1.23022	6.45576e-60	-1.03783e-08	-1.4456
43424843	chr19:43424843:A:G	0	-3.44906	-3.08939	1.35256e-104	-3.36354	-3.04741	5.9864e-62	-3.0333	-3.09295
43424907	chr19:43424907:T:C	0	-1.03783e-08	-3.07486	4.31373e-103	-1.03783e-08	-2.94856	1.45929e-60	-1.03783e-08	-2.93262
43425818	chr19:43425818:C:T	0	-3.53462	-2.27515e-08	2.4346e-103	-3.52058	-2.27515e-08	8.1467e-61	-3.51555	-2.27515e-08
43425841	chr19:43425841:T:C	0	-1.78615	-2.27515e-08	1.71851e-101	0.736263	-2.27515e-08	9.39287e-60	-1.07062	-2.27515e-08
43425990	chr19:43425990:G:C	0	-3.46948	-2.44916	2.0916e-104	-3.06844	-2.90658	9.64663e-62	-2.86436	-2.78477
43426175	chr19:43426175:C:G	0	-1.03783e-08	-2.55593	7.73325e-103	-1.03783e-08	-2.36484	3.32609e-60	-1.03783e-08	-2.10878
43426379	chr19:43426379:C:T	0	-1.03783e-08	-2.74717	4.43474e-103	-1.03783e-08	-2.9209	1.77646e-60	-1.03783e-08	-2.73595
43426462	chr19:43426462:C:G	0	-1.03783e-08	-2.56057	7.69745e-103	-1.03783e-08	-2.36948	3.30736e-60	-1.03783e-08	-2.11442
43426571	chr19:43426571:C:T	0	-1.03783e-08	-3.09304	4.06139e-103	-1.03783e-08	-3.00884	1.312e-60	-1.03783e-08	-3.03902
43426913	chr19:43426913:A:G	0	-1.03783e-08	-2.48158	8.64714e-103	-1.03783e-08	-2.25314	2.05325e-60	-1.03783e-08	-2.59115
43427203	chr19:43427203:G:A	0	-1.03783e-08	-3.05609	4.53655e-103	-1.03783e-08	-2.8982	1.32546e-60	-1.03783e-08	-3.02881
43427361	chr19:43427361:A:C	0	-1.03783e-08	-1.41408	1.59537e-102	-1.03783e-08	-1.64067	5.57535e-60	-1.03783e-08	-1.59222
43427752	chr19:43427752:T:C	0	-1.03783e-08	-1.84569	3.31974e-102	-1.03783e-08	-0.907895	7.11051e-60	-1.03783e-08	-1.349
43427764	chr19:43427764:T:C	0	-1.03783e-08	-2.92801	4.00816e-103	-1.03783e-08	-3.02203	1.51152e-60	-1.03783e-08	-2.89745
43427909	chr19:43427909:T:G	0	-1.71471	-2.27515e-08	3.35593e-102	-0.89705	-2.27515e-08	5.30109e-60	-1.64266	-2.27515e-08
43427922	chr19:43427922:T:C	0	-1.03783e-08	-3.09079	3.76665e-103	-1.03783e-08	-3.08418	1.26173e-60	-1.03783e-08	-3.07809
43427947	chr19:43427947:G:A	0	-1.03783e-08	-2.72068	6.48491e-103	-1.03783e-08	-2.54089	1.68788e-60	-1.03783e-08	-2.7871
43428039	chr19:43428039:C:A	0	-3.22362	-3.09292	1.25547e-104	-3.43036	-3.05508	3.60414e-62	-3.54597	-3.08769
43428077	chr19:43428077:G:A	0	-1.03783e-08	-2.79956	5.70416e-103	-1.03783e-08	-2.66917	1.5951e-60	-1.03783e-08	-2.84363
43428160	chr19:43428160:A:C	0	-1.03783e-08	-2.95729	4.21847e-103	-1.03783e-08	-2.97089	1.45641e-60	-1.03783e-08	-2.9346
43428251	chr19:43428251:G:C	0	-3.13512	-3.06797	1.29548e-104	-3.36505	-3.08902	3.60659e-62	-3.54237	-3.09062
43428364	chr19:43428364:A:G	0	-3.14944	-3.07929	1.28325e-104	-3.37917	-3.08439	3.59677e-62	-3.54432	-3.09138
43428395	chr19:43428395:C:T	0	-3.1446	-3.09262	1.31641e-104	-3.37806	-3.05998	3.60674e-62	-3.54385	-3.08909
43428465	chr19:43428465:A:G	0	-3.17199	-3.09274	1.29942e-104	-3.3936	-3.05744	3.59901e-62	-3.54533	-3.08976
43428475	chr19:43428475:A:G	0	-3.10565	-3.07872	1.32406e-104	-3.34911	-3.08314	3.61242e-62	-3.53905	-3.09231
43428521	chr19:43428521:T:C	0	-3.10417	-3.08827	1.33361e-104	-3.34899	-3.07607	3.60895e-62	-3.53918	-3.09315
43428547	chr19:43428547:A:G	0	-3.25614	-3.02741	1.55211e-104	-3.42708	-2.84625	4.19996e-62	-3.54578	-2.93489
43428865	chr19:43428865:G:A	0	-1.03783e-08	-2.37778	8.88686e-103	-1.03783e-08	-2.22579	2.35943e-60	-1.03783e-08	-2.45215
43428933	chr19:43428933:T:C	0	-3.46073	-3.09313	1.08475e-104	-3.53869	-3.09291	3.88043e-62	-3.47133	-3.08846
43429000	chr19:43429000:G:A	0	-3.46024	-3.09229	1.08683e-104	-3.5383	-3.09139	3.86413e-62	-3.47224	-3.09176
43429011	chr19:43429011:A:C	0	-3.43952	-3.08534	1.10318e-104	-3.53435	-3.08041	3.84551e-62	-3.47669	-3.09215
43429091	chr19:43429091:A:G	0	-3.53051	-3.08692	1.20801e-104	-3.49541	-3.02856	5.04199e-62	-3.21032	-3.08762
43429539	chr19:43429539:T:C	0	-3.43494	-3.05044	1.13332e-104	-3.5311	-3.0567	3.84846e-62	-3.48672	-3.08135
43429573	chr19:43429573:A:C	0	-3.44163	-3.03952	1.14003e-104	-3.5327	-3.04919	3.90659e-62	-3.48189	-3.07119
43429715	chr19:43429715:A:G	0	-3.35326	-1.80786	4.33713e-104	-3.44473	-1.80101	1.44345e-61	-3.36442	-1.8817
43429736	chr19:43429736:A:G	0	-3.52669	-2.27515e-08	2.44369e-103	-3.51686	-2.27515e-08	7.94115e-61	-3.5411	-2.27515e-08
43429952	chr19:43429952:C:T	0	-3.19322	-2.30215	2.16231e-104	-3.41755	-2.52423	7.01045e-62	-3.54632	-2.42202
43430230	chr19:43430230:T:C	0	-3.13303	-1.08145	5.15202e-104	-3.39361	-1.67995	2.24185e-61	-3.53468	-1.27118
43430339	chr19:43430339:G:A	0	-3.1306	-1.02901	5.31622e-104	-3.39597	-1.64622	2.34665e-61	-3.53514	-1.22503
43430340	chr19:43430340:T:G	0	-3.11976	-1.03983	5.30173e-104	-3.38964	-1.65527	2.32684e-61	-3.53333	-1.23532
43430510	chr19:43430510:G:A	0	-3.15137	-0.94853	5.67002e-104	-3.4136	-1.56416	2.49608e-61	-3.53991	-1.15853
43430792	chr19:43430792:C:T	0	-3.15682	-0.95933	5.4447e-104	-3.41134	-1.60697	2.44575e-61	-3.5391	-1.17971
43431018	chr19:43431018:G:T	0	-3.19135	-1.10272	4.84382e-104	-3.41426	-1.72099	2.16146e-61	-3.53871	-1.30366
43431130	chr19:43431130:G:A	0	-1.03783e-08	-1.60974	1.32496e-102	-1.03783e-08	-1.82639	3.48703e-60	-1.03783e-08	-2.06152
43431270	chr19:43431270:G:A	0	-3.18442	-1.02833	5.25618e-104	-3.40972	-1.64383	2.34105e-61	-3.53755	-1.22501
43431302	chr19:43431302:C:T	0	-1.03783e-08	-2.94917	3.77173e-103	-1.03783e-08	-3.08283	1.27014e-60	-1.03783e-08	-3.07144
43431387	chr19:43431387:A:G	0	-3.16257	-1.0571	5.18704e-104	-3.39652	-1.67026	2.28277e-61	-3.53415	-1.25362
43431399	chr19:43431399:G:A	0	-3.18063	-1.04723	5.14066e-104	-3.40728	-1.66849	2.29127e-61	-3.53713	-1.24692
43431453	chr19:43431453:C:A	0	-3.17286	-1.08774	5.02543e-104	-3.4019	-1.69654	2.21659e-61	-3.5357	-1.28149
43431460	chr19:43431460:G:A	0	-3.16825	-1.07481	5.09049e-104	-3.40051	-1.68506	2.2422e-61	-3.53525	-1.27045
43431486	chr19:43431486:C:T	0	-3.32501	-2.27515e-08	3.13329e-103	-3.26828	-2.27515e-08	1.20569e-60	-3.12353	-2.27515e-08
43431546	chr19:43431546:G:A	0	-3.14588	-1.3316	4.20973e-104	-3.38961	-1.88594	1.80515e-61	-3.53177	-1.49075
43431812	chr19:43431812:G:A	0	-3.16376	-1.1169	4.94217e-104	-3.39907	-1.71608	2.17424e-61	-3.53466	-1.30181
43431818	chr19:43431818:C:T	0	-3.19471	-1.0241	5.18582e-104	-3.41751	-1.64952	2.37931e-61	-3.53947	-1.20688
43432128	chr19:43432128:G:A	0	-3.15698	-1.10777	4.92225e-104	-3.39498	-1.72421	2.149e-61	-3.53373	-1.31442
43432263	chr19:43432263:G:C	0	-1.03783e-08	-2.59577	4.16748e-103	-1.03783e-08	-2.98305	1.68821e-60	-1.03783e-08	-2.7869
43432784	chr19:43432784:G:A	0	-1.03783e-08	-3.06678	3.9221e-103	-1.03783e-08	-3.04374	1.32919e-60	-1.03783e-08	-3.026
43432859	chr19:43432859:T:C	0	-1.03783e-08	-1.0965	1.87131e-102	-1.03783e-08	-1.48114	1.1213e-59	-1.03783e-08	-0.893502
43433088	chr19:43433088:A:G	0	-2.93126	-1.28253	3.95274e-104	-3.22571	-2.11283	1.30804e-61	-3.47905	-1.86558
43433314	chr19:43433314:G:A	0	-1.03783e-08	-2.91129	3.85204e-103	-1.03783e-08	-3.06176	1.30243e-60	-1.03783e-08	-3.04634
43433481	chr19:43433481:A:G	0	-3.32074	-2.27515e-08	3.21788e-103	-3.24164	-2.27515e-08	1.25835e-60	-3.08077	-2.27515e-08
43433582	chr19:43433582:G:C	0	-3.18725	-1.46581	3.72242e-104	-3.41807	-1.98051	1.57045e-61	-3.53638	-1.62542
43433673	chr19:43433673:T:G	0	-3.15686	-1.42583	3.92165e-104	-3.40023	-1.94621	1.61005e-61	-3.5318	-1.60509
43433724	chr19:43433724:A:G	0	-3.16818	-1.37414	4.02637e-104	-3.40693	-1.91316	1.68578e-61	-3.53317	-1.55775
43433764	chr19:43433764:T:C	0	-3.13748	-1.40779	4.01051e-104	-3.38765	-1.93639	1.6493e-61	-3.52719	-1.58562
43433785	chr19:43433785:A:T	0	-3.11538	-1.43266	3.99226e-104	-3.37434	-1.95425	1.6181e-61	-3.52278	-1.60913
43433980	chr19:43433980:G:A	0	-3.53938	-3.06371	1.13655e-104	-3.50823	-3.07672	4.78914e-62	-3.25774	-3.09165
43434336	chr19:43434336:T:C	0	-3.20706	-1.43107	3.77074e-104	-3.42853	-1.95715	1.58968e-61	-3.53974	-1.60989
43434375	chr19:43434375:C:T	0	-1.03783e-08	-1.24607	1.67384e-102	-1.03783e-08	-1.59266	9.9491e-60	-1.03783e-08	-1.01309
43434517	chr19:43434517:T:C	0	-3.20915	-1.45161	3.7161e-104	-3.42825	-1.97203	1.56102e-61	-3.53966	-1.62816
43435032	chr19:43435032:A:G	0	-3.2122	0.65208	1.89804e-103	-3.4887	-0.280846	9.96965e-61	-3.54635	0.232734
43435279	chr19:43435279:C:T	0	-1.03783e-08	-3.08399	4.01049e-103	-1.03783e-08	-3.02145	1.27234e-60	-1.03783e-08	-3.06972
43435326	chr19:43435326:T:A	0	-3.53353	0.174597	1.16243e-103	-3.4978	-0.762053	7.27374e-61	-3.30695	-0.321935
43435617	chr19:43435617:T:C	0	-2.53594	-2.27515e-08	7.84244e-103	-2.35082	-2.27515e-08	2.63516e-60	-2.34163	-2.27515e-08
43435841	chr19:43435841:CA:C	0	-3.01757	0.0121762	1.21696e-103	-3.4095	-0.804512	6.03126e-61	-3.52759	-0.288608
43435923	chr19:43435923:GGAGAAAGA:G	0	-1.03783e-08	-3.08162	4.22135e-103	-1.03783e-08	-2.97021	1.46813e-60	-1.03783e-08	-2.92658
43436164	chr19:43436164:T:C	0	-1.19526	0.462168	4.23893e-103	-2.34253	-0.623528	4.10667e-60	-1.87966	-0.0183037
43436445	chr19:43436445:T:G	0	-2.83781	-0.192388	1.06948e-103	-3.33036	-1.01282	5.37078e-61	-3.42936	-0.502823
43436562	chr19:43436562:A:G	0	-2.79786	-0.703256	7.58301e-104	-3.31191	-1.37513	3.54919e-61	-3.41766	-0.92878
43436624	chr19:43436624:T:C	0	-1.33574	-0.518618	1.76527e-103	-2.37691	-1.46515	1.55265e-60	-1.9859	-0.884712
43436738	chr19:43436738:G:A	0	-1.03783e-08	-2.32074	5.50905e-103	-1.03783e-08	-2.70397	2.19742e-60	-1.03783e-08	-2.52329
43436744	chr19:43436744:A:G	0	-1.03783e-08	-3.07615	3.7912e-103	-1.03783e-08	-3.07768	1.28243e-60	-1.03783e-08	-3.06181
43436889	chr19:43436889:G:A	0	-3.52952	-3.09246	1.14602e-104	-3.49746	-3.0792	5.23444e-62	-3.20723	-3.05325
43436975	chr19:43436975:C:T	0	-3.53846	-3.093	1.12052e-104	-3.51168	-3.08747	4.9456e-62	-3.24766	-3.06959
43437209	chr19:43437209:T:C	0	-2.65466	-2.27515e-08	7.95713e-103	-2.3363	-2.27515e-08	1.11925e-60	-3.19791	-2.27515e-08
43437230	chr19:43437230:G:A	0	-1.03783e-08	-2.72243	6.35892e-103	-1.03783e-08	-2.56051	1.88871e-60	-1.03783e-08	-2.67468
43437267	chr19:43437267:G:A	0	-3.28867	-3.06584	1.55837e-104	-3.18051	-3.0888	8.39964e-62	-2.69453	-3.09303
43437373	chr19:43437373:G:T	0	-3.30981	-3.07277	1.52485e-104	-3.20883	-3.08223	8.02067e-62	-2.74243	-3.09129
43437442	chr19:43437442:C:T	0	-3.33111	-3.08901	1.544e-104	-3.20708	-3.0715	8.23792e-62	-2.7202	-3.0868
43437614	chr19:43437614:G:A	0	-1.03783e-08	-3.09297	3.94097e-103	-1.03783e-08	-3.03894	1.34347e-60	-1.03783e-08	-3.01531
43437749	chr19:43437749:T:C	0	-1.03783e-08	-3.0761	4.16807e-103	-1.03783e-08	-2.98291	1.4221e-60	-1.03783e-08	-2.95844
43437862	chr19:43437862:C:T	0	-3.54398	-2.27515e-08	2.75736e-103	-3.39609	-2.27515e-08	8.87177e-61	-3.43028	-2.27515e-08
43437911	chr19:43437911:G:A	0	-3.47296	-3.09232	1.14565e-104	-3.54451	-3.03247	3.6012e-62	-3.54133	-3.09315
43437937	chr19:43437937:A:G	0	-2.9284	-2.98187	1.51048e-104	-3.24058	-3.05995	6.57645e-62	-3.10192	-2.93032
43438179	chr19:43438179:G:A	0	-3.45617	-3.08159	1.08091e-104	-3.54635	-3.08879	3.66674e-62	-3.53943	-3.07701
43438182	chr19:43438182:G:A	0	-1.03783e-08	-2.42858	1.00053e-102	-1.03783e-08	-2.10725	2.56307e-60	-1.03783e-08	-2.36937
43438422	chr19:43438422:A:T	0	-1.03783e-08	-2.47435	8.57542e-103	-1.03783e-08	-2.26147	2.24921e-60	-1.03783e-08	-2.49999
43438617	chr19:43438617:T:C	0	-3.49856	-0.787674	1.02018e-103	-3.48714	-0.903248	4.93853e-61	-3.27926	-0.736834
43438970	chr19:43438970:G:A	0	-3.26019	-3.09219	1.63042e-104	-3.24529	-2.97882	7.58936e-62	-2.87952	-3.00947
43439347	chr19:43439347:G:A	0	-2.91959	-1.66436	7.27904e-104	-3.37147	-1.35648	3.30853e-61	-3.05791	-1.35874
43439535	chr19:43439535:C:T	0	-3.27321	-2.27515e-08	3.02847e-103	-3.30231	-2.27515e-08	1.07762e-60	-3.23582	-2.27515e-08
43439645	chr19:43439645:A:G	0	-3.49378	-0.672348	1.173e-103	-3.48012	-0.770683	5.66707e-61	-3.26303	-0.615454
43439686	chr19:43439686:TGCAGACCAAC:T	0	-3.47335	-0.64825	1.22259e-103	-3.45713	-0.752259	6.05701e-61	-3.2151	-0.596844
43439699	chr19:43439699:G:T	0	-3.54627	-0.903531	1.12846e-103	-3.52201	-0.767503	3.90282e-61	-3.54108	-0.710377
43439715	chr19:43439715:G:C	0	-2.15885	-2.27515e-08	1.51348e-102	-1.69337	-2.27515e-08	4.86422e-60	-1.72867	-2.27515e-08
43439857	chr19:43439857:A:C	0	-1.03783e-08	-2.60239	4.65379e-103	-1.03783e-08	-2.87268	1.70445e-60	-1.03783e-08	-2.77733
43439869	chr19:43439869:T:A	0	-1.75588	-3.07749	4.17273e-104	-2.31066	-2.97372	1.44348e-61	-2.18007	-3.06603
43440017	chr19:43440017:A:C	0	-1.03783e-08	-0.0468886	3.80741e-102	-1.03783e-08	-0.770832	1.67652e-59	-1.03783e-08	-0.491266
43440056	chr19:43440056:AAC:A	0	-1.03783e-08	-2.98227	4.8993e-103	-1.03783e-08	-2.82127	1.70303e-60	-1.03783e-08	-2.77816
43440134	chr19:43440134:G:A	0	-3.46102	-0.700933	1.1746e-103	-3.44801	-0.801426	5.89549e-61	-3.19776	-0.641209
43440314	chr19:43440314:GGA:G	0	-3.49933	-0.642958	1.18522e-103	-3.49095	-0.749494	5.63317e-61	-3.28977	-0.59472
43440399	chr19:43440399:A:G	0	-3.43747	-1.32328	6.26586e-104	-3.42814	-1.44969	3.25556e-61	-3.16479	-1.268
43440688	chr19:43440688:G:A	0	-3.48715	-0.668467	1.17937e-103	-3.47467	-0.770718	5.72296e-61	-3.25204	-0.616635
43440867	chr19:43440867:C:G	0	-3.48385	-0.629999	1.22873e-103	-3.47131	-0.733067	5.99099e-61	-3.24514	-0.57776
43441073	chr19:43441073:A:G	0	-3.48668	-0.689418	1.16544e-103	-3.47474	-0.782528	5.65712e-61	-3.2507	-0.629539
43441132	chr19:43441132:C:T	0	-1.03783e-08	-2.74941	4.22229e-103	-1.03783e-08	-2.96999	1.45124e-60	-1.03783e-08	-2.93815
43441163	chr19:43441163:A:G	0	-3.45021	-0.652202	1.2699e-103	-3.43931	-0.732123	6.39567e-61	-3.18089	-0.576649
43441205	chr19:43441205:G:A	0	-3.49503	-0.690541	1.17447e-103	-3.48228	-0.767271	5.67082e-61	-3.26674	-0.611082
43441287	chr19:43441287:T:G	0	-1.03783e-08	-0.0483652	3.86034e-102	-1.03783e-08	-0.757026	1.70633e-59	-1.03783e-08	-0.473642
43441302	chr19:43441302:T:C	0	-1.03783e-08	-2.48476	9.3568e-103	-1.03783e-08	-2.17426	2.41624e-60	-1.03783e-08	-2.42836
43441543	chr19:43441543:C:T	0	-1.03783e-08	-0.174308	3.45785e-102	-1.03783e-08	-0.867135	1.52304e-59	-1.03783e-08	-0.58728
43441576	chr19:43441576:T:C	0	-2.04422	-2.27515e-08	1.63013e-102	-1.61912	-2.27515e-08	5.29253e-60	-1.64428	-2.27515e-08
43441804	chr19:43441804:T:C	0	-2.02522	-2.27515e-08	1.66796e-102	-1.59618	-2.27515e-08	5.41023e-60	-1.62228	-2.27515e-08
43441991	chr19:43441991:A:G	0	-1.03783e-08	-3.00455	4.30228e-103	-1.03783e-08	-2.95122	1.37419e-60	-1.03783e-08	-2.99271
43442010	chr19:43442010:T:C	0	-3.16755	-3.08536	1.87224e-104	-3.14698	-2.93884	8.99118e-62	-2.73859	-2.98091
43442035	chr19:43442035:T:C	0	-1.03783e-08	-2.07043	1.29236e-102	-1.03783e-08	-1.85131	3.47944e-60	-1.03783e-08	-2.0637
43442051	chr19:43442051:T:G	0	-3.45714	-0.651596	1.25582e-103	-3.44346	-0.739124	6.3138e-61	-3.1899	-0.580516
43442103	chr19:43442103:G:A	0	-3.46094	-0.686201	1.19945e-103	-3.44875	-0.779754	6.07633e-61	-3.19908	-0.609677
43442228	chr19:43442228:A:C	0	-3.47181	-0.630392	1.25838e-103	-3.4592	-0.721342	6.25678e-61	-3.21984	-0.559651
43442366	chr19:43442366:G:C	0	-1.03783e-08	-0.049368	3.84781e-102	-1.03783e-08	-0.760276	1.69913e-59	-1.03783e-08	-0.477871
43442383	chr19:43442383:G:A	0	-1.03783e-08	-2.94206	4.95003e-103	-1.03783e-08	-2.81097	1.78547e-60	-1.03783e-08	-2.73089
43442483	chr19:43442483:C:A	0	-3.14111	-3.08542	1.92326e-104	-3.11998	-2.93896	9.33707e-62	-2.70026	-2.98149
43442665	chr19:43442665:G:A	0	-2.44938	-2.27515e-08	1.04157e-102	-2.06705	-2.27515e-08	3.4137e-60	-2.08278	-2.27515e-08
43442699	chr19:43442699:A:G	0	-1.03783e-08	-1.53316	1.9841e-102	-1.03783e-08	-1.42261	6.78556e-60	-1.03783e-08	-1.39578
43443032	chr19:43443032:A:G	0	-1.03783e-08	-2.90062	4.88486e-103	-1.03783e-08	-2.82423	1.49845e-60	-1.03783e-08	-2.90614
43443199	chr19:43443199:A:G	0	-3.4853	-2.96728	1.08602e-104	-3.54621	-3.08422	4.06015e-62	-3.52643	-2.9881
43443828	chr19:43443828:A:G	0	-1.03783e-08	-3.04461	4.09567e-103	-1.03783e-08	-3.00043	1.32174e-60	-1.03783e-08	-3.03162
43443892	chr19:43443892:G:A	0	-1.3052	-3.09265	5.56765e-104	-1.98208	-3.0139	2.07075e-61	-1.79248	-3.09277
43443994	chr19:43443994:G:A	0	-2.10626	-2.27515e-08	1.50937e-102	-1.69609	-2.27515e-08	4.88102e-60	-1.72522	-2.27515e-08
43444814	chr19:43444814:C:T	0	-1.03783e-08	-3.07212	3.89298e-103	-1.03783e-08	-3.05119	1.27445e-60	-1.03783e-08	-3.06806
43445072	chr19:43445072:C:T	0	-2.10726	-2.27515e-08	1.96588e-102	-1.43184	-2.27515e-08	9.5849e-60	-1.05038	-2.27515e-08
43445101	chr19:43445101:T:G	0	-3.41192	-2.73398	1.15786e-104	-3.54023	-3.02615	4.59637e-62	-3.54362	-2.84686
43445331	chr19:43445331:A:AC	0	-1.03783e-08	-0.114012	3.63177e-102	-1.03783e-08	-0.81806	1.60172e-59	-1.03783e-08	-0.536909
43445360	chr19:43445360:G:T	0	-2.97593	-0.58482	1.3034e-103	-3.21761	-0.927776	8.13375e-61	-3.02636	-0.49078
43445731	chr19:43445731:G:A	0	-2.77469	-2.27515e-08	4.80999e-103	-2.83967	-2.27515e-08	2.01409e-60	-2.6104	-2.27515e-08
43445861	chr19:43445861:A:G	0	-1.03783e-08	-2.59438	1.25538e-102	-1.03783e-08	-1.88034	2.96423e-60	-1.03783e-08	-2.22396
43445963	chr19:43445963:G:C	0	-3.2159	-3.07156	1.89054e-104	-3.17145	-2.90464	8.96593e-62	-2.77647	-2.94584
43445973	chr19:43445973:C:A	0	-3.21345	-3.07136	1.89559e-104	-3.16934	-2.90408	8.99421e-62	-2.77341	-2.94575
43446073	chr19:43446073:A:C	0	-3.15715	-3.0857	1.88647e-104	-3.12848	-2.94977	9.40802e-62	-2.68686	-2.98732
43446146	chr19:43446146:T:C	0	-0.949239	-2.27515e-08	7.30885e-102	-0.118695	-2.27515e-08	1.13703e-59	-0.879565	-2.27515e-08
43446344	chr19:43446344:G:A	0	-1.03783e-08	-2.93342	5.13265e-103	-1.03783e-08	-2.77474	1.85633e-60	-1.03783e-08	-2.69197
43446632	chr19:43446632:A:T	0	-3.39537	-3.09104	1.41106e-104	-3.38977	-2.97884	6.26122e-62	-3.06901	-3.01236
43446931	chr19:43446931:T:C	0	-3.07163	-1.52236	9.11443e-104	-2.91116	-1.59193	5.06289e-61	-2.43253	-1.55869
43446979	chr19:43446979:G:C	0	-1.03783e-08	-0.088709	3.78522e-102	-1.03783e-08	-0.776677	1.66356e-59	-1.03783e-08	-0.499028
43447183	chr19:43447183:T:C	0	-1.03783e-08	-2.86611	4.85804e-103	-1.03783e-08	-2.82973	1.49258e-60	-1.03783e-08	-2.91007
43447269	chr19:43447269:T:G	0	-3.3677	-2.13613	1.64454e-104	-3.52327	-2.69222	7.81914e-62	-3.5463	-2.31287
43447294	chr19:43447294:C:T	0	-1.03783e-08	-0.0915935	3.77179e-102	-1.03783e-08	-0.78023	1.66726e-59	-1.03783e-08	-0.496808
43447655	chr19:43447655:G:A	0	-3.30789	-3.07759	1.71396e-104	-3.27742	-2.89673	7.74235e-62	-2.92723	-2.94181
43447682	chr19:43447682:A:C	0	-1.03783e-08	0.124027	4.79446e-102	-1.03783e-08	-0.54032	2.04548e-59	-1.03783e-08	-0.292357
43447844	chr19:43447844:C:T	0	-1.03783e-08	-3.04876	3.73925e-103	-1.03783e-08	-3.09148	1.24285e-60	-1.03783e-08	-3.09316
43447892	chr19:43447892:G:A	0	-1.03783e-08	-3.00255	4.03193e-103	-1.03783e-08	-3.01612	1.4621e-60	-1.03783e-08	-2.9307
43447994	chr19:43447994:A:T	0	-3.24952	-3.07107	1.84235e-104	-3.21885	-2.88306	8.68075e-62	-2.83661	-2.91802
43448178	chr19:43448178:C:G	0	-3.54287	-1.29072	9.25101e-104	-3.54438	-0.943839	3.02014e-61	-3.51915	-0.988707
43448286	chr19:43448286:G:A	0	-2.53924	-3.02359	3.80948e-104	-2.28253	-3.09293	2.20967e-61	-1.73439	-3.08592
43448301	chr19:43448301:C:T	0	-3.10659	-2.18086	2.3837e-104	-3.29288	-2.55142	1.27845e-61	-3.13094	-2.23657
43448594	chr19:43448594:T:C	0	-1.03783e-08	-2.4737	6.57481e-103	-1.03783e-08	-2.52712	2.00819e-60	-1.03783e-08	-2.61334
43448904	chr19:43448904:C:T	0	-1.03783e-08	-2.75137	5.16674e-103	-1.03783e-08	-2.76812	1.68076e-60	-1.03783e-08	-2.79133
43449119	chr19:43449119:G:C	0	-1.03783e-08	0.0975926	4.57702e-102	-1.03783e-08	-0.586732	2.02973e-59	-1.03783e-08	-0.300084
43449242	chr19:43449242:T:A	0	-3.53029	-1.932	2.25051e-104	-3.53183	-2.36996	1.11004e-61	-3.4787	-2.03006
43449883	chr19:43449883:A:G	0	-2.06776	-2.27515e-08	1.6928e-102	-1.58139	-2.27515e-08	5.54601e-60	-1.59749	-2.27515e-08
43450185	chr19:43450185:C:T	0	-1.03783e-08	-2.60295	8.12207e-103	-1.03783e-08	-2.31578	2.19536e-60	-1.03783e-08	-2.52423
43450375	chr19:43450375:G:A	0	-1.03783e-08	0.14391	4.69973e-102	-1.03783e-08	-0.560275	2.11245e-59	-1.03783e-08	-0.26014
43450422	chr19:43450422:T:C	0	-3.54354	-1.96579	3.90936e-104	-3.53058	-1.819	1.40827e-61	-3.53991	-1.73089
43450811	chr19:43450811:C:A	0	-1.03783e-08	-2.532	5.90438e-103	-1.03783e-08	-2.63467	1.83444e-60	-1.03783e-08	-2.70383
43450839	chr19:43450839:C:T	0	-1.03783e-08	-1.86575	1.72552e-102	-1.03783e-08	-1.56225	4.40739e-60	-1.03783e-08	-1.82729
43450949	chr19:43450949:C:T	0	-1.03783e-08	0.556959	7.20768e-102	-1.03783e-08	-0.132633	3.00595e-59	-1.03783e-08	0.0926059
43450962	chr19:43450962:A:G	0	-1.03783e-08	-2.24041	5.83181e-103	-1.03783e-08	-2.64704	2.58603e-60	-1.03783e-08	-2.36045
43451170	chr19:43451170:G:A	0	-2.21828	-2.27515e-08	1.31497e-102	-1.83396	-2.27515e-08	4.26494e-60	-1.86015	-2.27515e-08
43451269	chr19:43451269:G:A	0	-1.03783e-08	-1.65991	1.94677e-102	-1.03783e-08	-1.44161	6.25846e-60	-1.03783e-08	-1.47664
43451333	chr19:43451333:C:T	0	-1.03783e-08	-2.78143	4.9266e-103	-1.03783e-08	-2.81572	1.60158e-60	-1.03783e-08	-2.83958
43451383	chr19:43451383:T:C	0	-1.03783e-08	-3.09188	3.87379e-103	-1.03783e-08	-3.05613	1.28939e-60	-1.03783e-08	-3.0564
43451393	chr19:43451393:G:A	0	-3.23311	-3.05379	2.21772e-104	-3.19828	-2.71819	9.03881e-62	-2.8157	-2.89851
43451861	chr19:43451861:C:T	0	-1.03783e-08	-1.63362	1.92738e-102	-1.03783e-08	-1.45162	4.95401e-60	-1.03783e-08	-1.71038
43451941	chr19:43451941:A:AAT	0	-3.43558	-2.63966	2.03849e-104	-3.34069	-2.66005	6.11461e-62	-3.47894	-2.62612
43451944	chr19:43451944:AT:A	0	-1.8472	-2.27515e-08	2.19559e-102	-1.32133	-2.27515e-08	6.99732e-60	-1.36505	-2.27515e-08
43451946	chr19:43451946:AAT:A	0	-3.51952	-2.66152	1.7545e-104	-3.47659	-2.67418	5.66737e-62	-3.54152	-2.6395
43451951	chr19:43451951:T:A	0	-1.97037	-2.27515e-08	1.86913e-102	-1.48231	-2.27515e-08	5.89385e-60	-1.53666	-2.27515e-08
43452006	chr19:43452006:C:T	0	-1.03783e-08	-2.94162	4.76062e-103	-1.03783e-08	-2.84999	1.5482e-60	-1.03783e-08	-2.87348
43452301	chr19:43452301:G:A	0	-1.03783e-08	-1.6303	1.21357e-102	-1.03783e-08	-1.91422	3.44383e-60	-1.03783e-08	-2.07399
43452497	chr19:43452497:A:G	0	-1.03783e-08	-1.88986	1.1723e-102	-1.03783e-08	-1.94881	4.34723e-60	-1.03783e-08	-1.84103
43452630	chr19:43452630:AG:A	0	-1.03783e-08	-3.09291	3.75445e-103	-1.03783e-08	-3.08742	1.24321e-60	-1.03783e-08	-3.09288
43452809	chr19:43452809:A:T	0	1.65315	-1.96694	6.20203e-103	-0.198417	-2.38707	2.78492e-60	0.0477216	-2.33408
43452969	chr19:43452969:C:G	0	-3.54071	-2.27515e-08	2.48603e-103	-3.49968	-2.27515e-08	8.62973e-61	-3.45794	-2.27515e-08
43453154	chr19:43453154:G:A	0	-2.72435	-3.0927	3.02351e-104	-2.51825	-3.08828	1.37851e-61	-2.20004	-3.09212
43453300	chr19:43453300:G:A	0	-3.41663	-2.82677	1.91645e-104	-3.52449	-2.53798	5.85065e-62	-3.41508	-2.73411
43453483	chr19:43453483:A:G	0	-3.36784	-3.00612	1.30788e-104	-3.54636	-2.89818	4.64975e-62	-3.41778	-2.96115
43453568	chr19:43453568:G:A	0	-1.03783e-08	-2.91773	5.87e-103	-1.03783e-08	-2.64051	1.86266e-60	-1.03783e-08	-2.68857
43453735	chr19:43453735:G:A	0	-2.14018	-2.79195	1.10398e-103	-1.37713	-2.93432	1.29095e-61	-2.41952	-2.93826
43453838	chr19:43453838:C:A	0	-3.04403	0.970005	3.97037e-103	-2.84505	-0.186452	7.39959e-61	-3.38829	-0.223449
43454475	chr19:43454475:G:A	0	-1.03783e-08	-2.95719	4.44832e-103	-1.03783e-08	-2.91784	1.5512e-60	-1.03783e-08	-2.87154
43454674	chr19:43454674:C:T	0	-2.53813	-2.27515e-08	7.3161e-103	-2.42029	-2.27515e-08	2.00598e-60	-2.61444	-2.27515e-08
43455236	chr19:43455236:G:A	0	-3.28069	0.0779786	2.29721e-103	-2.48796	-1.09071	5.47354e-61	-3.02362	-0.889611
43455386	chr19:43455386:T:C	0	-1.03783e-08	-1.61043	1.64852e-102	-1.03783e-08	-1.6079	5.69588e-60	-1.03783e-08	-1.57083
43455490	chr19:43455490:C:G	0	-2.26607	-2.27515e-08	6.82408e-103	-2.48991	-2.27515e-08	1.50887e-60	-2.89921	-2.27515e-08
43455599	chr19:43455599:G:A	0	-1.03783e-08	-0.741178	2.32103e-102	-1.03783e-08	-1.26577	7.56797e-60	-1.03783e-08	-1.28665
43455878	chr19:43455878:C:T	0	-1.03783e-08	-2.83146	5.48183e-103	-1.03783e-08	-2.70893	1.6877e-60	-1.03783e-08	-2.78721
43455962	chr19:43455962:A:C	0	-0.700584	-0.872692	1.02609e-102	-1.27273	-0.809301	7.13091e-60	-0.496534	-0.849601
43456009	chr19:43456009:T:G	0	-1.03783e-08	-2.65357	4.51662e-103	-1.03783e-08	-2.9026	1.48491e-60	-1.03783e-08	-2.91522
43456619	chr19:43456619:C:T	0	-3.54617	-2.80086	1.43203e-104	-3.52193	-2.83193	4.76613e-62	-3.53965	-2.81456
43456770	chr19:43456770:T:G	0	-3.37583	-1.77974	4.5209e-104	-3.5462	-1.65804	1.43676e-61	-3.44217	-1.8086
43456858	chr19:43456858:A:G	0	-3.35366	-2.53399	1.96841e-104	-3.54571	-2.49001	6.09012e-62	-3.45711	-2.65196
43457933	chr19:43457933:TG:T	0	-2.67258	-2.60326	2.74036e-104	-2.86719	-2.83767	1.01684e-61	-2.75074	-2.84572
43458013	chr19:43458013:T:C	0	-1.03783e-08	-2.61136	9.49373e-103	-1.03783e-08	-2.15973	2.55017e-60	-1.03783e-08	-2.37441
43458166	chr19:43458166:G:A	0	-1.03783e-08	-2.86454	4.1275e-103	-1.03783e-08	-2.99269	1.30107e-60	-1.03783e-08	-3.04738
43458246	chr19:43458246:C:A	0	-3.44	-2.98788	1.09188e-104	-3.5445	-3.08055	3.91039e-62	-3.52089	-3.03121
43458777	chr19:43458777:G:A	0	-3.28009	-3.00483	1.11719e-104	-3.51199	-3.09014	3.76703e-62	-3.49631	-3.09315
43459181	chr19:43459181:C:T	0	-2.47414	-2.73605	3.29042e-104	-2.72288	-2.79906	1.29485e-61	-2.52278	-2.83198
43459876	chr19:43459876:A:G	0	-2.10456	-2.61904	7.8708e-104	-1.69543	-2.95436	2.22991e-61	-1.94925	-2.86195
43460008	chr19:43460008:G:A	0	-2.18829	-2.76289	1.11536e-103	-1.39128	-2.9099	1.35475e-61	-2.39159	-2.91795
43460010	chr19:43460010:T:C	0	-3.25697	-2.27515e-08	2.39377e-103	-3.5375	-2.27515e-08	9.38403e-61	-3.37415	-2.27515e-08
43460363	chr19:43460363:C:T	0	-1.03783e-08	-3.03784	3.74572e-103	-1.03783e-08	-3.08975	1.28644e-60	-1.03783e-08	-3.05869
43460694	chr19:43460694:C:G	0	-3.41902	-2.69396	1.41204e-104	-3.48654	-2.88138	5.22005e-62	-3.43838	-2.82485
43460853	chr19:43460853:T:A	0	-1.03783e-08	-3.0761	3.74242e-103	-1.03783e-08	-3.09063	1.25144e-60	-1.03783e-08	-3.08628
43460877	chr19:43460877:G:A	0	-3.24772	-3.06836	1.15423e-104	-3.52015	-3.04936	3.91727e-62	-3.47795	-3.07239
43461375	chr19:43461375:G:A	0	-1.03783e-08	0.699861	9.87679e-102	-1.03783e-08	0.182407	3.37797e-59	-1.03783e-08	0.209288
43462302	chr19:43462302:A:G	0	-2.07166	-2.87387	5.21129e-104	-1.97673	-3.08539	1.32753e-61	-2.29436	-3.03547
43462354	chr19:43462354:C:G	0	-1.15153	-2.84696	4.40027e-104	-2.18292	-3.04836	2.74055e-61	-1.60137	-3.00363
43462554	chr19:43462554:G:A	0	-1.77316	-2.27515e-08	1.94198e-102	-1.44407	-2.27515e-08	7.9529e-60	-1.23704	-2.27515e-08
43462631	chr19:43462631:T:C	0	-2.56758	-2.5618	8.32819e-104	-1.85139	-2.74191	1.13925e-61	-2.72708	-2.75571
43462697	chr19:43462697:C:T	0	-1.03783e-08	-1.86071	7.94061e-103	-1.03783e-08	-2.33838	2.51384e-60	-1.03783e-08	-2.38876
43462777	chr19:43462777:G:A	0	-3.5206	-2.66555	2.01619e-104	-3.53344	-2.4783	5.82629e-62	-3.5414	-2.61197
43462995	chr19:43462995:C:T	0	-1.51654	-2.91775	3.43535e-104	-2.39577	-3.08306	2.01976e-61	-1.86417	-3.046
43463271	chr19:43463271:G:A	0	-1.03783e-08	-2.23745	1.18141e-102	-1.03783e-08	-1.94107	2.95936e-60	-1.03783e-08	-2.2256
43463432	chr19:43463432:G:A	0	-1.03783e-08	-0.405971	1.40229e-101	-1.03783e-08	0.532909	3.65024e-59	-1.03783e-08	0.286804
43463540	chr19:43463540:T:C	0	-3.53895	-2.79548	1.75281e-104	-3.50378	-2.64795	5.09945e-62	-3.54632	-2.74029
43463628	chr19:43463628:T:C	0	-1.03783e-08	-2.29427	7.49152e-103	-1.03783e-08	-2.39659	2.27592e-60	-1.03783e-08	-2.48819
43464037	chr19:43464037:G:A	0	-1.03783e-08	-3.08904	3.73561e-103	-1.03783e-08	-3.09246	1.24334e-60	-1.03783e-08	-3.09277
43464117	chr19:43464117:A:G	0	-3.5385	-2.65992	1.67398e-104	-3.52033	-2.67742	5.91452e-62	-3.53659	-2.60174
43464160	chr19:43464160:G:A	0	-3.51894	-2.76474	1.82216e-104	-3.53581	-2.57712	5.31427e-62	-3.54067	-2.70468
43464288	chr19:43464288:C:T	0	-1.03783e-08	-1.61925	2.16608e-102	-1.03783e-08	-1.33486	4.2483e-60	-1.03783e-08	-1.86405
43464586	chr19:43464586:G:A	0	-3.5413	-2.76143	1.8825e-104	-3.21927	-2.86108	4.43658e-62	-3.51211	-2.91375
43465380	chr19:43465380:C:A	0	-1.03783e-08	-2.63525	7.76117e-103	-1.03783e-08	-2.36123	2.1366e-60	-1.03783e-08	-2.55136
43465515	chr19:43465515:C:T	0	-1.03783e-08	-3.0906	3.75334e-103	-1.03783e-08	-3.08772	1.24286e-60	-1.03783e-08	-3.09316
43465605	chr19:43465605:A:G	0	-1.26244	-2.94005	3.91145e-104	-2.2588	-3.09025	2.31363e-61	-1.71289	-3.06145
43466234	chr19:43466234:C:T	0	-1.03783e-08	-2.73452	4.56111e-103	-1.03783e-08	-2.8928	1.38426e-60	-1.03783e-08	-2.98541
43466498	chr19:43466498:C:T	0	-1.03783e-08	-2.75652	4.48714e-103	-1.03783e-08	-2.90915	1.36789e-60	-1.03783e-08	-2.99731
43466576	chr19:43466576:T:C	0	-1.32087	-2.96115	3.75324e-104	-2.29843	-3.0919	2.18844e-61	-1.76073	-3.06924
43466951	chr19:43466951:A:G	0	-1.03783e-08	-2.80883	5.62649e-103	-1.03783e-08	-2.68288	1.84467e-60	-1.03783e-08	-2.69827
43467012	chr19:43467012:T:C	0	-1.03783e-08	-2.87814	5.29209e-103	-1.03783e-08	-2.74415	1.57757e-60	-1.03783e-08	-2.85468
43467099	chr19:43467099:T:C	0	-0.914476	-1.78477	2.68609e-103	-1.44029	-1.98199	1.11898e-60	-1.16342	-2.03474
43467282	chr19:43467282:C:G	0	-3.54362	-2.27515e-08	2.68445e-103	-3.42289	-2.27515e-08	8.90167e-61	-3.42692	-2.27515e-08
43468060	chr19:43468060:C:T	0	-1.01479	-1.82635	2.40601e-103	-1.51965	-2.01274	1.00047e-60	-1.24241	-2.0677
43469154	chr19:43469154:C:G	0	-3.52741	-2.75134	1.88469e-104	-3.5298	-2.54938	5.42101e-62	-3.54395	-2.68151
43469310	chr19:43469310:G:A	0	-1.03783e-08	-2.81906	5.22768e-103	-1.03783e-08	-2.7564	1.64672e-60	-1.03783e-08	-2.81179
43469421	chr19:43469421:G:A	0	-1.03783e-08	-1.7781	8.27716e-103	-1.03783e-08	-2.29687	2.61852e-60	-1.03783e-08	-2.34796
43469528	chr19:43469528:C:G	0	-1.37142	-3.0918	7.09365e-104	-1.66506	-3.08869	2.88709e-61	-1.46743	-3.08548
43470444	chr19:43470444:T:C	0	-1.03783e-08	-2.87307	5.00192e-103	-1.03783e-08	-2.80054	1.59825e-60	-1.03783e-08	-2.84167
43471076	chr19:43471076:C:G	0	-1.03783e-08	-0.0980479	5.59764e-102	-1.03783e-08	-0.385436	1.76112e-59	-1.03783e-08	-0.44204
43471147	chr19:43471147:A:G	0	-1.96602	-2.66399	6.10265e-104	-1.89925	-3.00498	1.71343e-61	-2.1995	-2.87516
43471513	chr19:43471513:G:A	0	-1.03783e-08	-0.179214	7.5384e-102	-1.03783e-08	-0.0877702	1.70555e-59	-1.03783e-08	-0.474103
43471711	chr19:43471711:CTG:C	0	-3.54376	-3.02999	1.1616e-104	-3.5462	-3.01695	3.9714e-62	-3.53789	-2.99874
43471786	chr19:43471786:C:T	0	-3.36038	-1.6146	4.76801e-104	-3.54518	-1.60585	1.89406e-61	-3.38636	-1.58808
43471861	chr19:43471861:C:T	0	-1.3985	-3.09032	7.108e-104	-1.6654	-3.08633	3.16023e-61	-1.38047	-3.08204
43471928	chr19:43471928:C:T	0	-3.39236	-1.53972	5.37003e-104	-3.54013	-1.49199	2.01069e-61	-3.41759	-1.49709
43472309	chr19:43472309:T:C	0	-3.53985	-3.02078	1.17341e-104	-3.5458	-3.00724	4.05261e-62	-3.52877	-2.98761
43472431	chr19:43472431:C:T	0	-3.48442	-1.39142	6.39195e-104	-3.51637	-1.34154	2.13949e-61	-3.49218	-1.36041
43473523	chr19:43473523:G:A	0	-3.41123	-2.27515e-08	2.3829e-103	-3.54205	-2.27515e-08	8.39195e-61	-3.48589	-2.27515e-08
43473715	chr19:43473715:G:A	0	-1.03783e-08	-2.76482	3.94776e-103	-1.03783e-08	-3.03722	1.46679e-60	-1.03783e-08	-2.92749
43473940	chr19:43473940:C:T	0	-1.03783e-08	-3.04378	3.76553e-103	-1.03783e-08	-3.08448	1.28072e-60	-1.03783e-08	-3.06315
43474100	chr19:43474100:G:A	0	-3.33221	-2.27515e-08	4.17025e-103	-2.98239	-2.27515e-08	1.25779e-60	-3.08122	-2.27515e-08
43474863	chr19:43474863:C:T	0	0.0315952	-3.0876	2.08362e-103	-0.586261	-3.09	1.31145e-60	0.0513146	-3.09076
43475009	chr19:43475009:T:A	0	-1.03783e-08	-2.61994	6.90279e-103	-1.03783e-08	-2.47844	1.95799e-60	-1.03783e-08	-2.63865
43475196	chr19:43475196:G:A	0	-3.18602	-3.03864	1.22674e-104	-3.4919	-3.0167	4.47348e-62	-3.35801	-3.05956
43475437	chr19:43475437:G:T	0	-2.33935	-2.03081	1.84927e-103	-1.71008	-2.08549	3.06191e-61	-2.34654	-2.14758
43476611	chr19:43476611:T:C	0	-1.03783e-08	-2.57986	7.28836e-103	-1.03783e-08	-2.42409	2.07522e-60	-1.03783e-08	-2.58051
43476889	chr19:43476889:C:T	0	-1.03783e-08	-1.8126	1.8597e-102	-1.03783e-08	-1.48737	3.67334e-60	-1.03783e-08	-2.00947
43476976	chr19:43476976:A:T	0	-1.03783e-08	-2.62356	6.24487e-103	-1.03783e-08	-2.57861	2.09087e-60	-1.03783e-08	-2.57299
43477077	chr19:43477077:T:C	0	-0.359963	-3.03768	1.54903e-103	-0.935602	-3.03714	1.03171e-60	-0.238885	-3.04047
43477120	chr19:43477120:A:C	0	-3.52652	-2.52903	2.27732e-104	-3.52996	-2.35999	6.70883e-62	-3.5447	-2.46762
43477266	chr19:43477266:A:G	0	-1.03783e-08	-2.87625	4.39877e-103	-1.03783e-08	-2.92904	1.52492e-60	-1.03783e-08	-2.88863
43477317	chr19:43477317:G:A	0	-1.03783e-08	-2.883	4.12282e-103	-1.03783e-08	-2.99383	1.29937e-60	-1.03783e-08	-3.0487
43477478	chr19:43477478:C:T	0	-3.53332	-2.96543	1.10928e-104	-3.5161	-3.09314	3.72679e-62	-3.51444	-3.08576
43478212	chr19:43478212:A:T	0	-1.03783e-08	-1.64603	1.69925e-102	-1.03783e-08	-1.57759	5.17254e-60	-1.03783e-08	-1.66721
43478315	chr19:43478315:A:G	0	-2.36111	-2.61086	4.93463e-104	-2.29069	-2.82599	1.35212e-61	-2.55519	-2.7563
43478653	chr19:43478653:A:G	0	-3.51496	-2.93889	1.09668e-104	-3.52871	-3.09195	3.78435e-62	-3.49779	-3.08708
43478830	chr19:43478830:G:A	0	-3.50973	-2.87097	1.20665e-104	-3.53859	-2.98651	4.40708e-62	-3.47583	-2.9567
43479128	chr19:43479128:G:T	0	-1.03783e-08	-1.5429	1.43095e-102	-1.03783e-08	-1.74944	4.98314e-60	-1.03783e-08	-1.70451
43479272	chr19:43479272:G:A	0	-1.03783e-08	-2.99965	4.20065e-103	-1.03783e-08	-2.97513	1.37921e-60	-1.03783e-08	-2.98906
43479514	chr19:43479514:G:A	0	-3.38999	-2.27515e-08	3.34281e-103	-3.20356	-2.27515e-08	9.98706e-61	-3.31187	-2.27515e-08
43479947	chr19:43479947:C:T	0	-1.03783e-08	-2.65295	4.98095e-103	-1.03783e-08	-2.80474	1.48284e-60	-1.03783e-08	-2.91662
43480601	chr19:43480601:AAAAG:A	0	-1.03783e-08	-3.0779	3.78783e-103	-1.03783e-08	-3.07857	1.27472e-60	-1.03783e-08	-3.06785
43480663	chr19:43480663:C:T	0	-1.03783e-08	-3.07899	3.73453e-103	-1.03783e-08	-3.09274	1.25217e-60	-1.03783e-08	-3.0857
43480767	chr19:43480767:G:C	0	-1.03783e-08	-0.257397	7.08339e-102	-1.03783e-08	-0.150027	1.63267e-59	-1.03783e-08	-0.51777
43480797	chr19:43480797:A:T	0	-3.54106	-2.4455	1.54082e-104	-3.52862	-2.75201	5.51645e-62	-3.53624	-2.67177
43480882	chr19:43480882:A:C	0	-1.03783e-08	-1.79124	8.45187e-103	-1.03783e-08	-2.27598	2.67452e-60	-1.03783e-08	-2.3268
43481167	chr19:43481167:C:CT	0	-3.46612	-3.06978	1.17962e-104	-3.54631	-3.00145	3.92601e-62	-3.50876	-3.03936
43481271	chr19:43481271:C:T	0	-1.03783e-08	-1.89109	1.21337e-102	-1.03783e-08	-1.91438	3.6508e-60	-1.03783e-08	-2.01563
43481304	chr19:43481304:G:A	0	-3.54025	-2.53582	1.47128e-104	-3.52722	-2.7996	5.22393e-62	-3.53571	-2.72679
43481559	chr19:43481559:G:A	0	-0.0809609	-3.07632	2.04067e-103	-0.615195	-3.08189	1.24533e-60	-0.00922249	-3.08195
43481678	chr19:43481678:C:T	0	-0.1414	-3.08674	1.87571e-103	-0.692397	-3.08898	1.14962e-60	-0.0821837	-3.08896
43481871	chr19:43481871:C:T	0	-3.27097	-0.529269	9.09216e-104	-3.50887	-0.996665	3.6862e-61	-3.34922	-0.959338
43481899	chr19:43481899:G:A	0	-1.03783e-08	-2.99898	4.2021e-103	-1.03783e-08	-2.97478	1.38042e-60	-1.03783e-08	-2.98819
43482102	chr19:43482102:AAT:A	0	-2.96667	-2.63315	1.33558e-104	-3.44569	-2.97789	6.63631e-62	-3.2168	-2.80639
43482722	chr19:43482722:G:C	0	-3.00342	-2.63561	1.3192e-104	-3.45678	-2.97915	6.49698e-62	-3.23615	-2.80826
43483473	chr19:43483473:CT:C	0	-1.03783e-08	-2.94211	4.03465e-103	-1.03783e-08	-3.01545	1.36609e-60	-1.03783e-08	-2.99862
43483798	chr19:43483798:C:T	0	-2.04016	-2.7329	5.38033e-104	-1.9915	-3.0387	1.46682e-61	-2.29934	-2.93072
43483918	chr19:43483918:T:G	0	-1.03783e-08	-2.93045	4.10038e-103	-1.03783e-08	-2.99928	1.39097e-60	-1.03783e-08	-2.98057
43484070	chr19:43484070:G:A	0	-1.03783e-08	-3.02886	4.26669e-103	-1.03783e-08	-2.95953	1.37844e-60	-1.03783e-08	-2.98962
43484350	chr19:43484350:A:C	0	-1.03783e-08	-1.66344	2.18526e-102	-1.03783e-08	-1.32605	4.16977e-60	-1.03783e-08	-1.88271
43484735	chr19:43484735:G:A	0	-1.03783e-08	-3.02252	4.20871e-103	-1.03783e-08	-2.97321	1.36224e-60	-1.03783e-08	-3.00145
43484866	chr19:43484866:C:T	0	-3.4449	-0.748854	7.53695e-104	-3.54637	-1.14676	2.67987e-61	-3.49201	-1.13538
43485258	chr19:43485258:A:C	0	-1.03783e-08	-2.73319	6.89946e-103	-1.03783e-08	-2.47892	1.9066e-60	-1.03783e-08	-2.66525
43485317	chr19:43485317:A:G	0	-2.46858	-2.8983	1.45292e-104	-3.24623	-3.09315	7.37266e-62	-2.91579	-3.00218
43485383	chr19:43485383:T:G	0	-3.52401	-2.69959	2.04744e-104	-3.04527	-2.95109	7.28928e-62	-3.08486	-2.84447
43485415	chr19:43485415:C:G	0	-1.18462	-2.20345	1.96133e-103	-1.70225	-2.03449	5.95413e-61	-1.63548	-2.1936
43485476	chr19:43485476:G:A	0	-1.03783e-08	-2.92878	4.10551e-103	-1.03783e-08	-2.99804	1.39276e-60	-1.03783e-08	-2.97929
43485984	chr19:43485984:G:T	0	-1.03783e-08	-2.7878	5.4146e-103	-1.03783e-08	-2.72127	1.68626e-60	-1.03783e-08	-2.78806
43486643	chr19:43486643:G:A	0	-2.90873	-2.27515e-08	4.68205e-103	-2.86663	-2.27515e-08	1.29862e-60	-3.04927	-2.27515e-08
43486845	chr19:43486845:C:T	0	-1.03783e-08	-2.39379	5.8799e-103	-1.03783e-08	-2.63883	1.89692e-60	-1.03783e-08	-2.67034
43487128	chr19:43487128:A:G	0	-1.03783e-08	-3.05539	4.09708e-103	-1.03783e-08	-3.00009	1.32418e-60	-1.03783e-08	-3.02978
43487828	chr19:43487828:G:A	0	-1.23986	-2.27515e-08	4.78939e-102	-0.541377	-2.27515e-08	1.97127e-59	-0.32931	-2.27515e-08
43487877	chr19:43487877:G:A	0	-3.54636	-2.27515e-08	2.50489e-103	-3.49212	-2.27515e-08	8.02334e-61	-3.5308	-2.27515e-08
43487930	chr19:43487930:A:G	0	-1.83578	-3.06429	3.37976e-104	-2.45789	-3.03726	1.29899e-61	-2.33403	-3.01754
43488076	chr19:43488076:C:G	0	-3.45847	-2.40538	4.26343e-104	-3.14667	-2.1162	1.04558e-61	-3.2914	-2.27718
43488111	chr19:43488111:G:A	0	-1.25241	-2.27515e-08	4.76948e-102	-0.545543	-2.27515e-08	1.98939e-59	-0.320162	-2.27515e-08
43488313	chr19:43488313:T:C	0	-1.03783e-08	-2.78328	4.58584e-103	-1.03783e-08	-2.88739	1.37597e-60	-1.03783e-08	-2.99142
43488327	chr19:43488327:C:T	0	-1.03783e-08	-2.73716	5.36612e-103	-1.03783e-08	-2.73026	1.9175e-60	-1.03783e-08	-2.65955
43488419	chr19:43488419:T:C	0	-2.97483	-2.70784	4.01057e-104	-2.44122	-2.88279	7.10075e-62	-3.08634	-2.86921
43488685	chr19:43488685:C:T	0	-2.86826	-2.93432	1.59163e-104	-3.16139	-3.08681	8.61745e-62	-2.68362	-3.07833
43488770	chr19:43488770:T:C	0	-1.03783e-08	-2.83355	4.29426e-103	-1.03783e-08	-2.95309	1.31413e-60	-1.03783e-08	-3.0374
43489340	chr19:43489340:C:T	0	-1.03783e-08	-2.84742	4.25106e-103	-1.03783e-08	-2.9632	1.30576e-60	-1.03783e-08	-3.04379
43489685	chr19:43489685:T:G	0	-2.78082	-2.88648	1.70545e-104	-3.10395	-3.07517	9.50089e-62	-2.60208	-3.06228
43489949	chr19:43489949:G:A	0	-3.54568	-2.27515e-08	2.37563e-103	-3.5451	-2.27515e-08	7.90279e-61	-3.54594	-2.27515e-08
43490117	chr19:43490117:A:G	0	-1.03783e-08	-1.83916	8.59228e-103	-1.03783e-08	-2.2595	2.70649e-60	-1.03783e-08	-2.31492
43490173	chr19:43490173:A:G	0	-1.03783e-08	-2.99745	4.20913e-103	-1.03783e-08	-2.97311	1.36429e-60	-1.03783e-08	-2.99994
43490177	chr19:43490177:G:A	0	-1.03783e-08	-3.07239	3.73315e-103	-1.03783e-08	-3.09311	1.25181e-60	-1.03783e-08	-3.08598
43490537	chr19:43490537:G:A	0	-1.03783e-08	-0.458929	8.71857e-102	-1.03783e-08	0.0576749	1.31506e-59	-1.03783e-08	-0.734109
43490994	chr19:43490994:G:A	0	-0.348194	-2.9269	1.51997e-103	-1.11803	-2.87365	1.00615e-60	-0.406317	-2.89812
43491087	chr19:43491087:C:T	0	-2.91903	-2.93432	1.52134e-104	-3.20655	-3.08681	8.05999e-62	-2.7505	-3.07833
43491246	chr19:43491246:G:T	0	-1.03783e-08	0.022272	1.59657e-101	-1.03783e-08	0.662663	2.05387e-59	-1.03783e-08	-0.288263
43491805	chr19:43491805:T:C	0	-0.518028	-2.76377	1.53294e-103	-1.23928	-2.7439	1.00218e-60	-0.548358	-2.76004
43492580	chr19:43492580:G:A	0	-2.09977	-2.82972	8.16647e-104	-1.76963	-2.84328	2.78756e-61	-1.78516	-2.80284
43493398	chr19:43493398:G:A	0	-2.19318	-2.27515e-08	1.03519e-102	-2.07319	-2.27515e-08	2.78703e-60	-2.2856	-2.27515e-08
43493673	chr19:43493673:C:G	0	-1.48695	-2.06666	8.44568e-104	-2.28131	-2.29798	3.18483e-61	-2.08448	-2.37028
43494210	chr19:43494210:A:G	0	-1.03783e-08	-3.05279	4.04832e-103	-1.03783e-08	-3.01206	1.31271e-60	-1.03783e-08	-3.03848
43494289	chr19:43494289:C:A	0	-1.03783e-08	0.382825	8.07587e-102	-1.03783e-08	-0.0189	2.50908e-59	-1.03783e-08	-0.0880702
43494309	chr19:43494309:G:A	0	-1.03783e-08	-2.8147	4.3725e-103	-1.03783e-08	-2.93503	1.32751e-60	-1.03783e-08	-3.02727
43494483	chr19:43494483:G:A	0	-1.03783e-08	-2.8304	4.29807e-103	-1.03783e-08	-2.9522	1.31781e-60	-1.03783e-08	-3.0346
43495047	chr19:43495047:G:A	0	-2.139	-2.95743	6.81803e-104	-1.83584	-2.95754	2.29715e-61	-1.85345	-2.92804
43495251	chr19:43495251:C:T	0	-1.03783e-08	-3.07654	3.85141e-103	-1.03783e-08	-3.06193	1.31352e-60	-1.03783e-08	-3.03787
43495482	chr19:43495482:A:C	0	-1.89996	-1.97786	6.58079e-104	-2.58698	-2.24182	2.37554e-61	-2.43959	-2.30835
43495843	chr19:43495843:G:A	0	-2.94236	-2.9362	1.5133e-104	-3.21149	-3.08717	7.98432e-62	-2.75933	-3.07894
43496197	chr19:43496197:T:C	0	-1.03783e-08	-2.84121	4.26947e-103	-1.03783e-08	-2.95888	1.30947e-60	-1.03783e-08	-3.04095
43496329	chr19:43496329:A:G	0	-1.03783e-08	-2.8652	4.62908e-103	-1.03783e-08	-2.87801	1.63682e-60	-1.03783e-08	-2.81782
43496905	chr19:43496905:T:C	0	-2.33687	-3.09315	1.59782e-104	-3.16046	-3.08385	7.92882e-62	-2.75691	-3.08833
43497193	chr19:43497193:C:T	0	-2.1296	-1.54227	1.74961e-103	-1.97616	-1.87482	5.30267e-61	-1.94708	-1.99786
43497227	chr19:43497227:T:C	0	-3.13977	-2.90198	1.65915e-104	-3.53872	-2.66792	5.39378e-62	-3.3566	-2.87389
43497388	chr19:43497388:G:A	0	-1.03783e-08	-3.0219	4.02473e-103	-1.03783e-08	-3.01791	1.30364e-60	-1.03783e-08	-3.04541
43497743	chr19:43497743:A:G	0	-1.03783e-08	-2.83802	4.27887e-103	-1.03783e-08	-2.95668	1.31133e-60	-1.03783e-08	-3.03953
43497852	chr19:43497852:G:A	0	-1.03783e-08	-3.02982	3.74621e-103	-1.03783e-08	-3.08962	1.24288e-60	-1.03783e-08	-3.09314
43497977	chr19:43497977:G:C	0	-1.03783e-08	-0.0522893	5.83093e-102	-1.03783e-08	-0.344604	1.83172e-59	-1.03783e-08	-0.402734
43498197	chr19:43498197:A:G	0	-1.03783e-08	-1.82136	8.69056e-103	-1.03783e-08	-2.24813	2.74226e-60	-1.03783e-08	-2.30179
43498390	chr19:43498390:A:T	0	-2.22676	-3.02454	1.95384e-104	-3.06529	-2.97786	9.83642e-62	-2.62659	-3.00306
43498444	chr19:43498444:AAAAG:A	0	-2.81857	-2.97443	1.2034e-104	-3.44394	-3.08385	5.95564e-62	-3.09427	-3.03714
43499033	chr19:43499033:A:G	0	-2.84425	-2.93808	1.61081e-104	-3.14812	-3.0881	8.79446e-62	-2.66163	-3.08
43499065	chr19:43499065:T:A	0	-2.86155	-0.909547	1.94316e-103	-3.09531	-0.650741	8.89736e-61	-2.63706	-0.790343
43499117	chr19:43499117:GA:G	0	-1.03783e-08	-1.84002	8.594e-103	-1.03783e-08	-2.2593	2.70682e-60	-1.03783e-08	-2.3148
43499459	chr19:43499459:G:C	0	-1.03783e-08	-3.09258	3.88595e-103	-1.03783e-08	-3.053	1.24738e-60	-1.03783e-08	-3.08953
43499979	chr19:43499979:C:T	0	-3.39087	-2.27515e-08	2.92387e-103	-3.33746	-2.27515e-08	9.78185e-61	-3.33263	-2.27515e-08
43500219	chr19:43500219:A:T	0	-1.03783e-08	-2.82996	4.76899e-103	-1.03783e-08	-2.84823	1.69495e-60	-1.03783e-08	-2.78292
43500267	chr19:43500267:T:C	0	-2.47161	-2.86311	3.209e-104	-2.54497	-3.00202	8.95023e-62	-2.76597	-2.9581
43500362	chr19:43500362:C:A	0	-2.86987	-2.83006	1.18774e-104	-3.46836	-3.07253	6.27923e-62	-3.15414	-2.92436
43500517	chr19:43500517:G:A	0	-1.03783e-08	-2.91899	4.87651e-103	-1.03783e-08	-2.82594	1.5028e-60	-1.03783e-08	-2.90324
43500566	chr19:43500566:C:T	0	-1.03783e-08	-1.23014	4.10224e-102	-1.03783e-08	-0.696247	7.92788e-60	-1.03783e-08	-1.24019
43500955	chr19:43500955:T:C	0	-1.03783e-08	-2.75277	4.60867e-103	-1.03783e-08	-2.88243	1.67576e-60	-1.03783e-08	-2.7943
43501293	chr19:43501293:C:T	0	-3.49424	-1.11523	6.1905e-104	-2.91138	-1.97855	1.58169e-61	-3.37388	-1.78078
43501311	chr19:43501311:G:A	0	-0.205119	-0.509646	1.64741e-102	-1.07612	-0.532459	9.80372e-60	-0.365987	-0.661825
43501376	chr19:43501376:G:A	0	-3.30056	-2.27515e-08	3.64097e-103	-3.11811	-2.27515e-08	1.11028e-60	-3.20596	-2.27515e-08
43501623	chr19:43501623:G:A	0	-3.53961	-2.27515e-08	3.13997e-103	-3.26615	-2.27515e-08	1.00856e-60	-3.30205	-2.27515e-08
43501956	chr19:43501956:A:C	0	-1.03783e-08	-1.83787	8.61236e-103	-1.03783e-08	-2.25717	2.71187e-60	-1.03783e-08	-2.31294
43502044	chr19:43502044:G:C	0	-1.03783e-08	-2.87568	5.13897e-103	-1.03783e-08	-2.77351	1.67588e-60	-1.03783e-08	-2.79423
43502606	chr19:43502606:G:T	0	-1.03783e-08	-2.95192	4.75272e-103	-1.03783e-08	-2.85165	1.4728e-60	-1.03783e-08	-2.92341
43502664	chr19:43502664:C:CA	0	-2.54205	-2.88843	4.89915e-104	-2.24053	-2.88336	1.62703e-61	-2.26506	-2.86135
43502860	chr19:43502860:G:A	0	-2.81512	-2.15181	5.49481e-104	-2.85252	-2.15663	1.21781e-61	-3.01596	-2.40014
43502899	chr19:43502899:T:C	0	-3.52747	-2.27515e-08	3.36777e-103	-3.19612	-2.27515e-08	1.07172e-60	-3.24131	-2.27515e-08
43502940	chr19:43502940:G:A	0	-1.03783e-08	-1.17288	2.58068e-102	-1.03783e-08	-1.15973	7.996e-60	-1.03783e-08	-1.23163
43502996	chr19:43502996:TA:T	0	-2.77901	-2.15896	5.65488e-104	-2.81667	-2.16376	1.24836e-61	-2.98505	-2.40627
43503007	chr19:43503007:A:T	0	-2.77807	-2.14948	5.74051e-104	-2.81102	-2.15438	1.26284e-61	-2.98068	-2.39911
43503009	chr19:43503009:TA:T	0	-2.74861	-2.157	5.86055e-104	-2.78488	-2.15983	1.29152e-61	-2.956	-2.40134
43503344	chr19:43503344:C:T	0	0.000444798	-2.92481	1.90913e-103	-0.920361	-2.84336	1.29775e-60	-0.168109	-2.88183
43503475	chr19:43503475:G:C	0	-0.130731	-2.87262	2.0083e-103	-0.89768	-2.81539	1.28077e-60	-0.219101	-2.84401
43503669	chr19:43503669:C:T	0	-1.03783e-08	-3.00735	4.0042e-103	-1.03783e-08	-3.02302	1.39529e-60	-1.03783e-08	-2.97747
43504176	chr19:43504176:G:A	0	-1.03783e-08	-3.08909	3.73315e-103	-1.03783e-08	-3.09311	1.24835e-60	-1.03783e-08	-3.08875
43504203	chr19:43504203:C:A	0	-3.21832	-2.80278	1.64439e-104	-3.36559	-2.84999	6.58786e-62	-3.08969	-2.94082
43504258	chr19:43504258:A:C	0	-3.00663	-1.35856	8.58793e-104	-3.48343	-1.07916	2.42136e-61	-3.2228	-1.50603
43504370	chr19:43504370:C:T	0	-1.03783e-08	-3.03721	3.82945e-103	-1.03783e-08	-3.06764	1.3039e-60	-1.03783e-08	-3.04521
43504376	chr19:43504376:C:T	0	-0.129641	-2.88821	1.94869e-103	-0.907358	-2.83585	1.25593e-60	-0.222912	-2.85978
43504395	chr19:43504395:C:T	0	-1.03783e-08	-1.17288	2.58068e-102	-1.03783e-08	-1.15973	7.996e-60	-1.03783e-08	-1.23163
43504696	chr19:43504696:G:C	0	-3.24411	-2.80721	1.61042e-104	-3.38387	-2.85259	6.35955e-62	-3.12228	-2.9435
43505513	chr19:43505513:A:C	0	-1.03783e-08	-2.75292	5.20446e-103	-1.03783e-08	-2.76085	1.85405e-60	-1.03783e-08	-2.6932
43506647	chr19:43506647:T:C	0	-1.03783e-08	-2.57842	5.46803e-103	-1.03783e-08	-2.71145	1.52313e-60	-1.03783e-08	-2.88981
43508457	chr19:43508457:T:C	0	-2.94676	-2.19017	4.6704e-104	-2.95696	-2.21475	1.04404e-61	-3.13007	-2.43999
43508728	chr19:43508728:A:G	0	-2.46805	-2.85948	3.20612e-104	-2.53052	-3.01737	8.93446e-62	-2.76172	-2.96411
43509108	chr19:43509108:G:A	0	-2.67295	-2.16159	6.35619e-104	-2.69868	-2.16484	1.37942e-61	-2.88912	-2.40238
43509175	chr19:43509175:A:C	0	-3.53825	-2.27515e-08	2.42177e-103	-3.52587	-2.27515e-08	8.8045e-61	-3.4379	-2.27515e-08
43509263	chr19:43509263:G:A	0	-1.03783e-08	-2.65608	4.81813e-103	-1.03783e-08	-2.83798	1.40002e-60	-1.03783e-08	-2.97408
43509444	chr19:43509444:C:G	0	-3.32226	-2.84196	1.49229e-104	-3.43538	-2.87725	5.73937e-62	-3.20747	-2.96093
43509660	chr19:43509660:A:G	0	-1.03783e-08	-2.66177	4.92227e-103	-1.03783e-08	-2.8166	1.4223e-60	-1.03783e-08	-2.9583
43509712	chr19:43509712:C:T	0	-3.32702	-1.72773	7.72565e-104	-3.02968	-1.63872	2.44323e-61	-3.00918	-1.71066
43509791	chr19:43509791:G:A	0	-3.51112	-2.65275	1.70929e-104	-3.35782	-2.81905	5.1149e-62	-3.50963	-2.77395
43510264	chr19:43510264:C:G	0	-1.03783e-08	-2.67613	4.80157e-103	-1.03783e-08	-2.84142	1.39144e-60	-1.03783e-08	-2.98023
43510378	chr19:43510378:C:T	0	-0.164236	-2.96617	1.7921e-103	-0.91786	-2.90912	1.05428e-60	-0.324366	-2.93335
43510447	chr19:43510447:G:T	0	-1.03783e-08	-2.88212	4.6109e-103	-1.03783e-08	-2.88194	1.62718e-60	-1.03783e-08	-2.82372
43510458	chr19:43510458:C:T	0	-1.03783e-08	-2.70021	4.7093e-103	-1.03783e-08	-2.86083	1.37356e-60	-1.03783e-08	-2.99317
43510853	chr19:43510853:G:A	0	-1.03783e-08	-2.80936	6.27537e-103	-1.03783e-08	-2.57373	1.68945e-60	-1.03783e-08	-2.78617
43511135	chr19:43511135:G:A	0	-1.03783e-08	-2.8339	4.90539e-103	-1.03783e-08	-2.82003	1.73018e-60	-1.03783e-08	-2.76235
43511141	chr19:43511141:C:T	0	-1.03783e-08	-2.13706	1.65418e-102	-1.03783e-08	-1.60447	2.90603e-60	-1.03783e-08	-2.24378
43511173	chr19:43511173:A:C	0	-2.84038	-2.76846	1.74693e-104	-3.12952	-3.02557	9.86289e-62	-2.62121	-3.00575
43511254	chr19:43511254:G:A	0	-1.03783e-08	-1.84002	8.594e-103	-1.03783e-08	-2.2593	2.70682e-60	-1.03783e-08	-2.3148
43511930	chr19:43511930:G:T	0	-1.03783e-08	-2.32893	6.58535e-103	-1.03783e-08	-2.52552	2.23846e-60	-1.03783e-08	-2.50479
43512128	chr19:43512128:T:C	0	-3.09909	-2.27515e-08	2.96913e-103	-3.3221	-2.27515e-08	8.93466e-61	-3.42322	-2.27515e-08
43512414	chr19:43512414:A:T	0	-0.16384	-2.93265	1.83808e-103	-0.92854	-2.8731	1.09476e-60	-0.319041	-2.901
43512450	chr19:43512450:G:C	0	-3.3536	-2.7718	1.53416e-104	-3.45511	-2.82986	5.76569e-62	-3.24367	-2.92015
43512631	chr19:43512631:G:T	0	-1.03783e-08	-2.96825	4.29752e-103	-1.03783e-08	-2.95233	1.37176e-60	-1.03783e-08	-2.99448
43512797	chr19:43512797:A:G	0	-1.03783e-08	-2.77707	6.54292e-103	-1.03783e-08	-2.53198	1.75159e-60	-1.03783e-08	-2.75005
43512922	chr19:43512922:C:T	0	-3.42079	-2.27515e-08	3.13364e-103	-3.26817	-2.27515e-08	9.43003e-61	-3.36926	-2.27515e-08
43513064	chr19:43513064:T:A	0	-1.58422	-2.27515e-08	3.70187e-102	-0.798942	-2.27515e-08	6.31258e-60	-1.46803	-2.27515e-08
43513773	chr19:43513773:A:G	0	-2.92296	-2.22309	4.54807e-104	-2.94082	-2.25743	1.00518e-61	-3.13505	-2.47295
43513909	chr19:43513909:A:G	0	-1.03783e-08	-1.73598	2.41081e-102	-1.03783e-08	-1.22782	4.18448e-60	-1.03783e-08	-1.87919
43514165	chr19:43514165:C:T	0	-1.03783e-08	-2.88705	4.58134e-103	-1.03783e-08	-2.88837	1.61475e-60	-1.03783e-08	-2.83139
43514269	chr19:43514269:C:T	0	-1.03783e-08	-2.98779	4.2272e-103	-1.03783e-08	-2.96883	1.37311e-60	-1.03783e-08	-2.99349
43514325	chr19:43514325:C:T	0	-1.03783e-08	-3.09152	3.7456e-103	-1.03783e-08	-3.08978	1.24982e-60	-1.03783e-08	-3.08757
43514682	chr19:43514682:C:T	0	-1.03783e-08	-2.66761	4.79947e-103	-1.03783e-08	-2.84186	1.39315e-60	-1.03783e-08	-2.97901
43515143	chr19:43515143:G:A	0	-1.03783e-08	-2.7478	4.50253e-103	-1.03783e-08	-2.90573	1.3385e-60	-1.03783e-08	-3.01903
43515267	chr19:43515267:A:T	0	-0.616622	-3.07646	1.05333e-103	-1.27023	-3.08818	6.19537e-61	-0.701912	-3.08744
43515620	chr19:43515620:A:G	0	-0.273357	-2.86275	1.72791e-103	-1.04216	-2.8213	1.02807e-60	-0.446969	-2.83592
43515856	chr19:43515856:G:A	0	-1.03783e-08	-3.07135	3.84618e-103	-1.03783e-08	-3.06329	1.27419e-60	-1.03783e-08	-3.06826
43516877	chr19:43516877:A:G	0	-1.03783e-08	-2.75214	4.48536e-103	-1.03783e-08	-2.90955	1.33558e-60	-1.03783e-08	-3.02121
43517153	chr19:43517153:ATT:A	0	-3.4873	-2.47923	3.7139e-104	-3.18922	-2.21165	9.2428e-62	-3.33897	-2.35293
43517299	chr19:43517299:C:G	0	-0.889156	-2.89477	9.85618e-104	-1.5854	-2.83945	5.33201e-61	-1.07628	-2.86315
43517497	chr19:43517497:G:A	0	-0.520279	-2.87808	1.40334e-103	-1.25285	-2.81865	8.09587e-61	-0.699334	-2.82247
43517614	chr19:43517614:A:T	0	-2.85565	-2.11846	5.37821e-104	-2.87495	-2.15564	1.17381e-61	-3.07718	-2.37572
43517621	chr19:43517621:A:G	0	-0.437239	-2.92584	1.42126e-103	-1.17488	-2.88394	8.45459e-61	-0.58757	-2.89088
43517669	chr19:43517669:G:A	0	-1.03783e-08	-2.84066	4.22632e-103	-1.03783e-08	-2.96903	1.29053e-60	-1.03783e-08	-3.05552
43517907	chr19:43517907:G:A	0	-2.38782	-2.91252	5.69664e-104	-2.06519	-2.90789	1.90814e-61	-2.09675	-2.87028
43518354	chr19:43518354:C:CA	0	-1.03783e-08	-2.68901	4.73269e-103	-1.03783e-08	-2.85587	1.37978e-60	-1.03783e-08	-2.98865
43518511	chr19:43518511:C:T	0	-0.672765	-2.75871	1.37494e-103	-1.34826	-2.7437	7.91279e-61	-0.792054	-2.75262
43518517	chr19:43518517:C:T	0	-0.553026	-2.92942	1.30953e-103	-1.2684	-2.8723	7.62868e-61	-0.693389	-2.88786
43519254	chr19:43519254:C:T	0	-3.36215	-2.9424	1.35826e-104	-3.46675	-2.94	5.24095e-62	-3.26911	-2.99013
43519608	chr19:43519608:C:T	0	-1.03783e-08	-2.40026	1.52599e-102	-1.03783e-08	-1.68514	3.56449e-60	-1.03783e-08	-2.03955
43519934	chr19:43519934:C:T	0	-1.03783e-08	-2.75704	5.57568e-103	-1.03783e-08	-2.69195	1.74809e-60	-1.03783e-08	-2.75205
43520285	chr19:43520285:C:T	0	-1.03783e-08	-2.88705	4.58134e-103	-1.03783e-08	-2.88837	1.61475e-60	-1.03783e-08	-2.83139
43520587	chr19:43520587:G:A	0	-1.03783e-08	-2.99791	3.87825e-103	-1.03783e-08	-3.05498	1.32874e-60	-1.03783e-08	-3.02634
43520790	chr19:43520790:G:T	0	-3.22763	-2.794	1.50459e-104	-3.22528	-3.07915	4.87625e-62	-3.31461	-3.01676
43520866	chr19:43520866:T:C	0	-1.03783e-08	-2.59471	5.08541e-103	-1.03783e-08	-2.78399	1.45053e-60	-1.03783e-08	-2.93865
43520916	chr19:43520916:C:A	0	-1.03783e-08	-2.94814	4.75421e-103	-1.03783e-08	-2.85133	1.47731e-60	-1.03783e-08	-2.92035
43521049	chr19:43521049:T:C	0	-2.95811	-2.11146	5.24082e-104	-2.94905	-2.10743	1.14112e-61	-3.1425	-2.33866
43521106	chr19:43521106:G:A	0	-1.03783e-08	-1.64855	9.60665e-103	-1.03783e-08	-2.14791	3.09504e-60	-1.03783e-08	-2.18077
43521257	chr19:43521257:G:A	0	-1.03783e-08	-3.04652	4.05793e-103	-1.03783e-08	-3.00969	1.31931e-60	-1.03783e-08	-3.03346
43521274	chr19:43521274:G:A	0	-1.03783e-08	-1.54432	1.04211e-102	-1.03783e-08	-2.06653	3.29742e-60	-1.03783e-08	-2.11743
43521282	chr19:43521282:G:A	0	-0.564848	-2.91266	1.33671e-103	-1.26778	-2.85237	7.85182e-61	-0.686838	-2.86557
43521303	chr19:43521303:T:C	0	-2.94427	-2.19505	4.8735e-104	-2.93977	-2.18937	1.07432e-61	-3.13255	-2.40891
43521415	chr19:43521415:T:G	0	-1.03783e-08	-3.06344	4.41654e-103	-1.03783e-08	-2.92501	1.40765e-60	-1.03783e-08	-2.96865
43522406	chr19:43522406:T:C	0	-3.46667	-2.50655	3.68626e-104	-3.15851	-2.24983	9.18003e-62	-3.31875	-2.37996
43522533	chr19:43522533:A:G	0	-2.31282	-2.7571	5.17543e-104	-2.16948	-2.89955	1.30887e-61	-2.33582	-3.00817
43522915	chr19:43522915:T:C	0	-3.47241	-2.47027	3.78445e-104	-3.17654	-2.20551	9.40333e-62	-3.33316	-2.34152
43523226	chr19:43523226:T:C	0	-3.03574	-1.00918	1.27297e-103	-3.48976	-0.679255	3.46578e-61	-3.2309	-1.13932
43523236	chr19:43523236:CCTTT:C	0	-1.03783e-08	-2.12909	1.68411e-102	-1.03783e-08	-1.58655	4.56109e-60	-1.03783e-08	-1.79301
43523238	chr19:43523238:T:C	0	-2.70795	-2.54609	4.15458e-104	-2.73358	-2.55516	9.97105e-62	-2.93187	-2.68419
43523340	chr19:43523340:G:A	0	-1.03783e-08	-1.5832	9.99363e-103	-1.03783e-08	-2.10842	3.18365e-60	-1.03783e-08	-2.15254
43523672	chr19:43523672:C:T	0	-1.03783e-08	-3.0923	3.74177e-103	-1.03783e-08	-3.09081	1.24389e-60	-1.03783e-08	-3.09233
43523856	chr19:43523856:C:T	0	-3.3555	-2.27515e-08	3.06331e-103	-3.29087	-2.27515e-08	1.02488e-60	-3.286	-2.27515e-08
43523973	chr19:43523973:T:C	0	-1.03783e-08	-3.07696	3.93748e-103	-1.03783e-08	-3.03982	1.28373e-60	-1.03783e-08	-3.0608
43524143	chr19:43524143:C:T	0	-0.630355	-2.86459	1.34896e-103	-1.31891	-2.79212	7.77142e-61	-0.755611	-2.80709
43524159	chr19:43524159:C:T	0	-2.8835	-2.93037	1.16889e-104	-3.46587	-3.09102	5.64087e-62	-3.15723	-3.02847
43524235	chr19:43524235:A:T	0	-2.73644	-2.67428	1.93795e-104	-3.07393	-2.97739	1.13758e-61	-2.52836	-2.9559
43524681	chr19:43524681:G:A	0	-1.09455	-2.27515e-08	4.69162e-102	-0.562004	-2.27515e-08	1.9426e-59	-0.343961	-2.27515e-08
43524879	chr19:43524879:G:C	0	-3.31721	-2.96678	1.37546e-104	-3.42989	-2.96428	5.51042e-62	-3.20124	-3.00786
43525175	chr19:43525175:C:T	0	-1.03783e-08	-1.51001	3.18084e-102	-1.03783e-08	-0.950636	5.29712e-60	-1.03783e-08	-1.64341
43525944	chr19:43525944:C:G	0	-1.03783e-08	-1.97319	9.05318e-103	-1.03783e-08	-2.20725	4.24281e-60	-1.03783e-08	-1.86535
43526846	chr19:43526846:C:T	0	-2.58876	-2.82442	3.03135e-104	-2.6186	-2.98535	8.3632e-62	-2.87729	-2.91461
43526976	chr19:43526976:C:T	0	-1.03783e-08	-3.04693	4.07076e-103	-1.03783e-08	-3.00654	1.35708e-60	-1.03783e-08	-3.00524
43527071	chr19:43527071:C:A	0	-1.03783e-08	-2.06733	9.88931e-103	-1.03783e-08	-2.11891	3.45169e-60	-1.03783e-08	-2.07171
43527117	chr19:43527117:C:A	0	-1.03783e-08	-2.94506	4.76932e-103	-1.03783e-08	-2.84816	1.48207e-60	-1.03783e-08	-2.91713
43527172	chr19:43527172:C:T	0	-0.438652	-2.88055	1.56687e-103	-1.15261	-2.80868	9.35331e-61	-0.551559	-2.82587
43527218	chr19:43527218:C:T	0	-2.85133	-2.62049	1.82913e-104	-3.15003	-2.95908	1.04254e-61	-2.64394	-2.92756
43527769	chr19:43527769:C:T	0	-1.03783e-08	-3.08355	3.75897e-103	-1.03783e-08	-3.08622	1.27021e-60	-1.03783e-08	-3.07139
43527884	chr19:43527884:T:TA	0	-2.75948	-0.795488	1.74634e-103	-3.39857	-0.454276	5.36564e-61	-3.00377	-0.929373
43528460	chr19:43528460:A:T	0	-1.03783e-08	-2.98709	4.61463e-103	-1.03783e-08	-2.88113	1.42381e-60	-1.03783e-08	-2.95724
43528894	chr19:43528894:G:A	0	-1.03783e-08	-3.09104	3.85427e-103	-1.03783e-08	-3.06118	1.2447e-60	-1.03783e-08	-3.09168
43529024	chr19:43529024:C:T	0	-1.03783e-08	-2.26256	5.83049e-103	-1.03783e-08	-2.64726	2.26598e-60	-1.03783e-08	-2.49256
43529352	chr19:43529352:A:C	0	-1.03783e-08	-3.08941	3.73841e-103	-1.03783e-08	-3.09171	1.24598e-60	-1.03783e-08	-3.09065
43529393	chr19:43529393:A:G	0	0.480788	-3.05692	2.54888e-103	-0.41001	-3.0647	1.68233e-60	0.255816	-3.04621
43529508	chr19:43529508:G:A	0	-1.03783e-08	-1.60674	1.00605e-102	-1.03783e-08	-2.10174	3.2004e-60	-1.03783e-08	-2.1473
43529945	chr19:43529945:G:C	0	-2.36765	-2.87265	5.62251e-104	-2.13913	-2.84704	1.88941e-61	-2.15335	-2.82355
43530042	chr19:43530042:G:A	0	-1.03783e-08	-3.00255	4.4864e-103	-1.03783e-08	-2.90932	1.46615e-60	-1.03783e-08	-2.92794
43530194	chr19:43530194:A:C	0	-3.10217	-2.13596	4.25094e-104	-3.10946	-2.15635	9.51184e-62	-3.29445	-2.36876
43530205	chr19:43530205:G:A	0	-1.03783e-08	-2.94962	4.763e-103	-1.03783e-08	-2.84949	1.47644e-60	-1.03783e-08	-2.92094
43530926	chr19:43530926:C:T	0	-1.03783e-08	-2.93049	4.84773e-103	-1.03783e-08	-2.83185	1.50437e-60	-1.03783e-08	-2.9022
43531104	chr19:43531104:C:T	0	-2.24606	-2.83725	6.6223e-104	-2.017	-2.80551	2.2564e-61	-2.02583	-2.77355
43532187	chr19:43532187:CCTGA:C	0	-1.70643	-2.42341	3.03601e-104	-3.15434	-2.44807	1.94132e-61	-2.34003	-2.60976
43532265	chr19:43532265:G:C	0	-1.63376	-2.44125	3.06796e-104	-3.12464	-2.4673	2.03264e-61	-2.28213	-2.62169
43532725	chr19:43532725:T:G	0	-3.35476	-3.09294	1.08388e-104	-3.54135	-3.09105	3.83135e-62	-3.48829	-3.08423
43533212	chr19:43533212:G:A	0	-1.03783e-08	-3.06424	3.83986e-103	-1.03783e-08	-3.06493	1.31187e-60	-1.03783e-08	-3.03912
43533723	chr19:43533723:C:T	0	-1.03783e-08	-0.430792	1.18409e-101	-1.03783e-08	0.363781	2.63193e-59	-1.03783e-08	-0.0402697
43533725	chr19:43533725:CTG:C	0	-1.03783e-08	-2.24255	1.83983e-102	-1.03783e-08	-1.49811	4.17823e-60	-1.03783e-08	-1.88069
43534054	chr19:43534054:T:C	0	-1.03783e-08	-2.96053	3.78545e-103	-1.03783e-08	-3.0792	1.29806e-60	-1.03783e-08	-3.0497
43534154	chr19:43534154:T:C	0	-2.76355	-3.05714	1.80049e-104	-3.03876	-3.08613	6.55663e-62	-2.95271	-3.08256
43534225	chr19:43534225:C:T	0	-1.03783e-08	-2.13175	7.18357e-103	-1.03783e-08	-2.43857	2.52725e-60	-1.03783e-08	-2.38344
43534704	chr19:43534704:G:A	0	-1.03783e-08	-3.0929	3.7463e-103	-1.03783e-08	-3.0896	1.28091e-60	-1.03783e-08	-3.063
43534795	chr19:43534795:G:A	0	-3.18434	-3.09126	1.33831e-104	-3.32874	-3.09281	6.36991e-62	-2.97325	-3.09091
43536082	chr19:43536082:T:A	0	-1.03783e-08	-3.08974	3.79111e-103	-1.03783e-08	-3.07771	1.32384e-60	-1.03783e-08	-3.03004
43536655	chr19:43536655:A:G	0	-2.50361	-3.08781	3.16947e-104	-2.47004	-3.08934	1.23918e-61	-2.32127	-3.07744
43536679	chr19:43536679:A:T	0	-3.22747	-2.27515e-08	3.49969e-103	-3.15769	-2.27515e-08	1.44364e-60	-2.9434	-2.27515e-08
43536845	chr19:43536845:T:C	0	-3.48769	-1.19156	2.1277e-103	-2.85809	-0.797234	2.84628e-61	-3.31016	-1.25699
43537211	chr19:43537211:C:T	0	-3.42939	-2.27515e-08	2.60808e-103	-3.45175	-2.27515e-08	8.88537e-61	-3.42875	-2.27515e-08
43537273	chr19:43537273:G:T	0	-1.88174	-2.11626	4.28908e-104	-3.18848	-2.0684	2.41966e-61	-2.4472	-2.28234
43537517	chr19:43537517:G:C	0	-3.29619	-2.27515e-08	2.94594e-103	-3.32994	-2.27515e-08	1.10142e-60	-3.21397	-2.27515e-08
43537614	chr19:43537614:A:G	0	-1.03783e-08	0.429342	8.0397e-102	-1.03783e-08	-0.0233884	2.72035e-59	-1.03783e-08	-0.00722927
43537628	chr19:43537628:T:C	0	-1.03783e-08	-2.46821	7.19828e-103	-1.03783e-08	-2.43652	2.48229e-60	-1.03783e-08	-2.40139
43537856	chr19:43537856:G:A	0	-1.03783e-08	-2.96526	4.71593e-103	-1.03783e-08	-2.85942	1.54199e-60	-1.03783e-08	-2.8775
43538047	chr19:43538047:A:G	0	-3.17157	-3.09003	1.36565e-104	-3.30819	-3.09313	6.54945e-62	-2.94683	-3.08953
43538583	chr19:43538583:C:T	0	-3.36695	-3.03754	1.88212e-104	-3.17133	-2.90923	4.81527e-62	-3.3417	-3.00225
43538622	chr19:43538622:A:C	0	-3.23565	-2.27515e-08	3.23038e-103	-3.23777	-2.27515e-08	1.06273e-60	-3.24973	-2.27515e-08
43538838	chr19:43538838:C:T	0	-3.31281	-3.00559	2.14058e-104	-3.1078	-2.84407	5.31154e-62	-3.28828	-2.95758
43539296	chr19:43539296:T:C	0	-1.54963	-2.31657	4.98236e-104	-2.97154	-2.13551	2.80985e-61	-2.1474	-2.43263
43539542	chr19:43539542:T:C	0	-1.03783e-08	-3.09031	3.75177e-103	-1.03783e-08	-3.08814	1.25291e-60	-1.03783e-08	-3.0851
43539683	chr19:43539683:G:A	0	-1.03783e-08	-2.89473	5.47275e-103	-1.03783e-08	-2.71058	1.54863e-60	-1.03783e-08	-2.8732
43539766	chr19:43539766:AC:A	0	-1.89493	-2.38713	2.9712e-104	-3.2129	-2.41109	1.79893e-61	-2.45412	-2.57185
43539812	chr19:43539812:C:T	0	-1.03783e-08	-3.08988	3.73387e-103	-1.03783e-08	-3.09292	1.26461e-60	-1.03783e-08	-3.07581
43539835	chr19:43539835:G:T	0	-1.03783e-08	-3.08974	3.79111e-103	-1.03783e-08	-3.07771	1.32384e-60	-1.03783e-08	-3.03004
43539836	chr19:43539836:A:T	0	-1.03783e-08	-3.08977	3.79286e-103	-1.03783e-08	-3.07725	1.32508e-60	-1.03783e-08	-3.0291
43539973	chr19:43539973:C:T	0	-1.03783e-08	-3.09297	3.73881e-103	-1.03783e-08	-3.0916	1.24285e-60	-1.03783e-08	-3.09316
43540041	chr19:43540041:C:G	0	-1.5567	-2.35122	4.77503e-104	-2.97313	-2.17642	2.71695e-61	-2.14985	-2.4638
43540383	chr19:43540383:T:A	0	-1.03783e-08	-2.83554	6.04826e-103	-1.03783e-08	-2.61059	1.51988e-60	-1.03783e-08	-2.89194
43540396	chr19:43540396:C:T	0	-3.48294	-1.42291	1.6518e-103	-2.83977	-1.06873	2.29518e-61	-3.29924	-1.48311
43540542	chr19:43540542:T:G	0	-3.37188	-3.05236	1.81754e-104	-3.17862	-2.93684	4.69399e-62	-3.34714	-3.02232
43540734	chr19:43540734:A:G	0	-1.55244	-2.3323	5.01053e-104	-2.96623	-2.13517	2.80089e-61	-2.13605	-2.44717
43540942	chr19:43540942:C:T	0	-3.1116	-1.90622	3.79735e-104	-3.5355	-1.84314	1.28618e-61	-3.28166	-2.07983
43541349	chr19:43541349:C:T	0	-3.47648	-1.46527	1.60436e-103	-2.83492	-1.10272	2.25205e-61	-3.29102	-1.51029
43541353	chr19:43541353:A:G	0	-1.03783e-08	-3.09024	3.75168e-103	-1.03783e-08	-3.08816	1.25284e-60	-1.03783e-08	-3.08516
43541393	chr19:43541393:A:G	0	-2.87193	-3.03699	2.12756e-104	-3.08764	-2.87034	6.55799e-62	-3.03693	-2.99813
43541481	chr19:43541481:C:A	0	-0.551946	-3.05252	9.02223e-104	-1.52681	-2.98645	6.3798e-61	-0.765969	-2.99405
43541521	chr19:43541521:C:T	0	-2.4831	-3.09151	3.22163e-104	-2.45034	-3.09272	1.24984e-61	-2.30397	-3.08617
43541783	chr19:43541783:A:G	0	-0.440002	-3.04581	1.00024e-103	-1.42798	-2.98214	7.31585e-61	-0.6368	-2.98632
43541825	chr19:43541825:C:T	0	-2.76861	-3.0749	2.10146e-104	-3.01154	-2.95878	6.7318e-62	-2.95581	-3.0531
43541998	chr19:43541998:TGAGGCCAGAAGTTC:T	0	-1.03783e-08	-3.09207	3.73998e-103	-1.03783e-08	-3.09129	1.27404e-60	-1.03783e-08	-3.06838
43542040	chr19:43542040:G:A	0	-0.609607	-2.27515e-08	7.72955e-102	-0.0627299	-2.27515e-08	3.15352e-59	0.140532	-2.27515e-08
43543161	chr19:43543161:ATTCCCAG:A	0	-2.99339	-1.45761	7.05804e-104	-3.47819	-1.2806	2.22123e-61	-3.24393	-1.57117
43543398	chr19:43543398:T:C	0	-2.21999	-2.03808	4.06775e-104	-3.35022	-1.95964	1.98164e-61	-2.70576	-2.22348
43543748	chr19:43543748:T:A	0	-2.8758	-2.27515e-08	3.34973e-103	-3.20149	-2.27515e-08	9.08598e-61	-3.40643	-2.27515e-08
43544794	chr19:43544794:C:T	0	-1.03783e-08	-2.78599	5.91561e-103	-1.03783e-08	-2.63277	1.57965e-60	-1.03783e-08	-2.85337
43544834	chr19:43544834:G:T	0	-2.33462	-2.27515e-08	1.03439e-102	-2.07397	-2.27515e-08	3.27672e-60	-2.12373	-2.27515e-08
43544922	chr19:43544922:T:C	0	-1.03783e-08	-2.31114	6.35051e-103	-1.03783e-08	-2.56183	2.19948e-60	-1.03783e-08	-2.52235
43544988	chr19:43544988:G:A	0	-3.32914	-3.09295	1.08903e-104	-3.53656	-3.0911	3.89887e-62	-3.4709	-3.08416
43545204	chr19:43545204:A:G	0	-1.03783e-08	-2.30731	6.37276e-103	-1.03783e-08	-2.55833	2.20649e-60	-1.03783e-08	-2.51917
43545379	chr19:43545379:G:C	0	-2.35136	-3.03588	2.65948e-104	-2.65724	-3.07758	1.43613e-61	-2.15884	-3.09237
43545694	chr19:43545694:T:C	0	-1.03783e-08	-2.45904	7.31634e-103	-1.03783e-08	-2.42026	2.51386e-60	-1.03783e-08	-2.38875
43545709	chr19:43545709:G:T	0	-3.05003	-3.09281	1.48965e-104	-3.22382	-3.09059	7.29631e-62	-2.83541	-3.09296
43545729	chr19:43545729:G:T	0	-3.05149	-2.27515e-08	2.39798e-103	-3.53574	-2.27515e-08	7.91287e-61	-3.54467	-2.27515e-08
43546004	chr19:43546004:C:T	0	-3.45147	-2.27515e-08	2.39284e-103	-3.53788	-2.27515e-08	8.52375e-61	-3.4703	-2.27515e-08
43546043	chr19:43546043:C:T	0	-1.8869	-2.35524	3.15492e-104	-3.2098	-2.35419	1.90687e-61	-2.44402	-2.52368
43546814	chr19:43546814:T:C	0	-3.48439	-1.16358	2.24066e-103	-2.84684	-0.756756	2.9925e-61	-3.29886	-1.21819
43547226	chr19:43547226:C:T	0	-3.42011	-3.04581	1.77527e-104	-3.24798	-2.89102	4.62011e-62	-3.39293	-2.99239
43547325	chr19:43547325:A:G	0	-1.03783e-08	-2.89255	5.48696e-103	-1.03783e-08	-2.70799	1.55176e-60	-1.03783e-08	-2.87118
43547347	chr19:43547347:C:T	0	-2.79107	-1.203	1.0195e-103	-3.39326	-0.997791	3.25625e-61	-3.09946	-1.33313
43547432	chr19:43547432:C:T	0	-3.19881	-3.08882	1.32531e-104	-3.33816	-3.09314	6.27983e-62	-2.99041	-3.08799
43547617	chr19:43547617:G:A	0	-1.03783e-08	-2.70455	6.6258e-103	-1.03783e-08	-2.51939	1.68027e-60	-1.03783e-08	-2.79162
43548119	chr19:43548119:G:GC	0	-1.03783e-08	-3.09245	3.7551e-103	-1.03783e-08	-3.08725	1.2449e-60	-1.03783e-08	-3.09152
43548213	chr19:43548213:G:A	0	-3.13648	-1.51267	5.81242e-104	-3.48639	-1.46656	2.18722e-61	-3.20009	-1.63043
43548464	chr19:43548464:T:C	0	-0.75978	-3.09221	6.74744e-104	-1.7185	-3.08529	4.76161e-61	-0.965204	-3.08737
43548948	chr19:43548948:C:A	0	-1.03783e-08	-2.07944	6.79985e-103	-1.03783e-08	-2.49347	2.46524e-60	-1.03783e-08	-2.40828
43549744	chr19:43549744:G:GGTCTC	0	-3.14517	-3.08757	1.37178e-104	-3.30383	-3.093	6.5949e-62	-2.94223	-3.08722
43549765	chr19:43549765:C:G	0	-2.93588	-2.95844	1.60229e-104	-3.15314	-3.08838	7.8053e-62	-2.77064	-3.0903
43550235	chr19:43550235:C:G	0	-1.03783e-08	-2.77058	5.85527e-103	-1.03783e-08	-2.64302	1.69423e-60	-1.03783e-08	-2.78334
43550341	chr19:43550341:T:C	0	-1.03783e-08	-2.69077	4.35803e-103	-1.03783e-08	-2.93835	1.57407e-60	-1.03783e-08	-2.85691
43551413	chr19:43551413:G:A	0	-3.5036	-2.27515e-08	2.64389e-103	-3.43812	-2.27515e-08	8.95451e-61	-3.421	-2.27515e-08
43551430	chr19:43551430:C:T	0	-0.386122	-3.05441	1.01359e-103	-1.40525	-2.99162	7.39897e-61	-0.611822	-3
43551492	chr19:43551492:G:A	0	-2.94045	-1.29786	8.50786e-104	-3.45216	-1.1198	2.59556e-61	-3.20732	-1.45204
43551574	chr19:43551574:T:C	0	-2.6891	-3.08915	2.06323e-104	-2.97063	-3.01805	6.86063e-62	-2.9093	-3.08064
43551692	chr19:43551692:T:TG	0	-1.03783e-08	-2.94326	3.77835e-103	-1.03783e-08	-3.08108	1.24862e-60	-1.03783e-08	-3.08854
43551746	chr19:43551746:C:T	0	-2.78119	-3.03742	1.74631e-104	-3.07417	-3.08128	6.36518e-62	-2.98863	-3.07627
43551873	chr19:43551873:G:C	0	-1.03783e-08	-3.09218	3.74041e-103	-1.03783e-08	-3.09117	1.27451e-60	-1.03783e-08	-3.06801
43551900	chr19:43551900:A:G	0	-1.41235	-2.16179	6.42502e-104	-2.91638	-1.93637	3.51264e-61	-2.07176	-2.28503
43551954	chr19:43551954:G:A	0	-3.48129	-2.27515e-08	2.42095e-103	-3.5262	-2.27515e-08	7.94079e-61	-3.54115	-2.27515e-08
43552199	chr19:43552199:T:C	0	-1.03783e-08	-3.08646	3.77122e-103	-1.03783e-08	-3.08297	1.30911e-60	-1.03783e-08	-3.04123
43552260	chr19:43552260:C:T	0	-3.30206	-3.07999	1.10896e-104	-3.52681	-3.08271	4.16906e-62	-3.45367	-3.03438
43552967	chr19:43552967:G:A	0	-1.03783e-08	-2.82778	3.96493e-103	-1.03783e-08	-3.03288	1.4083e-60	-1.03783e-08	-2.96819
43553075	chr19:43553075:T:C	0	-1.43387	-2.15634	6.33385e-104	-2.92631	-1.94073	3.44256e-61	-2.0867	-2.29024
43553197	chr19:43553197:C:G	0	-1.03783e-08	-2.21141	1.85222e-102	-1.03783e-08	-1.4914	4.01479e-60	-1.03783e-08	-1.92059
43553422	chr19:43553422:G:A	0	-3.15091	-2.98614	1.43662e-104	-3.31214	-3.03853	7.03864e-62	-2.96165	-3.00268
43553567	chr19:43553567:G:A	0	-1.03783e-08	-3.09278	3.75631e-103	-1.03783e-08	-3.08693	1.24357e-60	-1.03783e-08	-3.09259
43553616	chr19:43553616:G:A	0	-1.03783e-08	-0.555741	1.00852e-101	-1.03783e-08	0.203287	2.31151e-59	-1.03783e-08	-0.170086
43553820	chr19:43553820:G:A	0	-2.5059	-3.09304	3.1139e-104	-2.48472	-3.09235	1.21585e-61	-2.32802	-3.0897
43553835	chr19:43553835:T:G	0	-1.03783e-08	-2.06963	1.1356e-102	-1.03783e-08	-1.98062	3.8558e-60	-1.03783e-08	-1.96099
43553946	chr19:43553946:T:C	0	-1.78155	-2.3532	3.30769e-104	-3.17342	-2.34327	1.98781e-61	-2.39592	-2.5302
43554087	chr19:43554087:C:T	0	-1.49094	-2.21127	5.83003e-104	-2.95227	-1.99765	3.14394e-61	-2.1303	-2.33738
43554232	chr19:43554232:A:G	0	-1.03783e-08	-2.59851	5.90643e-103	-1.03783e-08	-2.63432	2.06572e-60	-1.03783e-08	-2.58509
43554336	chr19:43554336:C:T	0	-1.03783e-08	-3.08387	3.82889e-103	-1.03783e-08	-3.06779	1.3321e-60	-1.03783e-08	-3.02381
43554989	chr19:43554989:G:T	0	-2.72496	-3.03505	1.78791e-104	-3.0497	-3.08221	6.52188e-62	-2.96144	-3.07914
43555106	chr19:43555106:G:A	0	-1.03783e-08	-3.08646	3.77122e-103	-1.03783e-08	-3.08297	1.30911e-60	-1.03783e-08	-3.04123
43555849	chr19:43555849:A:G	0	-0.3567	-3.04049	1.06491e-103	-1.37912	-2.96835	7.83341e-61	-0.573525	-2.98123
43555867	chr19:43555867:A:G	0	-2.93307	-2.27515e-08	4.92455e-103	-2.81613	-2.27515e-08	1.40721e-60	-2.96896	-2.27515e-08
43556323	chr19:43556323:C:T	0	-1.03783e-08	-2.39265	7.74916e-103	-1.03783e-08	-2.36278	2.70555e-60	-1.03783e-08	-2.31527
43556532	chr19:43556532:G:A	0	-1.03783e-08	-3.09218	3.74041e-103	-1.03783e-08	-3.09117	1.27451e-60	-1.03783e-08	-3.06801
43556662	chr19:43556662:A:G	0	-0.523873	-3.04295	9.05023e-104	-1.53368	-2.97648	6.4969e-61	-0.755812	-2.98602
43557245	chr19:43557245:G:A	0	-3.30378	-3.05688	2.04806e-104	-3.06236	-2.9337	5.0812e-62	-3.27087	-3.01932
43557537	chr19:43557537:T:C	0	-1.03783e-08	-3.09214	3.74012e-103	-1.03783e-08	-3.09125	1.27415e-60	-1.03783e-08	-3.0683
43558120	chr19:43558120:C:T	0	-1.03783e-08	-3.09246	3.77449e-103	-1.03783e-08	-3.0821	1.30279e-60	-1.03783e-08	-3.04607
43558367	chr19:43558367:A:G	0	-0.294025	-3.03752	1.10654e-103	-1.33931	-2.96982	8.32728e-61	-0.513334	-2.98029
43558502	chr19:43558502:A:G	0	-0.106223	-3.03776	1.30209e-103	-1.18925	-2.95714	9.91979e-61	-0.348283	-2.97034
43558622	chr19:43558622:C:G	0	-2.95712	-1.15628	9.61251e-104	-3.45968	-0.990208	2.8942e-61	-3.22914	-1.32131
43558738	chr19:43558738:G:A	0	-2.88809	-0.99746	1.14987e-103	-3.43264	-0.838074	3.48965e-61	-3.17919	-1.18417
43559250	chr19:43559250:A:G	0	-3.15898	-2.91254	1.46659e-104	-3.30564	-3.02437	6.97238e-62	-2.91807	-3.05571
43559255	chr19:43559255:G:A	0	-3.16216	-2.92164	1.45133e-104	-3.31254	-3.02793	6.825e-62	-2.93607	-3.05908
43559332	chr19:43559332:A:C	0	-1.39433	-2.27515e-08	1.48891e-102	-1.70973	-2.27515e-08	4.27002e-60	-1.85895	-2.27515e-08
43559516	chr19:43559516:A:G	0	-3.54205	-2.27515e-08	2.37602e-103	-3.54494	-2.27515e-08	8.25749e-61	-3.50204	-2.27515e-08
43559663	chr19:43559663:T:C	0	-3.36312	-3.09205	1.60125e-104	-3.23347	-3.00869	4.54544e-62	-3.34203	-3.05959
43559801	chr19:43559801:T:C	0	-1.03783e-08	-2.83928	5.63259e-103	-1.03783e-08	-2.6818	1.59209e-60	-1.03783e-08	-2.84552
43559833	chr19:43559833:A:G	0	-1.03783e-08	-2.90288	5.16481e-103	-1.03783e-08	-2.7685	1.67948e-60	-1.03783e-08	-2.79209
43560209	chr19:43560209:T:C	0	-1.03783e-08	-2.93326	4.26694e-103	-1.03783e-08	-2.95947	1.38032e-60	-1.03783e-08	-2.98826
43560351	chr19:43560351:G:A	0	-2.74769	-3.06872	2.69749e-104	-2.63742	-3.08321	1.03334e-61	-2.52572	-3.05464
43560713	chr19:43560713:C:G	0	-3.3982	-2.78608	1.12917e-104	-3.52054	-3.07093	4.38877e-62	-3.53502	-2.90168
43560831	chr19:43560831:C:T	0	-1.03783e-08	-3.08015	3.76615e-103	-1.03783e-08	-3.08431	1.24385e-60	-1.03783e-08	-3.09236
43560950	chr19:43560950:A:G	0	-1.03783e-08	-2.52374	9.84243e-103	-1.03783e-08	-2.12366	2.12732e-60	-1.03783e-08	-2.55571
43561236	chr19:43561236:C:T	0	-3.19688	-3.02194	1.39619e-104	-3.3244	-3.0548	4.55995e-62	-3.35582	-3.04261
43561577	chr19:43561577:T:C	0	-3.37321	-2.27515e-08	2.41317e-103	-3.52942	-2.27515e-08	8.75028e-61	-3.44407	-2.27515e-08
43562442	chr19:43562442:AT:A	0	-3.54584	-1.38445	1.31108e-103	-3.36926	-0.770252	2.16856e-61	-3.50705	-1.33204
43562520	chr19:43562520:G:A	0	-3.29884	-3.03041	2.14618e-104	-3.0381	-2.91116	5.26046e-62	-3.26253	-2.993
43562706	chr19:43562706:C:T	0	-3.1541	-2.27515e-08	4.15477e-103	-2.98611	-2.27515e-08	1.23732e-60	-3.09762	-2.27515e-08
43562831	chr19:43562831:A:G	0	-2.99598	-2.56171	7.76999e-104	-2.81051	-1.85218	1.10582e-61	-3.17255	-2.34002
43562850	chr19:43562850:C:G	0	-1.66257	-2.95938	1.50187e-103	-1.02009	-2.98357	4.34024e-61	-1.19432	-2.95091
43562912	chr19:43562912:A:G	0	-1.03783e-08	-2.34073	5.25088e-103	-1.03783e-08	-2.75197	1.61967e-60	-1.03783e-08	-2.82835
43563316	chr19:43563316:G:A	0	-1.03783e-08	-2.4338	1.24373e-102	-1.03783e-08	-1.88967	2.60416e-60	-1.03783e-08	-2.35346
43563522	chr19:43563522:T:C	0	-0.778857	-3.0561	7.30038e-104	-1.69276	-3.03226	4.74859e-61	-1.05794	-2.99737
43563624	chr19:43563624:C:T	0	-1.03783e-08	-2.17642	1.61783e-102	-1.03783e-08	-1.62669	3.19512e-60	-1.03783e-08	-2.14895
43564041	chr19:43564041:C:T	0	-3.49812	-1.34207	1.51912e-103	-2.99285	-0.999388	2.37185e-61	-3.35123	-1.39825
43564069	chr19:43564069:A:G	0	-3.51786	-3.02056	1.51779e-104	-3.37392	-2.92177	4.07008e-62	-3.51227	-2.99981
43564165	chr19:43564165:G:A	0	-1.03783e-08	-2.16269	6.73814e-103	-1.03783e-08	-2.50258	2.46453e-60	-1.03783e-08	-2.40857
43564222	chr19:43564222:G:A	0	-1.03783e-08	-2.78413	3.98472e-103	-1.03783e-08	-3.0279	1.4246e-60	-1.03783e-08	-2.95668
43564249	chr19:43564249:G:A	0	-3.49342	-1.22286	1.83464e-103	-2.96671	-0.836814	2.80802e-61	-3.33167	-1.249
43564299	chr19:43564299:T:C	0	-1.03783e-08	-2.18259	6.60377e-103	-1.03783e-08	-2.52273	2.43938e-60	-1.03783e-08	-2.41883
43564415	chr19:43564415:G:A	0	-1.03783e-08	-2.08879	6.9617e-103	-1.03783e-08	-2.46994	2.5298e-60	-1.03783e-08	-2.38243
43564423	chr19:43564423:A:C	0	-3.04394	-0.595204	2.00286e-103	-3.47912	-0.236667	4.35741e-61	-3.31389	-0.827385
43564484	chr19:43564484:T:C	0	-1.03783e-08	-2.45454	5.82594e-103	-1.03783e-08	-2.64804	2.05458e-60	-1.03783e-08	-2.5905
43564554	chr19:43564554:T:C	0	-3.54222	-2.38303	4.4796e-104	-3.20422	-2.00919	8.46259e-62	-3.45989	-2.3202
43565084	chr19:43565084:A:G	0	-1.03783e-08	-2.99753	4.38338e-103	-1.03783e-08	-2.93254	1.39715e-60	-1.03783e-08	-2.97614
43565321	chr19:43565321:C:T	0	-1.03783e-08	-2.92014	3.83039e-103	-1.03783e-08	-3.0674	1.33854e-60	-1.03783e-08	-3.01899
43565410	chr19:43565410:C:T	0	-1.03783e-08	-2.25067	6.22289e-103	-1.03783e-08	-2.58213	2.29483e-60	-1.03783e-08	-2.47991
43565589	chr19:43565589:T:A	0	-3.53696	-2.3147	5.05817e-104	-3.17149	-1.92046	9.26048e-62	-3.44525	-2.24474
43565880	chr19:43565880:AGT:A	0	-3.1107	-3.08288	1.41304e-104	-3.28818	-3.07902	6.81575e-62	-2.90501	-3.0915
43566105	chr19:43566105:G:A	0	-1.03783e-08	0.432987	7.80799e-102	-1.03783e-08	-0.0526329	2.4091e-59	-1.03783e-08	-0.128735
43566185	chr19:43566185:G:A	0	-3.53012	-3.00374	1.44906e-104	-3.40871	-2.93333	4.01607e-62	-3.52754	-2.9979
43566556	chr19:43566556:T:C	0	-3.52377	-2.97418	1.59503e-104	-3.38157	-2.86449	4.25159e-62	-3.51874	-2.94971
43566594	chr19:43566594:T:C	0	-1.03783e-08	-2.45942	9.06943e-103	-1.03783e-08	-2.20546	1.94148e-60	-1.03783e-08	-2.64712
43566697	chr19:43566697:G:A	0	-2.37507	-2.27515e-08	5.77363e-103	-2.65706	-2.27515e-08	3.51327e-60	-2.05403	-2.27515e-08
43566917	chr19:43566917:A:ACAACC	0	-1.03783e-08	-2.93793	4.36693e-103	-1.03783e-08	-2.93631	1.40654e-60	-1.03783e-08	-2.96944
43566946	chr19:43566946:AATAG:A	0	-1.03783e-08	-2.86364	4.45851e-103	-1.03783e-08	-2.91555	1.53481e-60	-1.03783e-08	-2.88216
43567459	chr19:43567459:G:A	0	-2.71004	-3.08576	2.84038e-104	-2.57665	-3.09236	1.06771e-61	-2.47065	-3.07699
43567495	chr19:43567495:A:G	0	-3.18814	-2.27515e-08	3.76915e-103	-3.08352	-2.27515e-08	1.63596e-60	-2.81834	-2.27515e-08
43567680	chr19:43567680:G:A	0	-1.03783e-08	-2.96772	4.22847e-103	-1.03783e-08	-2.96852	1.36612e-60	-1.03783e-08	-2.9986
43567851	chr19:43567851:T:C	0	-0.757504	-3.00682	7.91112e-104	-1.67755	-2.96713	5.19382e-61	-1.03252	-2.93317
43567861	chr19:43567861:G:T	0	-3.54524	-1.52895	9.29968e-104	-3.24155	-1.24142	1.69978e-61	-3.49399	-1.58867
43568381	chr19:43568381:C:T	0	-3.48907	-1.27524	1.68714e-103	-2.95152	-0.935815	2.58731e-61	-3.32342	-1.33912
43568503	chr19:43568503:A:G	0	-3.23582	-2.27515e-08	3.49405e-103	-3.1593	-2.27515e-08	9.89287e-61	-3.32134	-2.27515e-08
43568650	chr19:43568650:G:A	0	-3.00136	-2.9453	2.28395e-104	-3.12272	-2.76433	6.5461e-62	-3.15955	-2.87733
43568756	chr19:43568756:G:C	0	-1.03783e-08	-2.93202	4.30018e-103	-1.03783e-08	-2.95171	1.39226e-60	-1.03783e-08	-2.97964
43569116	chr19:43569116:AG:A	0	-3.53444	-2.47959	2.01034e-104	-3.53846	-2.47618	6.38548e-62	-3.52818	-2.53354
43569117	chr19:43569117:G:A	0	-0.991284	-2.93515	8.03466e-104	-1.61726	-3.01193	4.46091e-61	-1.09615	-3.02165
43569367	chr19:43569367:T:G	0	-3.41614	-3.0679	1.09413e-104	-3.54446	-3.07852	4.05007e-62	-3.49158	-3.02543
43569410	chr19:43569410:A:G	0	-3.17175	-3.08046	1.37129e-104	-3.32447	-3.07273	6.47188e-62	-2.95844	-3.08983
43569642	chr19:43569642:C:T	0	-1.63979	-2.95251	2.2146e-104	-3.05968	-2.8582	1.3957e-61	-2.33096	-2.9488
43569810	chr19:43569810:C:G	0	-1.03783e-08	-2.15263	6.72066e-103	-1.03783e-08	-2.50518	2.49603e-60	-1.03783e-08	-2.39587
43570159	chr19:43570159:C:T	0	-1.03783e-08	-2.86606	5.29396e-103	-1.03783e-08	-2.7438	1.41644e-60	-1.03783e-08	-2.96243
43570445	chr19:43570445:T:G	0	-0.452712	-3.07913	8.91689e-104	-1.44623	-3.07877	5.80394e-61	-0.778277	-3.07634
43570651	chr19:43570651:G:A	0	-3.08729	-0.457539	2.2759e-103	-3.4938	-0.0941856	4.85649e-61	-3.33643	-0.696409
43571484	chr19:43571484:G:A	0	-3.06805	-0.409105	2.34945e-103	-3.48564	-0.0705457	5.07616e-61	-3.3225	-0.666101
43571648	chr19:43571648:C:T	0	-1.03783e-08	-3.09237	3.76332e-103	-1.03783e-08	-3.08506	1.25864e-60	-1.03783e-08	-3.08054
43572002	chr19:43572002:T:C	0	-1.78431	-2.26932	5.70066e-104	-3.00519	-1.96718	2.56816e-61	-2.39432	-2.27565
43572012	chr19:43572012:A:T	0	-0.77186	-3.05035	7.20131e-104	-1.73036	-3.00833	4.61779e-61	-1.09771	-2.98553
43572453	chr19:43572453:G:A	0	-3.19024	-2.27515e-08	2.66344e-103	-3.43075	-2.27515e-08	1.10229e-60	-3.21318	-2.27515e-08
43572865	chr19:43572865:G:C	0	-1.03783e-08	-1.84881	9.50703e-103	-1.03783e-08	-2.15833	4.56158e-60	-1.03783e-08	-1.7929
43573108	chr19:43573108:A:T	0	-0.718707	-3.06835	7.23429e-104	-1.69855	-3.03557	4.65972e-61	-1.05981	-3.01439
43573237	chr19:43573237:A:G	0	-0.637681	-3.07413	8.04307e-104	-1.57935	-3.04879	5.32411e-61	-0.911965	-3.02895
43573355	chr19:43573355:G:A	0	-1.99349	-2.12312	5.95035e-104	-3.12783	-1.80167	2.47025e-61	-2.57291	-2.13593
43573494	chr19:43573494:T:C	0	-1.03783e-08	-2.29222	1.2995e-102	-1.03783e-08	-1.8458	2.64647e-60	-1.03783e-08	-2.33735
43574076	chr19:43574076:ATTATT:A	0	-2.92647	-2.97155	1.56649e-104	-3.17333	-3.09078	7.81806e-62	-2.76675	-3.09256
43574316	chr19:43574316:T:G	0	-3.49278	-1.36008	1.53062e-103	-2.96775	-1.01695	2.37638e-61	-3.33044	-1.41714
43574386	chr19:43574386:A:T	0	-3.14588	-0.5442	2.012e-103	-3.51391	-0.197329	4.25037e-61	-3.38199	-0.784159
43574584	chr19:43574584:C:A	0	-3.16648	-2.27515e-08	5.28119e-103	-2.74621	-2.27515e-08	1.05726e-60	-3.25489	-2.27515e-08
43575459	chr19:43575459:G:A	0	-3.48374	-1.98378	3.47322e-104	-3.54628	-1.92159	1.06989e-61	-3.49436	-2.05124
43575535	chr19:43575535:G:A	0	-1.91373	-2.2747	4.92676e-104	-3.07808	-2.04019	2.1678e-61	-2.49275	-2.3467
43576798	chr19:43576798:G:A	0	-1.03783e-08	-2.97419	3.8015e-103	-1.03783e-08	-3.07497	1.30425e-60	-1.03783e-08	-3.04494
43577281	chr19:43577281:A:G	0	-3.48554	-3.00538	1.71762e-104	-3.26611	-2.90591	4.31306e-62	-3.47867	-2.97543
43577300	chr19:43577300:G:A	0	-3.49811	-3.00459	1.67084e-104	-3.29518	-2.90444	4.25972e-62	-3.49214	-2.9744
43577584	chr19:43577584:T:G	0	-3.48287	-1.58142	1.091e-103	-2.97371	-1.34956	1.78324e-61	-3.34824	-1.68648
43577710	chr19:43577710:C:T	0	-1.03783e-08	-3.07676	3.76059e-103	-1.03783e-08	-3.08579	1.24483e-60	-1.03783e-08	-3.09157
43578277	chr19:43578277:C:A	0	-3.5314	-1.57577	9.97289e-104	-3.12272	-1.29036	1.70885e-61	-3.43339	-1.64395
43578398	chr19:43578398:C:A	0	-3.53543	-1.54681	1.01217e-103	-3.14935	-1.24893	1.75594e-61	-3.44603	-1.60412
43578639	chr19:43578639:T:C	0	-2.89497	-2.82008	2.98443e-104	-3.0104	-2.60914	8.52534e-62	-3.04407	-2.72863
43578747	chr19:43578747:G:T	0	-1.03783e-08	-3.0776	3.74459e-103	-1.03783e-08	-3.09005	1.24344e-60	-1.03783e-08	-3.09269
43578793	chr19:43578793:T:C	0	-0.503313	-3.07554	8.84924e-104	-1.48159	-3.05103	5.9166e-61	-0.802539	-3.03286
43579276	chr19:43579276:C:T	0	-3.20067	-0.361245	2.45645e-103	-3.52703	0.0153794	5.12628e-61	-3.41937	-0.559407
43580003	chr19:43580003:G:A	0	-0.717785	-3.06533	7.19275e-104	-1.71199	-3.02789	4.62117e-61	-1.07407	-3.00844
43580199	chr19:43580199:G:T	0	-3.1662	-0.462802	2.20919e-103	-3.51879	-0.0989464	4.58801e-61	-3.39749	-0.692221
43580520	chr19:43580520:G:C	0	-2.44962	-3.07031	3.7717e-104	-2.3009	-3.08453	1.46277e-61	-2.17328	-3.05955
43580738	chr19:43580738:T:TA	0	-3.1004	-3.08435	1.46985e-104	-3.24924	-3.07854	7.19259e-62	-2.85094	-3.09176
43580742	chr19:43580742:T:C	0	-3.05746	-3.08913	1.51352e-104	-3.21373	-3.08478	7.59026e-62	-2.79577	-3.09311
43581675	chr19:43581675:C:T	0	-3.52667	-1.4749	1.13545e-103	-3.10808	-1.17526	1.9207e-61	-3.42144	-1.53903
43581793	chr19:43581793:G:A	0	-1.03783e-08	-2.95864	4.31561e-103	-1.03783e-08	-2.94813	1.3787e-60	-1.03783e-08	-2.98943
43582026	chr19:43582026:A:AC	0	-3.51353	-3.06265	1.46406e-104	-3.33589	-2.99585	3.92492e-62	-3.50987	-3.03853
43582149	chr19:43582149:T:C	0	-3.1277	-3.05316	1.46354e-104	-3.27898	-3.05311	7.02462e-62	-2.8871	-3.07923
43582566	chr19:43582566:T:C	0	-1.03783e-08	-2.96717	3.77123e-103	-1.03783e-08	-3.08296	1.27954e-60	-1.03783e-08	-3.06407
43582803	chr19:43582803:T:G	0	-2.33147	-3.0881	3.96412e-104	-2.24298	-3.09269	1.55543e-61	-2.09284	-3.07856
43582966	chr19:43582966:A:G	0	-1.03783e-08	-0.803701	2.70444e-102	-1.03783e-08	-1.11289	8.92594e-60	-1.03783e-08	-1.12161
43583065	chr19:43583065:A:AGAT	0	-3.47425	-2.99527	1.7395e-104	-3.24845	-2.9109	4.37146e-62	-3.46938	-2.97126
43583372	chr19:43583372:G:A	0	-2.94427	-2.93509	2.41939e-104	-3.05262	-2.77681	7.05791e-62	-3.09327	-2.86833
43583847	chr19:43583847:C:T	0	-1.03783e-08	-2.75125	5.29361e-103	-1.03783e-08	-2.74387	1.63244e-60	-1.03783e-08	-2.8205
43584043	chr19:43584043:G:A	0	-1.03783e-08	-3.05314	3.73299e-103	-1.03783e-08	-3.09316	1.2589e-60	-1.03783e-08	-3.08033
43584129	chr19:43584129:C:T	0	-1.03783e-08	-2.61079	5.25829e-103	-1.03783e-08	-2.75056	1.9081e-60	-1.03783e-08	-2.66446
43584226	chr19:43584226:A:ACC	0	0.56884	-3.08416	1.68239e-103	-0.80232	-3.08783	1.68432e-60	0.303944	-3.09316
43584360	chr19:43584360:T:C	0	-1.03783e-08	-2.05258	1.0465e-102	-1.03783e-08	-2.06233	3.42827e-60	-1.03783e-08	-2.07852
43584481	chr19:43584481:A:G	0	-2.28058	-2.27515e-08	6.96392e-103	-2.46962	-2.27515e-08	4.59229e-60	-1.7862	-2.27515e-08
43584666	chr19:43584666:T:C	0	-2.62112	-3.04603	2.14265e-104	-2.87833	-3.07258	9.32672e-62	-2.62283	-3.06003
43584783	chr19:43584783:C:T	0	-3.34524	-2.27515e-08	2.40921e-103	-3.53107	-2.27515e-08	9.26518e-61	-3.3869	-2.27515e-08
43585088	chr19:43585088:C:T	0	-3.26245	-3.08404	1.07917e-104	-3.54638	-3.09039	3.73705e-62	-3.50856	-3.08888
43585447	chr19:43585447:A:G	0	-1.03783e-08	-2.64553	6.70135e-103	-1.03783e-08	-2.50806	1.78542e-60	-1.03783e-08	-2.73092
43586043	chr19:43586043:A:C	0	-1.88533	-2.5722	1.31792e-103	-1.56294	-2.57136	5.05403e-61	-1.30622	-2.68675
43586189	chr19:43586189:C:T	0	-1.03783e-08	-2.2798	7.45691e-103	-1.03783e-08	-2.40122	2.68855e-60	-1.03783e-08	-2.32157
43586225	chr19:43586225:G:A	0	-2.02242	-2.27515e-08	8.20559e-103	-2.30555	-2.27515e-08	5.28452e-60	-1.64579	-2.27515e-08
43586357	chr19:43586357:C:T	0	-3.26671	0.138402	1.01491e-103	-3.47513	-0.920444	6.32723e-61	-3.47189	-0.296407
43586966	chr19:43586966:G:A	0	-1.03783e-08	-2.79718	4.80179e-103	-1.03783e-08	-2.84138	1.60744e-60	-1.03783e-08	-2.83593
43587287	chr19:43587287:G:A	0	-1.03783e-08	-1.82233	9.66391e-103	-1.03783e-08	-2.14197	2.60916e-60	-1.03783e-08	-2.35155
43587351	chr19:43587351:G:C	0	-1.03783e-08	-2.33885	7.14622e-103	-1.03783e-08	-2.44378	2.54958e-60	-1.03783e-08	-2.37464
43587547	chr19:43587547:G:A	0	-3.54016	-2.27515e-08	2.38146e-103	-3.54265	-2.27515e-08	7.90732e-61	-3.54537	-2.27515e-08
43587606	chr19:43587606:T:C	0	-1.03783e-08	-2.31133	7.29734e-103	-1.03783e-08	-2.42286	2.61738e-60	-1.03783e-08	-2.3484
43587670	chr19:43587670:C:T	0	-1.03783e-08	-2.81946	7.33984e-103	-1.03783e-08	-2.41705	1.98347e-60	-1.03783e-08	-2.62573
43587854	chr19:43587854:C:T	0	-1.03783e-08	-2.83405	3.83769e-103	-1.03783e-08	-3.06549	1.3536e-60	-1.03783e-08	-3.0078
43588040	chr19:43588040:T:TG	0	-1.03783e-08	-2.315	7.27616e-103	-1.03783e-08	-2.42576	2.60802e-60	-1.03783e-08	-2.35198
43588042	chr19:43588042:A:AAT	0	-1.03783e-08	-2.28545	7.46009e-103	-1.03783e-08	-2.4008	2.67834e-60	-1.03783e-08	-2.32538
43588259	chr19:43588259:C:T	0	-1.03783e-08	-3.07412	3.74843e-103	-1.03783e-08	-3.08903	1.24493e-60	-1.03783e-08	-3.0915
43588322	chr19:43588322:C:A	0	-1.03783e-08	-2.38066	6.7175e-103	-1.03783e-08	-2.50565	2.42907e-60	-1.03783e-08	-2.42307
43588977	chr19:43588977:T:G	0	-1.03783e-08	-2.17221	9.00321e-103	-1.03783e-08	-2.21278	3.13762e-60	-1.03783e-08	-2.16711
43589637	chr19:43589637:T:C	0	-3.47316	-3.06858	1.13721e-104	-3.53989	-3.04449	3.62656e-62	-3.53667	-3.09079
43589757	chr19:43589757:G:A	0	-1.03783e-08	-2.99858	4.24297e-103	-1.03783e-08	-2.9651	1.39415e-60	-1.03783e-08	-2.97829
43589774	chr19:43589774:A:G	0	-1.03783e-08	-2.18594	8.87916e-103	-1.03783e-08	-2.22666	3.09404e-60	-1.03783e-08	-2.18109
43589832	chr19:43589832:G:A	0	-1.03783e-08	-2.9737	4.40457e-103	-1.03783e-08	-2.92772	1.43819e-60	-1.03783e-08	-2.94719
43590180	chr19:43590180:T:A	0	-1.03783e-08	-2.03822	8.10316e-103	-1.03783e-08	-2.31811	2.25382e-60	-1.03783e-08	-2.49795
43590838	chr19:43590838:C:T	0	-1.03783e-08	-0.568813	8.51173e-102	-1.03783e-08	0.0336644	1.97401e-59	-1.03783e-08	-0.327919
43590925	chr19:43590925:A:G	0	-3.49568	-3.01382	1.09822e-104	-3.53303	-3.08623	4.02077e-62	-3.48885	-3.03542
43591103	chr19:43591103:G:A	0	-1.03783e-08	-2.52669	1.05224e-102	-1.03783e-08	-2.05686	2.65799e-60	-1.03783e-08	-2.333
43592562	chr19:43592562:G:A	0	-1.03783e-08	-1.71873	1.27762e-102	-1.03783e-08	-1.86278	4.18557e-60	-1.03783e-08	-1.87893
43592602	chr19:43592602:G:T	0	-1.03783e-08	-3.01331	3.80144e-103	-1.03783e-08	-3.07499	1.26447e-60	-1.03783e-08	-3.07592
43592620	chr19:43592620:C:T	0	-1.03783e-08	-0.630114	5.04359e-102	-1.03783e-08	-0.489662	1.17677e-59	-1.03783e-08	-0.845216
43593607	chr19:43593607:G:A	0	-3.53801	-2.92267	1.54835e-104	-3.47422	-2.80154	4.14046e-62	-3.53151	-2.96343
43593608	chr19:43593608:G:A	0	-2.57661	-2.27515e-08	2.74374e-103	-3.40104	-2.27515e-08	9.13701e-61	-3.40083	-2.27515e-08
43593671	chr19:43593671:G:A	0	-1.03783e-08	-2.39387	5.46839e-103	-1.03783e-08	-2.71138	2.08021e-60	-1.03783e-08	-2.5781
43594145	chr19:43594145:G:T	0	-1.03783e-08	-3.03914	3.75196e-103	-1.03783e-08	-3.08809	1.25106e-60	-1.03783e-08	-3.08659
43594455	chr19:43594455:T:G	0	-1.03783e-08	-0.894815	3.70331e-102	-1.03783e-08	-0.798553	8.98662e-60	-1.03783e-08	-1.11484
43594556	chr19:43594556:G:C	0	-1.03783e-08	-0.41639	5.85273e-102	-1.03783e-08	-0.340873	1.36658e-59	-1.03783e-08	-0.695678
43594751	chr19:43594751:T:A	0	0.0807943	-3.0599	4.04078e-103	0.0792355	-3.09316	2.41565e-60	0.648261	-3.07687
43595515	chr19:43595515:C:T	0	-3.12304	-2.27515e-08	2.52641e-103	-3.48357	-2.27515e-08	1.40409e-60	-2.97119	-2.27515e-08
43595540	chr19:43595540:C:T	0	-1.03783e-08	-2.95625	3.93261e-103	-1.03783e-08	-3.04106	1.31592e-60	-1.03783e-08	-3.03604
43595611	chr19:43595611:C:T	0	-1.35529	-1.80285	4.51821e-103	-1.15515	-1.7471	1.78543e-60	-0.794268	-1.93665
43595746	chr19:43595746:T:C	0	-1.03783e-08	-2.63237	5.60582e-103	-1.03783e-08	-2.68656	2.03158e-60	-1.03783e-08	-2.60176
43595996	chr19:43595996:ACC:A	0	-3.0604	-2.27515e-08	3.57601e-103	-3.13612	-2.27515e-08	1.44145e-60	-2.94493	-2.27515e-08
43596260	chr19:43596260:A:G	0	-3.29252	-2.27515e-08	3.98749e-103	-3.0272	-2.27515e-08	1.18442e-60	-3.14132	-2.27515e-08
43597027	chr19:43597027:T:A	0	-1.03783e-08	-2.49335	8.20364e-103	-1.03783e-08	-2.30579	2.58831e-60	-1.03783e-08	-2.35957
43597037	chr19:43597037:C:T	0	-1.03783e-08	-2.22264	5.68842e-103	-1.03783e-08	-2.67193	2.31645e-60	-1.03783e-08	-2.47054
43597209	chr19:43597209:T:A	0	-3.05952	-2.27515e-08	3.03463e-103	-3.30028	-2.27515e-08	1.00285e-60	-3.30773	-2.27515e-08
43597493	chr19:43597493:G:A	0	-3.06742	-1.00833	1.29422e-103	-3.30059	-0.851866	3.19548e-61	-3.29093	-1.16049
43598186	chr19:43598186:T:C	0	0.118639	-3.07384	4.74574e-103	0.238866	-3.09198	3.15475e-60	0.925654	-3.08732
43598825	chr19:43598825:C:T	0	-1.03783e-08	-2.91547	4.8372e-103	-1.03783e-08	-2.83403	1.54258e-60	-1.03783e-08	-2.87712
43598987	chr19:43598987:C:T	0	-1.03783e-08	0.28098	6.93946e-102	-1.03783e-08	-0.170556	2.21732e-59	-1.03783e-08	-0.21169
43599888	chr19:43599888:A:G	0	-1.03783e-08	-0.838264	3.90743e-102	-1.03783e-08	-0.744901	9.64761e-60	-1.03783e-08	-1.04386
43600188	chr19:43600188:C:T	0	-1.03783e-08	-2.04126	1.83667e-102	-1.03783e-08	-1.49983	3.82648e-60	-1.03783e-08	-1.96863
43600229	chr19:43600229:G:A	0	-1.03783e-08	-2.63504	5.58944e-103	-1.03783e-08	-2.68949	2.02477e-60	-1.03783e-08	-2.60512
43600716	chr19:43600716:T:G	0	-1.03783e-08	-2.94708	3.92544e-103	-1.03783e-08	-3.04289	1.31252e-60	-1.03783e-08	-3.03863
43602025	chr19:43602025:G:A	0	-3.43342	-2.27515e-08	2.67285e-103	-3.42722	-2.27515e-08	8.08941e-61	-3.5226	-2.27515e-08
43602220	chr19:43602220:T:A	0	-1.03783e-08	-0.866102	3.82229e-102	-1.03783e-08	-0.766931	9.43381e-60	-1.03783e-08	-1.06627
43602445	chr19:43602445:C:T	0	-1.03783e-08	-2.63504	5.58944e-103	-1.03783e-08	-2.68949	2.02477e-60	-1.03783e-08	-2.60512
43602670	chr19:43602670:T:G	0	-1.03783e-08	-2.61009	5.68917e-103	-1.03783e-08	-2.6718	2.07156e-60	-1.03783e-08	-2.58227
43603368	chr19:43603368:C:A	0	-1.03783e-08	-3.04236	3.73461e-103	-1.03783e-08	-3.09272	1.25818e-60	-1.03783e-08	-3.0809
43604135	chr19:43604135:T:A	0	-1.03783e-08	-1.32239	1.56699e-102	-1.03783e-08	-1.65862	4.61449e-60	-1.03783e-08	-1.78137
43604483	chr19:43604483:G:A	0	0.16577	-3.0285	4.98529e-103	0.278837	-3.08271	3.41256e-60	0.964542	-3.04765
43604915	chr19:43604915:G:A	0	-3.40315	-2.27515e-08	2.55583e-103	-3.47199	-2.27515e-08	8.92392e-61	-3.42442	-2.27515e-08
43605155	chr19:43605155:C:T	0	-3.05201	-1.58189	4.96176e-104	-3.32303	-1.78816	1.75041e-61	-3.21692	-1.83639
43605312	chr19:43605312:T:C	0	-1.03783e-08	-2.74893	6.13626e-103	-1.03783e-08	-2.59615	1.96201e-60	-1.03783e-08	-2.63661
43605413	chr19:43605413:C:T	0	-1.03783e-08	-2.5805	5.90963e-103	-1.03783e-08	-2.63378	2.15471e-60	-1.03783e-08	-2.54292
43605675	chr19:43605675:C:T	0	-1.03783e-08	-2.61977	5.67014e-103	-1.03783e-08	-2.67515	2.05691e-60	-1.03783e-08	-2.58937
43605733	chr19:43605733:G:A	0	-3.0441	-1.09237	1.14406e-103	-3.34146	-0.934317	3.16764e-61	-3.21468	-1.24549
43605808	chr19:43605808:G:C	0	-1.03783e-08	-2.99281	3.84204e-103	-1.03783e-08	-3.06436	1.2958e-60	-1.03783e-08	-3.05144
43605816	chr19:43605816:TATACTCTTTAAA:T	0	-1.03783e-08	-3.03034	3.78701e-103	-1.03783e-08	-3.07879	1.25265e-60	-1.03783e-08	-3.08532
43606325	chr19:43606325:A:G	0	-1.03783e-08	-3.03657	3.74095e-103	-1.03783e-08	-3.09102	1.26358e-60	-1.03783e-08	-3.07662
43608327	chr19:43608327:C:G	0	-1.03783e-08	-2.75671	5.00791e-103	-1.03783e-08	-2.79935	1.79421e-60	-1.03783e-08	-2.72601
43608385	chr19:43608385:T:C	0	-1.03783e-08	-0.867387	3.75352e-102	-1.03783e-08	-0.785087	9.33741e-60	-1.03783e-08	-1.07654
43608523	chr19:43608523:G:A	0	-1.03783e-08	-2.68202	4.48143e-103	-1.03783e-08	-2.91042	1.5218e-60	-1.03783e-08	-2.89068
43608635	chr19:43608635:A:G	0	-1.03783e-08	-2.75905	5.00308e-103	-1.03783e-08	-2.80031	1.79728e-60	-1.03783e-08	-2.7243
43608692	chr19:43608692:G:A	0	-2.58617	-2.27515e-08	4.54577e-103	-2.89617	-2.27515e-08	2.45111e-60	-2.41403	-2.27515e-08
43608699	chr19:43608699:G:C	0	-1.03783e-08	-1.27981	1.69923e-102	-1.03783e-08	-1.57761	5.55366e-60	-1.03783e-08	-1.59612
43608743	chr19:43608743:C:A	0	-1.03783e-08	-2.00791	1.94321e-102	-1.03783e-08	-1.44344	3.95844e-60	-1.03783e-08	-1.93472
43609394	chr19:43609394:C:T	0	0.259165	-2.9493	5.8936e-103	0.409513	-3.04601	4.089e-60	1.07139	-2.97367
43609550	chr19:43609550:G:A	0	-1.03783e-08	-1.64279	1.35216e-102	-1.03783e-08	-1.80608	4.49645e-60	-1.03783e-08	-1.80728
43609804	chr19:43609804:T:C	0	-1.03783e-08	-3.02808	3.74528e-103	-1.03783e-08	-3.08987	1.26874e-60	-1.03783e-08	-3.07255
43609811	chr19:43609811:A:G	0	-3.07153	-2.27515e-08	3.69277e-103	-3.10399	-2.27515e-08	1.3843e-60	-2.98538	-2.27515e-08
43609862	chr19:43609862:G:A	0	0.267246	-3.02145	5.86345e-103	0.443258	-3.08489	3.91727e-60	1.09665	-3.04183
43610304	chr19:43610304:ATTC:A	0	-1.03783e-08	-2.73576	6.34056e-103	-1.03783e-08	-2.5634	1.63028e-60	-1.03783e-08	-2.82182
43610307	chr19:43610307:C:T	0	-3.00088	-1.22876	3.77472e-104	-3.35933	-2.0253	2.26855e-61	-3.21293	-1.58109
43610568	chr19:43610568:G:A	0	-1.42253	-2.27515e-08	1.50624e-102	-1.69816	-2.27515e-08	4.01157e-60	-1.92139	-2.27515e-08
43610594	chr19:43610594:T:C	0	-1.03783e-08	-1.72417	1.10488e-102	-1.03783e-08	-2.00805	3.56951e-60	-1.03783e-08	-2.03814
43610988	chr19:43610988:C:A	0	-3.07403	-1.40796	3.35162e-104	-3.39664	-2.10687	1.92087e-61	-3.26314	-1.69724
43611703	chr19:43611703:A:G	0	-1.03783e-08	-3.04953	3.74417e-103	-1.03783e-08	-3.09017	1.2468e-60	-1.03783e-08	-3.08999
43611806	chr19:43611806:C:T	0	-0.62897	-3.07793	3.36923e-103	-0.105218	-3.09046	8.97273e-61	-0.326845	-3.09212
43611826	chr19:43611826:G:A	0	-1.03783e-08	-1.7288	1.1045e-102	-1.03783e-08	-2.00839	3.63526e-60	-1.03783e-08	-2.01989
43611853	chr19:43611853:G:C	0	-1.03783e-08	-1.7288	1.1045e-102	-1.03783e-08	-2.00839	3.63526e-60	-1.03783e-08	-2.01989
43612622	chr19:43612622:G:C	0	-1.03783e-08	-3.07573	3.73553e-103	-1.03783e-08	-3.09248	1.24392e-60	-1.03783e-08	-3.0923
43612728	chr19:43612728:G:A	0	-1.03783e-08	-2.58833	5.79681e-103	-1.03783e-08	-2.65306	2.12503e-60	-1.03783e-08	-2.55679
43612900	chr19:43612900:C:T	0	-2.5172	-2.27515e-08	2.75943e-103	-3.39534	-2.27515e-08	9.21848e-61	-3.39195	-2.27515e-08
43612908	chr19:43612908:T:A	0	-1.03783e-08	-2.99589	3.74974e-103	-1.03783e-08	-3.08868	1.27584e-60	-1.03783e-08	-3.06697
43612954	chr19:43612954:C:T	0	-1.03783e-08	0.696517	9.66229e-102	-1.03783e-08	0.16045	3.07693e-59	-1.03783e-08	0.115944
43613468	chr19:43613468:CAGCCGATCTAGAAGTCCCAACAAGGCAAGAGATCAT:C	0	-1.03783e-08	-2.65576	5.60385e-103	-1.03783e-08	-2.68691	1.83122e-60	-1.03783e-08	-2.70559
43613506	chr19:43613506:G:C	0	-1.03783e-08	-2.74784	4.34102e-103	-1.03783e-08	-2.94226	1.47843e-60	-1.03783e-08	-2.91959
43613691	chr19:43613691:T:C	0	-1.03783e-08	-1.32635	1.77811e-102	-1.03783e-08	-1.53223	6.65271e-60	-1.03783e-08	-1.41555
43613909	chr19:43613909:T:C	0	-1.03783e-08	-2.9938	3.75174e-103	-1.03783e-08	-3.08815	1.27734e-60	-1.03783e-08	-3.06579
43614201	chr19:43614201:G:A	0	-2.99402	-2.26598	3.71183e-104	-3.28876	-2.11267	1.10868e-61	-3.15229	-2.35769
43614528	chr19:43614528:A:G	0	-0.743731	-2.32039	5.35442e-103	-0.372043	-2.3604	1.75979e-60	-0.298274	-2.44711
43615167	chr19:43615167:C:G	0	-1.03783e-08	-2.61865	6.39123e-103	-1.03783e-08	-2.55544	2.23887e-60	-1.03783e-08	-2.5046
43615337	chr19:43615337:T:C	0	-1.03783e-08	-3.03802	3.78105e-103	-1.03783e-08	-3.08036	1.25351e-60	-1.03783e-08	-3.08463
43615494	chr19:43615494:G:GT	0	-1.03783e-08	-2.79684	4.20014e-103	-1.03783e-08	-2.97525	1.42809e-60	-1.03783e-08	-2.95423
43615593	chr19:43615593:C:T	0	-0.612599	-2.4312	5.32878e-103	-0.262991	-2.47425	1.83367e-60	-0.176385	-2.52787
43616727	chr19:43616727:T:C	0	-1.03783e-08	-3.07559	4.09878e-103	-1.03783e-08	-2.99968	1.25704e-60	-1.03783e-08	-3.08182
43618144	chr19:43618144:C:T	0	-2.48929	-2.37982	3.40276e-104	-2.51504	-2.97332	2.66224e-61	-1.87202	-2.76197
43618289	chr19:43618289:T:A	0	1.01535	-2.9704	1.11727e-102	1.0572	-3.0541	6.82806e-60	1.61999	-3.00953
43618617	chr19:43618617:C:T	0	-1.03783e-08	-0.718901	4.27943e-102	-1.03783e-08	-0.653961	1.06367e-59	-1.03783e-08	-0.946263
43619293	chr19:43619293:C:A	0	-1.03783e-08	-2.83471	4.09188e-103	-1.03783e-08	-3.00136	1.38714e-60	-1.03783e-08	-2.98333
43619698	chr19:43619698:T:G	0	-1.03783e-08	-2.89464	4.92266e-103	-1.03783e-08	-2.81652	1.56414e-60	-1.03783e-08	-2.86324
43619742	chr19:43619742:G:A	0	-2.98233	-1.72846	4.52906e-104	-3.27553	-1.92691	1.56856e-61	-3.12384	-2.03916
43620060	chr19:43620060:A:C	0	-1.03783e-08	-2.07862	1.14569e-102	-1.03783e-08	-1.97178	3.68675e-60	-1.03783e-08	-2.00583
43620235	chr19:43620235:G:C	0	-1.03783e-08	-0.818821	3.93452e-102	-1.03783e-08	-0.737991	9.9273e-60	-1.03783e-08	-1.01528
43620583	chr19:43620583:T:C	0	-0.578457	-3.05877	3.49039e-103	-0.0674547	-3.0929	9.44952e-61	-0.277567	-3.08963
43621173	chr19:43621173:C:G	0	2.2959	-2.86539	3.28047e-102	2.04341	-2.9632	1.96294e-59	2.60184	-2.93538
43621461	chr19:43621461:G:C	0	-1.03783e-08	-2.78702	4.223e-103	-1.03783e-08	-2.96982	1.43726e-60	-1.03783e-08	-2.94783
43621546	chr19:43621546:C:T	0	-1.03783e-08	-0.750042	2.11476e-102	-1.03783e-08	-1.35884	9.48574e-60	-1.03783e-08	-1.06078
43621939	chr19:43621939:T:G	0	-1.03783e-08	-0.768127	4.1428e-102	-1.03783e-08	-0.686408	1.04203e-59	-1.03783e-08	-0.966817
43621982	chr19:43621982:T:C	0	-1.03783e-08	-2.52087	6.21812e-103	-1.03783e-08	-2.5829	2.28546e-60	-1.03783e-08	-2.48401
43622127	chr19:43622127:C:T	0	1.90242	-2.99951	2.63049e-102	1.92785	-3.06846	1.71201e-59	2.56249	-3.03282
43622213	chr19:43622213:T:C	0	-1.03783e-08	-0.818821	3.93452e-102	-1.03783e-08	-0.737991	9.9273e-60	-1.03783e-08	-1.01528
43623390	chr19:43623390:T:G	0	-1.03783e-08	-3.08781	3.85531e-103	-1.03783e-08	-3.06091	1.25803e-60	-1.03783e-08	-3.08103
43623451	chr19:43623451:A:C	0	-1.03783e-08	-3.06167	3.73516e-103	-1.03783e-08	-3.09258	1.24348e-60	-1.03783e-08	-3.09266
43623623	chr19:43623623:A:G	0	-3.53088	-2.27515e-08	7.13275e-103	-2.44567	-2.27515e-08	1.41218e-60	-2.96544	-2.27515e-08
43624285	chr19:43624285:A:G	0	2.13153	-2.9815	2.32017e-102	1.78754	-3.05368	1.52525e-59	2.44507	-3.0309
43625464	chr19:43625464:T:C	0	1.27388	-2.97474	1.4032e-102	1.29293	-3.06196	9.82368e-60	1.98435	-3.01013
43625731	chr19:43625731:A:C	0	0.683939	-1.65519	1.46656e-102	0.0459209	-1.77078	8.05942e-60	0.667238	-1.89097
43626301	chr19:43626301:G:A	0	-3.01422	-1.10678	1.09019e-103	-3.34799	-0.976028	3.27262e-61	-3.19308	-1.23449
43626394	chr19:43626394:C:T	0	-1.03783e-08	-3.05059	3.74299e-103	-1.03783e-08	-3.09048	1.24638e-60	-1.03783e-08	-3.09033
43626745	chr19:43626745:C:T	0	-3.50273	-2.27515e-08	2.88164e-103	-3.352	-2.27515e-08	9.35657e-61	-3.37708	-2.27515e-08
43626752	chr19:43626752:C:G	0	-1.03783e-08	-2.51156	6.30438e-103	-1.03783e-08	-2.56912	2.31585e-60	-1.03783e-08	-2.4708
43626808	chr19:43626808:A:G	0	-1.03783e-08	-2.53357	7.8134e-103	-1.03783e-08	-2.35453	2.48997e-60	-1.03783e-08	-2.3983
43627103	chr19:43627103:GGAGAAGA:G	0	-1.03783e-08	-2.98884	3.77432e-103	-1.03783e-08	-3.08214	1.2944e-60	-1.03783e-08	-3.05253
43627382	chr19:43627382:C:T	0	-1.03783e-08	-2.95663	3.91255e-103	-1.03783e-08	-3.04618	1.36172e-60	-1.03783e-08	-3.00183
43628066	chr19:43628066:T:C	0	1.55066	-3.06564	1.15149e-102	1.11673	-3.08345	7.11829e-60	1.72565	-3.07355
43628154	chr19:43628154:G:A	0	1.92601	-2.91411	1.24082e-102	1.10619	-2.9982	1.19919e-59	2.14436	-2.9707
43628272	chr19:43628272:A:C	0	-3.04709	-2.27515e-08	3.74128e-103	-3.09094	-2.27515e-08	1.3975e-60	-2.97589	-2.27515e-08
43628407	chr19:43628407:G:C	0	-1.14719	-2.98581	1.87325e-103	-0.703448	-3.07924	5.35744e-61	-0.875322	-3.05935
43629004	chr19:43629004:G:C	0	-1.03783e-08	-2.72177	5.77184e-103	-1.03783e-08	-2.65737	1.99189e-60	-1.03783e-08	-2.62149
43629430	chr19:43629430:T:C	0	-1.03783e-08	-2.53277	7.8162e-103	-1.03783e-08	-2.35417	2.49193e-60	-1.03783e-08	-2.39752
43629496	chr19:43629496:C:T	0	2.07248	-3.04765	1.0455e-102	1.01188	-3.07517	9.44045e-60	2.00366	-3.06923
43629524	chr19:43629524:G:C	0	-1.03783e-08	-2.14976	8.63973e-103	-1.03783e-08	-2.25399	3.14161e-60	-1.03783e-08	-2.16584
43630436	chr19:43630436:C:A	0	-1.03783e-08	-3.07249	4.8448e-103	-1.03783e-08	-2.83246	1.39355e-60	-1.03783e-08	-2.97872
43631163	chr19:43631163:A:G	0	-1.03783e-08	-3.03095	3.77344e-103	-1.03783e-08	-3.08238	1.2441e-60	-1.03783e-08	-3.09216
43631364	chr19:43631364:T:G	0	2.27852	-3.09271	1.61586e-102	1.46204	-3.08996	1.37404e-59	2.40274	-3.09297
43631464	chr19:43631464:T:A	0	-2.83685	-1.78598	2.76767e-104	-3.28518	-2.40977	1.62907e-61	-3.08678	-2.03837
43631572	chr19:43631572:C:T	0	-1.03783e-08	-3.03899	4.13019e-103	-1.03783e-08	-2.99204	1.25535e-60	-1.03783e-08	-3.08316
43631583	chr19:43631583:C:A	0	-3.04311	-1.30683	8.85667e-104	-3.36427	-1.16751	2.68222e-61	-3.21273	-1.41379
43631642	chr19:43631642:G:A	0	-1.03783e-08	-0.773916	5.04554e-102	-1.03783e-08	-0.489277	1.14106e-59	-1.03783e-08	-0.876029
43631980	chr19:43631980:T:TC	0	-3.265	-2.27515e-08	4.73485e-103	-2.85542	-2.27515e-08	1.28799e-60	-3.05749	-2.27515e-08
43632326	chr19:43632326:C:A	0	-1.03783e-08	-1.93378	9.20834e-103	-1.03783e-08	-2.19026	3.03382e-60	-1.03783e-08	-2.20075
43633025	chr19:43633025:T:C	0	-3.08128	-1.85401	4.23569e-104	-3.38022	-1.88918	1.40407e-61	-3.24006	-2.03373
43633625	chr19:43633625:C:T	0	-1.03783e-08	-1.98763	8.75065e-103	-1.03783e-08	-2.24124	2.90545e-60	-1.03783e-08	-2.24398
43633803	chr19:43633803:A:C	0	-1.03783e-08	-3.01186	3.87507e-103	-1.03783e-08	-3.0558	1.25697e-60	-1.03783e-08	-3.08187
43634845	chr19:43634845:A:G	0	-3.33305	-2.27515e-08	2.48584e-103	-3.49975	-2.27515e-08	9.76344e-61	-3.33451	-2.27515e-08
43635030	chr19:43635030:C:T	0	2.21141	-3.09312	9.55256e-103	0.926644	-3.0802	1.20811e-59	2.26562	-3.08455
43636453	chr19:43636453:C:T	0	2.03417	-2.5216	1.1261e-102	0.758415	-2.74744	1.57567e-59	2.03856	-2.59186
43636660	chr19:43636660:C:T	0	-1.03783e-08	-2.458	6.77453e-103	-1.03783e-08	-2.4972	2.46749e-60	-1.03783e-08	-2.40737
43636863	chr19:43636863:T:C	0	-2.12261	-2.2228	3.1997e-104	-2.78347	-2.76643	1.52973e-61	-2.59335	-2.59472
43637181	chr19:43637181:G:A	0	-3.50313	-3.05829	1.79103e-104	-3.23855	-2.89162	3.9582e-62	-3.52596	-3.01399
43638305	chr19:43638305:T:A	0	-1.03783e-08	-3.08563	4.35744e-103	-1.03783e-08	-2.93848	1.30725e-60	-1.03783e-08	-3.04265
43638588	chr19:43638588:C:T	0	-0.184305	-2.27515e-08	2.45721e-102	-1.20875	-2.27515e-08	8.94312e-60	-1.11969	-2.27515e-08
43638619	chr19:43638619:A:G	0	-2.21717	-1.15396	5.42953e-104	-2.66919	-2.35191	4.65355e-61	-2.12457	-1.95096
43638730	chr19:43638730:T:C	0	-3.20755	-2.96547	1.2362e-104	-3.41343	-3.08748	4.90166e-62	-3.34217	-2.984
43638955	chr19:43638955:A:AGG	0	-1.03783e-08	-1.97109	9.65739e-103	-1.03783e-08	-2.14264	3.52276e-60	-1.03783e-08	-2.05133
43638970	chr19:43638970:A:G	0	-1.03783e-08	-0.501056	3.38143e-102	-1.03783e-08	-0.889483	1.38472e-59	-1.03783e-08	-0.68249
43639324	chr19:43639324:G:A	0	-1.03783e-08	-2.93813	3.84712e-103	-1.03783e-08	-3.06304	1.29405e-60	-1.03783e-08	-3.05279
43640029	chr19:43640029:G:A	0	-1.03783e-08	-3.00358	4.4128e-103	-1.03783e-08	-2.92586	1.49964e-60	-1.03783e-08	-2.90535
43640267	chr19:43640267:G:A	0	-1.03783e-08	-3.00842	4.36206e-103	-1.03783e-08	-2.93742	1.48805e-60	-1.03783e-08	-2.91311
43640453	chr19:43640453:G:A	0	-1.03783e-08	-2.10437	1.47644e-102	-1.03783e-08	-1.71815	3.18796e-60	-1.03783e-08	-2.15119
43640709	chr19:43640709:T:C	0	-1.03783e-08	-2.97815	4.50775e-103	-1.03783e-08	-2.90457	1.54244e-60	-1.03783e-08	-2.8772
43641130	chr19:43641130:A:G	0	-1.13852	-1.12338	1.94632e-103	-1.86686	-1.87756	1.55274e-60	-1.18749	-1.68307
43641391	chr19:43641391:T:A	0	-1.55646	-1.04599	1.03679e-103	-2.10019	-2.27404	1.05777e-60	-1.36962	-1.88479
43641583	chr19:43641583:G:A	0	-1.03783e-08	-2.04817	1.54594e-102	-1.03783e-08	-1.67215	3.2434e-60	-1.03783e-08	-2.13395
43641850	chr19:43641850:C:T	0	-1.03783e-08	-2.96362	4.5955e-103	-1.03783e-08	-2.88529	1.57034e-60	-1.03783e-08	-2.85928
43641869	chr19:43641869:G:A	0	-1.03783e-08	-2.4245	8.67343e-103	-1.03783e-08	-2.2501	2.37003e-60	-1.03783e-08	-2.44767
43642172	chr19:43642172:C:T	0	-1.03783e-08	0.0213562	5.37797e-102	-1.03783e-08	-0.425469	2.34374e-59	-1.03783e-08	-0.156239
43642717	chr19:43642717:C:T	0	-1.03783e-08	-2.96984	4.54065e-103	-1.03783e-08	-2.89729	1.54838e-60	-1.03783e-08	-2.87337
43642778	chr19:43642778:C:A	0	-2.7884	-3.05147	2.06305e-104	-3.10741	-2.88136	7.01674e-62	-3.03595	-2.93149
43643102	chr19:43643102:C:T	0	-1.03783e-08	-2.86726	3.98783e-103	-1.03783e-08	-3.02712	1.33573e-60	-1.03783e-08	-3.0211
43643231	chr19:43643231:C:G	0	-1.03783e-08	-2.88454	4.27248e-103	-1.03783e-08	-2.95817	1.36273e-60	-1.03783e-08	-3.00108
43643829	chr19:43643829:A:G	0	-1.03783e-08	-2.81868	3.87974e-103	-1.03783e-08	-3.0546	1.40195e-60	-1.03783e-08	-2.97271
43643936	chr19:43643936:C:T	0	-1.03783e-08	-3.08769	3.73443e-103	-1.03783e-08	-3.09277	1.24791e-60	-1.03783e-08	-3.08911
43644656	chr19:43644656:A:T	0	-1.03783e-08	-1.65333	1.24822e-102	-1.03783e-08	-1.88606	5.11501e-60	-1.03783e-08	-1.67839
43644725	chr19:43644725:T:A	0	-1.03783e-08	-3.0562	4.22838e-103	-1.03783e-08	-2.96855	1.34018e-60	-1.03783e-08	-3.01777
43645133	chr19:43645133:T:A	0	-1.62071	-2.27515e-08	1.63272e-102	-1.61754	-2.27515e-08	2.29986e-60	-2.47773	-2.27515e-08
43645137	chr19:43645137:T:A	0	0.895475	-1.65591	1.91818e-102	-0.0843456	-1.37206	1.11973e-59	0.76146	-1.65636
43645141	chr19:43645141:T:A	0	-1.03783e-08	-2.11849	8.16409e-103	-1.03783e-08	-2.31062	2.43193e-60	-1.03783e-08	-2.42189
43645145	chr19:43645145:T:A	0	-1.03783e-08	-1.89436	9.42664e-103	-1.03783e-08	-2.16683	3.86674e-60	-1.03783e-08	-1.95816
43645248	chr19:43645248:G:A	0	-1.03783e-08	-3.09272	4.22539e-103	-1.03783e-08	-2.96925	1.27803e-60	-1.03783e-08	-3.06525
43645297	chr19:43645297:A:G	0	-0.942055	-1.32134	1.59602e-103	-1.511	-2.43185	1.68123e-60	-0.730561	-2.06049
43645748	chr19:43645748:C:T	0	-2.24711	-2.435	3.14412e-104	-2.79942	-2.76799	2.24005e-61	-2.12816	-2.6785
43645879	chr19:43645879:A:G	0	-1.03783e-08	-3.09236	3.86438e-103	-1.03783e-08	-3.05856	1.2592e-60	-1.03783e-08	-3.0801
43646244	chr19:43646244:T:A	0	-1.03783e-08	-2.88589	4.11309e-103	-1.03783e-08	-2.99619	1.34466e-60	-1.03783e-08	-3.01443
43646682	chr19:43646682:C:T	0	-1.03783e-08	-3.0877	3.79571e-103	-1.03783e-08	-3.0765	1.25516e-60	-1.03783e-08	-3.08331
43647031	chr19:43647031:C:T	0	-2.21758	-2.85679	2.54804e-104	-2.75729	-3.02034	1.7397e-61	-2.08586	-2.97359
43647080	chr19:43647080:G:A	0	-1.03783e-08	-2.47041	8.01973e-103	-1.03783e-08	-2.32846	2.18299e-60	-1.03783e-08	-2.52988
43647178	chr19:43647178:A:G	0	-1.03783e-08	-2.49332	7.68806e-103	-1.03783e-08	-2.3707	2.12036e-60	-1.03783e-08	-2.55899
43647373	chr19:43647373:C:T	0	-3.47116	-3.08695	1.18006e-104	-3.50091	-3.04647	3.93259e-62	-3.49762	-3.04882
43647469	chr19:43647469:T:C	0	-2.69225	-2.23046	7.12011e-104	-2.9751	-1.77492	2.14099e-61	-2.89494	-1.95695
43647535	chr19:43647535:G:A	0	-3.27803	-0.521907	1.40653e-103	-3.48179	-0.587443	6.36224e-61	-3.16954	-0.593242
43647546	chr19:43647546:C:T	0	-3.46575	-3.08572	1.18822e-104	-3.49729	-3.0432	3.96346e-62	-3.49299	-3.04563
43647618	chr19:43647618:A:C	0	-2.38086	0.694887	3.51302e-103	-2.59987	-0.554023	4.20214e-60	-1.63613	-0.238847
43647835	chr19:43647835:G:A	0	-2.44278	0.393468	2.48327e-103	-2.64627	-0.854516	2.74834e-60	-1.71945	-0.580128
43648134	chr19:43648134:T:A	0	-3.25531	-2.27515e-08	2.38016e-103	-3.5432	-2.27515e-08	8.06452e-61	-3.52568	-2.27515e-08
43648215	chr19:43648215:A:G	0	-2.37622	0.745433	3.57838e-103	-2.59638	-0.539076	4.13588e-60	-1.65828	-0.232593
43648262	chr19:43648262:A:G	0	-2.37963	0.897834	3.93011e-103	-2.59308	-0.448613	4.6122e-60	-1.65233	-0.129542
43648274	chr19:43648274:G:C	0	-2.31563	0.816981	3.94469e-103	-2.5354	-0.502592	4.7442e-60	-1.57027	-0.18338
43648343	chr19:43648343:A:G	0	-2.39781	0.994927	4.18186e-103	-2.63149	-0.348116	4.86556e-60	-1.69161	-0.0367766
43648433	chr19:43648433:A:T	0	-2.40914	0.922068	3.84849e-103	-2.63055	-0.43213	4.48933e-60	-1.69761	-0.111262
43648784	chr19:43648784:C:T	0	-1.03783e-08	-2.68711	4.9437e-103	-1.03783e-08	-2.81225	1.66325e-60	-1.03783e-08	-2.8018
43648948	chr19:43648948:A:G	0	-2.67411	-3.00775	2.24424e-104	-2.83161	-3.07297	8.15722e-62	-2.75201	-3.06483
43649055	chr19:43649055:G:T	0	-1.03783e-08	-2.53018	4.96241e-103	-1.03783e-08	-2.80847	1.88246e-60	-1.03783e-08	-2.67799
43649161	chr19:43649161:G:A	0	-1.03783e-08	-1.56309	1.44764e-102	-1.03783e-08	-1.73785	5.3888e-60	-1.03783e-08	-1.62625
43649541	chr19:43649541:A:C	0	-1.03783e-08	-3.05035	3.75821e-103	-1.03783e-08	-3.08642	1.24999e-60	-1.03783e-08	-3.08744
43650066	chr19:43650066:C:T	0	-3.51287	1.10436	5.43652e-103	-3.47432	0.757098	2.35102e-60	-3.38398	0.928259
43650300	chr19:43650300:C:T	0	-3.06445	-2.27515e-08	3.53121e-103	-3.14872	-2.27515e-08	1.50152e-60	-2.9041	-2.27515e-08
43650453	chr19:43650453:G:C	0	-1.03783e-08	-2.956	4.6584e-103	-1.03783e-08	-2.87169	1.59791e-60	-1.03783e-08	-2.84188
43651006	chr19:43651006:C:G	0	-1.03783e-08	-1.72534	1.2302e-102	-1.03783e-08	-1.9006	4.58353e-60	-1.03783e-08	-1.7881
43651027	chr19:43651027:A:G	0	-3.52274	1.07628	5.5583e-103	-3.47986	0.784788	2.28365e-60	-3.40622	0.921419
43651064	chr19:43651064:TTTTAA:T	0	-1.03783e-08	-2.83793	4.46887e-103	-1.03783e-08	-2.91323	1.52512e-60	-1.03783e-08	-2.8885
43651078	chr19:43651078:T:A	0	-3.38213	-2.80077	1.98741e-104	-3.46268	-2.56344	6.80361e-62	-3.27293	-2.72536
43651366	chr19:43651366:C:T	0	-1.03783e-08	-0.0190782	4.39399e-102	-1.03783e-08	-0.627543	1.91715e-59	-1.03783e-08	-0.357151
43651455	chr19:43651455:G:A	0	-1.94539	-2.93702	6.91142e-104	-2.3538	-2.42598	2.44193e-61	-2.05158	-2.66879
43651716	chr19:43651716:G:A	0	-3.48057	-0.30447	7.51827e-104	-3.49701	-1.1986	3.38943e-61	-3.4951	-0.897393
43651966	chr19:43651966:C:T	0	-2.48937	-2.27515e-08	2.9467e-103	-3.32968	-2.27515e-08	9.77661e-61	-3.33317	-2.27515e-08
43652320	chr19:43652320:T:C	0	-1.68987	-2.94395	7.63292e-104	-1.80196	-2.87852	1.42101e-61	-2.39507	-2.86672
43652448	chr19:43652448:G:A	0	-0.695178	-2.46086	1.19687e-102	-0.119854	-1.80822	1.41859e-60	-0.666008	-2.2949
43652549	chr19:43652549:A:G	0	-1.03783e-08	-2.80294	4.8424e-103	-1.03783e-08	-2.83296	1.53426e-60	-1.03783e-08	-2.88253
43652561	chr19:43652561:C:T	0	-1.03783e-08	-3.05174	3.88129e-103	-1.03783e-08	-3.0542	1.27815e-60	-1.03783e-08	-3.06516
43652589	chr19:43652589:C:T	0	-2.01968	-2.92461	1.21983e-103	-1.66537	-2.54628	2.04473e-61	-2.09348	-2.80441
43653004	chr19:43653004:A:G	0	-2.74167	-3.06747	2.86791e-104	-2.83206	-2.82731	9.98646e-62	-2.68092	-2.93359
43653460	chr19:43653460:C:G	0	-2.97091	-2.96277	1.47046e-104	-3.32232	-3.00506	4.71823e-62	-3.31222	-3.05209
43653467	chr19:43653467:G:A	0	-1.03783e-08	-3.05245	3.85679e-103	-1.03783e-08	-3.06053	1.28532e-60	-1.03783e-08	-3.05957
43653705	chr19:43653705:T:C	0	-3.00733	-2.92152	1.46914e-104	-3.34584	-2.98243	4.69807e-62	-3.33505	-3.03354
43653852	chr19:43653852:G:A	0	-3.09752	-2.98669	1.348e-104	-3.39525	-3.01908	4.44228e-62	-3.36127	-3.06331
43653900	chr19:43653900:C:T	0	-1.03783e-08	-3.09043	3.74129e-103	-1.03783e-08	-3.09094	1.24484e-60	-1.03783e-08	-3.09156
43654024	chr19:43654024:T:C	0	-1.03783e-08	-2.96364	3.90187e-103	-1.03783e-08	-3.04891	1.32083e-60	-1.03783e-08	-3.03231
43654033	chr19:43654033:G:A	0	-2.88182	-2.9151	1.63176e-104	-3.26888	-2.95442	5.19997e-62	-3.24666	-3.02043
43654055	chr19:43654055:C:T	0	-3.03224	-2.92294	1.46156e-104	-3.358	-2.97545	4.64174e-62	-3.34845	-3.03221
43654478	chr19:43654478:C:G	0	-3.36805	-2.04136	2.31009e-104	-3.48022	-2.39544	9.14595e-62	-3.44562	-2.25681
43654730	chr19:43654730:T:TC	0	-1.03783e-08	-3.09315	3.90386e-103	-1.03783e-08	-3.0484	1.24512e-60	-1.03783e-08	-3.09134
43654889	chr19:43654889:G:A	0	-1.03783e-08	-2.46531	4.44123e-103	-1.03783e-08	-2.91943	1.7989e-60	-1.03783e-08	-2.7234
43655128	chr19:43655128:T:C	0	-2.96152	-2.92911	1.46126e-104	-3.35284	-2.98081	4.71624e-62	-3.32226	-3.04247
43655160	chr19:43655160:C:T	0	-1.03783e-08	-2.95566	4.07119e-103	-1.03783e-08	-3.00643	1.38222e-60	-1.03783e-08	-2.98689
43655213	chr19:43655213:T:G	0	-3.00631	-2.94667	1.4579e-104	-3.34265	-2.9933	4.65679e-62	-3.33353	-3.04388
43655225	chr19:43655225:G:A	0	-2.9932	-2.9236	1.4996e-104	-3.33687	-2.97088	4.71203e-62	-3.33047	-3.03516
43655337	chr19:43655337:G:A	0	-3.46035	-3.08229	1.08097e-104	-3.54495	-3.09015	3.66435e-62	-3.54431	-3.07278
43655632	chr19:43655632:G:A	0	-1.03783e-08	-2.49269	4.26701e-103	-1.03783e-08	-2.95945	1.67147e-60	-1.03783e-08	-2.79687
43655667	chr19:43655667:T:C	0	-2.00096	-2.91659	7.51761e-104	-2.08133	-2.61437	2.72529e-61	-1.91683	-2.69375
43655724	chr19:43655724:G:A	0	-3.01628	-2.92851	1.40986e-104	-3.38721	-2.98225	4.5498e-62	-3.35758	-3.04308
43655932	chr19:43655932:G:A	0	-1.03783e-08	-3.09142	3.75324e-103	-1.03783e-08	-3.08775	1.24328e-60	-1.03783e-08	-3.09282
43655981	chr19:43655981:G:A	0	-2.99186	-2.92142	1.49322e-104	-3.3369	-2.97512	4.77362e-62	-3.32331	-3.02933
43656050	chr19:43656050:T:C	0	0.611208	-2.95457	3.19116e-103	-0.684177	-2.5658	9.87084e-61	-0.529106	-2.79447
43656261	chr19:43656261:T:A	0	0.0936824	-2.27515e-08	3.4384e-102	-0.872774	-2.27515e-08	1.34679e-59	-0.710267	-2.27515e-08
43656716	chr19:43656716:A:G	0	-2.56096	-2.79877	2.46006e-104	-2.99495	-2.81781	7.22578e-62	-3.0025	-2.93559
43656929	chr19:43656929:A:T	0	-2.51212	-2.72934	2.70926e-104	-2.95677	-2.7595	7.87677e-62	-2.96568	-2.88615
43656960	chr19:43656960:C:A	0	-1.03783e-08	-3.01101	3.78207e-103	-1.03783e-08	-3.0801	1.24509e-60	-1.03783e-08	-3.09136
43656997	chr19:43656997:G:A	0	-3.25985	-2.27515e-08	2.73691e-103	-3.40354	-2.27515e-08	8.18878e-61	-3.51039	-2.27515e-08
43657164	chr19:43657164:G:A	0	-1.03783e-08	-3.09094	3.73402e-103	-1.03783e-08	-3.09288	1.24336e-60	-1.03783e-08	-3.09276
43657334	chr19:43657334:T:A	0	-2.52471	-2.78732	2.56535e-104	-2.96457	-2.80628	7.50461e-62	-2.9725	-2.92773
43657341	chr19:43657341:A:T	0	-1.03783e-08	-3.09159	3.82357e-103	-1.03783e-08	-3.06918	1.24779e-60	-1.03783e-08	-3.0892
43657346	chr19:43657346:C:G	0	-2.50801	-2.77803	2.61654e-104	-2.95385	-2.79725	7.64376e-62	-2.96171	-2.92015
43657396	chr19:43657396:G:C	0	-1.03783e-08	-3.09313	3.79797e-103	-1.03783e-08	-3.0759	1.25233e-60	-1.03783e-08	-3.08557
43657466	chr19:43657466:G:A	0	-3.50923	-2.27515e-08	2.46547e-103	-3.50798	-2.27515e-08	7.93598e-61	-3.54175	-2.27515e-08
43657629	chr19:43657629:T:C	0	-2.67725	-2.7736	2.28891e-104	-3.09737	-2.78751	6.60819e-62	-3.11649	-2.91094
43657963	chr19:43657963:G:T	0	-2.5084	-2.91676	2.30805e-104	-2.9561	-2.92045	6.99995e-62	-2.96315	-3.00669
43657992	chr19:43657992:T:C	0	-2.57383	-2.79036	2.40967e-104	-3.02842	-2.80504	7.00799e-62	-3.0426	-2.9261
43657993	chr19:43657993:G:A	0	-2.39581	-2.81912	2.59754e-104	-2.87347	-2.88492	7.96445e-62	-2.87963	-2.96112
43658047	chr19:43658047:A:AC	0	-2.65591	-2.77281	2.31801e-104	-3.08551	-2.78673	6.73013e-62	-3.09881	-2.91034
43658081	chr19:43658081:A:G	0	-3.50196	-2.99815	1.17073e-104	-3.52923	-3.0261	4.09724e-62	-3.52405	-2.98138
43658346	chr19:43658346:GC:G	0	-1.03783e-08	-3.03178	4.01071e-103	-1.03783e-08	-3.0214	1.26262e-60	-1.03783e-08	-3.07739
43658546	chr19:43658546:C:T	0	-1.03783e-08	-3.08657	3.92741e-103	-1.03783e-08	-3.04239	1.27248e-60	-1.03783e-08	-3.0696
43658802	chr19:43658802:A:G	0	-3.22175	-2.99419	1.69732e-104	-3.12287	-3.06103	7.46586e-62	-2.91184	-2.99356
43658881	chr19:43658881:T:G	0	-2.38181	-3.06083	1.42841e-104	-3.34955	-3.00684	4.01149e-62	-3.48191	-3.04467
43658909	chr19:43658909:T:C	0	-1.83653	-2.34554	6.0929e-104	-2.37554	-2.53029	1.01329e-61	-3.0362	-2.56375
43659073	chr19:43659073:T:G	0	-2.25464	-2.27515e-08	4.37261e-102	-0.63242	-2.27515e-08	9.60311e-60	-1.04849	-2.27515e-08
43659404	chr19:43659404:C:T	0	-1.03783e-08	-3.02537	4.25168e-103	-1.03783e-08	-2.96305	1.39182e-60	-1.03783e-08	-2.97996
43659593	chr19:43659593:C:T	0	-1.03783e-08	-2.96155	4.14849e-103	-1.03783e-08	-2.98762	1.31783e-60	-1.03783e-08	-3.03459
43659629	chr19:43659629:A:T	0	-3.49235	-2.95472	1.3945e-104	-3.4793	-2.90111	4.49552e-62	-3.54628	-2.86638
43659703	chr19:43659703:C:T	0	-1.03783e-08	-3.04149	4.87269e-103	-1.03783e-08	-2.82672	1.4303e-60	-1.03783e-08	-2.95269
43659802	chr19:43659802:C:T	0	-3.5278	-2.73145	1.32829e-104	-3.52526	-2.90381	4.06869e-62	-3.54318	-2.96924
43660053	chr19:43660053:A:G	0	-1.03783e-08	-2.83292	9.01048e-103	-1.03783e-08	-2.21198	2.66584e-60	-1.03783e-08	-2.33006
43660135	chr19:43660135:T:C	0	-1.03783e-08	-3.04423	5.02614e-103	-1.03783e-08	-2.79571	1.4768e-60	-1.03783e-08	-2.9207
43660234	chr19:43660234:C:T	0	-3.53367	-2.76372	1.28856e-104	-3.53009	-2.92933	3.98306e-62	-3.54507	-2.98862
43660285	chr19:43660285:T:C	0	-3.53644	-2.74727	1.30203e-104	-3.53253	-2.9165	4.01936e-62	-3.54579	-2.97883
43660381	chr19:43660381:G:A	0	-1.81688	-2.27515e-08	1.80366e-102	-1.51796	-2.27515e-08	1.79157e-60	-2.72748	-2.27515e-08
43660408	chr19:43660408:T:C	0	-3.27867	-2.55439	1.29395e-104	-3.54101	-2.91424	4.71071e-62	-3.52783	-2.83807
43660457	chr19:43660457:G:A	0	-3.53579	-2.76558	1.28518e-104	-3.53235	-2.9297	3.97822e-62	-3.54592	-2.98899
43660546	chr19:43660546:T:C	0	-1.03783e-08	-2.80682	4.33585e-103	-1.03783e-08	-2.94345	1.52379e-60	-1.03783e-08	-2.88937
43660913	chr19:43660913:T:C	0	-3.54297	-2.64517	1.43841e-104	-3.54113	-2.80828	4.41018e-62	-3.54585	-2.88598
43660939	chr19:43660939:G:A	0	-3.53929	-2.66218	1.4224e-104	-3.53605	-2.82455	4.35404e-62	-3.54632	-2.89832
43660957	chr19:43660957:A:T	0	-1.03783e-08	-3.02159	3.83276e-103	-1.03783e-08	-3.06678	1.2518e-60	-1.03783e-08	-3.08599
43662035	chr19:43662035:A:C	0	-3.54496	-3.02031	1.56665e-104	-3.3075	-2.95651	4.33005e-62	-3.4648	-2.98537
43662223	chr19:43662223:C:T	0	-3.43858	-2.72174	2.37853e-104	-3.52952	-2.31695	6.01639e-62	-3.52031	-2.60095
43662272	chr19:43662272:T:C	0	-3.49403	-3.08301	1.19335e-104	-3.5091	-3.02708	3.94413e-62	-3.54635	-2.99716
43662409	chr19:43662409:A:G	0	-1.03783e-08	-2.93846	4.30828e-103	-1.03783e-08	-2.94983	1.33055e-60	-1.03783e-08	-3.02498
43663384	chr19:43663384:C:T	0	-1.03783e-08	-3.07382	3.79934e-103	-1.03783e-08	-3.07554	1.2714e-60	-1.03783e-08	-3.07046
43663549	chr19:43663549:A:T	0	-3.26815	-2.27515e-08	2.94259e-103	-3.33107	-2.27515e-08	8.16756e-61	-3.51299	-2.27515e-08
43663552	chr19:43663552:C:T	0	-1.03783e-08	-2.75733	5.13738e-103	-1.03783e-08	-2.77382	1.55813e-60	-1.03783e-08	-2.86709
43663650	chr19:43663650:G:A	0	-1.03783e-08	-2.84179	4.77423e-103	-1.03783e-08	-2.84713	1.63246e-60	-1.03783e-08	-2.82048
43663801	chr19:43663801:A:C	0	-3.24621	-2.12457	6.90591e-104	-2.42586	-2.35471	1.18532e-61	-3.10742	-2.33572
43663845	chr19:43663845:A:G	0	-1.03783e-08	-2.18312	1.24099e-102	-1.03783e-08	-1.89187	3.39261e-60	-1.03783e-08	-2.08897
43664217	chr19:43664217:T:G	0	-1.03783e-08	-3.06104	3.73299e-103	-1.03783e-08	-3.09316	1.27125e-60	-1.03783e-08	-3.07057
43664346	chr19:43664346:C:G	0	-1.03783e-08	-2.80988	4.96105e-103	-1.03783e-08	-2.80875	1.8112e-60	-1.03783e-08	-2.71659
43664706	chr19:43664706:T:C	0	-1.03783e-08	-3.0899	3.76352e-103	-1.03783e-08	-3.08501	1.24286e-60	-1.03783e-08	-3.09316
43664864	chr19:43664864:C:T	0	-1.03783e-08	-2.80886	4.90536e-103	-1.03783e-08	-2.82004	1.61434e-60	-1.03783e-08	-2.83165
43665064	chr19:43665064:G:C	0	-1.03783e-08	-0.455899	4.26152e-102	-1.03783e-08	-0.658154	1.33283e-59	-1.03783e-08	-0.720682
43665089	chr19:43665089:G:A	0	-3.54236	-2.73121	3.59662e-104	-3.06171	-2.37125	8.34149e-62	-3.20346	-2.59104
43665313	chr19:43665313:C:T	0	-3.52782	-2.27515e-08	2.40111e-103	-3.53444	-2.27515e-08	7.91915e-61	-3.54387	-2.27515e-08
43665863	chr19:43665863:T:A	0	-1.03783e-08	-3.04359	3.76852e-103	-1.03783e-08	-3.08368	1.24642e-60	-1.03783e-08	-3.0903
43666059	chr19:43666059:C:T	0	-1.03783e-08	-3.01995	3.78686e-103	-1.03783e-08	-3.07883	1.29488e-60	-1.03783e-08	-3.05215
43666305	chr19:43666305:C:A	0	-1.03783e-08	-3.01888	3.74376e-103	-1.03783e-08	-3.09028	1.25815e-60	-1.03783e-08	-3.08093
43666355	chr19:43666355:T:A	0	-1.03783e-08	-2.18858	2.26297e-102	-1.03783e-08	-1.2911	7.13273e-60	-1.03783e-08	-1.34588
43666434	chr19:43666434:A:T	0	-3.5023	-3.09143	1.48875e-104	-3.48196	-2.83305	5.11332e-62	-3.39432	-2.88957
43666441	chr19:43666441:C:T	0	-3.4008	-2.61645	1.52852e-104	-3.54636	-2.74229	5.76834e-62	-3.5438	-2.61956
43666768	chr19:43666768:C:T	0	-1.03783e-08	-2.10337	2.54741e-102	-1.03783e-08	-1.1727	8.07321e-60	-1.03783e-08	-1.22202
43666990	chr19:43666990:T:C	0	-2.41142	-3.02115	9.15272e-104	-2.09486	-2.40404	1.62093e-61	-2.33542	-2.79474
43667023	chr19:43667023:C:T	0	-1.03783e-08	-2.22781	2.13366e-102	-1.03783e-08	-1.34994	6.79461e-60	-1.03783e-08	-1.39444
43667057	chr19:43667057:G:T	0	-1.03783e-08	-3.0795	3.8302e-103	-1.03783e-08	-3.06745	1.27783e-60	-1.03783e-08	-3.06541
43667131	chr19:43667131:C:T	0	-2.83759	-3.07949	2.4739e-104	-2.81451	-2.99265	5.98663e-62	-3.18433	-2.94188
43667197	chr19:43667197:C:T	0	-3.41909	-3.08928	1.69068e-104	-3.36991	-2.8179	6.00011e-62	-3.24643	-2.87753
43667321	chr19:43667321:G:A	0	-1.03783e-08	-3.07317	4.03998e-103	-1.03783e-08	-3.01413	1.26021e-60	-1.03783e-08	-3.0793
43667430	chr19:43667430:T:A	0	-3.47268	-3.08958	1.22857e-104	-3.44601	-3.06109	4.59107e-62	-3.33313	-3.0585
43667437	chr19:43667437:C:T	0	-1.03783e-08	-2.84497	3.80655e-103	-1.03783e-08	-3.07364	1.41897e-60	-1.03783e-08	-2.96064
43667482	chr19:43667482:T:A	0	-1.03783e-08	-2.84184	4.93922e-103	-1.03783e-08	-2.81316	1.45445e-60	-1.03783e-08	-2.93594
43667563	chr19:43667563:G:T	0	-1.03783e-08	-2.11342	2.50984e-102	-1.03783e-08	-1.18756	7.97239e-60	-1.03783e-08	-1.23459
43667873	chr19:43667873:C:T	0	-2.78455	-3.02262	2.38122e-104	-2.75297	-3.09237	5.33048e-62	-3.14937	-3.09293
43667913	chr19:43667913:T:C	0	-1.03783e-08	-1.83933	8.75858e-103	-1.03783e-08	-2.24033	3.7102e-60	-1.03783e-08	-1.99949
43667955	chr19:43667955:C:T	0	-1.03783e-08	-2.98619	4.16743e-103	-1.03783e-08	-2.98307	1.32861e-60	-1.03783e-08	-3.02644
43668036	chr19:43668036:T:C	0	-3.43138	-3.08539	1.74747e-104	-3.38247	-2.77231	6.098e-62	-3.2558	-2.85199
43668180	chr19:43668180:G:A	0	-1.03783e-08	-2.11386	2.52077e-102	-1.03783e-08	-1.18322	7.8544e-60	-1.03783e-08	-1.2495
43668292	chr19:43668292:A:G	0	-1.03783e-08	-3.05137	3.77127e-103	-1.03783e-08	-3.08295	1.30565e-60	-1.03783e-08	-3.04387
43668760	chr19:43668760:C:A	0	-1.03783e-08	-2.51304	1.30154e-102	-1.03783e-08	-1.84423	3.74175e-60	-1.03783e-08	-1.99102
43668892	chr19:43668892:A:G	0	-1.03783e-08	-2.66564	4.58103e-103	-1.03783e-08	-2.88844	1.45027e-60	-1.03783e-08	-2.93883
43669098	chr19:43669098:G:A	0	-1.03783e-08	-2.91316	3.80316e-103	-1.03783e-08	-3.07453	1.372e-60	-1.03783e-08	-2.9943
43669115	chr19:43669115:T:TG	0	-2.92319	-2.99377	1.78018e-104	-3.09593	-3.04031	4.22945e-62	-3.38803	-3.08564
43669177	chr19:43669177:C:T	0	-1.03783e-08	-2.8286	4.80238e-103	-1.03783e-08	-2.84125	1.56506e-60	-1.03783e-08	-2.86265
43669824	chr19:43669824:A:C	0	-1.03783e-08	-2.33509	1.81035e-102	-1.03783e-08	-1.51426	5.79872e-60	-1.03783e-08	-1.55294
43669997	chr19:43669997:C:T	0	-1.03783e-08	-2.86237	7.36839e-103	-1.03783e-08	-2.41317	2.6368e-60	-1.03783e-08	-2.34101
43670289	chr19:43670289:C:T	0	-3.37919	-2.65178	1.47646e-104	-3.54549	-2.77782	5.55993e-62	-3.54523	-2.65492
43670636	chr19:43670636:C:T	0	-2.26427	-3.0736	9.27557e-104	-1.89584	-2.58972	1.72521e-61	-2.16645	-2.90136
43670662	chr19:43670662:T:TGCCCAGC	0	-1.03783e-08	-2.81177	4.88235e-103	-1.03783e-08	-2.82474	1.59003e-60	-1.03783e-08	-2.84682
43670767	chr19:43670767:T:C	0	-1.03783e-08	-2.9518	4.1813e-103	-1.03783e-08	-2.97974	1.3481e-60	-1.03783e-08	-3.01188
43671290	chr19:43671290:G:A	0	-1.03783e-08	-2.94177	3.78067e-103	-1.03783e-08	-3.08047	1.34837e-60	-1.03783e-08	-3.01168
43671830	chr19:43671830:C:T	0	-3.49244	-2.90477	1.25806e-104	-3.54277	-2.94061	4.48543e-62	-3.52395	-2.89096
43671898	chr19:43671898:G:C	0	-1.03783e-08	-3.08434	3.77035e-103	-1.03783e-08	-3.0832	1.24288e-60	-1.03783e-08	-3.09314
43672292	chr19:43672292:T:C	0	-1.03783e-08	-3.03086	3.87267e-103	-1.03783e-08	-3.05642	1.28268e-60	-1.03783e-08	-3.06162
43673038	chr19:43673038:T:C	0	-1.03783e-08	-2.93123	3.7936e-103	-1.03783e-08	-3.07705	1.36e-60	-1.03783e-08	-3.00309
43673461	chr19:43673461:T:C	0	-1.03783e-08	-1.86219	2.67497e-102	-1.03783e-08	-1.12384	4.98981e-60	-1.03783e-08	-1.70318
43673548	chr19:43673548:C:T	0	-3.51406	-2.90254	1.11252e-104	-3.52497	-3.08135	3.92338e-62	-3.45976	-3.08903
43673836	chr19:43673836:T:G	0	-2.93221	-2.83081	2.75208e-104	-2.72111	-2.97948	1.09289e-61	-2.52574	-2.99859
43673985	chr19:43673985:T:C	0	-1.97058	-3.03437	7.45902e-104	-1.63482	-3.0687	1.83495e-61	-1.91463	-3.09151
43674031	chr19:43674031:T:G	0	-1.03783e-08	-3.08629	4.23313e-103	-1.03783e-08	-2.96742	1.40695e-60	-1.03783e-08	-2.96915
43674093	chr19:43674093:A:G	0	-1.03783e-08	-2.84822	7.36702e-103	-1.03783e-08	-2.41335	2.63629e-60	-1.03783e-08	-2.3412
43674120	chr19:43674120:A:G	0	-3.53948	-3.08274	1.20533e-104	-3.48355	-3.04265	3.91711e-62	-3.46113	-3.08926
43674285	chr19:43674285:T:C	0	-1.9349	-2.73321	8.57154e-104	-1.71497	-2.84953	2.12564e-61	-1.98212	-2.87697
43674380	chr19:43674380:C:T	0	-1.03783e-08	-2.86934	4.63415e-103	-1.03783e-08	-2.87691	1.5095e-60	-1.03783e-08	-2.89879
43674443	chr19:43674443:G:A	0	-1.03783e-08	-3.0872	3.73912e-103	-1.03783e-08	-3.09151	1.2577e-60	-1.03783e-08	-3.08129
43674497	chr19:43674497:A:G	0	-2.14966	-3.03967	1.24541e-103	-1.73324	-2.45766	2.13505e-61	-2.02851	-2.82616
43674574	chr19:43674574:C:T	0	-1.03783e-08	-2.65078	4.79975e-103	-1.03783e-08	-2.8418	1.57621e-60	-1.03783e-08	-2.85555
43674663	chr19:43674663:C:T	0	-3.35292	-3.02807	1.87805e-104	-3.01726	-3.06546	5.32936e-62	-3.16942	-3.0731
43674776	chr19:43674776:C:T	0	-3.52313	-2.93498	1.57989e-104	-3.54053	-2.71507	5.6261e-62	-3.50999	-2.67834
43674803	chr19:43674803:T:C	0	-1.03783e-08	-2.94165	3.76505e-103	-1.03783e-08	-3.08461	1.30794e-60	-1.03783e-08	-3.04212
43676102	chr19:43676102:G:A	0	-2.64984	-3.05159	3.19537e-104	-2.57878	-2.97246	6.95606e-62	-3.05636	-2.91977
43676115	chr19:43676115:T:C	0	-3.44816	-2.27515e-08	3.63193e-103	-3.1206	-2.27515e-08	1.06568e-60	-3.24696	-2.27515e-08
43676387	chr19:43676387:T:A	0	-2.60785	-3.05967	3.14501e-104	-2.57038	-2.99676	6.78185e-62	-3.05203	-2.94946
43676398	chr19:43676398:A:C	0	-3.47115	-2.92376	1.08614e-104	-3.54384	-3.08648	3.60967e-62	-3.54611	-3.08601
43676443	chr19:43676443:G:A	0	-2.7342	-2.6005	4.19628e-104	-2.32172	-2.95703	1.40126e-61	-2.32116	-2.95462
43676499	chr19:43676499:G:A	0	-1.03783e-08	-3.08306	3.77032e-103	-1.03783e-08	-3.08321	1.24285e-60	-1.03783e-08	-3.09316
43676638	chr19:43676638:G:A	0	-1.03783e-08	-2.83578	4.20521e-103	-1.03783e-08	-2.97404	1.61449e-60	-1.03783e-08	-2.83155
43676655	chr19:43676655:A:G	0	-1.03783e-08	-2.57878	6.94887e-103	-1.03783e-08	-2.47179	2.15075e-60	-1.03783e-08	-2.54476
43676849	chr19:43676849:C:T	0	-1.03783e-08	-2.69788	5.40083e-103	-1.03783e-08	-2.72381	1.62949e-60	-1.03783e-08	-2.82231
43676973	chr19:43676973:T:C	0	-1.9919	-3.08066	5.15493e-104	-2.02556	-3.04743	9.30541e-62	-2.66349	-3.02166
43677043	chr19:43677043:C:T	0	-2.67691	-2.64759	4.9388e-104	-2.15175	-2.96407	1.10511e-61	-2.60101	-2.9122
43677269	chr19:43677269:T:C	0	-1.03783e-08	-3.08036	3.77356e-103	-1.03783e-08	-3.08235	1.24575e-60	-1.03783e-08	-3.09083
43677379	chr19:43677379:C:T	0	-2.86211	-3.08286	4.23604e-104	-2.35082	-2.9185	8.27286e-62	-2.75849	-3.04427
43677407	chr19:43677407:C:T	0	-1.03783e-08	-2.8037	6.21767e-103	-1.03783e-08	-2.58297	1.81816e-60	-1.03783e-08	-2.71275
43677608	chr19:43677608:C:T	0	-1.03783e-08	-3.07088	3.74736e-103	-1.03783e-08	-3.08931	1.27186e-60	-1.03783e-08	-3.07009
43677867	chr19:43677867:A:G	0	-1.03783e-08	-2.90372	5.36024e-103	-1.03783e-08	-2.73136	1.57807e-60	-1.03783e-08	-2.85437
43677990	chr19:43677990:C:T	0	-3.29532	-2.97793	1.19634e-104	-3.44403	-3.08965	3.78499e-62	-3.49155	-3.09315
43678188	chr19:43678188:C:T	0	-1.03783e-08	-2.91102	3.74693e-103	-1.03783e-08	-3.08943	1.26191e-60	-1.03783e-08	-3.07795
43678244	chr19:43678244:T:C	0	-0.415174	-2.27515e-08	3.70845e-103	-3.09975	-2.27515e-08	1.33999e-60	-3.01791	-2.27515e-08
43678252	chr19:43678252:C:T	0	-1.03783e-08	-3.08962	3.75858e-103	-1.03783e-08	-3.08632	1.24679e-60	-1.03783e-08	-3.09
43678334	chr19:43678334:G:A	0	-3.52183	-2.39711	1.3586e-104	-3.5392	-2.86729	4.72119e-62	-3.5036	-2.86008
43678402	chr19:43678402:T:A	0	-3.36369	-3.07757	8.95034e-104	-1.42869	-3.09257	1.06395e-61	-2.45998	-3.09119
43678543	chr19:43678543:A:G	0	-3.44785	-3.09106	9.52249e-104	-1.68989	-2.76941	1.08224e-61	-2.62227	-2.91185
43678653	chr19:43678653:T:C	0	-3.4177	-3.08183	1.19718e-103	-1.53181	-2.69859	1.16947e-61	-2.56359	-2.89302
43679820	chr19:43679820:G:C	0	-1.03783e-08	-2.7949	4.74952e-103	-1.03783e-08	-2.85232	1.96176e-60	-1.03783e-08	-2.63673
43680704	chr19:43680704:C:T	0	-3.45507	-2.88342	1.3024e-104	-3.47401	-2.97474	4.58147e-62	-3.39247	-3.00125
43680810	chr19:43680810:A:T	0	-3.52715	-3.03115	4.23346e-104	-2.20895	-3.06098	6.60407e-62	-2.98231	-3.04575
43681050	chr19:43681050:A:T	0	-3.52804	-3.0725	4.98473e-104	-2.21647	-2.8901	7.15192e-62	-2.9845	-2.96386
43681447	chr19:43681447:G:T	0	-1.03783e-08	-2.83118	4.56271e-103	-1.03783e-08	-2.89245	1.85862e-60	-1.03783e-08	-2.69074
43681473	chr19:43681473:G:A	0	-1.03783e-08	-2.89656	4.48617e-103	-1.03783e-08	-2.90937	1.43806e-60	-1.03783e-08	-2.94728
43681558	chr19:43681558:C:A	0	-3.53411	-2.96858	4.22446e-104	-2.28654	-2.98552	6.72362e-62	-3.02602	-2.98409
43681559	chr19:43681559:G:A	0	-1.03783e-08	-3.04355	3.95201e-103	-1.03783e-08	-3.03614	1.28809e-60	-1.03783e-08	-3.05741
43681572	chr19:43681572:G:A	0	-3.51419	-3.07575	4.57642e-104	-2.10477	-3.08727	6.7695e-62	-2.91168	-3.09163
43681600	chr19:43681600:T:C	0	-3.52634	-3.05052	5.30985e-104	-2.21143	-2.83195	7.56598e-62	-2.97468	-2.9174
43681774	chr19:43681774:G:A	0	-3.52776	-2.96858	4.4941e-104	-2.22466	-2.98552	6.988e-62	-2.98746	-2.98409
43681909	chr19:43681909:G:A	0	-3.54382	-2.27515e-08	2.85814e-103	-3.36019	-2.27515e-08	9.8406e-61	-3.32664	-2.27515e-08
43681920	chr19:43681920:T:C	0	-3.51282	-3.08648	4.5546e-104	-2.11926	-3.07755	6.70494e-62	-2.92725	-3.08565
43681921	chr19:43681921:A:G	0	-3.52998	-3.06533	3.98356e-104	-2.253	-3.07777	6.27092e-62	-3.01036	-3.06946
43682349	chr19:43682349:G:A	0	-3.49939	-3.04367	5.48487e-104	-1.95817	-3.05279	7.93568e-62	-2.7933	-3.05107
43682501	chr19:43682501:C:A	0	-3.15074	-3.06228	2.44643e-104	-2.7375	-3.08082	5.20899e-62	-3.18422	-3.08113
43683073	chr19:43683073:A:C	0	-1.03783e-08	-2.51971	5.88429e-103	-1.03783e-08	-2.63808	2.49796e-60	-1.03783e-08	-2.3951
43683342	chr19:43683342:C:T	0	-0.724651	-3.09254	4.34802e-104	-2.16471	-3.07852	1.1556e-61	-2.39512	-3.07341
43683344	chr19:43683344:T:C	0	-3.27776	-2.27515e-08	3.13762e-103	-3.2669	-2.27515e-08	8.8828e-61	-3.42904	-2.27515e-08
43683354	chr19:43683354:C:T	0	-3.54622	-2.81501	1.96763e-104	-3.04158	-2.99453	5.13479e-62	-3.39505	-2.88466
43683415	chr19:43683415:C:T	0	-1.03783e-08	-3.09171	3.79719e-103	-1.03783e-08	-3.0761	1.24504e-60	-1.03783e-08	-3.09141
43683425	chr19:43683425:A:G	0	1.21482	-2.77141	1.07314e-103	-1.24776	-3.09201	3.08649e-61	-1.4382	-3.04793
43683650	chr19:43683650:G:A	0	-3.43257	-2.27515e-08	4.2604e-103	-2.961	-2.27515e-08	1.52409e-60	-2.88918	-2.27515e-08
43683776	chr19:43683776:G:A	0	-1.03783e-08	-3.05175	3.75124e-103	-1.03783e-08	-3.08828	1.24811e-60	-1.03783e-08	-3.08894
43683921	chr19:43683921:C:T	0	-3.21127	-3.07349	2.35072e-104	-2.83695	-3.02127	4.55905e-62	-3.31802	-3.08061
43683952	chr19:43683952:C:T	0	-3.31067	-3.04289	9.76036e-104	-1.42826	-3.00636	1.24799e-61	-2.31713	-3.07449
43683976	chr19:43683976:C:T	0	-3.25256	-3.0755	2.19853e-104	-2.9034	-3.02176	4.40086e-62	-3.35232	-3.08162
43684287	chr19:43684287:A:C	0	-1.03783e-08	-3.0781	3.93856e-103	-1.03783e-08	-3.03955	1.24406e-60	-1.03783e-08	-3.09219
43684300	chr19:43684300:G:C	0	-1.03783e-08	-2.99158	3.74176e-103	-1.03783e-08	-3.09081	1.24364e-60	-1.03783e-08	-3.09253
43684644	chr19:43684644:C:T	0	-1.03783e-08	-3.07624	3.7901e-103	-1.03783e-08	-3.07797	1.2515e-60	-1.03783e-08	-3.08623
43684955	chr19:43684955:G:A	0	-3.50546	-3.09199	1.2115e-104	-3.50606	-3.01503	3.90301e-62	-3.49464	-3.05935
43685070	chr19:43685070:C:T	0	-3.21083	-2.27515e-08	5.76353e-103	-2.65882	-2.27515e-08	1.31855e-60	-3.03404	-2.27515e-08
43685092	chr19:43685092:T:C	0	-2.13752	-2.61958	2.51829e-104	-2.69898	-3.09039	7.74586e-62	-2.86648	-3.0021
43685134	chr19:43685134:A:T	0	-0.655559	-0.957155	1.30967e-103	-1.81798	-2.32261	4.20481e-61	-2.34598	-1.83095
43685287	chr19:43685287:G:A	0	-2.75186	-2.27515e-08	4.66847e-103	-2.86953	-2.27515e-08	1.02339e-60	-3.28745	-2.27515e-08
43685289	chr19:43685289:G:A	0	-1.03696	-1.52866	8.59909e-104	-2.08072	-2.48057	2.9654e-61	-2.5028	-2.02335
43685597	chr19:43685597:C:T	0	-3.45222	-2.27515e-08	4.06296e-103	-3.00845	-2.27515e-08	1.31208e-60	-3.03896	-2.27515e-08
43686219	chr19:43686219:C:T	0	-3.25421	-2.92082	1.25469e-104	-3.45847	-3.0276	3.81124e-62	-3.4869	-3.09089
43686430	chr19:43686430:G:A	0	-3.22046	-3.07906	2.66699e-104	-2.64425	-3.08775	7.49796e-62	-2.80828	-3.09284
43686474	chr19:43686474:C:A	0	-2.5848	-2.2049	2.2375e-104	-2.93319	-2.9744	7.77347e-62	-3.06588	-2.79914
43686510	chr19:43686510:G:A	0	-3.19094	-2.88459	1.27039e-104	-3.42731	-3.04632	3.90748e-62	-3.46004	-3.09281
43686520	chr19:43686520:C:T	0	-1.03783e-08	-2.9091	5.16537e-103	-1.03783e-08	-2.76839	1.74661e-60	-1.03783e-08	-2.7529
43687100	chr19:43687100:TC:T	0	-1.03783e-08	-2.92092	6.33499e-103	-1.03783e-08	-2.56428	1.70445e-60	-1.03783e-08	-2.77733
43687939	chr19:43687939:C:T	0	-3.51791	-2.27515e-08	2.44652e-103	-3.5157	-2.27515e-08	8.18225e-61	-3.51119	-2.27515e-08
43688323	chr19:43688323:G:A	0	-3.31015	-2.84038	1.14775e-104	-3.5024	-3.07275	3.68685e-62	-3.52074	-3.09023
43688427	chr19:43688427:T:TC	0	-3.41664	-0.723884	1.17068e-103	-3.52869	-0.724098	4.86631e-61	-3.51503	-0.515793
43688574	chr19:43688574:G:A	0	-2.88089	-2.27515e-08	6.11091e-103	-2.60029	-2.27515e-08	1.97149e-60	-2.63178	-2.27515e-08
43689577	chr19:43689577:C:T	0	-3.28013	-3.05401	2.62662e-104	-2.78618	-2.96108	7.20582e-62	-2.94145	-2.99941
43689579	chr19:43689579:C:T	0	-3.32562	-2.84165	1.1157e-104	-3.51637	-3.0871	3.63763e-62	-3.53541	-3.089
43690210	chr19:43690210:C:T	0	-3.16086	-2.70884	1.19529e-104	-3.46166	-3.0729	3.93234e-62	-3.51593	-3.03058
43690307	chr19:43690307:T:C	0	-0.0204166	-2.27515e-08	4.14593e-103	-2.98824	-2.27515e-08	1.47687e-60	-2.92065	-2.27515e-08
43690629	chr19:43690629:C:T	0	-2.54498	-1.56364	1.00966e-103	-1.91034	-2.49041	4.39949e-61	-1.98027	-2.1514
43691031	chr19:43691031:A:G	0	1.69855	-2.27515e-08	1.92702e-101	0.850779	-2.27515e-08	4.2309e-59	0.434426	-2.27515e-08
43691119	chr19:43691119:G:A	0	-1.03783e-08	-1.36159	1.71274e-102	-1.03783e-08	-1.56969	7.22e-60	-1.03783e-08	-1.33372
43691311	chr19:43691311:C:T	0	-1.03783e-08	-2.95869	5.9185e-103	-1.03783e-08	-2.63228	1.67887e-60	-1.03783e-08	-2.79245
43691334	chr19:43691334:T:C	0	-1.03783e-08	-2.48462	6.09561e-103	-1.03783e-08	-2.6028	1.88424e-60	-1.03783e-08	-2.67705
43691431	chr19:43691431:G:A	0	-1.03783e-08	-1.35449	1.76167e-102	-1.03783e-08	-1.54152	7.43549e-60	-1.03783e-08	-1.30431
43691529	chr19:43691529:C:T	0	-1.03783e-08	-2.49118	5.79119e-103	-1.03783e-08	-2.65403	1.88064e-60	-1.03783e-08	-2.67896
43691565	chr19:43691565:G:C	0	-1.03783e-08	-3.09279	4.06157e-103	-1.03783e-08	-3.0088	1.30213e-60	-1.03783e-08	-3.04657
43692379	chr19:43692379:C:T	0	-3.40606	-2.99998	1.59487e-104	-3.42079	-2.82536	4.90778e-62	-3.41337	-2.91155
43692516	chr19:43692516:T:C	0	-3.32919	-3.0192	1.35829e-104	-3.53885	-2.86787	4.69851e-62	-3.54344	-2.82506
43692737	chr19:43692737:G:T	0	1.04255	-2.2886	1.3436e-103	-1.20259	-2.91243	4.74668e-61	-1.20049	-2.85523
43692842	chr19:43692842:A:G	0	-3.2548	-1.83705	3.03144e-104	-2.90581	-2.6981	1.34376e-61	-2.97061	-2.34707
43693015	chr19:43693015:G:A	0	-3.52343	-1.84861	3.10984e-104	-3.41196	-2.16642	1.23843e-61	-3.54533	-1.85398
43693041	chr19:43693041:A:G	0	-1.03783e-08	-2.94711	3.79336e-103	-1.03783e-08	-3.07711	1.29063e-60	-1.03783e-08	-3.05544
43693172	chr19:43693172:A:G	0	-1.03783e-08	-3.0876	4.27077e-103	-1.03783e-08	-2.95857	1.33385e-60	-1.03783e-08	-3.02251
43693231	chr19:43693231:C:T	0	-1.03783e-08	-2.4636	8.59788e-103	-1.03783e-08	-2.25885	2.52681e-60	-1.03783e-08	-2.38361
43693300	chr19:43693300:G:C	0	-3.29107	-2.68611	1.13921e-104	-3.54575	-3.03686	4.20518e-62	-3.54342	-2.936
43693308	chr19:43693308:G:C	0	-3.48499	-2.27515e-08	2.51224e-103	-3.48919	-2.27515e-08	1.40774e-60	-2.96859	-2.27515e-08
43693393	chr19:43693393:C:T	0	-3.2312	-1.67819	5.43155e-104	-2.8727	-2.14802	2.12281e-61	-2.9267	-1.93372
43693636	chr19:43693636:AG:A	0	1.03797	-2.27588	1.34353e-103	-1.19829	-2.91677	4.7817e-61	-1.19777	-2.85059
43693653	chr19:43693653:G:A	0	-3.34679	-2.98546	1.45649e-104	-3.53525	-2.80167	5.03054e-62	-3.54099	-2.75922
43693684	chr19:43693684:C:T	0	-1.03783e-08	-3.07525	4.03772e-103	-1.03783e-08	-3.01468	1.34889e-60	-1.03783e-08	-3.01129
43693883	chr19:43693883:C:T	0	-1.03783e-08	-3.0931	4.11313e-103	-1.03783e-08	-2.99618	1.31967e-60	-1.03783e-08	-3.03319
43693901	chr19:43693901:T:TA	0	-1.03783e-08	-1.39614	1.68778e-102	-1.03783e-08	-1.58437	7.23335e-60	-1.03783e-08	-1.33187
43694089	chr19:43694089:C:T	0	-3.54143	-2.27515e-08	2.76253e-103	-3.39422	-2.27515e-08	8.74642e-61	-3.44451	-2.27515e-08
43694090	chr19:43694090:A:G	0	-1.03783e-08	-3.06802	3.90011e-103	-1.03783e-08	-3.04936	1.24412e-60	-1.03783e-08	-3.09214
43694225	chr19:43694225:G:A	0	-2.34716	-2.27515e-08	1.05913e-102	-2.05033	-2.27515e-08	1.49553e-60	-2.90809	-2.27515e-08
43694374	chr19:43694374:G:T	0	-2.85537	-2.89729	1.84934e-104	-3.27643	-2.82169	6.41597e-62	-3.33811	-2.71884
43694398	chr19:43694398:G:A	0	-1.03783e-08	-2.55927	6.5752e-103	-1.03783e-08	-2.52706	2.24501e-60	-1.03783e-08	-2.50186
43694425	chr19:43694425:G:A	0	-2.64587	-2.56422	1.8085e-104	-3.09305	-3.0274	5.31723e-62	-3.29158	-2.95321
43694689	chr19:43694689:CAT:C	0	-1.03783e-08	-3.08742	3.85772e-103	-1.03783e-08	-3.06029	1.24453e-60	-1.03783e-08	-3.09182
43694795	chr19:43694795:AAC:A	0	-1.31419	-2.68128	2.9503e-104	-2.7311	-2.89995	1.07367e-61	-2.70045	-2.84163
43694812	chr19:43694812:TC:T	0	-3.52238	-1.84257	3.12573e-104	-3.41052	-2.16277	1.2589e-61	-3.54521	-1.83771
43695621	chr19:43695621:A:G	0	-1.03783e-08	-2.19657	8.65118e-103	-1.03783e-08	-2.25267	2.64318e-60	-1.03783e-08	-2.33859
43695753	chr19:43695753:T:C	0	-3.52832	-2.82784	1.08911e-104	-3.53617	-3.09142	4.13563e-62	-3.53588	-2.96022
43695774	chr19:43695774:G:A	0	-0.706569	-3.09066	3.62597e-104	-2.45758	-2.96725	1.29749e-61	-2.36037	-2.99236
43695825	chr19:43695825:C:T	0	-3.54465	-3.08767	1.08943e-104	-3.54075	-3.08654	3.66123e-62	-3.52726	-3.09068
43695969	chr19:43695969:C:A	0	-1.03783e-08	-3.09277	4.09531e-103	-1.03783e-08	-3.00052	1.35838e-60	-1.03783e-08	-3.00428
43696122	chr19:43696122:C:T	0	-1.03783e-08	-1.49535	1.52635e-102	-1.03783e-08	-1.6849	6.48334e-60	-1.03783e-08	-1.44134
43696397	chr19:43696397:T:C	0	1.77272	-2.27515e-08	2.0556e-101	0.915372	-2.27515e-08	4.56628e-59	0.51071	-2.27515e-08
43696408	chr19:43696408:C:T	0	-3.44273	-2.27515e-08	3.26241e-103	-3.2279	-2.27515e-08	8.06858e-61	-3.52518	-2.27515e-08
43696457	chr19:43696457:A:T	0	-1.03783e-08	-3.09266	4.10522e-103	-1.03783e-08	-2.99811	1.30632e-60	-1.03783e-08	-3.04336
43696515	chr19:43696515:C:A	0	-0.465471	-1.47891	1.12035e-103	-1.78932	-2.5074	3.33685e-61	-2.1501	-2.25803
43696660	chr19:43696660:C:T	0	-0.48922	-1.47338	1.09989e-103	-1.81266	-2.50249	3.29148e-61	-2.17105	-2.25077
43696981	chr19:43696981:A:G	0	-1.03783e-08	-2.94032	3.81786e-103	-1.03783e-08	-3.07068	1.36408e-60	-1.03783e-08	-3.00009
43697015	chr19:43697015:C:T	0	-0.516861	-1.52624	1.04988e-103	-1.83335	-2.52834	3.1151e-61	-2.18901	-2.28789
43697159	chr19:43697159:A:G	0	-1.03783e-08	-3.05265	4.07806e-103	-1.03783e-08	-3.00474	1.32764e-60	-1.03783e-08	-3.02717
43697160	chr19:43697160:C:T	0	-0.4008	-1.5062	1.15134e-103	-1.74608	-2.52336	3.39624e-61	-2.10921	-2.28128
43697517	chr19:43697517:G:A	0	-3.3955	-2.94466	1.81095e-104	-3.40496	-2.71414	5.38988e-62	-3.40086	-2.83036
43697768	chr19:43697768:T:C	0	-0.371182	-2.69237	4.12989e-104	-2.22755	-3.06715	1.5628e-61	-2.13352	-3.03316
43697846	chr19:43697846:A:G	0	-1.03783e-08	-3.06719	3.91008e-103	-1.03783e-08	-3.04681	1.26982e-60	-1.03783e-08	-3.0717
43698447	chr19:43698447:A:G	0	-1.03783e-08	-3.09266	3.85473e-103	-1.03783e-08	-3.06107	1.251e-60	-1.03783e-08	-3.08663
43698491	chr19:43698491:T:C	0	1.63395	-2.27515e-08	1.80336e-101	0.784459	-2.27515e-08	4.06405e-59	0.394192	-2.27515e-08
43698533	chr19:43698533:G:A	0	-1.03783e-08	-2.83099	4.35056e-103	-1.03783e-08	-2.94006	1.51311e-60	-1.03783e-08	-2.8964
43698552	chr19:43698552:T:C	0	-2.09704	-2.27515e-08	1.39755e-102	-1.77306	-2.27515e-08	1.79684e-60	-2.72454	-2.27515e-08
43698596	chr19:43698596:C:T	0	-3.46261	-3.0672	1.33398e-104	-3.47322	-2.95156	4.28612e-62	-3.46057	-2.99979
43698597	chr19:43698597:G:A	0	-1.03783e-08	-1.83976	1.29529e-102	-1.03783e-08	-1.84904	5.22274e-60	-1.03783e-08	-1.65755
43698667	chr19:43698667:G:A	0	-3.31944	-1.63373	2.84311e-104	-3.35015	-2.3179	1.43725e-61	-3.28836	-1.96207
43698703	chr19:43698703:A:T	0	-2.10394	-3.0861	1.73059e-104	-3.12473	-3.03976	5.66458e-62	-3.10004	-3.08147
43698768	chr19:43698768:A:C	0	-3.42613	-2.61303	1.43618e-104	-3.44434	-2.90663	5.75707e-62	-3.41246	-2.75285
43698941	chr19:43698941:G:A	0	-2.17126	-1.46257	4.56847e-104	-2.65942	-2.53435	1.83147e-61	-2.81713	-2.19091
43699104	chr19:43699104:G:C	0	-2.07255	-1.47822	4.70804e-104	-2.61578	-2.5479	1.90317e-61	-2.77969	-2.18995
43699155	chr19:43699155:G:A	0	-3.40151	-2.96986	1.20503e-104	-3.47452	-3.05192	4.26394e-62	-3.41845	-3.0471
43699428	chr19:43699428:G:C	0	-1.03783e-08	-1.88015	1.37515e-102	-1.03783e-08	-1.78922	5.2115e-60	-1.03783e-08	-1.65971
43699563	chr19:43699563:A:G	0	-1.03783e-08	-2.44627	7.4088e-103	-1.03783e-08	-2.4077	2.49276e-60	-1.03783e-08	-2.39718
43700021	chr19:43700021:G:A	0	-1.03783e-08	-2.63615	4.53607e-103	-1.03783e-08	-2.89831	1.54484e-60	-1.03783e-08	-2.87565
43700317	chr19:43700317:G:C	0	-3.54633	-2.02849	1.83193e-104	-3.5462	-2.56138	7.62316e-62	-3.54634	-2.33821
43700448	chr19:43700448:G:T	0	-1.03783e-08	-2.15929	6.4019e-103	-1.03783e-08	-2.55377	2.20115e-60	-1.03783e-08	-2.52159
43700800	chr19:43700800:T:C	0	-1.03783e-08	-2.3868	9.43284e-103	-1.03783e-08	-2.16617	2.9386e-60	-1.03783e-08	-2.23264
43700874	chr19:43700874:A:G	0	-3.41772	-3.01432	1.2078e-104	-3.54096	-2.98319	4.79795e-62	-3.28554	-3.06201
43700930	chr19:43700930:G:A	0	-3.53641	-2.64845	3.23043e-104	-3.50159	-2.03874	8.23048e-62	-3.52948	-2.27842
43701146	chr19:43701146:G:A	0	-1.03783e-08	-2.34676	6.40928e-103	-1.03783e-08	-2.55262	2.29532e-60	-1.03783e-08	-2.4797
43701150	chr19:43701150:G:A	0	-2.78259	-2.27515e-08	4.35779e-103	-2.9384	-2.27515e-08	2.0617e-60	-2.58704	-2.27515e-08
43701185	chr19:43701185:T:A	0	-3.51652	-2.33856	2.38663e-104	-3.53398	-2.30909	9.26378e-62	-3.44535	-2.24428
43701699	chr19:43701699:T:C	0	-3.49701	-1.93211	1.19719e-103	-3.54021	-0.690173	3.5028e-61	-3.45772	-0.901875
43701700	chr19:43701700:G:A	0	-2.81142	-2.55559	1.78488e-104	-3.48119	-2.65241	6.20875e-62	-3.44947	-2.64032
43701831	chr19:43701831:G:C	0	-1.03783e-08	-3.08826	3.83834e-103	-1.03783e-08	-3.06532	1.26275e-60	-1.03783e-08	-3.07728
43701884	chr19:43701884:C:T	0	-3.48797	-2.27515e-08	2.6426e-103	-3.4386	-2.27515e-08	9.84666e-61	-3.32603	-2.27515e-08
43702061	chr19:43702061:T:C	0	-1.03783e-08	-2.85611	5.15988e-103	-1.03783e-08	-2.76945	1.6725e-60	-1.03783e-08	-2.79625
43702126	chr19:43702126:A:C	0	-3.43199	-3.08956	1.09337e-104	-3.54351	-3.08018	3.62694e-62	-3.53788	-3.08948
43702139	chr19:43702139:T:C	0	-3.5065	-2.93231	1.34918e-104	-3.52889	-2.88457	5.71248e-62	-3.49022	-2.68287
43702223	chr19:43702223:G:A	0	-2.8288	-2.74279	1.51845e-104	-3.48258	-2.81268	5.25528e-62	-3.45077	-2.80574
43702717	chr19:43702717:C:T	0	-1.03783e-08	-2.88016	3.92844e-103	-1.03783e-08	-3.04212	1.43518e-60	-1.03783e-08	-2.94928
43702731	chr19:43702731:C:T	0	-3.45484	-3.06793	1.13868e-104	-3.54531	-3.03778	3.70017e-62	-3.54206	-3.06531
43702932	chr19:43702932:G:A	0	-1.03783e-08	-3.08441	3.73558e-103	-1.03783e-08	-3.09246	1.25159e-60	-1.03783e-08	-3.08616
43703166	chr19:43703166:C:T	0	-3.20345	-3.04698	1.26229e-104	-3.49205	-2.98798	4.57287e-62	-3.54281	-2.85279
43703651	chr19:43703651:C:T	0	-3.49676	-0.809706	2.94257e-104	-3.52907	-2.1046	1.62725e-61	-3.41733	-1.70893
43703950	chr19:43703950:T:C	0	-3.54222	-3.07146	1.7509e-104	-3.54322	-2.60959	4.89976e-62	-3.49172	-2.83484
43704070	chr19:43704070:T:C	0	-1.03783e-08	-3.04778	4.00102e-103	-1.03783e-08	-3.02382	1.34612e-60	-1.03783e-08	-3.01335
43704192	chr19:43704192:TCAG:T	0	-3.53889	-2.85781	1.128e-104	-3.54567	-3.04683	5.05397e-62	-3.42924	-2.86633
43704867	chr19:43704867:C:T	0	-3.52645	0.629435	6.23874e-104	-3.52082	-1.36135	4.04263e-61	-3.51931	-0.696955
43705094	chr19:43705094:G:A	0	-3.54411	-2.23719	6.84506e-104	-3.37816	-1.41126	1.48286e-61	-3.49064	-1.72855
43705266	chr19:43705266:A:G	0	-3.53929	-1.3003	1.7887e-103	-3.43627	-0.392609	4.37868e-61	-3.50537	-0.631042
43705305	chr19:43705305:A:G	0	-3.52929	-2.15003	7.1802e-104	-3.50046	-1.24116	1.64305e-61	-3.53865	-1.57795
43705375	chr19:43705375:G:A	0	-3.54637	-2.00202	8.90191e-104	-3.38344	-1.14324	2.01544e-61	-3.47547	-1.43685
43705427	chr19:43705427:C:T	0	-3.54623	-1.92075	9.97996e-104	-3.37172	-1.04065	2.19848e-61	-3.46861	-1.35678
43705431	chr19:43705431:G:T	0	-0.17039	-0.931048	2.78627e-102	-0.410302	-0.672776	1.21014e-59	0.13892	-0.956173
43705462	chr19:43705462:C:T	0	-3.54634	-2.0393	8.52989e-104	-3.37362	-1.19575	1.93546e-61	-3.46924	-1.48357
43705649	chr19:43705649:G:A	0	-3.54631	-1.74879	1.1204e-103	-3.35869	-0.937986	2.40134e-61	-3.45918	-1.27795
43705828	chr19:43705828:G:A	0	-3.53254	-1.81237	1.00889e-103	-3.45432	-0.947194	2.27694e-61	-3.51712	-1.2732
43705966	chr19:43705966:C:T	0	-3.04576	-2.27515e-08	2.85374e-103	-3.36174	-2.27515e-08	1.01203e-60	-3.29862	-2.27515e-08
43706067	chr19:43706067:G:A	0	-1.03783e-08	-3.0627	3.85948e-103	-1.03783e-08	-3.05983	1.25469e-60	-1.03783e-08	-3.08369
43706225	chr19:43706225:G:A	0	-3.54561	-2.11272	7.08492e-104	-3.38934	-1.36564	1.54977e-61	-3.47636	-1.69869
43706321	chr19:43706321:T:G	0	-3.5435	-2.10449	6.92225e-104	-3.41249	-1.36572	1.52813e-61	-3.49275	-1.69637
43706425	chr19:43706425:G:A	0	-3.54413	-2.05811	7.4014e-104	-3.40395	-1.30734	1.6222e-61	-3.48775	-1.64163
43706443	chr19:43706443:G:A	0	-3.54485	-2.11247	6.98566e-104	-3.39777	-1.37132	1.53274e-61	-3.48314	-1.70296
43706463	chr19:43706463:G:A	0	-3.30158	-2.27515e-08	2.39522e-103	-3.53689	-2.27515e-08	7.93091e-61	-3.54239	-2.27515e-08
43706570	chr19:43706570:A:G	0	-3.54597	-2.19023	6.33742e-104	-3.38662	-1.47986	1.40672e-61	-3.47597	-1.79592
43706638	chr19:43706638:C:G	0	-3.54408	-2.24261	5.74072e-104	-3.40655	-1.55882	1.29436e-61	-3.48878	-1.86636
43706700	chr19:43706700:G:A	0	-3.54471	-2.21249	6.04081e-104	-3.40186	-1.51255	1.34307e-61	-3.48667	-1.83152
43706738	chr19:43706738:G:C	0	-3.54491	-2.18858	6.48099e-104	-3.40059	-1.44349	1.46176e-61	-3.48575	-1.74777
43706817	chr19:43706817:T:A	0	-2.99306	-2.27515e-08	2.934e-103	-3.334	-2.27515e-08	1.04686e-60	-3.26477	-2.27515e-08
43706887	chr19:43706887:T:G	0	-3.53868	-2.21093	5.81816e-104	-3.4324	-1.51956	1.31996e-61	-3.50599	-1.82957
43706924	chr19:43706924:C:T	0	-1.03783e-08	-3.05476	3.79641e-103	-1.03783e-08	-3.07631	1.29448e-60	-1.03783e-08	-3.05246
43707064	chr19:43707064:G:A	0	-3.52913	-2.27515e-08	2.40076e-103	-3.53458	-2.27515e-08	8.09879e-61	-3.52144	-2.27515e-08
43707236	chr19:43707236:A:G	0	-3.4395	-3.03943	2.57595e-104	-3.21281	-2.55392	5.28945e-62	-3.44143	-2.80859
43707238	chr19:43707238:T:G	0	-3.44215	-3.03561	2.60104e-104	-3.21762	-2.53942	5.32232e-62	-3.44395	-2.79988
43707296	chr19:43707296:C:G	0	-2.35345	-2.90478	5.54122e-104	-1.93038	-3.07036	8.17311e-62	-2.79013	-3.02477
43707464	chr19:43707464:T:C	0	-3.45467	-3.08092	2.10056e-104	-3.26269	-2.70806	4.62791e-62	-3.46288	-2.92076
43707468	chr19:43707468:G:T	0	-3.45161	-3.08242	2.09396e-104	-3.2572	-2.71669	4.61462e-62	-3.45999	-2.92653
43707554	chr19:43707554:C:T	0	-3.53314	-0.900832	4.77782e-104	-3.49215	-1.65682	2.5144e-61	-3.45086	-1.24026
43707650	chr19:43707650:C:T	0	-1.03783e-08	-3.08628	3.74787e-103	-1.03783e-08	-3.08918	1.24358e-60	-1.03783e-08	-3.09258
43707655	chr19:43707655:C:T	0	-1.03783e-08	-3.0455	3.84569e-103	-1.03783e-08	-3.06341	1.31536e-60	-1.03783e-08	-3.03646
43707761	chr19:43707761:C:T	0	-3.41667	-3.08017	2.35887e-104	-3.14718	-2.70759	4.74984e-62	-3.43287	-2.92476
43707790	chr19:43707790:A:C	0	-3.46676	-3.07312	2.11673e-104	-3.28058	-2.68249	4.64999e-62	-3.47371	-2.90517
43707793	chr19:43707793:G:A	0	-3.47306	-3.06832	2.14584e-104	-3.292	-2.65742	4.68926e-62	-3.47933	-2.89114
43707799	chr19:43707799:C:T	0	-1.03783e-08	-1.69635	9.48115e-103	-1.03783e-08	-2.16106	3.11336e-60	-1.03783e-08	-2.17487
43707800	chr19:43707800:G:A	0	-2.9978	-2.74293	1.68599e-104	-3.32995	-2.86065	6.688e-62	-3.26018	-2.75525
43707802	chr19:43707802:G:A	0	-1.03783e-08	-3.01019	3.86293e-103	-1.03783e-08	-3.05894	1.29325e-60	-1.03783e-08	-3.05341
43707817	chr19:43707817:C:T	0	-3.11651	-2.27515e-08	2.72494e-103	-3.40792	-2.27515e-08	9.58134e-61	-3.35334	-2.27515e-08
43708099	chr19:43708099:C:T	0	-2.98908	-3.0809	1.9033e-104	-3.05146	-3.0179	5.15036e-62	-3.2246	-3.05208
43708128	chr19:43708128:C:T	0	-3.46211	-3.06684	1.319e-104	-3.3592	-3.07688	4.3249e-62	-3.38485	-3.0665
43708435	chr19:43708435:T:A	0	-3.47866	-3.08042	1.27643e-104	-3.38257	-3.08632	4.17094e-62	-3.40771	-3.07989
43708479	chr19:43708479:G:A	0	-1.03783e-08	-3.05161	3.83726e-103	-1.03783e-08	-3.06561	1.30877e-60	-1.03783e-08	-3.04149
43708607	chr19:43708607:A:G	0	-3.46352	-3.08662	1.29863e-104	-3.36129	-3.09035	4.23472e-62	-3.38636	-3.08606
43708608	chr19:43708608:C:A	0	-1.03783e-08	-2.08694	9.92571e-103	-1.03783e-08	-2.11524	3.08228e-60	-1.03783e-08	-2.1849
43708712	chr19:43708712:G:A	0	-3.45873	-3.08064	1.31419e-104	-3.35359	-3.08615	4.28888e-62	-3.37998	-3.07974
43709047	chr19:43709047:C:T	0	-3.47295	-0.940931	3.30826e-104	-3.54636	-1.97017	1.60546e-61	-3.54355	-1.5962
43709167	chr19:43709167:C:T	0	-1.03783e-08	-2.3468	5.66524e-103	-1.03783e-08	-2.67602	1.82974e-60	-1.03783e-08	-2.7064
43709228	chr19:43709228:T:C	0	-3.46077	-3.08225	1.30858e-104	-3.35662	-3.08739	4.27015e-62	-3.38279	-3.0813
43709297	chr19:43709297:C:T	0	-3.46849	-3.07419	1.30263e-104	-3.36797	-3.08059	4.26843e-62	-3.39284	-3.07166
43709301	chr19:43709301:C:T	0	-3.48029	-3.08439	1.75028e-104	-3.12413	-3.02905	3.98349e-62	-3.46956	-3.06402
43709679	chr19:43709679:G:C	0	-1.03783e-08	-2.35438	5.6635e-103	-1.03783e-08	-2.67632	1.83201e-60	-1.03783e-08	-2.70516
43709782	chr19:43709782:T:C	0	-3.08009	-2.27515e-08	2.77936e-103	-3.38814	-2.27515e-08	9.78658e-61	-3.33215	-2.27515e-08
43709823	chr19:43709823:A:T	0	-3.44469	-3.09298	1.5927e-104	-3.34475	-2.90277	4.19341e-62	-3.46661	-3.01562
43709887	chr19:43709887:T:C	0	-3.07476	-2.27515e-08	2.78951e-103	-3.3845	-2.27515e-08	9.82439e-61	-3.32829	-2.27515e-08
43709902	chr19:43709902:C:A	0	-3.46142	-3.09199	1.53091e-104	-3.37018	-2.91691	4.09297e-62	-3.48082	-3.02566
43710041	chr19:43710041:A:G	0	-3.52159	-3.03872	2.20612e-104	-3.41776	-2.50396	4.98819e-62	-3.53086	-2.77781
43710529	chr19:43710529:C:T	0	-1.03783e-08	-3.00204	4.64532e-103	-1.03783e-08	-2.87451	1.45641e-60	-1.03783e-08	-2.9346
43710778	chr19:43710778:T:A	0	-3.52728	-3.07742	1.1954e-104	-3.50939	-3.02508	4.01532e-62	-3.47866	-3.04697
43710828	chr19:43710828:C:T	0	-3.46322	1.38166	4.69331e-103	-3.54515	0.68092	3.03689e-60	-3.54617	1.34643
43711048	chr19:43711048:T:C	0	-3.48747	-0.548509	4.50768e-104	-3.54435	-1.66281	2.28703e-61	-3.53659	-1.24932
43711298	chr19:43711298:G:A	0	-2.55395	-2.961	2.52542e-104	-2.7365	-3.05004	7.12575e-62	-2.92633	-3.0257
43711524	chr19:43711524:T:G	0	-3.52223	-3.06761	1.5859e-104	-3.22651	-3.02529	3.82255e-62	-3.51107	-3.06376
43712246	chr19:43712246:C:T	0	-1.03783e-08	-2.35152	1.32552e-102	-1.03783e-08	-1.82597	4.78984e-60	-1.03783e-08	-1.74408
43713684	chr19:43713684:C:T	0	-3.53054	-2.93655	2.2106e-104	-3.42845	-2.49123	5.34975e-62	-3.49477	-2.74392
43713818	chr19:43713818:G:T	0	-1.16805	-2.27515e-08	3.47484e-102	-0.862231	-2.27515e-08	1.1586e-59	-0.860779	-2.27515e-08
43714058	chr19:43714058:A:G	0	-3.1879	-2.97963	3.23471e-104	-2.60847	-2.93054	1.50917e-61	-2.22538	-2.97622
43714204	chr19:43714204:C:T	0	-1.03783e-08	-2.03884	2.16724e-102	-1.03783e-08	-1.33433	7.98537e-60	-1.03783e-08	-1.23296
43714215	chr19:43714215:G:A	0	-1.03783e-08	-3.09316	3.73366e-103	-1.03783e-08	-3.09298	1.24286e-60	-1.03783e-08	-3.09315
43714769	chr19:43714769:C:A	0	-3.12638	-2.27515e-08	2.73441e-103	-3.40445	-2.27515e-08	9.73792e-61	-3.33713	-2.27515e-08
43715181	chr19:43715181:G:A	0	-3.24121	-3.0929	2.2285e-104	-2.97217	-2.93945	5.52766e-62	-3.19101	-3.01497
43715598	chr19:43715598:A:G	0	-2.29322	-2.78787	1.36851e-103	-2.27205	-1.8246	2.96653e-61	-2.46653	-2.05924
43716182	chr19:43716182:G:T	0	-1.03783e-08	-2.83314	4.91573e-103	-1.03783e-08	-2.81792	1.58347e-60	-1.03783e-08	-2.85095
43716581	chr19:43716581:A:G	0	-2.52256	0.336276	1.13808e-103	-2.87244	-1.40858	6.96294e-61	-2.95911	-0.713444
43716584	chr19:43716584:C:G	0	-1.03783e-08	-3.07869	4.93919e-103	-1.03783e-08	-2.81317	1.51975e-60	-1.03783e-08	-2.89203
43716638	chr19:43716638:G:A	0	-1.03783e-08	0.522592	9.74367e-102	-1.03783e-08	0.168837	4.40001e-59	-1.03783e-08	0.473619
43716904	chr19:43716904:G:A	0	-1.03783e-08	-3.09229	3.90086e-103	-1.03783e-08	-3.04917	1.28262e-60	-1.03783e-08	-3.06167
43717095	chr19:43717095:G:A	0	-1.03783e-08	-2.89625	9.03717e-103	-1.03783e-08	-2.20902	2.20288e-60	-1.03783e-08	-2.52081
43717113	chr19:43717113:T:C	0	-3.39977	-3.09229	1.21838e-104	-3.47259	-3.04284	3.93724e-62	-3.45414	-3.09112
43717430	chr19:43717430:A:C	0	-1.03783e-08	-2.37121	4.43028e-103	-1.03783e-08	-2.9219	1.66163e-60	-1.03783e-08	-2.80277
43717638	chr19:43717638:G:A	0	-1.03783e-08	-2.94082	3.78359e-103	-1.03783e-08	-3.07969	1.26602e-60	-1.03783e-08	-3.0747
43717668	chr19:43717668:C:T	0	-1.03783e-08	-2.98588	4.33944e-103	-1.03783e-08	-2.94262	1.4129e-60	-1.03783e-08	-2.96493
43717803	chr19:43717803:C:T	0	-1.03783e-08	-2.51077	4.14983e-103	-1.03783e-08	-2.9873	1.50667e-60	-1.03783e-08	-2.90067
43717840	chr19:43717840:C:A	0	-3.37157	-3.09097	1.32322e-104	-3.40276	-3.03012	3.91192e-62	-3.47804	-3.07368
43718405	chr19:43718405:G:A	0	-1.03783e-08	-3.06599	3.83879e-103	-1.03783e-08	-3.06521	1.3388e-60	-1.03783e-08	-3.0188
43718657	chr19:43718657:G:A	0	-1.03783e-08	-2.75581	6.36449e-103	-1.03783e-08	-2.55963	2.44757e-60	-1.03783e-08	-2.41548
43718729	chr19:43718729:G:A	0	-1.03783e-08	-3.07461	3.73948e-103	-1.03783e-08	-3.09142	1.24587e-60	-1.03783e-08	-3.09074
43718961	chr19:43718961:G:A	0	-3.51659	-1.61008	3.57648e-104	-3.53296	-1.90561	2.05507e-61	-3.03515	-1.8577
43718973	chr19:43718973:C:T	0	-2.52291	-3.03936	1.8755e-104	-2.99261	-3.09146	6.91583e-62	-2.89049	-3.09144
43718993	chr19:43718993:C:T	0	-3.36676	-3.09247	1.30661e-104	-3.43886	-3.00666	4.13234e-62	-3.41832	-3.07858
43719104	chr19:43719104:G:A	0	-1.03783e-08	-3.06749	4.26122e-103	-1.03783e-08	-2.96081	1.45033e-60	-1.03783e-08	-2.93878
43719260	chr19:43719260:C:T	0	-3.51496	-3.08165	1.27002e-104	-3.54153	-2.93239	3.82685e-62	-3.53359	-3.04011
43719515	chr19:43719515:G:C	0	-3.39363	-2.27515e-08	2.69946e-103	-3.41731	-2.27515e-08	8.67716e-61	-3.45246	-2.27515e-08
43719807	chr19:43719807:G:A	0	-1.03783e-08	0.434565	3.92562e-102	-1.03783e-08	-0.740257	1.63215e-59	-1.03783e-08	-0.518087
43719970	chr19:43719970:CT:C	0	-1.03783e-08	-3.0791	3.73759e-103	-1.03783e-08	-3.09192	1.24664e-60	-1.03783e-08	-3.09012
43720009	chr19:43720009:T:A	0	-2.58142	-3.01845	1.95184e-104	-3.11882	-2.92536	1.02632e-61	-2.56416	-3.02302
43720304	chr19:43720304:C:G	0	-3.06398	-3.08959	1.56198e-104	-3.21804	-3.04896	4.82456e-62	-3.25334	-3.08868
43720347	chr19:43720347:GCTTT:G	0	-1.03783e-08	-3.0682	4.17754e-103	-1.03783e-08	-2.98064	1.43645e-60	-1.03783e-08	-2.9484
43720564	chr19:43720564:A:T	0	-1.03783e-08	-2.94363	3.81847e-103	-1.03783e-08	-3.07051	1.27136e-60	-1.03783e-08	-3.07049
43721015	chr19:43721015:T:G	0	-3.49269	-3.09313	1.25932e-104	-3.53962	-2.94275	5.56643e-62	-3.17349	-3.0255
43721026	chr19:43721026:C:T	0	-1.03783e-08	-0.898831	1.41521e-102	-1.03783e-08	-1.7605	3.39969e-60	-1.03783e-08	-2.08689
43721102	chr19:43721102:C:T	0	-1.03783e-08	-3.09316	3.89028e-103	-1.03783e-08	-3.05189	1.31469e-60	-1.03783e-08	-3.03697
43721214	chr19:43721214:A:G	0	-1.03783e-08	-2.77305	5.79807e-103	-1.03783e-08	-2.65284	1.94886e-60	-1.03783e-08	-2.64333
43721344	chr19:43721344:C:CTGG	0	-1.03783e-08	-3.08304	4.75602e-103	-1.03783e-08	-2.85095	1.52342e-60	-1.03783e-08	-2.88961
43721642	chr19:43721642:C:T	0	-3.36188	-3.0091	1.10511e-104	-3.53615	-3.07685	3.68762e-62	-3.51807	-3.09269
43721918	chr19:43721918:T:C	0	-3.33272	-3.04617	1.14137e-104	-3.5371	-3.04362	3.73704e-62	-3.5216	-3.07585
43721975	chr19:43721975:C:T	0	-3.33164	-3.03128	1.1441e-104	-3.53157	-3.04677	3.73439e-62	-3.51816	-3.08
43722055	chr19:43722055:G:T	0	-1.03783e-08	-2.64685	7.79419e-103	-1.03783e-08	-2.35699	3.34896e-60	-1.03783e-08	-2.10192
43722268	chr19:43722268:A:G	0	-1.03783e-08	-1.64992	9.53371e-103	-1.03783e-08	-2.15553	3.29316e-60	-1.03783e-08	-2.11873
43722371	chr19:43722371:G:A	0	-1.03783e-08	-3.07616	3.91203e-103	-1.03783e-08	-3.04631	1.27968e-60	-1.03783e-08	-3.06396
43722574	chr19:43722574:G:A	0	-1.03783e-08	-2.05005	6.89239e-103	-1.03783e-08	-2.47995	2.43821e-60	-1.03783e-08	-2.41931
43722644	chr19:43722644:C:T	0	-1.03783e-08	-1.53908	1.81507e-102	-1.03783e-08	-1.51165	6.12786e-60	-1.03783e-08	-1.49773
43722839	chr19:43722839:A:G	0	-1.03783e-08	-2.33832	5.41072e-103	-1.03783e-08	-2.72198	2.26278e-60	-1.03783e-08	-2.49398
43723089	chr19:43723089:C:T	0	-1.03783e-08	-2.86854	5.17098e-103	-1.03783e-08	-2.7673	1.73533e-60	-1.03783e-08	-2.75938
43723219	chr19:43723219:G:A	0	-1.03783e-08	-2.76074	5.88079e-103	-1.03783e-08	-2.63867	1.97621e-60	-1.03783e-08	-2.62939
43723670	chr19:43723670:C:A	0	-1.03783e-08	-3.05246	4.26119e-103	-1.03783e-08	-2.96082	1.38024e-60	-1.03783e-08	-2.98832
43723872	chr19:43723872:G:A	0	-1.03783e-08	0.777529	8.96785e-102	-1.03783e-08	0.0858653	4.63086e-59	-1.03783e-08	0.524755
43724393	chr19:43724393:G:A	0	-1.03783e-08	-3.07751	3.73676e-103	-1.03783e-08	-3.09215	1.24324e-60	-1.03783e-08	-3.09285
43725145	chr19:43725145:C:T	0	-3.49641	-3.09263	1.24737e-104	-3.54327	-2.94864	5.45444e-62	-3.18706	-3.03226
43725203	chr19:43725203:G:A	0	-1.03783e-08	-2.66751	7.76511e-103	-1.03783e-08	-2.36072	3.31285e-60	-1.03783e-08	-2.11276
43725255	chr19:43725255:G:A	0	-1.03783e-08	-2.70251	1.20569e-102	-1.03783e-08	-1.92072	2.8982e-60	-1.03783e-08	-2.24649
43725293	chr19:43725293:C:T	0	-1.03783e-08	-3.08054	3.99618e-103	-1.03783e-08	-3.02503	1.2888e-60	-1.03783e-08	-3.05686
43725357	chr19:43725357:A:G	0	-1.03783e-08	-2.68503	4.35986e-103	-1.03783e-08	-2.93792	1.732e-60	-1.03783e-08	-2.76129
43725758	chr19:43725758:G:A	0	-1.03783e-08	-2.68472	4.37836e-103	-1.03783e-08	-2.93369	1.73799e-60	-1.03783e-08	-2.75785
43725993	chr19:43725993:C:T	0	-2.78647	-2.27515e-08	4.86578e-103	-2.82814	-2.27515e-08	1.19358e-60	-3.13361	-2.27515e-08
43726185	chr19:43726185:G:A	0	-1.03783e-08	-3.092	3.73585e-103	-1.03783e-08	-3.09239	1.24286e-60	-1.03783e-08	-3.09316
43726512	chr19:43726512:A:G	0	-3.31689	-3.03749	1.13283e-104	-3.53135	-3.05687	3.75138e-62	-3.50804	-3.08558
43726568	chr19:43726568:C:G	0	-1.03783e-08	-2.85487	5.18812e-103	-1.03783e-08	-2.76399	1.77951e-60	-1.03783e-08	-2.73423
43726991	chr19:43726991:T:C	0	-1.03783e-08	-3.03641	4.14121e-103	-1.03783e-08	-2.98938	1.33468e-60	-1.03783e-08	-3.02188
43727184	chr19:43727184:G:A	0	-1.03783e-08	-3.08336	3.81466e-103	-1.03783e-08	-3.07151	1.25416e-60	-1.03783e-08	-3.08411
43727569	chr19:43727569:A:G	0	-1.03783e-08	-3.00668	4.60858e-103	-1.03783e-08	-2.88245	1.61245e-60	-1.03783e-08	-2.83282
43728106	chr19:43728106:A:G	0	-1.03783e-08	-1.85266	1.68904e-102	-1.03783e-08	-1.58362	5.47377e-60	-1.03783e-08	-1.61061
43728187	chr19:43728187:T:C	0	-1.03783e-08	-3.07954	3.7595e-103	-1.03783e-08	-3.08608	1.25024e-60	-1.03783e-08	-3.08723
43728213	chr19:43728213:C:T	0	-1.03783e-08	-2.83579	3.97394e-103	-1.03783e-08	-3.03061	1.32265e-60	-1.03783e-08	-3.03094
43728584	chr19:43728584:T:C	0	-3.48496	-2.81643	1.10068e-104	-3.53751	-3.07951	3.83384e-62	-3.54419	-3.02769
43729165	chr19:43729165:C:A	0	-1.03783e-08	-2.88891	3.94705e-103	-1.03783e-08	-3.0374	1.47749e-60	-1.03783e-08	-2.92023
43729269	chr19:43729269:G:A	0	-1.03783e-08	-3.07052	3.74019e-103	-1.03783e-08	-3.09123	1.24912e-60	-1.03783e-08	-3.08813
43729536	chr19:43729536:C:T	0	-1.03783e-08	3.4908	4.10574e-101	-1.03783e-08	1.60719	3.61328e-58	-1.03783e-08	2.57921
43729750	chr19:43729750:G:A	0	-2.41402	-2.27515e-08	8.87592e-103	-2.22702	-2.27515e-08	2.15059e-60	-2.54483	-2.27515e-08
43730363	chr19:43730363:T:C	0	-3.26121	-3.01819	1.50185e-104	-3.40349	-2.90277	4.50588e-62	-3.39184	-3.01852
43730424	chr19:43730424:T:C	0	-1.03783e-08	-3.08512	4.0643e-103	-1.03783e-08	-3.00812	1.32856e-60	-1.03783e-08	-3.02647
43730547	chr19:43730547:C:T	0	-1.03783e-08	-3.05379	4.63414e-103	-1.03783e-08	-2.87692	1.36382e-60	-1.03783e-08	-3.00028
43730552	chr19:43730552:G:A	0	-1.03783e-08	-1.04489	1.2421e-102	-1.03783e-08	-1.89098	4.63746e-60	-1.03783e-08	-1.77641
43730709	chr19:43730709:G:A	0	-3.3168	-2.4345	1.96483e-104	-3.30694	-2.7306	5.8871e-62	-3.39862	-2.74436
43730788	chr19:43730788:G:A	0	-1.03783e-08	-0.926429	8.54959e-103	-1.03783e-08	-2.26448	3.77475e-60	-1.03783e-08	-1.98224
43731383	chr19:43731383:G:A	0	-2.74432	-2.94237	1.95576e-104	-3.02632	-3.01586	6.31399e-62	-3.12234	-2.95063
43732259	chr19:43732259:T:C	0	-1.03783e-08	-0.763494	1.00833e-101	-1.03783e-08	0.203099	2.56394e-59	-1.03783e-08	-0.0664438
43732307	chr19:43732307:A:G	0	-1.03783e-08	-0.187653	2.10101e-102	-1.03783e-08	-1.36536	8.8889e-60	-1.03783e-08	-1.12577
43732562	chr19:43732562:G:A	0	-1.03783e-08	-1.08789	1.2183e-102	-1.03783e-08	-1.91033	2.92415e-60	-1.03783e-08	-2.23757
43732625	chr19:43732625:C:A	0	-3.41187	0.000335894	1.30568e-103	-3.31124	-0.832396	5.4351e-61	-3.41304	-0.507237
43733239	chr19:43733239:T:C	0	-3.00958	-2.27515e-08	2.73641e-103	-3.40372	-2.27515e-08	1.43366e-60	-2.95034	-2.27515e-08
43733556	chr19:43733556:G:T	0	-1.03783e-08	-0.77274	9.50791e-102	-1.03783e-08	0.144343	2.47109e-59	-1.03783e-08	-0.10333
43733682	chr19:43733682:C:T	0	-1.03783e-08	-2.45032	5.25953e-103	-1.03783e-08	-2.75032	2.04215e-60	-1.03783e-08	-2.59657
43733986	chr19:43733986:A:C	0	-1.03783e-08	-0.146823	2.13617e-102	-1.03783e-08	-1.34877	9.12344e-60	-1.03783e-08	-1.09973
43734000	chr19:43734000:G:A	0	-2.53518	-2.92982	2.30752e-104	-2.88044	-2.99633	7.16367e-62	-2.99886	-2.94786
43734195	chr19:43734195:A:G	0	-2.67208	-2.89718	2.15063e-104	-2.97601	-2.97118	6.83869e-62	-3.08549	-2.90766
43735308	chr19:43735308:T:C	0	-1.03783e-08	-3.04603	4.18884e-103	-1.03783e-08	-2.97794	1.37295e-60	-1.03783e-08	-2.99361
43735547	chr19:43735547:G:A	0	-1.03783e-08	-2.31975	4.89775e-103	-1.03783e-08	-2.82159	1.50801e-60	-1.03783e-08	-2.89978
43735702	chr19:43735702:G:A	0	-1.03783e-08	-0.674547	1.12308e-101	-1.03783e-08	0.310877	2.8919e-59	-1.03783e-08	0.0539244
43735876	chr19:43735876:G:A	0	-3.17216	-2.27515e-08	2.41607e-103	-3.52822	-2.27515e-08	8.00131e-61	-3.53355	-2.27515e-08
43736025	chr19:43736025:A:G	0	-3.107	-2.27515e-08	4.15539e-103	-2.98596	-2.27515e-08	1.35985e-60	-3.0032	-2.27515e-08
43736429	chr19:43736429:G:GT	0	-1.03783e-08	-0.800415	2.68036e-102	-1.03783e-08	-1.12183	7.75913e-60	-1.03783e-08	-1.2617
43737399	chr19:43737399:G:T	0	-1.03783e-08	-0.598102	1.56931e-102	-1.03783e-08	-1.65714	6.28544e-60	-1.03783e-08	-1.47234
43737435	chr19:43737435:C:T	0	-1.03783e-08	-1.33519	5.03017e-102	-1.03783e-08	-0.492327	1.24846e-59	-1.03783e-08	-0.786079
43738017	chr19:43738017:T:C	0	-1.03783e-08	-1.15165	1.87605e-102	-1.03783e-08	-1.47861	5.50511e-60	-1.03783e-08	-1.6049
43738545	chr19:43738545:CTAAGA:C	0	-2.26894	-2.95077	2.80114e-104	-2.6575	-3.02542	8.19799e-62	-2.84497	-2.96688
43738987	chr19:43738987:A:C	0	-1.03783e-08	-1.14352	1.87822e-102	-1.03783e-08	-1.47745	5.44874e-60	-1.03783e-08	-1.61519
43740271	chr19:43740271:A:G	0	-3.54426	-2.86869	1.7054e-104	-3.54627	-2.63288	5.68845e-62	-3.54095	-2.63635
43741414	chr19:43741414:A:G	0	-1.03783e-08	-1.9433	9.2689e-103	-1.03783e-08	-2.1837	3.14429e-60	-1.03783e-08	-2.16499
43741515	chr19:43741515:C:G	0	-1.03783e-08	-2.64189	6.34818e-103	-1.03783e-08	-2.5622	1.89839e-60	-1.03783e-08	-2.66957
43741981	chr19:43741981:C:G	0	-1.03783e-08	-3.09149	3.73691e-103	-1.03783e-08	-3.09211	1.24285e-60	-1.03783e-08	-3.09316
43742448	chr19:43742448:T:A	0	-2.58236	-2.65647	2.69144e-104	-2.99293	-2.72994	7.16398e-62	-3.16101	-2.78567
43742554	chr19:43742554:A:G	0	-2.60939	-2.67188	2.3891e-104	-2.99139	-2.85065	6.78722e-62	-3.15968	-2.84102
43742802	chr19:43742802:G:C	0	-1.03783e-08	-3.06931	3.9545e-103	-1.03783e-08	-3.03551	1.29276e-60	-1.03783e-08	-3.05379
43742818	chr19:43742818:C:T	0	-2.5523	-2.6394	2.56208e-104	-2.94652	-2.82561	7.25453e-62	-3.1201	-2.81401
43743002	chr19:43743002:G:A	0	-1.03783e-08	-2.47778	7.4675e-103	-1.03783e-08	-2.39981	2.50013e-60	-1.03783e-08	-2.39423
43743162	chr19:43743162:C:T	0	-1.03783e-08	-2.23979	5.85064e-103	-1.03783e-08	-2.64381	1.86176e-60	-1.03783e-08	-2.68905
43743417	chr19:43743417:T:C	0	-3.52535	-1.33888	9.45856e-104	-3.54387	-0.922161	3.06869e-61	-3.54621	-0.945696
43744472	chr19:43744472:G:A	0	-1.03783e-08	-1.62163	8.75812e-103	-1.03783e-08	-2.24038	2.50684e-60	-1.03783e-08	-2.39155
43744473	chr19:43744473:G:A	0	-2.72371	-2.71925	2.15587e-104	-3.10711	-2.83764	5.92361e-62	-3.2444	-2.89239
43744726	chr19:43744726:A:G	0	-2.72815	-2.86811	1.79608e-104	-3.05601	-3.07134	5.32213e-62	-3.16966	-3.07421
43745985	chr19:43745985:G:A	0	-1.03783e-08	-2.48123	5.30493e-103	-1.03783e-08	-2.74173	1.76922e-60	-1.03783e-08	-2.74003
43746098	chr19:43746098:G:A	0	-3.52621	-0.92608	1.16479e-103	-3.54518	-0.71264	3.42183e-61	-3.54599	-0.836989
43746135	chr19:43746135:T:C	0	-1.03783e-08	-3.09171	3.97411e-103	-1.03783e-08	-3.03057	1.24991e-60	-1.03783e-08	-3.0875
43746589	chr19:43746589:G:A	0	-1.03783e-08	-1.15835	1.80237e-102	-1.03783e-08	-1.51868	5.31124e-60	-1.03783e-08	-1.64075
43746623	chr19:43746623:ATCTGAGCAGGGG:A	0	-3.52476	-1.26553	1.00929e-103	-3.54346	-0.857656	3.31072e-61	-3.54603	-0.869967
43746654	chr19:43746654:G:A	0	-3.3872	-2.27515e-08	3.51754e-103	-3.1526	-2.27515e-08	8.20096e-61	-3.50891	-2.27515e-08
43746679	chr19:43746679:A:G	0	-2.67233	-0.681063	8.32739e-104	-3.09614	-1.49726	2.2987e-61	-3.24466	-1.53615
43747002	chr19:43747002:G:A	0	-1.03783e-08	-1.59406	3.12054e-102	-1.03783e-08	-0.969776	7.77078e-60	-1.03783e-08	-1.2602
43747273	chr19:43747273:C:T	0	-2.47934	-2.96255	2.0898e-104	-2.88312	-3.09276	6.06368e-62	-3.0207	-3.09273
43747318	chr19:43747318:A:T	0	-2.54712	-3.00936	1.98591e-104	-2.93564	-3.09123	5.7956e-62	-3.06838	-3.09026
43747382	chr19:43747382:G:A	0	-1.03783e-08	-2.90991	4.78296e-103	-1.03783e-08	-2.84531	1.46579e-60	-1.03783e-08	-2.92818
43747404	chr19:43747404:A:G	0	-1.03783e-08	-1.15835	1.80237e-102	-1.03783e-08	-1.51868	5.31124e-60	-1.03783e-08	-1.64075
43747437	chr19:43747437:G:A	0	-1.03783e-08	-0.437843	3.51016e-102	-1.03783e-08	-0.852118	1.24489e-59	-1.03783e-08	-0.788939
43747595	chr19:43747595:G:A	0	-1.03783e-08	-1.15835	1.80237e-102	-1.03783e-08	-1.51868	5.31124e-60	-1.03783e-08	-1.64075
43747952	chr19:43747952:C:T	0	-1.03783e-08	1.66916	1.35209e-101	-1.03783e-08	0.496457	4.98154e-59	-1.03783e-08	0.597751
43748380	chr19:43748380:C:T	0	-1.03783e-08	-3.01142	4.3669e-103	-1.03783e-08	-2.93631	1.5161e-60	-1.03783e-08	-2.89443
43748753	chr19:43748753:G:C	0	-1.03783e-08	-3.09316	3.75676e-103	-1.03783e-08	-3.08681	1.2561e-60	-1.03783e-08	-3.08256
43748951	chr19:43748951:AC:A	0	-1.03783e-08	-3.00006	4.4402e-103	-1.03783e-08	-2.91967	1.4567e-60	-1.03783e-08	-2.9344
43748964	chr19:43748964:C:T	0	-1.03783e-08	-2.94934	5.06076e-103	-1.03783e-08	-2.78885	1.73828e-60	-1.03783e-08	-2.75767
43749060	chr19:43749060:C:G	0	-1.03783e-08	-1.12702	1.89521e-102	-1.03783e-08	-1.46845	5.51237e-60	-1.03783e-08	-1.60358
43749257	chr19:43749257:G:A	0	-1.03783e-08	-1.38053	4.22188e-102	-1.03783e-08	-0.6675	1.0898e-59	-1.03783e-08	-0.921992
43749436	chr19:43749436:G:A	0	-2.51457	-3.02361	2.04912e-104	-2.9071	-3.08844	5.98506e-62	-3.03923	-3.08724
43749526	chr19:43749526:C:T	0	-1.03783e-08	0.312024	3.80497e-102	-1.03783e-08	-0.771472	1.74965e-59	-1.03783e-08	-0.448574
43749819	chr19:43749819:C:T	0	-3.04326	-3.0812	1.58893e-104	-3.16027	-3.08962	4.65116e-62	-3.28649	-3.09214
43749842	chr19:43749842:T:C	0	-1.03783e-08	0.924962	5.44026e-102	-1.03783e-08	-0.413954	2.31532e-59	-1.03783e-08	-0.168442
43749959	chr19:43749959:C:T	0	-1.03783e-08	-0.405509	1.59655e-102	-1.03783e-08	-1.63993	8.3886e-60	-1.03783e-08	-1.1837
43750190	chr19:43750190:CCA:C	0	-1.03783e-08	-3.04048	3.90225e-103	-1.03783e-08	-3.04881	1.26785e-60	-1.03783e-08	-3.07325
43750820	chr19:43750820:C:T	0	-3.36609	-1.34072	3.77463e-104	-3.23084	-2.15381	1.36784e-61	-3.39399	-1.90593
43750826	chr19:43750826:C:T	0	-1.03783e-08	-3.00006	4.4402e-103	-1.03783e-08	-2.91967	1.4567e-60	-1.03783e-08	-2.9344
43750998	chr19:43750998:T:C	0	-2.6671	-1.06666	7.36705e-104	-3.07959	-1.63634	2.0789e-61	-3.21143	-1.66989
43751104	chr19:43751104:T:C	0	-2.56087	-1.58937	5.12047e-104	-3.03228	-2.04742	1.40606e-61	-3.17664	-2.09572
43751123	chr19:43751123:C:T	0	-1.03783e-08	-2.87545	3.94444e-103	-1.03783e-08	-3.03806	1.33956e-60	-1.03783e-08	-3.01824
43751416	chr19:43751416:C:T	0	-1.03783e-08	-2.8828	3.95812e-103	-1.03783e-08	-3.0346	1.49104e-60	-1.03783e-08	-2.9111
43751536	chr19:43751536:G:C	0	-1.03783e-08	-1.22129	1.75168e-102	-1.03783e-08	-1.54721	5.09471e-60	-1.03783e-08	-1.68237
43751606	chr19:43751606:G:A	0	-1.03783e-08	-2.45909	7.7174e-103	-1.03783e-08	-2.36689	2.56628e-60	-1.03783e-08	-2.36812
43752053	chr19:43752053:T:C	0	-2.5049	-1.41662	6.03961e-104	-2.97578	-1.93883	1.69279e-61	-3.13141	-1.95537
43752234	chr19:43752234:T:C	0	-2.62981	-1.16277	7.0444e-104	-3.05391	-1.7068	1.96779e-61	-3.18935	-1.7469
43752713	chr19:43752713:C:A	0	-3.42142	-0.720142	6.20878e-104	-3.37735	-1.50963	2.44772e-61	-3.50382	-1.21418
43752758	chr19:43752758:T:C	0	-2.61082	-1.03622	7.88853e-104	-3.04113	-1.60641	2.18119e-61	-3.17817	-1.65512
43753295	chr19:43753295:T:C	0	-1.03783e-08	-1.64101	1.20857e-102	-1.03783e-08	-1.91834	4.07163e-60	-1.03783e-08	-1.90653
43753432	chr19:43753432:G:A	0	-3.54287	-1.08669	1.16338e-103	-3.5453	-0.713737	4.05301e-61	-3.54193	-0.671767
43753650	chr19:43753650:G:A	0	-1.03783e-08	0.406508	3.10702e-102	-1.03783e-08	-0.974118	1.40508e-59	-1.03783e-08	-0.667896
43753932	chr19:43753932:AAC:A	0	-3.0679	-2.53577	1.98904e-104	-3.29117	-2.73413	6.27762e-62	-3.36076	-2.71799
43754261	chr19:43754261:G:C	0	-1.03783e-08	-3.06525	4.04562e-103	-1.03783e-08	-3.01273	1.24989e-60	-1.03783e-08	-3.08751
43754306	chr19:43754306:A:G	0	-2.55139	-0.896672	9.26421e-104	-2.99496	-1.49183	2.43793e-61	-3.14121	-1.5808
43754343	chr19:43754343:C:T	0	-1.03783e-08	0.318966	3.64539e-102	-1.03783e-08	-0.814318	1.61299e-59	-1.03783e-08	-0.529897
43754382	chr19:43754382:T:C	0	-1.03783e-08	0.845517	6.03593e-102	-1.03783e-08	-0.31005	2.54498e-59	-1.03783e-08	-0.0738634
43754487	chr19:43754487:T:G	0	-1.03783e-08	-1.44229	1.10789e-102	-1.03783e-08	-2.00532	3.19727e-60	-1.03783e-08	-2.14828
43754567	chr19:43754567:T:A	0	-1.03783e-08	-3.02279	4.36779e-103	-1.03783e-08	-2.93611	1.52461e-60	-1.03783e-08	-2.88884
43755209	chr19:43755209:A:G	0	-2.52477	-0.936229	8.9445e-104	-2.98273	-1.53918	2.36865e-61	-3.13071	-1.62012
43755318	chr19:43755318:G:A	0	-1.03783e-08	-3.09316	3.75676e-103	-1.03783e-08	-3.08681	1.2561e-60	-1.03783e-08	-3.08256
43755413	chr19:43755413:A:G	0	-2.5286	-0.900681	9.27101e-104	-2.98614	-1.49992	2.45501e-61	-3.13313	-1.5819
43755509	chr19:43755509:T:C	0	-1.03783e-08	-2.45909	7.7174e-103	-1.03783e-08	-2.36689	2.56628e-60	-1.03783e-08	-2.36812
43755813	chr19:43755813:GA:G	0	-3.46144	-2.27515e-08	2.64396e-103	-3.43809	-2.27515e-08	7.91621e-61	-3.54425	-2.27515e-08
43756047	chr19:43756047:T:C	0	-2.49019	-3.0241	1.94402e-104	-2.9613	-3.08689	5.8067e-62	-3.07068	-3.08605
43756064	chr19:43756064:A:G	0	-3.04079	-2.98739	1.624e-104	-3.15157	-3.07648	5.00569e-62	-3.28095	-3.02422
43756367	chr19:43756367:CCTTA:C	0	-2.69188	-2.8307	1.77315e-104	-3.08507	-3.05512	5.34194e-62	-3.18143	-3.05873
43756420	chr19:43756420:T:C	0	-2.50282	-1.05504	7.80404e-104	-3.01765	-1.64066	2.22016e-61	-3.14121	-1.67437
43756456	chr19:43756456:GTAT:G	0	-1.03783e-08	0.222503	3.31418e-102	-1.03783e-08	-0.909572	1.4615e-59	-1.03783e-08	-0.628526
43756529	chr19:43756529:A:C	0	-2.44581	-1.10443	8.2943e-104	-2.91905	-1.67833	2.28101e-61	-3.07488	-1.71366
43756565	chr19:43756565:A:G	0	-1.03783e-08	-3.00006	4.4402e-103	-1.03783e-08	-2.91967	1.4567e-60	-1.03783e-08	-2.9344
43756798	chr19:43756798:T:C	0	-1.03783e-08	-2.60721	5.02628e-103	-1.03783e-08	-2.79569	1.92194e-60	-1.03783e-08	-2.65724
43757029	chr19:43757029:G:A	0	-1.03783e-08	-2.92343	4.21153e-103	-1.03783e-08	-2.97254	1.41176e-60	-1.03783e-08	-2.96574
43757380	chr19:43757380:G:C	0	-3.06569	-2.9877	1.59313e-104	-3.1708	-3.07645	4.92088e-62	-3.29804	-3.02422
43758306	chr19:43758306:T:TC	0	-2.63017	-2.88229	1.90782e-104	-2.98977	-3.07722	5.57541e-62	-3.11809	-3.07928
43758393	chr19:43758393:A:G	0	-2.65794	-2.87335	1.87154e-104	-3.01149	-3.07469	5.488e-62	-3.13626	-3.07692
43758693	chr19:43758693:T:C	0	-1.03783e-08	-0.181263	2.48361e-102	-1.03783e-08	-1.19807	1.10442e-59	-1.03783e-08	-0.908664
43758795	chr19:43758795:C:T	0	-1.03783e-08	-2.86999	3.78087e-103	-1.03783e-08	-3.08041	1.29889e-60	-1.03783e-08	-3.04907
43758823	chr19:43758823:C:T	0	-2.67605	-0.381195	2.04272e-103	-2.40959	-1.28649	6.97151e-61	-2.72223	-0.949099
43758945	chr19:43758945:T:C	0	-1.03783e-08	-0.945624	1.43611e-102	-1.03783e-08	-1.74584	6.42458e-60	-1.03783e-08	-1.45044
43758951	chr19:43758951:G:A	0	-1.03783e-08	-3.04184	4.37485e-103	-1.03783e-08	-2.93449	1.45573e-60	-1.03783e-08	-2.93507
43759167	chr19:43759167:T:C	0	-2.43694	-3.01967	8.484e-104	-1.59486	-2.97991	8.77239e-62	-2.75581	-2.98833
43759220	chr19:43759220:G:A	0	-1.03783e-08	-1.72821	1.77475e-102	-1.03783e-08	-1.53412	5.63074e-60	-1.03783e-08	-1.58233
43759420	chr19:43759420:T:C	0	-1.03783e-08	-3.09004	3.82801e-103	-1.03783e-08	-3.06802	1.26279e-60	-1.03783e-08	-3.07725
43759455	chr19:43759455:T:G	0	-3.28394	-2.83373	1.43959e-104	-3.35063	-2.99796	4.64563e-62	-3.44492	-2.93489
43759504	chr19:43759504:G:A	0	-1.03783e-08	-0.0931051	7.11341e-102	-1.03783e-08	-0.145799	2.40737e-59	-1.03783e-08	-0.129453
43759568	chr19:43759568:TG:T	0	-1.03783e-08	-2.13232	7.3402e-103	-1.03783e-08	-2.417	2.6689e-60	-1.03783e-08	-2.32891
43759614	chr19:43759614:G:A	0	-2.29797	-3.08693	2.38537e-104	-2.75292	-3.09067	6.01644e-62	-3.02985	-3.0914
43759896	chr19:43759896:A:G	0	-1.03783e-08	-2.52318	1.19321e-102	-1.03783e-08	-1.93113	2.88007e-60	-1.03783e-08	-2.25276
43759957	chr19:43759957:T:C	0	-3.5361	-2.15444	1.2639e-104	-3.54622	-2.93254	5.16868e-62	-3.53865	-2.73448
43760477	chr19:43760477:A:G	0	-1.03783e-08	-2.84391	4.60013e-103	-1.03783e-08	-2.88428	1.55434e-60	-1.03783e-08	-2.86952
43760701	chr19:43760701:C:T	0	-1.03783e-08	-2.6244	4.24026e-103	-1.03783e-08	-2.96574	1.53378e-60	-1.03783e-08	-2.88284
43760738	chr19:43760738:C:T	0	-1.03783e-08	-2.01105	1.31559e-102	-1.03783e-08	-1.83349	4.32402e-60	-1.03783e-08	-1.84639
43760959	chr19:43760959:G:A	0	-2.50416	-2.27515e-08	5.2306e-103	-2.75584	-2.27515e-08	1.53241e-60	-2.88373	-2.27515e-08
43760961	chr19:43760961:AC:A	0	-1.03783e-08	-2.02792	1.19339e-102	-1.03783e-08	-1.93098	3.55415e-60	-1.03783e-08	-2.04246
43761159	chr19:43761159:G:A	0	-1.03783e-08	-3.0629	3.7357e-103	-1.03783e-08	-3.09243	1.27086e-60	-1.03783e-08	-3.07088
43761256	chr19:43761256:T:A	0	-1.03783e-08	-3.04959	3.78043e-103	-1.03783e-08	-3.08053	1.26179e-60	-1.03783e-08	-3.07805
43761943	chr19:43761943:T:C	0	-1.03783e-08	-2.63905	4.18689e-103	-1.03783e-08	-2.97841	1.5219e-60	-1.03783e-08	-2.89062
43762124	chr19:43762124:G:A	0	-1.03783e-08	-2.63535	4.19329e-103	-1.03783e-08	-2.97688	1.52672e-60	-1.03783e-08	-2.88745
43762163	chr19:43762163:C:T	0	-1.03783e-08	-3.01845	4.00985e-103	-1.03783e-08	-3.02161	1.36047e-60	-1.03783e-08	-3.00274
43762444	chr19:43762444:G:A	0	-3.21835	-2.27515e-08	2.72353e-103	-3.40844	-2.27515e-08	9.1337e-61	-3.40119	-2.27515e-08
43762476	chr19:43762476:C:T	0	-1.03783e-08	-3.07121	5.21749e-103	-1.03783e-08	-2.75835	1.69757e-60	-1.03783e-08	-2.78137
43762806	chr19:43762806:A:T	0	-1.03783e-08	-3.08405	3.74476e-103	-1.03783e-08	-3.09001	1.24387e-60	-1.03783e-08	-3.09234
43762931	chr19:43762931:A:G	0	-1.03783e-08	-2.53371	4.32593e-103	-1.03783e-08	-2.94574	1.59462e-60	-1.03783e-08	-2.84394
43763434	chr19:43763434:T:C	0	-1.03783e-08	-2.44892	4.45602e-103	-1.03783e-08	-2.91611	1.66704e-60	-1.03783e-08	-2.79952
43763727	chr19:43763727:G:A	0	-3.18562	-2.79734	3.84619e-104	-2.63492	-2.73095	8.35317e-62	-2.89455	-2.89856
43763854	chr19:43763854:T:C	0	-1.97384	-3.06423	3.13354e-104	-2.58697	-2.98382	8.29142e-62	-2.81789	-2.98264
43763884	chr19:43763884:C:T	0	-3.32152	-2.93425	1.32709e-104	-3.42235	-3.00761	4.18585e-62	-3.47229	-3.01175
43764103	chr19:43764103:C:G	0	-1.03783e-08	-3.06388	3.79195e-103	-1.03783e-08	-3.07749	1.29181e-60	-1.03783e-08	-3.05453
43764502	chr19:43764502:T:C	0	-2.21812	-2.63286	3.72337e-104	-2.68239	-2.71593	1.07606e-61	-2.92334	-2.61651
43764526	chr19:43764526:C:T	0	-2.1861	-2.69089	3.63249e-104	-2.65432	-2.76871	1.03886e-61	-2.90228	-2.67275
43764578	chr19:43764578:TGTC:T	0	-2.10726	-2.70088	3.84787e-104	-2.58515	-2.78028	1.08734e-61	-2.8449	-2.68452
43764721	chr19:43764721:A:G	0	-2.42025	-2.44679	2.54154e-104	-2.98398	-2.7962	8.29769e-62	-3.25406	-2.5457
43764880	chr19:43764880:T:A	0	-2.07464	-2.63751	4.1003e-104	-2.57801	-2.72388	1.19141e-61	-2.81766	-2.62036
43764990	chr19:43764990:G:A	0	-2.50628	-2.68547	2.5955e-104	-2.84414	-2.91503	8.47442e-62	-3.06531	-2.71338
43764999	chr19:43764999:AGT:A	0	-2.139	-2.61551	3.95417e-104	-2.62769	-2.71049	1.15582e-61	-2.861	-2.60736
43765089	chr19:43765089:A:G	0	-2.10039	-2.63117	4.01659e-104	-2.59688	-2.72564	1.16907e-61	-2.83385	-2.6231
43765155	chr19:43765155:C:T	0	-1.03783e-08	-3.02925	4.44114e-103	-1.03783e-08	-2.91946	1.34059e-60	-1.03783e-08	-3.01746
43765382	chr19:43765382:C:T	0	-1.03783e-08	-3.01636	4.23932e-103	-1.03783e-08	-2.96596	1.36231e-60	-1.03783e-08	-3.00139
43765479	chr19:43765479:T:G	0	-3.32406	-2.41723	1.90065e-104	-3.33398	-2.73678	5.86649e-62	-3.47959	-2.6669
43765557	chr19:43765557:G:A	0	-3.53901	-2.96289	1.34825e-104	-3.4268	-2.98734	4.97084e-62	-3.29678	-3.01537
43765762	chr19:43765762:G:A	0	-3.11162	-2.27515e-08	2.5543e-103	-3.47259	-2.27515e-08	8.00773e-61	-3.53275	-2.27515e-08
43765885	chr19:43765885:G:C	0	-2.53445	-2.56243	2.21104e-104	-3.06896	-2.85053	7.27681e-62	-3.31375	-2.6173
43765913	chr19:43765913:C:T	0	-2.32216	-2.5471	2.45724e-104	-2.95645	-2.85746	7.89117e-62	-3.2244	-2.6256
43766390	chr19:43766390:T:C	0	-3.54462	-3.00052	1.17535e-104	-3.50098	-3.0504	4.17333e-62	-3.41774	-3.06929
43766657	chr19:43766657:C:T	0	-1.03783e-08	-1.85106	7.03888e-103	-1.03783e-08	-2.45892	2.74729e-60	-1.03783e-08	-2.29996
43766667	chr19:43766667:A:G	0	-3.43207	-3.08813	1.46038e-104	-3.33065	-3.0036	5.66957e-62	-3.13607	-3.04456
43766773	chr19:43766773:G:A	0	-2.22862	-2.54703	2.58878e-104	-2.89069	-2.87107	8.02482e-62	-3.18205	-2.65115
43766914	chr19:43766914:A:C	0	-1.89887	-3.09014	2.79806e-104	-2.62286	-3.06117	8.13998e-62	-2.76756	-3.05139
43766930	chr19:43766930:G:A	0	-1.03783e-08	-3.0893	3.73327e-103	-1.03783e-08	-3.09308	1.24481e-60	-1.03783e-08	-3.09159
43767783	chr19:43767783:A:G	0	-1.03783e-08	-2.16476	9.73126e-103	-1.03783e-08	-2.13502	3.01422e-60	-1.03783e-08	-2.20723
43768036	chr19:43768036:G:A	0	-3.44675	-2.24231	1.91069e-104	-3.41234	-2.65315	6.40332e-62	-3.51462	-2.5443
43768194	chr19:43768194:A:G	0	-2.30115	-2.75891	2.83548e-104	-2.83636	-2.83438	9.07842e-62	-2.97132	-2.73852
43768202	chr19:43768202:A:G	0	-3.54638	-2.9718	1.27026e-104	-3.47757	-2.99616	4.56785e-62	-3.37018	-3.02653
43769364	chr19:43769364:T:C	0	-1.72973	-3.09047	3.24814e-104	-2.48053	-3.05433	9.38836e-62	-2.63196	-3.04431
43769691	chr19:43769691:T:C	0	-1.03783e-08	-2.95462	3.74167e-103	-1.03783e-08	-3.09083	1.26943e-60	-1.03783e-08	-3.072
43769980	chr19:43769980:C:T	0	-3.38291	-2.85898	1.77691e-104	-3.34869	-2.78939	5.04337e-62	-3.43589	-2.86178
43770314	chr19:43770314:C:T	0	-1.03783e-08	-3.09193	3.89177e-103	-1.03783e-08	-3.0515	1.2434e-60	-1.03783e-08	-3.09272
43770324	chr19:43770324:A:G	0	-1.03783e-08	-3.01162	3.74306e-103	-1.03783e-08	-3.09046	1.25072e-60	-1.03783e-08	-3.08685
43770435	chr19:43770435:C:T	0	-2.11176	-2.84729	2.41718e-104	-2.78537	-3.04498	6.63193e-62	-3.10435	-2.9195
43770530	chr19:43770530:A:G	0	-2.46337	-2.83844	1.84776e-104	-3.08252	-3.01645	5.78972e-62	-3.28271	-2.87694
43770718	chr19:43770718:C:T	0	-1.03783e-08	-2.86511	3.81775e-103	-1.03783e-08	-3.0707	1.34953e-60	-1.03783e-08	-3.01082
43770887	chr19:43770887:T:C	0	-1.03783e-08	-2.86616	3.81793e-103	-1.03783e-08	-3.07066	1.35739e-60	-1.03783e-08	-3.00501
43771221	chr19:43771221:G:A	0	-3.26581	-3.09208	1.51121e-104	-3.29461	-3.00543	4.38346e-62	-3.37223	-3.06567
43771345	chr19:43771345:G:A	0	-2.26136	-2.27515e-08	6.48696e-103	-2.54057	-2.27515e-08	1.86603e-60	-2.68676	-2.27515e-08
43771354	chr19:43771354:C:T	0	-3.43095	-0.11342	9.24184e-104	-3.39762	-1.09159	4.43913e-61	-3.48405	-0.638655
43771586	chr19:43771586:G:C	0	-1.03783e-08	-3.09266	4.43403e-103	-1.03783e-08	-2.92106	1.42159e-60	-1.03783e-08	-2.95879
43772218	chr19:43772218:A:G	0	-3.22908	-2.94771	1.40528e-104	-3.3102	-3.06251	4.74341e-62	-3.31426	-3.04472
43772435	chr19:43772435:G:A	0	-3.19502	-2.96467	1.45698e-104	-3.26536	-3.07123	4.89805e-62	-3.27166	-3.05525
43772731	chr19:43772731:A:G	0	-1.08079	-2.50394	8.9738e-104	-2.06702	-2.45162	2.13043e-61	-2.46888	-2.38796
43772784	chr19:43772784:G:A	0	-1.03783e-08	-3.09235	3.85955e-103	-1.03783e-08	-3.05982	1.25083e-60	-1.03783e-08	-3.08677
43772789	chr19:43772789:G:A	0	-1.03783e-08	-2.97294	3.78618e-103	-1.03783e-08	-3.07901	1.26598e-60	-1.03783e-08	-3.07472
43772827	chr19:43772827:C:T	0	-1.03783e-08	-2.81606	5.24992e-103	-1.03783e-08	-2.75215	1.72351e-60	-1.03783e-08	-2.76621
43772832	chr19:43772832:C:T	0	-1.03783e-08	-2.87023	3.75402e-103	-1.03783e-08	-3.08754	1.31024e-60	-1.03783e-08	-3.04037
43772885	chr19:43772885:G:T	0	-3.12396	-3.00652	1.53373e-104	-3.19863	-3.08661	5.14286e-62	-3.20459	-3.07355
43772974	chr19:43772974:T:C	0	-1.03783e-08	-2.86325	3.75534e-103	-1.03783e-08	-3.08719	1.31286e-60	-1.03783e-08	-3.03837
43772975	chr19:43772975:C:T	0	-1.03783e-08	-2.54407	5.31434e-103	-1.03783e-08	-2.73996	1.79345e-60	-1.03783e-08	-2.72643
43773032	chr19:43773032:G:A	0	-1.03783e-08	-2.08832	1.64759e-102	-1.03783e-08	-1.60847	4.02961e-60	-1.03783e-08	-1.9169
43773222	chr19:43773222:G:A	0	-1.03783e-08	-2.97427	3.74897e-103	-1.03783e-08	-3.08888	1.24407e-60	-1.03783e-08	-3.09218
43773253	chr19:43773253:T:C	0	-3.54073	-2.27515e-08	2.50088e-103	-3.49372	-2.27515e-08	9.09511e-61	-3.40542	-2.27515e-08
43773832	chr19:43773832:A:C	0	-1.03783e-08	-3.08399	3.73453e-103	-1.03783e-08	-3.09274	1.243e-60	-1.03783e-08	-3.09305
43773935	chr19:43773935:T:C	0	-1.03783e-08	-0.863438	1.57939e-101	-1.03783e-08	0.65184	2.15024e-59	-1.03783e-08	-0.24241
43774020	chr19:43774020:C:G	0	-1.03783e-08	-2.93408	7.37446e-103	-1.03783e-08	-2.41234	1.78568e-60	-1.03783e-08	-2.73077
43774829	chr19:43774829:C:T	0	-1.03783e-08	-3.06474	3.90179e-103	-1.03783e-08	-3.04893	1.27576e-60	-1.03783e-08	-3.06703
43775637	chr19:43775637:A:G	0	-2.87792	-3.08836	1.73675e-104	-3.08501	-3.07593	4.50704e-62	-3.31865	-3.09145
43775869	chr19:43775869:G:A	0	-1.03783e-08	-3.07705	4.83228e-103	-1.03783e-08	-2.83505	1.46722e-60	-1.03783e-08	-2.9272
43775988	chr19:43775988:C:T	0	-1.03783e-08	-3.07206	3.91822e-103	-1.03783e-08	-3.04473	1.27506e-60	-1.03783e-08	-3.06758
43776139	chr19:43776139:A:T	0	-1.03783e-08	-2.81085	5.27136e-103	-1.03783e-08	-2.74808	1.576e-60	-1.03783e-08	-2.85568
43776209	chr19:43776209:C:G	0	-1.03783e-08	-1.37368	1.47862e-102	-1.03783e-08	-1.71667	5.48933e-60	-1.03783e-08	-1.60777
43776567	chr19:43776567:C:T	0	-1.03783e-08	-3.08848	3.73308e-103	-1.03783e-08	-3.09313	1.27364e-60	-1.03783e-08	-3.0687
43776828	chr19:43776828:T:G	0	-1.73883	-2.91728	3.68232e-104	-2.41849	-2.99092	1.94003e-61	-2.05668	-2.89377
43776869	chr19:43776869:A:C	0	-1.03783e-08	-2.63469	8.30075e-103	-1.03783e-08	-2.29402	2.25444e-60	-1.03783e-08	-2.49767
43776888	chr19:43776888:G:A	0	-1.03783e-08	-3.09017	3.73567e-103	-1.03783e-08	-3.09244	1.245e-60	-1.03783e-08	-3.09144
43776898	chr19:43776898:G:C	0	-1.03783e-08	-2.8134	3.95967e-103	-1.03783e-08	-3.03421	1.31459e-60	-1.03783e-08	-3.03705
43777410	chr19:43777410:T:C	0	-3.2113	-3.08821	3.79529e-104	-2.28772	-3.09147	9.38364e-62	-2.59463	-3.08215
43777633	chr19:43777633:G:A	0	-3.50708	-2.27515e-08	2.42066e-103	-3.52633	-2.27515e-08	7.90788e-61	-3.5453	-2.27515e-08
43777746	chr19:43777746:G:A	0	2.64003	-3.03722	4.47069e-103	0.101071	-3.01389	1.70879e-59	2.60673	-3.07893
43778367	chr19:43778367:G:C	0	-1.03783e-08	-2.30129	6.93428e-103	-1.03783e-08	-2.47389	2.27196e-60	-1.03783e-08	-2.48993
43778377	chr19:43778377:C:A	0	2.31866	-3.02791	3.47982e-103	-0.163462	-2.99992	1.24388e-59	2.28412	-3.07387
43778440	chr19:43778440:T:C	0	-3.30673	-2.94262	3.26753e-104	-2.56817	-2.96075	9.01957e-62	-2.83951	-2.87684
43778441	chr19:43778441:G:A	0	-1.03783e-08	-1.45162	1.60321e-102	-1.03783e-08	-1.63577	7.99522e-60	-1.03783e-08	-1.23173
43778621	chr19:43778621:T:C	0	-1.03783e-08	-2.09832	2.00664e-102	-1.03783e-08	-1.41132	4.35172e-60	-1.03783e-08	-1.84
43778658	chr19:43778658:C:T	0	-2.01473	-1.37417	2.03525e-103	-2.91332	-0.786429	6.56234e-61	-2.29318	-1.43864
43778879	chr19:43778879:T:C	0	2.39346	-3.07089	3.53388e-103	-0.0976426	-3.05033	1.30438e-59	2.34925	-3.09151
43779064	chr19:43779064:G:T	0	-2.00187	-1.3899	1.98524e-103	-2.91978	-0.804844	6.42811e-61	-2.30996	-1.44252
43779080	chr19:43779080:C:T	0	0.669449	-3.07102	5.06067e-104	-2.05657	-3.03488	1.08903e-60	-0.132168	-3.09312
43779420	chr19:43779420:G:C	0	-1.03783e-08	-3.02456	4.77807e-103	-1.03783e-08	-2.84633	1.4502e-60	-1.03783e-08	-2.93887
43779493	chr19:43779493:C:T	0	-1.03783e-08	-1.68791	2.37004e-102	-1.03783e-08	-1.24487	5.88145e-60	-1.03783e-08	-1.53877
43779732	chr19:43779732:C:T	0	-1.03783e-08	-3.09108	4.10943e-103	-1.03783e-08	-2.99708	1.29113e-60	-1.03783e-08	-3.05505
43780163	chr19:43780163:C:G	0	-3.08854	-2.7416	1.18128e-104	-3.46404	-3.0823	6.75877e-62	-3.02827	-2.97663
43780408	chr19:43780408:C:T	0	-1.03783e-08	-2.37715	5.79899e-103	-1.03783e-08	-2.65268	2.10809e-60	-1.03783e-08	-2.56479
43781507	chr19:43781507:C:T	0	-1.03783e-08	-2.99251	4.16388e-103	-1.03783e-08	-2.98392	1.38948e-60	-1.03783e-08	-2.98165
43782002	chr19:43782002:ATGCCC:A	0	-1.03783e-08	-2.95746	3.73704e-103	-1.03783e-08	-3.09207	1.26341e-60	-1.03783e-08	-3.07676
43782101	chr19:43782101:G:A	0	-3.52455	-2.27515e-08	2.64934e-103	-3.43605	-2.27515e-08	8.06367e-61	-3.52579	-2.27515e-08
43782158	chr19:43782158:G:A	0	-1.03783e-08	-3.02281	4.04938e-103	-1.03783e-08	-3.0118	1.34808e-60	-1.03783e-08	-3.01189
43782321	chr19:43782321:G:A	0	-3.42959	-2.27515e-08	2.80904e-103	-3.37752	-2.27515e-08	8.57845e-61	-3.46391	-2.27515e-08
43782361	chr19:43782361:A:G	0	-1.25696	-2.67086	6.25533e-104	-2.20312	-2.6764	1.29017e-60	-0.576136	-2.47966
43782508	chr19:43782508:T:C	0	-1.25383	-2.71747	5.93474e-104	-2.20429	-2.72784	1.2137e-60	-0.5826	-2.5343
43782610	chr19:43782610:C:T	0	-1.23097	-2.70728	5.94057e-104	-2.20562	-2.72553	1.34818e-60	-0.480693	-2.53112
43782630	chr19:43782630:A:G	0	-1.03783e-08	-3.06486	3.73897e-103	-1.03783e-08	-3.09156	1.24709e-60	-1.03783e-08	-3.08976
43782641	chr19:43782641:C:T	0	-1.03783e-08	-3.02241	4.05177e-103	-1.03783e-08	-3.01121	1.34875e-60	-1.03783e-08	-3.01139
43782657	chr19:43782657:C:T	0	-2.92868	-2.27515e-08	5.51201e-103	-2.70344	-2.27515e-08	1.69732e-60	-2.78152	-2.27515e-08
43782739	chr19:43782739:C:T	0	-1.03783e-08	-3.02241	4.05177e-103	-1.03783e-08	-3.01121	1.34875e-60	-1.03783e-08	-3.01139
43782830	chr19:43782830:G:A	0	-1.20581	-2.68244	6.09051e-104	-2.1936	-2.71262	1.27473e-60	-0.56485	-2.50299
43783555	chr19:43783555:C:T	0	-1.29917	-3.04117	4.33216e-104	-2.21973	-3.02715	7.0827e-61	-0.57129	-3.08421
43783690	chr19:43783690:C:T	0	-1.03783e-08	-2.94813	4.34796e-103	-1.03783e-08	-2.94066	1.45914e-60	-1.03783e-08	-2.93273
43783899	chr19:43783899:G:A	0	-1.03783e-08	-1.7387	2.22256e-102	-1.03783e-08	-1.30912	6.13041e-60	-1.03783e-08	-1.49731
43783940	chr19:43783940:G:A	0	-1.03783e-08	-2.97492	3.73391e-103	-1.03783e-08	-3.09291	1.25647e-60	-1.03783e-08	-3.08227
43784090	chr19:43784090:C:T	0	-1.03783e-08	-2.96193	3.73646e-103	-1.03783e-08	-3.09223	1.26197e-60	-1.03783e-08	-3.0779
43784282	chr19:43784282:G:A	0	-1.03783e-08	-1.52227	2.78792e-102	-1.03783e-08	-1.08249	7.27745e-60	-1.03783e-08	-1.32579
43784474	chr19:43784474:GGT:G	0	-3.36389	-3.08809	1.2957e-104	-3.5203	-2.9336	5.16563e-62	-3.23632	-3.0374
43785456	chr19:43785456:AG:A	0	-2.46022	-3.03538	2.5757e-104	-2.74044	-3.02639	9.39354e-62	-2.64056	-3.03516
43785598	chr19:43785598:G:A	0	-3.41569	-2.27515e-08	2.37331e-103	-3.54608	-2.27515e-08	1.01275e-60	-3.2979	-2.27515e-08
43785672	chr19:43785672:A:G	0	-1.24313	-2.76868	6.46837e-104	-2.13985	-2.70618	1.25937e-60	-0.534508	-2.54545
43785783	chr19:43785783:CTCTT:C	0	-3.31551	-3.09114	1.30504e-104	-3.49903	-2.94769	5.44968e-62	-3.17491	-3.04528
43785793	chr19:43785793:T:C	0	-1.74796	-2.77946	1.12246e-103	-2.61211	-1.68274	3.71041e-61	-2.22162	-2.0804
43785842	chr19:43785842:CA:C	0	-1.08797	-3.0925	4.52394e-104	-2.14196	-3.0616	8.01275e-61	-0.439327	-3.0928
43785861	chr19:43785861:T:A	0	-1.22203	-2.79705	6.37606e-104	-2.11855	-2.74185	1.25139e-60	-0.503381	-2.58293
43785976	chr19:43785976:T:C	0	-3.38544	-3.0864	1.30446e-104	-3.52864	-2.91852	5.04501e-62	-3.26707	-3.03027
43786083	chr19:43786083:C:T	0	-1.7891	-3.09287	3.97966e-104	-2.24449	-3.08726	2.77134e-61	-1.50683	-3.087
43786327	chr19:43786327:C:T	0	-2.99318	-2.27515e-08	4.05288e-103	-3.01094	-2.27515e-08	9.29448e-61	-3.38374	-2.27515e-08
43786328	chr19:43786328:G:A	0	-1.03783e-08	-1.55351	2.68751e-102	-1.03783e-08	-1.11917	6.98998e-60	-1.03783e-08	-1.3661
43786750	chr19:43786750:G:GT	0	-3.39099	-3.08761	1.28679e-104	-3.53011	-2.93069	4.98672e-62	-3.27322	-3.03575
43786818	chr19:43786818:C:G	0	-1.03783e-08	-3.02241	4.05177e-103	-1.03783e-08	-3.01121	1.34875e-60	-1.03783e-08	-3.01139
43787125	chr19:43787125:A:C	0	-1.03783e-08	-2.54424	4.61958e-103	-1.03783e-08	-2.88006	1.59212e-60	-1.03783e-08	-2.84551
43787249	chr19:43787249:T:C	0	-1.71004	-3.09192	4.03938e-104	-2.23552	-3.08134	2.86055e-61	-1.47519	-3.08696
43787333	chr19:43787333:C:T	0	-1.03783e-08	-0.776508	1.02258e-101	-1.03783e-08	0.217136	2.56443e-59	-1.03783e-08	-0.0662526
43787417	chr19:43787417:G:A	0	-3.04877	-1.46409	9.68351e-104	-3.02453	-1.418	2.98452e-61	-3.10455	-1.41517
43787458	chr19:43787458:G:T	0	-1.03783e-08	-3.02181	4.05385e-103	-1.03783e-08	-3.0107	1.34948e-60	-1.03783e-08	-3.01085
43787726	chr19:43787726:G:T	0	-1.03783e-08	-3.09293	3.74292e-103	-1.03783e-08	-3.0905	1.26299e-60	-1.03783e-08	-3.07709
43787834	chr19:43787834:T:C	0	-1.75428	-3.09313	3.98232e-104	-2.25554	-3.07554	2.75573e-61	-1.50896	-3.09051
43787990	chr19:43787990:A:T	0	-1.85868	-3.086	3.84445e-104	-2.29481	-3.07151	2.60616e-61	-1.56214	-3.09314
43788014	chr19:43788014:G:A	0	-1.22637	-2.79522	6.39087e-104	-2.12055	-2.73753	1.28203e-60	-0.487709	-2.57442
43788092	chr19:43788092:A:G	0	-0.769986	-3.08394	6.00266e-104	-1.83935	-3.0814	1.24936e-60	-0.00447696	-3.08347
43788095	chr19:43788095:TATAA:T	0	-2.30116	-3.0615	2.61571e-104	-2.73455	-3.01687	1.76999e-61	-1.96068	-3.08151
43788128	chr19:43788128:TTATA:T	0	-1.03783e-08	-3.01807	4.0824e-103	-1.03783e-08	-3.00368	1.35738e-60	-1.03783e-08	-3.00502
43788375	chr19:43788375:ATACT:A	0	-1.03783e-08	-3.02901	3.75362e-103	-1.03783e-08	-3.08764	1.26446e-60	-1.03783e-08	-3.07593
43788395	chr19:43788395:T:A	0	-1.03783e-08	-3.09316	3.86964e-103	-1.03783e-08	-3.0572	1.25677e-60	-1.03783e-08	-3.08203
43788419	chr19:43788419:ATAT:A	0	-1.03783e-08	-2.95558	4.37233e-103	-1.03783e-08	-2.93507	1.46304e-60	-1.03783e-08	-2.93006
43788429	chr19:43788429:C:T	0	-3.53537	0.148574	4.26884e-103	-3.51093	0.551905	1.44523e-60	-3.5347	0.59239
43788992	chr19:43788992:T:C	0	-1.88768	-3.09259	3.73361e-104	-2.30303	-3.09254	2.62336e-61	-1.5704	-3.07831
43789126	chr19:43789126:T:C	0	-0.137237	-2.88614	1.30779e-103	-1.2274	-2.91462	2.67746e-60	0.683151	-3.00886
43789181	chr19:43789181:C:T	0	-3.38548	-3.09025	1.26758e-104	-3.529	-2.94685	4.94778e-62	-3.27162	-3.04518
43789204	chr19:43789204:T:C	0	-1.89382	-3.0559	3.96857e-104	-2.25241	-3.08213	2.67585e-61	-1.53574	-3.09315
43789445	chr19:43789445:TTCTA:T	0	-1.03783e-08	-3.03017	3.97715e-103	-1.03783e-08	-3.0298	1.32818e-60	-1.03783e-08	-3.02676
43789754	chr19:43789754:C:T	0	-1.03783e-08	-1.54039	2.82702e-102	-1.03783e-08	-1.06856	7.25388e-60	-1.03783e-08	-1.32904
43789834	chr19:43789834:C:A	0	-1.18146	-3.09309	4.41177e-104	-2.17075	-3.05792	7.59475e-61	-0.492792	-3.09291
43789867	chr19:43789867:T:C	0	-1.79095	-3.09228	3.79108e-104	-2.29994	-3.08036	2.61354e-61	-1.5648	-3.08765
43789903	chr19:43789903:G:A	0	-1.72201	-3.09242	4.04173e-104	-2.23627	-3.08001	2.83887e-61	-1.48187	-3.08789
43790063	chr19:43790063:A:G	0	-1.35586	-2.76462	6.11786e-104	-2.20831	-2.69343	1.1452e-60	-0.634065	-2.54093
43790314	chr19:43790314:A:G	0	-1.35914	-2.76209	6.13166e-104	-2.20933	-2.69016	1.14806e-60	-0.633858	-2.53864
43790348	chr19:43790348:C:A	0	-3.36981	-3.08469	1.31388e-104	-3.52396	-2.91601	5.13205e-62	-3.25326	-3.02697
43790463	chr19:43790463:G:A	0	-1.03783e-08	-3.06466	3.73551e-103	-1.03783e-08	-3.09248	1.24777e-60	-1.03783e-08	-3.08922
43790588	chr19:43790588:C:T	0	-3.38048	-3.08816	1.28655e-104	-3.52744	-2.93354	5.00825e-62	-3.26714	-3.03751
43790716	chr19:43790716:C:T	0	-1.80599	-3.0917	4.00067e-104	-2.24169	-3.0848	2.79357e-61	-1.49533	-3.09051
43790794	chr19:43790794:T:C	0	-1.03783e-08	-2.89998	3.83955e-103	-1.03783e-08	-3.06501	1.28053e-60	-1.03783e-08	-3.0633
43791567	chr19:43791567:TTC:T	0	-1.7147	-3.0919	4.3771e-104	-2.14381	-3.09275	3.18825e-61	-1.37523	-3.07845
43791854	chr19:43791854:A:G	0	-1.37232	-2.66647	6.56861e-104	-2.23669	-2.59395	1.23575e-60	-0.663205	-2.43569
43792107	chr19:43792107:C:T	0	-1.95008	-3.05784	3.19098e-104	-2.46183	-3.09079	2.31291e-61	-1.75323	-3.02142
43792290	chr19:43792290:T:C	0	-1.03783e-08	-3.06864	3.73321e-103	-1.03783e-08	-3.0931	1.24558e-60	-1.03783e-08	-3.09097
43792302	chr19:43792302:C:G	0	-3.48079	-1.34307	8.27884e-104	-3.42543	-1.17381	3.18558e-61	-3.48458	-0.969941
43792314	chr19:43792314:C:T	0	-1.29953	-2.79601	5.86654e-104	-2.17013	-2.77356	1.09154e-60	-0.574161	-2.64882
43792331	chr19:43792331:A:G	0	-1.16038	-2.79993	6.35818e-104	-2.08498	-2.77823	1.23237e-60	-0.454232	-2.6474
43792459	chr19:43792459:A:AAC	0	-1.03783e-08	-1.34344	4.6058e-102	-1.03783e-08	-0.580464	1.0135e-59	-1.03783e-08	-0.994583
43792519	chr19:43792519:C:T	0	-2.56448	-3.03626	2.36961e-104	-2.82353	-3.0267	8.63457e-62	-2.72322	-3.03675
43792734	chr19:43792734:A:G	0	-3.51084	-0.124594	2.71237e-103	-3.46167	0.0491241	8.772e-61	-3.50965	0.0680569
43792741	chr19:43792741:C:T	0	-1.60661	-3.07099	4.82517e-104	-2.14253	-2.99658	3.19875e-61	-1.37784	-3.07255
43792876	chr19:43792876:A:G	0	-1.03783e-08	-3.02275	4.05232e-103	-1.03783e-08	-3.01108	1.34832e-60	-1.03783e-08	-3.01171
43792891	chr19:43792891:G:A	0	-1.03783e-08	-2.29613	1.53477e-102	-1.03783e-08	-1.6794	3.85949e-60	-1.03783e-08	-1.96004
43792984	chr19:43792984:C:T	0	-1.03783e-08	-3.069	3.73315e-103	-1.03783e-08	-3.09311	1.24549e-60	-1.03783e-08	-3.09105
43793162	chr19:43793162:G:A	0	-2.78165	-2.05371	1.01036e-103	-3.02817	-1.37189	3.62569e-61	-2.63204	-1.69308
43793565	chr19:43793565:G:A	0	-1.74118	-3.08469	4.31295e-104	-2.1804	-3.07093	2.97259e-61	-1.43095	-3.09278
43793601	chr19:43793601:C:T	0	-2.45733	-3.05604	2.56648e-104	-2.72242	-3.04799	9.34884e-62	-2.62416	-3.05633
43793602	chr19:43793602:G:A	0	-2.47405	-2.27515e-08	1.60994e-101	0.671003	-2.27515e-08	9.71952e-60	-1.03644	-2.27515e-08
43794010	chr19:43794010:A:G	0	-3.36657	-3.089	1.29073e-104	-3.52174	-2.936	5.11165e-62	-3.24457	-3.03966
43794248	chr19:43794248:G:A	0	-1.03783e-08	-3.07398	3.8075e-103	-1.03783e-08	-3.07339	1.24312e-60	-1.03783e-08	-3.09295
43794310	chr19:43794310:C:A	0	-1.03783e-08	-2.27356	1.61627e-102	-1.03783e-08	-1.62766	4.04765e-60	-1.03783e-08	-1.91244
43794342	chr19:43794342:C:A	0	-1.69179	-2.99223	4.58948e-104	-2.14231	-3.04687	3.50319e-61	-1.39803	-2.96146
43794732	chr19:43794732:G:A	0	-1.54568	-3.08009	4.96972e-104	-2.0952	-3.01438	3.36479e-61	-1.31612	-3.08367
43794733	chr19:43794733:C:A	0	-1.54415	-3.08009	4.97623e-104	-2.09389	-3.01438	3.37025e-61	-1.3145	-3.08367
43794836	chr19:43794836:A:G	0	-1.50128	-3.07859	5.19699e-104	-2.05518	-3.0097	3.54512e-61	-1.26538	-3.08221
43795053	chr19:43795053:T:G	0	-1.03783e-08	-2.32551	1.51707e-102	-1.03783e-08	-1.691	3.79527e-60	-1.03783e-08	-1.97682
43795116	chr19:43795116:C:T	0	-2.74877	-2.47061	6.23227e-104	-2.54402	-2.33919	1.84216e-61	-2.78841	-2.21381
43795146	chr19:43795146:C:T	0	0.32989	-2.0935	6.05705e-103	-0.976549	-1.63259	1.02229e-59	1.11752	-2.10346
43795192	chr19:43795192:A:G	0	-3.38622	-3.09312	1.24259e-104	-3.52934	-2.96641	4.83958e-62	-3.27539	-3.06352
43795268	chr19:43795268:G:A	0	-1.7987	-3.0611	4.68293e-104	-2.16505	-3.00397	3.09865e-61	-1.42214	-3.06005
43795428	chr19:43795428:A:G	0	-3.04125	-1.89007	5.8443e-104	-3.3351	-1.61239	2.11094e-61	-2.94774	-1.91829
43795514	chr19:43795514:C:T	0	-1.20383	-1.86504	1.90154e-103	-2.32822	-1.43948	3.01035e-60	-0.335998	-1.87252
43796036	chr19:43796036:A:G	0	-1.03783e-08	0.375969	6.2651e-102	-1.03783e-08	-0.272786	3.2316e-59	-1.03783e-08	0.164989
43796170	chr19:43796170:C:T	0	-1.03783e-08	-3.05291	4.01928e-103	-1.03783e-08	-3.01926	1.32112e-60	-1.03783e-08	-3.0321
43796424	chr19:43796424:C:T	0	-2.11959	-2.32116	9.12251e-104	-2.41619	-2.08602	6.23048e-61	-1.54196	-2.24174
43796455	chr19:43796455:G:A	0	-1.03783e-08	-1.40088	1.64368e-102	-1.03783e-08	-1.61084	3.98415e-60	-1.03783e-08	-1.92825
43796508	chr19:43796508:G:T	0	-1.03783e-08	-1.41743	3.36675e-102	-1.03783e-08	-0.893831	7.85534e-60	-1.03783e-08	-1.24938
43796732	chr19:43796732:G:A	0	-1.37171	-1.71832	2.09144e-103	-2.42917	-1.24335	2.73005e-60	-0.515153	-1.7911
43797273	chr19:43797273:G:A	0	-1.37339	-1.75497	1.97605e-103	-2.43038	-1.29889	2.60613e-60	-0.517144	-1.83556
43797361	chr19:43797361:G:A	0	-3.39	-2.27515e-08	2.90798e-103	-3.34291	-2.27515e-08	8.80046e-61	-3.43835	-2.27515e-08
43797390	chr19:43797390:C:T	0	-1.03783e-08	-3.03788	3.73305e-103	-1.03783e-08	-3.09314	1.25549e-60	-1.03783e-08	-3.08305
43797456	chr19:43797456:G:A	0	-1.33975	-2.5868	4.27797e-104	-2.28078	-2.97869	6.21622e-61	-0.852514	-2.93348
43797538	chr19:43797538:A:G	0	-1.03783e-08	-3.00841	3.76893e-103	-1.03783e-08	-3.08357	1.25501e-60	-1.03783e-08	-3.08343
43797546	chr19:43797546:G:A	0	-1.03783e-08	-3.01253	4.09958e-103	-1.03783e-08	-2.99948	1.36042e-60	-1.03783e-08	-3.00278
43797597	chr19:43797597:T:C	0	-1.03783e-08	-3.01279	4.09853e-103	-1.03783e-08	-2.99974	1.35999e-60	-1.03783e-08	-3.0031
43798472	chr19:43798472:T:C	0	-1.8141	-2.47406	6.56385e-104	-2.72716	-2.10421	8.32851e-61	-1.09884	-2.39463
43798758	chr19:43798758:G:C	0	-1.03783e-08	-3.04873	4.42788e-103	-1.03783e-08	-2.92245	1.37036e-60	-1.03783e-08	-2.9955
43799275	chr19:43799275:C:T	0	-3.45148	-2.93323	1.308e-104	-3.54626	-2.89819	5.52502e-62	-3.27226	-2.9342
43799441	chr19:43799441:T:C	0	-1.70188	-2.55596	6.21448e-104	-2.62635	-2.25972	9.18097e-61	-0.865042	-2.53098
43800036	chr19:43800036:G:A	0	-1.915	1.32796	2.75425e-103	-2.7475	-0.649717	7.31896e-60	-1.43573	0.115622
43800317	chr19:43800317:C:T	0	-2.99218	-2.27515e-08	4.02429e-103	-3.01802	-2.27515e-08	9.33086e-61	-3.37983	-2.27515e-08
43800903	chr19:43800903:G:A	0	-2.25628	-3.06875	3.24771e-104	-2.44186	-3.09314	6.76464e-62	-2.91393	-3.09011
43801019	chr19:43801019:A:T	0	-3.13816	-2.9568	1.82473e-104	-3.48744	-2.62408	8.85589e-62	-2.90234	-2.83232
43801174	chr19:43801174:G:A	0	-1.05245	-2.11539	4.98945e-103	-2.24767	-0.555372	1.71167e-60	-1.83803	-0.935075
43801227	chr19:43801227:T:A	0	-3.52237	-2.30397	5.91337e-104	-3.35604	-1.57969	1.39859e-61	-3.47705	-1.80064
43801480	chr19:43801480:G:A	0	-1.03783e-08	-2.64668	8.55852e-103	-1.03783e-08	-2.26344	2.65227e-60	-1.03783e-08	-2.33516
43801546	chr19:43801546:T:G	0	-1.03783e-08	-3.00023	4.07429e-103	-1.03783e-08	-3.00567	1.36905e-60	-1.03783e-08	-2.99646
43801717	chr19:43801717:T:C	0	-3.53934	-2.35232	5.87801e-104	-3.31512	-1.62661	1.41434e-61	-3.41553	-1.85097
43802237	chr19:43802237:GCCCCCA:G	0	-0.719912	-0.73558	1.89534e-103	-1.89445	-1.87651	4.2827e-60	-0.21506	-1.64093
43802330	chr19:43802330:C:T	0	-2.04487	-2.48316	1.47806e-103	-2.93468	-1.08495	4.38784e-61	-2.65512	-1.4792
43802424	chr19:43802424:G:T	0	-1.75859	-2.18169	2.6535e-103	-2.74303	-0.691461	7.17372e-61	-2.47646	-1.16627
43802630	chr19:43802630:A:C	0	-1.00168	-2.55855	2.42897e-103	-2.31187	-1.21103	7.80354e-61	-1.91614	-1.64244
43802700	chr19:43802700:G:A	0	-0.957221	-2.53847	2.6059e-103	-2.27697	-1.17561	8.31327e-61	-1.8798	-1.6155
43802795	chr19:43802795:C:T	0	-0.923976	-2.54117	2.62974e-103	-2.25845	-1.18503	8.47936e-61	-1.85765	-1.61788
43802804	chr19:43802804:A:G	0	-3.43319	-2.83764	1.10631e-104	-3.52678	-3.08514	3.90795e-62	-3.50379	-3.04895
43802886	chr19:43802886:C:G	0	-0.978316	-2.67293	1.87306e-103	-2.30798	-1.47481	6.32932e-61	-1.91296	-1.85501
43802896	chr19:43802896:T:C	0	-0.984302	-2.54225	2.50424e-103	-2.30616	-1.18621	8.03055e-61	-1.91147	-1.61844
43803121	chr19:43803121:G:A	0	-1.03783e-08	-2.57646	4.55746e-103	-1.03783e-08	-2.8936	1.69215e-60	-1.03783e-08	-2.78457
43803610	chr19:43803610:C:CCTGA	0	-0.922991	-2.64096	2.22962e-103	-2.26357	-1.34497	7.27484e-61	-1.86503	-1.7637
43803993	chr19:43803993:A:G	0	-3.38143	-3.0383	1.42204e-104	-3.54374	-2.81712	5.67091e-62	-3.21486	-2.96554
43804117	chr19:43804117:C:T	0	-3.35508	-3.07324	3.33791e-104	-2.42849	-3.07912	9.47388e-62	-2.5791	-3.0881
43804286	chr19:43804286:G:A	0	-3.25862	-2.95338	2.00775e-104	-3.2942	-2.72174	1.06616e-61	-2.64013	-2.90897
43804288	chr19:43804288:A:G	0	-3.28229	-2.95338	1.96315e-104	-3.31666	-2.72174	1.02166e-61	-2.68276	-2.90897
43804391	chr19:43804391:CATT:C	0	-3.02396	-2.55989	9.0192e-104	-2.19151	-2.32209	3.44678e-61	-1.73514	-2.64058
43804497	chr19:43804497:T:C	0	-3.16884	-2.44402	5.9406e-104	-2.63406	-2.29708	2.93756e-61	-1.90921	-2.62637
43804612	chr19:43804612:A:G	0	-2.92956	-2.2974	5.18157e-104	-3.22966	-1.83818	2.4851e-61	-2.38329	-2.31955
43804698	chr19:43804698:A:T	0	-3.14775	-1.52844	1.44693e-103	-3.22661	-0.814318	5.03974e-61	-2.604	-1.3918
43804707	chr19:43804707:T:C	0	-3.15983	-1.59524	1.18e-103	-3.2917	-0.953155	4.31021e-61	-2.66245	-1.48972
43804743	chr19:43804743:G:C	0	-1.03783e-08	-3.0129	4.5006e-103	-1.03783e-08	-2.90616	1.4274e-60	-1.03783e-08	-2.95472
43804850	chr19:43804850:C:T	0	-2.84248	-3.06707	1.99927e-104	-3.00906	-3.01111	1.52629e-61	-2.12068	-3.06964
43804924	chr19:43804924:A:G	0	-0.579799	-2.91178	1.77083e-103	-1.76496	-2.07396	1.32911e-60	-0.466086	-2.55998
43805635	chr19:43805635:G:A	0	-3.01001	-2.82635	2.72918e-104	-3.30426	-2.40469	1.01619e-61	-3.01127	-2.58583
43806155	chr19:43806155:C:G	0	-1.03783e-08	-2.36293	7.91307e-103	-1.03783e-08	-2.34185	2.75077e-60	-1.03783e-08	-2.29869
43806207	chr19:43806207:C:T	0	-1.03783e-08	-2.85231	5.43955e-103	-1.03783e-08	-2.71667	1.64128e-60	-1.03783e-08	-2.8151
43806239	chr19:43806239:G:A	0	-1.32	-2.81131	2.76757e-104	-2.6381	-3.05688	5.08623e-61	-0.94115	-3.04547
43806265	chr19:43806265:G:A	0	-1.03783e-08	-2.86058	6.41868e-103	-1.03783e-08	-2.55115	1.7153e-60	-1.03783e-08	-2.77099
43806368	chr19:43806368:A:C	0	-1.25434	-2.75691	3.15618e-104	-2.59574	-2.96785	5.9884e-61	-0.871837	-2.9515
43806436	chr19:43806436:G:A	0	-3.18672	-2.27515e-08	2.65426e-103	-3.4342	-2.27515e-08	8.57828e-61	-3.46392	-2.27515e-08
43806609	chr19:43806609:T:C	0	-3.51063	-2.27515e-08	2.37635e-103	-3.5448	-2.27515e-08	7.95974e-61	-3.53876	-2.27515e-08
43806980	chr19:43806980:C:A	0	-1.03783e-08	-2.5729	8.05908e-103	-1.03783e-08	-2.32357	2.38978e-60	-1.03783e-08	-2.43937
43807066	chr19:43807066:C:T	0	-3.00069	-2.80067	2.86282e-104	-3.29781	-2.36334	1.06517e-61	-2.99967	-2.55036
43807118	chr19:43807118:G:A	0	-2.9482	-3.09006	1.31619e-104	-3.44692	-2.99129	4.31865e-62	-3.37101	-3.08179
43807258	chr19:43807258:TTTTC:T	0	-1.03783e-08	-3.07944	3.74955e-103	-1.03783e-08	-3.08873	1.26015e-60	-1.03783e-08	-3.07934
43807283	chr19:43807283:TTTTC:T	0	-2.98249	-2.97954	2.19684e-104	-3.3072	-2.61874	8.57367e-62	-3.00173	-2.76532
43807535	chr19:43807535:C:T	0	-1.03783e-08	-2.94752	5.61459e-103	-1.03783e-08	-2.685	1.85414e-60	-1.03783e-08	-2.69315
43807835	chr19:43807835:C:A	0	-1.03783e-08	-2.81293	6.83026e-103	-1.03783e-08	-2.489	1.79793e-60	-1.03783e-08	-2.72394
43807970	chr19:43807970:AT:A	0	-1.03783e-08	-2.49254	8.88109e-103	-1.03783e-08	-2.22644	2.61417e-60	-1.03783e-08	-2.34963
43808193	chr19:43808193:C:T	0	-3.42541	-2.27515e-08	2.50702e-103	-3.49127	-2.27515e-08	8.70562e-61	-3.44919	-2.27515e-08
43809165	chr19:43809165:G:A	0	-3.07019	-2.36102	3.59187e-104	-3.19318	-2.2411	1.18936e-61	-3.12878	-2.31097
43809185	chr19:43809185:G:A	0	-1.03783e-08	-2.96233	5.30695e-103	-1.03783e-08	-2.74135	1.52807e-60	-1.03783e-08	-2.88657
43809241	chr19:43809241:C:T	0	-3.35469	-2.27515e-08	2.39016e-103	-3.53901	-2.27515e-08	1.02167e-60	-3.28913	-2.27515e-08
43809444	chr19:43809444:A:G	0	-3.42832	-3.05107	1.47331e-104	-3.41678	-2.90866	7.4597e-62	-2.89998	-3.00625
43809446	chr19:43809446:T:C	0	-2.98025	-2.91824	2.33771e-104	-3.29081	-2.57297	9.04482e-62	-2.98967	-2.72388
43809753	chr19:43809753:T:C	0	-1.03783e-08	-2.99925	4.64367e-103	-1.03783e-08	-2.87486	1.58316e-60	-1.03783e-08	-2.85115
43809992	chr19:43809992:G:T	0	-1.03783e-08	-2.19168	8.11285e-103	-1.03783e-08	-2.31692	2.13243e-60	-1.03783e-08	-2.55331
43810001	chr19:43810001:T:C	0	-1.03783e-08	-2.81196	6.84472e-103	-1.03783e-08	-2.48689	1.80039e-60	-1.03783e-08	-2.72257
43810392	chr19:43810392:G:A	0	-3.45822	-3.06382	1.355e-104	-3.45732	-2.95183	6.6804e-62	-2.98222	-3.03435
43810900	chr19:43810900:G:T	0	-3.01891	-2.93681	1.18722e-104	-3.46276	-3.07858	4.49723e-62	-3.39933	-3.01296
43810912	chr19:43810912:G:A	0	-2.92531	-3.09316	1.38577e-104	-3.43584	-2.95086	4.44688e-62	-3.35763	-3.06591
43811044	chr19:43811044:T:C	0	-1.24013	-2.18178	3.90784e-104	-2.56875	-2.78122	9.2827e-61	-0.781396	-2.60361
43811456	chr19:43811456:C:T	0	-3.08406	-2.91948	1.5904e-104	-3.46762	-2.78135	4.65011e-62	-3.41262	-2.96623
43811618	chr19:43811618:G:A	0	-3.46879	-2.57523	2.36241e-104	-3.45928	-2.39399	9.33898e-62	-2.98856	-2.69298
43811764	chr19:43811764:A:AG	0	-1.03783e-08	-2.89796	4.03081e-103	-1.03783e-08	-3.0164	1.34562e-60	-1.03783e-08	-3.01372
43811800	chr19:43811800:T:C	0	-1.03783e-08	-2.80584	5.63721e-103	-1.03783e-08	-2.68098	1.85274e-60	-1.03783e-08	-2.69391
43812230	chr19:43812230:A:G	0	-1.03783e-08	-3.03093	4.38896e-103	-1.03783e-08	-2.93127	1.49528e-60	-1.03783e-08	-2.90826
43812425	chr19:43812425:C:A	0	-3.54596	-2.27515e-08	2.45218e-103	-3.51339	-2.27515e-08	7.99852e-61	-3.5339	-2.27515e-08
43812822	chr19:43812822:G:A	0	-1.03783e-08	-2.19168	8.11285e-103	-1.03783e-08	-2.31692	2.13243e-60	-1.03783e-08	-2.55331
43812986	chr19:43812986:C:G	0	-1.03783e-08	-2.97916	4.34472e-103	-1.03783e-08	-2.94141	1.36421e-60	-1.03783e-08	-3
43813177	chr19:43813177:T:A	0	-3.04347	-2.92456	2.23672e-104	-3.32689	-2.58105	8.47289e-62	-3.04437	-2.7345
43813180	chr19:43813180:T:C	0	-3.03313	-2.92511	2.24705e-104	-3.32095	-2.58238	8.55353e-62	-3.03395	-2.73545
43813208	chr19:43813208:C:T	0	-0.76941	-3.06836	3.26568e-104	-2.45096	-3.07852	8.15584e-61	-0.483581	-3.03084
43813296	chr19:43813296:G:A	0	-3.48962	-2.85098	1.42971e-104	-3.50989	-2.84559	4.6515e-62	-3.50719	-2.87136
43813328	chr19:43813328:C:T	0	-3.04088	-2.99095	1.17392e-104	-3.46496	-3.08765	4.38165e-62	-3.40337	-3.03495
43813711	chr19:43813711:G:A	0	-1.03783e-08	-2.35927	7.08232e-103	-1.03783e-08	-2.45276	1.90139e-60	-1.03783e-08	-2.66799
43814047	chr19:43814047:C:T	0	-1.03783e-08	-3.0717	3.76003e-103	-1.03783e-08	-3.08594	1.26395e-60	-1.03783e-08	-3.07633
43814160	chr19:43814160:C:G	0	-1.03783e-08	-2.2587	7.7856e-103	-1.03783e-08	-2.35809	2.05463e-60	-1.03783e-08	-2.59048
43814250	chr19:43814250:A:G	0	-1.03783e-08	-2.36012	7.07181e-103	-1.03783e-08	-2.45425	1.89932e-60	-1.03783e-08	-2.66908
43814263	chr19:43814263:G:A	0	-1.03783e-08	-2.4527	6.5622e-103	-1.03783e-08	-2.52904	1.7801e-60	-1.03783e-08	-2.73391
43815916	chr19:43815916:T:C	0	-3.02075	-2.85545	2.52672e-104	-3.31824	-2.46779	9.41596e-62	-3.03017	-2.64317
43815949	chr19:43815949:G:A	0	-2.62577	-2.56714	2.94254e-104	-3.02704	-2.60664	1.40265e-61	-2.64727	-2.62753
43816008	chr19:43816008:C:T	0	-3.44612	-2.27515e-08	4.46595e-103	-2.91388	-2.27515e-08	1.12313e-60	-3.19445	-2.27515e-08
43816415	chr19:43816415:T:C	0	-1.03783e-08	-2.82657	4.04569e-103	-1.03783e-08	-3.01271	1.43388e-60	-1.03783e-08	-2.95019
43816561	chr19:43816561:C:G	0	-1.03783e-08	-2.34489	7.1781e-103	-1.03783e-08	-2.43933	1.92234e-60	-1.03783e-08	-2.65703
43816837	chr19:43816837:TAA:T	0	-1.03783e-08	-2.7722	7.20759e-103	-1.03783e-08	-2.43523	1.86765e-60	-1.03783e-08	-2.68589
43816840	chr19:43816840:GTATTATC:G	0	-1.03783e-08	-2.7722	7.20759e-103	-1.03783e-08	-2.43523	1.86765e-60	-1.03783e-08	-2.68589
43817435	chr19:43817435:T:C	0	-1.03783e-08	-3.02964	4.39753e-103	-1.03783e-08	-2.92932	1.4985e-60	-1.03783e-08	-2.90611
43817624	chr19:43817624:A:G	0	-2.23559	-3.02722	2.65658e-104	-2.83044	-2.90547	3.59069e-61	-1.40045	-2.93437
43817697	chr19:43817697:C:T	0	-1.09633	-2.69551	3.46741e-104	-2.67505	-2.7945	7.98305e-61	-0.867152	-2.66869
43817706	chr19:43817706:A:G	0	-1.03783e-08	-2.82775	4.19125e-103	-1.03783e-08	-2.97737	1.41683e-60	-1.03783e-08	-2.96215
43817725	chr19:43817725:T:A	0	-3.37238	-3.04874	1.78862e-104	-3.38457	-2.74693	6.03439e-62	-3.28577	-2.8325
43817729	chr19:43817729:T:A	0	-1.03783e-08	-2.84193	6.46541e-103	-1.03783e-08	-2.5439	1.71594e-60	-1.03783e-08	-2.77061
43817821	chr19:43817821:A:G	0	-3.04135	-3.06743	1.19242e-104	-3.5094	-3.02757	4.09213e-62	-3.41369	-3.09299
43817961	chr19:43817961:G:A	0	-1.01236	-3.01946	2.90103e-104	-2.59913	-3.04875	7.11595e-61	-0.704895	-2.94592
43818233	chr19:43818233:A:G	0	-1.03783e-08	-3.07342	3.73319e-103	-1.03783e-08	-3.0931	1.24439e-60	-1.03783e-08	-3.09193
43818517	chr19:43818517:A:G	0	-3.02086	-2.9161	1.18821e-104	-3.45915	-3.08136	4.48823e-62	-3.39446	-3.01982
43818574	chr19:43818574:T:C	0	-3.00099	-0.684898	3.04092e-103	-3.38491	0.0867015	5.07057e-61	-3.18752	-0.802188
43818600	chr19:43818600:G:A	0	-3.33716	-3.0577	1.28017e-104	-3.37358	-3.09238	7.85883e-62	-2.77309	-3.08102
43818605	chr19:43818605:T:C	0	-3.50483	-2.27515e-08	3.15917e-103	-3.26006	-2.27515e-08	8.99266e-61	-3.41675	-2.27515e-08
43818980	chr19:43818980:T:G	0	-3.32598	-3.06021	1.4134e-104	-3.4456	-2.92136	5.28768e-62	-3.28839	-2.96197
43819323	chr19:43819323:T:C	0	-2.95897	-2.90048	3.41211e-104	-3.32437	-2.16125	1.16472e-61	-3.05634	-2.40434
43819451	chr19:43819451:A:G	0	-3.081	-2.87418	2.30677e-104	-3.37314	-2.50397	8.27926e-62	-3.13123	-2.67076
43819607	chr19:43819607:T:C	0	-3.27911	-3.06936	1.39592e-104	-3.41401	-2.96539	5.38498e-62	-3.23802	-2.99411
43819797	chr19:43819797:G:A	0	-3.34302	-3.07265	1.27794e-104	-3.37945	-3.08825	7.73009e-62	-2.78188	-3.08874
43819851	chr19:43819851:C:T	0	-1.03783e-08	-3.04624	4.51362e-103	-1.03783e-08	-2.90327	1.36209e-60	-1.03783e-08	-3.00155
43819989	chr19:43819989:AGC:A	0	-2.9895	-3.03318	1.88538e-104	-3.32203	-2.75679	7.3593e-62	-3.04031	-2.87947
43819993	chr19:43819993:A:C	0	-3.01609	-3.00792	1.95837e-104	-3.33893	-2.70191	7.51269e-62	-3.06671	-2.83244
43819996	chr19:43819996:GAAGGAAAAGACTTCACCATTC:G	0	-2.96728	-3.00214	2.06278e-104	-3.30714	-2.68175	7.96578e-62	-3.02111	-2.81948
43820275	chr19:43820275:A:G	0	-1.03783e-08	-2.36267	7.05901e-103	-1.03783e-08	-2.45606	1.89681e-60	-1.03783e-08	-2.6704
43820435	chr19:43820435:C:T	0	-1.03783e-08	-2.19168	8.11285e-103	-1.03783e-08	-2.31692	2.13243e-60	-1.03783e-08	-2.55331
43820663	chr19:43820663:G:C	0	-1.03783e-08	-2.20066	7.75332e-103	-1.03783e-08	-2.36224	2.04496e-60	-1.03783e-08	-2.5952
43821630	chr19:43821630:G:C	0	-1.03783e-08	-2.98248	4.75831e-103	-1.03783e-08	-2.85047	1.46624e-60	-1.03783e-08	-2.92787
43822026	chr19:43822026:T:G	0	-3.24864	-3.06355	1.52394e-104	-3.38281	-2.90885	5.74754e-62	-3.20458	-2.96239
43822056	chr19:43822056:T:A	0	-3.4088	-2.27515e-08	3.0841e-103	-3.28411	-2.27515e-08	9.76936e-61	-3.33391	-2.27515e-08
43822122	chr19:43822122:A:G	0	-2.20478	-2.27515e-08	4.58648e-103	-2.88725	-2.27515e-08	1.27187e-60	-3.07008	-2.27515e-08
43822672	chr19:43822672:C:T	0	-1.03783e-08	-2.83086	5.52823e-103	-1.03783e-08	-2.7005	1.87882e-60	-1.03783e-08	-2.67993
43822918	chr19:43822918:A:G	0	-1.03783e-08	-2.74189	6.33147e-103	-1.03783e-08	-2.56483	1.85558e-60	-1.03783e-08	-2.69237
43823304	chr19:43823304:C:T	0	-1.03783e-08	-2.98656	4.33472e-103	-1.03783e-08	-2.94371	1.36103e-60	-1.03783e-08	-3.00233
43823363	chr19:43823363:G:T	0	-2.9937	-2.83361	2.63912e-104	-3.30561	-2.43689	9.45824e-62	-3.05122	-2.61764
43823474	chr19:43823474:A:G	0	-3.03783	-2.53684	1.28595e-104	-3.48944	-2.97201	5.4061e-62	-3.43543	-2.79279
43823616	chr19:43823616:GA:G	0	-1.03783e-08	-2.82096	4.06247e-103	-1.03783e-08	-3.00857	1.43815e-60	-1.03783e-08	-2.94722
43823711	chr19:43823711:G:T	0	-3.00946	-2.83319	2.61045e-104	-3.31602	-2.43741	9.31374e-62	-3.06642	-2.61783
43824402	chr19:43824402:C:T	0	-1.03783e-08	-3.04959	3.74091e-103	-1.03783e-08	-3.09104	1.24382e-60	-1.03783e-08	-3.09238
43824620	chr19:43824620:C:T	0	-1.03783e-08	-2.35927	7.08232e-103	-1.03783e-08	-2.45276	1.90139e-60	-1.03783e-08	-2.66799
43825422	chr19:43825422:C:T	0	0.909844	-2.27515e-08	2.57384e-101	1.1402	-2.27515e-08	8.61521e-59	1.14554	-2.27515e-08
43825630	chr19:43825630:C:T	0	-3.06143	-2.81154	1.13449e-104	-3.50493	-3.08184	4.31622e-62	-3.45781	-2.99555
43825631	chr19:43825631:G:A	0	-3.24614	-2.27515e-08	2.54291e-103	-3.47706	-2.27515e-08	1.30145e-60	-3.0471	-2.27515e-08
43825733	chr19:43825733:C:T	0	-2.43782	-2.27515e-08	9.95318e-103	-2.11247	-2.27515e-08	1.46491e-60	-2.92878	-2.27515e-08
43825930	chr19:43825930:A:T	0	-0.912326	-2.57739	3.78265e-104	-2.67884	-2.70368	8.53764e-61	-0.917221	-2.55145
43825940	chr19:43825940:C:CAA	0	-0.71471	-2.6281	4.51973e-104	-2.46721	-2.73728	1.18952e-60	-0.538868	-2.59816
43826088	chr19:43826088:G:A	0	-0.973315	-3.05678	3.01372e-104	-2.51696	-3.09281	6.2053e-61	-0.694606	-3.09315
43826497	chr19:43826497:C:CA	0	-0.930643	-3.06773	2.74129e-104	-2.62568	-3.07884	4.86051e-61	-1.02111	-3.01091
43826620	chr19:43826620:A:G	0	-0.896162	-2.83586	3.36201e-104	-2.60971	-2.8907	8.20345e-61	-0.733802	-2.7748
43826757	chr19:43826757:G:T	0	-1.03783e-08	-2.4177	6.21449e-103	-1.03783e-08	-2.58348	2.09443e-60	-1.03783e-08	-2.57129
43827346	chr19:43827346:C:T	0	-1.03783e-08	-2.33874	7.2651e-103	-1.03783e-08	-2.42728	1.91466e-60	-1.03783e-08	-2.66103
43827433	chr19:43827433:G:A	0	-2.89095	-2.27515e-08	2.37655e-103	-3.54471	-2.27515e-08	8.42654e-61	-3.48177	-2.27515e-08
43827461	chr19:43827461:T:C	0	-1.02635	-2.78994	3.25938e-104	-2.68436	-2.84706	7.63925e-61	-0.852435	-2.72742
43827558	chr19:43827558:T:C	0	-3.19001	-3.08103	1.54751e-104	-3.20008	-3.07623	1.01091e-61	-2.51038	-3.09193
43827646	chr19:43827646:T:C	0	-1.2585	-2.91219	2.52731e-104	-2.72361	-3.06219	4.73009e-61	-1.00249	-3.05672
43827855	chr19:43827855:G:A	0	-1.03783e-08	-2.33885	7.26435e-103	-1.03783e-08	-2.42739	1.9145e-60	-1.03783e-08	-2.66112
43828345	chr19:43828345:T:C	0	-2.86487	-2.94957	1.18268e-104	-3.4544	-3.09077	4.20686e-62	-3.40446	-3.07456
43828364	chr19:43828364:T:A	0	-1.03783e-08	-3.07227	3.7637e-103	-1.03783e-08	-3.08496	1.26659e-60	-1.03783e-08	-3.07424
43828725	chr19:43828725:AGCTCAGTGCAACCTTGAAGTCCTGG:A	0	-1.03783e-08	-3.03991	4.05136e-103	-1.03783e-08	-3.01131	1.29461e-60	-1.03783e-08	-3.05237
43828897	chr19:43828897:T:C	0	-2.99229	-2.92823	1.14349e-104	-3.48657	-3.09229	4.24818e-62	-3.41524	-3.05401
43829040	chr19:43829040:G:C	0	-0.113532	-2.252	6.52282e-104	-2.14201	-2.69564	2.26827e-60	0.00831094	-2.49987
43829179	chr19:43829179:A:T	0	-1.03783e-08	-2.81339	4.20469e-103	-1.03783e-08	-2.97416	1.42799e-60	-1.03783e-08	-2.95431
43829369	chr19:43829369:A:G	0	-2.46012	-2.27515e-08	1.5796e-102	-1.65061	-2.27515e-08	4.01538e-60	-1.92044	-2.27515e-08
43829491	chr19:43829491:G:T	0	-2.69553	-2.8669	2.19978e-104	-3.02624	-2.89836	1.10646e-61	-2.62972	-2.88228
43829797	chr19:43829797:G:A	0	-3.27764	-2.27515e-08	3.71045e-103	-3.09921	-2.27515e-08	1.11273e-60	-3.20376	-2.27515e-08
43829978	chr19:43829978:G:A	0	-2.908	-2.60654	2.98654e-104	-3.03677	-2.58207	1.0056e-61	-2.98298	-2.6246
43830077	chr19:43830077:T:C	0	-1.39367	-2.73701	2.42086e-104	-2.78161	-3.04722	4.41509e-61	-1.08873	-3.0394
43830250	chr19:43830250:G:T	0	-2.62169	-2.73481	1.74331e-104	-3.09827	-3.05889	5.71929e-62	-3.14664	-3.02526
43830334	chr19:43830334:T:C	0	-2.85534	-3.09064	1.47303e-104	-3.39327	-2.93236	4.63197e-62	-3.31649	-3.06627
43830392	chr19:43830392:C:CT	0	-2.62116	-2.69863	1.76811e-104	-3.09626	-3.04678	5.82076e-62	-3.14517	-3.00914
43830924	chr19:43830924:AAAAATT:A	0	-2.61498	-2.73283	1.74755e-104	-3.09292	-3.06182	5.68202e-62	-3.15075	-3.02769
43830938	chr19:43830938:A:G	0	-2.92672	-3.09145	1.32145e-104	-3.42294	-3.01128	4.46088e-62	-3.34212	-3.07828
43831866	chr19:43831866:C:T	0	-2.67388	-2.88314	2.18692e-104	-3.01284	-2.91761	1.11502e-61	-2.60999	-2.8943
43832893	chr19:43832893:G:A	0	-1.03783e-08	-2.56513	7.77908e-103	-1.03783e-08	-2.35893	2.20468e-60	-1.03783e-08	-2.51999
43833273	chr19:43833273:C:T	0	1.01179	-2.27515e-08	2.78915e-101	1.22054	-2.27515e-08	9.48061e-59	1.24126	-2.27515e-08
43833651	chr19:43833651:T:C	0	-1.04125	-2.99979	2.40154e-104	-2.75153	-3.08531	1.72388e-61	-1.98724	-3.08135
43834551	chr19:43834551:T:C	0	-3.2897	-2.27515e-08	2.42582e-103	-3.5242	-2.27515e-08	7.91315e-61	-3.54463	-2.27515e-08
43834614	chr19:43834614:G:A	0	-1.03783e-08	-2.95981	4.97297e-103	-1.03783e-08	-2.80635	1.50801e-60	-1.03783e-08	-2.89978
43834688	chr19:43834688:C:T	0	-2.98456	-3.08613	1.20343e-104	-3.49017	-3.0376	3.99563e-62	-3.44233	-3.08821
43834826	chr19:43834826:C:A	0	-1.03783e-08	-2.91994	6.20658e-103	-1.03783e-08	-2.58476	2.11222e-60	-1.03783e-08	-2.56283
43834927	chr19:43834927:A:G	0	-2.93892	-2.81582	2.80926e-104	-3.28617	-2.39386	1.01928e-61	-3.013	-2.58107
43834969	chr19:43834969:A:T	0	-1.03783e-08	-3.02898	3.90503e-103	-1.03783e-08	-3.0481	1.31811e-60	-1.03783e-08	-3.03438
43835002	chr19:43835002:C:T	0	-2.90659	-2.59525	3.04703e-104	-3.03719	-2.5616	1.02692e-61	-2.98194	-2.60465
43835185	chr19:43835185:T:C	0	-3.54199	-2.27515e-08	2.87923e-103	-3.35284	-2.27515e-08	8.06633e-61	-3.52546	-2.27515e-08
43835225	chr19:43835225:G:A	0	-2.66071	-2.74328	1.69381e-104	-3.12781	-3.05816	5.5851e-62	-3.17224	-3.0234
43835290	chr19:43835290:A:G	0	-2.99443	-2.81651	2.71888e-104	-3.31687	-2.39587	9.71007e-62	-3.06039	-2.58219
43835393	chr19:43835393:C:T	0	-1.03783e-08	-3.03831	4.34146e-103	-1.03783e-08	-2.94216	1.47178e-60	-1.03783e-08	-2.9241
43835394	chr19:43835394:G:A	0	-2.84074	-2.86537	3.17401e-104	-3.21719	-2.34077	1.18818e-61	-2.92495	-2.51579
43835399	chr19:43835399:G:A	0	-1.03783e-08	-2.3497	7.10232e-103	-1.03783e-08	-2.44994	2.4157e-60	-1.03783e-08	-2.42858
43835808	chr19:43835808:C:T	0	-3.38829	-3.09233	1.2414e-104	-3.43576	-3.06095	7.08948e-62	-2.86588	-3.09125
43836368	chr19:43836368:A:T	0	-1.03783e-08	-2.96522	4.90682e-103	-1.03783e-08	-2.81974	1.48906e-60	-1.03783e-08	-2.91243
43836814	chr19:43836814:T:A	0	-1.03783e-08	-3.09094	3.76746e-103	-1.03783e-08	-3.08396	1.24324e-60	-1.03783e-08	-3.09285
43837188	chr19:43837188:A:G	0	-2.76975	-2.66656	1.63749e-104	-3.18804	-3.03174	5.4412e-62	-3.23443	-2.98731
43837279	chr19:43837279:T:C	0	-1.03783e-08	-2.9085	5.21556e-103	-1.03783e-08	-2.75872	1.7246e-60	-1.03783e-08	-2.76558
43837883	chr19:43837883:T:C	0	-2.0612	-2.27515e-08	1.61244e-102	-1.63003	-2.27515e-08	3.59899e-60	-2.02992	-2.27515e-08
43838048	chr19:43838048:T:C	0	-2.989	-2.43651	3.25976e-104	-3.11406	-2.41724	1.08728e-61	-3.05121	-2.47827
43838068	chr19:43838068:A:G	0	-1.03783e-08	-1.27156	1.27007e-102	-1.03783e-08	-1.86871	6.65161e-60	-1.03783e-08	-1.41571
43838352	chr19:43838352:G:A	0	-1.87984	-2.75571	2.05598e-104	-3.09916	-2.89304	3.25107e-61	-1.56386	-2.87032
43838825	chr19:43838825:C:T	0	-1.74323	-2.80163	2.13787e-104	-3.03404	-2.9191	3.66044e-61	-1.41267	-2.9029
43838881	chr19:43838881:T:G	0	-1.03783e-08	-2.89112	3.9859e-103	-1.03783e-08	-3.0276	1.3973e-60	-1.03783e-08	-2.97603
43838902	chr19:43838902:A:G	0	-3.48118	-2.27515e-08	2.9897e-103	-3.31519	-2.27515e-08	9.24696e-61	-3.38886	-2.27515e-08
43839337	chr19:43839337:A:T	0	-1.03783e-08	-3.06784	3.78759e-103	-1.03783e-08	-3.07864	1.27182e-60	-1.03783e-08	-3.07013
43839530	chr19:43839530:C:G	0	-3.52696	-3.07916	1.28631e-104	-3.54636	-2.91481	5.14195e-62	-3.24812	-3.03019
43839584	chr19:43839584:C:A	0	-1.61694	-3.08778	1.8029e-104	-3.03244	-3.09111	3.2638e-61	-1.35014	-3.08013
43839818	chr19:43839818:C:G	0	-1.647	-3.08649	1.78085e-104	-3.04386	-3.092	3.19085e-61	-1.37485	-3.07802
43840070	chr19:43840070:T:G	0	-1.59982	-3.08971	1.8293e-104	-3.01958	-3.08944	3.34185e-61	-1.32313	-3.08351
43840190	chr19:43840190:C:A	0	-1.89177	-2.27515e-08	1.44456e-102	-1.73997	-2.27515e-08	1.88603e-60	-2.6761	-2.27515e-08
43840266	chr19:43840266:A:G	0	-1.64988	-3.09222	1.8058e-104	-3.04681	-3.07514	3.1203e-61	-1.38262	-3.09261
43840320	chr19:43840320:T:C	0	-3.06321	-2.84702	1.45259e-104	-3.35693	-2.98267	1.35288e-61	-2.40429	-2.90664
43840335	chr19:43840335:C:T	0	-1.03783e-08	-3.09191	3.77759e-103	-1.03783e-08	-3.08128	1.24426e-60	-1.03783e-08	-3.09203
43840363	chr19:43840363:G:A	0	-2.99021	-2.71563	2.10442e-104	-3.24985	-2.71906	9.92316e-62	-2.92283	-2.69804
43840570	chr19:43840570:C:T	0	-3.54578	-2.27515e-08	3.5577e-103	-3.14125	-2.27515e-08	9.15383e-61	-3.39899	-2.27515e-08
43840585	chr19:43840585:C:T	0	-1.63054	-3.09042	1.80008e-104	-3.03635	-3.08877	3.22409e-61	-1.35803	-3.08448
43840776	chr19:43840776:C:T	0	-2.97854	-3.09224	1.26852e-104	-3.48883	-2.98626	4.09092e-62	-3.43409	-3.07288
43841001	chr19:43841001:C:T	0	-2.69473	-2.66576	1.72665e-104	-3.13723	-3.02954	5.707e-62	-3.18799	-2.98606
43841502	chr19:43841502:A:G	0	-1.68845	-3.08423	1.73855e-104	-3.06808	-3.09181	3.11277e-61	-1.4	-3.07765
43841587	chr19:43841587:T:A	0	-1.03783e-08	-3.05314	4.22761e-103	-1.03783e-08	-2.96873	1.35563e-60	-1.03783e-08	-3.00631
43841701	chr19:43841701:G:C	0	-3.49858	-2.27515e-08	9.66021e-103	-2.14235	-2.27515e-08	1.34669e-60	-3.01292	-2.27515e-08
43842069	chr19:43842069:T:C	0	-1.66225	-3.09054	1.76963e-104	-3.05352	-3.08866	3.10236e-61	-1.39619	-3.08481
43842218	chr19:43842218:G:C	0	-1.63899	-3.08778	1.78399e-104	-3.04285	-3.09125	3.18314e-61	-1.37515	-3.08014
43842391	chr19:43842391:C:T	0	-1.64803	-3.08822	1.77631e-104	-3.04756	-3.09085	3.15835e-61	-1.38215	-3.08096
43842780	chr19:43842780:C:T	0	-1.03783e-08	-2.75951	4.06419e-103	-1.03783e-08	-3.00815	1.61342e-60	-1.03783e-08	-2.83222
43842781	chr19:43842781:A:G	0	-1.71488	-3.09029	1.72367e-104	-3.07943	-3.08907	2.94091e-61	-1.44982	-3.08462
43842952	chr19:43842952:TC:T	0	-1.65347	-3.08958	1.77353e-104	-3.05024	-3.08974	3.13142e-61	-1.38851	-3.08316
43843046	chr19:43843046:A:C	0	-1.63949	-3.08863	1.78555e-104	-3.04266	-3.09056	3.1845e-61	-1.37326	-3.0816
43843272	chr19:43843272:C:T	0	-1.67122	-3.08961	1.7566e-104	-3.05985	-3.08972	3.07322e-61	-1.40723	-3.0832
43843297	chr19:43843297:T:C	0	-1.63432	-3.08935	1.79064e-104	-3.04045	-3.08993	3.19874e-61	-1.3676	-3.0828
43843347	chr19:43843347:A:C	0	-1.49472	-3.09011	1.97145e-104	-2.96782	-3.06636	3.5806e-61	-1.24683	-3.0908
43843525	chr19:43843525:T:A	0	-1.70321	-3.08958	1.72906e-104	-3.07563	-3.08974	2.97004e-61	-1.44142	-3.08316
43843597	chr19:43843597:T:C	0	-1.63789	-3.08972	1.78875e-104	-3.04183	-3.0896	3.19738e-61	-1.36743	-3.08339
43844097	chr19:43844097:T:C	0	-1.61971	-3.09111	1.8068e-104	-3.03437	-3.08702	3.2101e-61	-1.36021	-3.08665
43844164	chr19:43844164:G:A	0	-2.42419	-3.08472	1.69525e-104	-3.26287	-2.92225	6.25109e-62	-3.05585	-3.02713
43844186	chr19:43844186:A:C	0	-2.95195	-2.90492	2.97392e-104	-3.22645	-2.39662	1.02592e-61	-3.02198	-2.5656
43844272	chr19:43844272:C:T	0	-1.67598	-3.09258	1.76967e-104	-3.05788	-3.08428	3.0501e-61	-1.40925	-3.08873
43844497	chr19:43844497:T:C	0	-2.55516	-2.60337	1.92627e-104	-3.04833	-3.00904	6.42893e-62	-3.09448	-2.96045
43844616	chr19:43844616:T:C	0	-1.62258	-3.08914	1.79802e-104	-3.03599	-3.09028	3.23198e-61	-1.35775	-3.08231
43844653	chr19:43844653:C:A	0	-1.63507	-3.08839	1.80056e-104	-3.03442	-3.09043	3.22886e-61	-1.35942	-3.08161
43844672	chr19:43844672:A:C	0	-1.03783e-08	-3.02654	4.41681e-103	-1.03783e-08	-2.92495	1.40093e-60	-1.03783e-08	-2.97344
43844925	chr19:43844925:G:A	0	-1.03783e-08	-2.45416	4.61634e-103	-1.03783e-08	-2.88076	2.08182e-60	-1.03783e-08	-2.57733
43845051	chr19:43845051:C:G	0	-1.03783e-08	-3.0445	3.85377e-103	-1.03783e-08	-3.06131	1.29977e-60	-1.03783e-08	-3.04839
43845589	chr19:43845589:A:G	0	-2.81308	-2.92049	3.17978e-104	-3.13149	-2.42465	1.12895e-61	-2.90057	-2.5913
43845611	chr19:43845611:T:C	0	-2.97922	-2.68641	2.18397e-104	-3.24248	-2.68933	1.03457e-61	-2.90986	-2.66931
43845709	chr19:43845709:T:C	0	-1.59696	-3.09315	1.86198e-104	-3.01309	-3.07821	3.31002e-61	-1.32443	-3.09177
43845944	chr19:43845944:A:G	0	-1.89547	-3.0928	1.61187e-104	-3.15274	-3.08281	2.49467e-61	-1.6095	-3.0895
43846037	chr19:43846037:C:T	0	-2.92226	-2.96249	1.37674e-104	-3.42584	-2.9674	5.06012e-62	-3.27203	-3.02233
43846053	chr19:43846053:C:T	0	-1.70714	-3.0922	1.77012e-104	-3.07062	-3.07128	2.98681e-61	-1.42591	-3.09304
43846254	chr19:43846254:A:G	0	-2.86385	-2.92146	3.07094e-104	-3.16432	-2.42664	1.08914e-61	-2.93499	-2.59278
43846320	chr19:43846320:T:C	0	-1.03783e-08	-3.04362	3.85663e-103	-1.03783e-08	-3.06057	1.30126e-60	-1.03783e-08	-3.04724
43846539	chr19:43846539:A:G	0	-2.97212	-3.08888	1.2082e-104	-3.48544	-3.03838	4.0357e-62	-3.42994	-3.09062
43846566	chr19:43846566:A:C	0	-1.6404	-3.09144	1.79158e-104	-3.04281	-3.08704	3.16391e-61	-1.37476	-3.08659
43846576	chr19:43846576:C:T	0	-1.03783e-08	-2.40721	4.73714e-103	-1.03783e-08	-2.85493	2.16922e-60	-1.03783e-08	-2.53621
43846810	chr19:43846810:A:G	0	-3.52284	-3.08647	1.16824e-104	-3.5463	-3.01116	4.99967e-62	-3.23875	-3.06762
43846837	chr19:43846837:G:T	0	-1.03783e-08	-2.80413	4.23542e-103	-1.03783e-08	-2.96688	1.43069e-60	-1.03783e-08	-2.95241
43847014	chr19:43847014:GGGAGAT:G	0	-1.65422	-3.09202	1.77864e-104	-3.05113	-3.08597	3.11138e-61	-1.3905	-3.08759
43847542	chr19:43847542:C:T	0	-3.51548	-3.08582	1.17043e-104	-3.54545	-3.01013	5.13018e-62	-3.21334	-3.06726
43848487	chr19:43848487:G:A	0	-3.02157	-3.09316	1.2296e-104	-3.50089	-3.00537	3.99393e-62	-3.45039	-3.08058
43848513	chr19:43848513:T:C	0	-3.0731	-2.86229	1.42519e-104	-3.36391	-2.99473	1.30867e-61	-2.42308	-2.92107
43848514	chr19:43848514:G:A	0	-1.43039	-3.08868	1.97684e-104	-2.94083	-3.09062	3.98016e-61	-1.15042	-3.08141
43848536	chr19:43848536:G:A	0	-1.5625	-3.08945	1.85552e-104	-3.00492	-3.08987	3.44682e-61	-1.29277	-3.08294
43848538	chr19:43848538:G:T	0	-1.03783e-08	-2.44326	4.63849e-103	-1.03783e-08	-2.87598	2.09999e-60	-1.03783e-08	-2.56864
43848617	chr19:43848617:A:G	0	-3.51245	-2.27515e-08	3.15618e-103	-3.261	-2.27515e-08	9.47544e-61	-3.36445	-2.27515e-08
43848819	chr19:43848819:T:C	0	-1.63671	-3.08883	1.78379e-104	-3.04384	-3.09037	3.18543e-61	-1.37277	-3.0818
43848928	chr19:43848928:T:C	0	-1.60485	-3.08517	1.83154e-104	-3.01558	-3.09221	3.3508e-61	-1.32699	-3.07697
43848931	chr19:43848931:G:A	0	-1.54388	-3.08634	1.87145e-104	-2.99471	-3.09153	3.51465e-61	-1.27743	-3.07879
43848979	chr19:43848979:A:G	0	-1.45301	-3.09306	2.05555e-104	-2.92119	-3.07122	3.93446e-61	-1.1506	-3.09278
43849090	chr19:43849090:C:T	0	-3.0746	-2.86551	1.41954e-104	-3.36578	-2.99684	1.29493e-61	-2.43084	-2.92386
43849231	chr19:43849231:T:C	0	-1.58208	-3.08886	1.83912e-104	-3.01302	-3.09064	3.37317e-61	-1.31558	-3.08173
43849302	chr19:43849302:G:A	0	-3.52477	-3.08404	1.1762e-104	-3.5463	-3.00436	5.01707e-62	-3.2389	-3.064
43849904	chr19:43849904:T:G	0	-1.03783e-08	-2.8621	5.49449e-103	-1.03783e-08	-2.70662	1.5893e-60	-1.03783e-08	-2.84728
43850143	chr19:43850143:A:T	0	-3.09084	-2.85582	1.40875e-104	-3.37843	-2.99181	1.27012e-61	-2.45632	-2.91773
43850334	chr19:43850334:G:A	0	-1.66933	-3.08958	1.7596e-104	-3.05812	-3.08974	3.06134e-61	-1.41115	-3.08316
43850352	chr19:43850352:T:C	0	-3.12662	-2.86851	1.36954e-104	-3.39791	-3.00057	1.2024e-61	-2.50139	-2.92745
43850366	chr19:43850366:A:G	0	-1.67786	-3.08853	1.75227e-104	-3.06129	-3.09074	3.04199e-61	-1.41931	-3.08134
43850472	chr19:43850472:T:C	0	-1.67528	-3.09118	1.75722e-104	-3.06181	-3.0874	3.03054e-61	-1.41834	-3.08608
43850509	chr19:43850509:G:A	0	-1.03783e-08	-3.09281	3.79821e-103	-1.03783e-08	-3.07584	1.24549e-60	-1.03783e-08	-3.09104
43850549	chr19:43850549:C:T	0	-1.03783e-08	-1.97686	5.34364e-103	-1.03783e-08	-2.73446	2.65608e-60	-1.03783e-08	-2.33372
43850587	chr19:43850587:G:A	0	-1.03783e-08	-3.04409	3.85421e-103	-1.03783e-08	-3.0612	1.30029e-60	-1.03783e-08	-3.04799
43850716	chr19:43850716:T:C	0	-1.6706	-3.09029	1.76306e-104	-3.05706	-3.08884	3.03127e-61	-1.41937	-3.08481
43850719	chr19:43850719:G:A	0	-1.03783e-08	-3.02103	4.43349e-103	-1.03783e-08	-2.92118	1.40919e-60	-1.03783e-08	-2.96756
43851112	chr19:43851112:C:T	0	-1.65365	-3.08877	1.76902e-104	-3.05222	-3.09031	3.09012e-61	-1.40298	-3.08196
43851513	chr19:43851513:A:G	0	-2.86756	-2.88696	3.24159e-104	-3.16872	-2.36817	1.13307e-61	-2.94273	-2.5455
43851610	chr19:43851610:G:T	0	-1.76063	-3.0907	1.69797e-104	-3.12716	-3.05635	2.66089e-61	-1.54255	-3.09195
43851649	chr19:43851649:A:G	0	-1.74181	-3.09172	1.70292e-104	-3.11834	-3.06226	2.73253e-61	-1.51521	-3.09272
43851786	chr19:43851786:G:A	0	-2.80108	-2.90044	3.33972e-104	-3.11754	-2.38952	1.17984e-61	-2.88488	-2.56291
43852438	chr19:43852438:G:A	0	-2.80878	-2.89889	3.3242e-104	-3.12507	-2.38666	1.17895e-61	-2.88837	-2.56016
43852475	chr19:43852475:C:T	0	-1.6174	-3.09282	1.82005e-104	-3.04786	-3.06623	3.06648e-61	-1.39954	-3.09308
43852615	chr19:43852615:A:G	0	-1.03783e-08	-2.82561	6.4219e-103	-1.03783e-08	-2.55065	1.99981e-60	-1.03783e-08	-2.61752
43852650	chr19:43852650:T:C	0	-3.37361	-2.27515e-08	1.20964e-102	-1.91746	-2.27515e-08	3.15449e-60	-2.16175	-2.27515e-08
43852735	chr19:43852735:A:T	0	-1.62229	-3.09287	1.82611e-104	-3.04397	-3.06679	3.05208e-61	-1.40422	-3.09311
43853173	chr19:43853173:C:T	0	-1.03783e-08	-3.093	3.75402e-103	-1.03783e-08	-3.08754	1.2429e-60	-1.03783e-08	-3.09313
43853216	chr19:43853216:C:T	0	-2.5777	-2.27515e-08	1.50636e-102	-1.69808	-2.27515e-08	3.55739e-60	-2.04155	-2.27515e-08
43853310	chr19:43853310:AT:A	0	-3.01365	-2.37487	2.47838e-104	-3.14709	-2.65826	9.02304e-62	-3.16517	-2.55079
43853506	chr19:43853506:T:C	0	-1.03783e-08	-1.60358	1.06888e-102	-1.03783e-08	-2.04117	4.53538e-60	-1.03783e-08	-1.79867
43853842	chr19:43853842:G:A	0	-1.03783e-08	-1.95698	5.73755e-103	-1.03783e-08	-2.66333	2.72845e-60	-1.03783e-08	-2.30684
43853890	chr19:43853890:C:T	0	-1.80717	-2.91693	1.74768e-104	-3.14484	-3.00982	1.43325e-61	-2.16825	-3.08496
43854445	chr19:43854445:G:C	0	-1.03783e-08	-3.06486	4.45333e-103	-1.03783e-08	-2.91671	1.39271e-60	-1.03783e-08	-2.97932
43854609	chr19:43854609:G:A	0	-1.03783e-08	-3.03924	4.72151e-103	-1.03783e-08	-2.85824	1.46683e-60	-1.03783e-08	-2.92747
43854832	chr19:43854832:C:T	0	-2.99183	-2.50317	3.78257e-104	-2.69224	-2.6903	9.79803e-62	-2.97004	-2.66352
43854984	chr19:43854984:T:C	0	-1.03783e-08	-3.04778	4.60511e-103	-1.03783e-08	-2.8832	1.43184e-60	-1.03783e-08	-2.95161
43855412	chr19:43855412:C:G	0	-1.1848	-3.05555	2.89573e-104	-2.56974	-3.07997	3.98171e-61	-1.13842	-3.09302
43855478	chr19:43855478:G:A	0	-1.03783e-08	-2.07451	6.40792e-103	-1.03783e-08	-2.55283	2.45701e-60	-1.03783e-08	-2.41163
43855489	chr19:43855489:G:T	0	-1.03783e-08	-3.01354	3.91741e-103	-1.03783e-08	-3.04494	1.27881e-60	-1.03783e-08	-3.06464
43856090	chr19:43856090:T:C	0	-1.03783e-08	-3.04272	4.67298e-103	-1.03783e-08	-2.86857	1.45296e-60	-1.03783e-08	-2.93697
43856119	chr19:43856119:T:A	0	-1.03783e-08	-2.52632	4.84282e-103	-1.03783e-08	-2.83287	1.96414e-60	-1.03783e-08	-2.63552
43856519	chr19:43856519:TG:T	0	-1.03783e-08	-2.91807	5.94123e-103	-1.03783e-08	-2.62845	2.05537e-60	-1.03783e-08	-2.59012
43856733	chr19:43856733:A:G	0	-1.03783e-08	-2.19921	5.81369e-103	-1.03783e-08	-2.65015	2.19821e-60	-1.03783e-08	-2.52293
43856870	chr19:43856870:A:G	0	-1.03783e-08	-3.03944	4.69846e-103	-1.03783e-08	-2.86313	1.45908e-60	-1.03783e-08	-2.93277
43856896	chr19:43856896:C:A	0	-1.03783e-08	-3.00042	4.75724e-103	-1.03783e-08	-2.8507	1.53217e-60	-1.03783e-08	-2.88389
43857008	chr19:43857008:A:C	0	-1.03783e-08	-3.04305	4.66315e-103	-1.03783e-08	-2.87067	1.44994e-60	-1.03783e-08	-2.93905
43857622	chr19:43857622:G:A	0	-1.03783e-08	-3.06785	3.87328e-103	-1.03783e-08	-3.05626	1.25666e-60	-1.03783e-08	-3.08212
43857771	chr19:43857771:T:C	0	-1.03783e-08	-3.0143	3.91553e-103	-1.03783e-08	-3.04541	1.27828e-60	-1.03783e-08	-3.06505
43857880	chr19:43857880:A:T	0	-1.03783e-08	-3.05413	4.55212e-103	-1.03783e-08	-2.89477	1.42131e-60	-1.03783e-08	-2.959
43857883	chr19:43857883:A:G	0	-1.03783e-08	-3.05413	4.55212e-103	-1.03783e-08	-2.89477	1.42131e-60	-1.03783e-08	-2.959
43857884	chr19:43857884:A:G	0	-1.03783e-08	-3.05174	4.57643e-103	-1.03783e-08	-2.88945	1.42756e-60	-1.03783e-08	-2.95461
43857914	chr19:43857914:C:A	0	-1.03783e-08	-3.03645	4.72046e-103	-1.03783e-08	-2.85846	1.46424e-60	-1.03783e-08	-2.92924
43858089	chr19:43858089:C:T	0	-1.03783e-08	-3.09206	3.73352e-103	-1.03783e-08	-3.09301	1.24633e-60	-1.03783e-08	-3.09037
43858120	chr19:43858120:T:C	0	0.985255	-3.08466	1.63481e-103	-1.24573	-2.67311	5.75873e-61	-0.934029	-2.92841
43858283	chr19:43858283:C:G	0	-1.03783e-08	-2.91527	5.96608e-103	-1.03783e-08	-2.62428	2.06409e-60	-1.03783e-08	-2.58588
43858495	chr19:43858495:A:G	0	-2.59555	-2.27515e-08	1.74261e-102	-1.5524	-2.27515e-08	2.68535e-60	-2.32276	-2.27515e-08
43858601	chr19:43858601:G:A	0	-1.03783e-08	-3.03021	4.78619e-103	-1.03783e-08	-2.84463	1.48266e-60	-1.03783e-08	-2.91674
43858942	chr19:43858942:T:C	0	-1.03783e-08	-2.91752	5.92145e-103	-1.03783e-08	-2.63178	2.05498e-60	-1.03783e-08	-2.59031
43859094	chr19:43859094:A:C	0	-1.03783e-08	-3.05943	4.50267e-103	-1.03783e-08	-2.9057	1.40645e-60	-1.03783e-08	-2.96951
43859191	chr19:43859191:G:A	0	-1.03783e-08	-2.85451	4.90943e-103	-1.03783e-08	-2.81921	1.49367e-60	-1.03783e-08	-2.90934
43859198	chr19:43859198:C:T	0	-1.03783e-08	-2.91795	5.94332e-103	-1.03783e-08	-2.6281	2.05529e-60	-1.03783e-08	-2.59016
43859246	chr19:43859246:G:C	0	-1.03783e-08	-2.91579	5.95385e-103	-1.03783e-08	-2.62633	2.06176e-60	-1.03783e-08	-2.58701
43859248	chr19:43859248:G:A	0	-1.03783e-08	-3.0419	4.67904e-103	-1.03783e-08	-2.86727	1.4529e-60	-1.03783e-08	-2.93701
43859286	chr19:43859286:A:T	0	-1.03783e-08	-3.04284	4.66981e-103	-1.03783e-08	-2.86925	1.45052e-60	-1.03783e-08	-2.93865
43859569	chr19:43859569:G:A	0	-1.03783e-08	-3.04515	4.65459e-103	-1.03783e-08	-2.87251	1.44692e-60	-1.03783e-08	-2.94114
43859744	chr19:43859744:G:A	0	-1.03783e-08	-3.0459	4.6484e-103	-1.03783e-08	-2.87384	1.44547e-60	-1.03783e-08	-2.94214
43859932	chr19:43859932:T:C	0	-1.03783e-08	-2.15837	5.93837e-103	-1.03783e-08	-2.62893	2.24732e-60	-1.03783e-08	-2.50083
43860025	chr19:43860025:G:A	0	-3.33046	-3.00895	1.88581e-104	-3.01066	-3.06793	4.97947e-62	-3.27229	-3.03813
43860084	chr19:43860084:T:TACA	0	-2.42044	-3.09004	1.38422e-104	-3.295	-3.09281	1.29586e-61	-2.26153	-3.09245
43860154	chr19:43860154:C:T	0	-1.03783e-08	-3.09137	3.86136e-103	-1.03783e-08	-3.05935	1.33516e-60	-1.03783e-08	-3.02152
43860173	chr19:43860173:A:G	0	-1.03783e-08	-3.04316	4.66213e-103	-1.03783e-08	-2.87089	1.44967e-60	-1.03783e-08	-2.93924
43860223	chr19:43860223:A:G	0	-1.03783e-08	-3.04221	4.67139e-103	-1.03783e-08	-2.86891	1.45207e-60	-1.03783e-08	-2.93758
43860316	chr19:43860316:A:G	0	-3.41246	-2.78729	1.39498e-104	-3.48721	-2.89286	7.6454e-62	-3.03789	-2.84375
43860370	chr19:43860370:GCTGAATGATTTTCCTCTA:G	0	-1.03783e-08	-3.08957	3.73312e-103	-1.03783e-08	-3.09312	1.25003e-60	-1.03783e-08	-3.0874
43860485	chr19:43860485:G:A	0	-1.03783e-08	-2.50715	6.44027e-103	-1.03783e-08	-2.5478	1.95259e-60	-1.03783e-08	-2.64142
43860661	chr19:43860661:AAAAC:A	0	-1.03783e-08	-2.39709	7.57897e-103	-1.03783e-08	-2.38499	2.48591e-60	-1.03783e-08	-2.39994
43860714	chr19:43860714:G:T	0	-1.03783e-08	-2.19921	5.81369e-103	-1.03783e-08	-2.65015	2.19821e-60	-1.03783e-08	-2.52293
43860929	chr19:43860929:A:G	0	-3.29454	-2.27515e-08	7.84945e-103	-2.34992	-2.27515e-08	1.41598e-60	-2.96275	-2.27515e-08
43861091	chr19:43861091:A:T	0	-3.38298	-2.98148	1.23086e-104	-3.47975	-3.02548	6.94635e-62	-2.99057	-2.98696
43861248	chr19:43861248:C:T	0	-1.03783e-08	-3.03776	4.70897e-103	-1.03783e-08	-2.8609	1.46145e-60	-1.03783e-08	-2.93115
43861591	chr19:43861591:T:C	0	-1.03783e-08	-3.00457	5.05377e-103	-1.03783e-08	-2.79023	1.56232e-60	-1.03783e-08	-2.8644
43861708	chr19:43861708:C:T	0	-1.03783e-08	-3.04985	3.95632e-103	-1.03783e-08	-3.03505	1.27277e-60	-1.03783e-08	-3.06937
43861914	chr19:43861914:A:T	0	-3.33491	-3.00378	1.87877e-104	-3.01731	-3.06502	4.9717e-62	-3.27793	-3.03405
43862287	chr19:43862287:T:C	0	-1.03783e-08	-2.53906	8.35625e-103	-1.03783e-08	-2.28736	2.57929e-60	-1.03783e-08	-2.36306
43863131	chr19:43863131:G:T	0	-1.03783e-08	-1.79806	1.36694e-102	-1.03783e-08	-1.79521	5.46134e-60	-1.03783e-08	-1.61288
43863459	chr19:43863459:T:C	0	-1.69672	-2.86197	2.68399e-104	-2.78968	-2.93596	3.3343e-61	-1.49908	-2.90982
43863759	chr19:43863759:T:C	0	-0.941243	-3.01174	3.82815e-104	-2.34555	-3.02502	3.63083e-61	-1.24441	-3.07928
43863776	chr19:43863776:T:C	0	-1.03783e-08	-3.04182	4.67525e-103	-1.03783e-08	-2.86808	1.45307e-60	-1.03783e-08	-2.9369
43863824	chr19:43863824:G:C	0	-1.03783e-08	-2.31329	8.26573e-103	-1.03783e-08	-2.29825	2.67775e-60	-1.03783e-08	-2.3256
43863835	chr19:43863835:C:T	0	-1.03783e-08	-3.05673	4.53397e-103	-1.03783e-08	-2.89877	1.43762e-60	-1.03783e-08	-2.94758
43863878	chr19:43863878:TTGAC:T	0	-1.03783e-08	-3.04182	4.67525e-103	-1.03783e-08	-2.86808	1.45307e-60	-1.03783e-08	-2.9369
43864377	chr19:43864377:T:C	0	-1.03783e-08	-2.19921	5.81369e-103	-1.03783e-08	-2.65015	2.19821e-60	-1.03783e-08	-2.52293
43864455	chr19:43864455:G:C	0	-1.03783e-08	-2.1675	1.04186e-102	-1.03783e-08	-2.06678	4.02384e-60	-1.03783e-08	-1.91834
43864738	chr19:43864738:G:A	0	-1.03783e-08	-2.52941	8.43242e-103	-1.03783e-08	-2.27828	2.60053e-60	-1.03783e-08	-2.35486
43864968	chr19:43864968:T:C	0	-2.46853	-2.18451	2.20649e-104	-3.26036	-2.66119	2.55336e-61	-2.12974	-2.54601
43865018	chr19:43865018:A:G	0	-1.03783e-08	-3.04161	4.67729e-103	-1.03783e-08	-2.86765	1.4536e-60	-1.03783e-08	-2.93653
43865175	chr19:43865175:GTC:G	0	-1.03783e-08	-2.52259	4.84764e-103	-1.03783e-08	-2.83187	1.96523e-60	-1.03783e-08	-2.63496
43865444	chr19:43865444:T:G	0	-1.03783e-08	-3.04547	4.59916e-103	-1.03783e-08	-2.88449	1.4336e-60	-1.03783e-08	-2.95039
43866869	chr19:43866869:C:T	0	-1.23521	-3.0634	3.04454e-104	-2.65104	-2.94856	2.62388e-61	-1.60609	-3.04242
43866924	chr19:43866924:A:G	0	-3.40703	-2.9447	1.26e-104	-3.48673	-2.99511	7.07829e-62	-3.00987	-2.94884
43866940	chr19:43866940:C:G	0	-1.03783e-08	-2.95547	5.52875e-103	-1.03783e-08	-2.7004	1.90753e-60	-1.03783e-08	-2.66476
43867328	chr19:43867328:T:C	0	-1.03783e-08	-3.04035	4.69522e-103	-1.03783e-08	-2.86382	1.45636e-60	-1.03783e-08	-2.93463
43867760	chr19:43867760:T:A	0	-1.03783e-08	-2.31076	8.27603e-103	-1.03783e-08	-2.297	2.68214e-60	-1.03783e-08	-2.32396
43867863	chr19:43867863:T:C	0	-1.03783e-08	-3.05102	4.5769e-103	-1.03783e-08	-2.88934	1.42862e-60	-1.03783e-08	-2.95387
43868284	chr19:43868284:G:A	0	-1.03783e-08	-3.04033	4.69085e-103	-1.03783e-08	-2.86475	1.45643e-60	-1.03783e-08	-2.93459
43868929	chr19:43868929:C:G	0	-1.03783e-08	-3.04935	3.95902e-103	-1.03783e-08	-3.03437	1.27328e-60	-1.03783e-08	-3.06897
43869215	chr19:43869215:C:T	0	-1.03783e-08	-3.04988	3.95629e-103	-1.03783e-08	-3.03506	1.27271e-60	-1.03783e-08	-3.06943
43869413	chr19:43869413:C:T	0	-1.03783e-08	-2.5144	4.89412e-103	-1.03783e-08	-2.82233	1.98338e-60	-1.03783e-08	-2.62577
43869478	chr19:43869478:C:A	0	-1.03783e-08	-3.03157	4.77019e-103	-1.03783e-08	-2.84798	1.48134e-60	-1.03783e-08	-2.91763
43869572	chr19:43869572:G:T	0	-1.03783e-08	-3.04182	4.67525e-103	-1.03783e-08	-2.86808	1.45307e-60	-1.03783e-08	-2.9369
43869740	chr19:43869740:C:T	0	-1.03783e-08	-2.86505	4.29466e-103	-1.03783e-08	-2.95299	1.41788e-60	-1.03783e-08	-2.96141
43869835	chr19:43869835:A:G	0	-3.44813	-2.96553	1.19937e-104	-3.51798	-3.01317	6.26322e-62	-3.10955	-2.9715
43869916	chr19:43869916:T:C	0	-1.03783e-08	-3.04042	4.69877e-103	-1.03783e-08	-2.86307	1.45757e-60	-1.03783e-08	-2.9338
43870452	chr19:43870452:C:A	0	-1.03783e-08	-3.03705	4.72163e-103	-1.03783e-08	-2.85821	1.46509e-60	-1.03783e-08	-2.92865
43870479	chr19:43870479:A:G	0	-1.78079	-2.88168	2.49115e-104	-2.84279	-2.95741	2.98482e-61	-1.58963	-2.92999
43871155	chr19:43871155:T:G	0	-1.03783e-08	-3.04286	4.67121e-103	-1.03783e-08	-2.86895	1.45395e-60	-1.03783e-08	-2.93629
43871195	chr19:43871195:C:A	0	-3.44081	-2.91135	2.24366e-104	-3.44538	-2.45946	5.45178e-62	-3.50463	-2.71517
43871198	chr19:43871198:TA:T	0	-1.03783e-08	-3.04182	4.67525e-103	-1.03783e-08	-2.86808	1.45307e-60	-1.03783e-08	-2.9369
43871356	chr19:43871356:A:G	0	-1.03783e-08	-3.0149	3.91317e-103	-1.03783e-08	-3.04602	1.27782e-60	-1.03783e-08	-3.06541
43871563	chr19:43871563:TG:T	0	-1.03783e-08	-2.92584	4.80572e-103	-1.03783e-08	-2.84056	1.38431e-60	-1.03783e-08	-2.98537
43871799	chr19:43871799:TAATA:T	0	-1.22463	-3.01538	2.83589e-104	-2.57841	-3.09218	3.95739e-61	-1.14967	-3.0879
43871933	chr19:43871933:G:C	0	-1.03783e-08	-2.14971	1.07069e-102	-1.03783e-08	-2.03948	4.12332e-60	-1.03783e-08	-1.89392
43871998	chr19:43871998:C:T	0	-1.03783e-08	-3.04438	4.6457e-103	-1.03783e-08	-2.87442	1.44659e-60	-1.03783e-08	-2.94136
43872139	chr19:43872139:TG:T	0	-1.03783e-08	-2.3983	7.5646e-103	-1.03783e-08	-2.38689	2.48342e-60	-1.03783e-08	-2.40094
43872526	chr19:43872526:T:C	0	-1.03783e-08	-2.1684	1.04136e-102	-1.03783e-08	-2.06726	4.02072e-60	-1.03783e-08	-1.91911
43872529	chr19:43872529:G:T	0	-1.27855	-3.03027	2.76173e-104	-2.6076	-3.0895	3.78959e-61	-1.18973	-3.09117
43872762	chr19:43872762:T:C	0	-1.03783e-08	-2.85723	4.89652e-103	-1.03783e-08	-2.82184	1.4904e-60	-1.03783e-08	-2.91153
43872785	chr19:43872785:G:A	0	-3.38985	-1.3509	1.29166e-103	-3.54077	-0.61366	1.84946e-61	-3.50054	-1.49773
43872896	chr19:43872896:C:T	0	-1.03783e-08	-2.50282	9.31392e-103	-1.03783e-08	-2.17886	2.68629e-60	-1.03783e-08	-2.32241
43873462	chr19:43873462:G:A	0	-3.49371	-2.27515e-08	2.41056e-103	-3.53051	-2.27515e-08	7.9051e-61	-3.54565	-2.27515e-08
43873514	chr19:43873514:G:C	0	-1.03783e-08	-1.9956	1.21131e-102	-1.03783e-08	-1.91608	4.25295e-60	-1.03783e-08	-1.86296
43873517	chr19:43873517:G:A	0	-0.560558	-3.08848	7.36705e-104	-2.20485	-2.51108	5.56532e-61	-1.01329	-2.88332
43873649	chr19:43873649:A:G	0	-1.03783e-08	-3.0239	3.88628e-103	-1.03783e-08	-3.05291	1.2711e-60	-1.03783e-08	-3.07069
43873839	chr19:43873839:G:A	0	-1.03783e-08	-3.03633	4.71244e-103	-1.03783e-08	-2.86016	1.46011e-60	-1.03783e-08	-2.93206
43873857	chr19:43873857:A:C	0	-1.03783e-08	-3.0156	4.92804e-103	-1.03783e-08	-2.81542	1.51707e-60	-1.03783e-08	-2.89379
43873911	chr19:43873911:T:C	0	-1.03783e-08	-3.02324	4.85526e-103	-1.03783e-08	-2.8303	1.50092e-60	-1.03783e-08	-2.9045
43874026	chr19:43874026:T:C	0	-1.03783e-08	-2.50879	9.23964e-103	-1.03783e-08	-2.18686	2.6706e-60	-1.03783e-08	-2.32827
43874725	chr19:43874725:G:T	0	-0.43534	-3.09188	5.6213e-104	-2.09922	-2.88717	9.23314e-61	-0.425083	-2.96528
43874980	chr19:43874980:A:C	0	-1.03783e-08	-2.89617	4.50092e-103	-1.03783e-08	-2.90608	1.45764e-60	-1.03783e-08	-2.93375
43875169	chr19:43875169:T:C	0	-1.03783e-08	-2.64007	7.74957e-103	-1.03783e-08	-2.36273	2.16854e-60	-1.03783e-08	-2.53652
43875402	chr19:43875402:A:C	0	-2.43137	-3.09063	1.37911e-104	-3.29913	-3.09238	1.28498e-61	-2.27052	-3.0919
43875492	chr19:43875492:T:C	0	-1.03783e-08	-3.02114	4.62976e-103	-1.03783e-08	-2.87786	1.48116e-60	-1.03783e-08	-2.91775
43875563	chr19:43875563:C:A	0	-1.03783e-08	-3.0931	3.74063e-103	-1.03783e-08	-3.09111	1.24357e-60	-1.03783e-08	-3.09259
43875724	chr19:43875724:T:C	0	-1.03783e-08	-3.09316	3.77993e-103	-1.03783e-08	-3.08066	1.26676e-60	-1.03783e-08	-3.07411
43875947	chr19:43875947:A:G	0	-1.03783e-08	-3.05353	4.58248e-103	-1.03783e-08	-2.88812	1.43147e-60	-1.03783e-08	-2.95187
43875950	chr19:43875950:G:T	0	-3.38465	-2.75035	1.46047e-104	-3.47049	-2.8637	8.25668e-62	-2.99365	-2.81107
43876143	chr19:43876143:A:G	0	-1.03783e-08	-3.03934	4.69587e-103	-1.03783e-08	-2.86368	1.4589e-60	-1.03783e-08	-2.93289
43876384	chr19:43876384:A:G	0	-1.75991	-2.9213	2.471e-104	-2.82768	-2.98064	2.98223e-61	-1.56322	-2.95727
43876398	chr19:43876398:A:C	0	-1.03783e-08	-2.48395	6.59262e-103	-1.03783e-08	-2.52441	1.99426e-60	-1.03783e-08	-2.6203
43876474	chr19:43876474:G:A	0	-1.03783e-08	-2.88418	6.34001e-103	-1.03783e-08	-2.56348	2.19627e-60	-1.03783e-08	-2.52381
43876503	chr19:43876503:G:T	0	-3.40765	-1.358	1.27743e-103	-3.54486	-0.620653	1.81703e-61	-3.51195	-1.504
43876779	chr19:43876779:A:G	0	-3.53138	-1.26925	3.55331e-104	-3.53126	-1.91381	1.48156e-61	-3.50606	-1.714
43876862	chr19:43876862:A:G	0	-1.03783e-08	-2.92779	4.79664e-103	-1.03783e-08	-2.84245	1.38272e-60	-1.03783e-08	-2.98652
43877102	chr19:43877102:GT:G	0	-1.03783e-08	-2.92543	5.861e-103	-1.03783e-08	-2.64205	2.02828e-60	-1.03783e-08	-2.60339
43877134	chr19:43877134:A:G	0	-1.74859	-2.9212	2.48478e-104	-2.8222	-2.98056	3.00743e-61	-1.55489	-2.95718
43877179	chr19:43877179:G:A	0	-3.40653	-2.9694	1.211e-104	-3.49394	-3.02756	6.65716e-62	-3.03396	-2.98609
43878370	chr19:43878370:T:C	0	-2.85854	-2.60024	4.1492e-104	-2.54061	-2.74943	1.04059e-61	-2.84345	-2.72993
43878496	chr19:43878496:G:A	0	-3.48859	-2.27515e-08	2.42155e-103	-3.52596	-2.27515e-08	8.0233e-61	-3.53081	-2.27515e-08
43878507	chr19:43878507:G:A	0	-1.03783e-08	-2.14636	6.93871e-103	-1.03783e-08	-2.47325	2.53429e-60	-1.03783e-08	-2.38066
43878597	chr19:43878597:G:A	0	-1.03783e-08	-2.02499	7.68858e-103	-1.03783e-08	-2.37063	2.74001e-60	-1.03783e-08	-2.30261
43878931	chr19:43878931:G:C	0	-1.73529	-2.912	2.51274e-104	-2.81505	-2.97653	3.06479e-61	-1.54008	-2.9531
43879146	chr19:43879146:T:C	0	-1.03783e-08	-3.04109	4.68235e-103	-1.03783e-08	-2.86656	1.45491e-60	-1.03783e-08	-2.93563
43879172	chr19:43879172:G:A	0	-2.65878	-2.27515e-08	1.59489e-102	-1.64098	-2.27515e-08	2.5016e-60	-2.39364	-2.27515e-08
43879417	chr19:43879417:A:G	0	-1.03783e-08	-3.03318	4.77398e-103	-1.03783e-08	-2.84719	1.47907e-60	-1.03783e-08	-2.91916
43879648	chr19:43879648:T:C	0	-1.73316	-2.92423	2.51601e-104	-2.80463	-2.98565	3.09984e-61	-1.51904	-2.96277
43880140	chr19:43880140:A:C	0	-1.03783e-08	-3.04492	4.64141e-103	-1.03783e-08	-2.87535	1.44478e-60	-1.03783e-08	-2.94261
43880404	chr19:43880404:C:T	0	-1.03783e-08	-2.91807	5.94123e-103	-1.03783e-08	-2.62845	2.05537e-60	-1.03783e-08	-2.59012
43881497	chr19:43881497:GAATC:G	0	-1.03783e-08	-3.02781	3.87749e-103	-1.03783e-08	-3.05518	1.2677e-60	-1.03783e-08	-3.07337
43881827	chr19:43881827:C:T	0	-1.03783e-08	-3.0827	3.7812e-103	-1.03783e-08	-3.08033	1.243e-60	-1.03783e-08	-3.09305
43881888	chr19:43881888:T:C	0	-1.03783e-08	-3.03469	4.74879e-103	-1.03783e-08	-2.85248	1.47615e-60	-1.03783e-08	-2.92114
43882973	chr19:43882973:T:C	0	-1.03783e-08	-3.06621	4.41202e-103	-1.03783e-08	-2.92603	1.38827e-60	-1.03783e-08	-2.98252
43883233	chr19:43883233:C:A	0	-1.03783e-08	-2.00975	7.72432e-103	-1.03783e-08	-2.36599	2.7659e-60	-1.03783e-08	-2.29321
43883444	chr19:43883444:T:C	0	-1.03783e-08	-1.99974	7.78627e-103	-1.03783e-08	-2.358	2.79079e-60	-1.03783e-08	-2.28425
43883668	chr19:43883668:C:T	0	-3.39378	-2.94537	1.26691e-104	-3.48753	-2.98884	7.04877e-62	-3.01563	-2.94726
43883815	chr19:43883815:A:T	0	-2.49638	-3.09147	1.32296e-104	-3.34114	-3.09194	1.18757e-61	-2.35043	-3.09082
43884158	chr19:43884158:A:G	0	-1.03783e-08	-1.72931	6.52459e-103	-1.03783e-08	-2.53479	3.15919e-60	-1.03783e-08	-2.16026
43884182	chr19:43884182:G:A	0	-1.03783e-08	-3.03023	3.86964e-103	-1.03783e-08	-3.0572	1.26595e-60	-1.03783e-08	-3.07475
43884319	chr19:43884319:G:A	0	-1.03783e-08	-2.93078	5.81566e-103	-1.03783e-08	-2.64981	2.01075e-60	-1.03783e-08	-2.61206
43884775	chr19:43884775:A:G	0	-1.03783e-08	-3.03359	4.80432e-103	-1.03783e-08	-2.84085	1.47853e-60	-1.03783e-08	-2.91952
43884950	chr19:43884950:T:C	0	-1.03783e-08	-3.0544	4.60761e-103	-1.03783e-08	-2.88266	1.42699e-60	-1.03783e-08	-2.95501
43885201	chr19:43885201:T:C	0	-2.94519	-2.27515e-08	4.58338e-103	-2.88793	-2.27515e-08	1.50117e-60	-2.90433	-2.27515e-08
43885388	chr19:43885388:G:A	0	-1.03783e-08	-3.03151	3.86579e-103	-1.03783e-08	-3.0582	1.26511e-60	-1.03783e-08	-3.07542
43885540	chr19:43885540:T:C	0	-1.03783e-08	-3.03643	4.7825e-103	-1.03783e-08	-2.8454	1.47266e-60	-1.03783e-08	-2.9235
43885819	chr19:43885819:T:C	0	-1.03783e-08	-3.0463	4.69368e-103	-1.03783e-08	-2.86415	1.44644e-60	-1.03783e-08	-2.94147
43885967	chr19:43885967:G:GA	0	-1.03783e-08	-2.85677	5.6099e-103	-1.03783e-08	-2.68583	1.48929e-60	-1.03783e-08	-2.91228
43886153	chr19:43886153:T:C	0	-2.45542	-3.09126	1.34489e-104	-3.32437	-3.09227	1.24108e-61	-2.30601	-3.09117
43886344	chr19:43886344:T:C	0	-1.03783e-08	-3.0382	4.76845e-103	-1.03783e-08	-2.84834	1.46858e-60	-1.03783e-08	-2.92628
43886383	chr19:43886383:G:A	0	-1.03783e-08	-3.05542	4.59656e-103	-1.03783e-08	-2.88506	1.42422e-60	-1.03783e-08	-2.95695
43886645	chr19:43886645:G:C	0	-1.03783e-08	-2.53642	8.95464e-103	-1.03783e-08	-2.21819	2.59373e-60	-1.03783e-08	-2.35748
43886660	chr19:43886660:T:C	0	-1.03783e-08	-2.08879	7.28267e-103	-1.03783e-08	-2.42487	2.60761e-60	-1.03783e-08	-2.35214
43886797	chr19:43886797:A:C	0	-1.03783e-08	-3.04617	4.68838e-103	-1.03783e-08	-2.86528	1.4476e-60	-1.03783e-08	-2.94067
43886823	chr19:43886823:T:A	0	-3.21346	-2.27515e-08	2.68696e-103	-3.42196	-2.27515e-08	1.61277e-60	-2.83262	-2.27515e-08
43887131	chr19:43887131:CAG:C	0	-1.03783e-08	-3.08864	3.74105e-103	-1.03783e-08	-3.091	1.25114e-60	-1.03783e-08	-3.08652
43887390	chr19:43887390:G:A	0	-1.03783e-08	-2.92065	5.90262e-103	-1.03783e-08	-2.63497	2.04903e-60	-1.03783e-08	-2.59321
43887592	chr19:43887592:G:C	0	0.664453	-2.27515e-08	8.58432e-102	0.0421571	-2.27515e-08	2.22765e-59	-0.207041	-2.27515e-08
43887900	chr19:43887900:C:T	0	-1.03783e-08	-3.04148	4.74255e-103	-1.03783e-08	-2.85379	1.46101e-60	-1.03783e-08	-2.93145
43887948	chr19:43887948:C:T	0	-2.1848	-2.81463	2.0742e-104	-3.14603	-2.83735	2.33346e-61	-1.85072	-2.91509
43888101	chr19:43888101:T:C	0	-1.03783e-08	-2.63595	7.42397e-103	-1.03783e-08	-2.40565	2.14307e-60	-1.03783e-08	-2.54833
43888122	chr19:43888122:A:G	0	-1.03783e-08	-3.0373	5.02017e-103	-1.03783e-08	-2.7969	1.49867e-60	-1.03783e-08	-2.90599
43888245	chr19:43888245:G:A	0	-1.03783e-08	-3.02104	4.40693e-103	-1.03783e-08	-2.92719	1.44241e-60	-1.03783e-08	-2.94426
43888398	chr19:43888398:T:C	0	-1.03783e-08	-3.02753	4.86735e-103	-1.03783e-08	-2.82782	1.49159e-60	-1.03783e-08	-2.91073
43888551	chr19:43888551:A:G	0	-3.49582	-2.18844	2.88428e-104	-3.22913	-2.42455	1.03843e-61	-3.44247	-2.13297
43888997	chr19:43888997:C:T	0	-1.03783e-08	-2.99094	4.36276e-103	-1.03783e-08	-2.93726	1.4534e-60	-1.03783e-08	-2.93667
43889105	chr19:43889105:A:G	0	-0.597799	-2.98069	7.67111e-104	-2.28676	-2.38873	1.08757e-60	-0.614725	-2.6119
43889166	chr19:43889166:T:C	0	-1.03783e-08	-3.08294	3.74821e-103	-1.03783e-08	-3.08909	1.26129e-60	-1.03783e-08	-3.07844
43889204	chr19:43889204:C:T	0	-1.26063	-3.08751	3.02279e-104	-2.65794	-2.94883	3.94545e-61	-1.1974	-3.0432
43889823	chr19:43889823:C:T	0	-0.814882	-3.07939	4.69834e-104	-2.36811	-2.79763	4.14923e-61	-1.19545	-2.99478
43889917	chr19:43889917:G:A	0	-2.91141	-2.63819	3.72568e-104	-2.60108	-2.79662	9.43676e-62	-2.89628	-2.77485
43890189	chr19:43890189:AAAGAGAGG:A	0	-1.03783e-08	-2.91672	5.95519e-103	-1.03783e-08	-2.6261	2.05955e-60	-1.03783e-08	-2.58808
43890364	chr19:43890364:TA:T	0	-1.03783e-08	-3.0373	5.02017e-103	-1.03783e-08	-2.7969	1.49867e-60	-1.03783e-08	-2.90599
43890482	chr19:43890482:A:T	0	-1.03783e-08	-3.08231	3.78337e-103	-1.03783e-08	-3.07975	1.24307e-60	-1.03783e-08	-3.09299
43890573	chr19:43890573:ATAATAAAT:A	0	-0.850655	-2.81681	3.6073e-104	-2.34819	-3.0818	3.69416e-61	-1.21763	-3.08878
43890888	chr19:43890888:T:C	0	-1.03783e-08	-2.82164	4.89757e-103	-1.03783e-08	-2.82163	1.82937e-60	-1.03783e-08	-2.7066
43892437	chr19:43892437:C:T	0	-1.03783e-08	-2.00122	7.77648e-103	-1.03783e-08	-2.35926	2.78525e-60	-1.03783e-08	-2.28623
43892475	chr19:43892475:C:A	0	-1.03783e-08	-2.47036	5.32212e-103	-1.03783e-08	-2.73849	1.78546e-60	-1.03783e-08	-2.7309
43892491	chr19:43892491:C:T	0	-1.03783e-08	-3.05058	3.95348e-103	-1.03783e-08	-3.03577	1.27209e-60	-1.03783e-08	-3.06992
43892568	chr19:43892568:C:CA	0	-1.03783e-08	-3.02604	4.83751e-103	-1.03783e-08	-2.83397	1.48556e-60	-1.03783e-08	-2.91478
43892640	chr19:43892640:T:C	0	-1.03783e-08	-2.14442	9.69495e-103	-1.03783e-08	-2.13876	2.60322e-60	-1.03783e-08	-2.35382
43892840	chr19:43892840:T:A	0	-1.03783e-08	-2.38917	7.41282e-103	-1.03783e-08	-2.40715	2.44694e-60	-1.03783e-08	-2.41573
43893073	chr19:43893073:G:C	0	-1.84465	-2.85709	2.40853e-104	-2.9074	-2.92654	2.87229e-61	-1.66166	-2.89639
43893264	chr19:43893264:A:G	0	-1.03783e-08	-3.09296	3.87474e-103	-1.03783e-08	-3.05589	1.24846e-60	-1.03783e-08	-3.08866
43893268	chr19:43893268:C:T	0	-3.46048	-2.97385	1.96422e-104	-3.46188	-2.57597	5.07844e-62	-3.4915	-2.79924
43893552	chr19:43893552:TC:T	0	-1.03783e-08	-2.92738	6.0756e-103	-1.03783e-08	-2.60608	2.13255e-60	-1.03783e-08	-2.55325
43893617	chr19:43893617:A:G	0	-3.49472	-2.53348	1.96266e-104	-3.24463	-2.79402	6.52704e-62	-3.44214	-2.59765
43893717	chr19:43893717:A:T	0	-1.03783e-08	-3.08361	3.73594e-103	-1.03783e-08	-3.09237	1.24317e-60	-1.03783e-08	-3.09291
43893813	chr19:43893813:A:G	0	-1.03783e-08	-1.95908	8.07972e-103	-1.03783e-08	-2.32101	2.86465e-60	-1.03783e-08	-2.25813
43894031	chr19:43894031:A:C	0	-3.53953	-2.27515e-08	2.73262e-103	-3.4051	-2.27515e-08	8.68695e-61	-3.45134	-2.27515e-08
43894071	chr19:43894071:G:T	0	-1.03783e-08	-3.04301	4.24347e-103	-1.03783e-08	-2.96498	1.35539e-60	-1.03783e-08	-3.00648
43894094	chr19:43894094:C:T	0	-1.03783e-08	-3.0336	5.061e-103	-1.03783e-08	-2.7888	1.50859e-60	-1.03783e-08	-2.8994
43894163	chr19:43894163:T:C	0	-1.03783e-08	-3.04467	3.92432e-103	-1.03783e-08	-3.04317	1.34162e-60	-1.03783e-08	-3.01669
43894384	chr19:43894384:CT:C	0	-0.523442	-3.08852	4.88512e-104	-2.20167	-2.92508	7.87353e-61	-0.547601	-3.00205
43894788	chr19:43894788:A:G	0	-1.20052	-2.95314	2.81401e-104	-2.58676	-3.09158	4.10013e-61	-1.13067	-3.07147
43894848	chr19:43894848:C:T	0	-1.03783e-08	-3.04014	4.98482e-103	-1.03783e-08	-2.80397	1.49074e-60	-1.03783e-08	-2.9113
43894932	chr19:43894932:T:C	0	-1.21231	-2.95191	2.79619e-104	-2.59487	-3.08982	4.07881e-61	-1.14217	-3.06518
43894945	chr19:43894945:C:G	0	-3.41348	-2.97961	1.56077e-104	-3.54609	-2.72168	4.27354e-62	-3.54304	-2.92026
43894950	chr19:43894950:T:C	0	-1.03783e-08	-2.6657	7.54796e-103	-1.03783e-08	-2.38909	2.27633e-60	-1.03783e-08	-2.48801
43894963	chr19:43894963:A:G	0	-1.88721	-2.89396	2.22943e-104	-2.93072	-2.98049	2.59037e-61	-1.71296	-2.9484
43895154	chr19:43895154:A:G	0	-1.87409	-2.89433	2.25476e-104	-2.91915	-2.98076	2.65158e-61	-1.68928	-2.94872
43895288	chr19:43895288:T:C	0	-1.03783e-08	-1.89457	8.45274e-103	-1.03783e-08	-2.27587	3.05917e-60	-1.03783e-08	-2.19243
43896184	chr19:43896184:G:C	0	-1.03783e-08	-2.09172	9.91816e-103	-1.03783e-08	-2.116	2.67117e-60	-1.03783e-08	-2.32806
43896223	chr19:43896223:C:G	0	-1.18542	-2.96456	2.83706e-104	-2.57866	-3.09152	4.16343e-61	-1.11624	-3.07058
43896359	chr19:43896359:A:C	0	-3.33209	-2.27515e-08	3.10353e-103	-3.27783	-2.27515e-08	8.80858e-61	-3.43743	-2.27515e-08
43896511	chr19:43896511:T:C	0	-2.52316	-3.08998	1.30259e-104	-3.35561	-3.09299	1.14546e-61	-2.38525	-3.0921
43896516	chr19:43896516:G:T	0	-3.5441	-2.27515e-08	2.38464e-103	-3.54132	-2.27515e-08	7.98293e-61	-3.53585	-2.27515e-08
43896922	chr19:43896922:G:A	0	-3.36565	-2.93706	1.29941e-104	-3.47147	-2.97957	7.46272e-62	-2.96821	-2.93761
43897518	chr19:43897518:C:T	0	-2.38691	-3.09243	2.80077e-104	-2.96887	-2.71419	1.00189e-61	-2.7335	-2.87777
43897641	chr19:43897641:G:A	0	-1.20203	-2.95653	2.8192e-104	-2.58605	-3.09045	4.12143e-61	-1.12955	-3.06741
43897686	chr19:43897686:G:A	0	-1.03783e-08	-3.08515	4.20184e-103	-1.03783e-08	-2.97484	1.34251e-60	-1.03783e-08	-3.01603
43897846	chr19:43897846:C:A	0	-1.03783e-08	-2.71528	6.80856e-103	-1.03783e-08	-2.49218	2.16201e-60	-1.03783e-08	-2.53953
43897981	chr19:43897981:A:G	0	-3.27675	-2.27515e-08	2.46162e-103	-3.50955	-2.27515e-08	7.92068e-61	-3.54368	-2.27515e-08
43898849	chr19:43898849:C:CAT	0	-1.03783e-08	-3.02114	4.62976e-103	-1.03783e-08	-2.87786	1.48116e-60	-1.03783e-08	-2.91775
43898903	chr19:43898903:G:A	0	-1.17727	-2.9616	2.86528e-104	-2.56925	-3.09103	4.22121e-61	-1.10435	-3.06869
43899158	chr19:43899158:G:A	0	-1.03783e-08	-3.08783	3.75816e-103	-1.03783e-08	-3.08644	1.24294e-60	-1.03783e-08	-3.09309
43899690	chr19:43899690:T:C	0	-3.40995	-2.95991	1.23779e-104	-3.49734	-3.00228	6.71507e-62	-3.0444	-2.96699
43900190	chr19:43900190:T:C	0	-1.15469	-2.96621	2.90296e-104	-2.55608	-3.09114	4.29773e-61	-1.08546	-3.06962
43900218	chr19:43900218:G:A	0	-1.03783e-08	-3.04988	3.95629e-103	-1.03783e-08	-3.03506	1.27271e-60	-1.03783e-08	-3.06943
43900403	chr19:43900403:G:A	0	-3.36787	-2.95897	1.27038e-104	-3.47233	-3.0013	7.23331e-62	-2.97108	-2.96596
43900530	chr19:43900530:T:C	0	-1.18238	-2.96438	2.85054e-104	-2.57464	-3.0908	4.1808e-61	-1.11399	-3.06867
43900626	chr19:43900626:C:T	0	-1.03783e-08	-2.99241	4.52595e-103	-1.03783e-08	-2.90054	1.48643e-60	-1.03783e-08	-2.9142
43900892	chr19:43900892:A:T	0	-1.11449	-2.77648	3.41351e-104	-2.45184	-3.03337	5.50694e-61	-0.937397	-2.96975
43901129	chr19:43901129:G:C	0	-1.16091	-2.93349	2.91491e-104	-2.55777	-3.08535	4.31824e-61	-1.09539	-3.05492
43901149	chr19:43901149:T:C	0	-1.03783e-08	-3.07322	4.39028e-103	-1.03783e-08	-2.93097	1.38384e-60	-1.03783e-08	-2.98571
43901770	chr19:43901770:G:C	0	-1.90869	-2.912	2.20674e-104	-2.94291	-2.97852	2.54411e-61	-1.73022	-2.94916
43902038	chr19:43902038:C:T	0	-1.03783e-08	-2.63979	7.6546e-103	-1.03783e-08	-2.37506	2.38131e-60	-1.03783e-08	-2.44292
43902130	chr19:43902130:C:T	0	-1.03783e-08	-2.97818	4.63402e-103	-1.03783e-08	-2.87694	1.35294e-60	-1.03783e-08	-3.0083
43902139	chr19:43902139:T:C	0	-1.35265	-3.09254	2.72259e-104	-2.66922	-3.04214	3.61352e-61	-1.251	-3.07747
43902169	chr19:43902169:T:C	0	-1.3429	-3.09304	2.76533e-104	-2.65964	-3.03616	3.64278e-61	-1.24624	-3.07417
43902888	chr19:43902888:G:C	0	-1.03783e-08	-2.71479	7.83416e-103	-1.03783e-08	-2.35187	2.61823e-60	-1.03783e-08	-2.34807
43902928	chr19:43902928:G:A	0	-1.03783e-08	-2.84695	5.9555e-103	-1.03783e-08	-2.62605	1.88542e-60	-1.03783e-08	-2.67643
43902989	chr19:43902989:G:A	0	-1.03783e-08	-2.7241	7.69327e-103	-1.03783e-08	-2.37002	2.57691e-60	-1.03783e-08	-2.36398
43903025	chr19:43903025:G:A	0	-3.52054	-3.00993	1.09255e-104	-3.54555	-3.07889	3.88506e-62	-3.49411	-3.0645
43903114	chr19:43903114:C:T	0	-3.38569	-2.83597	1.36256e-104	-3.46934	-2.93425	7.81634e-62	-2.99222	-2.8673
43903335	chr19:43903335:A:G	0	-1.23459	-2.92936	2.80347e-104	-2.59749	-3.0846	4.10154e-61	-1.14916	-3.05264
43903412	chr19:43903412:A:G	0	-0.659699	-3.09276	6.19232e-104	-2.27591	-2.61373	4.88268e-61	-1.07047	-2.95699
43903690	chr19:43903690:T:C	0	-1.03783e-08	-3.04062	3.99646e-103	-1.03783e-08	-3.02496	1.28266e-60	-1.03783e-08	-3.06163
43903752	chr19:43903752:C:T	0	-1.03783e-08	-2.90654	5.70328e-103	-1.03783e-08	-2.66932	1.74708e-60	-1.03783e-08	-2.75263
43904047	chr19:43904047:A:G	0	-1.23852	-2.94092	2.77792e-104	-2.60437	-3.08688	4.03696e-61	-1.15939	-3.05828
43904601	chr19:43904601:T:C	0	-1.21458	-2.91722	2.83935e-104	-2.58767	-3.08171	4.20522e-61	-1.13056	-3.04627
43904603	chr19:43904603:G:A	0	-0.128118	-2.27515e-08	4.93253e-102	-0.511929	-2.27515e-08	3.4549e-59	0.231806	-2.27515e-08
43904821	chr19:43904821:A:C	0	-1.16828	-2.91743	2.93025e-104	-2.55615	-3.08171	4.40044e-61	-1.08486	-3.0466
43904932	chr19:43904932:A:G	0	-1.03783e-08	-3.02114	4.62976e-103	-1.03783e-08	-2.87786	1.48116e-60	-1.03783e-08	-2.91775
43905259	chr19:43905259:A:T	0	-0.938837	-3.07709	4.29593e-104	-2.45652	-2.79876	3.6278e-61	-1.31852	-3.00602
43905405	chr19:43905405:A:G	0	-1.03783e-08	-2.82904	6.34864e-103	-1.03783e-08	-2.56213	1.93076e-60	-1.03783e-08	-2.65266
43905695	chr19:43905695:A:G	0	-1.03783e-08	-3.02114	4.62976e-103	-1.03783e-08	-2.87786	1.48116e-60	-1.03783e-08	-2.91775
43906232	chr19:43906232:G:A	0	-1.27022	-2.66785	1.18101e-103	-1.88249	-2.36151	3.65443e-61	-1.99193	-2.32529
43906270	chr19:43906270:A:G	0	-2.98731	-2.58642	3.54507e-104	-2.69832	-2.74908	9.09139e-62	-2.96952	-2.7389
43906431	chr19:43906431:A:T	0	-3.41303	-2.83795	1.34212e-104	-3.48265	-2.93605	7.5333e-62	-3.02711	-2.8693
43906462	chr19:43906462:G:A	0	-3.45709	-2.27515e-08	3.61039e-103	-3.12655	-2.27515e-08	9.26589e-61	-3.38682	-2.27515e-08
43906472	chr19:43906472:C:T	0	-1.03783e-08	-2.2479	6.31422e-103	-1.03783e-08	-2.56756	2.116e-60	-1.03783e-08	-2.56105
43906947	chr19:43906947:A:G	0	-1.03783e-08	-2.82009	6.18781e-103	-1.03783e-08	-2.58779	1.9468e-60	-1.03783e-08	-2.64438
43907085	chr19:43907085:G:A	0	-1.03783e-08	-2.70479	7.95599e-103	-1.03783e-08	-2.33644	2.65267e-60	-1.03783e-08	-2.33501
43907233	chr19:43907233:A:G	0	-1.03783e-08	-2.30086	8.43974e-103	-1.03783e-08	-2.27741	2.7091e-60	-1.03783e-08	-2.31396
43907391	chr19:43907391:G:A	0	-2.59012	-3.05938	1.28381e-104	-3.37935	-3.08377	1.08464e-61	-2.44398	-3.08794
43907828	chr19:43907828:G:A	0	-1.03783e-08	-2.98781	4.9051e-103	-1.03783e-08	-2.82009	1.54974e-60	-1.03783e-08	-2.87249
43907876	chr19:43907876:C:T	0	-3.53823	-2.27515e-08	2.40952e-103	-3.53094	-2.27515e-08	9.04001e-61	-3.4115	-2.27515e-08
43907982	chr19:43907982:ATTGGTAACTAAGTG:A	0	-1.03783e-08	-3.0776	4.03979e-103	-1.03783e-08	-3.01417	1.32778e-60	-1.03783e-08	-3.02707
43908276	chr19:43908276:A:G	0	-1.03783e-08	-2.2606	6.24628e-103	-1.03783e-08	-2.57838	2.09364e-60	-1.03783e-08	-2.57167
43908605	chr19:43908605:C:G	0	-1.30533	-2.92461	2.65901e-104	-2.65159	-3.0834	3.80637e-61	-1.22693	-3.04955
43908787	chr19:43908787:G:A	0	-1.03783e-08	-2.59216	5.99104e-103	-1.03783e-08	-2.6201	1.82301e-60	-1.03783e-08	-2.71009
43908833	chr19:43908833:T:C	0	-1.03783e-08	-3.06955	4.0696e-103	-1.03783e-08	-3.00682	1.3206e-60	-1.03783e-08	-3.03248
43909101	chr19:43909101:T:C	0	-1.31264	-2.91653	2.65075e-104	-2.65672	-3.08139	3.77909e-61	-1.23827	-3.0454
43909273	chr19:43909273:G:A	0	-1.03783e-08	-2.71479	7.83416e-103	-1.03783e-08	-2.35187	2.61823e-60	-1.03783e-08	-2.34807
43909580	chr19:43909580:G:A	0	-1.03783e-08	-1.60643	1.08207e-102	-1.03783e-08	-2.02891	3.86342e-60	-1.03783e-08	-1.95902
43909702	chr19:43909702:A:C	0	-1.03783e-08	-2.77335	6.22436e-103	-1.03783e-08	-2.5819	1.59229e-60	-1.03783e-08	-2.8454
43909732	chr19:43909732:G:A	0	-1.25255	-2.90391	2.76086e-104	-2.61888	-3.07852	4.01923e-61	-1.18256	-3.03951
43909791	chr19:43909791:G:A	0	-3.54619	-2.27515e-08	2.37322e-103	-3.54612	-2.27515e-08	8.09916e-61	-3.5214	-2.27515e-08
43910289	chr19:43910289:A:G	0	-1.03783e-08	-2.91055	6.04579e-103	-1.03783e-08	-2.611	2.06288e-60	-1.03783e-08	-2.58647
43910315	chr19:43910315:G:C	0	-1.26887	-2.92058	2.72982e-104	-2.62557	-3.08315	3.95904e-61	-1.18895	-3.04821
43910479	chr19:43910479:C:T	0	-1.03783e-08	-2.98787	3.73787e-103	-1.03783e-08	-3.09185	1.24289e-60	-1.03783e-08	-3.09314
43910543	chr19:43910543:T:C	0	-1.03783e-08	-1.45677	1.22829e-102	-1.03783e-08	-1.90215	4.46965e-60	-1.03783e-08	-1.81326
43910664	chr19:43910664:T:C	0	-2.6142	-3.06691	1.26627e-104	-3.39036	-3.08652	1.0455e-61	-2.4782	-3.09046
43910668	chr19:43910668:AC:A	0	-3.3154	-3.03951	1.87047e-104	-3.00437	-3.08239	4.89861e-62	-3.26286	-3.06394
43910683	chr19:43910683:A:G	0	-1.03783e-08	-2.70586	7.90437e-103	-1.03783e-08	-2.34295	2.63934e-60	-1.03783e-08	-2.34004
43910867	chr19:43910867:T:C	0	-1.03783e-08	-3.09018	3.73483e-103	-1.03783e-08	-3.09266	1.24984e-60	-1.03783e-08	-3.08756
43911402	chr19:43911402:A:G	0	-1.03783e-08	-2.47047	4.93238e-103	-1.03783e-08	-2.81454	1.96918e-60	-1.03783e-08	-2.63296
43911428	chr19:43911428:A:T	0	-1.14662	-3.0042	3.15308e-104	-2.53647	-3.0281	2.86987e-61	-1.47526	-3.08363
43911540	chr19:43911540:A:G	0	-3.38195	-2.93157	1.29031e-104	-3.47465	-2.98342	7.36326e-62	-2.97629	-2.94295
43911618	chr19:43911618:A:G	0	-1.03783e-08	-2.70537	5.19287e-103	-1.03783e-08	-2.76308	1.98566e-60	-1.03783e-08	-2.62462
43911872	chr19:43911872:C:A	0	-1.03783e-08	-3.08939	3.73544e-103	-1.03783e-08	-3.0925	1.25078e-60	-1.03783e-08	-3.08681
43912001	chr19:43912001:C:T	0	-1.03783e-08	-3.06186	4.1585e-103	-1.03783e-08	-2.98521	1.36525e-60	-1.03783e-08	-2.99924
43912047	chr19:43912047:C:T	0	-1.36959	-2.95513	2.536e-104	-2.69261	-3.08975	3.52136e-61	-1.2927	-3.06161
43912284	chr19:43912284:A:C	0	-3.42728	-2.70471	1.50044e-104	-3.49232	-2.81487	8.11729e-62	-3.05456	-2.76718
43912415	chr19:43912415:T:C	0	-2.59357	-3.05606	1.28564e-104	-3.38098	-3.08071	1.08045e-61	-2.44869	-3.0871
43912440	chr19:43912440:TGAA:T	0	-1.03783e-08	-3.09014	3.73772e-103	-1.03783e-08	-3.09189	1.24291e-60	-1.03783e-08	-3.09312
43912903	chr19:43912903:A:G	0	-1.03783e-08	-2.08022	7.66836e-103	-1.03783e-08	-2.37326	2.54404e-60	-1.03783e-08	-2.37682
43912994	chr19:43912994:A:G	0	-1.03783e-08	-2.41227	6.6696e-103	-1.03783e-08	-2.51281	2.68226e-60	-1.03783e-08	-2.32391
43913143	chr19:43913143:T:C	0	-1.29263	-2.90361	2.67267e-104	-2.65186	-3.07802	3.84184e-61	-1.22608	-3.04113
43913423	chr19:43913423:A:G	0	-1.43488	-2.99021	2.44449e-104	-2.72797	-3.09114	3.27976e-61	-1.34517	-3.08021
43913925	chr19:43913925:C:T	0	-0.989056	-2.99766	3.16758e-104	-2.46692	-3.09306	5.23454e-61	-0.878167	-3.07971
43914245	chr19:43914245:G:A	0	-3.52928	-2.27515e-08	2.37935e-103	-3.54354	-2.27515e-08	7.96944e-61	-3.53754	-2.27515e-08
43914392	chr19:43914392:A:G	0	-0.863891	-2.96317	3.41789e-104	-2.39331	-3.09062	5.94496e-61	-0.763386	-3.06723
43914541	chr19:43914541:T:C	0	-0.784759	-2.95641	3.62074e-104	-2.33642	-3.08986	6.43161e-61	-0.687218	-3.06472
43914623	chr19:43914623:C:T	0	-2.80833	-2.27515e-08	9.39398e-103	-2.1703	-2.27515e-08	2.11334e-60	-2.5623	-2.27515e-08
43914624	chr19:43914624:G:A	0	-3.3775	-2.89388	1.34572e-104	-3.46158	-2.95444	7.90477e-62	-2.94062	-2.90766
43914627	chr19:43914627:T:G	0	-1.03783e-08	-1.44561	3.2179e-102	-1.03783e-08	-0.939052	1.01498e-59	-1.03783e-08	-0.993124
43914672	chr19:43914672:C:T	0	-0.807116	-3.02617	3.87731e-104	-2.35282	-3.00499	3.99754e-61	-1.15409	-3.07339
43914878	chr19:43914878:A:G	0	-1.03783e-08	-2.99109	5.03955e-103	-1.03783e-08	-2.79305	1.58036e-60	-1.03783e-08	-2.85292
43915405	chr19:43915405:C:T	0	-1.03783e-08	-2.81354	5.80902e-103	-1.03783e-08	-2.65095	1.51931e-60	-1.03783e-08	-2.89232
43915506	chr19:43915506:G:A	0	-0.684148	-3.02461	4.18562e-104	-2.27357	-3.00773	4.43566e-61	-1.04855	-3.07493
43915685	chr19:43915685:C:T	0	-1.03783e-08	-3.06981	3.7912e-103	-1.03783e-08	-3.07768	1.28305e-60	-1.03783e-08	-3.06133
43915959	chr19:43915959:C:T	0	-0.841748	-2.97059	3.48139e-104	-2.37408	-3.09144	6.08213e-61	-0.737528	-3.07028
43916003	chr19:43916003:C:T	0	-1.03783e-08	-2.75388	7.48577e-103	-1.03783e-08	-2.39736	2.49715e-60	-1.03783e-08	-2.39542
43916268	chr19:43916268:T:C	0	-0.807695	-2.96993	3.58411e-104	-2.34528	-3.09116	6.40262e-61	-0.686887	-3.06956
43916290	chr19:43916290:C:T	0	-1.03783e-08	-3.05508	4.48759e-103	-1.03783e-08	-2.90905	1.42362e-60	-1.03783e-08	-2.95737
43916597	chr19:43916597:G:A	0	-1.03783e-08	-3.02834	4.76445e-103	-1.03783e-08	-2.84918	1.49597e-60	-1.03783e-08	-2.9078
43916855	chr19:43916855:G:A	0	-0.750747	-3.02451	4.02725e-104	-2.31238	-3.00748	4.20233e-61	-1.10274	-3.07478
43917364	chr19:43917364:G:T	0	-2.55402	-3.08658	1.27388e-104	-3.37784	-3.09305	1.1477e-61	-2.38346	-3.09194
43917517	chr19:43917517:C:G	0	-3.31205	-2.27515e-08	2.4088e-103	-3.53124	-2.27515e-08	8.38277e-61	-3.48698	-2.27515e-08
43917785	chr19:43917785:T:C	0	-0.85608	-2.95965	3.44426e-104	-2.38614	-3.0901	6.0126e-61	-0.753659	-3.06564
43917790	chr19:43917790:G:A	0	-1.03783e-08	-2.52188	7.05345e-103	-1.03783e-08	-2.45685	2.20722e-60	-1.03783e-08	-2.51884
43917827	chr19:43917827:G:A	0	-1.03783e-08	-2.76593	6.65433e-103	-1.03783e-08	-2.5151	2.09131e-60	-1.03783e-08	-2.57278
43918830	chr19:43918830:G:A	0	-0.828456	-2.94626	3.51865e-104	-2.36695	-3.08792	6.2244e-61	-0.724932	-3.05975
43919043	chr19:43919043:G:A	0	-0.836577	-2.97134	3.49914e-104	-2.36989	-3.09055	6.16584e-61	-0.72788	-3.06625
43919418	chr19:43919418:T:C	0	-0.990857	-2.95167	3.13058e-104	-2.48299	-3.08875	5.3581e-61	-0.87235	-3.0622
43919660	chr19:43919660:C:T	0	-1.03783e-08	-3.04312	3.93317e-103	-1.03783e-08	-3.04092	1.34236e-60	-1.03783e-08	-3.01615
43919670	chr19:43919670:C:G	0	-1.03783e-08	-2.85522	5.81772e-103	-1.03783e-08	-2.64946	1.62429e-60	-1.03783e-08	-2.8255
43919829	chr19:43919829:T:C	0	-0.97081	-2.95697	3.15972e-104	-2.4727	-3.08976	5.44177e-61	-0.854236	-3.06482
43920030	chr19:43920030:C:G	0	-3.38811	-2.89649	1.3329e-104	-3.46877	-2.95683	7.71533e-62	-2.96275	-2.90978
43920102	chr19:43920102:A:T	0	-1.05501	-2.98926	3.01178e-104	-2.51743	-3.09299	4.99431e-61	-0.927139	-3.07772
43920402	chr19:43920402:C:T	0	-1.03783e-08	-2.01114	1.23089e-102	-1.03783e-08	-1.90004	4.5972e-60	-1.03783e-08	-1.78513
43920403	chr19:43920403:G:A	0	-1.03783e-08	-2.52431	4.71587e-103	-1.03783e-08	-2.85943	1.75076e-60	-1.03783e-08	-2.75052
43920713	chr19:43920713:G:A	0	-1.03783e-08	-1.54536	1.11336e-102	-1.03783e-08	-2.0004	3.99894e-60	-1.03783e-08	-1.92454
43920820	chr19:43920820:T:C	0	-3.41191	-2.79223	1.40314e-104	-3.47447	-2.89977	8.03789e-62	-3.00522	-2.82636
43920925	chr19:43920925:T:C	0	-2.42842	-3.09077	1.35217e-104	-3.32161	-3.08963	1.30374e-61	-2.26297	-3.08495
43921087	chr19:43921087:A:G	0	-1.03783e-08	-2.72361	7.77512e-103	-1.03783e-08	-2.35944	2.59699e-60	-1.03783e-08	-2.35622
43921122	chr19:43921122:T:C	0	-1.03783e-08	-3.03739	4.65618e-103	-1.03783e-08	-2.87217	1.46977e-60	-1.03783e-08	-2.92546
43921219	chr19:43921219:A:G	0	-1.03783e-08	-2.28188	6.10211e-103	-1.03783e-08	-2.60173	2.05205e-60	-1.03783e-08	-2.59174
43921467	chr19:43921467:T:A	0	-0.80772	-2.96412	3.54664e-104	-2.35625	-3.0907	6.31146e-61	-0.702826	-3.06797
43921530	chr19:43921530:C:T	0	-0.810544	-2.93855	3.54365e-104	-2.36135	-3.08644	6.32765e-61	-0.711531	-3.0567
43922113	chr19:43922113:A:G	0	-0.92161	-2.94825	3.26221e-104	-2.44242	-3.08813	5.76107e-61	-0.801444	-3.06059
43922437	chr19:43922437:C:T	0	-1.03783e-08	-2.4698	5.03537e-103	-1.03783e-08	-2.79388	1.88167e-60	-1.03783e-08	-2.67841
43922778	chr19:43922778:T:TA	0	-1.03783e-08	-2.89597	6.24272e-103	-1.03783e-08	-2.57895	2.12357e-60	-1.03783e-08	-2.55748
43923214	chr19:43923214:T:C	0	-3.40018	-2.80271	1.40068e-104	-3.46502	-2.91098	8.14054e-62	-2.98112	-2.83776
43923474	chr19:43923474:A:G	0	-0.813791	-2.95697	3.51615e-104	-2.36642	-3.08917	6.28381e-61	-0.712967	-3.06222
43923486	chr19:43923486:G:C	0	-1.03783e-08	-2.21377	6.91061e-103	-1.03783e-08	-2.47731	2.23644e-60	-1.03783e-08	-2.50569
43923759	chr19:43923759:C:T	0	-1.03783e-08	-2.91135	6.10227e-103	-1.03783e-08	-2.60171	2.08549e-60	-1.03783e-08	-2.57557
43923949	chr19:43923949:T:C	0	-0.745416	-2.92632	3.69031e-104	-2.32375	-3.08349	6.76747e-61	-0.652319	-3.04871
43924254	chr19:43924254:G:A	0	-3.05188	-2.27515e-08	4.53476e-103	-2.89859	-2.27515e-08	1.13006e-60	-3.1883	-2.27515e-08
43924759	chr19:43924759:G:C	0	-0.842217	-2.94576	3.43925e-104	-2.39006	-3.08763	6.05347e-61	-0.753956	-3.05857
43924968	chr19:43924968:C:T	0	-0.491296	-3.08618	5.57041e-104	-2.22837	-2.76712	5.39323e-61	-0.935559	-2.99246
43925028	chr19:43925028:T:C	0	-0.795482	-2.94676	3.53561e-104	-2.36224	-3.08783	6.32319e-61	-0.70988	-3.05905
43925137	chr19:43925137:C:T	0	-1.03783e-08	-3.07388	3.78929e-103	-1.03783e-08	-3.07819	1.27916e-60	-1.03783e-08	-3.06437
43925163	chr19:43925163:C:T	0	-1.03783e-08	-1.98543	1.17139e-102	-1.03783e-08	-1.94959	4.22652e-60	-1.03783e-08	-1.86919
43925317	chr19:43925317:G:A	0	-1.03783e-08	-3.03739	4.65618e-103	-1.03783e-08	-2.87217	1.46977e-60	-1.03783e-08	-2.92546
43925563	chr19:43925563:AGAAGAACC:A	0	-1.03783e-08	-2.96817	4.09958e-103	-1.03783e-08	-2.99948	1.31392e-60	-1.03783e-08	-3.03756
43925606	chr19:43925606:A:G	0	-1.03783e-08	-3.07388	3.78929e-103	-1.03783e-08	-3.07819	1.27916e-60	-1.03783e-08	-3.06437
43925655	chr19:43925655:G:A	0	-1.03783e-08	-2.70845	5.4556e-103	-1.03783e-08	-2.71372	1.65184e-60	-1.03783e-08	-2.80868
43925852	chr19:43925852:C:T	0	-1.03783e-08	-2.66426	4.43157e-103	-1.03783e-08	-2.92161	1.70878e-60	-1.03783e-08	-2.77479
43926406	chr19:43926406:C:T	0	-1.03783e-08	-2.25044	6.29639e-103	-1.03783e-08	-2.57039	2.11055e-60	-1.03783e-08	-2.56363
43926660	chr19:43926660:A:G	0	-3.17542	-2.27515e-08	2.65703e-102	-1.13057	-2.27515e-08	2.57622e-60	-2.36425	-2.27515e-08
43926717	chr19:43926717:C:T	0	-0.800065	-2.96224	3.46808e-104	-2.37915	-3.0902	6.03266e-61	-0.750284	-3.06569
43927449	chr19:43927449:C:T	0	-1.03783e-08	-3.07388	3.78929e-103	-1.03783e-08	-3.07819	1.27916e-60	-1.03783e-08	-3.06437
43927950	chr19:43927950:G:A	0	-3.41448	-2.27515e-08	4.3261e-103	-2.9457	-2.27515e-08	9.75982e-61	-3.33488	-2.27515e-08
43928045	chr19:43928045:A:G	0	-1.03783e-08	-2.72918	7.65951e-103	-1.03783e-08	-2.37442	2.56695e-60	-1.03783e-08	-2.36786
43928131	chr19:43928131:A:G	0	-1.03783e-08	-1.65308	1.03838e-102	-1.03783e-08	-2.07012	3.70916e-60	-1.03783e-08	-1.99977
43928316	chr19:43928316:G:A	0	-1.03783e-08	-2.76051	6.53775e-103	-1.03783e-08	-2.53277	2.04805e-60	-1.03783e-08	-2.59369
43928688	chr19:43928688:T:C	0	-0.704713	-3.06145	3.75229e-104	-2.30315	-3.08743	6.78858e-61	-0.604933	-3.09298
43929064	chr19:43929064:C:T	0	-2.90071	-2.27515e-08	2.52079e-103	-3.48579	-2.27515e-08	7.92915e-61	-3.54261	-2.27515e-08
43929184	chr19:43929184:T:G	0	-0.694586	-1.96112	4.10938e-103	-0.864122	-2.13297	7.57941e-61	-1.19034	-2.39738
43929313	chr19:43929313:G:A	0	-3.34682	-3.06607	1.19358e-104	-3.45897	-3.07702	6.84392e-62	-2.94008	-3.0523
43929343	chr19:43929343:G:A	0	-1.03783e-08	-2.85928	5.86073e-103	-1.03783e-08	-2.64209	1.84123e-60	-1.03783e-08	-2.70014
43929495	chr19:43929495:A:C	0	-1.03783e-08	-2.73869	4.99709e-103	-1.03783e-08	-2.80151	1.56231e-60	-1.03783e-08	-2.86441
43929511	chr19:43929511:G:A	0	-1.03783e-08	-2.86854	5.73279e-103	-1.03783e-08	-2.66416	1.49854e-60	-1.03783e-08	-2.90608
43929752	chr19:43929752:T:C	0	3.02644	-3.09295	3.77727e-103	-0.265336	-2.81603	1.14775e-59	2.09743	-2.96761
43930401	chr19:43930401:G:A	0	-1.03783e-08	-1.98193	1.34446e-102	-1.03783e-08	-1.81179	3.36407e-60	-1.03783e-08	-2.09742
43930748	chr19:43930748:G:A	0	-0.590287	-3.08067	4.8362e-104	-2.06527	-3.07155	8.36451e-61	-0.405579	-3.08358
43930774	chr19:43930774:A:G	0	-0.995214	-3.06736	3.70466e-104	-2.32188	-3.08148	5.54116e-61	-0.81209	-3.08886
43930795	chr19:43930795:A:C	0	-0.891347	-3.06663	3.91982e-104	-2.26891	-3.078	5.78466e-61	-0.771602	-3.08635
43930987	chr19:43930987:TA:T	0	-1.03783e-08	-3.02063	4.10985e-103	-1.03783e-08	-2.99698	1.36428e-60	-1.03783e-08	-2.99995
43931014	chr19:43931014:G:A	0	-1.03783e-08	-2.85872	4.72081e-103	-1.03783e-08	-2.85838	1.609e-60	-1.03783e-08	-2.83496
43931015	chr19:43931015:C:T	0	-0.495002	-3.09265	5.15044e-104	-2.06306	-3.01081	8.40714e-61	-0.453473	-3.0306
43931333	chr19:43931333:G:C	0	-2.80196	-2.27515e-08	4.68935e-103	-2.86507	-2.27515e-08	1.86927e-60	-2.68503	-2.27515e-08
43931395	chr19:43931395:T:C	0	0.0452247	-2.94024	6.04848e-104	-1.84291	-3.07023	1.18838e-60	-0.0641143	-3.07387
43931487	chr19:43931487:T:C	0	-3.44285	-3.06959	1.24141e-104	-3.40373	-3.09297	3.72398e-62	-3.51152	-3.08944
43931567	chr19:43931567:C:T	0	-3.53659	-2.82878	2.22961e-104	-3.45842	-2.4527	4.9504e-62	-3.54465	-2.77162
43932100	chr19:43932100:C:T	0	-2.85802	-2.27515e-08	4.33545e-103	-2.94354	-2.27515e-08	1.46717e-60	-2.92724	-2.27515e-08
43932581	chr19:43932581:G:A	0	0.491115	-2.70322	1.46621e-103	-1.40412	-2.62357	2.67964e-60	0.5091	-2.83399
43932682	chr19:43932682:C:T	0	-1.03783e-08	-2.88922	4.30564e-103	-1.03783e-08	-2.95044	1.37349e-60	-1.03783e-08	-2.99322
43932903	chr19:43932903:C:T	0	-3.46321	-3.07494	1.21671e-104	-3.42381	-3.09299	3.6889e-62	-3.52155	-3.08887
43933027	chr19:43933027:C:A	0	-1.03783e-08	-3.00473	5.32489e-103	-1.03783e-08	-2.73797	1.75162e-60	-1.03783e-08	-2.75003
43933152	chr19:43933152:G:A	0	-3.44576	-2.25341	1.98501e-104	-3.53307	-2.49425	6.38399e-62	-3.43188	-2.63007
43933324	chr19:43933324:C:T	0	0.411366	-2.69866	1.38642e-103	-1.46617	-2.61747	2.47332e-60	0.422706	-2.82772
43933337	chr19:43933337:C:T	0	1.13107	-2.65149	8.88893e-103	0.249958	-2.47552	4.49696e-60	0.669243	-2.47641
43933409	chr19:43933409:G:A	0	-1.03783e-08	-2.47851	8.42134e-103	-1.03783e-08	-2.2796	2.29622e-60	-1.03783e-08	-2.47931
43933786	chr19:43933786:G:A	0	1.30305	-2.92535	1.52818e-103	-0.909696	-3.07659	4.04049e-60	1.16403	-3.07823
43933827	chr19:43933827:G:C	0	1.70439	-2.00899	7.76411e-103	-0.641811	-1.71904	1.42929e-59	1.55197	-2.20279
43934214	chr19:43934214:T:C	0	1.58475	-2.76848	1.9064e-103	-0.752201	-3.01295	5.65035e-60	1.43321	-3.01206
43934496	chr19:43934496:G:A	0	-1.03783e-08	-1.8669	1.91761e-102	-1.03783e-08	-1.4567	4.69398e-60	-1.03783e-08	-1.76429
43934520	chr19:43934520:TC:T	0	1.14852	-2.80863	1.46497e-103	-0.998136	-3.0304	3.88664e-60	1.07797	-3.03099
43934771	chr19:43934771:G:A	0	1.23988	-2.16218	2.84316e-103	-1.22119	-2.14426	8.85167e-60	1.36369	-2.49366
43935216	chr19:43935216:C:T	0	-2.73897	-3.01676	2.30422e-104	-2.79448	-3.08373	7.92093e-62	-2.77565	-3.07059
43935244	chr19:43935244:T:C	0	-3.42327	-3.05621	1.25729e-104	-3.39102	-3.09298	3.74032e-62	-3.50474	-3.09183
43935270	chr19:43935270:C:A	0	-1.03783e-08	-3.02489	5.11403e-103	-1.03783e-08	-2.77838	1.68807e-60	-1.03783e-08	-2.78699
43935752	chr19:43935752:G:A	0	-0.0627162	-2.27515e-08	9.23633e-102	0.115364	-2.27515e-08	1.99132e-59	-0.31919	-2.27515e-08
43935785	chr19:43935785:C:A	0	0.486647	-2.71273	1.45278e-103	-1.41581	-2.62107	2.61868e-60	0.482628	-2.83053
43935953	chr19:43935953:A:G	0	-3.13499	-2.27515e-08	2.56526e-103	-3.46831	-2.27515e-08	2.18155e-60	-2.53054	-2.27515e-08
43937129	chr19:43937129:G:A	0	1.43109	-2.84339	1.79236e-103	-0.789151	-3.03768	5.10109e-60	1.36196	-3.04308
43937280	chr19:43937280:T:C	0	1.53196	-2.86337	1.7715e-103	-0.792443	-3.04609	5.14959e-60	1.37404	-3.0457
43938043	chr19:43938043:G:A	0	1.3669	-2.99805	1.61602e-103	-0.840512	-3.08989	4.32726e-60	1.24523	-3.09087
43938366	chr19:43938366:G:A	0	-3.46187	-2.98778	1.23744e-104	-3.42417	-3.07574	3.75986e-62	-3.52127	-3.0701
43938814	chr19:43938814:G:A	0	1.33335	-2.9197	1.62786e-103	-0.857591	-3.06551	4.46318e-60	1.25285	-3.06756
43938858	chr19:43938858:A:G	0	1.4426	-2.92142	1.76372e-103	-0.776428	-3.06651	4.93776e-60	1.3547	-3.06836
43939015	chr19:43939015:G:A	0	-1.03783e-08	-2.94867	4.09074e-103	-1.03783e-08	-3.00164	1.3166e-60	-1.03783e-08	-3.03552
43939116	chr19:43939116:A:G	0	-3.42458	-3.05064	1.24026e-104	-3.40509	-3.09254	3.70507e-62	-3.51334	-3.0927
43939145	chr19:43939145:G:C	0	2.0138	-2.96729	2.50654e-103	-0.415215	-3.07625	7.96304e-60	1.84003	-3.07579
43939391	chr19:43939391:G:A	0	-2.22409	-3.09222	2.5871e-104	-2.74796	-3.01446	2.32038e-61	-1.76465	-3.00678
43939524	chr19:43939524:C:A	0	-1.03783e-08	-2.78528	5.04369e-103	-1.03783e-08	-2.79223	1.60891e-60	-1.03783e-08	-2.83501
43939546	chr19:43939546:G:A	0	-1.03783e-08	-3.09067	3.73457e-103	-1.03783e-08	-3.09273	1.25187e-60	-1.03783e-08	-3.08594
43939861	chr19:43939861:T:G	0	-1.03783e-08	-2.78614	5.04123e-103	-1.03783e-08	-2.79272	1.60835e-60	-1.03783e-08	-2.83536
43939931	chr19:43939931:A:T	0	1.37165	-2.91564	1.66755e-103	-0.833291	-3.06572	4.60673e-60	1.28376	-3.06681
43940048	chr19:43940048:C:T	0	-3.47702	-3.04191	1.19445e-104	-3.44438	-3.09088	3.64179e-62	-3.53017	-3.0931
43940264	chr19:43940264:T:G	0	0.432171	-2.78002	1.31423e-103	-1.44235	-2.69476	2.40006e-60	0.447569	-2.88265
43940322	chr19:43940322:T:G	0	-1.03783e-08	-3.08841	3.7389e-103	-1.03783e-08	-3.09157	1.24285e-60	-1.03783e-08	-3.09316
43940552	chr19:43940552:A:G	0	-3.45515	-3.05375	1.2226e-104	-3.41894	-3.09303	3.68546e-62	-3.51911	-3.09224
43940683	chr19:43940683:C:T	0	-1.66047	-2.27515e-08	5.73987e-103	-2.66293	-2.27515e-08	2.00118e-60	-2.61684	-2.27515e-08
43940824	chr19:43940824:A:G	0	-1.03783e-08	-2.90799	6.14862e-103	-1.03783e-08	-2.59414	1.92743e-60	-1.03783e-08	-2.65438
43940862	chr19:43940862:C:T	0	1.43024	-2.92097	1.73944e-103	-0.789971	-3.06683	4.88056e-60	1.34345	-3.06877
43941569	chr19:43941569:C:T	0	1.69701	-2.93528	2.00385e-103	-0.641972	-3.07332	5.9515e-60	1.5476	-3.07453
43941664	chr19:43941664:A:G	0	-3.5188	-2.95286	1.98342e-104	-3.40896	-2.61917	4.47958e-62	-3.54544	-2.87077
43941835	chr19:43941835:T:C	0	1.6594	-2.90837	1.95852e-103	-0.675279	-3.0629	5.70577e-60	1.49509	-3.06419
43942515	chr19:43942515:T:C	0	-3.52098	-2.94637	1.99609e-104	-3.41362	-2.60814	4.51149e-62	-3.54578	-2.86334
43942570	chr19:43942570:T:TATATAA	0	-1.03783e-08	-2.16026	1.22538e-102	-1.03783e-08	-1.90453	3.11735e-60	-1.03783e-08	-2.17359
43942573	chr19:43942573:A:T	0	-1.03783e-08	-2.13251	1.2673e-102	-1.03783e-08	-1.87089	3.20707e-60	-1.03783e-08	-2.14522
43942575	chr19:43942575:TG:T	0	-1.03783e-08	-2.0662	1.37123e-102	-1.03783e-08	-1.79207	3.41657e-60	-1.03783e-08	-2.08194
43942577	chr19:43942577:G:A	0	-1.03783e-08	-2.07333	1.34573e-102	-1.03783e-08	-1.81084	3.39568e-60	-1.03783e-08	-2.08807
43942591	chr19:43942591:T:G	0	-1.03783e-08	-2.22671	1.14206e-102	-1.03783e-08	-1.97494	2.9446e-60	-1.03783e-08	-2.2306
43942594	chr19:43942594:T:A	0	-1.03783e-08	-2.21728	1.15628e-102	-1.03783e-08	-1.96257	2.97105e-60	-1.03783e-08	-2.22166
43942596	chr19:43942596:T:A	0	-1.03783e-08	-2.1081	1.30678e-102	-1.03783e-08	-1.84022	3.30953e-60	-1.03783e-08	-2.11377
43942597	chr19:43942597:T:TCAAA	0	-1.03783e-08	-2.11247	1.29955e-102	-1.03783e-08	-1.84576	3.29431e-60	-1.03783e-08	-2.11838
43942598	chr19:43942598:TTGA:T	0	-1.03783e-08	-2.11677	1.29289e-102	-1.03783e-08	-1.8509	3.28188e-60	-1.03783e-08	-2.12216
43942604	chr19:43942604:A:T	0	-1.03783e-08	-2.03077	1.41753e-102	-1.03783e-08	-1.75886	3.54283e-60	-1.03783e-08	-2.04565
43942605	chr19:43942605:ACT:A	0	-1.03783e-08	-2.13207	1.28802e-102	-1.03783e-08	-1.85468	3.26361e-60	-1.03783e-08	-2.12774
43942698	chr19:43942698:T:G	0	-3.52588	-2.95012	1.95753e-104	-3.42739	-2.61388	4.48931e-62	-3.54636	-2.86769
43942799	chr19:43942799:T:C	0	0.535333	-2.75258	1.43732e-103	-1.37593	-2.67166	2.67088e-60	0.537093	-2.86526
43942928	chr19:43942928:C:T	0	-2.1547	-2.27515e-08	2.37278e-103	-3.5463	-2.27515e-08	8.56683e-61	-3.46526	-2.27515e-08
43943420	chr19:43943420:T:C	0	-3.19333	-2.27515e-08	3.90289e-103	-3.04865	-2.27515e-08	9.91617e-61	-3.31899	-2.27515e-08
43943697	chr19:43943697:G:A	0	-1.03783e-08	-3.0293	4.13183e-103	-1.03783e-08	-2.99165	1.44273e-60	-1.03783e-08	-2.94404
43943860	chr19:43943860:T:C	0	-1.03783e-08	-3.05904	3.81516e-103	-1.03783e-08	-3.07138	1.30558e-60	-1.03783e-08	-3.04393
43943892	chr19:43943892:A:G	0	-3.44798	-3.03087	1.2357e-104	-3.41143	-3.08988	3.69836e-62	-3.51501	-3.09285
43944220	chr19:43944220:T:C	0	1.04256	-3.01464	1.15385e-103	-1.17812	-3.08914	2.69355e-60	0.768877	-3.08859
43944390	chr19:43944390:G:A	0	-3.46735	-3.05139	1.2058e-104	-3.43302	-3.09278	3.66308e-62	-3.52484	-3.09259
43944940	chr19:43944940:C:T	0	-1.03783e-08	-0.124252	6.9695e-102	-1.03783e-08	-0.166237	3.22496e-59	-1.03783e-08	0.162933
43945039	chr19:43945039:C:T	0	0.672014	-2.9562	8.98315e-104	-1.44019	-3.07741	1.92913e-60	0.424611	-3.07812
43945157	chr19:43945157:A:G	0	0.870044	-2.96217	1.04589e-103	-1.28614	-3.07936	2.3518e-60	0.624712	-3.08011
43945680	chr19:43945680:G:A	0	0.843819	-2.95678	1.02921e-103	-1.30458	-3.07699	2.29899e-60	0.599446	-3.07755
43946022	chr19:43946022:G:A	0	-3.46999	-3.06822	1.41023e-104	-3.43265	-2.93655	4.2512e-62	-3.52447	-2.94407
43946269	chr19:43946269:A:G	0	0.633395	-2.95607	8.83509e-104	-1.45695	-3.07727	1.86949e-60	0.393339	-3.07825
43946947	chr19:43946947:T:A	0	0.703295	-2.34839	2.54698e-103	-1.41725	-2.05821	3.67227e-60	0.464585	-2.47435
43947053	chr19:43947053:G:A	0	0.824497	-2.95812	1.00711e-103	-1.32526	-3.07802	2.23836e-60	0.573979	-3.07881
43947286	chr19:43947286:A:T	0	-3.50873	-2.94443	2.0519e-104	-3.38773	-2.60645	4.53689e-62	-3.54292	-2.86058
43947542	chr19:43947542:C:CT	0	-1.03783e-08	-2.88265	6.50328e-103	-1.03783e-08	-2.53806	2.06546e-60	-1.03783e-08	-2.58522
43947749	chr19:43947749:T:C	0	-1.8594	-2.27515e-08	2.04895e-102	-1.39045	-2.27515e-08	2.55166e-60	-2.37383	-2.27515e-08
43947764	chr19:43947764:T:C	0	0.866002	-2.95343	1.04325e-103	-1.29166	-3.07636	2.33406e-60	0.614405	-3.07737
43947827	chr19:43947827:C:T	0	-1.03783e-08	-2.63182	7.22011e-103	-1.03783e-08	-2.4335	2.00061e-60	-1.03783e-08	-2.61712
43947869	chr19:43947869:C:T	0	-1.03783e-08	-2.90507	4.465e-103	-1.03783e-08	-2.9141	1.49634e-60	-1.03783e-08	-2.90755
43948025	chr19:43948025:C:G	0	-0.770978	-2.46429	4.44637e-104	-2.27106	-2.9498	8.48768e-61	-0.689299	-2.78524
43948229	chr19:43948229:G:A	0	-3.54488	-2.92163	1.83113e-104	-3.52411	-2.58391	4.83259e-62	-3.49573	-2.84464
43948562	chr19:43948562:TTG:T	0	0.6118	-2.96765	9.2005e-104	-1.41398	-3.07972	1.96451e-60	0.445797	-3.08113
43948783	chr19:43948783:A:G	0	-1.03783e-08	-2.98807	5.88405e-103	-1.03783e-08	-2.63812	1.86888e-60	-1.03783e-08	-2.68524
43949151	chr19:43949151:C:T	0	-1.03783e-08	-3.02807	3.98568e-103	-1.03783e-08	-3.02766	1.35229e-60	-1.03783e-08	-3.00877
43949590	chr19:43949590:A:G	0	-1.03783e-08	-3.0409	4.26172e-103	-1.03783e-08	-2.96069	1.35685e-60	-1.03783e-08	-3.00541
43949883	chr19:43949883:C:T	0	-1.03783e-08	-2.79464	4.53058e-103	-1.03783e-08	-2.89952	1.65131e-60	-1.03783e-08	-2.809
43950049	chr19:43950049:C:T	0	-1.03783e-08	-1.32698	2.10124e-102	-1.03783e-08	-1.36526	5.3484e-60	-1.03783e-08	-1.63377
43950130	chr19:43950130:G:T	0	-0.830796	-3.09285	3.60546e-104	-2.39952	-3.03098	5.09141e-61	-0.933898	-3.05171
43950351	chr19:43950351:C:T	0	-0.744462	-3.09272	3.85275e-104	-2.33541	-3.02876	5.70428e-61	-0.821133	-3.05081
43950458	chr19:43950458:C:T	0	-1.03783e-08	-2.96472	4.45555e-103	-1.03783e-08	-2.91622	1.3737e-60	-1.03783e-08	-2.99306
43950679	chr19:43950679:T:TC	0	-1.03783e-08	-1.6984	1.55587e-102	-1.03783e-08	-1.66574	4.63793e-60	-1.03783e-08	-1.7763
43950682	chr19:43950682:T:TC	0	-3.22538	-2.94413	2.07722e-104	-2.89319	-3.08873	4.71503e-62	-3.33896	-3.02603
43950757	chr19:43950757:C:T	0	-1.4512	-2.51781	2.74471e-104	-2.71344	-2.98984	4.1022e-61	-1.34993	-2.85171
43950821	chr19:43950821:G:T	0	-0.788059	-3.09173	3.78073e-104	-2.36264	-3.02039	5.45904e-61	-0.872413	-3.04347
43951509	chr19:43951509:T:G	0	-1.03783e-08	-0.84858	9.39446e-103	-1.03783e-08	-2.17025	3.91131e-60	-1.03783e-08	-1.9467
43951680	chr19:43951680:G:C	0	-3.485	-2.27515e-08	3.80398e-103	-3.07432	-2.27515e-08	1.20459e-60	-3.12444	-2.27515e-08
43951810	chr19:43951810:C:A	0	-1.03783e-08	-3.08928	3.74361e-103	-1.03783e-08	-3.09032	1.25008e-60	-1.03783e-08	-3.08737
43952077	chr19:43952077:G:A	0	-0.379735	-3.08681	4.56866e-104	-2.12334	-3.07039	7.11748e-61	-0.580378	-3.07023
43952125	chr19:43952125:G:A	0	-3.34828	-2.98834	1.36946e-104	-3.33078	-3.06775	3.90678e-62	-3.46898	-3.08405
43952285	chr19:43952285:A:G	0	-3.43049	-2.27515e-08	2.57479e-103	-3.4646	-2.27515e-08	7.96767e-61	-3.53777	-2.27515e-08
43952484	chr19:43952484:C:T	0	-1.03783e-08	-2.90671	4.71477e-103	-1.03783e-08	-2.85967	1.42589e-60	-1.03783e-08	-2.95578
43952545	chr19:43952545:G:A	0	-1.03783e-08	-3.0732	4.03597e-103	-1.03783e-08	-3.01512	1.29899e-60	-1.03783e-08	-3.04899
43952653	chr19:43952653:G:A	0	-3.30762	-2.90723	1.50194e-104	-3.28248	-3.02372	4.26139e-62	-3.44061	-3.02553
43952802	chr19:43952802:G:A	0	-1.03783e-08	-2.82886	7.682e-103	-1.03783e-08	-2.37149	2.32685e-60	-1.03783e-08	-2.46606
43953060	chr19:43953060:G:A	0	-3.42291	-2.99046	2.07426e-104	-3.26012	-2.72323	4.40435e-62	-3.51081	-2.92234
43953249	chr19:43953249:T:C	0	-1.03783e-08	-2.9212	6.81854e-103	-1.03783e-08	-2.49072	2.10562e-60	-1.03783e-08	-2.56597
43953354	chr19:43953354:G:A	0	-1.03783e-08	-2.90671	4.71477e-103	-1.03783e-08	-2.85967	1.42589e-60	-1.03783e-08	-2.95578
43953450	chr19:43953450:T:C	0	-0.0217565	-3.0497	5.66943e-104	-1.88521	-3.09265	1.02891e-60	-0.190191	-3.09189
43953495	chr19:43953495:A:T	0	-1.03783e-08	-2.95416	4.10894e-103	-1.03783e-08	-2.9972	1.42044e-60	-1.03783e-08	-2.9596
43953789	chr19:43953789:A:T	0	-1.03783e-08	-3.07051	4.0572e-103	-1.03783e-08	-3.00987	1.30415e-60	-1.03783e-08	-3.04502
43953990	chr19:43953990:G:A	0	1.12425	-2.27515e-08	1.08192e-100	2.57612	-2.27515e-08	4.39914e-58	2.77601	-2.27515e-08
43954141	chr19:43954141:G:A	0	-3.38222	-3.01828	1.2901e-104	-3.37235	-3.08588	3.7752e-62	-3.49483	-3.09246
43954922	chr19:43954922:T:C	0	-3.30293	-2.95296	1.45405e-104	-3.28888	-3.04971	4.06683e-62	-3.44048	-3.0724
43954925	chr19:43954925:G:A	0	-1.03783e-08	-3.07492	4.543e-103	-1.03783e-08	-2.89678	1.49302e-60	-1.03783e-08	-2.90977
43955081	chr19:43955081:C:A	0	-1.03783e-08	-2.82692	5.71291e-103	-1.03783e-08	-2.66764	1.894e-60	-1.03783e-08	-2.67188
43955123	chr19:43955123:T:A	0	-1.03783e-08	-3.06327	3.74812e-103	-1.03783e-08	-3.08911	1.30643e-60	-1.03783e-08	-3.04327
43955126	chr19:43955126:A:T	0	-1.03783e-08	-3.09315	3.79633e-103	-1.03783e-08	-3.07633	1.26376e-60	-1.03783e-08	-3.07648
43956052	chr19:43956052:T:C	0	-3.36704	-2.7596	2.27879e-104	-3.31065	-2.57866	5.91089e-62	-3.46886	-2.67008
43956053	chr19:43956053:G:A	0	-3.43988	-3.02036	1.52344e-104	-3.44271	-2.84927	4.42802e-62	-3.45955	-2.96824
43956303	chr19:43956303:G:A	0	-1.03783e-08	-2.8335	7.33568e-103	-1.03783e-08	-2.41762	2.32761e-60	-1.03783e-08	-2.46573
43956515	chr19:43956515:CTT:C	0	-3.49335	-3.03022	1.43371e-104	-3.48346	-2.86922	4.22509e-62	-3.49857	-2.97614
43956897	chr19:43956897:C:T	0	-3.51469	-2.78177	2.0612e-104	-3.53662	-2.45304	5.1357e-62	-3.52612	-2.75341
43956992	chr19:43956992:A:G	0	-3.08878	-2.27515e-08	2.51477e-103	-3.48818	-2.27515e-08	8.40671e-61	-3.48413	-2.27515e-08
43957145	chr19:43957145:C:T	0	-1.03783e-08	-1.42857	1.08239e-102	-1.03783e-08	-2.02861	3.44427e-60	-1.03783e-08	-2.07386
43957194	chr19:43957194:T:G	0	-3.47917	-3.03528	1.45963e-104	-3.48112	-2.85365	4.18437e-62	-3.50975	-2.97463
43957488	chr19:43957488:A:G	0	-3.30564	-3.05977	1.44377e-104	-3.2527	-3.09299	4.13823e-62	-3.40247	-3.09301
43957895	chr19:43957895:A:G	0	-1.03783e-08	-2.74936	7.91091e-103	-1.03783e-08	-2.34212	2.12162e-60	-1.03783e-08	-2.55839
43958528	chr19:43958528:A:G	0	-3.26548	-3.06052	1.51009e-104	-3.20774	-3.09304	4.27079e-62	-3.37089	-3.09305
43958598	chr19:43958598:T:G	0	-1.03783e-08	-2.6803	8.24169e-103	-1.03783e-08	-2.30116	2.58194e-60	-1.03783e-08	-2.36203
43959184	chr19:43959184:A:T	0	-3.48033	-3.06241	1.3947e-104	-3.47284	-2.90744	4.06469e-62	-3.5078	-3.0056
43959381	chr19:43959381:C:T	0	-1.03783e-08	-2.15062	7.03008e-103	-1.03783e-08	-2.46017	2.29352e-60	-1.03783e-08	-2.48048
43959508	chr19:43959508:G:A	0	-2.99637	-2.27515e-08	4.86472e-103	-2.82836	-2.27515e-08	1.21432e-60	-3.11639	-2.27515e-08
43959574	chr19:43959574:C:T	0	-1.03783e-08	-2.44232	8.48087e-103	-1.03783e-08	-2.27255	2.56329e-60	-1.03783e-08	-2.36928
43959587	chr19:43959587:G:A	0	-1.39957	-3.0873	2.8856e-104	-2.63445	-3.01877	3.28987e-61	-1.37718	-3.04513
43959602	chr19:43959602:T:A	0	-1.03783e-08	-2.38568	8.86156e-103	-1.03783e-08	-2.22864	2.6457e-60	-1.03783e-08	-2.33764
43960165	chr19:43960165:C:T	0	-1.45335	-2.59531	6.4484e-104	-2.708	-2.14112	6.62546e-61	-1.52932	-2.19292
43960309	chr19:43960309:T:C	0	-3.28809	-2.27515e-08	3.93635e-103	-3.04011	-2.27515e-08	1.39319e-60	-2.97898	-2.27515e-08
43960318	chr19:43960318:G:A	0	-1.03783e-08	-2.15111	7.02821e-103	-1.03783e-08	-2.46043	2.29352e-60	-1.03783e-08	-2.48049
43960462	chr19:43960462:C:T	0	-1.03783e-08	-2.69805	7.90098e-103	-1.03783e-08	-2.34338	2.45913e-60	-1.03783e-08	-2.41077
43960546	chr19:43960546:G:A	0	-1.03783e-08	-2.42698	9.53296e-103	-1.03783e-08	-2.15561	2.75734e-60	-1.03783e-08	-2.29631
43960710	chr19:43960710:C:T	0	-1.03783e-08	-2.97506	4.96499e-103	-1.03783e-08	-2.80795	1.65684e-60	-1.03783e-08	-2.80566
43961333	chr19:43961333:C:A	0	-1.92632	-2.07156	6.41131e-104	-2.82878	-2.02611	4.85805e-61	-1.80032	-2.2322
43961339	chr19:43961339:TATAATG:T	0	-3.53037	-2.27515e-08	2.83491e-103	-3.36836	-2.27515e-08	8.31891e-61	-3.49463	-2.27515e-08
43961460	chr19:43961460:G:A	0	-2.26203	-0.847195	6.56016e-104	-3.20635	-1.62559	7.83246e-61	-2.07243	-1.48245
43961615	chr19:43961615:CT:C	0	-1.03783e-08	-2.4537	8.38582e-103	-1.03783e-08	-2.28382	2.52672e-60	-1.03783e-08	-2.38365
43961654	chr19:43961654:G:A	0	-1.38827	-3.05843	3.11109e-104	-2.62259	-2.95538	3.57326e-61	-1.34712	-2.99256
43961816	chr19:43961816:A:T	0	-1.03783e-08	-3.00567	3.97244e-103	-1.03783e-08	-3.03099	1.29403e-60	-1.03783e-08	-3.05281
43961955	chr19:43961955:G:T	0	-1.03783e-08	-2.21026	1.03989e-102	-1.03783e-08	-2.06867	2.65842e-60	-1.03783e-08	-2.33284
43962004	chr19:43962004:C:T	0	-1.89693	-2.41153	3.73262e-104	-2.95039	-2.44545	4.05572e-61	-1.6965	-2.51653
43962052	chr19:43962052:T:A	0	-1.90247	-2.07403	6.47938e-104	-2.81273	-2.03159	4.93947e-61	-1.78019	-2.23571
43962069	chr19:43962069:T:C	0	-1.03783e-08	-2.9973	5.53636e-103	-1.03783e-08	-2.69903	1.76135e-60	-1.03783e-08	-2.74449
43962575	chr19:43962575:G:A	0	-1.03783e-08	-2.87449	3.95975e-103	-1.03783e-08	-3.03419	1.37155e-60	-1.03783e-08	-2.99463
43963253	chr19:43963253:A:G	0	-2.78182	-2.71909	1.8266e-104	-3.40605	-2.70444	1.12908e-61	-2.66215	-2.8296
43963289	chr19:43963289:C:T	0	-1.03783e-08	-1.41415	1.83778e-102	-1.03783e-08	-1.49922	6.67421e-60	-1.03783e-08	-1.41232
43963329	chr19:43963329:C:A	0	-1.1035	-2.71141	1.11079e-103	-1.5039	-2.80139	5.00755e-61	-1.40083	-2.60138
43963508	chr19:43963508:C:T	0	-1.03783e-08	-3.05002	4.0504e-103	-1.03783e-08	-3.01155	1.40407e-60	-1.03783e-08	-2.9712
43963539	chr19:43963539:CTCT:C	0	-1.65244	-2.27515e-08	6.72187e-103	-2.505	-2.27515e-08	2.20902e-60	-2.51802	-2.27515e-08
43963911	chr19:43963911:T:G	0	-1.03783e-08	-3.07635	3.74984e-103	-1.03783e-08	-3.08865	1.24357e-60	-1.03783e-08	-3.09259
43964066	chr19:43964066:A:G	0	-2.98802	-2.37035	2.87434e-104	-2.97303	-2.6841	6.3085e-62	-3.26167	-2.81217
43964234	chr19:43964234:T:C	0	-1.03783e-08	-3.0931	3.7556e-103	-1.03783e-08	-3.08712	1.24539e-60	-1.03783e-08	-3.09112
43964387	chr19:43964387:T:C	0	-3.35108	-2.5634	1.707e-104	-3.31152	-2.86669	4.23153e-62	-3.49189	-2.98129
43964419	chr19:43964419:G:A	0	-1.03783e-08	-3.08074	3.73719e-103	-1.03783e-08	-3.09203	1.25492e-60	-1.03783e-08	-3.0835
43964420	chr19:43964420:T:C	0	-2.53704	-2.63111	2.56901e-104	-2.80633	-2.9631	6.0982e-62	-3.09654	-3.01121
43964624	chr19:43964624:GCAA:G	0	-1.03783e-08	-3.09104	3.75754e-103	-1.03783e-08	-3.0866	1.24313e-60	-1.03783e-08	-3.09294
43964722	chr19:43964722:A:G	0	-3.45233	-2.27515e-08	2.38247e-103	-3.54223	-2.27515e-08	8.18577e-61	-3.51076	-2.27515e-08
43964882	chr19:43964882:C:T	0	-3.34666	-2.5661	1.70784e-104	-3.3077	-2.87003	4.23272e-62	-3.48981	-2.98309
43965425	chr19:43965425:T:G	0	-1.03783e-08	-3.08951	3.74935e-103	-1.03783e-08	-3.08878	1.24285e-60	-1.03783e-08	-3.09316
43965505	chr19:43965505:A:C	0	-1.03783e-08	-3.08711	4.22593e-103	-1.03783e-08	-2.96913	1.3305e-60	-1.03783e-08	-3.02502
43965539	chr19:43965539:T:C	0	-2.02698	-2.27515e-08	2.72777e-103	-3.40688	-2.27515e-08	1.61648e-60	-2.83032	-2.27515e-08
43965556	chr19:43965556:C:T	0	-3.49503	-2.86255	2.59474e-104	-3.21758	-2.54189	5.15401e-62	-3.52578	-2.75019
43965566	chr19:43965566:G:A	0	-3.54102	-2.27515e-08	2.38371e-103	-3.54171	-2.27515e-08	7.95804e-61	-3.53898	-2.27515e-08
43965995	chr19:43965995:G:A	0	-3.33415	-3.0276	1.35345e-104	-3.399	-3.0113	5.03357e-62	-3.39329	-2.90632
43966037	chr19:43966037:T:A	0	-1.03783e-08	-3.09006	3.75408e-103	-1.03783e-08	-3.08752	1.24285e-60	-1.03783e-08	-3.09316
43966179	chr19:43966179:A:G	0	-1.03783e-08	-2.99128	4.35972e-103	-1.03783e-08	-2.93796	1.56929e-60	-1.03783e-08	-2.85995
43966396	chr19:43966396:A:G	0	-1.03783e-08	-3.08805	4.21573e-103	-1.03783e-08	-2.97154	1.32872e-60	-1.03783e-08	-3.02636
43966755	chr19:43966755:G:A	0	-1.03783e-08	-3.03521	4.16791e-103	-1.03783e-08	-2.98295	1.44437e-60	-1.03783e-08	-2.9429
43966800	chr19:43966800:C:A	0	-1.03783e-08	-2.35734	9.34937e-103	-1.03783e-08	-2.17506	2.47142e-60	-1.03783e-08	-2.40578
43967057	chr19:43967057:T:A	0	-3.41193	-2.79442	1.40939e-104	-3.4286	-2.94119	4.27043e-62	-3.44757	-3.01646
43967100	chr19:43967100:T:C	0	-3.47915	-2.81184	1.11721e-104	-3.50944	-3.09267	3.70982e-62	-3.5364	-3.06836
43967171	chr19:43967171:G:A	0	-3.53366	-3.01649	1.21499e-104	-3.53227	-2.98595	3.81237e-62	-3.54631	-3.03118
43967716	chr19:43967716:G:T	0	-3.44834	-2.69706	1.45774e-104	-3.45961	-2.87645	4.3878e-62	-3.47415	-2.96277
43967806	chr19:43967806:G:A	0	-1.03783e-08	-3.04149	3.86366e-103	-1.03783e-08	-3.05875	1.25064e-60	-1.03783e-08	-3.08692
43967878	chr19:43967878:A:G	0	-1.03783e-08	-2.99949	4.37656e-103	-1.03783e-08	-2.9341	1.53826e-60	-1.03783e-08	-2.87992
43967910	chr19:43967910:G:A	0	-1.03783e-08	-3.04628	3.87221e-103	-1.03783e-08	-3.05654	1.25269e-60	-1.03783e-08	-3.08528
43968009	chr19:43968009:T:C	0	-3.33481	1.00902	3.4167e-103	-3.25851	0.0768214	6.17223e-61	-3.53319	-0.259913
43968317	chr19:43968317:T:G	0	-3.49085	-2.73557	1.11641e-104	-3.51732	-3.08551	3.74375e-62	-3.54046	-3.0552
43968672	chr19:43968672:T:C	0	-1.03783e-08	-3.06315	4.81642e-103	-1.03783e-08	-2.83834	1.45441e-60	-1.03783e-08	-2.93597
43968834	chr19:43968834:C:T	0	-1.03783e-08	-2.82359	4.00501e-103	-1.03783e-08	-3.02282	1.46846e-60	-1.03783e-08	-2.92636
43969032	chr19:43969032:C:T	0	-3.53164	-2.52841	1.34199e-104	-3.54598	-2.87282	5.12185e-62	-3.54433	-2.7379
43969087	chr19:43969087:G:A	0	-3.54112	-3.08016	1.0944e-104	-3.54531	-3.07743	3.78555e-62	-3.54618	-3.03837
43969420	chr19:43969420:T:C	0	-3.0819	-2.2732	1.71004e-104	-3.28085	-2.89558	4.84405e-62	-3.43639	-2.90161
43969453	chr19:43969453:A:G	0	-3.35098	-3.09037	1.33996e-104	-3.32888	-3.09143	4.56939e-62	-3.30918	-3.08719
43969756	chr19:43969756:A:C	0	-3.41815	-2.74611	1.443e-104	-3.43415	-2.91207	4.35977e-62	-3.45095	-2.99237
43969831	chr19:43969831:G:A	0	-1.03783e-08	-3.02417	4.23108e-103	-1.03783e-08	-2.96791	1.46985e-60	-1.03783e-08	-2.92541
43969963	chr19:43969963:T:A	0	-3.51602	-2.87301	1.18803e-104	-3.51728	-3.02337	3.71269e-62	-3.52982	-3.07416
43970114	chr19:43970114:C:T	0	-3.51814	-2.87112	1.18642e-104	-3.51948	-3.02253	3.7104e-62	-3.53123	-3.07338
43970124	chr19:43970124:G:A	0	-3.53234	-2.50481	1.36186e-104	-3.54611	-2.85799	5.22013e-62	-3.54409	-2.71913
43970181	chr19:43970181:A:G	0	-3.53682	-2.62387	1.25577e-104	-3.5462	-2.939	4.69323e-62	-3.54242	-2.82721
43970202	chr19:43970202:T:TAAAAG	0	-1.03783e-08	-3.06912	4.73035e-103	-1.03783e-08	-2.85637	1.43406e-60	-1.03783e-08	-2.95006
43970354	chr19:43970354:C:T	0	-1.03783e-08	-0.877431	3.11887e-102	-1.03783e-08	-0.97031	7.89006e-60	-1.03783e-08	-1.24497
43970458	chr19:43970458:T:A	0	-3.5163	-2.78249	1.70893e-104	-3.46031	-2.71678	5.83161e-62	-3.48457	-2.66788
43970920	chr19:43970920:G:A	0	-3.51648	-3.08259	1.16945e-104	-3.46794	-3.08848	3.87195e-62	-3.48027	-3.08172
43971024	chr19:43971024:A:G	0	-1.03783e-08	-2.93274	4.39919e-103	-1.03783e-08	-2.92895	1.41261e-60	-1.03783e-08	-2.96514
43971486	chr19:43971486:G:A	0	-3.4448	-2.11902	2.81859e-104	-3.38945	-2.28727	8.37342e-62	-3.4809	-2.30978
43971498	chr19:43971498:G:A	0	-3.51402	-2.88482	1.18363e-104	-3.51567	-3.02869	3.71009e-62	-3.52834	-3.07635
43971519	chr19:43971519:C:T	0	-3.5225	-2.86765	1.18056e-104	-3.52428	-3.02269	3.69767e-62	-3.53453	-3.07352
43971523	chr19:43971523:C:T	0	-3.32518	-1.4153	1.94315e-104	-3.54041	-2.50824	1.31961e-61	-3.20507	-2.13076
43972184	chr19:43972184:G:A	0	-3.52426	-2.78107	1.68484e-104	-3.4732	-2.71808	5.76728e-62	-3.49555	-2.668
43972192	chr19:43972192:T:C	0	-3.54623	-2.75577	1.21097e-104	-3.54242	-2.97911	4.65318e-62	-3.52622	-2.85197
43972401	chr19:43972401:G:A	0	-3.52191	-2.84455	1.19847e-104	-3.52344	-3.00847	3.73014e-62	-3.53403	-3.06526
43972547	chr19:43972547:A:G	0	-1.03783e-08	-1.96093	8.22297e-103	-1.03783e-08	-2.30343	2.62939e-60	-1.03783e-08	-2.34382
43973073	chr19:43973073:C:T	0	-2.65075	-2.27515e-08	1.09827e-101	0.288545	-2.27515e-08	7.42263e-60	-1.30604	-2.27515e-08
43973086	chr19:43973086:C:T	0	-3.52274	-2.85812	1.19174e-104	-3.52397	-3.01357	3.72148e-62	-3.53455	-3.06708
43973122	chr19:43973122:A:C	0	-3.49111	-2.73673	1.11597e-104	-3.51758	-3.08564	3.74149e-62	-3.54072	-3.05553
43973376	chr19:43973376:G:A	0	-1.03783e-08	-3.04018	3.85349e-103	-1.03783e-08	-3.06139	1.24968e-60	-1.03783e-08	-3.08769
43973447	chr19:43973447:A:C	0	-3.53177	-2.66747	1.27065e-104	-3.54414	-2.92928	4.84627e-62	-3.54513	-2.79241
43973913	chr19:43973913:T:C	0	-3.51839	-2.87636	1.18307e-104	-3.51957	-3.02527	3.70318e-62	-3.53146	-3.07509
43973975	chr19:43973975:G:A	0	-1.03783e-08	-3.07074	3.74229e-103	-1.03783e-08	-3.09067	1.25185e-60	-1.03783e-08	-3.08595
43974133	chr19:43974133:C:A	0	-3.49896	-2.71914	1.11479e-104	-3.52392	-3.08037	3.76154e-62	-3.54337	-3.04755
43974221	chr19:43974221:C:T	0	-1.03783e-08	-3.07831	4.26032e-103	-1.03783e-08	-2.96102	1.51774e-60	-1.03783e-08	-2.89335
43974231	chr19:43974231:CAA:C	0	-1.03783e-08	-3.06311	4.81429e-103	-1.03783e-08	-2.83878	1.45572e-60	-1.03783e-08	-2.93507
43974311	chr19:43974311:A:T	0	-3.38992	0.0782583	1.21156e-103	-3.30366	-0.914801	2.829e-61	-3.54293	-1.03031
43974411	chr19:43974411:A:G	0	-3.48397	-2.79593	1.11621e-104	-3.51207	-3.09094	3.71354e-62	-3.53805	-3.06571
43974729	chr19:43974729:AAAAG:A	0	-3.51692	-2.87413	1.18607e-104	-3.51829	-3.02402	3.70977e-62	-3.53033	-3.07444
43975061	chr19:43975061:G:A	0	-1.03783e-08	-2.89578	5.61035e-103	-1.03783e-08	-2.68575	1.85763e-60	-1.03783e-08	-2.69127
43975436	chr19:43975436:G:C	0	-0.776702	-2.27515e-08	2.40129e-103	-3.53436	-2.27515e-08	7.90743e-61	-3.54536	-2.27515e-08
43975476	chr19:43975476:G:A	0	-3.40075	1.68593	5.30611e-103	-3.34502	0.603517	9.95277e-61	-3.54571	0.230404
43975605	chr19:43975605:T:C	0	-3.51122	-1.86397	2.40082e-104	-3.53713	-2.30001	8.64598e-62	-3.54598	-2.21267
43975693	chr19:43975693:A:G	0	-3.43768	-2.87851	4.82557e-104	-3.07532	-2.0637	6.2942e-62	-3.47896	-2.59716
43976648	chr19:43976648:T:C	0	-1.03783e-08	-2.67231	6.41965e-103	-1.03783e-08	-2.551	1.79214e-60	-1.03783e-08	-2.72716
43977183	chr19:43977183:G:A	0	-1.03783e-08	-3.04905	3.89204e-103	-1.03783e-08	-3.05143	1.25526e-60	-1.03783e-08	-3.08323
43977188	chr19:43977188:A:C	0	-3.34879	-1.50691	4.03028e-104	-3.40049	-1.91863	8.82203e-62	-3.51438	-2.22411
43977737	chr19:43977737:G:T	0	-1.03783e-08	-3.09316	3.73882e-103	-1.03783e-08	-3.0916	1.25818e-60	-1.03783e-08	-3.08091
43978542	chr19:43978542:T:C	0	-1.03783e-08	-3.05591	3.91811e-103	-1.03783e-08	-3.04476	1.26086e-60	-1.03783e-08	-3.07878
43978555	chr19:43978555:A:G	0	-3.1719	-1.4914	2.6728e-104	-3.34336	-2.38646	7.0753e-62	-3.46285	-2.49629
43978672	chr19:43978672:T:G	0	-3.54154	-2.56773	1.41084e-104	-3.54629	-2.82248	5.12863e-62	-3.53925	-2.74165
43978674	chr19:43978674:T:C	0	-1.03783e-08	-3.06251	3.93041e-103	-1.03783e-08	-3.04162	1.33828e-60	-1.03783e-08	-3.01918
43978943	chr19:43978943:T:G	0	-3.35689	-2.27515e-08	2.42001e-103	-3.5266	-2.27515e-08	9.14902e-61	-3.39951	-2.27515e-08
43979141	chr19:43979141:G:A	0	-1.03783e-08	-1.90363	8.50327e-103	-1.03783e-08	-2.26991	2.80631e-60	-1.03783e-08	-2.2787
43979188	chr19:43979188:A:G	0	-3.50744	-2.25428	1.73057e-104	-3.53627	-2.62823	6.20359e-62	-3.54545	-2.54516
43979435	chr19:43979435:AT:A	0	-3.5106	-2.03942	2.03894e-104	-3.53751	-2.46302	7.47138e-62	-3.54568	-2.35898
43979542	chr19:43979542:T:C	0	-3.51109	-2.21826	1.76607e-104	-3.53826	-2.60594	6.36163e-62	-3.54594	-2.51952
43979789	chr19:43979789:A:G	0	-3.50406	-2.24894	1.72712e-104	-3.5346	-2.63189	6.20656e-62	-3.54488	-2.54525
43979911	chr19:43979911:G:C	0	-3.54574	-2.27515e-08	2.39694e-103	-3.53617	-2.27515e-08	8.18374e-61	-3.51101	-2.27515e-08
43979923	chr19:43979923:C:A	0	-3.51494	-2.24919	1.71717e-104	-3.5402	-2.63207	6.19648e-62	-3.54631	-2.54545
43980003	chr19:43980003:C:T	0	-3.16522	-1.7231	2.29819e-104	-3.33809	-2.54273	6.18266e-62	-3.46082	-2.63317
43980046	chr19:43980046:A:G	0	-3.43173	0.468649	1.41154e-103	-3.36171	-0.703969	3.47938e-61	-3.54626	-0.820047
43980110	chr19:43980110:A:G	0	-1.03783e-08	-3.0697	4.2526e-103	-1.03783e-08	-2.96284	1.40481e-60	-1.03783e-08	-2.97067
43980264	chr19:43980264:C:A	0	-1.03783e-08	-2.28433	1.00222e-102	-1.03783e-08	-2.10556	2.66062e-60	-1.03783e-08	-2.33201
43980371	chr19:43980371:C:T	0	-3.51301	-2.26954	1.69372e-104	-3.53909	-2.64693	6.09515e-62	-3.54612	-2.56213
43980835	chr19:43980835:AT:A	0	-1.03783e-08	-1.90012	8.52751e-103	-1.03783e-08	-2.26707	2.81484e-60	-1.03783e-08	-2.27567
43980841	chr19:43980841:A:G	0	-3.50864	-3.01777	1.11509e-104	-3.51369	-3.09032	3.66682e-62	-3.5249	-3.09152
43980894	chr19:43980894:TG:T	0	-3.14257	-2.27515e-08	4.12397e-102	-0.690965	-2.27515e-08	6.68927e-60	-1.41007	-2.27515e-08
43981364	chr19:43981364:G:C	0	-1.03783e-08	-1.9036	8.51084e-103	-1.03783e-08	-2.26902	2.80764e-60	-1.03783e-08	-2.27823
43981556	chr19:43981556:A:G	0	-3.28868	-2.27515e-08	3.352e-103	-3.20081	-2.27515e-08	9.0677e-61	-3.40844	-2.27515e-08
43982128	chr19:43982128:C:T	0	-3.1229	-1.62784	2.49778e-104	-3.30059	-2.49695	6.61596e-62	-3.43857	-2.58769
43982449	chr19:43982449:C:T	0	-1.03783e-08	-2.09202	7.29866e-103	-1.03783e-08	-2.42267	3.10266e-60	-1.03783e-08	-2.17831
43982681	chr19:43982681:C:T	0	-3.51552	-2.67455	1.28262e-104	-3.52083	-2.94321	4.0307e-62	-3.51184	-3.00996
43982900	chr19:43982900:T:G	0	-1.03783e-08	-3.04905	3.89204e-103	-1.03783e-08	-3.05143	1.25526e-60	-1.03783e-08	-3.08323
43983108	chr19:43983108:T:C	0	-1.03783e-08	-3.02819	4.23095e-103	-1.03783e-08	-2.96794	1.47704e-60	-1.03783e-08	-2.92053
43983223	chr19:43983223:T:C	0	-3.24578	-2.27515e-08	6.6971e-103	-2.50869	-2.27515e-08	1.33008e-60	-3.02533	-2.27515e-08
43983498	chr19:43983498:A:G	0	-3.51049	-2.27515e-08	2.38369e-103	-3.54172	-2.27515e-08	7.93745e-61	-3.54157	-2.27515e-08
43983502	chr19:43983502:T:C	0	-1.03783e-08	-3.05831	4.07796e-103	-1.03783e-08	-3.00477	1.40133e-60	-1.03783e-08	-2.97315
43983728	chr19:43983728:A:T	0	-1.03783e-08	-2.046	7.63473e-103	-1.03783e-08	-2.37766	2.55051e-60	-1.03783e-08	-2.37428
43983869	chr19:43983869:A:C	0	-3.3438	-2.27515e-08	2.38509e-103	-3.54113	-2.27515e-08	8.10499e-61	-3.52068	-2.27515e-08
43983933	chr19:43983933:A:G	0	-2.45861	-2.91184	1.42254e-104	-3.28651	-3.074	7.12716e-62	-2.89259	-3.05924
43984037	chr19:43984037:G:T	0	-3.30745	-2.01207	2.93035e-104	-3.54205	-2.09578	1.19384e-61	-3.37026	-2.06572
43984084	chr19:43984084:T:C	0	-1.03783e-08	-3.04751	4.14499e-103	-1.03783e-08	-2.98847	1.42853e-60	-1.03783e-08	-2.95393
43984112	chr19:43984112:G:A	0	-1.03783e-08	-2.27919	7.02402e-103	-1.03783e-08	-2.46103	2.24318e-60	-1.03783e-08	-2.50268
43984200	chr19:43984200:G:A	0	-1.58163	-2.40095	4.05164e-103	-1.23091	-1.78034	1.34632e-60	-0.783825	-2.22937
43984560	chr19:43984560:C:T	0	-1.03783e-08	-2.00806	7.96679e-103	-1.03783e-08	-2.33508	3.34886e-60	-1.03783e-08	-2.10195
43984634	chr19:43984634:C:T	0	-2.46616	-2.9255	1.40474e-104	-3.29276	-3.08034	7.06651e-62	-2.8941	-3.06628
43984714	chr19:43984714:G:A	0	-1.03783e-08	-2.93778	4.74005e-103	-1.03783e-08	-2.85432	1.70962e-60	-1.03783e-08	-2.7743
43984872	chr19:43984872:G:A	0	-1.03783e-08	-2.90554	4.92712e-103	-1.03783e-08	-2.81561	1.78741e-60	-1.03783e-08	-2.7298
43985309	chr19:43985309:C:T	0	-1.03783e-08	-3.08299	3.93037e-103	-1.03783e-08	-3.04163	1.26683e-60	-1.03783e-08	-3.07405
43985390	chr19:43985390:C:G	0	-3.42284	0.0164398	1.1655e-103	-3.36994	-0.887274	2.83647e-61	-3.54625	-1.02434
43985819	chr19:43985819:C:T	0	-1.03783e-08	-2.77713	5.7223e-103	-1.03783e-08	-2.666	2.15442e-60	-1.03783e-08	-2.54305
43985872	chr19:43985872:A:G	0	-2.85552	-3.09265	1.26242e-104	-3.42798	-3.05194	5.49797e-62	-3.14039	-3.07098
43985876	chr19:43985876:G:A	0	-3.08943	-2.27515e-08	5.76558e-103	-2.65846	-2.27515e-08	1.97638e-60	-2.6293	-2.27515e-08
43986167	chr19:43986167:A:G	0	-1.03783e-08	-0.453932	5.76119e-102	-1.03783e-08	-0.356637	1.22582e-59	-1.03783e-08	-0.804376
43986210	chr19:43986210:T:C	0	-3.45726	0.446491	1.49581e-103	-3.39425	-0.613452	3.65556e-61	-3.54458	-0.772331
43986658	chr19:43986658:C:T	0	-1.03783e-08	-2.96448	4.71809e-103	-1.03783e-08	-2.85896	1.44432e-60	-1.03783e-08	-2.94294
43986820	chr19:43986820:G:A	0	-2.64408	-2.51006	2.58088e-104	-3.44881	-2.31601	1.1747e-61	-3.15035	-2.3018
43986953	chr19:43986953:G:C	0	-3.49676	0.126551	1.17866e-103	-3.45521	-0.790782	3.10624e-61	-3.52766	-0.952087
43987139	chr19:43987139:C:T	0	-1.03783e-08	-3.01317	4.40948e-103	-1.03783e-08	-2.92661	1.52654e-60	-1.03783e-08	-2.88757
43987266	chr19:43987266:A:G	0	-3.50586	-2.71434	1.41831e-104	-3.54272	-2.82077	4.35346e-62	-3.53872	-2.90606
43987828	chr19:43987828:C:T	0	-3.36824	-2.87463	1.34271e-104	-3.33887	-3.07939	3.64297e-62	-3.54538	-3.07757
43987838	chr19:43987838:T:C	0	-1.03783e-08	-2.72276	3.94369e-103	-1.03783e-08	-3.03825	1.39706e-60	-1.03783e-08	-2.9762
43988008	chr19:43988008:G:A	0	-2.99829	-2.95515	1.67928e-104	-3.10673	-3.08785	3.71978e-62	-3.51718	-3.08489
43988084	chr19:43988084:T:G	0	-3.42846	-2.53185	1.49443e-104	-3.40437	-2.90684	4.47106e-62	-3.54464	-2.87348
43988335	chr19:43988335:C:T	0	-3.47955	-2.48667	1.47245e-104	-3.45253	-2.8735	4.67146e-62	-3.53444	-2.83983
43988416	chr19:43988416:A:G	0	-3.42418	-2.54119	1.49245e-104	-3.399	-2.91353	4.43973e-62	-3.54516	-2.87999
43988765	chr19:43988765:G:A	0	-1.03783e-08	-1.6796	6.69262e-103	-1.03783e-08	-2.50936	1.9284e-60	-1.03783e-08	-2.65388
43988845	chr19:43988845:C:CT	0	-3.41643	-2.54601	1.50181e-104	-3.39043	-2.91585	4.42105e-62	-3.54582	-2.88355
43988853	chr19:43988853:C:T	0	-3.41548	-2.54586	1.50381e-104	-3.38919	-2.91576	4.42116e-62	-3.54588	-2.88346
43988866	chr19:43988866:T:C	0	-3.31887	-2.91578	1.42363e-104	-3.29381	-3.06593	3.7777e-62	-3.53883	-3.0478
43988990	chr19:43988990:T:G	0	-3.47472	-2.6927	1.26735e-104	-3.45047	-3.02556	4.06629e-62	-3.53607	-2.97694
43989395	chr19:43989395:A:G	0	-3.4039	-2.51155	1.55125e-104	-3.37714	-2.89675	4.50565e-62	-3.54633	-2.86408
43989550	chr19:43989550:A:AGAC	0	-1.03783e-08	-2.9644	3.81622e-103	-1.03783e-08	-3.07111	1.28381e-60	-1.03783e-08	-3.06074
43989678	chr19:43989678:C:T	0	-3.41613	-2.53844	1.50231e-104	-3.39141	-2.91454	4.41829e-62	-3.54583	-2.88416
43989817	chr19:43989817:A:T	0	-3.53043	-3.00116	1.20772e-104	-3.45619	-3.06803	3.67717e-62	-3.54581	-3.06779
43989902	chr19:43989902:A:G	0	-3.41558	-2.55649	1.49219e-104	-3.38917	-2.92353	4.37193e-62	-3.54594	-2.8946
43990063	chr19:43990063:T:C	0	-3.41978	-2.52787	1.50618e-104	-3.39609	-2.90728	4.45131e-62	-3.5455	-2.87705
43990168	chr19:43990168:G:T	0	-1.03783e-08	-2.93513	4.17227e-103	-1.03783e-08	-2.9819	1.45924e-60	-1.03783e-08	-2.93266
43990181	chr19:43990181:T:C	0	-3.40434	-2.51735	1.53942e-104	-3.37783	-2.90372	4.46598e-62	-3.54631	-2.87295
43990222	chr19:43990222:AGAGT:A	0	-3.42323	-2.55169	1.48167e-104	-3.39895	-2.92083	4.38755e-62	-3.5453	-2.89167
43990278	chr19:43990278:A:T	0	-3.54378	-2.97641	1.21535e-104	-3.53018	-2.98774	4.06353e-62	-3.53013	-2.98356
43990325	chr19:43990325:A:C	0	-1.03783e-08	-2.69689	4.74045e-103	-1.03783e-08	-2.85423	1.52991e-60	-1.03783e-08	-2.88537
43990396	chr19:43990396:A:T	0	-3.42627	-2.51424	1.50907e-104	-3.40077	-2.90069	4.48862e-62	-3.545	-2.8692
43990409	chr19:43990409:T:A	0	-1.03783e-08	-3.05508	4.12819e-103	-1.03783e-08	-2.99253	1.30037e-60	-1.03783e-08	-3.04792
43990430	chr19:43990430:G:A	0	-1.03783e-08	-2.90571	4.31299e-103	-1.03783e-08	-2.94873	1.43559e-60	-1.03783e-08	-2.949
43990431	chr19:43990431:A:G	0	-3.42097	-2.53262	1.49791e-104	-3.39695	-2.91193	4.42087e-62	-3.54548	-2.88393
43990542	chr19:43990542:A:G	0	-3.39815	-2.52658	1.53936e-104	-3.37258	-2.909	4.44549e-62	-3.54637	-2.87748
43990578	chr19:43990578:G:A	0	-3.4071	-2.56165	1.49671e-104	-3.38093	-2.92876	4.35166e-62	-3.54629	-2.8989
43990993	chr19:43990993:G:A	0	-3.40638	-2.55327	1.50208e-104	-3.38251	-2.92359	4.3625e-62	-3.54623	-2.89647
43991105	chr19:43991105:C:T	0	-3.40742	-2.56262	1.49456e-104	-3.38348	-2.92764	4.3406e-62	-3.5462	-2.90153
43991163	chr19:43991163:G:A	0	-3.4115	-2.57672	1.47503e-104	-3.38825	-2.93602	4.30993e-62	-3.54601	-2.90881
43991173	chr19:43991173:C:T	0	-3.40656	-2.57875	1.48021e-104	-3.38418	-2.93659	4.29909e-62	-3.54617	-2.91117
43991401	chr19:43991401:A:G	0	-3.30578	-2.91087	1.44065e-104	-3.2833	-3.06456	3.79638e-62	-3.53614	-3.04556
43991918	chr19:43991918:A:G	0	-3.3703	-2.53949	1.55516e-104	-3.35284	-2.91854	4.39317e-62	-3.54588	-2.88981
43991993	chr19:43991993:T:C	0	-3.54355	-2.90747	1.15501e-104	-3.54633	-3.02251	4.22598e-62	-3.48952	-2.98497
43992262	chr19:43992262:G:A	0	-1.03783e-08	-3.05508	4.12819e-103	-1.03783e-08	-2.99253	1.30037e-60	-1.03783e-08	-3.04792
43992327	chr19:43992327:A:G	0	-3.00314	-3.05999	2.02827e-104	-3.28362	-2.72215	5.84357e-62	-3.37939	-2.77101
43992329	chr19:43992329:G:A	0	-1.03783e-08	-2.85861	5.31706e-103	-1.03783e-08	-2.73944	1.91693e-60	-1.03783e-08	-2.65985
43992404	chr19:43992404:G:C	0	-3.23371	-2.91639	1.24026e-104	-3.42995	-3.06768	4.01131e-62	-3.48054	-3.04608
43992453	chr19:43992453:G:A	0	-1.03783e-08	-2.85706	5.35035e-103	-1.03783e-08	-2.7332	1.83096e-60	-1.03783e-08	-2.70573
43993149	chr19:43993149:G:A	0	-2.26277	-2.27515e-08	8.38785e-103	-2.28358	-2.27515e-08	2.96202e-60	-2.2247	-2.27515e-08
43993207	chr19:43993207:A:G	0	-1.03783e-08	-2.8807	4.22787e-103	-1.03783e-08	-2.96867	1.40728e-60	-1.03783e-08	-2.96891
43993508	chr19:43993508:G:A	0	-2.94076	-3.09314	2.13655e-104	-3.25551	-2.69826	5.47411e-62	-3.34822	-2.8675
43993602	chr19:43993602:T:C	0	-1.03783e-08	-2.99018	3.79453e-103	-1.03783e-08	-3.07681	1.31736e-60	-1.03783e-08	-3.03494
43994300	chr19:43994300:C:G	0	-1.03783e-08	-2.93883	3.81492e-103	-1.03783e-08	-3.07145	1.32975e-60	-1.03783e-08	-3.02558
43994438	chr19:43994438:A:G	0	-3.47312	-3.08855	1.30321e-104	-3.36535	-3.08277	3.89848e-62	-3.46594	-3.08922
43994655	chr19:43994655:A:T	0	-1.03783e-08	-2.67247	4.7028e-103	-1.03783e-08	-2.86221	1.58156e-60	-1.03783e-08	-2.85216
43994657	chr19:43994657:G:A	0	-1.03783e-08	-2.25152	9.4607e-103	-1.03783e-08	-2.16322	3.53852e-60	-1.03783e-08	-2.04686
43994699	chr19:43994699:A:G	0	-1.03783e-08	-3.00082	3.91645e-103	-1.03783e-08	-3.04518	1.3113e-60	-1.03783e-08	-3.03955
43994798	chr19:43994798:T:C	0	-0.469391	-2.10553	3.52151e-103	-0.953128	-2.19835	4.04376e-61	-1.95843	-2.25755
43994799	chr19:43994799:G:A	0	-1.9623	-2.31468	1.0075e-103	-2.24326	-2.15963	1.38149e-61	-2.89278	-2.39722
43994842	chr19:43994842:C:T	0	-2.16576	-2.27515e-08	9.20116e-103	-2.19104	-2.27515e-08	3.26379e-60	-2.12768	-2.27515e-08
43995221	chr19:43995221:C:T	0	-3.0276	-2.5831	2.25434e-104	-3.3433	-2.5568	6.60628e-62	-3.32283	-2.70489
43995300	chr19:43995300:C:T	0	-1.03783e-08	-3.09291	3.8425e-103	-1.03783e-08	-3.06424	1.24339e-60	-1.03783e-08	-3.09273
43995896	chr19:43995896:A:G	0	-1.03783e-08	-3.08683	3.83522e-103	-1.03783e-08	-3.06614	1.24625e-60	-1.03783e-08	-3.09043
43996326	chr19:43996326:A:T	0	-1.03783e-08	-2.53167	1.81355e-102	-1.03783e-08	-1.51249	5.17838e-60	-1.03783e-08	-1.66608
43996549	chr19:43996549:C:T	0	-0.77155	-2.58009	1.87524e-103	-1.26467	-2.51696	3.21839e-61	-2.05568	-2.3886
43996607	chr19:43996607:T:C	0	-1.03783e-08	-3.09316	3.74143e-103	-1.03783e-08	-3.0909	1.26807e-60	-1.03783e-08	-3.07308
43996609	chr19:43996609:G:A	0	-3.17216	-2.92968	1.55122e-104	-3.40077	-2.87314	4.31349e-62	-3.48914	-2.96486
43997075	chr19:43997075:A:G	0	-1.47407	-2.90025	4.84442e-104	-2.31719	-2.81794	1.42862e-61	-2.28874	-2.96771
43997366	chr19:43997366:G:A	0	-3.54586	-2.46849	4.18692e-104	-3.46976	-1.81123	1.22929e-61	-3.49118	-1.91554
43997475	chr19:43997475:T:C	0	-3.46009	-1.61242	1.93684e-104	-3.36325	-2.68864	6.73936e-62	-3.53665	-2.47113
43997630	chr19:43997630:C:T	0	-3.43262	-2.27515e-08	2.78046e-103	-3.38775	-2.27515e-08	8.38163e-61	-3.48712	-2.27515e-08
43997777	chr19:43997777:G:C	0	-3.45344	-1.84576	1.79462e-104	-3.54365	-2.58451	9.74816e-62	-3.1471	-2.49156
43998006	chr19:43998006:CATCACTTCAGCTCCTGATTGGTCCCAGGCCAAGCTGAATAGCCCTTAGGAATA:C	0	-2.84123	-3.09247	2.48403e-104	-2.77455	-3.02852	1.70319e-61	-2.13804	-2.94262
43998396	chr19:43998396:T:C	0	-0.805202	-2.79937	8.19743e-104	-1.52723	-3.0819	2.54787e-61	-1.58618	-3.09172
43998493	chr19:43998493:A:G	0	-1.03783e-08	-3.03664	3.747e-103	-1.03783e-08	-3.08941	1.24792e-60	-1.03783e-08	-3.0891
43998578	chr19:43998578:T:C	0	-3.43445	-3.00342	1.08021e-104	-3.54573	-3.09006	5.53363e-62	-3.16144	-3.04346
43998880	chr19:43998880:T:C	0	-3.09313	-3.02223	1.47072e-104	-3.38994	-2.93726	4.17054e-62	-3.47455	-3.01315
43999227	chr19:43999227:C:T	0	-1.08577	-3.08064	8.476e-104	-1.68585	-2.88987	2.17174e-61	-1.8729	-2.96473
43999389	chr19:43999389:TA:T	0	-1.04734	-3.07236	8.76556e-104	-1.62607	-2.91605	2.23821e-61	-1.82161	-2.98587
43999417	chr19:43999417:G:A	0	-3.51632	-3.09055	1.27756e-104	-3.52452	-2.94348	4.84136e-62	-3.28333	-3.05522
43999455	chr19:43999455:T:C	0	-3.48761	-3.08964	1.17597e-104	-3.53008	-3.02077	4.94557e-62	-3.25063	-3.06662
43999480	chr19:43999480:T:G	0	-1.03783e-08	-2.37623	8.07864e-103	-1.03783e-08	-2.32114	2.87423e-60	-1.03783e-08	-2.25479
43999518	chr19:43999518:CTA:C	0	-3.51383	-2.27515e-08	2.66792e-103	-3.42907	-2.27515e-08	1.10155e-60	-3.21385	-2.27515e-08
43999570	chr19:43999570:T:A	0	-1.03783e-08	-2.99709	3.93004e-103	-1.03783e-08	-3.04172	1.3718e-60	-1.03783e-08	-2.99445
43999953	chr19:43999953:AAC:A	0	-1.03783e-08	-3.00795	3.8062e-103	-1.03783e-08	-3.07374	1.2929e-60	-1.03783e-08	-3.05369
44000157	chr19:44000157:C:T	0	-3.43572	-3.0892	1.36909e-104	-3.54567	-2.85313	5.87798e-62	-3.13739	-3.00714
44000326	chr19:44000326:G:A	0	-1.03783e-08	-2.99736	3.92508e-103	-1.03783e-08	-3.04298	1.37071e-60	-1.03783e-08	-2.99525
44000345	chr19:44000345:T:TC	0	-3.02819	-1.43091	3.90466e-104	-3.53607	-1.81471	1.93064e-61	-3.23714	-1.71817
44000346	chr19:44000346:A:T	0	-3.06183	-1.42037	3.96388e-104	-3.53061	-1.80512	1.90076e-61	-3.26282	-1.70808
44000361	chr19:44000361:A:G	0	-1.19784	-2.91978	7.29168e-104	-1.69909	-3.02713	1.88713e-61	-1.9081	-3.06999
44000629	chr19:44000629:T:G	0	-3.48134	-3.08466	1.1879e-104	-3.53299	-3.00778	5.07596e-62	-3.23115	-3.06008
44000652	chr19:44000652:C:G	0	-1.03783e-08	-2.21638	5.94098e-103	-1.03783e-08	-2.62849	1.89379e-60	-1.03783e-08	-2.672
44000829	chr19:44000829:G:A	0	-3.13972	-3.04656	1.13724e-104	-3.49962	-3.08473	7.90481e-62	-2.77044	-3.07783
44001318	chr19:44001318:G:A	0	-1.03783e-08	-3.093	3.75507e-103	-1.03783e-08	-3.08726	1.26349e-60	-1.03783e-08	-3.0767
44001436	chr19:44001436:T:C	0	-3.07439	-2.27515e-08	2.76031e-103	-3.39502	-2.27515e-08	8.04092e-61	-3.52861	-2.27515e-08
44001680	chr19:44001680:G:A	0	-1.03783e-08	-2.93785	3.82955e-103	-1.03783e-08	-3.06762	1.25372e-60	-1.03783e-08	-3.08446
44001691	chr19:44001691:T:C	0	-1.03783e-08	-2.0209	5.90999e-103	-1.03783e-08	-2.63372	2.07271e-60	-1.03783e-08	-2.58172
44001720	chr19:44001720:C:A	0	-1.03783e-08	-3.03871	3.88639e-103	-1.03783e-08	-3.05288	1.31836e-60	-1.03783e-08	-3.03418
44001817	chr19:44001817:G:A	0	-1.10261	-3.08137	8.65376e-104	-1.67448	-2.88048	2.19241e-61	-1.86747	-2.96069
44001934	chr19:44001934:G:A	0	-1.24902	-2.93658	6.75483e-104	-1.79118	-3.01151	1.81791e-61	-1.9533	-3.06216
44001958	chr19:44001958:G:C	0	-3.51179	-3.09288	1.29483e-104	-3.52698	-2.92759	5.01672e-62	-3.25839	-3.04457
44002097	chr19:44002097:A:G	0	-3.17977	-3.05105	1.1285e-104	-3.51013	-3.08193	7.56131e-62	-2.81774	-3.07496
44002471	chr19:44002471:C:T	0	-3.52379	-3.09202	1.38816e-104	-3.51703	-2.86794	4.97358e-62	-3.2958	-3.0158
44002778	chr19:44002778:C:T	0	-3.12586	-3.05919	1.16164e-104	-3.48452	-3.0786	8.3677e-62	-2.72169	-3.06968
44002903	chr19:44002903:G:A	0	-1.03783e-08	-3.07015	4.76371e-103	-1.03783e-08	-2.84934	1.46597e-60	-1.03783e-08	-2.92806
44003097	chr19:44003097:G:A	0	-1.03783e-08	-3.07879	4.15389e-103	-1.03783e-08	-2.98632	1.25682e-60	-1.03783e-08	-3.08199
44003151	chr19:44003151:A:G	0	-1.03783e-08	-3.08707	3.9144e-103	-1.03783e-08	-3.0457	1.25951e-60	-1.03783e-08	-3.07985
44004040	chr19:44004040:T:C	0	-1.03783e-08	-2.80512	4.44833e-103	-1.03783e-08	-2.91784	1.57436e-60	-1.03783e-08	-2.85673
44004362	chr19:44004362:T:A	0	-1.70887	-3.06587	3.88395e-104	-2.60852	-2.74758	1.48978e-61	-2.30487	-2.90966
44004945	chr19:44004945:A:G	0	-3.53176	-2.95686	2.24061e-104	-3.01646	-2.88975	4.26617e-62	-3.49711	-2.96792
44005047	chr19:44005047:C:T	0	-1.03783e-08	-3.09316	4.16407e-103	-1.03783e-08	-2.98387	1.34194e-60	-1.03783e-08	-3.01646
44005251	chr19:44005251:A:G	0	-2.92402	-2.54658	4.95748e-104	-2.88283	-2.22922	3.2807e-61	-2.17111	-2.25399
44006176	chr19:44006176:TA:T	0	-1.03783e-08	-3.07386	3.89987e-103	-1.03783e-08	-3.04942	1.26116e-60	-1.03783e-08	-3.07854
44006189	chr19:44006189:C:T	0	-3.54263	-2.82595	1.22842e-104	-3.41661	-3.09061	3.9908e-62	-3.44989	-3.08186
44006630	chr19:44006630:C:A	0	-1.03783e-08	-3.015	3.8843e-103	-1.03783e-08	-3.05342	1.35686e-60	-1.03783e-08	-3.0054
44006689	chr19:44006689:C:T	0	-1.03783e-08	-3.07386	3.89987e-103	-1.03783e-08	-3.04942	1.26116e-60	-1.03783e-08	-3.07854
44006754	chr19:44006754:G:C	0	-3.4954	-2.71632	1.41333e-104	-3.52266	-2.84435	6.20815e-62	-3.23772	-2.85216
44006781	chr19:44006781:A:T	0	-3.54476	-2.79009	1.21185e-104	-3.42781	-3.09299	4.07972e-62	-3.43677	-3.07295
44007050	chr19:44007050:A:T	0	-3.52954	-2.78402	1.34245e-104	-3.48354	-2.93491	5.20837e-62	-3.33202	-2.93346
44007071	chr19:44007071:T:G	0	-1.03783e-08	-2.7878	3.733e-103	-1.03783e-08	-3.09315	1.24319e-60	-1.03783e-08	-3.0929
44007237	chr19:44007237:G:T	0	-3.53112	-2.65479	1.59832e-104	-3.4765	-2.7675	5.98374e-62	-3.34152	-2.78518
44007698	chr19:44007698:C:G	0	-1.03783e-08	-3.05829	4.17473e-103	-1.03783e-08	-2.98132	1.41734e-60	-1.03783e-08	-2.96179
44008197	chr19:44008197:T:C	0	-1.03783e-08	-2.94449	3.88718e-103	-1.03783e-08	-3.05268	1.58237e-60	-1.03783e-08	-2.85165
44008472	chr19:44008472:G:C	0	-3.52697	-3.02825	1.98012e-104	-3.0356	-2.9942	4.09912e-62	-3.50247	-3.0025
44008717	chr19:44008717:G:A	0	-1.03783e-08	-2.97426	4.25012e-103	-1.03783e-08	-2.96342	1.43209e-60	-1.03783e-08	-2.95144
44008956	chr19:44008956:A:G	0	-1.03783e-08	-3.08773	3.73482e-103	-1.03783e-08	-3.09267	1.24546e-60	-1.03783e-08	-3.09107
44009021	chr19:44009021:A:T	0	-1.03783e-08	-2.95495	3.73373e-103	-1.03783e-08	-3.09296	1.25522e-60	-1.03783e-08	-3.08326
44009352	chr19:44009352:G:A	0	-1.03783e-08	-2.66694	7.41716e-103	-1.03783e-08	-2.40657	2.2247e-60	-1.03783e-08	-2.51095
44009378	chr19:44009378:T:G	0	-1.03783e-08	-3.06883	3.77005e-103	-1.03783e-08	-3.08328	1.28488e-60	-1.03783e-08	-3.0599
44009428	chr19:44009428:T:A	0	-1.03783e-08	-3.00011	5.28012e-103	-1.03783e-08	-2.74642	1.61344e-60	-1.03783e-08	-2.8322
44009488	chr19:44009488:C:T	0	-1.03783e-08	-2.88143	4.71888e-103	-1.03783e-08	-2.85879	1.83942e-60	-1.03783e-08	-2.70112
44009504	chr19:44009504:C:G	0	-3.50501	-2.9134	1.45779e-104	-3.2471	-3.08893	3.69733e-62	-3.52653	-3.0816
44009747	chr19:44009747:T:C	0	-1.03783e-08	-1.92606	6.70616e-103	-1.03783e-08	-2.50734	2.35522e-60	-1.03783e-08	-2.45394
44009780	chr19:44009780:G:A	0	-3.5193	-2.44305	1.42198e-104	-3.31455	-3.04635	4.24064e-62	-3.50517	-2.96586
44010038	chr19:44010038:G:C	0	-3.22752	-2.71104	1.27769e-104	-3.47065	-2.99725	5.07224e-62	-3.40566	-2.8863
44010043	chr19:44010043:T:C	0	-2.32985	-3.00302	4.47414e-104	-2.1739	-3.04074	7.93086e-62	-2.77563	-3.06935
44010256	chr19:44010256:T:C	0	-1.03783e-08	-1.93858	6.75504e-103	-1.03783e-08	-2.50008	2.32952e-60	-1.03783e-08	-2.46491
44010284	chr19:44010284:C:T	0	-1.03783e-08	-2.43715	6.53026e-103	-1.03783e-08	-2.53392	1.87247e-60	-1.03783e-08	-2.68331
44010676	chr19:44010676:A:G	0	-1.03783e-08	-0.760813	2.89199e-102	-1.03783e-08	-1.04584	7.83909e-60	-1.03783e-08	-1.25145
44010723	chr19:44010723:A:G	0	-1.03783e-08	-2.98041	3.73398e-103	-1.03783e-08	-3.09289	1.24567e-60	-1.03783e-08	-3.0909
44010922	chr19:44010922:C:A	0	-3.52353	-2.27515e-08	3.95187e-103	-3.03618	-2.27515e-08	8.35755e-61	-3.48999	-2.27515e-08
44011200	chr19:44011200:T:G	0	-3.25897	-3.09258	1.54485e-104	-3.20975	-3.06827	8.71476e-62	-2.68187	-3.06886
44011362	chr19:44011362:C:A	0	-3.28648	-3.09199	1.47866e-104	-3.24689	-3.07492	8.28775e-62	-2.72866	-3.0723
44011606	chr19:44011606:G:A	0	-1.03783e-08	-2.01176	6.44829e-103	-1.03783e-08	-2.54655	2.19397e-60	-1.03783e-08	-2.52486
44011874	chr19:44011874:A:G	0	-1.03783e-08	-3.067	3.88307e-103	-1.03783e-08	-3.05374	1.36433e-60	-1.03783e-08	-2.99991
44011940	chr19:44011940:T:C	0	-1.03783e-08	-2.9761	3.73321e-103	-1.03783e-08	-3.0931	1.24637e-60	-1.03783e-08	-3.09033
44011969	chr19:44011969:T:C	0	-2.2204	-3.00302	5.02047e-104	-2.05869	-3.04074	8.62139e-62	-2.69215	-3.06935
44012812	chr19:44012812:C:T	0	-3.26644	-3.09315	1.52495e-104	-3.22325	-3.06774	8.66133e-62	-2.6934	-3.06347
44013189	chr19:44013189:T:A	0	-1.03783e-08	-0.682657	3.01425e-102	-1.03783e-08	-1.00443	8.29076e-60	-1.03783e-08	-1.19543
44013262	chr19:44013262:A:G	0	-1.03783e-08	-3.08671	3.7571e-103	-1.03783e-08	-3.08672	1.26697e-60	-1.03783e-08	-3.07394
44013423	chr19:44013423:T:C	0	-3.1923	-2.72368	1.29e-104	-3.45182	-3.00649	5.1314e-62	-3.38126	-2.8991
44013589	chr19:44013589:C:T	0	-1.03783e-08	-2.77753	4.70329e-103	-1.03783e-08	-2.8621	1.63409e-60	-1.03783e-08	-2.81949
44013688	chr19:44013688:T:G	0	-1.03783e-08	-2.84674	3.75152e-103	-1.03783e-08	-3.0882	1.25047e-60	-1.03783e-08	-3.08705
44013864	chr19:44013864:A:G	0	-1.03783e-08	-2.96787	3.73314e-103	-1.03783e-08	-3.09312	1.24949e-60	-1.03783e-08	-3.08783
44013921	chr19:44013921:G:A	0	-3.52434	-2.60414	1.35022e-104	-3.3301	-3.08258	4.00643e-62	-3.49983	-3.02801
44014030	chr19:44014030:T:C	0	-1.03783e-08	-2.78245	4.57901e-103	-1.03783e-08	-2.88888	1.53446e-60	-1.03783e-08	-2.8824
44014602	chr19:44014602:C:T	0	-1.03783e-08	-3.04315	4.32608e-103	-1.03783e-08	-2.9457	1.39165e-60	-1.03783e-08	-2.98009
44014734	chr19:44014734:T:A	0	-1.03783e-08	-2.60398	6.00436e-103	-1.03783e-08	-2.61788	1.71542e-60	-1.03783e-08	-2.77091
44016591	chr19:44016591:T:C	0	-3.52818	-2.64959	1.30136e-104	-3.36463	-3.08491	4.16348e-62	-3.47925	-3.01015
44016767	chr19:44016767:G:C	0	-3.53213	-2.44615	1.35957e-104	-3.3575	-3.04827	4.33646e-62	-3.48402	-2.96466
44016800	chr19:44016800:G:C	0	-1.03783e-08	-3.09225	3.73299e-103	-1.03783e-08	-3.09316	1.24621e-60	-1.03783e-08	-3.09047
44016873	chr19:44016873:G:A	0	-1.03783e-08	-3.03601	4.05906e-103	-1.03783e-08	-3.00941	1.44515e-60	-1.03783e-08	-2.94236
44017118	chr19:44017118:A:C	0	-1.03783e-08	-2.20117	5.51086e-103	-1.03783e-08	-2.70364	1.87782e-60	-1.03783e-08	-2.68046
44017417	chr19:44017417:G:A	0	-1.03783e-08	-2.78133	4.58369e-103	-1.03783e-08	-2.88786	1.53609e-60	-1.03783e-08	-2.88133
44017554	chr19:44017554:GA:G	0	-3.53074	-2.71307	1.30812e-104	-3.35202	-3.09234	3.88935e-62	-3.48244	-3.07506
44017792	chr19:44017792:G:A	0	-1.03783e-08	-2.64022	5.54591e-103	-1.03783e-08	-2.69731	2.18669e-60	-1.03783e-08	-2.52819
44017821	chr19:44017821:C:T	0	-1.03783e-08	-3.01956	3.75438e-103	-1.03783e-08	-3.08744	1.24312e-60	-1.03783e-08	-3.09295
44018101	chr19:44018101:T:C	0	-1.03783e-08	-2.76467	4.7465e-103	-1.03783e-08	-2.85296	1.7605e-60	-1.03783e-08	-2.74498
44018205	chr19:44018205:T:C	0	-2.1976	-2.96096	4.63671e-104	-2.10978	-3.06916	7.68597e-62	-2.79138	-3.08497
44018258	chr19:44018258:AG:A	0	-1.03783e-08	-2.77775	4.60015e-103	-1.03783e-08	-2.88428	1.54092e-60	-1.03783e-08	-2.87819
44018293	chr19:44018293:T:C	0	-1.03783e-08	-3.06039	3.80013e-103	-1.03783e-08	-3.07533	1.25248e-60	-1.03783e-08	-3.08545
44018550	chr19:44018550:T:C	0	-2.97496	-2.27515e-08	4.26953e-103	-2.95886	-2.27515e-08	1.33447e-60	-3.02204	-2.27515e-08
44018761	chr19:44018761:C:T	0	-3.53121	-2.53323	1.31913e-104	-3.36566	-3.07031	4.21029e-62	-3.48079	-2.99742
44019867	chr19:44019867:A:G	0	-1.03783e-08	-3.08918	3.77336e-103	-1.03783e-08	-3.0824	1.25663e-60	-1.03783e-08	-3.08214
44020216	chr19:44020216:A:G	0	-1.03783e-08	-3.02766	3.76608e-103	-1.03783e-08	-3.08433	1.24285e-60	-1.03783e-08	-3.09316
44020593	chr19:44020593:A:G	0	-1.03783e-08	-3.02686	4.38766e-103	-1.03783e-08	-2.93157	1.50526e-60	-1.03783e-08	-2.90161
44020970	chr19:44020970:A:G	0	-3.51743	-2.52086	1.3963e-104	-3.30916	-3.06997	4.10256e-62	-3.50792	-2.99621
44021311	chr19:44021311:A:G	0	-3.51939	-2.91053	1.21905e-104	-3.49991	-3.01497	4.94919e-62	-3.301	-3.01552
44021817	chr19:44021817:G:A	0	-1.03783e-08	-2.7467	3.73716e-103	-1.03783e-08	-3.09204	1.24405e-60	-1.03783e-08	-3.0922
44021855	chr19:44021855:T:C	0	-1.03783e-08	-3.0931	3.7597e-103	-1.03783e-08	-3.08603	1.268e-60	-1.03783e-08	-3.07313
44022243	chr19:44022243:A:G	0	-1.03783e-08	-1.34276	1.77931e-102	-1.03783e-08	-1.53155	5.38009e-60	-1.03783e-08	-1.62787
44022403	chr19:44022403:T:C	0	-1.03783e-08	-1.79295	7.97442e-103	-1.03783e-08	-2.33413	2.739e-60	-1.03783e-08	-2.30298
44022643	chr19:44022643:T:C	0	-1.03783e-08	-1.78979	7.99358e-103	-1.03783e-08	-2.33173	2.74361e-60	-1.03783e-08	-2.3013
44022894	chr19:44022894:A:G	0	-1.03783e-08	-2.88495	4.5052e-103	-1.03783e-08	-2.90513	1.73808e-60	-1.03783e-08	-2.75779
44023348	chr19:44023348:C:T	0	-1.03783e-08	-1.79298	7.97487e-103	-1.03783e-08	-2.33407	2.73837e-60	-1.03783e-08	-2.30321
44023513	chr19:44023513:C:T	0	-1.03783e-08	-3.09042	3.97624e-103	-1.03783e-08	-3.03003	1.29749e-60	-1.03783e-08	-3.05014
44023613	chr19:44023613:A:G	0	-1.03783e-08	-2.7937	4.63362e-103	-1.03783e-08	-2.87703	1.61423e-60	-1.03783e-08	-2.83171
44024170	chr19:44024170:CT:C	0	-1.03783e-08	-3.03997	4.03868e-103	-1.03783e-08	-3.01445	1.4355e-60	-1.03783e-08	-2.94906
44024260	chr19:44024260:C:T	0	-1.03783e-08	-3.06353	4.06441e-103	-1.03783e-08	-3.0081	1.24662e-60	-1.03783e-08	-3.09014
44024266	chr19:44024266:C:T	0	-1.03783e-08	-3.03981	4.03757e-103	-1.03783e-08	-3.01472	1.4352e-60	-1.03783e-08	-2.94927
44024289	chr19:44024289:G:A	0	-3.29773	-3.09277	1.46595e-104	-3.25464	-3.07581	8.17908e-62	-2.74195	-3.07222
44024302	chr19:44024302:G:A	0	-1.03783e-08	-2.98164	3.73333e-103	-1.03783e-08	-3.09307	1.24716e-60	-1.03783e-08	-3.08971
44024584	chr19:44024584:T:C	0	-1.03783e-08	-2.98369	3.73363e-103	-1.03783e-08	-3.09298	1.24703e-60	-1.03783e-08	-3.08981
44024746	chr19:44024746:C:T	0	-3.51898	-2.89398	1.40953e-104	-3.28422	-3.08547	3.76092e-62	-3.51586	-3.07522
44024826	chr19:44024826:T:C	0	-3.43645	-2.79718	2.36927e-104	-2.79834	-3.05203	4.08312e-62	-3.45113	-3.05775
44025191	chr19:44025191:G:A	0	-1.03783e-08	-3.00788	3.75047e-103	-1.03783e-08	-3.08848	1.24286e-60	-1.03783e-08	-3.09316
44025329	chr19:44025329:C:A	0	-1.03783e-08	-3.04339	4.02315e-103	-1.03783e-08	-3.0183	1.42175e-60	-1.03783e-08	-2.95868
44025447	chr19:44025447:C:T	0	-1.03783e-08	-2.85192	4.71064e-103	-1.03783e-08	-2.86054	1.83033e-60	-1.03783e-08	-2.70608
44025460	chr19:44025460:G:A	0	-1.03783e-08	-2.85192	4.71064e-103	-1.03783e-08	-2.86054	1.83033e-60	-1.03783e-08	-2.70608
44025737	chr19:44025737:T:C	0	-1.03783e-08	-2.85239	3.75549e-103	-1.03783e-08	-3.08715	1.25056e-60	-1.03783e-08	-3.08698
44025898	chr19:44025898:G:A	0	-1.63276	-2.27515e-08	2.40163e-103	-3.53422	-2.27515e-08	8.32477e-61	-3.49392	-2.27515e-08
44025902	chr19:44025902:C:G	0	-1.03783e-08	-3.08981	3.75108e-103	-1.03783e-08	-3.08832	1.24547e-60	-1.03783e-08	-3.09106
44026292	chr19:44026292:GAC:G	0	-3.47083	-2.52564	1.5527e-104	-3.20162	-3.07133	3.99235e-62	-3.53937	-2.99199
44026555	chr19:44026555:TA:T	0	-3.43473	-2.27515e-08	2.57975e-103	-3.46267	-2.27515e-08	7.91152e-61	-3.54484	-2.27515e-08
44026595	chr19:44026595:T:C	0	-1.03783e-08	-2.04038	6.6995e-103	-1.03783e-08	-2.50833	2.21238e-60	-1.03783e-08	-2.5165
44026639	chr19:44026639:T:C	0	-3.35051	-3.02273	3.48813e-104	-2.65723	-2.80635	5.47169e-62	-3.38165	-2.83451
44026866	chr19:44026866:T:A	0	-1.03783e-08	-2.78153	4.54904e-103	-1.03783e-08	-2.89545	1.6192e-60	-1.03783e-08	-2.82864
44026931	chr19:44026931:A:G	0	-1.03783e-08	-0.490864	3.60957e-102	-1.03783e-08	-0.824193	1.00197e-59	-1.03783e-08	-1.00602
44026954	chr19:44026954:A:T	0	-1.03783e-08	-2.05356	6.64004e-103	-1.03783e-08	-2.51725	2.19404e-60	-1.03783e-08	-2.52483
44026980	chr19:44026980:T:C	0	-1.03783e-08	-3.0167	3.75424e-103	-1.03783e-08	-3.08748	1.24363e-60	-1.03783e-08	-3.09254
44027071	chr19:44027071:C:G	0	-1.03783e-08	-2.05292	6.63785e-103	-1.03783e-08	-2.51758	2.19378e-60	-1.03783e-08	-2.52495
44027331	chr19:44027331:C:T	0	-1.03783e-08	-2.12703	6.12734e-103	-1.03783e-08	-2.59761	2.02311e-60	-1.03783e-08	-2.60594
44027550	chr19:44027550:A:G	0	-1.03783e-08	-2.9396	3.73506e-103	-1.03783e-08	-3.0926	1.25781e-60	-1.03783e-08	-3.0812
44027797	chr19:44027797:C:T	0	-1.03783e-08	-3.06094	3.79225e-103	-1.03783e-08	-3.07741	1.24521e-60	-1.03783e-08	-3.09127
44028047	chr19:44028047:A:G	0	-1.03783e-08	-2.02542	6.66031e-103	-1.03783e-08	-2.5142	2.17542e-60	-1.03783e-08	-2.53335
44028103	chr19:44028103:C:T	0	-1.03783e-08	-3.03678	3.9164e-103	-1.03783e-08	-3.04519	1.29178e-60	-1.03783e-08	-3.05456
44028140	chr19:44028140:C:T	0	-3.50315	-2.59114	2.14241e-104	-3.52093	-2.43009	8.62698e-62	-3.31645	-2.4444
44028301	chr19:44028301:T:C	0	-3.31691	-3.05719	3.72877e-104	-2.5019	-2.89497	5.41619e-62	-3.31604	-2.91032
44028390	chr19:44028390:A:G	0	-1.03783e-08	-2.02705	6.65034e-103	-1.03783e-08	-2.5157	2.17255e-60	-1.03783e-08	-2.53467
44028579	chr19:44028579:G:A	0	-3.27927	-2.74328	2.61277e-104	-2.70287	-3.04967	4.29255e-62	-3.46504	-2.99383
44028613	chr19:44028613:C:T	0	-1.03783e-08	-2.78153	4.54904e-103	-1.03783e-08	-2.89545	1.6192e-60	-1.03783e-08	-2.82864
44028614	chr19:44028614:G:A	0	-3.31376	-3.04529	3.88926e-104	-2.49106	-2.86367	5.5546e-62	-3.31378	-2.88734
44028704	chr19:44028704:G:A	0	-1.03783e-08	-2.78153	4.54904e-103	-1.03783e-08	-2.89545	1.6192e-60	-1.03783e-08	-2.82864
44028745	chr19:44028745:A:G	0	-1.03783e-08	-2.81412	4.324e-103	-1.03783e-08	-2.94619	1.55762e-60	-1.03783e-08	-2.86741
44028878	chr19:44028878:A:G	0	-3.52042	-2.27515e-08	3.02917e-103	-3.30208	-2.27515e-08	8.4502e-61	-3.47897	-2.27515e-08
44029082	chr19:44029082:T:G	0	-1.03783e-08	-3.09302	3.77789e-103	-1.03783e-08	-3.0812	1.26254e-60	-1.03783e-08	-3.07745
44029119	chr19:44029119:C:T	0	-1.03783e-08	-1.99395	6.79212e-103	-1.03783e-08	-2.4946	2.21984e-60	-1.03783e-08	-2.51314
44029451	chr19:44029451:T:C	0	-3.27506	-2.46656	2.47483e-104	-2.74818	-3.0586	4.3108e-62	-3.48578	-2.96884
44029544	chr19:44029544:T:G	0	-1.03783e-08	-2.99612	3.73388e-103	-1.03783e-08	-3.09292	1.24699e-60	-1.03783e-08	-3.08984
44029552	chr19:44029552:T:C	0	-3.50736	-2.26435	2.96513e-104	-3.17827	-2.44776	9.46634e-62	-3.5256	-2.14241
44029636	chr19:44029636:G:A	0	-3.54527	-3.09289	1.75759e-104	-3.0908	-3.05821	3.69282e-62	-3.51899	-3.09036
44029668	chr19:44029668:T:C	0	-1.03783e-08	-3.07337	4.56418e-103	-1.03783e-08	-2.89213	1.43585e-60	-1.03783e-08	-2.94882
44029891	chr19:44029891:G:A	0	-1.03783e-08	-3.08731	4.29697e-103	-1.03783e-08	-2.95245	1.37557e-60	-1.03783e-08	-2.99171
44030330	chr19:44030330:A:G	0	-1.03783e-08	-2.68053	4.08143e-103	-1.03783e-08	-3.00392	1.47839e-60	-1.03783e-08	-2.91962
44030678	chr19:44030678:G:C	0	-1.03783e-08	-2.93725	3.76109e-103	-1.03783e-08	-3.08566	1.2941e-60	-1.03783e-08	-3.05275
44031025	chr19:44031025:C:T	0	-1.03783e-08	-2.83794	4.26254e-103	-1.03783e-08	-2.9605	1.43739e-60	-1.03783e-08	-2.94775
44031461	chr19:44031461:G:A	0	-1.03783e-08	-1.88227	7.5307e-103	-1.03783e-08	-2.39138	2.50122e-60	-1.03783e-08	-2.39379
44031544	chr19:44031544:CTGA:C	0	-1.03783e-08	-2.02226	6.67779e-103	-1.03783e-08	-2.51158	2.18078e-60	-1.03783e-08	-2.53089
44031586	chr19:44031586:G:A	0	-3.30833	-2.49135	2.29264e-104	-2.82414	-3.05911	4.31843e-62	-3.50437	-2.94848
44031646	chr19:44031646:CT:C	0	-1.03783e-08	-2.65215	4.12958e-103	-1.03783e-08	-2.99219	1.50697e-60	-1.03783e-08	-2.90047
44031756	chr19:44031756:C:T	0	-1.03783e-08	-0.141822	4.62932e-102	-1.03783e-08	-0.575371	1.3308e-59	-1.03783e-08	-0.722209
44031822	chr19:44031822:A:G	0	-1.03783e-08	-2.66157	4.11559e-103	-1.03783e-08	-2.99558	1.49359e-60	-1.03783e-08	-2.90939
44031918	chr19:44031918:A:G	0	-1.03783e-08	-2.65851	4.12529e-103	-1.03783e-08	-2.99323	1.49892e-60	-1.03783e-08	-2.90583
44031970	chr19:44031970:A:G	0	-1.03783e-08	-1.99625	6.89308e-103	-1.03783e-08	-2.47985	2.21458e-60	-1.03783e-08	-2.51551
44032039	chr19:44032039:G:A	0	-1.03783e-08	-0.140783	4.63266e-102	-1.03783e-08	-0.57465	1.33258e-59	-1.03783e-08	-0.720872
44032074	chr19:44032074:C:T	0	-1.03783e-08	-2.02542	6.66031e-103	-1.03783e-08	-2.5142	2.17542e-60	-1.03783e-08	-2.53335
44032089	chr19:44032089:T:C	0	-1.03783e-08	-1.97689	6.8274e-103	-1.03783e-08	-2.48942	2.253e-60	-1.03783e-08	-2.49831
44032424	chr19:44032424:T:C	0	-3.38266	-2.27515e-08	2.87123e-103	-3.35563	-2.27515e-08	8.7281e-61	-3.44661	-2.27515e-08
44033217	chr19:44033217:TGAG:T	0	-1.03783e-08	-2.84391	4.2423e-103	-1.03783e-08	-2.96526	1.43017e-60	-1.03783e-08	-2.95278
44033273	chr19:44033273:G:A	0	-1.03783e-08	-2.10829	6.14685e-103	-1.03783e-08	-2.59443	2.00992e-60	-1.03783e-08	-2.61248
44033433	chr19:44033433:C:T	0	-1.03783e-08	-2.98687	3.73433e-103	-1.03783e-08	-3.0928	1.26504e-60	-1.03783e-08	-3.07547
44033705	chr19:44033705:C:CA	0	-1.03783e-08	-2.02733	6.64752e-103	-1.03783e-08	-2.51612	2.17151e-60	-1.03783e-08	-2.53515
44033709	chr19:44033709:AT:A	0	-1.03783e-08	-1.9808	6.87736e-103	-1.03783e-08	-2.48213	2.24619e-60	-1.03783e-08	-2.50134
44033903	chr19:44033903:T:C	0	-1.03783e-08	-2.02015	6.68768e-103	-1.03783e-08	-2.5101	2.18442e-60	-1.03783e-08	-2.52922
44034083	chr19:44034083:T:C	0	-1.03783e-08	-2.08726	6.35365e-103	-1.03783e-08	-2.56134	2.07822e-60	-1.03783e-08	-2.57906
44034245	chr19:44034245:T:C	0	-1.03783e-08	-2.51045	4.36347e-103	-1.03783e-08	-2.9371	1.44578e-60	-1.03783e-08	-2.94192
44034251	chr19:44034251:C:T	0	-1.03783e-08	-3.07973	3.81971e-103	-1.03783e-08	-3.07019	1.26196e-60	-1.03783e-08	-3.0779
44034252	chr19:44034252:G:A	0	-1.03783e-08	-2.5075	4.3903e-103	-1.03783e-08	-2.93097	1.46139e-60	-1.03783e-08	-2.93119
44034283	chr19:44034283:C:T	0	-1.03783e-08	-2.51074	4.3644e-103	-1.03783e-08	-2.93689	1.44557e-60	-1.03783e-08	-2.94207
44034432	chr19:44034432:T:G	0	-1.03783e-08	-2.50672	4.37192e-103	-1.03783e-08	-2.93516	1.44853e-60	-1.03783e-08	-2.94002
44034434	chr19:44034434:C:T	0	-1.03783e-08	-2.50944	4.36639e-103	-1.03783e-08	-2.93643	1.44662e-60	-1.03783e-08	-2.94134
44034481	chr19:44034481:C:T	0	-1.03783e-08	-2.54869	4.28629e-103	-1.03783e-08	-2.95495	1.4163e-60	-1.03783e-08	-2.96253
44034527	chr19:44034527:A:G	0	-1.03783e-08	-2.48802	4.39669e-103	-1.03783e-08	-2.92951	1.46011e-60	-1.03783e-08	-2.93206
44034586	chr19:44034586:T:TA	0	-3.39644	-2.8987	2.18028e-104	-2.86472	-3.06877	3.884e-62	-3.51944	-3.03944
44034681	chr19:44034681:A:C	0	-1.03783e-08	-2.50534	4.37505e-103	-1.03783e-08	-2.93445	1.44956e-60	-1.03783e-08	-2.93932
44034684	chr19:44034684:A:G	0	-3.5279	-3.07884	1.92814e-104	-3.02196	-3.03443	3.83899e-62	-3.49569	-3.07484
44034798	chr19:44034798:A:C	0	-1.03783e-08	-2.5284	4.35463e-103	-1.03783e-08	-2.93913	1.43058e-60	-1.03783e-08	-2.9525
44035561	chr19:44035561:T:G	0	-1.03783e-08	0.546139	5.69572e-102	-1.03783e-08	-0.368065	1.77343e-59	-1.03783e-08	-0.435071
44035654	chr19:44035654:T:A	0	-3.16367	-3.08681	2.97205e-104	-2.53186	-3.09183	5.25269e-62	-3.18457	-3.07244
44035669	chr19:44035669:GAC:G	0	-1.03783e-08	-3.09196	4.61908e-103	-1.03783e-08	-2.88017	1.4203e-60	-1.03783e-08	-2.95971
44035809	chr19:44035809:C:A	0	-3.54467	-2.12734	1.48734e-104	-3.415	-2.90096	5.13033e-62	-3.54029	-2.74029
44035950	chr19:44035950:C:G	0	-3.18983	-3.09157	2.82848e-104	-2.58005	-3.09316	5.04832e-62	-3.21536	-3.08133
44035951	chr19:44035951:T:C	0	-3.16507	-3.09157	2.95015e-104	-2.53793	-3.09316	5.17223e-62	-3.19111	-3.08133
44036238	chr19:44036238:C:T	0	-1.03783e-08	-2.2757	8.5845e-103	-1.03783e-08	-2.26041	1.98079e-60	-1.03783e-08	-2.62708
44036418	chr19:44036418:G:A	0	-1.03783e-08	-3.07853	3.73836e-103	-1.03783e-08	-3.09172	1.24306e-60	-1.03783e-08	-3.093
44036579	chr19:44036579:T:C	0	-1.03783e-08	-3.05858	4.06654e-103	-1.03783e-08	-3.00757	1.34512e-60	-1.03783e-08	-3.01409
44036977	chr19:44036977:G:C	0	-1.03783e-08	-2.99517	3.87119e-103	-1.03783e-08	-3.0568	1.26765e-60	-1.03783e-08	-3.07341
44037453	chr19:44037453:G:T	0	-3.17245	-3.09037	2.92372e-104	-2.54708	-3.09301	5.1511e-62	-3.19816	-3.07838
44037455	chr19:44037455:G:A	0	-3.18565	-3.09013	2.84781e-104	-2.57345	-3.09295	5.08688e-62	-3.21126	-3.07782
44037522	chr19:44037522:A:G	0	-1.03783e-08	-3.04635	4.23258e-103	-1.03783e-08	-2.96755	1.43567e-60	-1.03783e-08	-2.94894
44037746	chr19:44037746:T:A	0	-3.1709	-3.0914	2.92231e-104	-2.54743	-3.09314	5.14989e-62	-3.19674	-3.08003
44037780	chr19:44037780:C:T	0	-2.38084	-2.27515e-08	1.5468e-102	-1.67159	-2.27515e-08	2.60548e-60	-2.35296	-2.27515e-08
44037940	chr19:44037940:CA:C	0	-1.03783e-08	-2.36252	7.75491e-103	-1.03783e-08	-2.36204	1.84546e-60	-1.03783e-08	-2.69784
44037989	chr19:44037989:T:C	0	-3.16951	-3.09068	2.91213e-104	-2.55099	-3.09308	5.14441e-62	-3.19875	-3.07908
44038275	chr19:44038275:G:T	0	-3.54404	-2.19608	1.4426e-104	-3.41391	-2.9326	4.91594e-62	-3.54048	-2.78278
44038287	chr19:44038287:C:T	0	-1.03783e-08	-2.90494	3.77707e-103	-1.03783e-08	-3.08142	1.26794e-60	-1.03783e-08	-3.07318
44038402	chr19:44038402:A:G	0	-3.16662	-3.09068	2.94296e-104	-2.54046	-3.09308	5.1761e-62	-3.19261	-3.07908
44038693	chr19:44038693:C:T	0	-1.03783e-08	-3.09199	4.57325e-103	-1.03783e-08	-2.89014	1.40642e-60	-1.03783e-08	-2.96952
44038705	chr19:44038705:A:C	0	-3.06864	-2.27515e-08	8.94173e-103	-2.21964	-2.27515e-08	1.91403e-60	-2.66136	-2.27515e-08
44038741	chr19:44038741:C:T	0	-1.03783e-08	-3.08191	4.38913e-103	-1.03783e-08	-2.93123	1.53659e-60	-1.03783e-08	-2.88101
44038874	chr19:44038874:T:G	0	-3.53549	-2.68199	1.27084e-104	-3.38881	-3.08446	3.88782e-62	-3.54485	-3.01305
44038921	chr19:44038921:G:A	0	-1.03783e-08	-2.34363	7.88466e-103	-1.03783e-08	-2.34545	1.86805e-60	-1.03783e-08	-2.68568
44038985	chr19:44038985:T:C	0	-1.03783e-08	-3.05323	4.29794e-103	-1.03783e-08	-2.95223	1.39536e-60	-1.03783e-08	-2.97742
44039460	chr19:44039460:C:T	0	-3.4762	-2.54328	2.77462e-104	-3.01289	-2.67955	5.67287e-62	-3.47661	-2.70344
44039607	chr19:44039607:A:G	0	0.262293	-2.27515e-08	2.52495e-103	-3.48414	-2.27515e-08	8.04941e-61	-3.52756	-2.27515e-08
44039635	chr19:44039635:A:T	0	-3.54346	-2.11813	1.48181e-104	-3.4179	-2.90178	5.13627e-62	-3.5393	-2.74012
44040084	chr19:44040084:C:T	0	-3.32337	-2.313	1.59177e-104	-3.33179	-2.91632	6.44693e-62	-3.17095	-2.88119
44040192	chr19:44040192:T:C	0	-3.44808	-2.52317	3.09827e-104	-2.92887	-2.65324	5.98792e-62	-3.44529	-2.68071
44040320	chr19:44040320:T:C	0	-1.03783e-08	-2.89432	3.83603e-103	-1.03783e-08	-3.06593	1.26273e-60	-1.03783e-08	-3.0773
44040509	chr19:44040509:T:C	0	-1.03783e-08	-2.3946	7.56734e-103	-1.03783e-08	-2.38652	1.80782e-60	-1.03783e-08	-2.71845
44040600	chr19:44040600:T:C	0	-1.03783e-08	-2.98014	3.73303e-103	-1.03783e-08	-3.09315	1.24387e-60	-1.03783e-08	-3.09234
44041397	chr19:44041397:G:C	0	-3.15313	-3.08931	3.01789e-104	-2.51553	-3.09286	5.25685e-62	-3.17843	-3.07778
44041447	chr19:44041447:A:G	0	-1.03783e-08	-3.04233	4.19441e-103	-1.03783e-08	-2.97661	1.38353e-60	-1.03783e-08	-2.98593
44041677	chr19:44041677:A:C	0	-1.03783e-08	-3.07842	4.48976e-103	-1.03783e-08	-2.90857	1.58245e-60	-1.03783e-08	-2.8516
44042011	chr19:44042011:ACGGT:A	0	-1.03783e-08	-3.09135	3.75775e-103	-1.03783e-08	-3.08655	1.27534e-60	-1.03783e-08	-3.06736
44042821	chr19:44042821:G:A	0	-3.17757	-2.27515e-08	3.25355e-103	-3.23062	-2.27515e-08	1.21664e-60	-3.11448	-2.27515e-08
44043004	chr19:44043004:T:C	0	-3.17717	-3.09149	2.88594e-104	-2.55994	-3.09316	5.11056e-62	-3.2033	-3.08113
44043207	chr19:44043207:A:T	0	-3.18845	-3.09145	2.83943e-104	-2.57618	-3.09316	5.05848e-62	-3.21366	-3.08101
44043327	chr19:44043327:T:C	0	-1.03783e-08	-2.89059	3.82063e-103	-1.03783e-08	-3.06995	1.26058e-60	-1.03783e-08	-3.079
44043391	chr19:44043391:C:A	0	-1.03783e-08	-2.28925	8.41315e-103	-1.03783e-08	-2.28057	1.94751e-60	-1.03783e-08	-2.64402
44043416	chr19:44043416:A:G	0	-3.18357	-3.09218	2.86547e-104	-2.56716	-3.09306	5.07129e-62	-3.20874	-3.08341
44044295	chr19:44044295:C:T	0	-1.03783e-08	-0.802355	2.45338e-102	-1.03783e-08	-1.21031	7.13745e-60	-1.03783e-08	-1.34522
44044513	chr19:44044513:G:A	0	-3.54438	-2.1717	1.45485e-104	-3.41545	-2.9226	4.98572e-62	-3.53982	-2.76935
44044745	chr19:44044745:A:G	0	-3.3379	-2.39508	1.51929e-104	-3.34659	-2.94812	6.14933e-62	-3.18562	-2.91378
44044921	chr19:44044921:AC:A	0	-3.43206	-2.25653	1.81907e-104	-3.44166	-2.67296	6.67758e-62	-3.33537	-2.68162
44044938	chr19:44044938:G:A	0	-1.03783e-08	-3.09133	4.61133e-103	-1.03783e-08	-2.88185	1.4148e-60	-1.03783e-08	-2.96359
44044943	chr19:44044943:C:A	0	-3.54395	-2.167	1.47043e-104	-3.41173	-2.91567	5.02144e-62	-3.54066	-2.76137
44045143	chr19:44045143:C:T	0	-3.10914	-2.6033	3.08558e-104	-3.16007	-2.42614	1.08295e-61	-3.05412	-2.47934
44045475	chr19:44045475:T:C	0	-1.03783e-08	-2.98088	3.73299e-103	-1.03783e-08	-3.09316	1.24378e-60	-1.03783e-08	-3.09242
44045640	chr19:44045640:T:C	0	-3.05438	-1.01418	6.17601e-104	-3.52052	-1.37176	2.78821e-61	-3.27178	-1.31598
44045791	chr19:44045791:A:G	0	-3.45591	-2.56281	2.88009e-104	-2.95886	-2.69627	5.67418e-62	-3.45634	-2.72348
44045821	chr19:44045821:AT:A	0	-3.54612	-2.64361	2.75305e-104	-2.93837	-2.76187	6.1319e-62	-3.44175	-2.66049
44045955	chr19:44045955:C:T	0	-3.54357	-3.09003	1.40733e-104	-3.28908	-3.08218	3.58727e-62	-3.5456	-3.09275
44046088	chr19:44046088:A:G	0	-1.03783e-08	-2.36119	7.77161e-103	-1.03783e-08	-2.35989	1.8478e-60	-1.03783e-08	-2.69658
44046152	chr19:44046152:G:A	0	-3.13665	-3.0895	3.09965e-104	-2.48877	-3.0929	5.34087e-62	-3.16201	-3.07834
44046920	chr19:44046920:C:G	0	-1.03783e-08	-2.92262	4.87093e-103	-1.03783e-08	-2.82708	1.29288e-60	-1.03783e-08	-3.0537
44046927	chr19:44046927:G:T	0	-3.14728	-2.51462	3.34445e-104	-3.18707	-2.31858	1.15633e-61	-3.09067	-2.37724
44046935	chr19:44046935:A:G	0	-1.03783e-08	-2.54163	5.55963e-103	-1.03783e-08	-2.69483	2.11481e-60	-1.03783e-08	-2.56161
44046976	chr19:44046976:T:A	0	-1.03783e-08	-2.98745	3.88922e-103	-1.03783e-08	-3.05216	1.27234e-60	-1.03783e-08	-3.06971
44047180	chr19:44047180:A:G	0	-1.03783e-08	-2.54082	5.56463e-103	-1.03783e-08	-2.69394	2.11674e-60	-1.03783e-08	-2.5607
44047713	chr19:44047713:G:T	0	-3.54323	-2.19884	1.45226e-104	-3.40702	-2.93281	4.89826e-62	-3.5419	-2.78496
44047714	chr19:44047714:A:T	0	-3.54458	-2.17219	1.45401e-104	-3.41707	-2.92156	4.98799e-62	-3.53988	-2.76883
44047785	chr19:44047785:C:T	0	-3.23547	-2.27515e-08	6.04846e-103	-2.61056	-2.27515e-08	1.77372e-60	-2.73749	-2.27515e-08
44048365	chr19:44048365:G:A	0	-1.03783e-08	-3.07129	3.74287e-103	-1.03783e-08	-3.09051	1.3473e-60	-1.03783e-08	-3.01247
44048710	chr19:44048710:C:T	0	-1.03783e-08	-2.7882	4.47377e-103	-1.03783e-08	-2.91213	1.51082e-60	-1.03783e-08	-2.89792
44049227	chr19:44049227:T:C	0	-3.19242	-3.08874	2.79519e-104	-2.59265	-3.0924	5.03925e-62	-3.22361	-3.07488
44049350	chr19:44049350:A:G	0	-3.45274	-2.48697	3.11294e-104	-2.95529	-2.6221	6.11297e-62	-3.45521	-2.65012
44049820	chr19:44049820:C:T	0	-3.53413	-2.58093	1.32344e-104	-3.36845	-3.06426	4.04961e-62	-3.54552	-2.9716
44049896	chr19:44049896:T:A	0	-3.19253	-3.07758	2.81699e-104	-2.59148	-3.08581	5.15317e-62	-3.22168	-3.05445
44049930	chr19:44049930:C:A	0	-3.54035	-2.14126	1.50101e-104	-3.39488	-2.91193	5.02797e-62	-3.5424	-2.75833
44050447	chr19:44050447:C:T	0	-1.03783e-08	-2.35375	7.70549e-103	-1.03783e-08	-2.36843	1.84292e-60	-1.03783e-08	-2.69922
44050520	chr19:44050520:T:C	0	-1.03783e-08	-2.05152	9.06545e-103	-1.03783e-08	-2.2059	2.14944e-60	-1.03783e-08	-2.54537
44050668	chr19:44050668:A:G	0	-1.03783e-08	-2.40254	7.38725e-103	-1.03783e-08	-2.41061	1.7816e-60	-1.03783e-08	-2.73306
44050694	chr19:44050694:C:G	0	-1.03783e-08	-3.08969	4.85107e-103	-1.03783e-08	-2.83117	1.47804e-60	-1.03783e-08	-2.91986
44051270	chr19:44051270:G:A	0	-1.03783e-08	-2.89887	3.78671e-103	-1.03783e-08	-3.07887	1.25748e-60	-1.03783e-08	-3.08146
44051426	chr19:44051426:G:A	0	-1.03783e-08	-3.09126	4.36282e-103	-1.03783e-08	-2.93725	1.35642e-60	-1.03783e-08	-3.00573
44051691	chr19:44051691:C:T	0	-1.03783e-08	-3.07661	3.74266e-103	-1.03783e-08	-3.09057	1.34774e-60	-1.03783e-08	-3.01214
44051867	chr19:44051867:G:A	0	-1.03783e-08	-2.87888	3.76579e-103	-1.03783e-08	-3.08441	1.25056e-60	-1.03783e-08	-3.08698
44051880	chr19:44051880:T:C	0	-1.03783e-08	-2.04506	9.1235e-103	-1.03783e-08	-2.19951	2.15155e-60	-1.03783e-08	-2.54438
44052228	chr19:44052228:G:T	0	-3.5394	-2.08869	1.55404e-104	-3.37854	-2.89355	5.1309e-62	-3.54484	-2.73562
44052260	chr19:44052260:G:T	0	-1.03783e-08	-1.99283	9.44328e-103	-1.03783e-08	-2.16506	2.21699e-60	-1.03783e-08	-2.51442
44052720	chr19:44052720:T:C	0	-1.03783e-08	-3.01354	4.74427e-103	-1.03783e-08	-2.85343	1.48846e-60	-1.03783e-08	-2.91283
44052866	chr19:44052866:T:C	0	-1.03783e-08	-2.54163	5.55963e-103	-1.03783e-08	-2.69483	2.11481e-60	-1.03783e-08	-2.56161
44053222	chr19:44053222:A:G	0	-1.03783e-08	-2.40585	7.41878e-103	-1.03783e-08	-2.40635	1.78173e-60	-1.03783e-08	-2.73299
44053298	chr19:44053298:T:G	0	0.303987	-2.27515e-08	2.58869e-103	-3.45921	-2.27515e-08	8.12656e-61	-3.51802	-2.27515e-08
44053493	chr19:44053493:C:T	0	-3.1241	-2.6346	3.19741e-104	-3.17377	-2.37684	1.07359e-61	-3.07488	-2.46727
44053555	chr19:44053555:C:T	0	-1.03783e-08	-2.48315	6.85996e-103	-1.03783e-08	-2.48466	1.68873e-60	-1.03783e-08	-2.7866
44053558	chr19:44053558:T:C	0	-3.54287	-2.11134	1.51001e-104	-3.40031	-2.90052	5.13101e-62	-3.54141	-2.73903
44053656	chr19:44053656:C:T	0	-1.03783e-08	-2.42633	7.26282e-103	-1.03783e-08	-2.4276	1.75513e-60	-1.03783e-08	-2.74803
44053993	chr19:44053993:C:G	0	-1.03783e-08	-2.81839	4.14421e-103	-1.03783e-08	-2.98865	1.78672e-60	-1.03783e-08	-2.73019
44054021	chr19:44054021:A:G	0	-1.03783e-08	-2.05353	9.08633e-103	-1.03783e-08	-2.20359	2.14947e-60	-1.03783e-08	-2.54535
44054107	chr19:44054107:T:G	0	-1.03783e-08	-2.58147	5.1855e-103	-1.03783e-08	-2.7645	2.01055e-60	-1.03783e-08	-2.61217
44054675	chr19:44054675:A:G	0	-1.03783e-08	-1.75385	1.16572e-102	-1.03783e-08	-1.95444	2.91141e-60	-1.03783e-08	-2.24194
44055388	chr19:44055388:A:G	0	-1.03783e-08	-2.50419	6.25561e-103	-1.03783e-08	-2.57689	1.74016e-60	-1.03783e-08	-2.7566
44055545	chr19:44055545:G:A	0	-1.03783e-08	-3.03303	4.29993e-103	-1.03783e-08	-2.95177	1.41601e-60	-1.03783e-08	-2.96273
44055700	chr19:44055700:C:T	0	-3.53368	-1.9578	1.62457e-104	-3.38288	-2.84483	5.52136e-62	-3.54437	-2.66275
44056028	chr19:44056028:A:G	0	-3.54504	-2.785	1.61117e-104	-3.20334	-3.03265	4.16435e-62	-3.53445	-2.95473
44056191	chr19:44056191:A:G	0	-3.1824	-2.71887	2.55912e-104	-3.20587	-2.56742	8.95673e-62	-3.09777	-2.62557
44056297	chr19:44056297:C:G	0	-1.03783e-08	-2.97828	3.97235e-103	-1.03783e-08	-3.03101	1.30693e-60	-1.03783e-08	-3.04289
44057135	chr19:44057135:G:A	0	-1.03783e-08	-2.86235	3.75302e-103	-1.03783e-08	-3.0878	1.2479e-60	-1.03783e-08	-3.08911
44057389	chr19:44057389:G:A	0	-1.03783e-08	-3.09288	3.77106e-103	-1.03783e-08	-3.08301	1.27458e-60	-1.03783e-08	-3.06795
44057510	chr19:44057510:G:A	0	-1.03783e-08	-2.43559	7.1943e-103	-1.03783e-08	-2.43708	1.7458e-60	-1.03783e-08	-2.75336
44057847	chr19:44057847:C:T	0	-3.53431	-1.6824	1.78863e-104	-3.37232	-2.75918	6.26473e-62	-3.54556	-2.53525
44057943	chr19:44057943:A:G	0	-3.54324	-2.97804	2.01285e-104	-3.20861	-2.80479	4.35604e-62	-3.53833	-2.90585
44058344	chr19:44058344:TTAG:T	0	-3.11835	-2.70938	2.83977e-104	-3.1367	-2.53253	9.84599e-62	-3.03406	-2.59462
44058622	chr19:44058622:C:T	0	-1.03783e-08	-2.99092	3.75292e-103	-1.03783e-08	-3.08783	1.2904e-60	-1.03783e-08	-3.05562
44058775	chr19:44058775:A:G	0	-3.43282	-2.2577	3.81615e-104	-2.91065	-2.46306	7.50611e-62	-3.43813	-2.4619
44059376	chr19:44059376:G:A	0	-3.47048	-2.47107	1.5336e-104	-3.47315	-2.81219	5.52646e-62	-3.37106	-2.83513
44059908	chr19:44059908:G:A	0	-1.03783e-08	-0.717083	2.85243e-102	-1.03783e-08	-1.05961	8.20035e-60	-1.03783e-08	-1.2064
44060248	chr19:44060248:T:C	0	-3.42169	-2.28395	3.81814e-104	-2.89294	-2.48025	7.36449e-62	-3.42996	-2.48911
44060828	chr19:44060828:G:A	0	-3.42138	-2.27397	3.86504e-104	-2.88882	-2.47215	7.4412e-62	-3.42936	-2.47935
44060903	chr19:44060903:G:A	0	-3.08721	-2.27515e-08	8.44981e-103	-2.27622	-2.27515e-08	1.8593e-60	-2.69037	-2.27515e-08
44060954	chr19:44060954:G:T	0	-1.03783e-08	-2.50001	6.83316e-103	-1.03783e-08	-2.48858	1.68745e-60	-1.03783e-08	-2.78736
44061203	chr19:44061203:C:T	0	-1.03783e-08	-2.55387	6.47143e-103	-1.03783e-08	-2.54297	1.62402e-60	-1.03783e-08	-2.82567
44061274	chr19:44061274:A:G	0	-3.54546	-2.01661	1.57404e-104	-3.41008	-2.84922	5.53374e-62	-3.53658	-2.6683
44061690	chr19:44061690:G:A	0	-1.03783e-08	-2.59708	5.29716e-103	-1.03783e-08	-2.74319	2.01062e-60	-1.03783e-08	-2.61213
44062222	chr19:44062222:G:A	0	-3.54593	-2.27515e-08	2.45903e-103	-3.5106	-2.27515e-08	8.16732e-61	-3.51302	-2.27515e-08
44062370	chr19:44062370:T:C	0	-1.03783e-08	-2.51577	6.76827e-103	-1.03783e-08	-2.49812	1.67856e-60	-1.03783e-08	-2.79264
44062613	chr19:44062613:T:C	0	-3.54518	-2.2482	1.36979e-104	-3.42095	-2.97735	4.77762e-62	-3.53893	-2.81287
44062959	chr19:44062959:T:G	0	-1.03783e-08	-2.544	6.53645e-103	-1.03783e-08	-2.53297	1.64849e-60	-1.03783e-08	-2.81072
44063357	chr19:44063357:A:G	0	-3.47555	-2.65906	2.7871e-104	-3.00095	-2.687	5.90452e-62	-3.46984	-2.67019
44063401	chr19:44063401:G:C	0	-1.03783e-08	-2.59606	5.30065e-103	-1.03783e-08	-2.74254	2.01241e-60	-1.03783e-08	-2.61124
44063455	chr19:44063455:C:G	0	-3.11624	-2.72649	2.76898e-104	-3.1559	-2.53857	9.55649e-62	-3.0631	-2.59542
44063521	chr19:44063521:C:T	0	-1.03783e-08	-2.50515	6.75464e-103	-1.03783e-08	-2.50014	1.68506e-60	-1.03783e-08	-2.78877
44063740	chr19:44063740:G:A	0	-3.06565	-2.27515e-08	4.06586e-103	-3.00774	-2.27515e-08	8.70248e-61	-3.44955	-2.27515e-08
44063838	chr19:44063838:G:T	0	-1.03783e-08	-2.50454	6.75879e-103	-1.03783e-08	-2.49952	1.6858e-60	-1.03783e-08	-2.78833
44063952	chr19:44063952:T:A	0	-1.03783e-08	-2.29008	7.84871e-103	-1.03783e-08	-2.35002	1.94691e-60	-1.03783e-08	-2.64433
44064039	chr19:44064039:T:A	0	-3.3639	-2.61751	1.34103e-104	-3.38317	-3.03634	5.32053e-62	-3.22867	-3.01551
44064266	chr19:44064266:A:T	0	-1.03783e-08	-2.52945	6.59449e-103	-1.03783e-08	-2.52413	1.65516e-60	-1.03783e-08	-2.80668
44064298	chr19:44064298:T:C	0	-1.03783e-08	-2.51894	6.66962e-103	-1.03783e-08	-2.5128	1.66602e-60	-1.03783e-08	-2.80013
44064470	chr19:44064470:A:G	0	-1.03783e-08	-2.54528	6.49851e-103	-1.03783e-08	-2.53879	1.63851e-60	-1.03783e-08	-2.81679
44064637	chr19:44064637:C:G	0	-1.03783e-08	-2.49033	6.87528e-103	-1.03783e-08	-2.48243	1.70471e-60	-1.03783e-08	-2.77718
44064665	chr19:44064665:A:G	0	-1.03783e-08	-3.09091	4.62357e-103	-1.03783e-08	-2.8792	1.41221e-60	-1.03783e-08	-2.96542
44064951	chr19:44064951:A:AT	0	-1.03783e-08	-3.09102	4.62003e-103	-1.03783e-08	-2.87996	1.41119e-60	-1.03783e-08	-2.96614
44064972	chr19:44064972:G:A	0	-1.03783e-08	-2.95378	3.92433e-103	-1.03783e-08	-3.04317	1.29239e-60	-1.03783e-08	-3.05408
44065307	chr19:44065307:G:A	0	-1.03783e-08	-2.51234	6.72519e-103	-1.03783e-08	-2.50451	1.68464e-60	-1.03783e-08	-2.78902
44065767	chr19:44065767:G:A	0	-3.54047	-2.27515e-08	3.3158e-103	-3.21167	-2.27515e-08	7.90714e-61	-3.54539	-2.27515e-08
44065795	chr19:44065795:C:T	0	-1.03783e-08	-3.06079	3.76433e-103	-1.03783e-08	-3.0848	1.37481e-60	-1.03783e-08	-2.99225
44065798	chr19:44065798:G:A	0	-2.09457	-3.02395	5.81348e-104	-1.94441	-3.00836	1.15007e-61	-2.42082	-3.05251
44066240	chr19:44066240:C:A	0	-3.54497	-2.31073	1.34804e-104	-3.41624	-2.99806	4.6134e-62	-3.54061	-2.84617
44066398	chr19:44066398:G:A	0	-3.499	-2.79628	2.21499e-104	-3.01955	-2.89815	4.41889e-62	-3.48988	-2.93998
44066798	chr19:44066798:G:A	0	-1.03783e-08	-3.09102	4.62003e-103	-1.03783e-08	-2.87996	1.41119e-60	-1.03783e-08	-2.96614
44066804	chr19:44066804:A:G	0	-1.03783e-08	-2.35594	7.42609e-103	-1.03783e-08	-2.40537	1.86673e-60	-1.03783e-08	-2.68639
44067001	chr19:44067001:T:C	0	-3.38994	-1.69197	2.5886e-104	-3.03957	-2.72226	7.23055e-62	-3.4855	-2.45193
44067829	chr19:44067829:G:T	0	-3.53726	-2.27515e-08	2.6264e-103	-3.44475	-2.27515e-08	7.97716e-61	-3.53658	-2.27515e-08
44067895	chr19:44067895:C:G	0	-3.46032	-2.68172	2.7665e-104	-2.96457	-2.73079	5.7798e-62	-3.45522	-2.70615
44067940	chr19:44067940:G:A	0	-1.03783e-08	-2.54641	4.44774e-103	-1.03783e-08	-2.91797	2.0711e-60	-1.03783e-08	-2.5825
44068901	chr19:44068901:T:G	0	-1.03783e-08	-2.48341	6.87258e-103	-1.03783e-08	-2.48283	1.71498e-60	-1.03783e-08	-2.77117
44069245	chr19:44069245:T:G	0	-1.03783e-08	-2.81731	3.73515e-103	-1.03783e-08	-3.09258	1.24595e-60	-1.03783e-08	-3.09068
44069262	chr19:44069262:G:A	0	-3.54571	-2.99519	1.90585e-104	-3.23802	-2.83001	4.26142e-62	-3.54238	-2.92376
44069709	chr19:44069709:A:G	0	-3.32604	-2.48435	3.18468e-104	-3.50348	-2.05112	7.4766e-62	-3.43571	-2.46826
44070022	chr19:44070022:T:C	0	-1.03783e-08	-2.63702	4.95297e-103	-1.03783e-08	-2.81038	1.91219e-60	-1.03783e-08	-2.66233
44070823	chr19:44070823:A:T	0	-1.03783e-08	-3.07468	4.01664e-103	-1.03783e-08	-3.01992	1.32513e-60	-1.03783e-08	-3.02906
44070833	chr19:44070833:G:A	0	-1.03783e-08	-3.06264	3.77649e-103	-1.03783e-08	-3.08157	1.37272e-60	-1.03783e-08	-2.99378
44070836	chr19:44070836:T:C	0	-1.03783e-08	-3.05983	3.73367e-103	-1.03783e-08	-3.09297	1.24415e-60	-1.03783e-08	-3.09212
44070874	chr19:44070874:A:G	0	-3.46296	-2.66056	2.79629e-104	-2.97147	-2.71319	5.88119e-62	-3.45794	-2.68604
44071108	chr19:44071108:T:C	0	-1.03783e-08	-3.0784	3.90523e-103	-1.03783e-08	-3.04805	1.24292e-60	-1.03783e-08	-3.09311
44071956	chr19:44071956:A:G	0	-1.03783e-08	-2.76377	4.49439e-103	-1.03783e-08	-2.90754	1.55451e-60	-1.03783e-08	-2.86941
44072149	chr19:44072149:C:T	0	-3.54287	-2.9306	2.26852e-104	-3.20058	-2.69324	5.39667e-62	-3.53316	-2.6968
44072191	chr19:44072191:C:G	0	-1.03783e-08	-2.75879	3.73549e-103	-1.03783e-08	-3.09249	1.2429e-60	-1.03783e-08	-3.09312
44072498	chr19:44072498:G:A	0	-1.03783e-08	-2.67176	5.99496e-103	-1.03783e-08	-2.61945	2.1089e-60	-1.03783e-08	-2.56441
44072710	chr19:44072710:G:A	0	-3.52771	-3.08973	1.70653e-104	-3.13647	-3.04201	3.8655e-62	-3.52242	-3.04123
44072781	chr19:44072781:T:C	0	-1.03783e-08	-3.00319	3.77742e-103	-1.03783e-08	-3.08132	1.26914e-60	-1.03783e-08	-3.07224
44072952	chr19:44072952:T:G	0	-1.03783e-08	-2.67176	5.99496e-103	-1.03783e-08	-2.61945	2.1089e-60	-1.03783e-08	-2.56441
44073373	chr19:44073373:G:A	0	-2.16884	-3.08973	5.32685e-104	-2.12752	-2.91267	1.2553e-61	-2.39692	-2.98887
44073612	chr19:44073612:C:T	0	-1.03783e-08	-2.37494	7.12451e-103	-1.03783e-08	-2.44683	2.10096e-60	-1.03783e-08	-2.56818
44073670	chr19:44073670:T:A	0	-1.03783e-08	-2.48527	6.29422e-103	-1.03783e-08	-2.57073	1.65653e-60	-1.03783e-08	-2.80585
44074120	chr19:44074120:G:A	0	-3.4928	-2.27515e-08	2.53759e-103	-3.47915	-2.27515e-08	7.90136e-61	-3.54612	-2.27515e-08
44074294	chr19:44074294:A:G	0	-3.53742	-3.04175	2.01865e-104	-3.16659	-2.84393	4.77591e-62	-3.5277	-2.82446
44074331	chr19:44074331:C:T	0	-1.03783e-08	-2.22542	8.90531e-103	-1.03783e-08	-2.22372	2.09592e-60	-1.03783e-08	-2.57058
44074432	chr19:44074432:A:G	0	-3.54162	-2.44824	1.32013e-104	-3.3987	-3.03652	4.32071e-62	-3.54242	-2.9099
44074793	chr19:44074793:A:G	0	-1.03783e-08	-3.06886	3.76336e-103	-1.03783e-08	-3.08505	1.35549e-60	-1.03783e-08	-3.00641
44075715	chr19:44075715:C:T	0	-3.2964	-2.27515e-08	2.98984e-103	-3.31515	-2.27515e-08	9.17118e-61	-3.39709	-2.27515e-08
44076386	chr19:44076386:A:C	0	-1.03783e-08	-2.65553	6.18867e-103	-1.03783e-08	-2.58765	2.19277e-60	-1.03783e-08	-2.52541
44076447	chr19:44076447:C:T	0	-1.03783e-08	-2.70312	5.37463e-103	-1.03783e-08	-2.72868	1.44402e-60	-1.03783e-08	-2.94314
44076605	chr19:44076605:T:C	0	-3.34599	-3.08368	2.64509e-104	-2.8157	-2.92455	4.52903e-62	-3.38153	-3.0237
44076710	chr19:44076710:A:G	0	-1.03783e-08	-2.65623	6.19094e-103	-1.03783e-08	-2.58728	2.19268e-60	-1.03783e-08	-2.52545
44077072	chr19:44077072:A:G	0	-3.39804	-2.72251	2.32822e-104	-2.84467	-3.02318	4.63413e-62	-3.40897	-2.97332
44077288	chr19:44077288:T:C	0	-1.03783e-08	-2.65576	6.19308e-103	-1.03783e-08	-2.58693	2.19292e-60	-1.03783e-08	-2.52534
44078950	chr19:44078950:T:C	0	-3.11708	-3.06566	3.86095e-104	-2.31157	-3.05047	5.79545e-62	-3.1108	-3.04787
44079113	chr19:44079113:C:T	0	-1.03783e-08	-2.83037	4.29588e-103	-1.03783e-08	-2.95271	1.59856e-60	-1.03783e-08	-2.84147
44079136	chr19:44079136:T:C	0	-3.53937	-2.70003	1.33056e-104	-3.35577	-3.07158	3.9062e-62	-3.54528	-3.0079
44079235	chr19:44079235:A:G	0	-1.03783e-08	-3.09276	3.93921e-103	-1.03783e-08	-3.03938	1.38183e-60	-1.03783e-08	-2.98716
44079420	chr19:44079420:C:T	0	-1.90337	-2.27515e-08	2.50429e-103	-3.49236	-2.27515e-08	9.03536e-61	-3.41201	-2.27515e-08
44079511	chr19:44079511:C:A	0	-2.1759	-3.0291	4.68907e-104	-2.08338	-3.08434	7.19514e-62	-2.85209	-3.09025
44079818	chr19:44079818:T:C	0	-1.03783e-08	-2.99849	3.91545e-103	-1.03783e-08	-3.04544	1.25272e-60	-1.03783e-08	-3.08525
44079869	chr19:44079869:C:T	0	-1.03783e-08	-2.95395	3.92809e-103	-1.03783e-08	-3.04221	1.31857e-60	-1.03783e-08	-3.03403
44079884	chr19:44079884:C:T	0	-1.03783e-08	-2.62826	4.29924e-103	-1.03783e-08	-2.95193	1.48234e-60	-1.03783e-08	-2.91695
44080011	chr19:44080011:C:A	0	-1.03783e-08	-2.58331	6.20864e-103	-1.03783e-08	-2.58442	1.58404e-60	-1.03783e-08	-2.8506
44080124	chr19:44080124:C:T	0	-1.03783e-08	-2.69787	5.94334e-103	-1.03783e-08	-2.62809	1.8429e-60	-1.03783e-08	-2.69923
44080350	chr19:44080350:G:A	0	-1.03783e-08	-2.92785	4.35934e-103	-1.03783e-08	-2.93805	1.27504e-60	-1.03783e-08	-3.0676
44080403	chr19:44080403:C:T	0	-3.54422	-2.71819	1.30019e-104	-3.37712	-3.07332	3.89039e-62	-3.54626	-3.01098
44080543	chr19:44080543:A:G	0	-1.03783e-08	-3.00476	3.89119e-103	-1.03783e-08	-3.05165	1.25044e-60	-1.03783e-08	-3.08708
44081006	chr19:44081006:T:A	0	-3.12888	-3.0849	3.98541e-104	-2.31795	-3.01236	5.98247e-62	-3.1175	-3.00942
44081144	chr19:44081144:G:A	0	-1.03783e-08	-2.46212	4.7493e-103	-1.03783e-08	-2.85237	1.62716e-60	-1.03783e-08	-2.82374
44081439	chr19:44081439:C:T	0	-2.75407	-2.74224	5.7136e-104	-2.24595	-2.72415	1.5478e-61	-2.5041	-2.67223
44081586	chr19:44081586:T:C	0	-1.03783e-08	-3.05238	4.3162e-103	-1.03783e-08	-2.94799	1.43671e-60	-1.03783e-08	-2.94822
44082016	chr19:44082016:A:G	0	-1.03783e-08	-2.82639	4.25737e-103	-1.03783e-08	-2.96171	1.56852e-60	-1.03783e-08	-2.86044
44082995	chr19:44082995:C:T	0	-1.03783e-08	-3.07839	4.46921e-103	-1.03783e-08	-2.91315	1.49706e-60	-1.03783e-08	-2.90707
44083039	chr19:44083039:T:C	0	-3.25654	-3.00731	1.50788e-104	-3.50675	-2.7955	7.25367e-62	-3.1332	-2.80104
44083157	chr19:44083157:G:A	0	-1.03783e-08	-1.41642	1.30875e-102	-1.03783e-08	-1.83871	3.76527e-60	-1.03783e-08	-1.98475
44083305	chr19:44083305:A:G	0	-1.03783e-08	-1.28137	2.33028e-102	-1.03783e-08	-1.26179	8.33165e-60	-1.03783e-08	-1.19051
44083536	chr19:44083536:G:C	0	-3.43209	-2.73698	1.0976e-104	-3.54596	-3.07386	4.65304e-62	-3.34342	-3.03481
44083726	chr19:44083726:C:T	0	-3.40267	-3.0922	1.29243e-104	-3.54117	-2.91526	4.89377e-62	-3.31144	-3.01634
44083777	chr19:44083777:T:C	0	-3.40663	-3.08683	1.34896e-104	-3.54197	-2.87164	5.01202e-62	-3.31713	-2.98678
44084125	chr19:44084125:G:T	0	-3.36205	-3.08753	1.35872e-104	-3.53142	-2.87499	5.27681e-62	-3.26187	-2.99055
44084172	chr19:44084172:G:T	0	-3.38767	-3.08429	1.38058e-104	-3.53826	-2.85219	5.18539e-62	-3.29441	-2.97549
44084633	chr19:44084633:T:G	0	-3.30782	-3.07155	1.35052e-104	-3.52103	-2.89143	5.84418e-62	-3.19395	-2.95635
44084636	chr19:44084636:C:T	0	-3.31113	-3.07374	1.34006e-104	-3.52198	-2.89826	5.78916e-62	-3.1978	-2.96196
44084816	chr19:44084816:G:A	0	-3.30982	-3.07206	1.34726e-104	-3.52189	-2.89299	5.82455e-62	-3.19603	-2.95763
44084863	chr19:44084863:A:G	0	-3.15323	-2.88005	1.27432e-104	-3.45157	-3.01897	6.30363e-62	-3.09028	-2.98434
44084889	chr19:44084889:T:C	0	-3.34006	-3.06837	1.34407e-104	-3.53045	-2.8868	5.66446e-62	-3.23024	-2.95129
44085325	chr19:44085325:G:A	0	-3.2588	-2.45182	1.79312e-104	-3.09288	-3.03611	4.54125e-62	-3.42439	-2.97815
44085541	chr19:44085541:TTA:T	0	-1.03783e-08	-2.94432	3.81303e-103	-1.03783e-08	-3.07194	1.31148e-60	-1.03783e-08	-3.03942
44085563	chr19:44085563:C:T	0	-3.48613	-3.07098	1.4682e-104	-3.54566	-2.78326	4.64553e-62	-3.40916	-2.97068
44085846	chr19:44085846:TCTC:T	0	-3.3127	-3.02002	1.51476e-104	-3.52103	-2.77666	6.44135e-62	-3.19442	-2.85859
44086405	chr19:44086405:C:T	0	-3.1649	-3.00737	1.61811e-104	-3.43136	-2.80033	8.40522e-62	-2.91963	-2.86726
44086600	chr19:44086600:T:C	0	-1.03783e-08	-2.88963	4.00062e-103	-1.03783e-08	-3.02392	1.32178e-60	-1.03783e-08	-3.03159
44087207	chr19:44087207:G:A	0	-3.53829	-3.01339	1.10429e-104	-3.52191	-3.09184	5.69344e-62	-3.08667	-3.08976
44087400	chr19:44087400:C:T	0	-1.03783e-08	-2.82189	5.13194e-103	-1.03783e-08	-2.77488	1.78088e-60	-1.03783e-08	-2.73347
44088049	chr19:44088049:C:T	0	-3.24105	-3.05153	3.01775e-104	-2.93109	-2.67735	4.58123e-62	-3.51002	-2.88376
44088250	chr19:44088250:T:C	0	-3.23528	-3.06413	2.9112e-104	-2.9268	-2.71759	4.4673e-62	-3.50965	-2.90931
44088268	chr19:44088268:CAT:C	0	-3.17713	-3.08481	2.95374e-104	-2.81648	-2.8134	4.2445e-62	-3.48398	-2.98613
44088762	chr19:44088762:A:C	0	-1.03783e-08	0.232926	6.26456e-102	-1.03783e-08	-0.272872	1.61307e-59	-1.03783e-08	-0.529851
44088782	chr19:44088782:A:G	0	-3.20153	-3.06941	3.01715e-104	-2.87682	-2.73182	4.4771e-62	-3.49536	-2.92141
44089262	chr19:44089262:G:A	0	-2.15606	-2.27515e-08	4.6311e-101	1.7276	-2.27515e-08	1.11679e-58	1.40505	-2.27515e-08
44089706	chr19:44089706:G:A	0	-1.03783e-08	-3.07856	3.89356e-103	-1.03783e-08	-3.05104	1.28954e-60	-1.03783e-08	-3.05629
44089833	chr19:44089833:A:ACC	0	-1.03783e-08	-2.23261	7.32992e-103	-1.03783e-08	-2.4184	2.312e-60	-1.03783e-08	-2.47246
44089834	chr19:44089834:T:TGC	0	-1.03783e-08	-2.23526	7.31702e-103	-1.03783e-08	-2.42016	2.30919e-60	-1.03783e-08	-2.47368
44089905	chr19:44089905:G:A	0	-1.03783e-08	-3.07068	4.03169e-103	-1.03783e-08	-3.01618	1.43201e-60	-1.03783e-08	-2.95149
44090122	chr19:44090122:C:T	0	-1.03783e-08	-2.89935	4.46033e-103	-1.03783e-08	-2.91514	1.81926e-60	-1.03783e-08	-2.71214
44090130	chr19:44090130:C:T	0	-1.03783e-08	-3.08966	3.82617e-103	-1.03783e-08	-3.0685	1.28723e-60	-1.03783e-08	-3.05808
44090197	chr19:44090197:A:C	0	-1.03783e-08	-3.08924	3.82951e-103	-1.03783e-08	-3.06763	1.28847e-60	-1.03783e-08	-3.05712
44090258	chr19:44090258:A:C	0	-3.54304	-2.95326	2.18754e-104	-2.92887	-3.0013	4.60939e-62	-3.39986	-2.98778
44090523	chr19:44090523:G:C	0	-1.03783e-08	-2.88695	3.95838e-103	-1.03783e-08	-3.03453	1.4458e-60	-1.03783e-08	-2.94191
44090929	chr19:44090929:C:T	0	-1.03783e-08	-2.8072	4.81902e-103	-1.03783e-08	-2.8378	1.44673e-60	-1.03783e-08	-2.94127
44091269	chr19:44091269:A:G	0	-3.22262	-3.07792	2.83019e-104	-2.89698	-2.77563	4.30369e-62	-3.50551	-2.95077
44091297	chr19:44091297:A:G	0	-1.03783e-08	-3.05718	3.75115e-103	-1.03783e-08	-3.0883	1.28078e-60	-1.03783e-08	-3.0631
44091300	chr19:44091300:C:T	0	-1.03783e-08	-2.7555	4.35746e-103	-1.03783e-08	-2.93848	1.43383e-60	-1.03783e-08	-2.95023
44091515	chr19:44091515:A:G	0	-1.03783e-08	-2.09258	8.93976e-103	-1.03783e-08	-2.21986	3.09723e-60	-1.03783e-08	-2.18006
44091528	chr19:44091528:T:A	0	-3.21515	-2.27515e-08	4.8386e-103	-2.83374	-2.27515e-08	8.23755e-61	-3.50446	-2.27515e-08
44091637	chr19:44091637:C:G	0	-1.03783e-08	-2.3037	5.42763e-103	-1.03783e-08	-2.71886	2.20734e-60	-1.03783e-08	-2.51878
44091703	chr19:44091703:AC:A	0	-3.37409	-2.27515e-08	3.7702e-103	-3.08324	-2.27515e-08	7.90223e-61	-3.54601	-2.27515e-08
44091826	chr19:44091826:C:T	0	-1.33541	-2.49938	2.00801e-103	-0.676434	-3.03679	3.63764e-61	-1.33735	-2.98447
44092195	chr19:44092195:G:T	0	-1.03783e-08	-2.87973	1.19205e-102	-1.03783e-08	-1.9321	3.32788e-60	-1.03783e-08	-2.10824
44092289	chr19:44092289:G:A	0	-3.49381	-3.09054	3.50228e-104	-2.36662	-3.09292	5.51766e-62	-3.11563	-3.09216
44092381	chr19:44092381:C:T	0	-1.03783e-08	-3.02525	3.73318e-103	-1.03783e-08	-3.09311	1.34543e-60	-1.03783e-08	-3.01386
44092537	chr19:44092537:G:A	0	-1.03783e-08	-1.26038	1.6747e-102	-1.03783e-08	-1.59215	5.305e-60	-1.03783e-08	-1.64192
44092651	chr19:44092651:A:G	0	-1.69677	-2.57861	1.46712e-103	-0.968306	-3.05876	2.64598e-61	-1.62649	-3.01362
44092785	chr19:44092785:G:A	0	-1.03783e-08	-2.65388	4.04355e-103	-1.03783e-08	-3.01324	1.68911e-60	-1.03783e-08	-2.78637
44093142	chr19:44093142:C:A	0	-3.23324	-3.0574	3.10215e-104	-2.87885	-2.702	4.56905e-62	-3.50996	-2.88648
44093154	chr19:44093154:G:A	0	-2.29648	-1.97717	3.58835e-102	1.22262	-2.05271	9.09198e-60	0.894897	-1.99808
44093181	chr19:44093181:T:C	0	-1.03783e-08	-2.90499	6.52307e-103	-1.03783e-08	-2.53502	2.2035e-60	-1.03783e-08	-2.52052
44093260	chr19:44093260:A:G	0	-1.03783e-08	-2.70591	8.73544e-103	-1.03783e-08	-2.24298	2.70015e-60	-1.03783e-08	-2.31727
44093276	chr19:44093276:G:A	0	-3.48056	-3.04195	1.58877e-104	-3.16883	-3.08116	3.63643e-62	-3.54387	-3.08087
44093295	chr19:44093295:C:T	0	-1.03783e-08	-2.67221	9.21252e-103	-1.03783e-08	-2.1898	2.84254e-60	-1.03783e-08	-2.26587
44093710	chr19:44093710:AC:A	0	-3.15627	-3.0703	3.36905e-104	-2.7467	-2.75161	4.55182e-62	-3.47561	-2.9246
44094303	chr19:44094303:T:G	0	-1.03783e-08	-3.09295	4.07605e-103	-1.03783e-08	-3.00524	1.25243e-60	-1.03783e-08	-3.08549
44094715	chr19:44094715:T:G	0	-3.53707	-3.08703	1.15369e-104	-3.53627	-3.03371	4.71278e-62	-3.35252	-3.01295
44096142	chr19:44096142:A:G	0	-1.03783e-08	-3.09311	3.76983e-103	-1.03783e-08	-3.08334	1.2715e-60	-1.03783e-08	-3.07038
44096224	chr19:44096224:C:T	0	-3.27482	-3.08834	2.7677e-104	-2.91438	-2.78056	4.27067e-62	-3.51958	-2.94439
44096809	chr19:44096809:A:T	0	-1.03783e-08	-2.59118	4.17715e-103	-1.03783e-08	-2.98074	1.77953e-60	-1.03783e-08	-2.73422
44096981	chr19:44096981:T:C	0	-1.03783e-08	-3.09203	3.79298e-103	-1.03783e-08	-3.07721	1.28203e-60	-1.03783e-08	-3.06212
44097130	chr19:44097130:A:G	0	-1.03783e-08	-1.29172	1.37667e-102	-1.03783e-08	-1.78812	6.00206e-60	-1.03783e-08	-1.51847
44097384	chr19:44097384:T:C	0	-2.91571	-3.04379	1.88572e-103	-0.714915	-3.06114	8.90435e-62	-2.65194	-3.07727
44097413	chr19:44097413:A:G	0	-1.03783e-08	-2.91228	4.51758e-103	-1.03783e-08	-2.90239	1.33318e-60	-1.03783e-08	-3.023
44097424	chr19:44097424:G:A	0	-1.03783e-08	-3.08831	3.73745e-103	-1.03783e-08	-3.09196	1.24898e-60	-1.03783e-08	-3.08825
44097620	chr19:44097620:G:A	0	-1.03783e-08	-3.08831	3.73745e-103	-1.03783e-08	-3.09196	1.24898e-60	-1.03783e-08	-3.08825
44097764	chr19:44097764:C:G	0	-1.03783e-08	-2.97904	5.97665e-103	-1.03783e-08	-2.62251	1.92591e-60	-1.03783e-08	-2.65517
44098088	chr19:44098088:G:T	0	-1.03783e-08	-2.9479	4.68731e-103	-1.03783e-08	-2.86551	1.46731e-60	-1.03783e-08	-2.92714
44098704	chr19:44098704:C:T	0	-1.03783e-08	-2.70985	4.50002e-103	-1.03783e-08	-2.90628	1.73752e-60	-1.03783e-08	-2.75812
44098735	chr19:44098735:C:T	0	-3.51506	-2.27515e-08	2.38632e-103	-3.54061	-2.27515e-08	7.90003e-61	-3.54629	-2.27515e-08
44098806	chr19:44098806:C:T	0	-2.88748	-3.0359	1.60835e-103	-0.863585	-3.07157	8.32166e-62	-2.71464	-3.08224
44098839	chr19:44098839:A:G	0	-2.94148	-3.03413	1.76984e-103	-0.770058	-3.06942	8.54858e-62	-2.68706	-3.08292
44099232	chr19:44099232:A:G	0	-3.28396	-2.78237	1.06438e-103	-1.40314	-2.94483	6.75773e-62	-3.02368	-2.98137
44099455	chr19:44099455:A:G	0	-1.03783e-08	-3.08906	3.73587e-103	-1.03783e-08	-3.09238	1.24834e-60	-1.03783e-08	-3.08876
44099814	chr19:44099814:G:T	0	-1.03783e-08	-3.08936	3.73533e-103	-1.03783e-08	-3.09253	1.24788e-60	-1.03783e-08	-3.08912
44099820	chr19:44099820:AG:A	0	-3.22364	-2.27515e-08	3.31513e-103	-3.21187	-2.27515e-08	8.32191e-61	-3.49427	-2.27515e-08
44099822	chr19:44099822:G:T	0	-3.24786	-3.08267	2.33674e-104	-2.91366	-2.95054	3.94149e-62	-3.47629	-3.0679
44100019	chr19:44100019:AGACATGAGATAAAATC:A	0	-1.03783e-08	-3.08845	3.73679e-103	-1.03783e-08	-3.09214	1.24909e-60	-1.03783e-08	-3.08816
44100200	chr19:44100200:C:T	0	-1.03783e-08	-3.08906	3.73587e-103	-1.03783e-08	-3.09238	1.24834e-60	-1.03783e-08	-3.08876
44100761	chr19:44100761:T:C	0	-3.36914	-3.00709	1.77556e-104	-3.08152	-3.05732	3.60077e-62	-3.54256	-3.09204
44100937	chr19:44100937:G:A	0	-1.03783e-08	-3.09297	3.7348e-103	-1.03783e-08	-3.09267	1.24318e-60	-1.03783e-08	-3.0929
44100970	chr19:44100970:G:A	0	-3.2663	-2.76271	4.43517e-104	-2.25369	-2.96969	5.05078e-62	-3.26142	-3.03478
44101171	chr19:44101171:A:G	0	-1.10389	-2.27515e-08	3.10581e-103	-3.27709	-2.27515e-08	1.18474e-60	-3.14105	-2.27515e-08
44101427	chr19:44101427:G:GT	0	-1.03783e-08	-3.08906	3.73587e-103	-1.03783e-08	-3.09238	1.24834e-60	-1.03783e-08	-3.08876
44101684	chr19:44101684:T:G	0	-1.03783e-08	-3.08906	3.73587e-103	-1.03783e-08	-3.09238	1.24834e-60	-1.03783e-08	-3.08876
44102003	chr19:44102003:C:G	0	-1.03783e-08	-2.98841	5.55828e-103	-1.03783e-08	-2.69508	1.8059e-60	-1.03783e-08	-2.71952
44102084	chr19:44102084:G:A	0	-1.03783e-08	-2.83216	4.84948e-103	-1.03783e-08	-2.83149	2.00838e-60	-1.03783e-08	-2.61325
44102095	chr19:44102095:T:A	0	-3.34925	-2.27515e-08	2.06806e-102	-1.38117	-2.27515e-08	2.12377e-60	-2.55738	-2.27515e-08
44102234	chr19:44102234:T:C	0	-1.03783e-08	-2.83155	4.85298e-103	-1.03783e-08	-2.83077	2.01048e-60	-1.03783e-08	-2.6122
44102258	chr19:44102258:C:T	0	-1.03783e-08	-2.78162	4.40681e-103	-1.03783e-08	-2.92722	1.40671e-60	-1.03783e-08	-2.96932
44102775	chr19:44102775:A:G	0	-3.00421	-3.03589	1.4818e-103	-0.948458	-3.06865	7.91158e-62	-2.76519	-3.08222
44103394	chr19:44103394:G:T	0	-2.70083	-3.09233	2.61355e-103	-0.504611	-2.94505	1.14051e-61	-2.50023	-2.98146
44103466	chr19:44103466:T:C	0	-2.80241	-3.09272	2.34488e-103	-0.557981	-3.00015	1.06001e-61	-2.53333	-3.02155
44103817	chr19:44103817:C:T	0	-1.03783e-08	-2.42354	5.65139e-103	-1.03783e-08	-2.67846	1.83729e-60	-1.03783e-08	-2.70228
44103840	chr19:44103840:A:T	0	-1.03783e-08	-2.64219	5.04178e-103	-1.03783e-08	-2.79261	1.92582e-60	-1.03783e-08	-2.65522
44103899	chr19:44103899:C:T	0	-2.72216	-2.74473	8.71248e-103	0.583184	-2.82879	2.26199e-60	0.362231	-2.85656
44103919	chr19:44103919:G:A	0	-1.03783e-08	-2.47654	6.40299e-103	-1.03783e-08	-2.5536	2.02294e-60	-1.03783e-08	-2.60602
44103937	chr19:44103937:C:T	0	-1.03783e-08	-3.09163	3.74365e-103	-1.03783e-08	-3.09031	1.24939e-60	-1.03783e-08	-3.08792
44104189	chr19:44104189:C:T	0	-1.03783e-08	-2.45493	5.8272e-103	-1.03783e-08	-2.64783	2.00972e-60	-1.03783e-08	-2.61258
44104226	chr19:44104226:ATAAAAT:A	0	-2.81957	-2.78281	7.34113e-103	0.456994	-2.87387	1.92806e-60	0.24002	-2.89408
44104277	chr19:44104277:A:C	0	-3.09241	-2.27515e-08	3.5691e-103	-3.13805	-2.27515e-08	1.26592e-60	-3.07477	-2.27515e-08
44104623	chr19:44104623:G:A	0	-1.03783e-08	-2.58076	5.14387e-103	-1.03783e-08	-2.77256	1.41778e-60	-1.03783e-08	-2.96148
44104636	chr19:44104636:C:T	0	-3.19584	-3.01298	9.83331e-104	-1.34805	-3.07913	6.42832e-62	-2.96809	-3.08694
44104865	chr19:44104865:T:C	0	-1.03783e-08	-3.09187	3.73297e-103	-1.03783e-08	-3.09316	1.24483e-60	-1.03783e-08	-3.09157
44104994	chr19:44104994:C:T	0	-3.15585	-3.09121	4.78966e-104	-2.05711	-3.08938	5.49363e-62	-3.1446	-3.06755
44105007	chr19:44105007:A:T	0	-3.15017	-3.09121	4.81821e-104	-2.05116	-3.08938	5.50835e-62	-3.14193	-3.06755
44105140	chr19:44105140:T:C	0	-3.14134	-3.09182	4.90622e-104	-2.03405	-3.0884	5.57153e-62	-3.133	-3.06507
44105180	chr19:44105180:G:C	0	-2.80903	-2.74419	4.57675e-104	-2.8994	-2.29256	9.50675e-62	-3.19678	-2.46696
44105285	chr19:44105285:A:G	0	-1.03783e-08	-2.26266	7.70159e-103	-1.03783e-08	-2.36894	2.591e-60	-1.03783e-08	-2.35853
44105571	chr19:44105571:T:A	0	-3.15708	-3.09048	4.74546e-104	-2.0655	-3.09026	5.45609e-62	-3.14909	-3.06992
44105679	chr19:44105679:C:T	0	-1.03783e-08	-2.93675	6.04995e-103	-1.03783e-08	-2.61032	1.90043e-60	-1.03783e-08	-2.66849
44105693	chr19:44105693:C:G	0	-3.22593	-3.06416	2.29571e-104	-2.87547	-3.00644	3.81088e-62	-3.50553	-3.07236
44105765	chr19:44105765:G:A	0	-1.03783e-08	-2.83451	4.26279e-103	-1.03783e-08	-2.96044	1.43439e-60	-1.03783e-08	-2.94984
44105876	chr19:44105876:C:A	0	-3.1676	-3.0912	4.64712e-104	-2.0873	-3.0894	5.41233e-62	-3.15946	-3.0676
44105942	chr19:44105942:A:G	0	-3.16266	-3.08772	4.68944e-104	-2.07593	-3.0917	5.40251e-62	-3.15448	-3.0744
44106030	chr19:44106030:T:C	0	-2.79564	-2.86301	6.54936e-103	0.423056	-2.95406	1.71173e-60	0.187086	-2.96015
44106126	chr19:44106126:CCAG:C	0	-3.14178	-3.09024	4.8303e-104	-2.04589	-3.09216	5.44736e-62	-3.14047	-3.08014
44106142	chr19:44106142:A:G	0	-3.17804	-3.09024	4.48628e-104	-2.11977	-3.09216	5.24964e-62	-3.17744	-3.08014
44106152	chr19:44106152:C:T	0	-3.14603	-3.08836	4.79746e-104	-2.05215	-3.09271	5.4142e-62	-3.14389	-3.08283
44106202	chr19:44106202:A:G	0	-0.394871	-2.27515e-08	2.45281e-103	-3.51313	-2.27515e-08	4.40262e-59	0.474211	-2.27515e-08
44106241	chr19:44106241:G:T	0	-1.03783e-08	-2.71748	4.66306e-103	-1.03783e-08	-2.87069	1.46083e-60	-1.03783e-08	-2.93157
44106323	chr19:44106323:G:T	0	-3.31724	-2.27515e-08	2.46154e-103	-3.50958	-2.27515e-08	7.8997e-61	-3.54633	-2.27515e-08
44106351	chr19:44106351:C:G	0	-3.48601	-2.90021	3.50945e-104	-2.51634	-2.94115	6.21344e-62	-3.18528	-2.90375
44106512	chr19:44106512:A:G	0	-3.30891	-3.05725	3.28894e-104	-2.43024	-3.09215	4.68187e-62	-3.32411	-3.04793
44106645	chr19:44106645:A:T	0	-3.24178	-3.00463	4.10813e-104	-2.23321	-3.06677	5.44361e-62	-3.22239	-2.99891
44106690	chr19:44106690:C:T	0	-1.33435	-2.89035	2.09233e-103	-0.584444	-3.08765	3.71415e-61	-1.20877	-3.09224
44106801	chr19:44106801:G:A	0	-1.03783e-08	-2.3914	5.68075e-103	-1.03783e-08	-2.67328	1.85303e-60	-1.03783e-08	-2.69375
44106817	chr19:44106817:G:T	0	-1.03783e-08	-3.09295	3.74045e-103	-1.03783e-08	-3.09116	1.25319e-60	-1.03783e-08	-3.08488
44107286	chr19:44107286:G:C	0	-1.03783e-08	-2.92555	4.42447e-103	-1.03783e-08	-2.92322	1.48234e-60	-1.03783e-08	-2.91695
44107744	chr19:44107744:T:C	0	-1.03783e-08	-3.0601	3.96266e-103	-1.03783e-08	-3.03345	1.26846e-60	-1.03783e-08	-3.07277
44107804	chr19:44107804:T:C	0	-3.47766	-2.76212	2.00622e-104	-3.24514	-2.77156	1.08157e-61	-2.86516	-2.66959
44107852	chr19:44107852:A:G	0	-3.41337	-3.06014	1.75082e-104	-3.06578	-3.08709	3.60344e-62	-3.54567	-3.08819
44108078	chr19:44108078:A:G	0	-3.43573	-2.89296	1.71846e-104	-3.10703	-3.06449	3.67577e-62	-3.54631	-3.06767
44108260	chr19:44108260:T:C	0	-1.03783e-08	-3.07384	3.85094e-103	-1.03783e-08	-3.06205	1.25855e-60	-1.03783e-08	-3.08061
44108348	chr19:44108348:A:C	0	-1.03783e-08	-3.01683	3.82152e-103	-1.03783e-08	-3.06972	1.28318e-60	-1.03783e-08	-3.06123
44108685	chr19:44108685:A:G	0	-1.70807	-2.98121	3.82827e-104	-2.38456	-2.98598	1.27599e-61	-2.32749	-3.04194
44108734	chr19:44108734:C:CACT	0	-1.03783e-08	-3.07933	3.74742e-103	-1.03783e-08	-3.0893	1.25429e-60	-1.03783e-08	-3.08401
44108966	chr19:44108966:C:T	0	-3.40957	-3.00706	3.13558e-104	-2.57712	-2.99302	4.28131e-62	-3.39154	-3.06994
44108969	chr19:44108969:T:C	0	-1.03783e-08	-2.7128	4.07565e-103	-1.03783e-08	-3.00533	1.64168e-60	-1.03783e-08	-2.81485
44109024	chr19:44109024:T:C	0	-1.03783e-08	-3.09308	3.74088e-103	-1.03783e-08	-3.09104	1.29856e-60	-1.03783e-08	-3.04931
44109739	chr19:44109739:G:A	0	-1.03783e-08	-2.75765	3.99255e-103	-1.03783e-08	-3.02593	1.58105e-60	-1.03783e-08	-2.85249
44109834	chr19:44109834:T:C	0	-1.03783e-08	-3.09262	3.73595e-103	-1.03783e-08	-3.09236	1.25263e-60	-1.03783e-08	-3.08533
44109892	chr19:44109892:G:A	0	-3.49117	-3.07968	1.40862e-104	-3.30913	-3.06121	6.65883e-62	-2.95308	-3.06672
44109922	chr19:44109922:C:T	0	-1.03783e-08	-2.99281	4.15157e-103	-1.03783e-08	-2.98688	1.41152e-60	-1.03783e-08	-2.96591
44109951	chr19:44109951:T:A	0	-3.42591	-3.06577	1.47159e-104	-3.23393	-3.09268	7.23546e-62	-2.8554	-3.08135
44110055	chr19:44110055:C:T	0	-3.53463	-2.99208	1.41972e-104	-3.30695	-3.05554	3.8214e-62	-3.51528	-3.05985
44110169	chr19:44110169:TA:T	0	-3.44011	-3.07535	1.43732e-104	-3.25703	-3.09314	6.94709e-62	-2.8909	-3.08652
44110172	chr19:44110172:C:A	0	-3.43925	-3.07535	1.43855e-104	-3.25618	-3.09314	6.95671e-62	-2.88951	-3.08652
44110456	chr19:44110456:G:A	0	-1.03783e-08	-3.00595	3.82765e-103	-1.03783e-08	-3.06812	1.27349e-60	-1.03783e-08	-3.06881
44110607	chr19:44110607:TTTG:T	0	-3.23223	-2.84707	2.24965e-104	-2.95403	-2.94814	1.3629e-61	-2.48509	-2.81845
44110699	chr19:44110699:C:T	0	-3.44572	-3.06433	1.4215e-104	-3.26914	-3.0921	6.89248e-62	-2.90639	-3.07892
44110768	chr19:44110768:A:C	0	-1.03783e-08	-3.0334	3.88327e-103	-1.03783e-08	-3.05369	1.32452e-60	-1.03783e-08	-3.02952
44110770	chr19:44110770:C:T	0	-3.53043	-3.00503	1.4362e-104	-3.28822	-3.06273	3.77162e-62	-3.52192	-3.06632
44110850	chr19:44110850:G:A	0	-3.03295	-2.83542	2.66625e-104	-2.76254	-2.96974	1.7347e-61	-2.14547	-2.91686
44110916	chr19:44110916:T:A	0	-3.46046	-3.09296	1.40739e-104	-3.29452	-3.0767	6.59748e-62	-2.93819	-3.09086
44110993	chr19:44110993:C:T	0	-1.03783e-08	-2.95092	3.9762e-103	-1.03783e-08	-3.03004	1.318e-60	-1.03783e-08	-3.03446
44111798	chr19:44111798:T:A	0	-3.41738	-3.07633	1.50303e-104	-3.21239	-3.09308	7.4315e-62	-2.8229	-3.08712
44111862	chr19:44111862:C:T	0	-1.03783e-08	-3.08053	3.81233e-103	-1.03783e-08	-3.07212	1.2515e-60	-1.03783e-08	-3.08623
44111945	chr19:44111945:A:C	0	-2.51771	-2.27515e-08	5.69305e-103	-2.67112	-2.27515e-08	2.0935e-60	-2.57174	-2.27515e-08
44112561	chr19:44112561:T:TA	0	-1.03783e-08	-3.09163	3.73677e-103	-1.03783e-08	-3.09214	1.26692e-60	-1.03783e-08	-3.07399
44113122	chr19:44113122:C:G	0	-1.03783e-08	-3.09293	3.73303e-103	-1.03783e-08	-3.09315	1.2598e-60	-1.03783e-08	-3.07962
44113339	chr19:44113339:G:T	0	-3.54189	-3.07691	1.27633e-104	-3.41028	-3.05868	5.32382e-62	-3.16208	-3.08147
44113384	chr19:44113384:G:A	0	-1.03783e-08	-3.08572	3.74211e-103	-1.03783e-08	-3.09072	1.24375e-60	-1.03783e-08	-3.09244
44113581	chr19:44113581:C:G	0	-1.03783e-08	-3.07305	4.96832e-103	-1.03783e-08	-2.80728	1.56789e-60	-1.03783e-08	-2.86084
44113707	chr19:44113707:G:A	0	-1.03783e-08	-3.00275	4.1327e-103	-1.03783e-08	-2.99143	1.39959e-60	-1.03783e-08	-2.9744
44113753	chr19:44113753:T:G	0	-1.03783e-08	-3.08463	3.76012e-103	-1.03783e-08	-3.08592	1.28946e-60	-1.03783e-08	-3.05635
44113874	chr19:44113874:T:G	0	-1.03783e-08	-2.33993	6.7873e-103	-1.03783e-08	-2.49531	3.32357e-60	-1.03783e-08	-2.10953
44114000	chr19:44114000:T:C	0	-1.03783e-08	-2.60008	5.81145e-103	-1.03783e-08	-2.65054	1.93053e-60	-1.03783e-08	-2.65278
44114158	chr19:44114158:C:G	0	-1.03783e-08	-3.05315	3.77035e-103	-1.03783e-08	-3.0832	1.25608e-60	-1.03783e-08	-3.08258
44114182	chr19:44114182:G:T	0	-1.03783e-08	-2.95261	4.3705e-103	-1.03783e-08	-2.93549	1.41104e-60	-1.03783e-08	-2.96625
44114467	chr19:44114467:A:T	0	-1.03783e-08	-2.87167	4.98103e-103	-1.03783e-08	-2.80473	1.60782e-60	-1.03783e-08	-2.8357
44114610	chr19:44114610:A:C	0	-1.03783e-08	-2.84587	4.28694e-103	-1.03783e-08	-2.95479	1.4311e-60	-1.03783e-08	-2.95213
44114956	chr19:44114956:C:G	0	-1.03783e-08	-3.05825	3.74754e-103	-1.03783e-08	-3.08927	1.25329e-60	-1.03783e-08	-3.0848
44115025	chr19:44115025:G:A	0	-1.03783e-08	-3.06651	5.08605e-103	-1.03783e-08	-2.78386	1.59741e-60	-1.03783e-08	-2.84219
44115389	chr19:44115389:T:C	0	-3.43835	-2.27515e-08	2.38578e-103	-3.54084	-2.27515e-08	7.90455e-61	-3.54572	-2.27515e-08
44115405	chr19:44115405:A:G	0	-1.03783e-08	-3.09135	3.74233e-103	-1.03783e-08	-3.09066	1.24818e-60	-1.03783e-08	-3.08888
44115614	chr19:44115614:G:A	0	-1.03783e-08	-3.09135	3.74233e-103	-1.03783e-08	-3.09066	1.24818e-60	-1.03783e-08	-3.08888
44115619	chr19:44115619:T:A	0	-1.03783e-08	-3.03041	3.81633e-103	-1.03783e-08	-3.07108	1.27342e-60	-1.03783e-08	-3.06886
44116050	chr19:44116050:C:T	0	-2.52838	-2.86048	1.24674e-103	-1.27115	-2.91869	1.08012e-61	-2.71836	-2.81772
44116154	chr19:44116154:G:T	0	-1.03783e-08	-2.98414	4.04383e-103	-1.03783e-08	-3.01317	1.3572e-60	-1.03783e-08	-3.00515
44116615	chr19:44116615:A:T	0	-2.94805	-2.27515e-08	6.67664e-103	-2.51175	-2.27515e-08	2.71352e-60	-2.31233	-2.27515e-08
44116688	chr19:44116688:G:A	0	-1.03783e-08	-3.07619	3.88794e-103	-1.03783e-08	-3.05249	1.25712e-60	-1.03783e-08	-3.08175
44116739	chr19:44116739:G:T	0	-1.03783e-08	-2.85457	5.07648e-103	-1.03783e-08	-2.78575	1.64013e-60	-1.03783e-08	-2.8158
44117159	chr19:44117159:C:A	0	-1.03783e-08	-2.8887	4.87371e-103	-1.03783e-08	-2.82651	1.58116e-60	-1.03783e-08	-2.85242
44117325	chr19:44117325:A:G	0	-1.03783e-08	-2.86019	5.04049e-103	-1.03783e-08	-2.79286	1.62974e-60	-1.03783e-08	-2.82215
44117788	chr19:44117788:G:A	0	-1.03783e-08	-2.8847	4.84746e-103	-1.03783e-08	-2.83191	1.61078e-60	-1.03783e-08	-2.83386
44117806	chr19:44117806:G:C	0	-1.03783e-08	-2.91228	4.09576e-103	-1.03783e-08	-3.00041	1.36454e-60	-1.03783e-08	-2.99976
44117993	chr19:44117993:C:T	0	-1.03783e-08	-2.85005	4.83372e-103	-1.03783e-08	-2.83475	1.72246e-60	-1.03783e-08	-2.76682
44118135	chr19:44118135:C:A	0	-1.03783e-08	-3.07352	3.90364e-103	-1.03783e-08	-3.04846	1.25997e-60	-1.03783e-08	-3.07949
44118305	chr19:44118305:C:T	0	-1.03783e-08	-3.09316	3.79701e-103	-1.03783e-08	-3.07615	1.24822e-60	-1.03783e-08	-3.08885
44118488	chr19:44118488:A:G	0	-1.03783e-08	-2.44383	5.83525e-103	-1.03783e-08	-2.64645	1.77411e-60	-1.03783e-08	-2.73727
44118606	chr19:44118606:G:A	0	-1.03783e-08	-2.79782	5.33754e-103	-1.03783e-08	-2.7356	1.7285e-60	-1.03783e-08	-2.76332
44118625	chr19:44118625:C:T	0	-1.03783e-08	-2.86019	5.04049e-103	-1.03783e-08	-2.79286	1.62974e-60	-1.03783e-08	-2.82215
44118645	chr19:44118645:C:G	0	-1.03783e-08	-2.87334	4.92033e-103	-1.03783e-08	-2.81699	1.63238e-60	-1.03783e-08	-2.82053
44118695	chr19:44118695:C:G	0	-1.03783e-08	-3.08261	4.01002e-103	-1.03783e-08	-3.02157	1.34605e-60	-1.03783e-08	-3.0134
44118764	chr19:44118764:T:C	0	-1.03783e-08	-3.05214	3.943e-103	-1.03783e-08	-3.03842	1.27954e-60	-1.03783e-08	-3.06407
44118768	chr19:44118768:T:A	0	-1.03783e-08	-3.07335	3.91523e-103	-1.03783e-08	-3.04549	1.26087e-60	-1.03783e-08	-3.07877
44118960	chr19:44118960:A:G	0	-1.03783e-08	-3.06477	5.13721e-103	-1.03783e-08	-2.77386	1.58565e-60	-1.03783e-08	-2.84958
44118961	chr19:44118961:T:C	0	-1.03783e-08	-3.06366	5.16511e-103	-1.03783e-08	-2.76844	1.5942e-60	-1.03783e-08	-2.8442
44119022	chr19:44119022:T:C	0	-2.8413	-3.09215	6.09469e-104	-1.83228	-3.07325	1.3368e-61	-2.22974	-3.09314
44119063	chr19:44119063:G:A	0	-1.03783e-08	-3.08078	3.73872e-103	-1.03783e-08	-3.09162	1.24285e-60	-1.03783e-08	-3.09316
44119106	chr19:44119106:G:A	0	-2.56175	-1.40314	1.34612e-103	-2.88546	-1.22768	3.88213e-61	-2.94694	-1.30983
44119107	chr19:44119107:C:T	0	-2.60533	-0.966091	2.03829e-103	-2.93576	-0.762495	5.66023e-61	-2.99527	-0.88442
44119223	chr19:44119223:C:T	0	-3.25321	-3.05297	2.26318e-104	-3.08383	-2.81235	4.41289e-62	-3.53622	-2.895
44119262	chr19:44119262:C:T	0	-1.03783e-08	-3.08495	3.90514e-103	-1.03783e-08	-3.04807	1.28606e-60	-1.03783e-08	-3.05899
44120360	chr19:44120360:G:T	0	-1.03783e-08	-2.19835	6.67444e-103	-1.03783e-08	-2.51208	2.12238e-60	-1.03783e-08	-2.55804
44120519	chr19:44120519:G:A	0	-1.03783e-08	-2.78188	4.71169e-103	-1.03783e-08	-2.86032	1.58379e-60	-1.03783e-08	-2.85076
44120889	chr19:44120889:A:G	0	-3.23557	-2.88252	1.41634e-104	-3.32521	-3.03967	3.75437e-62	-3.54383	-3.04899
44120906	chr19:44120906:T:C	0	-1.03783e-08	-2.57686	4.9078e-103	-1.03783e-08	-2.81954	1.84939e-60	-1.03783e-08	-2.69572
44120965	chr19:44120965:C:T	0	-3.49205	-2.27515e-08	3.03622e-103	-3.29975	-2.27515e-08	8.19634e-61	-3.50947	-2.27515e-08
44121050	chr19:44121050:C:T	0	-1.03783e-08	-2.78188	4.71169e-103	-1.03783e-08	-2.86032	1.58379e-60	-1.03783e-08	-2.85076
44121446	chr19:44121446:C:T	0	-1.03783e-08	-3.05215	3.79406e-103	-1.03783e-08	-3.07693	1.25028e-60	-1.03783e-08	-3.08721
44121653	chr19:44121653:A:G	0	-1.03783e-08	-3.09245	3.84679e-103	-1.03783e-08	-3.06313	1.28668e-60	-1.03783e-08	-3.05851
44121703	chr19:44121703:T:C	0	-1.03783e-08	-3.08753	3.93878e-103	-1.03783e-08	-3.0395	1.32109e-60	-1.03783e-08	-3.03212
44121749	chr19:44121749:A:G	0	-1.03783e-08	-2.56632	5.59943e-103	-1.03783e-08	-2.6877	1.87891e-60	-1.03783e-08	-2.67988
44121756	chr19:44121756:G:A	0	-2.83862	-3.07312	5.48269e-104	-1.92174	-3.08962	5.87375e-62	-3.05349	-3.09176
44122008	chr19:44122008:C:T	0	-1.03783e-08	-2.78274	4.70541e-103	-1.03783e-08	-2.86165	1.58214e-60	-1.03783e-08	-2.85179
44122130	chr19:44122130:T:A	0	-1.03783e-08	-2.84789	4.84256e-103	-1.03783e-08	-2.83292	1.49245e-60	-1.03783e-08	-2.91015
44122131	chr19:44122131:C:T	0	-1.03783e-08	-2.84982	4.83136e-103	-1.03783e-08	-2.83524	1.4892e-60	-1.03783e-08	-2.91233
44122692	chr19:44122692:T:G	0	-3.40572	-3.09249	1.01317e-103	-1.30624	-3.09105	2.96987e-61	-1.44103	-3.08361
44123125	chr19:44123125:G:C	0	-3.40216	-3.09166	1.02578e-103	-1.29245	-3.09246	3.00453e-61	-1.42607	-3.08697
44123519	chr19:44123519:G:A	0	-3.42353	-3.08725	9.46098e-104	-1.37264	-3.09314	2.75089e-61	-1.51043	-3.09081
44123759	chr19:44123759:G:C	0	-3.23042	-3.05239	1.33099e-104	-3.33495	-3.09209	3.5985e-62	-3.5433	-3.09193
44123987	chr19:44123987:T:G	0	-1.03783e-08	-2.09436	8.4292e-103	-1.03783e-08	-2.27866	2.86315e-60	-1.03783e-08	-2.25865
44124052	chr19:44124052:G:A	0	-3.25966	-2.87383	1.49056e-104	-3.50691	-2.80689	4.92072e-62	-3.51771	-2.80457
44124126	chr19:44124126:C:T	0	-1.03783e-08	-2.19283	7.80491e-103	-1.03783e-08	-2.35561	2.63962e-60	-1.03783e-08	-2.33994
44124204	chr19:44124204:G:A	0	-3.30354	-2.02102	4.8736e-104	-2.574	-2.55511	7.63511e-62	-3.3812	-2.50179
44124274	chr19:44124274:A:G	0	-1.03783e-08	-2.80667	4.621e-103	-1.03783e-08	-2.87975	1.546e-60	-1.03783e-08	-2.8749
44125068	chr19:44125068:T:A	0	-1.03783e-08	-3.0367	3.82382e-103	-1.03783e-08	-3.06912	1.25699e-60	-1.03783e-08	-3.08185
44125165	chr19:44125165:T:C	0	-3.41919	-3.09263	9.6195e-104	-1.36317	-3.08599	3.20045e-61	-1.43226	-3.01761
44125295	chr19:44125295:C:T	0	-2.91876	-3.07127	2.48393e-104	-2.73832	-3.06479	4.01261e-62	-3.43918	-3.08712
44125444	chr19:44125444:C:T	0	-1.03783e-08	-3.00321	5.29296e-103	-1.03783e-08	-2.74399	1.43921e-60	-1.03783e-08	-2.94648
44125485	chr19:44125485:C:A	0	-1.03783e-08	-2.23296	7.53018e-103	-1.03783e-08	-2.39145	2.54936e-60	-1.03783e-08	-2.37473
44125725	chr19:44125725:T:C	0	-3.31268	-1.52906	2.37733e-103	-1.93886	-1.60553	2.2279e-61	-3.18366	-1.62844
44125933	chr19:44125933:C:T	0	-1.03783e-08	-3.03324	3.78572e-103	-1.03783e-08	-3.07913	1.31811e-60	-1.03783e-08	-3.03438
44127066	chr19:44127066:T:C	0	-3.06353	-2.0236	1.46083e-103	-1.49367	-2.5377	1.17954e-61	-2.95439	-2.49364
44127156	chr19:44127156:T:G	0	-1.03783e-08	-3.09185	3.80686e-103	-1.03783e-08	-3.07356	1.33708e-60	-1.03783e-08	-3.02009
44127434	chr19:44127434:G:A	0	-1.03783e-08	-2.96889	3.86215e-103	-1.03783e-08	-3.05914	1.30863e-60	-1.03783e-08	-3.04159
44127560	chr19:44127560:G:A	0	-1.03783e-08	-2.95101	4.58543e-103	-1.03783e-08	-2.88748	1.57467e-60	-1.03783e-08	-2.85653
44127607	chr19:44127607:C:T	0	-3.47047	-2.43338	3.91245e-104	-2.84353	-2.50525	1.30872e-61	-2.89942	-2.44469
44127670	chr19:44127670:C:T	0	-1.03783e-08	-3.09231	3.75175e-103	-1.03783e-08	-3.08814	1.32633e-60	-1.03783e-08	-3.02816
44128029	chr19:44128029:T:C	0	-3.41515	-3.09123	9.91206e-104	-1.32644	-3.09275	2.89351e-61	-1.46184	-3.08885
44129726	chr19:44129726:T:C	0	-1.03783e-08	-2.64298	5.5172e-103	-1.03783e-08	-2.7025	1.85918e-60	-1.03783e-08	-2.69044
44129800	chr19:44129800:G:A	0	-3.01068	-2.6496	1.08711e-103	-1.41753	-2.90932	8.38614e-62	-2.89755	-2.89161
44129933	chr19:44129933:C:T	0	-3.02335	-2.65548	1.06527e-103	-1.43809	-2.90905	8.27409e-62	-2.91104	-2.89158
44130295	chr19:44130295:AGGCAGAGGTG:A	0	-3.40403	-3.09302	1.03929e-103	-1.28118	-3.09065	3.03845e-61	-1.41797	-3.08384
44130658	chr19:44130658:G:A	0	-3.1927	-2.27515e-08	4.15264e-103	-2.98662	-2.27515e-08	8.10701e-61	-3.52043	-2.27515e-08
44131669	chr19:44131669:G:A	0	-3.4345	-3.08709	8.83831e-104	-1.44116	-3.09269	2.62724e-61	-1.55493	-3.09229
44132649	chr19:44132649:A:T	0	-3.13484	-1.37792	4.00901e-103	-1.12149	-1.90034	5.6842e-61	-2.37739	-1.49808
44132732	chr19:44132732:A:G	0	-1.03783e-08	-3.09267	3.73604e-103	-1.03783e-08	-3.09234	1.30109e-60	-1.03783e-08	-3.04737
44132905	chr19:44132905:A:G	0	-1.03783e-08	-2.78287	4.70352e-103	-1.03783e-08	-2.86205	1.58175e-60	-1.03783e-08	-2.85204
44133678	chr19:44133678:C:A	0	-2.64447	-2.95923	1.36616e-104	-3.30878	-3.09216	1.09972e-61	-2.46207	-3.05603
44133777	chr19:44133777:G:A	0	-1.03783e-08	-3.05452	3.78738e-103	-1.03783e-08	-3.07869	1.24806e-60	-1.03783e-08	-3.08898
44133783	chr19:44133783:T:A	0	-2.84112	-2.27515e-08	4.2993e-103	-2.95191	-2.27515e-08	2.01434e-60	-2.61028	-2.27515e-08
44134422	chr19:44134422:T:C	0	-1.03783e-08	-2.17513	8.02833e-103	-1.03783e-08	-2.32739	2.7292e-60	-1.03783e-08	-2.30657
44134731	chr19:44134731:A:C	0	-1.03783e-08	-2.78377	4.7068e-103	-1.03783e-08	-2.86136	1.58202e-60	-1.03783e-08	-2.85187
44134783	chr19:44134783:G:A	0	-1.03783e-08	-2.88837	5.09906e-103	-1.03783e-08	-2.78131	1.62403e-60	-1.03783e-08	-2.82567
44134844	chr19:44134844:T:C	0	-1.03783e-08	-2.969	3.86234e-103	-1.03783e-08	-3.05909	1.30877e-60	-1.03783e-08	-3.04149
44134957	chr19:44134957:A:G	0	-3.39275	-3.09299	1.02041e-103	-1.31433	-3.07584	3.49297e-61	-1.36654	-2.99586
44135084	chr19:44135084:G:A	0	-1.03783e-08	-3.0801	4.79377e-103	-1.03783e-08	-2.84305	1.51283e-60	-1.03783e-08	-2.89659
44135111	chr19:44135111:T:C	0	-3.46973	-2.41236	3.9935e-104	-2.84761	-2.48068	1.34131e-61	-2.9009	-2.41861
44135117	chr19:44135117:G:A	0	-1.03783e-08	-2.84899	4.83514e-103	-1.03783e-08	-2.83445	1.49039e-60	-1.03783e-08	-2.91154
44135467	chr19:44135467:C:T	0	-3.49127	-2.27515e-08	2.50535e-103	-3.49194	-2.27515e-08	7.90348e-61	-3.54585	-2.27515e-08
44135544	chr19:44135544:A:G	0	-1.03783e-08	-2.98581	3.76946e-103	-1.03783e-08	-3.08343	1.25854e-60	-1.03783e-08	-3.08062
44136245	chr19:44136245:GA:G	0	-3.38488	-3.0929	1.05917e-103	-1.27813	-3.07476	3.71962e-61	-1.30616	-2.99338
44136555	chr19:44136555:A:G	0	-1.03783e-08	-2.77303	4.74945e-103	-1.03783e-08	-2.85234	1.59334e-60	-1.03783e-08	-2.84474
44136776	chr19:44136776:G:A	0	-3.21495	-3.02659	1.83852e-104	-3.01378	-3.09021	3.6462e-62	-3.53115	-3.09091
44137162	chr19:44137162:A:T	0	-1.03783e-08	-3.04062	3.77511e-103	-1.03783e-08	-3.08194	1.24344e-60	-1.03783e-08	-3.09269
44137196	chr19:44137196:A:G	0	-3.31757	-2.93276	1.53903e-104	-3.18988	-3.09191	7.3247e-62	-2.92399	-3.0005
44137346	chr19:44137346:G:T	0	-1.03783e-08	-2.76758	5.4499e-103	-1.03783e-08	-2.71477	1.62311e-60	-1.03783e-08	-2.82623
44137347	chr19:44137347:C:A	0	-1.03783e-08	-3.01232	3.75483e-103	-1.03783e-08	-3.08732	1.25894e-60	-1.03783e-08	-3.0803
44137448	chr19:44137448:T:C	0	-1.03783e-08	-2.7961	3.94488e-103	-1.03783e-08	-3.03795	1.25286e-60	-1.03783e-08	-3.08514
44137900	chr19:44137900:C:A	0	-3.00552	-2.77119	6.22711e-104	-2.22119	-2.66285	5.84993e-62	-3.37256	-2.77676
44137952	chr19:44137952:A:G	0	-2.80183	-2.27515e-08	6.34183e-103	-2.5632	-2.27515e-08	2.01679e-60	-2.60907	-2.27515e-08
44138028	chr19:44138028:G:T	0	-3.022	-3.02437	4.74451e-104	-2.23094	-2.92503	4.54134e-62	-3.38861	-3.01391
44138267	chr19:44138267:C:T	0	-1.41831	-2.27515e-08	7.11826e-103	-2.4477	-2.27515e-08	5.19504e-60	-1.66287	-2.27515e-08
44138290	chr19:44138290:A:G	0	-1.03783e-08	-1.7003	6.57418e-103	-1.03783e-08	-2.52722	2.93418e-60	-1.03783e-08	-2.23415
44138328	chr19:44138328:T:G	0	-1.03783e-08	-2.37549	5.9841e-103	-1.03783e-08	-2.62126	1.94321e-60	-1.03783e-08	-2.64623
44138346	chr19:44138346:G:A	0	-1.03783e-08	-3.04859	4.29537e-103	-1.03783e-08	-2.95283	1.50429e-60	-1.03783e-08	-2.90225
44138491	chr19:44138491:T:C	0	-3.51553	-2.90738	1.30869e-104	-3.40178	-3.04215	3.80136e-62	-3.51729	-3.0631
44138519	chr19:44138519:C:T	0	-2.96961	-2.77671	6.34321e-104	-2.19636	-2.6692	5.92984e-62	-3.35352	-2.78223
44138800	chr19:44138800:A:G	0	-1.03783e-08	-3.09161	3.79601e-103	-1.03783e-08	-3.07642	1.24289e-60	-1.03783e-08	-3.09313
44138879	chr19:44138879:A:C	0	-1.03783e-08	-2.74958	5.55253e-103	-1.03783e-08	-2.69611	1.65026e-60	-1.03783e-08	-2.80964
44139120	chr19:44139120:A:C	0	-2.95536	-2.76996	6.63397e-104	-2.15258	-2.66817	5.98522e-62	-3.34777	-2.77868
44139209	chr19:44139209:T:C	0	-3.54333	-2.41212	2.23758e-104	-3.41651	-2.49105	8.50093e-62	-3.47054	-2.30503
44139465	chr19:44139465:G:A	0	-3.51154	-2.9228	1.34145e-104	-3.38653	-3.03267	3.76742e-62	-3.5203	-3.06906
44139684	chr19:44139684:G:A	0	-1.03783e-08	-2.36353	6.00927e-103	-1.03783e-08	-2.61706	1.95669e-60	-1.03783e-08	-2.63932
44139729	chr19:44139729:A:ATG	0	-3.48983	-2.88353	1.29506e-104	-3.36268	-3.09171	4.00065e-62	-3.52672	-3.00256
44139818	chr19:44139818:A:T	0	-1.03783e-08	-2.36341	4.73389e-103	-1.03783e-08	-2.85562	1.94259e-60	-1.03783e-08	-2.64655
44139953	chr19:44139953:C:T	0	-1.03783e-08	-3.08986	4.36378e-103	-1.03783e-08	-2.93703	1.40908e-60	-1.03783e-08	-2.96764
44139979	chr19:44139979:C:T	0	-2.90425	-2.89677	6.11525e-104	-2.09516	-2.807	5.25888e-62	-3.32103	-2.93479
44140039	chr19:44140039:C:T	0	-2.91187	-1.73128	3.88766e-103	-0.823094	-2.22947	4.6577e-61	-2.17859	-1.89605
44140051	chr19:44140051:T:C	0	-1.03783e-08	-3.04174	4.24713e-103	-1.03783e-08	-2.96412	1.43158e-60	-1.03783e-08	-2.9518
44140123	chr19:44140123:A:G	0	-2.9068	-2.89136	6.32414e-104	-2.07052	-2.79805	5.26895e-62	-3.32505	-2.92886
44140346	chr19:44140346:T:C	0	-3.21928	-2.87937	5.23229e-104	-2.14847	-2.90963	5.30211e-62	-3.15779	-3.08985
44140554	chr19:44140554:A:T	0	-1.03783e-08	-3.04639	4.22959e-103	-1.03783e-08	-2.96826	1.37732e-60	-1.03783e-08	-2.99044
44140617	chr19:44140617:T:G	0	-3.33061	-2.84609	4.03639e-104	-2.38156	-2.93604	4.69698e-62	-3.27649	-3.09233
44141216	chr19:44141216:A:G	0	-1.03783e-08	-2.87706	4.48449e-103	-1.03783e-08	-2.90974	1.8661e-60	-1.03783e-08	-2.68673
44141487	chr19:44141487:G:C	0	-1.03783e-08	-3.04135	3.8244e-103	-1.03783e-08	-3.06896	1.24478e-60	-1.03783e-08	-3.09161
44141595	chr19:44141595:A:G	0	-3.43681	-2.94231	1.53045e-104	-3.25504	-3.03235	3.66764e-62	-3.54589	-3.0703
44141872	chr19:44141872:G:A	0	-3.17648	-2.27515e-08	2.63064e-103	-3.44314	-2.27515e-08	1.13798e-60	-3.18132	-2.27515e-08
44142419	chr19:44142419:G:A	0	-2.7539	-2.81683	1.00699e-103	-1.79987	-2.60352	6.72451e-62	-3.20559	-2.8044
44143069	chr19:44143069:A:G	0	-1.03783e-08	-1.97402	9.76458e-103	-1.03783e-08	-2.1316	3.2738e-60	-1.03783e-08	-2.12462
44143163	chr19:44143163:AGAGGGCAGGGCATGGTGGGTCATGCCTGAGTCCT:A	0	-1.03783e-08	-1.93553	5.87435e-103	-1.03783e-08	-2.63977	2.53963e-60	-1.03783e-08	-2.37856
44144027	chr19:44144027:A:T	0	-3.36613	-2.27515e-08	4.11749e-102	-0.692538	-2.27515e-08	8.9936e-60	-1.11406	-2.27515e-08
44144107	chr19:44144107:ATTTAG:A	0	-1.03783e-08	-2.69165	4.06209e-103	-1.03783e-08	-3.00867	1.63161e-60	-1.03783e-08	-2.82101
44144267	chr19:44144267:G:A	0	-2.94658	-2.27515e-08	6.05184e-103	-2.61	-2.27515e-08	9.74207e-61	-3.33671	-2.27515e-08
44144412	chr19:44144412:T:C	0	-1.03783e-08	-2.35651	6.29612e-103	-1.03783e-08	-2.57043	2.03037e-60	-1.03783e-08	-2.60236
44144560	chr19:44144560:T:G	0	-3.42268	-2.27515e-08	3.66766e-102	-0.808227	-2.27515e-08	7.56701e-60	-1.28677	-2.27515e-08
44144921	chr19:44144921:C:A	0	-1.03783e-08	-2.36307	6.25399e-103	-1.03783e-08	-2.57715	1.96422e-60	-1.03783e-08	-2.63548
44145088	chr19:44145088:C:T	0	-2.64782	-2.85812	8.97459e-104	-1.71922	-2.79934	6.40152e-62	-3.16761	-2.8916
44145098	chr19:44145098:A:G	0	-1.03783e-08	-3.05617	3.81673e-103	-1.03783e-08	-3.07097	1.28457e-60	-1.03783e-08	-3.06015
44145437	chr19:44145437:T:C	0	-2.82626	-2.95095	6.70231e-104	-1.92889	-2.8816	5.33814e-62	-3.25924	-2.98163
44145584	chr19:44145584:A:G	0	4.70883	-2.27515e-08	4.0322e-103	-3.01605	-2.27515e-08	1.1998e-60	-3.12841	-2.27515e-08
44145876	chr19:44145876:G:A	0	-1.03783e-08	-3.00513	3.97441e-103	-1.03783e-08	-3.03049	1.50981e-60	-1.03783e-08	-2.89859
44146080	chr19:44146080:G:T	0	-1.03783e-08	-3.03706	3.94125e-103	-1.03783e-08	-3.03887	1.27735e-60	-1.03783e-08	-3.06579
44147066	chr19:44147066:G:A	0	-2.17211	-2.06132	2.63454e-103	-0.745947	-2.69571	3.72253e-61	-1.80382	-2.49494
44147957	chr19:44147957:A:T	0	-3.43999	-3.00161	1.62619e-104	-3.258	-2.96871	3.60056e-62	-3.54592	-3.08874
44147990	chr19:44147990:C:T	0	-1.03783e-08	-2.36002	6.36635e-103	-1.03783e-08	-2.55934	2.03686e-60	-1.03783e-08	-2.59916
44149528	chr19:44149528:T:C	0	-1.03783e-08	-2.06313	5.5531e-103	-1.03783e-08	-2.69601	2.28105e-60	-1.03783e-08	-2.48594
44149562	chr19:44149562:G:A	0	-2.86759	-2.27515e-08	2.7673e-103	-3.39249	-2.27515e-08	8.19454e-61	-3.50969	-2.27515e-08
44149755	chr19:44149755:C:T	0	-1.03783e-08	-2.96096	4.15514e-103	-1.03783e-08	-2.98602	1.33507e-60	-1.03783e-08	-3.02159
44150030	chr19:44150030:G:A	0	-1.03783e-08	-3.09086	3.92623e-103	-1.03783e-08	-3.04269	1.2445e-60	-1.03783e-08	-3.09184
44150302	chr19:44150302:A:G	0	-1.03783e-08	-3.05293	3.96251e-103	-1.03783e-08	-3.03349	1.3218e-60	-1.03783e-08	-3.03158
44150686	chr19:44150686:G:A	0	-1.03783e-08	-3.0761	3.91472e-103	-1.03783e-08	-3.04562	1.28768e-60	-1.03783e-08	-3.05773
44150746	chr19:44150746:A:G	0	-1.03783e-08	-2.10954	5.1042e-103	-1.03783e-08	-2.7803	2.37047e-60	-1.03783e-08	-2.44749
44150895	chr19:44150895:G:A	0	-1.03783e-08	-3.09293	3.79034e-103	-1.03783e-08	-3.07791	1.25401e-60	-1.03783e-08	-3.08423
44150907	chr19:44150907:G:A	0	-1.03783e-08	-2.62858	6.47857e-103	-1.03783e-08	-2.54187	2.00692e-60	-1.03783e-08	-2.61397
44150986	chr19:44150986:C:T	0	-3.43081	-2.27515e-08	4.96155e-103	-2.80865	-2.27515e-08	1.26118e-60	-3.07853	-2.27515e-08
44151331	chr19:44151331:T:G	0	-1.03783e-08	-3.06992	3.73676e-103	-1.03783e-08	-3.09215	1.28425e-60	-1.03783e-08	-3.0604
44151384	chr19:44151384:A:G	0	-3.25157	-3.09231	3.95974e-104	-2.75732	-2.57945	4.43844e-62	-3.4205	-3.00494
44151422	chr19:44151422:C:T	0	-1.03783e-08	-2.83505	4.03949e-103	-1.03783e-08	-3.01425	1.28284e-60	-1.03783e-08	-3.0615
44151506	chr19:44151506:C:A	0	-1.03783e-08	-3.02438	3.9247e-103	-1.03783e-08	-3.04308	1.27788e-60	-1.03783e-08	-3.06537
44151597	chr19:44151597:A:G	0	-1.03783e-08	-3.02438	3.9247e-103	-1.03783e-08	-3.04308	1.27788e-60	-1.03783e-08	-3.06537
44152320	chr19:44152320:A:T	0	-1.03783e-08	-2.94906	4.07397e-103	-1.03783e-08	-3.00575	1.34865e-60	-1.03783e-08	-3.01147
44152822	chr19:44152822:C:A	0	-1.03783e-08	-2.95219	3.91514e-103	-1.03783e-08	-3.04552	1.36275e-60	-1.03783e-08	-3.00107
44153526	chr19:44153526:G:A	0	-2.93247	-2.86666	1.92035e-103	-0.743398	-3.01446	5.14285e-61	-0.891681	-3.08387
44154123	chr19:44154123:T:C	0	-1.03783e-08	-3.09165	4.38432e-103	-1.03783e-08	-2.93233	1.3376e-60	-1.03783e-08	-3.0197
44154479	chr19:44154479:T:G	0	-1.03783e-08	-2.57745	5.7402e-103	-1.03783e-08	-2.66287	1.70599e-60	-1.03783e-08	-2.77643
44154658	chr19:44154658:A:G	0	-1.03783e-08	-3.04249	3.77128e-103	-1.03783e-08	-3.08295	1.24842e-60	-1.03783e-08	-3.0887
44154694	chr19:44154694:A:G	0	-1.03783e-08	-2.75847	4.19028e-103	-1.03783e-08	-2.9776	1.43976e-60	-1.03783e-08	-2.9461
44155360	chr19:44155360:G:A	0	-2.95427	-2.10789	4.67993e-104	-3.27402	-1.89564	1.32202e-61	-3.32059	-2.01341
44155614	chr19:44155614:C:T	0	-1.03783e-08	-2.18561	7.61893e-103	-1.03783e-08	-2.37973	2.29059e-60	-1.03783e-08	-2.48176
44156638	chr19:44156638:G:A	0	-1.80454	-2.27515e-08	5.06817e-103	-2.78739	-2.27515e-08	3.10547e-60	-2.17741	-2.27515e-08
44156814	chr19:44156814:A:G	0	-2.89928	-3.05922	1.79933e-103	-1.20543	-2.61752	1.05493e-61	-2.57698	-2.98271
44157003	chr19:44157003:A:G	0	-1.03783e-08	-3.02315	4.04494e-103	-1.03783e-08	-3.0129	1.28173e-60	-1.03783e-08	-3.06237
44158351	chr19:44158351:G:A	0	-1.03783e-08	-3.04888	3.95542e-103	-1.03783e-08	-3.03528	1.26623e-60	-1.03783e-08	-3.07453
44158732	chr19:44158732:T:C	0	-1.03783e-08	-3.08635	3.83445e-103	-1.03783e-08	-3.06634	1.25951e-60	-1.03783e-08	-3.07985
44158840	chr19:44158840:GC:G	0	-1.03783e-08	-3.09179	3.77722e-103	-1.03783e-08	-3.08138	1.24908e-60	-1.03783e-08	-3.08816
44159207	chr19:44159207:T:C	0	-1.03783e-08	-3.02301	3.91717e-103	-1.03783e-08	-3.045	1.27765e-60	-1.03783e-08	-3.06555
44159238	chr19:44159238:C:T	0	-2.21188	-2.72121	3.39941e-103	-0.586455	-2.60031	1.37704e-61	-2.58973	-2.70349
44159652	chr19:44159652:G:A	0	-2.79212	-3.057	2.16874e-103	-1.02043	-2.61578	1.21279e-61	-2.46128	-2.95896
44159988	chr19:44159988:C:T	0	-2.29217	-2.71028	3.02564e-103	-0.711313	-2.59193	1.28209e-61	-2.66481	-2.69985
44160015	chr19:44160015:G:A	0	-1.03783e-08	-2.38673	4.54628e-103	-1.03783e-08	-2.89606	1.994e-60	-1.03783e-08	-2.62043
44160613	chr19:44160613:C:T	0	-1.03783e-08	-2.14691	4.80688e-103	-1.03783e-08	-2.84032	2.28359e-60	-1.03783e-08	-2.48482
44161019	chr19:44161019:G:A	0	-1.03783e-08	-3.05194	3.94549e-103	-1.03783e-08	-3.03779	1.26254e-60	-1.03783e-08	-3.07745
44161522	chr19:44161522:C:T	0	-1.03783e-08	-2.70988	5.17772e-103	-1.03783e-08	-2.766	1.68986e-60	-1.03783e-08	-2.78593
44161824	chr19:44161824:C:A	0	-1.03783e-08	-2.11524	4.88738e-103	-1.03783e-08	-2.82371	2.33599e-60	-1.03783e-08	-2.46214
44162432	chr19:44162432:G:A	0	-1.03783e-08	-2.57745	5.7402e-103	-1.03783e-08	-2.66287	1.70599e-60	-1.03783e-08	-2.77643
44162614	chr19:44162614:A:G	0	-2.75226	-2.89902	2.57555e-103	-0.431485	-3.03282	7.29578e-61	-0.537765	-3.0881
44163477	chr19:44163477:A:C	0	-1.03783e-08	-3.08951	3.81388e-103	-1.03783e-08	-3.07172	1.25424e-60	-1.03783e-08	-3.08405
44164141	chr19:44164141:G:A	0	-3.54345	-3.02782	1.45866e-104	-3.34719	-2.98824	5.23027e-62	-3.34652	-2.91476
44164224	chr19:44164224:T:C	0	-3.29099	-3.09142	3.76542e-104	-2.80968	-2.57741	4.31986e-62	-3.44372	-3.0088
44164845	chr19:44164845:A:T	0	-1.03783e-08	-2.57861	5.73528e-103	-1.03783e-08	-2.66373	1.70457e-60	-1.03783e-08	-2.77726
44164937	chr19:44164937:C:T	0	-1.03783e-08	-2.91607	4.36157e-103	-1.03783e-08	-2.93753	1.74351e-60	-1.03783e-08	-2.75467
44165166	chr19:44165166:A:G	0	-3.37639	-3.02207	1.32566e-104	-3.51773	-2.91331	3.97965e-62	-3.45692	-3.07763
44165333	chr19:44165333:A:C	0	-1.03783e-08	-2.95043	4.01864e-103	-1.03783e-08	-3.01942	1.32796e-60	-1.03783e-08	-3.02693
44166096	chr19:44166096:C:T	0	-1.03783e-08	-1.98231	5.14855e-103	-1.03783e-08	-2.77165	2.55859e-60	-1.03783e-08	-2.37112
44166108	chr19:44166108:G:A	0	-1.03783e-08	-3.06638	3.74034e-103	-1.03783e-08	-3.09119	1.30024e-60	-1.03783e-08	-3.04803
44166149	chr19:44166149:A:G	0	-1.03783e-08	-2.00181	5.3668e-103	-1.03783e-08	-2.73013	2.59219e-60	-1.03783e-08	-2.35807
44166688	chr19:44166688:A:G	0	-1.03783e-08	-3.07407	3.73613e-103	-1.03783e-08	-3.09232	1.24286e-60	-1.03783e-08	-3.09316
44166715	chr19:44166715:G:C	0	-1.03783e-08	-2.92185	4.35816e-103	-1.03783e-08	-2.93832	1.73456e-60	-1.03783e-08	-2.75982
44167453	chr19:44167453:A:T	0	-1.03783e-08	-3.09044	3.8057e-103	-1.03783e-08	-3.07386	1.25227e-60	-1.03783e-08	-3.08561
44167766	chr19:44167766:C:G	0	-1.03783e-08	-2.03872	5.39661e-103	-1.03783e-08	-2.72459	2.63447e-60	-1.03783e-08	-2.34189
44168024	chr19:44168024:A:G	0	-2.12204	-2.92212	7.65536e-104	-1.70654	-2.971	8.95472e-62	-2.77087	-2.95269
44168569	chr19:44168569:A:G	0	-1.03783e-08	-1.67306	1.66801e-102	-1.03783e-08	-1.59615	8.92601e-60	-1.03783e-08	-1.1216
44169117	chr19:44169117:T:C	0	-1.87914	-2.27515e-08	6.70539e-103	-2.50745	-2.27515e-08	3.29491e-60	-2.1182	-2.27515e-08
44169264	chr19:44169264:T:A	0	-1.09803	-1.55375	4.7171e-104	-2.93269	-2.22906	5.0869e-61	-1.94583	-2.04066
44169456	chr19:44169456:G:A	0	-1.03783e-08	-2.95966	4.10873e-103	-1.03783e-08	-2.99725	1.33451e-60	-1.03783e-08	-3.02201
44169781	chr19:44169781:G:A	0	-1.03783e-08	-2.04867	5.05147e-103	-1.03783e-08	-2.79069	2.50965e-60	-1.03783e-08	-2.39043
44170175	chr19:44170175:G:T	0	-1.03783e-08	-3.0117	4.2815e-103	-1.03783e-08	-2.95606	1.38514e-60	-1.03783e-08	-2.98477
44170261	chr19:44170261:T:A	0	-2.41277	-2.27515e-08	1.2609e-102	-1.87595	-2.27515e-08	3.88194e-60	-1.95424	-2.27515e-08
44170595	chr19:44170595:G:A	0	-3.11709	-2.57866	3.04205e-104	-3.10418	-2.49624	1.07987e-61	-3.01349	-2.52283
44170623	chr19:44170623:A:G	0	-1.03783e-08	-2.08475	7.86045e-103	-1.03783e-08	-2.34852	3.3591e-60	-1.03783e-08	-2.0989
44171121	chr19:44171121:C:T	0	-3.09909	-2.58936	3.1222e-104	-3.065	-2.50941	1.09798e-61	-2.98508	-2.5346
44171648	chr19:44171648:T:C	0	-3.10749	-2.39144	2.55639e-104	-3.5058	-2.26856	1.84303e-61	-2.68345	-2.3183
44172108	chr19:44172108:C:T	0	-1.03783e-08	-2.67351	5.30089e-103	-1.03783e-08	-2.74249	1.5891e-60	-1.03783e-08	-2.8474
44172840	chr19:44172840:G:A	0	-2.97404	-2.27515e-08	5.81757e-103	-2.64948	-2.27515e-08	1.87132e-60	-2.68393	-2.27515e-08
44173009	chr19:44173009:T:C	0	-1.03783e-08	-2.88162	4.43781e-103	-1.03783e-08	-2.9202	1.42575e-60	-1.03783e-08	-2.95587
44173080	chr19:44173080:A:G	0	-3.20058	-2.95118	1.50012e-104	-3.23543	-3.07198	3.93243e-62	-3.48733	-3.05916
44173456	chr19:44173456:A:G	0	-1.03783e-08	-2.9381	4.06304e-103	-1.03783e-08	-3.00843	1.34063e-60	-1.03783e-08	-3.01744
44173621	chr19:44173621:C:T	0	-1.03783e-08	-2.66771	5.44085e-103	-1.03783e-08	-2.71643	1.77258e-60	-1.03783e-08	-2.73814
44173707	chr19:44173707:G:C	0	-3.15829	-3.04478	1.68774e-104	-3.19841	-2.99115	3.89304e-62	-3.46377	-3.09279
44173751	chr19:44173751:G:C	0	-1.03783e-08	-2.43161	6.21921e-103	-1.03783e-08	-2.58272	2.24074e-60	-1.03783e-08	-2.50377
44174395	chr19:44174395:C:T	0	-1.03783e-08	-1.92834	1.12593e-102	-1.03783e-08	-1.98917	4.06859e-60	-1.03783e-08	-1.90728
44174753	chr19:44174753:T:C	0	-1.03783e-08	-2.08437	4.94792e-103	-1.03783e-08	-2.8114	2.4274e-60	-1.03783e-08	-2.42375
44174804	chr19:44174804:C:T	0	-1.03783e-08	-2.99303	4.0982e-103	-1.03783e-08	-2.99982	1.58465e-60	-1.03783e-08	-2.85021
44175547	chr19:44175547:A:G	0	-1.03783e-08	-2.95683	4.04441e-103	-1.03783e-08	-3.01303	1.5711e-60	-1.03783e-08	-2.8588
44176336	chr19:44176336:G:A	0	-1.03783e-08	-2.11154	4.94416e-103	-1.03783e-08	-2.81216	2.38438e-60	-1.03783e-08	-2.44164
44176361	chr19:44176361:G:A	0	-1.03783e-08	-3.0914	4.15418e-103	-1.03783e-08	-2.98625	1.34556e-60	-1.03783e-08	-3.01376
44176977	chr19:44176977:C:T	0	-1.03783e-08	-2.88599	5.64092e-103	-1.03783e-08	-2.68032	2.02235e-60	-1.03783e-08	-2.60631
44177980	chr19:44177980:T:C	0	-1.03783e-08	-2.56269	5.95124e-103	-1.03783e-08	-2.62677	1.84388e-60	-1.03783e-08	-2.6987
44178162	chr19:44178162:C:T	0	-1.03783e-08	-2.0611	5.03137e-103	-1.03783e-08	-2.79467	2.47326e-60	-1.03783e-08	-2.40504
44178945	chr19:44178945:C:T	0	-1.03783e-08	-2.92626	4.25358e-103	-1.03783e-08	-2.9626	1.37523e-60	-1.03783e-08	-2.99195
44179267	chr19:44179267:A:G	0	-1.03783e-08	-2.72127	7.26198e-103	-1.03783e-08	-2.42771	2.49574e-60	-1.03783e-08	-2.39599
44179438	chr19:44179438:C:T	0	-1.03783e-08	-2.8808	4.44143e-103	-1.03783e-08	-2.91939	1.42655e-60	-1.03783e-08	-2.95531
44179517	chr19:44179517:C:T	0	-2.69031	-2.27515e-08	4.44299e-103	-2.91904	-2.27515e-08	3.03713e-60	-2.19966	-2.27515e-08
44179959	chr19:44179959:C:T	0	-1.03783e-08	-3.07303	3.73811e-103	-1.03783e-08	-3.09179	1.24308e-60	-1.03783e-08	-3.09298
44180354	chr19:44180354:G:A	0	-2.51319	-2.27515e-08	1.07016e-101	0.262612	-2.27515e-08	2.50507e-59	-0.0896731	-2.27515e-08
44181191	chr19:44181191:C:A	0	-1.03783e-08	-2.90467	4.34654e-103	-1.03783e-08	-2.94098	1.3997e-60	-1.03783e-08	-2.97431
44181291	chr19:44181291:G:A	0	-2.50581	-2.9716	4.81227e-104	-2.13652	-3.00526	6.54375e-62	-3.04419	-2.99305
44181493	chr19:44181493:T:A	0	-1.03783e-08	-2.92313	4.35341e-103	-1.03783e-08	-2.93941	1.73163e-60	-1.03783e-08	-2.76151
44181881	chr19:44181881:C:A	0	-3.54098	-2.27515e-08	2.3727e-103	-3.54634	-2.27515e-08	7.92309e-61	-3.54338	-2.27515e-08
44182504	chr19:44182504:G:C	0	-1.03783e-08	-1.22765	2.22834e-102	-1.03783e-08	-1.30653	8.00338e-60	-1.03783e-08	-1.23071
44182600	chr19:44182600:G:A	0	-2.61759	-2.27515e-08	8.98924e-102	0.0882472	-2.27515e-08	2.14881e-59	-0.243076	-2.27515e-08
44182654	chr19:44182654:C:T	0	-1.03783e-08	-3.02224	3.77819e-103	-1.03783e-08	-3.08112	1.29737e-60	-1.03783e-08	-3.05023
44183240	chr19:44183240:C:G	0	-3.32283	-2.27515e-08	5.39278e-102	-0.42272	-2.27515e-08	1.18428e-59	-0.838856	-2.27515e-08
44183320	chr19:44183320:C:T	0	-1.03783e-08	-2.04209	8.18316e-103	-1.03783e-08	-2.30829	3.50218e-60	-1.03783e-08	-2.05719
44184136	chr19:44184136:G:A	0	-1.03783e-08	-2.03873	5.36879e-103	-1.03783e-08	-2.72976	2.61035e-60	-1.03783e-08	-2.35109
44184503	chr19:44184503:C:T	0	-1.03783e-08	-2.98816	4.11567e-103	-1.03783e-08	-2.99556	1.59499e-60	-1.03783e-08	-2.8437
44184519	chr19:44184519:T:C	0	-1.03783e-08	-2.57437	5.75579e-103	-1.03783e-08	-2.66016	1.70989e-60	-1.03783e-08	-2.77414
44185776	chr19:44185776:G:A	0	-1.03783e-08	-2.00975	5.27755e-103	-1.03783e-08	-2.7469	2.59609e-60	-1.03783e-08	-2.35657
44186989	chr19:44186989:G:A	0	-1.03783e-08	-2.90442	4.15113e-103	-1.03783e-08	-2.98698	1.71807e-60	-1.03783e-08	-2.76937
44187033	chr19:44187033:T:G	0	-1.03783e-08	-2.66357	6.25483e-103	-1.03783e-08	-2.57701	1.97199e-60	-1.03783e-08	-2.63153
44187455	chr19:44187455:G:A	0	-1.03783e-08	-2.79122	3.74265e-103	-1.03783e-08	-3.09057	1.39773e-60	-1.03783e-08	-2.97572
44187716	chr19:44187716:G:A	0	-1.03783e-08	-2.10497	5.17908e-103	-1.03783e-08	-2.76574	2.47077e-60	-1.03783e-08	-2.40604
44188071	chr19:44188071:G:C	0	-1.03783e-08	-2.05599	5.25329e-103	-1.03783e-08	-2.75151	2.57582e-60	-1.03783e-08	-2.36441
44188169	chr19:44188169:G:A	0	-2.66572	-3.07326	3.57836e-103	-0.0630744	-3.07239	8.55931e-61	-0.373122	-3.09302
44188241	chr19:44188241:G:A	0	-1.03783e-08	-3.09135	3.74902e-103	-1.03783e-08	-3.08887	1.25626e-60	-1.03783e-08	-3.08243
44188403	chr19:44188403:C:T	0	-1.03783e-08	-2.92153	4.3593e-103	-1.03783e-08	-2.93805	1.7355e-60	-1.03783e-08	-2.75928
44188438	chr19:44188438:G:A	0	-1.03783e-08	-2.85688	3.97026e-103	-1.03783e-08	-3.03153	1.26928e-60	-1.03783e-08	-3.07212
44189355	chr19:44189355:G:A	0	-1.03783e-08	-2.07573	5.22049e-103	-1.03783e-08	-2.75777	2.53916e-60	-1.03783e-08	-2.37874
44189427	chr19:44189427:C:G	0	-2.68759	-3.08674	3.36729e-103	-0.109798	-3.08646	8.36231e-61	-0.401242	-3.08818
44189459	chr19:44189459:A:G	0	-3.36465	-2.88275	1.57738e-104	-3.52639	-2.7308	8.50516e-62	-3.05632	-2.71875
44190128	chr19:44190128:C:G	0	-1.03783e-08	-3.08651	3.83196e-103	-1.03783e-08	-3.06699	1.24619e-60	-1.03783e-08	-3.09048
44190390	chr19:44190390:G:A	0	-1.03783e-08	-3.04897	3.76847e-103	-1.03783e-08	-3.0837	1.24921e-60	-1.03783e-08	-3.08807
44191645	chr19:44191645:A:G	0	-1.03783e-08	-3.08689	3.83517e-103	-1.03783e-08	-3.06615	1.24584e-60	-1.03783e-08	-3.09076
44191793	chr19:44191793:G:T	0	-1.03783e-08	-2.87521	4.46196e-103	-1.03783e-08	-2.91478	1.43253e-60	-1.03783e-08	-2.95113
44192104	chr19:44192104:A:G	0	-1.03783e-08	-3.09202	4.40287e-103	-1.03783e-08	-2.92811	1.33558e-60	-1.03783e-08	-3.02121
44192131	chr19:44192131:G:A	0	-1.03783e-08	-2.87948	4.44837e-103	-1.03783e-08	-2.91783	1.42895e-60	-1.03783e-08	-2.95363
44192469	chr19:44192469:CA:C	0	-1.03783e-08	-2.84608	5.96359e-103	-1.03783e-08	-2.62469	2.14918e-60	-1.03783e-08	-2.54549
44192635	chr19:44192635:G:T	0	-2.66658	-2.59713	4.75605e-104	-2.06159	-3.09194	8.78827e-62	-2.69232	-3.05001
44192685	chr19:44192685:G:A	0	-1.03783e-08	-2.03471	5.09975e-103	-1.03783e-08	-2.78117	2.52737e-60	-1.03783e-08	-2.38339
44192766	chr19:44192766:C:T	0	-1.03783e-08	-2.78615	3.74471e-103	-1.03783e-08	-3.09002	1.39945e-60	-1.03783e-08	-2.9745
44193654	chr19:44193654:T:G	0	-1.03783e-08	-2.97636	3.86186e-103	-1.03783e-08	-3.05922	1.28291e-60	-1.03783e-08	-3.06144
44194757	chr19:44194757:CATACATATATAG:C	0	-1.03783e-08	-2.72869	4.57089e-103	-1.03783e-08	-2.89066	1.46111e-60	-1.03783e-08	-2.93137
44194789	chr19:44194789:A:G	0	-1.03783e-08	-2.00263	5.16508e-103	-1.03783e-08	-2.76844	2.5857e-60	-1.03783e-08	-2.36058
44194995	chr19:44194995:G:C	0	-1.03783e-08	-2.06581	5.11792e-103	-1.03783e-08	-2.77762	2.54297e-60	-1.03783e-08	-2.37724
44195058	chr19:44195058:T:A	0	-1.03783e-08	-2.30511	6.90349e-103	-1.03783e-08	-2.47834	2.41551e-60	-1.03783e-08	-2.42866
44195153	chr19:44195153:A:G	0	-1.03783e-08	-3.02375	3.97302e-103	-1.03783e-08	-3.03084	1.51482e-60	-1.03783e-08	-2.89528
44195749	chr19:44195749:A:G	0	-1.03783e-08	-2.17377	5.24285e-103	-1.03783e-08	-2.7535	1.51481e-60	-1.03783e-08	-2.89528
44195839	chr19:44195839:T:C	0	-1.03783e-08	-3.0192	4.403e-103	-1.03783e-08	-2.92808	1.41144e-60	-1.03783e-08	-2.96597
44196305	chr19:44196305:T:C	0	-1.03783e-08	-2.09392	5.11272e-103	-1.03783e-08	-2.77863	2.51783e-60	-1.03783e-08	-2.38718
44196522	chr19:44196522:C:T	0	-1.03783e-08	-2.15245	4.94585e-103	-1.03783e-08	-2.81182	2.39466e-60	-1.03783e-08	-2.43733
44196568	chr19:44196568:G:A	0	-1.03783e-08	-2.57745	5.73989e-103	-1.03783e-08	-2.66293	1.70612e-60	-1.03783e-08	-2.77635
44197057	chr19:44197057:A:G	0	-1.03783e-08	-2.95683	4.04441e-103	-1.03783e-08	-3.01303	1.5711e-60	-1.03783e-08	-2.8588
44197068	chr19:44197068:T:C	0	-1.03783e-08	-2.0997	4.92588e-103	-1.03783e-08	-2.81586	2.39201e-60	-1.03783e-08	-2.43844
44197792	chr19:44197792:G:A	0	-3.43635	-2.27515e-08	2.83497e-103	-3.36833	-2.27515e-08	8.09844e-61	-3.52149	-2.27515e-08
44197907	chr19:44197907:G:A	0	-1.03783e-08	-2.21361	8.76953e-103	-1.03783e-08	-2.23908	3.30579e-60	-1.03783e-08	-2.1149
44197988	chr19:44197988:A:G	0	-1.03783e-08	-2.57793	5.73475e-103	-1.03783e-08	-2.66382	1.70485e-60	-1.03783e-08	-2.77709
44198168	chr19:44198168:T:G	0	-3.06568	-2.61664	3.25591e-104	-3.03624	-2.49624	1.14432e-61	-2.95006	-2.52829
44198548	chr19:44198548:C:T	0	-1.03783e-08	-3.09257	4.39475e-103	-1.03783e-08	-2.92996	1.33263e-60	-1.03783e-08	-3.02342
44198890	chr19:44198890:C:T	0	-1.03783e-08	-2.1449	5.30942e-103	-1.03783e-08	-2.74088	2.56187e-60	-1.03783e-08	-2.36983
44199014	chr19:44199014:G:A	0	-1.03783e-08	-2.57745	5.7402e-103	-1.03783e-08	-2.66287	1.70599e-60	-1.03783e-08	-2.77643
44199125	chr19:44199125:A:G	0	-1.03783e-08	-2.77444	4.17996e-103	-1.03783e-08	-2.98007	1.30639e-60	-1.03783e-08	-3.04331
44199791	chr19:44199791:C:T	0	-1.31811	-2.27515e-08	9.15398e-103	-2.19618	-2.27515e-08	5.28983e-60	-1.64479	-2.27515e-08
44200133	chr19:44200133:T:G	0	-1.03783e-08	-2.97793	4.04669e-103	-1.03783e-08	-3.01247	1.30382e-60	-1.03783e-08	-3.04528
44200186	chr19:44200186:G:T	0	-1.03783e-08	-2.88431	4.43603e-103	-1.03783e-08	-2.9206	1.42592e-60	-1.03783e-08	-2.95576
44200187	chr19:44200187:C:T	0	-1.03783e-08	-2.88431	4.43603e-103	-1.03783e-08	-2.9206	1.42592e-60	-1.03783e-08	-2.95576
44200204	chr19:44200204:C:T	0	-1.03783e-08	-2.53406	7.21209e-103	-1.03783e-08	-2.43461	2.2599e-60	-1.03783e-08	-2.49525
44200389	chr19:44200389:C:T	0	-3.30118	-3.03066	1.43036e-104	-3.35082	-3.00421	3.67458e-62	-3.525	-3.0893
44200600	chr19:44200600:C:T	0	-1.03783e-08	-2.24508	4.88615e-103	-1.03783e-08	-2.82396	2.32303e-60	-1.03783e-08	-2.4677
44201048	chr19:44201048:G:A	0	-1.03783e-08	-3.02427	3.96432e-103	-1.03783e-08	-3.03303	1.50454e-60	-1.03783e-08	-2.90209
44201103	chr19:44201103:T:A	0	-1.03783e-08	-2.38214	4.60957e-103	-1.03783e-08	-2.88223	2.0775e-60	-1.03783e-08	-2.57941
44201135	chr19:44201135:TA:T	0	-1.03783e-08	-3.02234	3.9708e-103	-1.03783e-08	-3.0314	1.50807e-60	-1.03783e-08	-2.89974
44201136	chr19:44201136:A:T	0	-3.40666	-2.27515e-08	4.29743e-102	-0.649763	-2.27515e-08	8.95254e-60	-1.11864	-2.27515e-08
44201919	chr19:44201919:C:T	0	-3.09989	-2.59511	3.10939e-104	-3.06632	-2.51221	1.09369e-61	-2.9862	-2.5374
44202262	chr19:44202262:T:C	0	-2.29411	-2.97911	6.67166e-104	-1.80952	-3.00557	8.36803e-62	-2.80074	-2.99059
44202298	chr19:44202298:C:CATA	0	-1.03783e-08	-2.22026	4.79827e-103	-1.03783e-08	-2.84211	2.3125e-60	-1.03783e-08	-2.47224
44202508	chr19:44202508:G:C	0	-1.03783e-08	-3.0358	3.8015e-103	-1.03783e-08	-3.07497	1.35538e-60	-1.03783e-08	-3.00649
44202625	chr19:44202625:G:A	0	-1.03783e-08	-3.09303	4.46394e-103	-1.03783e-08	-2.91433	1.34675e-60	-1.03783e-08	-3.01288
44202721	chr19:44202721:A:G	0	-1.03783e-08	-2.29073	4.69251e-103	-1.03783e-08	-2.8644	2.19263e-60	-1.03783e-08	-2.52547
44203153	chr19:44203153:C:G	0	-1.03783e-08	-2.90598	4.35744e-103	-1.03783e-08	-2.93848	1.409e-60	-1.03783e-08	-2.9677
44203530	chr19:44203530:CCT:C	0	-2.75976	-2.82234	2.6553e-103	-0.444951	-2.98886	7.25746e-61	-0.557736	-3.07339
44203637	chr19:44203637:G:C	0	-1.03783e-08	-2.98288	4.09497e-103	-1.03783e-08	-3.00061	1.58882e-60	-1.03783e-08	-2.84758
44203716	chr19:44203716:A:G	0	-1.03783e-08	-3.06169	3.7467e-103	-1.03783e-08	-3.08949	1.24585e-60	-1.03783e-08	-3.09076
44203862	chr19:44203862:G:A	0	-2.90464	-2.83489	3.90441e-104	-2.32463	-3.02621	6.76995e-62	-2.91033	-3.09292
44203986	chr19:44203986:G:A	0	-1.03783e-08	-2.24429	4.82138e-103	-1.03783e-08	-2.8373	2.28182e-60	-1.03783e-08	-2.4856
44204167	chr19:44204167:G:A	0	-1.29197	-2.27515e-08	9.58143e-103	-2.15054	-2.27515e-08	5.54927e-60	-1.59691	-2.27515e-08
44204928	chr19:44204928:C:T	0	-1.03783e-08	-3.02189	3.9742e-103	-1.03783e-08	-3.03054	1.50968e-60	-1.03783e-08	-2.89868
44205145	chr19:44205145:T:C	0	-1.03783e-08	-3.04864	3.87426e-103	-1.03783e-08	-3.05601	1.44418e-60	-1.03783e-08	-2.94303
44205814	chr19:44205814:ATTG:A	0	-1.03783e-08	-3.06589	3.82856e-103	-1.03783e-08	-3.06788	1.25917e-60	-1.03783e-08	-3.08012
44206514	chr19:44206514:G:A	0	-1.03783e-08	-2.29474	4.75147e-103	-1.03783e-08	-2.85191	2.24213e-60	-1.03783e-08	-2.50315
44207058	chr19:44207058:T:C	0	-1.03783e-08	-2.11777	5.18348e-103	-1.03783e-08	-2.76489	2.584e-60	-1.03783e-08	-2.36123
44207238	chr19:44207238:T:C	0	-1.03783e-08	-2.90598	4.35744e-103	-1.03783e-08	-2.93848	1.409e-60	-1.03783e-08	-2.9677
44207433	chr19:44207433:G:T	0	-1.03783e-08	-3.06004	3.92723e-103	-1.03783e-08	-3.04243	1.2437e-60	-1.03783e-08	-3.09248
44207470	chr19:44207470:C:T	0	-2.27777	-2.89845	6.72368e-104	-1.87434	-2.93298	8.24097e-62	-2.88208	-2.92455
44207561	chr19:44207561:T:G	0	-2.74973	-2.80857	2.79431e-103	-0.402356	-2.98042	7.62322e-61	-0.512315	-3.06965
44207654	chr19:44207654:C:G	0	-1.78091	-2.27515e-08	5.02823e-103	-2.7953	-2.27515e-08	3.43788e-60	-2.07572	-2.27515e-08
44208118	chr19:44208118:G:T	0	-1.03783e-08	-1.95146	5.88605e-103	-1.03783e-08	-2.63778	2.47431e-60	-1.03783e-08	-2.40461
44208363	chr19:44208363:C:T	0	-2.73458	-2.82616	2.83203e-103	-0.377975	-2.9914	7.74355e-61	-0.491795	-3.0745
44208531	chr19:44208531:G:T	0	-2.35742	-2.98353	5.32076e-104	-2.05727	-2.98406	7.14168e-62	-2.96772	-2.98207
44208982	chr19:44208982:G:A	0	-1.03783e-08	-2.30097	4.83699e-103	-1.03783e-08	-2.83407	2.26479e-60	-1.03783e-08	-2.49309
44209254	chr19:44209254:G:A	0	-3.42596	-2.27515e-08	2.50639e-103	-3.49152	-2.27515e-08	9.16117e-61	-3.39818	-2.27515e-08
44209665	chr19:44209665:C:CA	0	-1.03783e-08	-3.07952	3.78974e-103	-1.03783e-08	-3.07807	1.25324e-60	-1.03783e-08	-3.08484
44209744	chr19:44209744:A:G	0	-1.03783e-08	-2.77115	3.76806e-103	-1.03783e-08	-3.0838	1.44786e-60	-1.03783e-08	-2.94049
44209794	chr19:44209794:G:A	0	-1.03783e-08	-3.06015	3.90077e-103	-1.03783e-08	-3.04919	1.26081e-60	-1.03783e-08	-3.07882
44210459	chr19:44210459:A:G	0	-1.03783e-08	-2.79969	6.78345e-103	-1.03783e-08	-2.49588	2.31547e-60	-1.03783e-08	-2.47096
44210745	chr19:44210745:G:T	0	-3.36671	-2.99718	1.277e-104	-3.5293	-2.93914	4.04819e-62	-3.43059	-3.08689
44210980	chr19:44210980:G:A	0	-2.41899	-2.85312	6.27783e-103	0.427355	-3.0007	1.5279e-60	0.190054	-3.07673
44211034	chr19:44211034:A:C	0	-1.03783e-08	-2.78391	4.15585e-103	-1.03783e-08	-2.98585	1.30176e-60	-1.03783e-08	-3.04685
44211151	chr19:44211151:C:T	0	-1.03783e-08	-3.06269	3.8332e-103	-1.03783e-08	-3.06667	1.40856e-60	-1.03783e-08	-2.96801
44211155	chr19:44211155:G:A	0	-1.03783e-08	-2.91694	3.73453e-103	-1.03783e-08	-3.09274	1.35211e-60	-1.03783e-08	-3.00891
44211868	chr19:44211868:G:A	0	-2.47146	-3.01912	4.65098e-104	-2.15577	-3.02011	6.85658e-62	-2.97479	-3.01575
44212157	chr19:44212157:G:A	0	-1.03783e-08	-2.57697	5.74356e-103	-1.03783e-08	-2.66229	1.70689e-60	-1.03783e-08	-2.7759
44213516	chr19:44213516:T:C	0	-2.80351	-2.89922	3.13694e-103	-0.309584	-2.95754	9.00177e-61	-0.568708	-2.84703
44213825	chr19:44213825:G:A	0	-2.41737	-3.00295	4.58622e-104	-2.16708	-3.02281	6.53899e-62	-3.02409	-3.01387
44215259	chr19:44215259:C:T	0	-1.03783e-08	-3.04376	3.89118e-103	-1.03783e-08	-3.05165	1.45661e-60	-1.03783e-08	-2.93446
44215425	chr19:44215425:C:T	0	-1.03783e-08	-3.08378	3.73872e-103	-1.03783e-08	-3.09162	1.26061e-60	-1.03783e-08	-3.07898
44215843	chr19:44215843:C:T	0	-1.86898	-2.85007	5.24735e-104	-1.96207	-3.09316	2.00633e-61	-1.83662	-3.08023
44216208	chr19:44216208:CTCT:C	0	-1.03783e-08	-3.09258	3.8405e-103	-1.03783e-08	-3.06476	1.26064e-60	-1.03783e-08	-3.07895
44216216	chr19:44216216:T:G	0	-3.41648	-2.27515e-08	3.06973e-103	-3.28878	-2.27515e-08	9.4459e-61	-3.36758	-2.27515e-08
44217128	chr19:44217128:G:A	0	-2.4563	-3.03365	4.77976e-104	-2.11347	-3.03509	6.87303e-62	-2.95702	-3.03112
44217252	chr19:44217252:C:T	0	-2.54893	-2.77663	6.35298e-104	-1.81939	-3.04464	1.08495e-61	-2.43893	-3.09269
44217906	chr19:44217906:A:T	0	-1.03783e-08	-2.27663	4.77692e-103	-1.03783e-08	-2.84657	2.316e-60	-1.03783e-08	-2.47073
44219042	chr19:44219042:C:T	0	-1.03783e-08	-2.52601	6.12914e-103	-1.03783e-08	-2.59731	1.89935e-60	-1.03783e-08	-2.66906
44219258	chr19:44219258:TCTC:T	0	-2.65873	-1.57693	6.59542e-103	-0.724472	-1.79952	6.17598e-61	-2.08477	-1.70772
44219417	chr19:44219417:T:C	0	-1.03783e-08	-2.23552	7.36192e-103	-1.03783e-08	-2.41405	3.11501e-60	-1.03783e-08	-2.17434
44219950	chr19:44219950:T:A	0	-1.03783e-08	-3.09315	3.73304e-103	-1.03783e-08	-3.09314	1.24298e-60	-1.03783e-08	-3.09306
44220570	chr19:44220570:C:T	0	-3.2335	-2.82392	1.41551e-104	-3.27664	-3.08882	4.16755e-62	-3.48026	-3.00815
44220637	chr19:44220637:G:A	0	-1.03783e-08	-3.04179	3.84615e-103	-1.03783e-08	-3.06329	1.25963e-60	-1.03783e-08	-3.07975
44220659	chr19:44220659:A:T	0	-1.03783e-08	-2.76507	4.26027e-103	-1.03783e-08	-2.96103	1.32439e-60	-1.03783e-08	-3.02962
44220712	chr19:44220712:G:T	0	-1.03783e-08	-2.22986	4.92819e-103	-1.03783e-08	-2.81539	2.36311e-60	-1.03783e-08	-2.4506
44221603	chr19:44221603:G:A	0	-1.03783e-08	-2.78687	4.1791e-103	-1.03783e-08	-2.98027	1.29875e-60	-1.03783e-08	-3.04917
44221624	chr19:44221624:G:A	0	-1.03783e-08	-2.3985	8.76436e-103	-1.03783e-08	-2.23967	2.35969e-60	-1.03783e-08	-2.45204
44221705	chr19:44221705:T:G	0	-1.03783e-08	-3.03746	3.93928e-103	-1.03783e-08	-3.03937	1.27699e-60	-1.03783e-08	-3.06607
44221721	chr19:44221721:A:G	0	-1.03783e-08	-2.88845	4.6171e-103	-1.03783e-08	-2.8806	1.50886e-60	-1.03783e-08	-2.89922
44221908	chr19:44221908:A:C	0	-1.1401	-2.27515e-08	1.05906e-102	-2.05039	-2.27515e-08	6.38668e-60	-1.45636	-2.27515e-08
44221920	chr19:44221920:A:G	0	-1.03783e-08	-2.47363	6.53905e-103	-1.03783e-08	-2.53257	1.87821e-60	-1.03783e-08	-2.68025
44221993	chr19:44221993:T:C	0	-1.03783e-08	-3.0911	3.87987e-103	-1.03783e-08	-3.05457	1.26712e-60	-1.03783e-08	-3.07382
44222084	chr19:44222084:G:A	0	-1.03783e-08	-2.24852	4.92495e-103	-1.03783e-08	-2.81605	2.37733e-60	-1.03783e-08	-2.4446
44222477	chr19:44222477:A:C	0	-1.03783e-08	-3.05808	3.78375e-103	-1.03783e-08	-3.07965	1.31924e-60	-1.03783e-08	-3.03352
44223058	chr19:44223058:T:G	0	-1.03783e-08	-2.62807	3.96532e-103	-1.03783e-08	-3.03278	1.64782e-60	-1.03783e-08	-2.81112
44223443	chr19:44223443:C:A	0	-1.03783e-08	-3.08002	4.22339e-103	-1.03783e-08	-2.96973	1.28919e-60	-1.03783e-08	-3.05656
44223576	chr19:44223576:T:G	0	-3.17906	-2.89475	1.55953e-104	-3.17839	-3.09017	4.2349e-62	-3.44729	-3.0251
44223866	chr19:44223866:G:A	0	-2.23406	-3.02624	6.76404e-104	-1.77443	-3.0269	8.39566e-62	-2.76754	-3.02049
44223940	chr19:44223940:G:A	0	-1.03783e-08	-2.1215	8.95342e-103	-1.03783e-08	-2.21833	3.20392e-60	-1.03783e-08	-2.1462
44223976	chr19:44223976:A:G	0	-1.03783e-08	-2.47414	6.53895e-103	-1.03783e-08	-2.53259	1.8784e-60	-1.03783e-08	-2.68015
44224020	chr19:44224020:A:G	0	-2.38705	-2.97594	6.05644e-104	-1.93618	-2.97564	7.83039e-62	-2.88892	-2.96881
44224025	chr19:44224025:C:T	0	-1.03783e-08	-2.25767	7.50609e-103	-1.03783e-08	-2.39465	3.15229e-60	-1.03783e-08	-2.16245
44224357	chr19:44224357:C:T	0	-2.78681	-3.06886	2.39184e-103	-0.445651	-3.09265	7.36735e-61	-0.545424	-3.07068
44224994	chr19:44224994:C:A	0	-1.03783e-08	-2.82957	4.51191e-103	-1.03783e-08	-2.90365	1.3869e-60	-1.03783e-08	-2.9835
44225359	chr19:44225359:G:A	0	-1.03783e-08	-2.89865	4.8042e-103	-1.03783e-08	-2.84087	1.61431e-60	-1.03783e-08	-2.83167
44225554	chr19:44225554:C:T	0	-2.73008	-2.27515e-08	5.49452e-102	-0.404028	-2.27515e-08	5.77264e-60	-1.55744	-2.27515e-08
44225560	chr19:44225560:G:A	0	-1.03783e-08	-2.44266	6.66545e-103	-1.03783e-08	-2.51343	2.04705e-60	-1.03783e-08	-2.59417
44225596	chr19:44225596:G:A	0	-1.03783e-08	-2.62929	8.51382e-103	-1.03783e-08	-2.26867	3.09434e-60	-1.03783e-08	-2.181
44226033	chr19:44226033:A:G	0	-1.03783e-08	-3.09138	3.87507e-103	-1.03783e-08	-3.0558	1.26602e-60	-1.03783e-08	-3.0747
44226203	chr19:44226203:T:C	0	-2.24042	-2.97373	6.78814e-104	-1.79787	-2.9999	8.55669e-62	-2.78715	-2.98188
44226343	chr19:44226343:T:C	0	-1.03783e-08	-2.19763	4.86884e-103	-1.03783e-08	-2.82751	2.4189e-60	-1.03783e-08	-2.42726
44226457	chr19:44226457:C:T	0	-2.67761	-2.27515e-08	4.89878e-103	-2.82138	-2.27515e-08	3.0444e-60	-2.19727	-2.27515e-08
44226483	chr19:44226483:C:T	0	-1.03783e-08	-3.00885	3.76847e-103	-1.03783e-08	-3.0837	1.26666e-60	-1.03783e-08	-3.07419
44226490	chr19:44226490:C:T	0	-1.03783e-08	-2.59836	8.76745e-103	-1.03783e-08	-2.23932	3.24513e-60	-1.03783e-08	-2.13342
44226824	chr19:44226824:A:G	0	-3.4781	-2.27515e-08	2.43943e-103	-3.5186	-2.27515e-08	8.81542e-61	-3.43666	-2.27515e-08
44227054	chr19:44227054:GGTTAGAGATAAATCTTCA:G	0	-1.03783e-08	-2.10045	2.84258e-102	-1.03783e-08	-1.06307	8.60646e-60	-1.03783e-08	-1.15806
44227069	chr19:44227069:T:A	0	-2.60347	-2.27561	1.12669e-103	-1.50091	-2.79018	2.38573e-61	-2.38441	-2.35925
44227331	chr19:44227331:C:T	0	-1.03783e-08	-2.71371	4.90584e-103	-1.03783e-08	-2.81994	2.07007e-60	-1.03783e-08	-2.58299
44227500	chr19:44227500:G:A	0	-1.03783e-08	-2.97952	4.09976e-103	-1.03783e-08	-2.99944	1.31294e-60	-1.03783e-08	-3.0383
44227635	chr19:44227635:T:C	0	-1.03783e-08	-3.06767	3.75827e-103	-1.03783e-08	-3.08641	1.26671e-60	-1.03783e-08	-3.07415
44227693	chr19:44227693:A:G	0	-1.03783e-08	-2.72239	4.61905e-103	-1.03783e-08	-2.88018	1.8754e-60	-1.03783e-08	-2.68175
44227784	chr19:44227784:T:C	0	-1.03783e-08	-2.99096	4.0648e-103	-1.03783e-08	-3.008	1.56964e-60	-1.03783e-08	-2.85973
44227978	chr19:44227978:C:T	0	-1.03783e-08	-2.17931	5.31872e-103	-1.03783e-08	-2.73913	1.5215e-60	-1.03783e-08	-2.89088
44228000	chr19:44228000:G:A	0	-1.03783e-08	-2.25252	4.94633e-103	-1.03783e-08	-2.81172	2.36272e-60	-1.03783e-08	-2.45076
44228682	chr19:44228682:A:G	0	-1.03783e-08	-2.17205	4.90094e-103	-1.03783e-08	-2.82094	2.44088e-60	-1.03783e-08	-2.41822
44229047	chr19:44229047:A:G	0	-1.03783e-08	-2.56968	5.92297e-103	-1.03783e-08	-2.63153	1.82918e-60	-1.03783e-08	-2.70671
44229104	chr19:44229104:G:C	0	-1.03783e-08	-3.03508	3.80286e-103	-1.03783e-08	-3.07461	1.35638e-60	-1.03783e-08	-3.00575
44229473	chr19:44229473:G:C	0	-1.03783e-08	-2.47609	6.52532e-103	-1.03783e-08	-2.53468	1.87462e-60	-1.03783e-08	-2.68217
44229590	chr19:44229590:C:T	0	-1.03783e-08	-3.07819	4.20114e-103	-1.03783e-08	-2.97501	1.28685e-60	-1.03783e-08	-3.05838
44229977	chr19:44229977:A:G	0	-1.03783e-08	-2.46964	6.56454e-103	-1.03783e-08	-2.52868	1.88521e-60	-1.03783e-08	-2.67654
44230304	chr19:44230304:C:T	0	-1.03783e-08	-3.093	3.82624e-103	-1.03783e-08	-3.06848	1.25763e-60	-1.03783e-08	-3.08134
44231272	chr19:44231272:GC:G	0	-2.78618	-2.27515e-08	6.30162e-102	-0.266973	-2.27515e-08	1.54304e-59	-0.574233	-2.27515e-08
44232355	chr19:44232355:T:C	0	-1.03783e-08	-3.09282	3.75893e-103	-1.03783e-08	-3.08623	1.24346e-60	-1.03783e-08	-3.09267
44232685	chr19:44232685:G:T	0	-1.03783e-08	-2.30874	7.27199e-103	-1.03783e-08	-2.42634	2.1875e-60	-1.03783e-08	-2.52781
44232856	chr19:44232856:C:T	0	-1.03783e-08	-2.16127	7.54684e-103	-1.03783e-08	-2.38924	2.73079e-60	-1.03783e-08	-2.30598
44233356	chr19:44233356:T:C	0	-1.38622	-2.27515e-08	7.80755e-103	-2.35527	-2.27515e-08	5.1869e-60	-1.66444	-2.27515e-08
44233686	chr19:44233686:G:A	0	-2.22073	-3.02725	6.05857e-104	-1.87908	-3.0324	8.40474e-62	-2.76232	-3.02463
44233897	chr19:44233897:A:T	0	-2.31387	-2.27515e-08	1.58427e-102	-1.64766	-2.27515e-08	1.27379e-59	-0.765992	-2.27515e-08
44233910	chr19:44233910:C:T	0	-1.03783e-08	-2.27824	4.72183e-103	-1.03783e-08	-2.85817	2.27892e-60	-1.03783e-08	-2.48687
44234160	chr19:44234160:C:T	0	-1.03783e-08	-3.09283	3.76725e-103	-1.03783e-08	-3.08402	1.24867e-60	-1.03783e-08	-3.08849
44234878	chr19:44234878:G:A	0	-1.03783e-08	-1.96264	3.28133e-102	-1.03783e-08	-0.919531	1.00654e-59	-1.03783e-08	-1.00147
44235150	chr19:44235150:T:C	0	-3.18964	-2.80334	1.53654e-104	-3.19041	-3.09301	4.43807e-62	-3.44183	-2.9837
44235246	chr19:44235246:T:C	0	-2.37349	-2.99054	5.97444e-104	-1.91784	-3.00762	7.95783e-62	-2.85105	-2.99054
44235534	chr19:44235534:G:A	0	-1.03783e-08	-3.04301	3.8943e-103	-1.03783e-08	-3.05085	1.45899e-60	-1.03783e-08	-2.93283
44235969	chr19:44235969:C:T	0	-1.03783e-08	-3.09275	3.83529e-103	-1.03783e-08	-3.06612	1.25975e-60	-1.03783e-08	-3.07966
44236449	chr19:44236449:G:A	0	-1.03783e-08	-2.29476	4.78191e-103	-1.03783e-08	-2.84552	2.29426e-60	-1.03783e-08	-2.48016
44236563	chr19:44236563:G:A	0	-1.03783e-08	-3.08335	3.74858e-103	-1.03783e-08	-3.08899	1.26212e-60	-1.03783e-08	-3.07778
44237073	chr19:44237073:C:G	0	-1.03783e-08	-3.04394	3.88618e-103	-1.03783e-08	-3.05294	1.4622e-60	-1.03783e-08	-2.93063
44237082	chr19:44237082:G:T	0	-1.03783e-08	-2.25038	4.99264e-103	-1.03783e-08	-2.8024	2.40855e-60	-1.03783e-08	-2.43155
44237350	chr19:44237350:A:G	0	-1.03783e-08	-3.04484	3.88293e-103	-1.03783e-08	-3.05378	1.4599e-60	-1.03783e-08	-2.93221
44237403	chr19:44237403:G:A	0	-1.03783e-08	-3.08933	3.74404e-103	-1.03783e-08	-3.0902	1.24825e-60	-1.03783e-08	-3.08883
44237455	chr19:44237455:C:T	0	-1.03783e-08	-3.09316	3.75674e-103	-1.03783e-08	-3.08681	1.24498e-60	-1.03783e-08	-3.09146
44237481	chr19:44237481:A:C	0	-3.41886	-2.27515e-08	2.61215e-103	-3.45019	-2.27515e-08	8.5058e-61	-3.47241	-2.27515e-08
44237674	chr19:44237674:A:G	0	-3.54349	-2.31371	7.1666e-104	-3.35672	-1.3868	1.11156e-61	-3.53112	-1.97627
44237803	chr19:44237803:A:G	0	-1.03783e-08	-2.89227	4.39429e-103	-1.03783e-08	-2.93006	1.41347e-60	-1.03783e-08	-2.96452
44237985	chr19:44237985:TTATG:T	0	-1.03783e-08	-2.85155	4.0004e-103	-1.03783e-08	-3.02397	1.26609e-60	-1.03783e-08	-3.07464
44238125	chr19:44238125:A:G	0	-3.30822	-2.55974	1.36856e-104	-3.34121	-3.05798	4.83054e-62	-3.50706	-2.83373
44238962	chr19:44238962:C:T	0	-3.17486	-2.63279	1.50955e-104	-3.22642	-3.07472	4.9382e-62	-3.43972	-2.87903
44239570	chr19:44239570:A:G	0	-1.03783e-08	-2.98247	4.06018e-103	-1.03783e-08	-3.00914	1.32156e-60	-1.03783e-08	-3.03176
44239655	chr19:44239655:G:C	0	-1.75469	-2.20196	5.22403e-104	-2.18427	-2.87542	7.65828e-61	-1.06849	-2.50888
44239764	chr19:44239764:A:C	0	-1.03783e-08	-2.99072	4.06558e-103	-1.03783e-08	-3.00781	1.57035e-60	-1.03783e-08	-2.85928
44239955	chr19:44239955:T:TACCTCTCATTCTCTGA	0	4.35068	-2.27515e-08	3.60053e-103	-3.12928	-2.27515e-08	1.0743e-60	-3.2389	-2.27515e-08
44240279	chr19:44240279:A:G	0	-1.03783e-08	-3.09296	3.77766e-103	-1.03783e-08	-3.08126	1.24764e-60	-1.03783e-08	-3.08932
44240717	chr19:44240717:G:A	0	-3.19766	-2.72846	1.46333e-104	-3.24406	-3.08817	4.60758e-62	-3.45087	-2.93717
44240884	chr19:44240884:G:A	0	-1.03783e-08	-2.94465	4.51825e-103	-1.03783e-08	-2.90224	1.52449e-60	-1.03783e-08	-2.88891
44241133	chr19:44241133:A:T	0	-1.03783e-08	-2.45727	6.54535e-103	-1.03783e-08	-2.53161	1.91166e-60	-1.03783e-08	-2.6626
44241284	chr19:44241284:T:G	0	-3.26913	-2.73268	1.35165e-104	-3.32025	-3.09138	4.35352e-62	-3.48863	-2.95613
44241782	chr19:44241782:G:A	0	-1.03783e-08	-2.17734	8.45074e-103	-1.03783e-08	-2.27611	2.5608e-60	-1.03783e-08	-2.37025
44242218	chr19:44242218:T:A	0	-2.13892	-3.01419	2.30536e-104	-2.78634	-3.09137	1.42812e-61	-2.16364	-3.09316
44242335	chr19:44242335:T:G	0	-1.03783e-08	-3.09018	3.74895e-103	-1.03783e-08	-3.08889	1.24965e-60	-1.03783e-08	-3.08771
44242682	chr19:44242682:C:G	0	-1.03783e-08	-3.07786	3.73787e-103	-1.03783e-08	-3.09185	1.27464e-60	-1.03783e-08	-3.06791
44242838	chr19:44242838:A:G	0	-2.79006	-2.59497	4.57703e-104	-2.10181	-3.09009	9.1834e-62	-2.65126	-3.04708
44242851	chr19:44242851:A:T	0	-2.76756	-2.08411	5.80272e-104	-2.26939	-2.68523	8.82092e-62	-2.86922	-2.8694
44243368	chr19:44243368:T:G	0	-1.03783e-08	-2.99397	4.05297e-103	-1.03783e-08	-3.01091	1.56191e-60	-1.03783e-08	-2.86466
44243598	chr19:44243598:CT:C	0	-2.25727	-2.31133	5.06546e-104	-2.47715	-2.61336	5.37392e-61	-1.55045	-2.38115
44243629	chr19:44243629:C:T	0	-2.11253	-2.53399	3.20893e-104	-2.50041	-3.0466	3.43955e-61	-1.55449	-2.82333
44243695	chr19:44243695:T:A	0	-1.03783e-08	-3.09013	3.73393e-103	-1.03783e-08	-3.0929	1.24455e-60	-1.03783e-08	-3.0918
44243848	chr19:44243848:C:T	0	-1.53644	-2.15515	6.2978e-104	-1.99748	-2.87527	1.00874e-60	-0.809393	-2.49248
44244808	chr19:44244808:C:A	0	-1.44894	-2.31369	6.57124e-104	-1.92163	-2.90861	1.04148e-60	-0.70819	-2.56174
44245106	chr19:44245106:T:C	0	-1.03783e-08	-2.16571	9.07948e-103	-1.03783e-08	-2.20435	3.45624e-60	-1.03783e-08	-2.07039
44246099	chr19:44246099:C:T	0	-1.03137	-2.9468	8.02874e-104	-1.60108	-3.02884	3.23475e-61	-1.43007	-3.00914
44246272	chr19:44246272:C:T	0	-1.03783e-08	-2.69355	7.89832e-103	-1.03783e-08	-2.34372	2.88941e-60	-1.03783e-08	-2.24952
44246418	chr19:44246418:G:T	0	-1.63914	-2.35066	5.50835e-104	-2.06894	-2.93775	7.41658e-61	-0.930113	-2.67933
44246810	chr19:44246810:G:A	0	-1.57749	-2.16162	6.13e-104	-2.04336	-2.8564	9.67792e-61	-0.864454	-2.47886
44247315	chr19:44247315:G:A	0	-1.03783e-08	-2.89913	4.24293e-103	-1.03783e-08	-2.96511	1.38409e-60	-1.03783e-08	-2.98553
44247683	chr19:44247683:G:A	0	-3.51181	-2.27515e-08	3.29083e-103	-3.21923	-2.27515e-08	1.31083e-60	-3.03991	-2.27515e-08
44248324	chr19:44248324:G:A	0	-1.23749	-2.16393	8.06563e-104	-1.76201	-2.86333	1.59947e-60	-0.370605	-2.4703
44248347	chr19:44248347:GTGT:G	0	-1.03783e-08	-3.02965	3.79518e-103	-1.03783e-08	-3.07663	1.28838e-60	-1.03783e-08	-3.05719
44248568	chr19:44248568:A:G	0	-0.821449	-3.08692	5.04577e-103	0.155339	-2.94715	1.93793e-61	-1.9979	-2.95364
44248702	chr19:44248702:C:T	0	-0.993149	-2.99437	8.045e-104	-1.56794	-3.05996	3.2641e-61	-1.39356	-3.03661
44248790	chr19:44248790:T:C	0	-1.05814	-2.99014	7.57904e-104	-1.6299	-3.05767	3.06242e-61	-1.46094	-3.03301
44248965	chr19:44248965:G:A	0	-1.03783e-08	-3.06353	3.75396e-103	-1.03783e-08	-3.08755	1.24289e-60	-1.03783e-08	-3.09314
44248981	chr19:44248981:C:T	0	-3.50854	-2.27515e-08	2.39215e-103	-3.53817	-2.27515e-08	8.03313e-61	-3.52958	-2.27515e-08
44249077	chr19:44249077:A:C	0	-1.03783e-08	-3.01857	3.95217e-103	-1.03783e-08	-3.0361	1.24758e-60	-1.03783e-08	-3.08937
44249685	chr19:44249685:C:T	0	-1.03783e-08	-2.1869	8.37058e-103	-1.03783e-08	-2.28564	2.53044e-60	-1.03783e-08	-2.38218
44249711	chr19:44249711:G:C	0	-1.26481	-2.37886	7.53325e-104	-1.74337	-2.95026	1.24074e-60	-0.396857	-2.69801
44250273	chr19:44250273:G:A	0	-0.559368	-2.97728	5.24222e-103	0.333372	-3.08699	2.19642e-61	-1.74867	-3.07766
44252502	chr19:44252502:T:C	0	-1.30034	-2.21374	7.4129e-104	-1.81079	-2.89894	1.39968e-60	-0.434584	-2.53975
44253325	chr19:44253325:A:G	0	-1.03783e-08	-2.30521	7.34791e-103	-1.03783e-08	-2.41595	2.23455e-60	-1.03783e-08	-2.50654
44253388	chr19:44253388:A:C	0	-1.03783e-08	-3.09192	4.20416e-103	-1.03783e-08	-2.97429	1.34446e-60	-1.03783e-08	-3.01458
44254092	chr19:44254092:TA:T	0	-1.03783e-08	-2.45818	6.54129e-103	-1.03783e-08	-2.53223	1.9104e-60	-1.03783e-08	-2.66326
44254809	chr19:44254809:T:TAG	0	-1.03783e-08	-2.99096	4.0648e-103	-1.03783e-08	-3.008	1.56964e-60	-1.03783e-08	-2.85973
44255032	chr19:44255032:G:C	0	-1.52656	-2.20935	6.29501e-104	-2.00429	-2.8689	1.01372e-60	-0.730657	-2.56629
44255534	chr19:44255534:A:G	0	-1.03783e-08	-2.66285	8.23524e-103	-1.03783e-08	-2.30194	3.01572e-60	-1.03783e-08	-2.20673
44255866	chr19:44255866:AT:A	0	-1.03783e-08	-2.92233	4.36479e-103	-1.03783e-08	-2.9368	1.41211e-60	-1.03783e-08	-2.96549
44256105	chr19:44256105:G:T	0	-1.34843	-2.36392	7.02586e-104	-1.8269	-2.93645	1.14208e-60	-0.500865	-2.67686
44256464	chr19:44256464:T:TA	0	-1.03783e-08	-3.08718	3.7373e-103	-1.03783e-08	-3.092	1.24327e-60	-1.03783e-08	-3.09283
44256775	chr19:44256775:C:T	0	-1.38806	-2.27854	6.85387e-104	-1.88898	-2.89916	1.23179e-60	-0.55218	-2.54993
44256809	chr19:44256809:T:C	0	-1.03783e-08	-2.14487	1.61501e-102	-1.03783e-08	-1.62844	4.29226e-60	-1.03783e-08	-1.85376
44256961	chr19:44256961:C:T	0	-1.92955	-2.509	3.7831e-104	-2.34978	-3.03263	4.80074e-61	-1.2551	-2.78929
44257259	chr19:44257259:G:C	0	-1.03783e-08	-2.91459	4.25992e-103	-1.03783e-08	-2.96111	1.70746e-60	-1.03783e-08	-2.77557
44257554	chr19:44257554:A:G	0	-1.34844	-2.23309	7.262e-104	-1.84853	-2.88176	1.35689e-60	-0.49056	-2.51482
44257857	chr19:44257857:C:G	0	-0.965571	-2.972	8.49367e-104	-1.54122	-3.03241	3.46609e-61	-1.36855	-3.00158
44258018	chr19:44258018:T:C	0	-0.993227	-2.96972	8.31142e-104	-1.55884	-3.03648	3.38873e-61	-1.38651	-3.00619
44259481	chr19:44259481:T:C	0	-2.17957	-2.4745	3.03163e-104	-2.55051	-3.05335	3.5228e-61	-1.5427	-2.8112
44259506	chr19:44259506:TC:T	0	-1.34583	-2.41044	6.31054e-104	-1.88009	-2.99064	1.13366e-60	-0.50033	-2.68479
44259591	chr19:44259591:T:C	0	-1.57101	-2.12331	6.08523e-104	-2.0423	-2.86479	1.11547e-60	-0.741964	-2.45933
44260135	chr19:44260135:T:TC	0	-1.03783e-08	-3.05562	3.73502e-103	-1.03783e-08	-3.09261	1.24426e-60	-1.03783e-08	-3.09204
44260137	chr19:44260137:T:C	0	-1.03783e-08	-3.05591	3.73516e-103	-1.03783e-08	-3.09257	1.24419e-60	-1.03783e-08	-3.09209
44260254	chr19:44260254:T:C	0	-1.03783e-08	-1.80085	1.13645e-102	-1.03783e-08	-1.97987	4.48825e-60	-1.03783e-08	-1.80911
44260452	chr19:44260452:C:CT	0	-1.03783e-08	-3.09236	4.47887e-103	-1.03783e-08	-2.911	1.33385e-60	-1.03783e-08	-3.0225
44260645	chr19:44260645:T:TA	0	-3.41659	-2.27515e-08	3.63415e-103	-3.11999	-2.27515e-08	1.08621e-60	-3.22787	-2.27515e-08
44261072	chr19:44261072:TG:T	0	-1.03783e-08	-2.9866	4.03148e-103	-1.03783e-08	-3.01623	1.56569e-60	-1.03783e-08	-2.86225
44261684	chr19:44261684:C:G	0	-1.03783e-08	-2.67881	5.33209e-103	-1.03783e-08	-2.73662	1.61271e-60	-1.03783e-08	-2.83266
44261776	chr19:44261776:C:T	0	-2.22709	-2.68015	2.81368e-104	-2.5907	-3.08775	2.59124e-61	-1.67458	-2.98644
44261901	chr19:44261901:C:T	0	-2.6786	-2.27515e-08	7.66112e-102	-0.0716227	-2.27515e-08	1.85712e-59	-0.388959	-2.27515e-08
44261961	chr19:44261961:C:T	0	-1.54587	-2.28882	5.87033e-104	-2.02081	-2.92223	9.61024e-61	-0.703424	-2.6469
44262290	chr19:44262290:G:A	0	-2.6988	-2.27515e-08	5.89678e-103	-2.63596	-2.27515e-08	2.72219e-60	-2.30914	-2.27515e-08
44262428	chr19:44262428:G:A	0	-0.817107	-2.9841	9.85987e-104	-1.36638	-3.05809	3.87715e-61	-1.21522	-3.04284
44262902	chr19:44262902:T:C	0	-1.03783e-08	-2.78694	4.9236e-103	-1.03783e-08	-2.81633	1.63883e-60	-1.03783e-08	-2.81659
44262957	chr19:44262957:C:T	0	-1.03783e-08	-1.78809	1.11252e-102	-1.03783e-08	-2.00115	3.99155e-60	-1.03783e-08	-1.92639
44263050	chr19:44263050:C:T	0	-1.03783e-08	-2.28092	7.49232e-103	-1.03783e-08	-2.39649	2.28279e-60	-1.03783e-08	-2.48518
44263413	chr19:44263413:C:A	0	-2.11886	-2.52906	2.99105e-104	-2.54564	-3.07169	3.50216e-61	-1.47676	-2.88302
44263781	chr19:44263781:A:G	0	-1.03783e-08	-2.98453	8.0186e-103	-1.03783e-08	-2.3286	1.82815e-60	-1.03783e-08	-2.70727
44264684	chr19:44264684:A:G	0	-1.03783e-08	-3.09055	3.74531e-103	-1.03783e-08	-3.08986	1.24363e-60	-1.03783e-08	-3.09254
44264775	chr19:44264775:ATGT:A	0	-1.46791	-2.24654	6.27726e-104	-1.98414	-2.89188	1.03814e-60	-0.659707	-2.61343
44265178	chr19:44265178:T:C	0	-1.03783e-08	-3.04613	3.82361e-103	-1.03783e-08	-3.06917	1.41414e-60	-1.03783e-08	-2.96405
44265374	chr19:44265374:C:T	0	-3.25078	-2.33787	3.50455e-104	-2.37444	-3.08445	6.33105e-62	-3.15345	-2.91683
44265376	chr19:44265376:C:T	0	-3.28351	-3.09028	2.53443e-104	-3.06811	-2.71488	4.44634e-62	-3.46753	-2.95613
44265378	chr19:44265378:C:T	0	-3.54625	-2.27515e-08	2.63879e-103	-3.44005	-2.27515e-08	8.07169e-61	-3.5248	-2.27515e-08
44265443	chr19:44265443:C:T	0	-2.82477	-2.89286	2.05841e-104	-2.89889	-3.09212	5.05537e-62	-3.2414	-3.05389
44265821	chr19:44265821:C:T	0	-3.15257	-2.87315	1.58899e-104	-3.16884	-3.08101	4.20424e-62	-3.4365	-3.04314
44265902	chr19:44265902:C:T	0	-1.03783e-08	-2.33909	7.1526e-103	-1.03783e-08	-2.44289	2.15278e-60	-1.03783e-08	-2.54381
44266059	chr19:44266059:G:A	0	-1.03783e-08	-3.09301	3.7387e-103	-1.03783e-08	-3.09163	1.26581e-60	-1.03783e-08	-3.07486
44266598	chr19:44266598:C:A	0	-1.03783e-08	-2.98763	4.02817e-103	-1.03783e-08	-3.01705	1.56371e-60	-1.03783e-08	-2.86351
44267328	chr19:44267328:G:C	0	-1.03783e-08	-3.03746	3.91789e-103	-1.03783e-08	-3.04481	1.47773e-60	-1.03783e-08	-2.92006
44267347	chr19:44267347:G:T	0	-2.27474	-2.5893	2.62773e-104	-2.66644	-3.08039	2.78828e-61	-1.66382	-2.92392
44267436	chr19:44267436:C:T	0	-1.03783e-08	-3.04062	3.90267e-103	-1.03783e-08	-3.0487	1.46524e-60	-1.03783e-08	-2.92855
44268818	chr19:44268818:TCTTC:T	0	-1.03783e-08	-3.0714	4.12403e-103	-1.03783e-08	-2.99354	1.27647e-60	-1.03783e-08	-3.06648
44269098	chr19:44269098:T:C	0	-2.95643	-2.78717	2.57334e-103	-0.606254	-2.85891	7.71806e-61	-0.851955	-2.71764
44269355	chr19:44269355:G:A	0	-3.07293	-2.88148	1.71026e-104	-3.09683	-3.07948	4.35873e-62	-3.39737	-3.04619
44269360	chr19:44269360:A:G	0	-2.52539	-2.79567	7.23069e-104	-1.69078	-3.04384	1.12395e-61	-2.40529	-3.09102
44269364	chr19:44269364:T:C	0	-1.03783e-08	-3.08427	3.77592e-103	-1.03783e-08	-3.08172	1.24525e-60	-1.03783e-08	-3.09123
44269366	chr19:44269366:G:A	0	-1.03783e-08	-3.04781	3.83791e-103	-1.03783e-08	-3.06544	1.40634e-60	-1.03783e-08	-2.96959
44269774	chr19:44269774:G:A	0	-1.03783e-08	-2.6898	5.29178e-103	-1.03783e-08	-2.74421	1.60191e-60	-1.03783e-08	-2.83938
44269972	chr19:44269972:G:C	0	-1.03783e-08	-2.98823	4.02601e-103	-1.03783e-08	-3.01759	1.56245e-60	-1.03783e-08	-2.86432
44270176	chr19:44270176:G:C	0	-1.03783e-08	-2.91366	4.26348e-103	-1.03783e-08	-2.96028	1.70942e-60	-1.03783e-08	-2.77442
44270502	chr19:44270502:C:A	0	-2.93831	-2.27515e-08	4.01675e-102	-0.717307	-2.27515e-08	4.2939e-60	-1.85338	-2.27515e-08
44270677	chr19:44270677:G:A	0	-3.11232	-2.8596	1.62607e-104	-3.13743	-3.08936	4.34857e-62	-3.41928	-3.02662
44270680	chr19:44270680:A:T	0	-2.84404	-2.56103	3.17977e-104	-3.07733	-2.47881	8.41707e-62	-3.25943	-2.52605
44270694	chr19:44270694:C:T	0	-2.87001	-2.61328	2.94151e-104	-3.0993	-2.53472	7.83096e-62	-3.27706	-2.58059
44270777	chr19:44270777:C:T	0	-1.03783e-08	-3.04781	3.83791e-103	-1.03783e-08	-3.06544	1.40634e-60	-1.03783e-08	-2.96959
44270888	chr19:44270888:C:T	0	-1.03783e-08	-3.08657	3.74983e-103	-1.03783e-08	-3.08865	1.26034e-60	-1.03783e-08	-3.07919
44271102	chr19:44271102:G:A	0	-1.64542	-2.79353	4.66155e-104	-2.08608	-3.08753	6.27979e-61	-0.774481	-3.00134
44271532	chr19:44271532:C:T	0	-2.19171	-2.54964	2.79802e-104	-2.6124	-3.07164	3.12047e-61	-1.56984	-2.90533
44271573	chr19:44271573:G:A	0	-1.03783e-08	-2.77606	4.10245e-103	-1.03783e-08	-2.99878	1.41436e-60	-1.03783e-08	-2.9639
44272817	chr19:44272817:C:T	0	-1.03783e-08	-3.06635	3.85578e-103	-1.03783e-08	-3.06079	1.2922e-60	-1.03783e-08	-3.05423
44273242	chr19:44273242:T:A	0	-1.03783e-08	-2.84448	7.0316e-103	-1.03783e-08	-2.45995	1.71091e-60	-1.03783e-08	-2.77355
44273399	chr19:44273399:T:C	0	-1.03783e-08	-3.0888	3.74407e-103	-1.03783e-08	-3.09019	1.25643e-60	-1.03783e-08	-3.0823
44273709	chr19:44273709:G:A	0	-1.03783e-08	-3.06627	3.75038e-103	-1.03783e-08	-3.08851	1.25334e-60	-1.03783e-08	-3.08476
44273995	chr19:44273995:TCACACTGGAGAGAAACCATATAAATGTGAGGTATGTGATAAGGGCTTCAGTAAGGCCTCAAATCTTCAAGCCCATCAGAGAATC:T	0	-1.03783e-08	-3.09075	3.73926e-103	-1.03783e-08	-3.09148	1.24707e-60	-1.03783e-08	-3.08978
44274252	chr19:44274252:A:C	0	-1.10213	-3.00513	7.66319e-104	-1.59225	-3.08428	2.93713e-61	-1.46236	-3.07337
44274646	chr19:44274646:G:A	0	-2.82883	-2.43831	2.75452e-104	-2.96296	-2.73675	2.63628e-61	-2.04368	-2.60011
44275178	chr19:44275178:C:T	0	-2.84596	-2.5861	3.11416e-104	-3.07155	-2.50544	8.18196e-62	-3.26129	-2.55252
44275493	chr19:44275493:A:T	0	-3.12293	-2.8136	1.61877e-104	-3.13821	-3.09307	4.48042e-62	-3.42179	-2.99423
44275497	chr19:44275497:A:T	0	-1.65342	-2.93251	1.03551e-103	-1.99289	-2.38258	3.79422e-61	-1.63065	-2.64903
44275635	chr19:44275635:C:A	0	-2.42714	-2.75291	3.1013e-104	-2.64254	-2.93859	3.32363e-61	-1.60867	-2.80344
44275884	chr19:44275884:G:GA	0	-1.03783e-08	-3.09312	3.80619e-103	-1.03783e-08	-3.07374	1.25066e-60	-1.03783e-08	-3.0869
44276115	chr19:44276115:C:T	0	-1.03783e-08	-3.07889	3.80299e-103	-1.03783e-08	-3.07458	1.27184e-60	-1.03783e-08	-3.07011
44276755	chr19:44276755:C:T	0	-2.62824	-2.67027	2.11535e-104	-2.87287	-3.09086	1.92533e-61	-1.9647	-2.99336
44276821	chr19:44276821:ATATT:A	0	-1.03783e-08	-2.73237	4.25403e-103	-1.03783e-08	-2.9625	1.32227e-60	-1.03783e-08	-3.03122
44276953	chr19:44276953:G:C	0	-1.03783e-08	-2.73044	4.25662e-103	-1.03783e-08	-2.96189	1.32341e-60	-1.03783e-08	-3.03036
44277160	chr19:44277160:GATCA:G	0	-2.51276	-2.74828	2.93811e-104	-2.71093	-2.92426	3.01362e-61	-1.72933	-2.78069
44277565	chr19:44277565:G:A	0	-2.7828	-2.27515e-08	2.97108e-103	-3.32144	-2.27515e-08	8.60762e-61	-3.46051	-2.27515e-08
44278105	chr19:44278105:AC:A	0	-1.03783e-08	-3.02684	3.73812e-103	-1.03783e-08	-3.09178	1.25809e-60	-1.03783e-08	-3.08098
44278889	chr19:44278889:G:A	0	-1.03783e-08	-2.66103	4.53686e-103	-1.03783e-08	-2.89813	1.56879e-60	-1.03783e-08	-2.86027
44279093	chr19:44279093:T:C	0	-1.03783e-08	-2.61847	5.29599e-103	-1.03783e-08	-2.74342	1.88357e-60	-1.03783e-08	-2.6774
44279274	chr19:44279274:A:G	0	-1.03783e-08	-1.98708	9.79177e-103	-1.03783e-08	-2.12882	3.0622e-60	-1.03783e-08	-2.19144
44279851	chr19:44279851:C:T	0	-2.95338	-2.47083	1.92095e-104	-2.99506	-3.06507	5.60627e-62	-3.33299	-2.85887
44280056	chr19:44280056:C:T	0	-1.03783e-08	-3.08605	3.81222e-103	-1.03783e-08	-3.07215	1.24531e-60	-1.03783e-08	-3.09119
44280103	chr19:44280103:C:T	0	-2.39789	-2.85934	8.54801e-104	-1.56654	-3.00072	1.24703e-61	-2.30124	-3.09115
44280526	chr19:44280526:T:C	0	-1.03783e-08	-2.125	7.79635e-103	-1.03783e-08	-2.35671	3.23755e-60	-1.03783e-08	-2.13576
44280784	chr19:44280784:T:C	0	-1.03783e-08	-3.01774	3.96309e-103	-1.03783e-08	-3.03334	1.41028e-60	-1.03783e-08	-2.96678
44281083	chr19:44281083:T:C	0	-0.798492	-3.00686	9.35653e-104	-1.39068	-3.0862	3.79975e-61	-1.20007	-3.07815
44281301	chr19:44281301:T:C	0	-1.03783e-08	-2.64185	5.55604e-103	-1.03783e-08	-2.69548	1.6911e-60	-1.03783e-08	-2.78519
44281362	chr19:44281362:A:G	0	-1.79693	-2.27515e-08	5.39013e-103	-2.7258	-2.27515e-08	3.42734e-60	-2.07879	-2.27515e-08
44281587	chr19:44281587:A:G	0	-1.03783e-08	-3.02057	3.9735e-103	-1.03783e-08	-3.03072	1.41727e-60	-1.03783e-08	-2.96184
44281891	chr19:44281891:C:T	0	-1.03783e-08	-3.08621	3.75101e-103	-1.03783e-08	-3.08834	1.24309e-60	-1.03783e-08	-3.09297
44282189	chr19:44282189:T:C	0	-1.89629	-2.75223	3.82039e-104	-2.28201	-3.09059	4.77296e-61	-1.03365	-3.01655
44283119	chr19:44283119:AG:A	0	-1.03783e-08	-3.0358	3.8563e-103	-1.03783e-08	-3.06066	1.2828e-60	-1.03783e-08	-3.06152
44283714	chr19:44283714:C:T	0	-1.03783e-08	-3.08713	3.80452e-103	-1.03783e-08	-3.07418	1.24452e-60	-1.03783e-08	-3.09183
44283715	chr19:44283715:G:A	0	-3.09215	-2.31125	2.7613e-104	-2.86472	-2.83253	1.13027e-61	-2.72232	-2.76838
44284143	chr19:44284143:C:T	0	-1.03783e-08	-3.08816	3.77325e-103	-1.03783e-08	-3.08243	1.25251e-60	-1.03783e-08	-3.08542
44284245	chr19:44284245:T:C	0	-1.03783e-08	-3.01592	4.04362e-103	-1.03783e-08	-3.01323	1.30358e-60	-1.03783e-08	-3.04546
44284355	chr19:44284355:G:A	0	-1.27573	-2.27515e-08	3.09805e-103	-3.27959	-2.27515e-08	1.21867e-60	-3.11282	-2.27515e-08
44284971	chr19:44284971:C:T	0	-2.60964	-2.7886	2.60529e-104	-2.80101	-2.95439	2.57551e-61	-1.82447	-2.84264
44285734	chr19:44285734:G:A	0	-2.71279	-2.27515e-08	6.24552e-103	-2.5785	-2.27515e-08	1.12654e-60	-3.19142	-2.27515e-08
44286160	chr19:44286160:G:T	0	-2.80674	-2.77683	3.14065e-103	-0.406563	-2.85937	9.1409e-61	-0.69165	-2.70875
44287082	chr19:44287082:T:C	0	-1.03783e-08	-2.88587	4.29695e-103	-1.03783e-08	-2.95246	1.50033e-60	-1.03783e-08	-2.90489
44287294	chr19:44287294:T:A	0	-3.0484	-2.27515e-08	4.86561e-103	-2.82817	-2.27515e-08	1.62742e-60	-2.82358	-2.27515e-08
44288544	chr19:44288544:C:T	0	-1.03783e-08	-2.63007	5.12521e-103	-1.03783e-08	-2.7762	1.86924e-60	-1.03783e-08	-2.68504
44288814	chr19:44288814:T:C	0	-1.03783e-08	-2.39172	7.01086e-103	-1.03783e-08	-2.4629	2.47673e-60	-1.03783e-08	-2.40363
44288816	chr19:44288816:G:A	0	-0.569521	-2.97208	1.09393e-103	-1.24503	-3.07555	4.48451e-61	-1.0503	-3.06223
44289364	chr19:44289364:A:G	0	-1.03783e-08	-2.7593	5.1299e-103	-1.03783e-08	-2.77528	1.88004e-60	-1.03783e-08	-2.67928
44289507	chr19:44289507:C:T	0	-1.03783e-08	-2.44999	6.28629e-103	-1.03783e-08	-2.572	2.47871e-60	-1.03783e-08	-2.40283
44290419	chr19:44290419:T:C	0	-1.03783e-08	-2.94348	4.23249e-103	-1.03783e-08	-2.96757	1.41012e-60	-1.03783e-08	-2.9669
44290551	chr19:44290551:G:A	0	-2.42106	-2.68022	2.23524e-104	-2.82414	-3.08447	2.49159e-61	-1.71323	-2.98701
44290603	chr19:44290603:T:C	0	-1.03783e-08	-2.91551	4.25414e-103	-1.03783e-08	-2.96247	1.70387e-60	-1.03783e-08	-2.77767
44290753	chr19:44290753:AC:A	0	-1.03783e-08	-2.98763	4.02817e-103	-1.03783e-08	-3.01705	1.56371e-60	-1.03783e-08	-2.86351
44291412	chr19:44291412:T:C	0	-1.03783e-08	-2.72693	5.16256e-103	-1.03783e-08	-2.76893	1.72071e-60	-1.03783e-08	-2.76784
44292141	chr19:44292141:C:T	0	-1.03783e-08	-2.66502	8.11019e-103	-1.03783e-08	-2.31724	2.97448e-60	-1.03783e-08	-2.22051
44292176	chr19:44292176:T:G	0	-1.03783e-08	-2.77676	4.57486e-103	-1.03783e-08	-2.88979	1.5711e-60	-1.03783e-08	-2.8588
44292390	chr19:44292390:T:A	0	-3.13597	-2.16818	3.01286e-104	-2.84766	-2.7624	1.2421e-61	-2.72487	-2.67149
44292612	chr19:44292612:A:C	0	-3.04293	-2.49597	1.78004e-104	-3.07282	-3.06349	5.26417e-62	-3.38816	-2.86666
44292752	chr19:44292752:C:T	0	-2.88048	-2.79495	2.9511e-103	-0.457492	-2.8707	8.56198e-61	-0.739685	-2.72614
44292797	chr19:44292797:A:T	0	-1.03783e-08	-2.36784	7.0359e-103	-1.03783e-08	-2.45934	2.11619e-60	-1.03783e-08	-2.56095
44293080	chr19:44293080:C:T	0	-1.03783e-08	-3.00087	4.23364e-103	-1.03783e-08	-2.9673	1.38968e-60	-1.03783e-08	-2.9815
44293879	chr19:44293879:A:G	0	-1.03783e-08	-2.62501	5.13506e-103	-1.03783e-08	-2.77427	1.86609e-60	-1.03783e-08	-2.68673
44294110	chr19:44294110:T:C	0	-1.03783e-08	-2.75598	5.14348e-103	-1.03783e-08	-2.77264	1.88639e-60	-1.03783e-08	-2.67591
44294115	chr19:44294115:C:T	0	-0.118912	-2.86412	2.9768e-103	-0.982462	-2.33705	9.64295e-61	-0.759119	-2.58781
44294523	chr19:44294523:T:G	0	-1.03783e-08	-3.09276	3.85009e-103	-1.03783e-08	-3.06227	1.26201e-60	-1.03783e-08	-3.07787
44294765	chr19:44294765:G:A	0	-1.03783e-08	-3.03589	3.73355e-103	-1.03783e-08	-3.09301	1.24811e-60	-1.03783e-08	-3.08894
44294796	chr19:44294796:A:G	0	-2.90301	-2.67702	3.108e-103	-0.510721	-2.76567	9.43669e-61	-0.788531	-2.58002
44294889	chr19:44294889:C:T	0	-3.46295	-2.27515e-08	2.38708e-103	-3.5403	-2.27515e-08	8.07931e-61	-3.52385	-2.27515e-08
44295390	chr19:44295390:G:A	0	-1.03783e-08	-2.94434	4.23323e-103	-1.03783e-08	-2.9674	1.37064e-60	-1.03783e-08	-2.9953
44295438	chr19:44295438:T:C	0	-0.623198	-2.91121	1.03419e-103	-1.31888	-3.05786	4.39799e-61	-1.09494	-3.03707
44295950	chr19:44295950:G:T	0	-1.03783e-08	-3.0175	3.7332e-103	-1.03783e-08	-3.0931	1.2537e-60	-1.03783e-08	-3.08447
44296115	chr19:44296115:T:G	0	-3.01439	-2.65854	1.76872e-104	-3.05049	-3.09221	4.81441e-62	-3.37169	-2.97244
44296464	chr19:44296464:G:A	0	-1.03783e-08	-3.02682	4.01827e-103	-1.03783e-08	-3.01951	1.30728e-60	-1.03783e-08	-3.04263
44296465	chr19:44296465:A:G	0	-1.03783e-08	-2.8674	4.0926e-103	-1.03783e-08	-3.00119	1.39824e-60	-1.03783e-08	-2.97536
44296561	chr19:44296561:C:T	0	-1.0769	-2.27515e-08	3.26977e-103	-3.22565	-2.27515e-08	1.32951e-60	-3.02576	-2.27515e-08
44297164	chr19:44297164:G:A	0	-3.54102	-2.27515e-08	3.83727e-103	-3.0656	-2.27515e-08	9.46289e-61	-3.36578	-2.27515e-08
44297261	chr19:44297261:AC:A	0	-1.20735	-2.27515e-08	3.14383e-103	-3.26492	-2.27515e-08	1.25848e-60	-3.08067	-2.27515e-08
44297298	chr19:44297298:T:A	0	-1.03783e-08	-2.81944	4.17777e-103	-1.03783e-08	-2.98059	1.42266e-60	-1.03783e-08	-2.95804
44297382	chr19:44297382:G:T	0	-3.15621	-3.06844	1.15709e-103	-1.20527	-3.05919	3.7283e-61	-1.33405	-2.96316
44298748	chr19:44298748:T:C	0	-1.03783e-08	-1.41164	8.19843e-103	-1.03783e-08	-2.30642	3.94892e-60	-1.03783e-08	-1.93713
44298925	chr19:44298925:G:C	0	-1.03783e-08	-1.99319	7.0716e-103	-1.03783e-08	-2.45428	2.78759e-60	-1.03783e-08	-2.2854
44299355	chr19:44299355:T:C	0	-2.57083	-3.06169	2.55485e-104	-2.82482	-2.95013	2.00396e-61	-1.91337	-3.00467
44299597	chr19:44299597:T:C	0	-1.03783e-08	-2.23802	5.92195e-103	-1.03783e-08	-2.6317	2.31638e-60	-1.03783e-08	-2.47057
44299966	chr19:44299966:C:T	0	-2.44681	-3.03666	1.03317e-103	-1.59809	-2.77964	1.29217e-61	-2.35874	-2.9981
44300072	chr19:44300072:G:A	0	-1.03783e-08	-1.60501	7.83992e-103	-1.03783e-08	-2.35114	3.81334e-60	-1.03783e-08	-1.97207
44300707	chr19:44300707:G:A	0	-2.72865	-2.27515e-08	6.1395e-103	-2.59562	-2.27515e-08	1.07048e-60	-3.24246	-2.27515e-08
44301024	chr19:44301024:A:T	0	-2.81466	-2.27515e-08	5.54157e-103	-2.69809	-2.27515e-08	1.05034e-60	-3.26146	-2.27515e-08
44301028	chr19:44301028:A:G	0	-1.03783e-08	-2.42856	6.22994e-103	-1.03783e-08	-2.581	2.28164e-60	-1.03783e-08	-2.48568
44301283	chr19:44301283:C:T	0	-1.03783e-08	-1.40157	8.32908e-103	-1.03783e-08	-2.29061	4.00214e-60	-1.03783e-08	-1.92374
44301437	chr19:44301437:A:G	0	-1.03783e-08	-3.07288	3.91554e-103	-1.03783e-08	-3.04541	1.32819e-60	-1.03783e-08	-3.02676
44302001	chr19:44302001:T:C	0	-1.03783e-08	-2.43893	6.17356e-103	-1.03783e-08	-2.59009	2.25866e-60	-1.03783e-08	-2.4958
44302207	chr19:44302207:T:A	0	-1.03783e-08	-3.02342	3.98409e-103	-1.03783e-08	-3.02806	1.30372e-60	-1.03783e-08	-3.04535
44302876	chr19:44302876:ATG:A	0	-3.01243	-2.68707	1.71699e-104	-3.08018	-3.0922	4.69285e-62	-3.39003	-2.97967
44303756	chr19:44303756:G:T	0	-1.03783e-08	-2.96701	4.33191e-103	-1.03783e-08	-2.94436	1.70425e-60	-1.03783e-08	-2.77745
44303965	chr19:44303965:T:C	0	-1.03783e-08	-2.98122	3.88579e-103	-1.03783e-08	-3.05304	1.31625e-60	-1.03783e-08	-3.03579
44304078	chr19:44304078:G:T	0	-1.03783e-08	-2.90882	4.07287e-103	-1.03783e-08	-3.00602	1.3462e-60	-1.03783e-08	-3.01329
44304120	chr19:44304120:C:T	0	-1.03783e-08	-2.89198	4.18206e-103	-1.03783e-08	-2.97956	1.44696e-60	-1.03783e-08	-2.94111
44304286	chr19:44304286:A:G	0	-1.03783e-08	-1.99594	7.05784e-103	-1.03783e-08	-2.45623	2.78026e-60	-1.03783e-08	-2.28803
44304483	chr19:44304483:C:G	0	-1.03783e-08	-2.99785	3.97586e-103	-1.03783e-08	-3.03012	1.29826e-60	-1.03783e-08	-3.04955
44304589	chr19:44304589:T:A	0	-1.03783e-08	-3.02809	3.9656e-103	-1.03783e-08	-3.03271	1.29864e-60	-1.03783e-08	-3.04926
44304795	chr19:44304795:C:T	0	-1.03783e-08	-2.83734	3.95161e-103	-1.03783e-08	-3.03624	1.42821e-60	-1.03783e-08	-2.95415
44304844	chr19:44304844:C:T	0	-2.44591	-3.093	2.29166e-104	-2.81215	-3.07153	2.29756e-61	-1.69983	-3.08148
44305196	chr19:44305196:A:G	0	-1.03783e-08	-2.84453	4.30827e-103	-1.03783e-08	-2.94983	1.45463e-60	-1.03783e-08	-2.93582
44305625	chr19:44305625:A:T	0	-1.03783e-08	-2.98847	3.73365e-103	-1.03783e-08	-3.09298	1.3578e-60	-1.03783e-08	-3.00471
44306258	chr19:44306258:T:C	0	-2.92188	-2.28484	3.52138e-104	-2.62687	-2.82722	1.47622e-61	-2.48366	-2.74001
44306332	chr19:44306332:T:C	0	-3.43699	-2.27515e-08	4.12467e-103	-2.99338	-2.27515e-08	1.21191e-60	-3.11837	-2.27515e-08
44306434	chr19:44306434:A:G	0	-2.25671	-2.73256	2.45718e-104	-2.72322	-3.09072	3.00452e-61	-1.49369	-3.01935
44306551	chr19:44306551:G:A	0	-2.19715	-3.068	2.85437e-104	-2.7029	-2.9612	2.95994e-61	-1.44887	-3.07912
44306753	chr19:44306753:G:C	0	-1.03783e-08	-2.90536	4.27474e-103	-1.03783e-08	-2.95764	1.72332e-60	-1.03783e-08	-2.76632
44307308	chr19:44307308:C:T	0	-1.03783e-08	-3.01578	4.09622e-103	-1.03783e-08	-3.0003	1.32753e-60	-1.03783e-08	-3.02725
44307537	chr19:44307537:G:A	0	-1.03783e-08	-2.95813	3.74224e-103	-1.03783e-08	-3.09068	1.39372e-60	-1.03783e-08	-2.9786
44308675	chr19:44308675:G:T	0	-1.03783e-08	-2.9603	3.94403e-103	-1.03783e-08	-3.03816	1.34081e-60	-1.03783e-08	-3.0173
44309462	chr19:44309462:T:C	0	-1.03783e-08	-3.00237	3.86585e-103	-1.03783e-08	-3.05818	1.24781e-60	-1.03783e-08	-3.08918
44309598	chr19:44309598:T:C	0	-1.03783e-08	-2.72887	5.52854e-103	-1.03783e-08	-2.70044	1.68328e-60	-1.03783e-08	-2.78983
44309891	chr19:44309891:G:C	0	-1.03783e-08	-2.91455	5.9475e-103	-1.03783e-08	-2.62739	2.14706e-60	-1.03783e-08	-2.54648
44309947	chr19:44309947:T:C	0	-2.1935	-3.06163	2.89321e-104	-2.68384	-2.96674	3.01482e-61	-1.42483	-3.08479
44310249	chr19:44310249:C:T	0	-3.45255	-3.05282	1.46854e-104	-3.46682	-2.86186	3.89327e-62	-3.49676	-3.05974
44310321	chr19:44310321:C:T	0	-2.17954	-3.06462	2.91723e-104	-2.67811	-2.96421	3.05157e-61	-1.41357	-3.08393
44310578	chr19:44310578:G:A	0	-2.17366	-3.06586	2.93962e-104	-2.6725	-2.96217	3.07488e-61	-1.40645	-3.08345
44310626	chr19:44310626:G:A	0	-2.13667	-3.07013	3.03696e-104	-2.64753	-2.95457	3.20267e-61	-1.36842	-3.08075
44310690	chr19:44310690:C:T	0	-2.16794	-3.06345	2.94486e-104	-2.6694	-2.96349	3.09719e-61	-1.39872	-3.08394
44312153	chr19:44312153:T:C	0	-0.897695	-3.01404	8.4041e-104	-1.69023	-2.89401	3.01868e-61	-1.54636	-2.96197
44312539	chr19:44312539:G:T	0	-1.03783e-08	-2.98082	3.8879e-103	-1.03783e-08	-3.0525	1.31765e-60	-1.03783e-08	-3.03472
44313015	chr19:44313015:G:C	0	-2.21362	-3.0694	2.84944e-104	-2.69914	-2.96669	2.94756e-61	-1.45234	-3.07984
44313163	chr19:44313163:A:G	0	-3.1095	-2.97742	1.56183e-104	-3.18454	-3.08255	3.87797e-62	-3.48162	-3.07881
44313344	chr19:44313344:T:C	0	-2.42907	-3.07215	2.44947e-104	-2.86272	-2.95436	2.26577e-61	-1.72116	-3.07409
44313534	chr19:44313534:T:C	0	-2.69257	-2.45617	5.5823e-104	-1.9003	-3.09305	9.00661e-62	-2.69649	-3.0213
44313640	chr19:44313640:G:A	0	-2.19184	-3.05761	2.87917e-104	-2.68081	-2.97464	3.02633e-61	-1.41924	-3.08657
44313672	chr19:44313672:T:C	0	-1.03783e-08	-2.98233	4.03326e-103	-1.03783e-08	-3.01579	1.57226e-60	-1.03783e-08	-2.85806
44313712	chr19:44313712:C:T	0	-2.21631	-3.06571	2.86149e-104	-2.70291	-2.9587	2.91551e-61	-1.46091	-3.0822
44314710	chr19:44314710:T:C	0	-2.10545	-3.04585	2.959e-104	-2.61011	-3.01799	3.34153e-61	-1.31434	-3.09239
44314832	chr19:44314832:T:G	0	-3.20863	-3.07736	1.15601e-103	-1.17356	-3.09183	3.39388e-61	-1.30042	-3.09076
44314842	chr19:44314842:A:G	0	-1.03783e-08	-2.59372	4.56092e-103	-1.03783e-08	-2.89284	1.9313e-60	-1.03783e-08	-2.65238
44314909	chr19:44314909:C:T	0	-2.83058	-3.08795	2.43175e-103	-0.43842	-3.08333	7.2539e-61	-0.612585	-3.01903
44315328	chr19:44315328:A:G	0	-2.19689	-3.09294	2.80508e-104	-2.6062	-3.07532	3.1241e-61	-1.38439	-3.08962
44315429	chr19:44315429:A:T	0	-2.99352	-2.98855	1.21722e-104	-3.54594	-2.97044	4.73261e-62	-3.2769	-3.08437
44315485	chr19:44315485:C:T	0	-2.15509	-3.07355	3.12616e-104	-2.57635	-2.99679	3.43964e-61	-1.3414	-3.03639
44315614	chr19:44315614:T:C	0	-1.03783e-08	-1.63885	7.53689e-103	-1.03783e-08	-2.39056	2.18223e-60	-1.03783e-08	-2.53023
44315966	chr19:44315966:C:T	0	-2.18914	-3.04326	3.47897e-104	-2.63024	-2.83598	3.44966e-61	-1.42066	-2.95422
44316101	chr19:44316101:A:C	0	-1.03783e-08	-2.98925	3.95378e-103	-1.03783e-08	-3.03569	1.56857e-60	-1.03783e-08	-2.86041
44316142	chr19:44316142:A:G	0	-2.80939	-3.01305	2.66672e-103	-0.390997	-3.03852	8.75259e-61	-0.543991	-2.89982
44316309	chr19:44316309:A:G	0	-3.00901	-2.94806	1.17574e-104	-3.54632	-3.00474	4.6323e-62	-3.29111	-3.09158
44316374	chr19:44316374:T:C	0	-3.02817	-2.94625	1.17365e-104	-3.54637	-3.00646	4.57985e-62	-3.30236	-3.09172
44316550	chr19:44316550:T:A	0	-1.03783e-08	-3.08381	3.81171e-103	-1.03783e-08	-3.07229	1.26375e-60	-1.03783e-08	-3.07649
44316745	chr19:44316745:A:C	0	-2.21	-3.05298	2.71936e-104	-2.68701	-3.02554	2.93221e-61	-1.44594	-3.09146
44316842	chr19:44316842:G:A	0	-3.20894	-2.27515e-08	3.51728e-103	-3.15268	-2.27515e-08	9.54207e-61	-3.35745	-2.27515e-08
44317128	chr19:44317128:G:A	0	-2.29548	-3.08118	2.86721e-104	-2.70947	-2.95014	2.90561e-61	-1.52676	-3.01975
44317167	chr19:44317167:T:C	0	-3.54463	-2.27515e-08	3.13019e-103	-3.26927	-2.27515e-08	1.15729e-60	-3.16449	-2.27515e-08
44317505	chr19:44317505:T:C	0	-1.03783e-08	-2.84536	4.50232e-103	-1.03783e-08	-2.90577	1.86317e-60	-1.03783e-08	-2.68829
44317584	chr19:44317584:C:T	0	-2.98366	-3.09245	1.72995e-103	-0.772048	-3.09023	5.09307e-61	-0.94319	-3.04209
44318120	chr19:44318120:G:A	0	-1.03783e-08	-2.46844	6.01735e-103	-1.03783e-08	-2.61572	2.19611e-60	-1.03783e-08	-2.52389
44318167	chr19:44318167:T:C	0	-3.10574	-3.0297	1.50215e-103	-0.917656	-3.08581	4.34274e-61	-1.05804	-3.08661
44318390	chr19:44318390:G:A	0	-1.03783e-08	-0.580167	3.70656e-102	-1.03783e-08	-0.797677	1.65991e-59	-1.03783e-08	-0.501226
44318733	chr19:44318733:T:C	0	-1.39273	-2.61901	7.4101e-104	-1.84496	-2.86515	3.15586e-61	-1.83901	-2.62489
44318852	chr19:44318852:CAT:C	0	-1.39849	-2.59369	7.48105e-104	-1.85131	-2.84926	3.21213e-61	-1.84535	-2.60087
44319201	chr19:44319201:C:T	0	-2.23789	-2.27515e-08	1.23085e-102	-1.90007	-2.27515e-08	1.40061e-60	-2.97367	-2.27515e-08
44319319	chr19:44319319:C:T	0	-1.03783e-08	-2.94828	4.36383e-103	-1.03783e-08	-2.93702	1.42197e-60	-1.03783e-08	-2.95853
44319571	chr19:44319571:A:C	0	-2.30423	-3.01041	2.60667e-104	-2.68181	-3.07307	2.94514e-61	-1.48782	-3.04519
44319780	chr19:44319780:T:C	0	-1.03783e-08	-2.80347	4.42983e-103	-1.03783e-08	-2.922	1.53987e-60	-1.03783e-08	-2.87887
44320311	chr19:44320311:C:T	0	-1.03783e-08	-2.50818	4.60982e-103	-1.03783e-08	-2.88218	2.00612e-60	-1.03783e-08	-2.61437
44320340	chr19:44320340:T:C	0	-1.03783e-08	-3.01119	4.19444e-103	-1.03783e-08	-2.97661	1.33097e-60	-1.03783e-08	-3.02467
44320526	chr19:44320526:T:C	0	-2.83474	-2.96732	5.51937e-104	-1.96279	-3.0419	7.83277e-62	-2.76497	-3.09246
44320882	chr19:44320882:G:A	0	-1.03783e-08	-2.9656	4.03613e-103	-1.03783e-08	-3.01508	1.62405e-60	-1.03783e-08	-2.82565
44320908	chr19:44320908:T:C	0	-1.03783e-08	-3.01755	4.84125e-103	-1.03783e-08	-2.83319	1.50958e-60	-1.03783e-08	-2.89875
44320943	chr19:44320943:C:T	0	-1.03783e-08	-2.48794	4.70534e-103	-1.03783e-08	-2.86167	2.06744e-60	-1.03783e-08	-2.58426
44321015	chr19:44321015:C:A	0	-1.03783e-08	-3.04222	4.06293e-103	-1.03783e-08	-3.00846	1.45401e-60	-1.03783e-08	-2.93624
44321120	chr19:44321120:CCTTT:C	0	-1.03783e-08	-3.09145	4.2305e-103	-1.03783e-08	-2.96805	1.2482e-60	-1.03783e-08	-3.08887
44321160	chr19:44321160:A:G	0	-1.03783e-08	-2.46646	5.12009e-103	-1.03783e-08	-2.77719	1.74246e-60	-1.03783e-08	-2.75527
44321453	chr19:44321453:C:T	0	-1.03783e-08	-2.45401	5.16981e-103	-1.03783e-08	-2.76753	1.75996e-60	-1.03783e-08	-2.74528
44321467	chr19:44321467:A:G	0	-2.74415	-2.60193	5.72162e-104	-1.87573	-3.09297	9.27544e-62	-2.66371	-3.02466
44321987	chr19:44321987:G:A	0	-1.59869	-2.27773	3.14124e-103	-0.812414	-2.45333	9.40066e-61	-0.906794	-2.46558
44322189	chr19:44322189:G:A	0	-2.19205	-3.09316	2.93392e-104	-2.57327	-3.06334	3.25547e-61	-1.34528	-3.08754
44322967	chr19:44322967:T:C	0	-1.25245	-2.98985	7.72337e-104	-1.8213	-2.8474	2.79955e-61	-1.66829	-2.91541
44323039	chr19:44323039:T:A	0	-1.03783e-08	-2.822	4.4778e-103	-1.03783e-08	-2.91123	1.89598e-60	-1.03783e-08	-2.67084
44323110	chr19:44323110:C:T	0	-0.048454	-3.04961	8.41638e-103	0.768712	-3.0489	3.09465e-60	0.90805	-3.08895
44323117	chr19:44323117:C:T	0	-1.03783e-08	-2.58344	4.35834e-103	-1.03783e-08	-2.93827	1.856e-60	-1.03783e-08	-2.69215
44323748	chr19:44323748:C:A	0	-1.03783e-08	-3.07227	3.75013e-103	-1.03783e-08	-3.08858	1.25727e-60	-1.03783e-08	-3.08163
44324059	chr19:44324059:GTTT:G	0	-2.96011	-3.07961	1.79814e-103	-0.742151	-3.08146	5.50199e-61	-0.90797	-3.00008
44324488	chr19:44324488:C:T	0	-1.65539	-2.79414	6.42268e-104	-2.00048	-2.85264	2.54745e-61	-1.92769	-2.75037
44324808	chr19:44324808:C:A	0	-1.03783e-08	-3.07227	3.75013e-103	-1.03783e-08	-3.08858	1.25727e-60	-1.03783e-08	-3.08163
44325032	chr19:44325032:G:A	0	-2.86681	-3.08687	2.17838e-103	-0.551845	-3.07994	6.44403e-61	-0.714328	-3.03568
44325477	chr19:44325477:T:G	0	-1.03783e-08	-0.89109	3.00439e-102	-1.03783e-08	-1.0077	1.24321e-59	-1.03783e-08	-0.790292
44325826	chr19:44325826:G:A	0	-3.19519	-3.09187	1.28992e-104	-3.54204	-2.91633	4.67126e-62	-3.38096	-2.99336
44325928	chr19:44325928:C:T	0	-1.96569	-2.65502	1.2539e-103	-2.23336	-1.95075	4.38939e-61	-1.88909	-2.24488
44325960	chr19:44325960:C:T	0	-2.10554	-3.08961	3.2259e-104	-2.57104	-2.9707	3.43379e-61	-1.30545	-3.07405
44326052	chr19:44326052:C:T	0	-2.94914	-2.61314	4.4073e-104	-2.15926	-3.07043	7.23138e-62	-2.86016	-3.07715
44326242	chr19:44326242:T:C	0	-1.03783e-08	-3.03711	4.75611e-103	-1.03783e-08	-2.85094	1.49288e-60	-1.03783e-08	-2.90987
44326327	chr19:44326327:A:T	0	-2.93282	-3.08872	1.86683e-103	-0.698756	-3.08737	5.29806e-61	-0.869084	-3.07673
44326739	chr19:44326739:C:A	0	-1.84734	-2.81876	5.23825e-104	-2.18561	-2.87136	2.1124e-61	-2.09718	-2.76815
44326813	chr19:44326813:A:T	0	-1.03783e-08	-3.07998	3.76238e-103	-1.03783e-08	-3.08531	1.25212e-60	-1.03783e-08	-3.08574
44327013	chr19:44327013:C:T	0	-3.10254	-3.08016	1.27486e-103	-1.07817	-3.08936	3.73247e-61	-1.24112	-3.05497
44327329	chr19:44327329:GA:G	0	-2.95933	-3.06002	1.76208e-103	-0.766788	-3.07709	5.50185e-61	-0.923229	-2.98485
44327415	chr19:44327415:A:G	0	-1.03783e-08	-2.85127	3.81969e-103	-1.03783e-08	-3.0702	1.292e-60	-1.03783e-08	-3.05438
44327460	chr19:44327460:G:A	0	-2.24665	-2.27515e-08	5.38731e-103	-2.72632	-2.27515e-08	2.36168e-60	-2.4512	-2.27515e-08
44327931	chr19:44327931:C:T	0	-1.03783e-08	-2.2949	5.93558e-103	-1.03783e-08	-2.6294	1.96432e-60	-1.03783e-08	-2.63543
44328540	chr19:44328540:T:C	0	-2.99973	-3.09277	1.83093e-103	-0.712592	-3.09295	5.28704e-61	-0.870635	-3.07726
44328722	chr19:44328722:A:G	0	-0.901322	-2.7604	4.74596e-103	0.0774206	-2.93049	1.60418e-60	0.100121	-2.93808
44328839	chr19:44328839:C:G	0	-0.879142	-2.74987	4.89952e-103	0.0994908	-2.92072	1.66158e-60	0.125023	-2.92783
44329009	chr19:44329009:T:A	0	-1.03783e-08	-2.19435	6.35469e-103	-1.03783e-08	-2.56117	2.10572e-60	-1.03783e-08	-2.56592
44329321	chr19:44329321:G:A	0	-1.03783e-08	-2.98622	7.12131e-103	-1.03783e-08	-2.44727	1.86167e-60	-1.03783e-08	-2.6891
44329353	chr19:44329353:C:T	0	-1.71675	-2.90143	5.51498e-104	-2.11567	-2.88982	2.08287e-61	-2.03896	-2.84045
44329374	chr19:44329374:G:A	0	-1.03783e-08	-3.00452	3.74379e-103	-1.03783e-08	-3.09027	1.3317e-60	-1.03783e-08	-3.02412
44329698	chr19:44329698:G:C	0	-1.34114	-3.01536	6.93642e-104	-1.89868	-2.87749	2.5264e-61	-1.73954	-2.94683
44330487	chr19:44330487:G:A	0	-1.03783e-08	-2.2003	6.32566e-103	-1.03783e-08	-2.56575	2.09614e-60	-1.03783e-08	-2.57047
44330507	chr19:44330507:G:A	0	-3.11372	-3.01762	1.42368e-103	-0.966533	-3.09059	4.02598e-61	-1.12796	-3.09243
44330798	chr19:44330798:G:C	0	-3.51243	-2.27515e-08	2.60252e-103	-3.45388	-2.27515e-08	8.03219e-61	-3.5297	-2.27515e-08
44330829	chr19:44330829:A:T	0	-1.66084	-2.91355	5.70881e-104	-2.06803	-2.90291	2.16808e-61	-1.9932	-2.84612
44331357	chr19:44331357:T:C	0	-1.03783e-08	-2.49007	5.17942e-103	-1.03783e-08	-2.76567	1.88973e-60	-1.03783e-08	-2.67414
44331624	chr19:44331624:T:C	0	-1.03783e-08	-3.0076	3.74266e-103	-1.03783e-08	-3.09057	1.32883e-60	-1.03783e-08	-3.02628
44332247	chr19:44332247:C:T	0	-0.940893	-2.27515e-08	2.37564e-103	-3.5451	-2.27515e-08	1.8255e-59	-0.406134	-2.27515e-08
44332588	chr19:44332588:C:T	0	-1.03783e-08	-3.0076	3.74266e-103	-1.03783e-08	-3.09057	1.32883e-60	-1.03783e-08	-3.02628
44332899	chr19:44332899:C:T	0	-1.03783e-08	-2.76518	6.49595e-103	-1.03783e-08	-2.53919	2.20696e-60	-1.03783e-08	-2.51896
44333093	chr19:44333093:A:G	0	-1.62096	-3.00287	7.94144e-104	-1.55067	-3.09019	2.44384e-61	-1.62731	-3.09227
44333430	chr19:44333430:T:C	0	-2.93744	-3.05904	2.15101e-103	-0.563214	-3.08121	5.95418e-61	-0.7359	-3.09316
44333458	chr19:44333458:T:C	0	-1.03783e-08	-3.04354	4.68975e-103	-1.03783e-08	-2.86499	1.47511e-60	-1.03783e-08	-2.92184
44333831	chr19:44333831:G:A	0	-0.846418	-2.76578	4.92633e-103	0.115332	-2.9311	1.6909e-60	0.150681	-2.93599
44333867	chr19:44333867:G:T	0	-1.03783e-08	-3.0076	3.74266e-103	-1.03783e-08	-3.09057	1.32883e-60	-1.03783e-08	-3.02628
44333887	chr19:44333887:C:T	0	-0.473637	-2.91779	6.31432e-103	0.38456	-2.95211	2.24159e-60	0.525087	-3.02848
44334042	chr19:44334042:C:T	0	-3.04775	-3.09254	1.61083e-103	-0.842516	-3.0911	4.80952e-61	-0.97699	-3.06557
44334107	chr19:44334107:G:T	0	-3.07525	-3.04114	1.53124e-103	-0.891184	-3.0931	4.42863e-61	-1.03692	-3.08815
44334572	chr19:44334572:G:A	0	-2.87697	-2.61797	4.84513e-104	-2.05364	-3.08134	7.84294e-62	-2.7922	-3.06393
44334680	chr19:44334680:G:A	0	-0.790205	-2.76567	5.30628e-103	0.189555	-2.93103	1.80934e-60	0.218308	-2.93592
44334728	chr19:44334728:A:G	0	-2.28958	-3.09094	2.72439e-104	-2.73057	-2.98013	2.79305e-61	-1.5106	-3.07542
44334805	chr19:44334805:G:C	0	-2.99887	-3.09303	1.78522e-103	-0.737761	-3.09306	5.34413e-61	-0.862135	-3.07503
44334915	chr19:44334915:T:C	0	-1.03783e-08	-3.09108	3.73698e-103	-1.03783e-08	-3.09209	1.24413e-60	-1.03783e-08	-3.09214
44335013	chr19:44335013:C:T	0	-1.31734	-2.80923	7.51235e-104	-1.85443	-2.84197	2.80411e-61	-1.70601	-2.87607
44335215	chr19:44335215:T:C	0	-2.19905	-3.07568	3.02473e-104	-2.59121	-3.01492	3.29864e-61	-1.37419	-3.04546
44335429	chr19:44335429:C:T	0	-1.64	-2.89609	5.8726e-104	-2.05107	-2.89158	2.23784e-61	-1.9763	-2.83135
44335629	chr19:44335629:A:G	0	-1.03783e-08	-2.50132	6.34693e-103	-1.03783e-08	-2.56239	1.98664e-60	-1.03783e-08	-2.62413
44335694	chr19:44335694:G:T	0	-1.03783e-08	-3.03778	3.733e-103	-1.03783e-08	-3.09315	1.30393e-60	-1.03783e-08	-3.04519
44336024	chr19:44336024:G:A	0	-1.03783e-08	-2.80057	3.95677e-103	-1.03783e-08	-3.03494	1.43929e-60	-1.03783e-08	-2.94642
44336300	chr19:44336300:A:G	0	-1.03783e-08	-2.96622	7.46773e-103	-1.03783e-08	-2.39978	1.91261e-60	-1.03783e-08	-2.6621
44336636	chr19:44336636:T:C	0	-0.852228	-2.79519	4.8705e-103	0.125082	-2.95225	1.64731e-60	0.147095	-2.95852
44336830	chr19:44336830:C:T	0	-3.00857	-3.09223	1.78251e-103	-0.741843	-3.0905	5.2928e-61	-0.88476	-3.06205
44336880	chr19:44336880:T:C	0	-1.03783e-08	-2.85266	3.8957e-103	-1.03783e-08	-3.05049	1.37673e-60	-1.03783e-08	-2.99086
44336892	chr19:44336892:A:T	0	-1.03783e-08	-2.97584	3.76409e-103	-1.03783e-08	-3.08486	1.36061e-60	-1.03783e-08	-3.00264
44337011	chr19:44337011:G:A	0	-1.03783e-08	-2.74158	4.87195e-103	-1.03783e-08	-2.82687	2.14759e-60	-1.03783e-08	-2.54623
44337162	chr19:44337162:C:T	0	-1.03783e-08	-2.78338	4.69726e-103	-1.03783e-08	-2.86339	2.03738e-60	-1.03783e-08	-2.59891
44337643	chr19:44337643:C:T	0	-1.38297	-3.00542	6.69971e-104	-1.94986	-2.86102	2.4336e-61	-1.79557	-2.92822
44337656	chr19:44337656:T:G	0	-2.98823	-3.0931	1.8707e-103	-0.691515	-3.09254	5.54708e-61	-0.830959	-3.06893
44337732	chr19:44337732:G:A	0	-1.03783e-08	-2.95866	3.78125e-103	-1.03783e-08	-3.08031	1.38255e-60	-1.03783e-08	-2.98665
44337839	chr19:44337839:AT:A	0	-1.0832	-2.73636	4.25708e-103	-0.171016	-2.79077	1.27302e-60	-0.220593	-2.84859
44337858	chr19:44337858:C:A	0	-2.14016	-3.06448	2.95666e-104	-2.6334	-2.99549	3.40278e-61	-1.36336	-3.02521
44338635	chr19:44338635:G:A	0	-1.03783e-08	-3.04967	3.7491e-103	-1.03783e-08	-3.08885	1.25647e-60	-1.03783e-08	-3.08227
44338785	chr19:44338785:G:A	0	-1.03783e-08	-3.05345	5.12922e-103	-1.03783e-08	-2.77541	1.51252e-60	-1.03783e-08	-2.8968
44339207	chr19:44339207:G:A	0	-2.9999	-3.08947	1.83177e-103	-0.718001	-3.08708	5.4568e-61	-0.864255	-3.05204
44339379	chr19:44339379:T:C	0	-1.03783e-08	-2.40327	4.89257e-103	-1.03783e-08	-2.82265	2.21672e-60	-1.03783e-08	-2.51455
44339561	chr19:44339561:A:G	0	-3.1464	-2.63932	3.07984e-104	-2.51483	-3.07325	6.0861e-62	-3.03755	-3.07219
44339602	chr19:44339602:G:A	0	-0.689196	-2.54016	3.7898e-103	-1.37984	-1.69821	9.77298e-61	-1.21457	-2.11896
44339786	chr19:44339786:A:G	0	-1.8757	-3.05468	4.08779e-104	-2.30246	-3.00249	5.16883e-61	-0.92507	-3.04544
44340196	chr19:44340196:T:C	0	-1.03783e-08	-3.09279	3.73545e-103	-1.03783e-08	-3.0925	1.24309e-60	-1.03783e-08	-3.09297
44340271	chr19:44340271:T:C	0	-3.54637	-2.27515e-08	2.49127e-103	-3.49757	-2.27515e-08	8.1477e-61	-3.51542	-2.27515e-08
44341004	chr19:44341004:C:T	0	-1.03783e-08	-3.03964	3.73494e-103	-1.03783e-08	-3.09263	1.29272e-60	-1.03783e-08	-3.05382
44341038	chr19:44341038:C:T	0	-2.51813	-2.68398	6.19028e-103	0.270888	-2.85827	1.77113e-60	-0.0902748	-2.64868
44341233	chr19:44341233:C:T	0	-1.56467	-2.78949	9.34688e-104	-1.38491	-3.093	2.68856e-61	-1.55231	-3.07185
44341570	chr19:44341570:T:C	0	-1.03783e-08	-3.03995	3.73312e-103	-1.03783e-08	-3.09312	1.29815e-60	-1.03783e-08	-3.04963
44341607	chr19:44341607:T:G	0	-2.37139	-2.69252	1.15969e-103	-2.69103	-1.57119	3.52198e-61	-2.26594	-2.08819
44341680	chr19:44341680:G:A	0	-1.03783e-08	-2.84596	3.81076e-103	-1.03783e-08	-3.07254	1.29368e-60	-1.03783e-08	-3.05308
44341911	chr19:44341911:TG:T	0	-3.00188	-3.09314	1.79517e-103	-0.73267	-3.0926	5.30918e-61	-0.873802	-3.06992
44342003	chr19:44342003:A:G	0	-1.98615	-2.27515e-08	1.57664e-102	-1.65249	-2.27515e-08	2.40235e-60	-2.43413	-2.27515e-08
44342032	chr19:44342032:C:A	0	-1.03783e-08	-2.79904	5.14352e-103	-1.03783e-08	-2.77263	1.58266e-60	-1.03783e-08	-2.85146
44342538	chr19:44342538:C:T	0	-1.03783e-08	-3.09278	3.73328e-103	-1.03783e-08	-3.09308	1.24853e-60	-1.03783e-08	-3.08861
44342802	chr19:44342802:G:A	0	-1.03783e-08	-2.5045	4.74647e-103	-1.03783e-08	-2.85297	2.06505e-60	-1.03783e-08	-2.58542
44343052	chr19:44343052:T:C	0	-1.03783e-08	-2.99033	4.95276e-103	-1.03783e-08	-2.81042	1.49675e-60	-1.03783e-08	-2.90728
44343155	chr19:44343155:TG:T	0	-1.03783e-08	-3.0897	3.87547e-103	-1.03783e-08	-3.0557	1.26507e-60	-1.03783e-08	-3.07544
44343463	chr19:44343463:C:A	0	-2.20436	-3.06261	3.25981e-104	-2.6459	-2.88538	3.26503e-61	-1.41605	-3.01383
44343648	chr19:44343648:G:A	0	-2.94502	-2.88327	3.99202e-104	-2.28145	-3.04721	6.6346e-62	-2.93302	-3.09043
44343872	chr19:44343872:G:A	0	-3.15963	-2.27515e-08	3.08908e-103	-3.28249	-2.27515e-08	1.08297e-60	-3.23087	-2.27515e-08
44343921	chr19:44343921:G:A	0	-3.15921	-3.04052	3.13182e-104	-2.67858	-2.89276	5.71441e-62	-3.10789	-3.06487
44343991	chr19:44343991:A:G	0	-2.57228	-2.27515e-08	6.7859e-103	-2.49552	-2.27515e-08	3.52207e-60	-2.05152	-2.27515e-08
44344021	chr19:44344021:G:A	0	-1.40815	-2.96418	1.65318e-103	-0.842552	-3.06511	7.8918e-61	-0.496293	-3.05104
44344297	chr19:44344297:G:A	0	-1.03783e-08	-0.572163	4.10016e-102	-1.03783e-08	-0.696754	1.56956e-59	-1.03783e-08	-0.557196
44344315	chr19:44344315:GTTACT:G	0	-1.64054	-2.97441	1.29346e-103	-1.08138	-3.07167	6.03136e-61	-0.756755	-3.05943
44344523	chr19:44344523:C:T	0	-1.03783e-08	-2.99165	4.9438e-103	-1.03783e-08	-2.81223	1.49409e-60	-1.03783e-08	-2.90905
44344703	chr19:44344703:T:C	0	-1.03783e-08	-2.78495	4.78656e-103	-1.03783e-08	-2.84455	1.96767e-60	-1.03783e-08	-2.63373
44344901	chr19:44344901:C:T	0	-1.03783e-08	-3.09182	4.031e-103	-1.03783e-08	-3.01635	1.25941e-60	-1.03783e-08	-3.07993
44345413	chr19:44345413:G:A	0	-3.38785	-3.09132	1.3684e-104	-3.4775	-2.92181	4.0569e-62	-3.49143	-3.02389
44345529	chr19:44345529:A:C	0	-1.03783e-08	-2.80888	6.36227e-103	-1.03783e-08	-2.55998	2.06232e-60	-1.03783e-08	-2.58674
44345562	chr19:44345562:T:C	0	-3.36489	-3.08942	1.33307e-104	-3.49341	-2.93206	4.10366e-62	-3.47549	-3.02837
44346120	chr19:44346120:C:G	0	-2.7197	-3.0667	3.34872e-103	-0.119137	-3.08265	9.32019e-61	-0.288279	-3.0927
44346401	chr19:44346401:G:A	0	-3.23085	-2.78541	2.43845e-104	-2.76314	-3.05845	5.25954e-62	-3.17505	-3.08065
44346469	chr19:44346469:G:T	0	-3.21312	-2.99068	2.76139e-104	-2.74709	-2.95013	5.28256e-62	-3.16723	-3.0841
44346489	chr19:44346489:GT:G	0	-1.03783e-08	-2.81053	4.67884e-103	-1.03783e-08	-2.86731	1.90713e-60	-1.03783e-08	-2.66497
44346777	chr19:44346777:G:A	0	-1.03783e-08	-3.08977	4.09443e-103	-1.03783e-08	-3.00074	1.26721e-60	-1.03783e-08	-3.07375
44346936	chr19:44346936:A:G	0	-1.03783e-08	-3.08664	3.74798e-103	-1.03783e-08	-3.08915	1.24536e-60	-1.03783e-08	-3.09115
44347244	chr19:44347244:T:A	0	-1.03783e-08	-3.07026	3.74861e-103	-1.03783e-08	-3.08898	1.25985e-60	-1.03783e-08	-3.07958
44347246	chr19:44347246:T:C	0	-3.20406	-2.98973	2.30313e-104	-2.79609	-3.08259	5.12119e-62	-3.19004	-3.09232
44347982	chr19:44347982:T:C	0	-2.45757	-3.03733	2.18449e-104	-2.96598	-2.96559	9.1209e-62	-2.70429	-3.00088
44348668	chr19:44348668:C:T	0	-2.34431	-3.08653	2.59523e-104	-2.71488	-3.04439	2.77143e-61	-1.52669	-3.06711
44349544	chr19:44349544:C:G	0	-1.03783e-08	-3.07026	3.74861e-103	-1.03783e-08	-3.08898	1.25985e-60	-1.03783e-08	-3.07958
44349555	chr19:44349555:C:T	0	-3.18772	-3.02862	2.5829e-104	-2.70716	-3.05688	5.39913e-62	-3.13847	-3.09103
44349973	chr19:44349973:T:G	0	-1.03783e-08	-3.09054	3.93533e-103	-1.03783e-08	-3.04037	1.30496e-60	-1.03783e-08	-3.0444
44349981	chr19:44349981:TG:T	0	-1.03783e-08	-3.06993	3.74924e-103	-1.03783e-08	-3.08881	1.26019e-60	-1.03783e-08	-3.07931
44350259	chr19:44350259:C:T	0	-1.03783e-08	-3.06096	3.90511e-103	-1.03783e-08	-3.04808	1.27748e-60	-1.03783e-08	-3.06568
44350600	chr19:44350600:G:A	0	-3.32691	-3.0905	1.31304e-104	-3.5064	-2.9342	4.18905e-62	-3.45526	-3.02801
44350884	chr19:44350884:T:C	0	-1.03783e-08	-3.09259	3.7497e-103	-1.03783e-08	-3.08869	1.24308e-60	-1.03783e-08	-3.09298
44350991	chr19:44350991:T:C	0	-2.66868	-3.08466	3.71325e-103	-0.0256377	-3.07282	1.07909e-60	-0.195066	-3.03939
44351346	chr19:44351346:T:C	0	-3.12309	-3.07456	2.94327e-104	-2.66837	-2.96506	5.74177e-62	-3.0976	-3.07038
44351605	chr19:44351605:A:G	0	-3.31933	-3.00683	1.3819e-104	-3.51322	-2.87627	4.80583e-62	-3.45486	-2.89106
44351669	chr19:44351669:A:T	0	-2.75099	-3.07957	3.14759e-103	-0.199126	-3.0646	9.18633e-61	-0.367782	-3.02766
44351721	chr19:44351721:C:T	0	-1.03783e-08	-3.08885	3.8086e-103	-1.03783e-08	-3.0731	1.2453e-60	-1.03783e-08	-3.09119
44351835	chr19:44351835:A:C	0	-2.51884	-3.08905	4.89547e-103	0.258334	-3.08039	1.40594e-60	0.0825613	-3.05243
44351935	chr19:44351935:A:C	0	-2.3683	-3.07295	2.6307e-104	-2.73252	-3.01318	2.78958e-61	-1.53659	-3.05068
44353780	chr19:44353780:A:T	0	-1.03783e-08	-3.06963	4.31543e-103	-1.03783e-08	-2.94817	1.3646e-60	-1.03783e-08	-2.99971
44354013	chr19:44354013:C:T	0	-2.48837	-3.03692	2.19199e-104	-2.95878	-2.96936	9.13252e-62	-2.70854	-2.99537
44354126	chr19:44354126:T:C	0	-2.6852	-3.05609	3.54879e-103	-0.067898	-3.07586	9.97464e-61	-0.220476	-3.09264
44354239	chr19:44354239:A:G	0	-1.03783e-08	-0.971057	2.77174e-102	-1.03783e-08	-1.0883	6.92979e-60	-1.03783e-08	-1.37474
44354274	chr19:44354274:T:C	0	-1.03783e-08	-2.79356	4.07645e-103	-1.03783e-08	-3.00514	1.63413e-60	-1.03783e-08	-2.81946
44354624	chr19:44354624:C:T	0	-2.52045	-3.03146	2.16297e-104	-2.97937	-2.9621	8.9679e-62	-2.73507	-2.98702
44354654	chr19:44354654:G:A	0	-1.03783e-08	-3.09307	3.76282e-103	-1.03783e-08	-3.0852	1.24307e-60	-1.03783e-08	-3.09299
44354721	chr19:44354721:G:A	0	-3.32795	-3.08787	1.28841e-104	-3.50726	-2.95228	4.14849e-62	-3.45552	-3.03748
44355037	chr19:44355037:ATG:A	0	-1.03783e-08	-1.95852	7.53544e-103	-1.03783e-08	-2.39075	2.51192e-60	-1.03783e-08	-2.38952
44355493	chr19:44355493:T:A	0	-3.16522	-3.00468	1.09103e-104	-3.54004	-3.08579	4.35975e-62	-3.35114	-3.09219
44355727	chr19:44355727:T:C	0	-1.03783e-08	-3.07563	3.76489e-103	-1.03783e-08	-3.08465	1.25346e-60	-1.03783e-08	-3.08467
44355913	chr19:44355913:T:C	0	-1.03783e-08	-2.98465	4.01964e-103	-1.03783e-08	-3.01917	1.37725e-60	-1.03783e-08	-2.99049
44356302	chr19:44356302:G:C	0	-1.03783e-08	-2.93842	3.78512e-103	-1.03783e-08	-3.07929	1.40392e-60	-1.03783e-08	-2.9713
44356385	chr19:44356385:A:G	0	-2.85919	-2.91211	1.99572e-104	-3.16808	-2.85387	7.5939e-62	-3.01602	-2.87238
44357305	chr19:44357305:AACAGAGAAGCTTGCAAT:A	0	-1.03783e-08	-2.88137	5.06396e-103	-1.03783e-08	-2.78822	2.15186e-60	-1.03783e-08	-2.54424
44357736	chr19:44357736:T:C	0	-3.47152	-2.76109	1.13419e-104	-3.52567	-3.06136	4.66166e-62	-3.48406	-2.89231
44357928	chr19:44357928:T:C	0	-2.46523	-2.9142	2.35781e-104	-3.03865	-2.81657	9.41646e-62	-2.81899	-2.85429
44357935	chr19:44357935:G:A	0	-1.03783e-08	-2.94949	5.18387e-103	-1.03783e-08	-2.76481	1.41935e-60	-1.03783e-08	-2.96037
44357967	chr19:44357967:A:G	0	-1.03783e-08	-3.01484	3.97553e-103	-1.03783e-08	-3.03021	1.3112e-60	-1.03783e-08	-3.03963
44358406	chr19:44358406:A:G	0	-3.46389	-2.99286	1.09313e-104	-3.5349	-3.08901	3.87064e-62	-3.51595	-3.04638
44358409	chr19:44358409:A:G	0	-1.03783e-08	-3.08573	3.76294e-103	-1.03783e-08	-3.08516	1.24687e-60	-1.03783e-08	-3.08993
44358605	chr19:44358605:A:G	0	-3.36607	-2.27515e-08	2.37303e-103	-3.5462	-2.27515e-08	8.16463e-61	-3.51335	-2.27515e-08
44359051	chr19:44359051:T:C	0	-3.36549	-2.94101	1.78866e-104	-3.30653	-2.82495	4.21175e-62	-3.54272	-2.93515
44359278	chr19:44359278:T:C	0	-1.03783e-08	-2.74668	4.14976e-103	-1.03783e-08	-2.98732	1.5637e-60	-1.03783e-08	-2.86352
44359439	chr19:44359439:C:T	0	-0.463743	-2.97679	2.09427e-104	-2.88062	-3.09312	2.87146e-61	-1.4704	-3.08794
44359787	chr19:44359787:C:G	0	-1.88535	-3.06457	2.424e-104	-2.76438	-3.06315	8.34159e-62	-2.70161	-3.09288
44359979	chr19:44359979:A:G	0	-2.16969	-3.06298	2.12413e-104	-2.92091	-3.03868	7.01643e-62	-2.87789	-3.0896
44359984	chr19:44359984:C:T	0	-3.28184	-2.9546	1.45197e-104	-3.53858	-2.80144	3.96916e-62	-3.53032	-3.00687
44359992	chr19:44359992:C:T	0	-1.03783e-08	-2.86096	3.86771e-103	-1.03783e-08	-3.0577	1.34096e-60	-1.03783e-08	-3.01718
44360008	chr19:44360008:G:A	0	-2.3555	-3.02496	1.39446e-104	-3.30975	-3.07069	1.58498e-61	-2.06756	-3.08503
44360113	chr19:44360113:G:A	0	-1.03783e-08	-3.09312	3.84958e-103	-1.03783e-08	-3.0624	1.24363e-60	-1.03783e-08	-3.09254
44360180	chr19:44360180:T:C	0	-1.03783e-08	-2.80189	4.76801e-103	-1.03783e-08	-2.84844	1.68612e-60	-1.03783e-08	-2.78814
44360195	chr19:44360195:G:T	0	-1.03783e-08	-3.05307	3.74836e-103	-1.03783e-08	-3.08905	1.25813e-60	-1.03783e-08	-3.08095
44360948	chr19:44360948:T:C	0	-3.52628	-1.79113	1.20134e-104	-3.48232	-3.0472	5.35308e-62	-3.51609	-2.72198
44361047	chr19:44361047:A:G	0	-1.03783e-08	-2.95825	4.06448e-103	-1.03783e-08	-3.00808	1.47547e-60	-1.03783e-08	-2.9216
44361090	chr19:44361090:C:A	0	-1.03783e-08	-3.05371	5.10171e-103	-1.03783e-08	-2.78079	1.73678e-60	-1.03783e-08	-2.75854
44361150	chr19:44361150:A:G	0	-0.712352	-2.9713	1.01625e-103	-1.34044	-3.05381	2.56855e-61	-1.5805	-3.08932
44361153	chr19:44361153:G:C	0	-1.03783e-08	-0.860059	2.65388e-102	-1.03783e-08	-1.13176	7.22372e-60	-1.03783e-08	-1.3332
44361300	chr19:44361300:G:T	0	-3.47014	-2.71308	1.39801e-104	-3.40641	-2.97149	3.62261e-62	-3.53948	-3.08907
44361557	chr19:44361557:G:A	0	-1.99129	-2.52911	1.5359e-104	-3.19558	-3.08825	1.97197e-61	-1.89312	-3.04101
44361910	chr19:44361910:A:C	0	-2.01399	-2.52003	1.52927e-104	-3.1999	-3.08826	1.93615e-61	-1.91067	-3.04179
44361911	chr19:44361911:GTTTTTC:G	0	-2.02487	-2.5035	1.52639e-104	-3.20342	-3.08662	1.93057e-61	-1.91859	-3.03676
44361919	chr19:44361919:GAGC:G	0	-1.99577	-2.51791	1.54357e-104	-3.19079	-3.08806	1.97631e-61	-1.89078	-3.04115
44361924	chr19:44361924:G:T	0	-1.96967	-2.54462	1.55946e-104	-3.17832	-3.09029	2.01357e-61	-1.86429	-3.04896
44362249	chr19:44362249:A:G	0	-1.32115	-3.08297	6.0736e-104	-1.87544	-3.03356	1.63458e-61	-2.06214	-3.05963
44362258	chr19:44362258:G:A	0	-1.03783e-08	-2.69947	4.53515e-103	-1.03783e-08	-2.89851	1.51017e-60	-1.03783e-08	-2.89835
44362788	chr19:44362788:A:G	0	-3.54597	-1.80965	1.31307e-104	-3.41704	-3.02355	4.97269e-62	-3.54109	-2.77069
44363142	chr19:44363142:T:C	0	-3.44638	-2.85082	1.50283e-104	-3.36891	-2.93669	3.63593e-62	-3.53172	-3.09316
44363144	chr19:44363144:T:C	0	-2.14398	-3.09313	2.12319e-104	-3.19629	-2.76374	2.39358e-61	-1.9331	-2.80727
44363150	chr19:44363150:T:A	0	-3.4431	-2.85649	1.51666e-104	-3.36447	-2.93197	3.63123e-62	-3.53307	-3.0931
44363181	chr19:44363181:G:C	0	-2.12267	-3.06444	1.80496e-104	-3.19494	-2.92748	2.06078e-61	-1.92	-2.97007
44363309	chr19:44363309:T:C	0	-1.03783e-08	-2.67229	5.61706e-103	-1.03783e-08	-2.68456	2.06297e-60	-1.03783e-08	-2.58643
44363407	chr19:44363407:C:T	0	-1.03783e-08	-2.67229	5.61706e-103	-1.03783e-08	-2.68456	2.06297e-60	-1.03783e-08	-2.58643
44363431	chr19:44363431:C:T	0	-2.59708	-2.42136	2.94313e-104	-3.47618	-2.15729	2.56115e-61	-2.4071	-2.26561
44363614	chr19:44363614:T:G	0	-1.03783e-08	-2.67229	5.61706e-103	-1.03783e-08	-2.68456	2.06297e-60	-1.03783e-08	-2.58643
44363885	chr19:44363885:T:C	0	-1.03783e-08	-2.9356	3.74155e-103	-1.03783e-08	-3.09087	1.24305e-60	-1.03783e-08	-3.093
44364586	chr19:44364586:T:C	0	-1.03783e-08	-2.68632	5.53757e-103	-1.03783e-08	-2.69881	2.03098e-60	-1.03783e-08	-2.60206
44364729	chr19:44364729:T:A	0	-1.03783e-08	-2.01914	1.84938e-102	-1.03783e-08	-1.49293	4.42284e-60	-1.03783e-08	-1.82379
44364814	chr19:44364814:A:G	0	-1.92289	-3.05131	2.55772e-104	-2.68067	-3.09316	8.16126e-62	-2.82238	-2.99396
44364822	chr19:44364822:G:A	0	-3.2899	-2.27515e-08	2.71508e-103	-3.41154	-2.27515e-08	9.01365e-61	-3.41442	-2.27515e-08
44364863	chr19:44364863:G:A	0	-1.03783e-08	-3.06955	3.86777e-103	-1.03783e-08	-3.05769	1.28316e-60	-1.03783e-08	-3.06124
44364917	chr19:44364917:T:G	0	-1.03783e-08	-2.98456	3.75693e-103	-1.03783e-08	-3.08676	1.24291e-60	-1.03783e-08	-3.09312
44365000	chr19:44365000:G:A	0	-1.03783e-08	-2.673	5.6156e-103	-1.03783e-08	-2.68482	2.06146e-60	-1.03783e-08	-2.58716
44365011	chr19:44365011:T:TG	0	-1.03783e-08	-2.9326	3.73988e-103	-1.03783e-08	-3.09131	1.24314e-60	-1.03783e-08	-3.09293
44365015	chr19:44365015:C:T	0	-1.03783e-08	-2.91412	4.81487e-103	-1.03783e-08	-2.83866	1.38636e-60	-1.03783e-08	-2.98389
44365228	chr19:44365228:T:C	0	-1.03783e-08	-2.97487	4.04632e-103	-1.03783e-08	-3.01256	1.38095e-60	-1.03783e-08	-2.9878
44365313	chr19:44365313:C:T	0	-2.38294	-3.01562	1.88267e-104	-3.31107	-2.7692	2.1562e-61	-2.08618	-2.75863
44365336	chr19:44365336:T:G	0	-3.32735	-3.09163	1.9377e-104	-3.23207	-2.81938	3.7338e-62	-3.54634	-3.05198
44365373	chr19:44365373:T:C	0	-3.39895	-3.04017	2.00409e-104	-3.3104	-2.70736	3.77575e-62	-3.54312	-3.04402
44365479	chr19:44365479:TA:T	0	-1.03783e-08	-3.0655	3.7717e-103	-1.03783e-08	-3.08284	1.28808e-60	-1.03783e-08	-3.05742
44365553	chr19:44365553:A:G	0	-3.33623	-3.0926	1.88115e-104	-3.24619	-2.83487	3.711e-62	-3.54613	-3.05831
44365680	chr19:44365680:C:A	0	-1.03783e-08	-0.439549	7.15931e-102	-1.03783e-08	-0.139367	1.23219e-59	-1.03783e-08	-0.799192
44366182	chr19:44366182:T:C	0	-1.03783e-08	-0.857192	2.65892e-102	-1.03783e-08	-1.12986	7.23955e-60	-1.03783e-08	-1.33101
44366272	chr19:44366272:G:C	0	-1.03783e-08	-2.03101	1.82277e-102	-1.03783e-08	-1.50742	4.36613e-60	-1.03783e-08	-1.8367
44366612	chr19:44366612:G:C	0	-2.13896	-3.02131	2.3038e-104	-2.8022	-3.07619	7.63453e-62	-2.93818	-2.94489
44366867	chr19:44366867:C:T	0	-3.00882	-3.08375	1.83708e-104	-3.02628	-3.07849	5.45292e-62	-3.13154	-3.08806
44366908	chr19:44366908:T:G	0	-2.50854	-3.03382	1.28065e-104	-3.44174	-3.02384	1.72812e-61	-2.00857	-3.05756
44367013	chr19:44367013:G:A	0	-2.31156	-3.09271	1.64875e-104	-3.24357	-2.96936	1.87668e-61	-2.01565	-2.96801
44367127	chr19:44367127:C:T	0	-2.94526	-3.09063	1.94927e-104	-2.97642	-3.06907	5.68429e-62	-3.08539	-3.09264
44367214	chr19:44367214:T:C	0	-2.46623	-3.03567	1.29434e-104	-3.42669	-3.02826	1.82055e-61	-1.9554	-3.05862
44367453	chr19:44367453:T:C	0	-3.02478	-3.09293	1.83391e-104	-3.05292	-3.05358	5.3456e-62	-3.14691	-3.09256
44367560	chr19:44367560:T:C	0	-3.46933	-2.92834	1.16254e-104	-3.49557	-3.06677	3.92854e-62	-3.51412	-3.03336
44367577	chr19:44367577:T:G	0	-2.99964	-2.89056	1.86151e-104	-3.04241	-3.04916	6.14868e-62	-3.1291	-2.9704
44367585	chr19:44367585:A:G	0	-2.96645	-3.09104	1.92259e-104	-2.99446	-3.06481	5.62816e-62	-3.09491	-3.09306
44367587	chr19:44367587:T:C	0	-2.98771	-3.09018	1.87831e-104	-3.01568	-3.0669	5.52118e-62	-3.11425	-3.09291
44367594	chr19:44367594:G:C	0	-2.97725	-3.08989	1.89687e-104	-3.00503	-3.06772	5.5756e-62	-3.10453	-3.09282
44367667	chr19:44367667:T:C	0	-3.28355	-2.79686	1.53629e-104	-3.54253	-2.74105	4.27083e-62	-3.52671	-2.93723
44367716	chr19:44367716:C:T	0	-2.97282	-3.08389	1.88487e-104	-3.00434	-3.07475	5.59015e-62	-3.10338	-3.09136
44367968	chr19:44367968:T:C	0	-3.00023	-3.08711	1.85076e-104	-3.02764	-3.06972	5.47302e-62	-3.12324	-3.09268
44368358	chr19:44368358:C:T	0	-2.67685	-3.05599	2.29901e-104	-2.79107	-3.0894	7.10897e-62	-2.88329	-3.0711
44368466	chr19:44368466:TAAAG:T	0	-2.32685	-3.09136	1.65352e-104	-3.24711	-2.96294	1.86252e-61	-2.02834	-2.96289
44368521	chr19:44368521:T:C	0	-1.03783e-08	-2.67754	5.96977e-103	-1.03783e-08	-2.62366	2.50033e-60	-1.03783e-08	-2.39415
44368585	chr19:44368585:A:G	0	-1.03783e-08	-2.1264	6.08111e-103	-1.03783e-08	-2.60518	2.26745e-60	-1.03783e-08	-2.49192
44368591	chr19:44368591:A:G	0	-2.62037	-2.92449	1.89526e-104	-3.36372	-2.70988	5.81888e-62	-3.37211	-2.78253
44368610	chr19:44368610:C:T	0	-2.33056	-3.09229	1.63552e-104	-3.24878	-2.97221	1.83873e-61	-2.03234	-2.97174
44368676	chr19:44368676:C:T	0	-2.38057	-3.09266	1.58626e-104	-3.27459	-2.97698	1.73413e-61	-2.08572	-2.97694
44368853	chr19:44368853:A:C	0	-2.25439	-3.09235	1.71923e-104	-3.19714	-2.97393	2.01514e-61	-1.93919	-2.97328
44368988	chr19:44368988:A:G	0	-2.15867	-3.09306	1.74198e-104	-3.15005	-3.00788	2.20351e-61	-1.81399	-3.00911
44369005	chr19:44369005:T:G	0	-2.68145	-3.09298	2.27308e-104	-2.80679	-3.08502	6.86241e-62	-2.89717	-3.09251
44369069	chr19:44369069:T:C	0	-1.03783e-08	-2.82587	4.07974e-103	-1.03783e-08	-3.00433	1.4614e-60	-1.03783e-08	-2.93118
44369178	chr19:44369178:A:G	0	-2.27812	-3.09315	1.65409e-104	-3.21359	-2.99611	1.88518e-61	-1.98368	-2.99545
44369214	chr19:44369214:T:C	0	-1.03783e-08	-2.01732	1.89484e-102	-1.03783e-08	-1.46864	4.49238e-60	-1.03783e-08	-1.80819
44369319	chr19:44369319:C:T	0	-2.30331	-3.09268	1.60199e-104	-3.23413	-3.00757	1.8394e-61	-1.99708	-3.00664
44369372	chr19:44369372:G:T	0	-2.25193	-3.09234	1.63944e-104	-3.20806	-3.01053	1.94819e-61	-1.93614	-3.01012
44369802	chr19:44369802:C:T	0	-3.52953	-3.0927	1.55298e-104	-3.3448	-2.92797	3.98376e-62	-3.54229	-2.99123
44369958	chr19:44369958:A:G	0	-1.03783e-08	-2.65148	4.53336e-103	-1.03783e-08	-2.8989	1.69627e-60	-1.03783e-08	-2.78214
44370035	chr19:44370035:T:C	0	-3.54246	-1.8849	1.28595e-104	-3.43257	-3.02888	5.12259e-62	-3.51141	-2.77067
44370177	chr19:44370177:T:C	0	-1.03783e-08	-3.06038	3.73303e-103	-1.03783e-08	-3.09315	1.25727e-60	-1.03783e-08	-3.08163
44370295	chr19:44370295:G:C	0	-3.54003	-1.87906	1.27155e-104	-3.44154	-3.03117	5.13542e-62	-3.50775	-2.77183
44370357	chr19:44370357:A:C	0	-1.03783e-08	-1.96961	2.01206e-102	-1.03783e-08	-1.40862	4.73046e-60	-1.03783e-08	-1.75655
44370726	chr19:44370726:T:C	0	-3.11918	-2.27515e-08	4.01013e-103	-3.02154	-2.27515e-08	1.37742e-60	-2.99036	-2.27515e-08
44371013	chr19:44371013:T:A	0	-2.95994	-2.27515e-08	2.72365e-103	-3.40839	-2.27515e-08	1.36177e-60	-3.00178	-2.27515e-08
44371099	chr19:44371099:G:A	0	-1.03783e-08	-2.96	3.83906e-103	-1.03783e-08	-3.06514	1.32914e-60	-1.03783e-08	-3.02604
44371157	chr19:44371157:G:A	0	-3.54476	-1.80999	1.3216e-104	-3.41904	-3.01507	5.23091e-62	-3.52159	-2.73957
44371645	chr19:44371645:G:A	0	-3.04816	-3.04092	2.72354e-104	-2.69743	-3.01359	7.38468e-62	-2.84637	-3.06997
44371673	chr19:44371673:C:A	0	-1.03783e-08	-0.860059	2.65388e-102	-1.03783e-08	-1.13176	7.22372e-60	-1.03783e-08	-1.3332
44371828	chr19:44371828:T:C	0	-3.53139	-2.92978	1.36616e-104	-3.34503	-3.05592	3.60697e-62	-3.54014	-3.09274
44371829	chr19:44371829:G:A	0	-3.51892	-2.89329	1.40578e-104	-3.30285	-3.06951	3.58699e-62	-3.54549	-3.09294
44371999	chr19:44371999:A:G	0	-3.46687	-3.01872	1.12819e-104	-3.49977	-3.09256	3.7308e-62	-3.51664	-3.08248
44372065	chr19:44372065:G:C	0	-1.03783e-08	-3.02722	3.75425e-103	-1.03783e-08	-3.08748	1.26732e-60	-1.03783e-08	-3.07367
44372489	chr19:44372489:T:G	0	-1.03783e-08	-2.14369	6.00699e-103	-1.03783e-08	-2.61744	2.23678e-60	-1.03783e-08	-2.50554
44372589	chr19:44372589:G:A	0	-1.03783e-08	-2.25758	6.93947e-103	-1.03783e-08	-2.47314	2.43107e-60	-1.03783e-08	-2.42224
44372732	chr19:44372732:T:C	0	-2.20836	-3.09309	1.70222e-104	-3.18877	-2.99225	2.08237e-61	-1.88331	-2.99634
44372761	chr19:44372761:A:G	0	-1.03783e-08	-2.97669	3.818e-103	-1.03783e-08	-3.07064	1.31129e-60	-1.03783e-08	-3.03956
44372820	chr19:44372820:A:T	0	-1.03783e-08	-3.06383	4.03693e-103	-1.03783e-08	-3.01488	1.27246e-60	-1.03783e-08	-3.06962
44372859	chr19:44372859:G:C	0	-3.23913	-2.69235	1.18406e-104	-3.53685	-3.00715	4.35367e-62	-3.52663	-2.91809
44372930	chr19:44372930:A:T	0	-1.03783e-08	-3.07477	3.94098e-103	-1.03783e-08	-3.03894	1.25908e-60	-1.03783e-08	-3.08019
44372938	chr19:44372938:G:A	0	-1.03783e-08	-3.08513	3.88955e-103	-1.03783e-08	-3.05207	1.24931e-60	-1.03783e-08	-3.08798
44373025	chr19:44373025:G:A	0	-3.54296	-1.84047	1.41266e-104	-3.36452	-3.00296	5.23659e-62	-3.53981	-2.72026
44373048	chr19:44373048:T:C	0	-1.03783e-08	-3.06595	4.05274e-103	-1.03783e-08	-3.01097	1.2726e-60	-1.03783e-08	-3.06951
44373241	chr19:44373241:T:C	0	-2.39273	-2.98962	1.3891e-104	-3.39652	-2.98778	2.12318e-61	-1.83053	-3.02971
44373741	chr19:44373741:T:C	0	-1.03783e-08	-2.97577	3.81979e-103	-1.03783e-08	-3.07017	1.31217e-60	-1.03783e-08	-3.03889
44373797	chr19:44373797:G:A	0	-1.03783e-08	-2.94452	3.90285e-103	-1.03783e-08	-3.04866	1.40434e-60	-1.03783e-08	-2.971
44373826	chr19:44373826:A:G	0	-1.03783e-08	-3.05494	4.12955e-103	-1.03783e-08	-2.9922	1.28453e-60	-1.03783e-08	-3.06018
44373942	chr19:44373942:C:A	0	-1.03783e-08	-3.05586	4.10961e-103	-1.03783e-08	-2.99704	1.28104e-60	-1.03783e-08	-3.0629
44373976	chr19:44373976:A:G	0	-1.03783e-08	-3.05321	4.12699e-103	-1.03783e-08	-2.99282	1.28411e-60	-1.03783e-08	-3.06051
44374009	chr19:44374009:C:T	0	-1.03783e-08	-2.74412	5.54671e-103	-1.03783e-08	-2.69716	2.30005e-60	-1.03783e-08	-2.47764
44374059	chr19:44374059:G:A	0	-1.03783e-08	-3.07619	3.7638e-103	-1.03783e-08	-3.08494	1.2431e-60	-1.03783e-08	-3.09296
44374139	chr19:44374139:G:A	0	-2.34004	-3.0815	1.49403e-104	-3.24716	-3.06432	1.74335e-61	-1.99244	-3.06491
44374308	chr19:44374308:G:T	0	-0.910148	-2.98227	8.95232e-104	-1.48274	-3.0383	2.21511e-61	-1.73405	-3.08381
44374318	chr19:44374318:G:T	0	-2.61501	-3.09261	1.41046e-104	-3.38416	-2.98488	1.34965e-61	-2.31336	-2.99996
44374367	chr19:44374367:T:C	0	-3.23322	-2.83655	1.11454e-104	-3.53057	-3.07394	3.95988e-62	-3.52173	-3.0178
44374881	chr19:44374881:T:C	0	-3.38026	-3.05357	1.97073e-104	-3.20935	-2.82519	4.83782e-62	-3.45438	-2.8849
44374889	chr19:44374889:T:A	0	-1.03783e-08	-1.74977	2.21962e-102	-1.03783e-08	-1.31045	5.5276e-60	-1.03783e-08	-1.60082
44375060	chr19:44375060:A:G	0	-1.03783e-08	-2.70672	5.82848e-103	-1.03783e-08	-2.64761	2.41604e-60	-1.03783e-08	-2.42844
44375592	chr19:44375592:C:T	0	-0.78994	-3.01418	9.98161e-104	-1.40029	-3.01192	2.45805e-61	-1.64315	-3.07064
44375889	chr19:44375889:A:G	0	-3.53631	-2.93052	1.58102e-104	-3.34141	-2.91347	3.62826e-62	-3.54061	-3.08638
44376055	chr19:44376055:T:C	0	-1.36754	-3.08332	1.87551e-104	-3.06351	-3.02057	1.91542e-61	-1.97368	-2.98954
44376110	chr19:44376110:T:A	0	-1.03783e-08	-2.20611	6.45904e-103	-1.03783e-08	-2.54489	2.28131e-60	-1.03783e-08	-2.48582
44376201	chr19:44376201:T:C	0	-1.38157	-3.07898	1.84895e-104	-3.06789	-3.03044	1.87694e-61	-1.9818	-3.00171
44376309	chr19:44376309:C:T	0	-1.03783e-08	-2.6352	4.67594e-103	-1.03783e-08	-2.86794	1.57368e-60	-1.03783e-08	-2.85716
44376390	chr19:44376390:T:C	0	-1.03783e-08	-2.88619	3.85154e-103	-1.03783e-08	-3.06189	1.34422e-60	-1.03783e-08	-3.01476
44376498	chr19:44376498:A:G	0	-0.820008	-3.09316	2.53759e-104	-2.86458	-2.91716	2.94492e-61	-1.58795	-2.94513
44377777	chr19:44377777:T:C	0	-1.03783e-08	-2.74166	5.64413e-103	-1.03783e-08	-2.67975	2.31436e-60	-1.03783e-08	-2.47144
44377841	chr19:44377841:A:G	0	-1.03783e-08	-2.29962	1.27902e-102	-1.03783e-08	-1.86169	3.09846e-60	-1.03783e-08	-2.17967
44378105	chr19:44378105:A:G	0	-1.03783e-08	-3.03179	3.73787e-103	-1.03783e-08	-3.09185	1.26761e-60	-1.03783e-08	-3.07344
44378110	chr19:44378110:C:T	0	-3.40346	-2.27515e-08	4.02068e-103	-3.01891	-2.27515e-08	1.20033e-60	-3.12798	-2.27515e-08
44378293	chr19:44378293:T:G	0	-1.03783e-08	-3.06571	3.7511e-103	-1.03783e-08	-3.08832	1.25921e-60	-1.03783e-08	-3.08009
44378343	chr19:44378343:A:T	0	-1.03783e-08	-3.04485	4.10887e-103	-1.03783e-08	-2.99722	1.2632e-60	-1.03783e-08	-3.07693
44378386	chr19:44378386:T:C	0	-1.10695	-3.02166	7.7443e-104	-1.6595	-3.0065	1.85977e-61	-1.92635	-3.06636
44378440	chr19:44378440:G:C	0	-3.53967	-3.0304	1.29205e-104	-3.37336	-3.08336	4.20469e-62	-3.3923	-3.08725
44378540	chr19:44378540:G:A	0	-2.06013	-3.08578	1.68542e-104	-3.12976	-3.06118	2.4297e-61	-1.65969	-3.06571
44378609	chr19:44378609:G:A	0	-0.952561	-2.98318	8.74082e-104	-1.50475	-3.0402	2.12032e-61	-1.77832	-3.08327
44378811	chr19:44378811:A:G	0	-1.03783e-08	-3.06641	3.79118e-103	-1.03783e-08	-3.07769	1.24793e-60	-1.03783e-08	-3.08909
44378947	chr19:44378947:G:A	0	-1.03783e-08	-2.81193	3.95095e-103	-1.03783e-08	-3.03641	1.41026e-60	-1.03783e-08	-2.9668
44379143	chr19:44379143:T:C	0	-2.08904	-3.09181	1.69279e-104	-3.15148	-3.03509	2.30593e-61	-1.73512	-3.04256
44379387	chr19:44379387:T:C	0	-1.56182	-3.03286	1.65759e-104	-3.21257	-2.99502	1.40525e-61	-2.22861	-3.04433
44379636	chr19:44379636:T:A	0	-3.54394	-1.95702	1.37162e-104	-3.36263	-3.03433	4.92994e-62	-3.53999	-2.78042
44379654	chr19:44379654:C:A	0	-2.28285	-3.06296	1.52698e-104	-3.20712	-3.08254	1.7777e-61	-1.95566	-3.08218
44380004	chr19:44380004:C:T	0	-1.03783e-08	-2.88949	3.79476e-103	-1.03783e-08	-3.07675	1.33341e-60	-1.03783e-08	-3.02284
44380039	chr19:44380039:G:A	0	-1.03783e-08	-3.06858	3.73342e-103	-1.03783e-08	-3.09304	1.24857e-60	-1.03783e-08	-3.08857
44380117	chr19:44380117:T:C	0	-3.32531	-2.93652	1.13065e-104	-3.54637	-3.04378	4.26401e-62	-3.53173	-2.9338
44380216	chr19:44380216:T:C	0	-1.03783e-08	-2.51929	6.50129e-103	-1.03783e-08	-2.53836	2.00871e-60	-1.03783e-08	-2.61308
44380262	chr19:44380262:G:A	0	-1.03783e-08	-2.40971	5.33918e-103	-1.03783e-08	-2.73529	1.86726e-60	-1.03783e-08	-2.6861
44380292	chr19:44380292:A:G	0	-3.22525	-2.98332	1.30245e-104	-3.51993	-2.92877	3.97204e-62	-3.53487	-3.00159
44380321	chr19:44380321:A:G	0	-1.03783e-08	-2.69946	7.5834e-103	-1.03783e-08	-2.3844	2.15504e-60	-1.03783e-08	-2.54277
44380394	chr19:44380394:AAAAAAAAAAAG:A	0	-1.03783e-08	-2.94962	3.74351e-103	-1.03783e-08	-3.09034	1.27114e-60	-1.03783e-08	-3.07066
44380600	chr19:44380600:T:C	0	-0.556737	-1.81675	4.843e-104	-2.67563	-2.45978	8.41809e-61	-1.21593	-2.26684
44380943	chr19:44380943:A:G	0	-1.03783e-08	-2.47185	6.49438e-103	-1.03783e-08	-2.53943	2.1657e-60	-1.03783e-08	-2.53783
44380983	chr19:44380983:T:C	0	1.08051	-3.04207	2.61522e-104	-2.80304	-2.94857	1.73342e-60	0.196793	-2.95727
44381225	chr19:44381225:C:G	0	1.80534	-3.00796	3.50759e-104	-2.49921	-2.95881	4.17833e-60	1.07731	-2.95797
44381529	chr19:44381529:T:C	0	-1.03783e-08	-3.08399	3.73299e-103	-1.03783e-08	-3.09316	1.2633e-60	-1.03783e-08	-3.07684
44381709	chr19:44381709:C:CT	0	-1.03783e-08	-3.0842	3.73297e-103	-1.03783e-08	-3.09316	1.26292e-60	-1.03783e-08	-3.07715
44381769	chr19:44381769:T:C	0	-1.03783e-08	-0.29214	9.73243e-102	-1.03783e-08	0.167683	1.66762e-59	-1.03783e-08	-0.496593
44381777	chr19:44381777:G:A	0	-1.03783e-08	-2.80761	4.58951e-103	-1.03783e-08	-2.88659	1.51439e-60	-1.03783e-08	-2.89556
44382054	chr19:44382054:A:G	0	-1.03783e-08	-3.05462	4.14419e-103	-1.03783e-08	-2.98866	1.34568e-60	-1.03783e-08	-3.01368
44382113	chr19:44382113:AC:A	0	-1.03783e-08	-2.88044	4.37107e-103	-1.03783e-08	-2.93536	1.43884e-60	-1.03783e-08	-2.94673
44382183	chr19:44382183:G:A	0	-1.03783e-08	-2.96528	5.80303e-103	-1.03783e-08	-2.65199	1.59646e-60	-1.03783e-08	-2.84278
44382219	chr19:44382219:T:C	0	-1.03783e-08	-2.37923	5.15761e-103	-1.03783e-08	-2.76989	1.71412e-60	-1.03783e-08	-2.77167
44382238	chr19:44382238:A:G	0	1.53886	-3.08063	3.48827e-104	-2.38018	-3.08337	8.79183e-61	-0.349027	-3.09031
44382355	chr19:44382355:G:A	0	-1.03783e-08	-3.02681	4.08548e-103	-1.03783e-08	-3.00293	1.4603e-60	-1.03783e-08	-2.93193
44382455	chr19:44382455:T:C	0	-3.50993	-2.27515e-08	2.80655e-103	-3.37841	-2.27515e-08	8.104e-61	-3.5208	-2.27515e-08
44382483	chr19:44382483:A:G	0	-3.54475	-3.04042	1.25777e-104	-3.40147	-3.08214	3.69147e-62	-3.52421	-3.0855
44382606	chr19:44382606:AG:A	0	-1.03783e-08	-2.82452	5.58125e-103	-1.03783e-08	-2.69095	2.02012e-60	-1.03783e-08	-2.60742
44382613	chr19:44382613:G:A	0	-1.03783e-08	-3.09065	3.73739e-103	-1.03783e-08	-3.09198	1.24903e-60	-1.03783e-08	-3.0882
44382646	chr19:44382646:C:T	0	-1.03783e-08	-2.66795	4.62738e-103	-1.03783e-08	-2.87837	1.57526e-60	-1.03783e-08	-2.85615
44382895	chr19:44382895:T:C	0	-1.03783e-08	-0.703139	5.14345e-102	-1.03783e-08	-0.470057	1.07781e-59	-1.03783e-08	-0.933057
44382960	chr19:44382960:C:T	0	-1.03783e-08	-3.06704	4.09456e-103	-1.03783e-08	-3.00071	1.30103e-60	-1.03783e-08	-3.04742
44383003	chr19:44383003:T:A	0	-1.36354	-2.27515e-08	1.88555e-102	-1.47356	-2.27515e-08	5.35284e-60	-1.63295	-2.27515e-08
44383124	chr19:44383124:G:C	0	-1.03783e-08	-2.90341	5.65625e-103	-1.03783e-08	-2.67761	1.54669e-60	-1.03783e-08	-2.87446
44383241	chr19:44383241:G:C	0	-1.03783e-08	-2.3325	5.68301e-103	-1.03783e-08	-2.67289	1.88242e-60	-1.03783e-08	-2.67801
44383363	chr19:44383363:C:T	0	-3.49271	-3.08372	1.20062e-104	-3.45399	-3.07613	7.25184e-62	-2.84513	-3.08936
44384013	chr19:44384013:A:G	0	-1.03783e-08	-3.06164	4.04043e-103	-1.03783e-08	-3.01402	1.25941e-60	-1.03783e-08	-3.07993
44384114	chr19:44384114:T:C	0	-2.19887	-1.79832	3.66442e-104	-3.5224	-1.89188	2.04917e-61	-2.8735	-2.02222
44384860	chr19:44384860:C:T	0	-1.03783e-08	-2.94402	5.24726e-103	-1.03783e-08	-2.75266	1.45358e-60	-1.03783e-08	-2.93654
44385498	chr19:44385498:A:G	0	-2.32835	-1.71819	1.67546e-104	-3.24236	-2.95451	1.55701e-61	-2.50401	-2.66638
44385952	chr19:44385952:C:T	0	-1.03783e-08	-3.02215	4.71694e-103	-1.03783e-08	-2.85921	1.33251e-60	-1.03783e-08	-3.02351
44386021	chr19:44386021:C:T	0	-1.03783e-08	-3.07861	4.42925e-103	-1.03783e-08	-2.92213	1.42207e-60	-1.03783e-08	-2.95846
44386038	chr19:44386038:A:C	0	-1.03783e-08	-2.85233	4.57196e-103	-1.03783e-08	-2.89042	1.61507e-60	-1.03783e-08	-2.8312
44386407	chr19:44386407:A:T	0	-1.03783e-08	-3.04768	3.73785e-103	-1.03783e-08	-3.09186	1.24321e-60	-1.03783e-08	-3.09288
44386446	chr19:44386446:A:C	0	-1.03783e-08	-3.03317	3.86217e-103	-1.03783e-08	-3.05914	1.29753e-60	-1.03783e-08	-3.05011
44386512	chr19:44386512:A:G	0	-1.03783e-08	-3.07051	5.15009e-103	-1.03783e-08	-2.77135	1.84363e-60	-1.03783e-08	-2.69884
44386535	chr19:44386535:G:A	0	-1.78797	-1.45719	3.82739e-104	-2.61833	-2.75243	5.93959e-61	-1.59961	-2.2319
44386639	chr19:44386639:C:T	0	-2.36705	-1.92847	2.20955e-104	-3.0122	-2.90796	1.89743e-61	-2.39526	-2.5774
44386655	chr19:44386655:G:A	0	-3.54425	-3.0785	1.17936e-104	-3.52672	-3.02126	3.96421e-62	-3.48398	-3.05446
44386679	chr19:44386679:G:A	0	-1.03783e-08	-2.03846	1.03872e-102	-1.03783e-08	-2.06979	2.71132e-60	-1.03783e-08	-2.31314
44387392	chr19:44387392:T:C	0	-3.49486	-1.87543	2.55013e-104	-3.3824	-2.3944	7.55183e-62	-3.54499	-2.34897
44387573	chr19:44387573:C:T	0	-1.03783e-08	-2.91746	4.19952e-103	-1.03783e-08	-2.97539	1.41059e-60	-1.03783e-08	-2.96657
44387586	chr19:44387586:T:C	0	-1.03783e-08	-2.90073	4.95835e-103	-1.03783e-08	-2.80929	1.39552e-60	-1.03783e-08	-2.97731
44387676	chr19:44387676:C:T	0	-1.03783e-08	-2.85111	3.86099e-103	-1.03783e-08	-3.05944	1.37602e-60	-1.03783e-08	-2.99138
44387688	chr19:44387688:C:T	0	-1.03783e-08	-2.64457	4.65571e-103	-1.03783e-08	-2.87227	1.75578e-60	-1.03783e-08	-2.74766
44387774	chr19:44387774:G:A	0	-1.03783e-08	-2.98834	4.22139e-103	-1.03783e-08	-2.9702	1.4002e-60	-1.03783e-08	-2.97396
44388148	chr19:44388148:C:T	0	-1.03783e-08	-2.64557	4.65271e-103	-1.03783e-08	-2.87292	1.75405e-60	-1.03783e-08	-2.74865
44388149	chr19:44388149:A:G	0	-1.03783e-08	-2.64557	4.65271e-103	-1.03783e-08	-2.87292	1.75405e-60	-1.03783e-08	-2.74865
44388169	chr19:44388169:T:C	0	-1.03783e-08	-2.64557	4.65271e-103	-1.03783e-08	-2.87292	1.75405e-60	-1.03783e-08	-2.74865
44388171	chr19:44388171:T:A	0	-1.83465	-3.08814	4.28137e-104	-2.68801	-2.57067	1.95405e-61	-2.07792	-2.86534
44388201	chr19:44388201:G:C	0	-1.03783e-08	-2.6883	5.99527e-103	-1.03783e-08	-2.61939	2.25363e-60	-1.03783e-08	-2.49803
44388212	chr19:44388212:G:A	0	-1.03783e-08	-2.65507	6.09577e-103	-1.03783e-08	-2.60277	2.28919e-60	-1.03783e-08	-2.48237
44388404	chr19:44388404:AT:A	0	-2.49252	-3.09305	9.07249e-104	-1.45367	-3.05403	1.70255e-61	-2.02234	-3.05869
44388460	chr19:44388460:T:C	0	-2.90172	-2.89322	1.08257e-104	-3.54444	-3.08918	4.6928e-62	-3.2825	-3.08721
44388525	chr19:44388525:T:C	0	-1.64287	-2.90284	9.86406e-104	-2.54472	-1.87933	4.26673e-61	-1.86566	-2.29665
44388538	chr19:44388538:T:C	0	-3.28937	-3.06521	1.853e-104	-3.52955	-2.5666	4.96713e-62	-3.51097	-2.80194
44388613	chr19:44388613:T:A	0	-1.03783e-08	-2.74126	1.07477e-102	-1.03783e-08	-2.03568	2.06642e-60	-1.03783e-08	-2.58475
44388849	chr19:44388849:AC:A	0	0.219089	-3.07802	2.53039e-104	-2.69171	-3.09287	3.16615e-61	-1.38185	-3.07879
44389360	chr19:44389360:G:T	0	-2.1523	-2.41639	1.74345e-104	-3.52473	-2.63236	9.17543e-62	-2.9801	-2.71911
44389461	chr19:44389461:A:G	0	-1.03783e-08	-2.47421	7.59218e-103	-1.03783e-08	-2.38325	2.88508e-60	-1.03783e-08	-2.25102
44389488	chr19:44389488:A:G	0	-1.03783e-08	-3.05926	3.92135e-103	-1.03783e-08	-3.04393	1.31376e-60	-1.03783e-08	-3.03768
44389596	chr19:44389596:C:T	0	-1.37823	-2.40002	3.13823e-104	-2.48209	-3.08721	2.60304e-61	-1.70617	-2.9503
44389704	chr19:44389704:T:C	0	-1.77085	-3.08386	4.75673e-104	-2.64596	-2.50743	2.13196e-61	-2.01624	-2.83987
44389828	chr19:44389828:G:A	0	-1.03783e-08	-0.761361	2.15421e-102	-1.03783e-08	-1.34036	9.7095e-60	-1.03783e-08	-1.03747
44389855	chr19:44389855:T:G	0	-1.03783e-08	-2.90261	4.03747e-103	-1.03783e-08	-3.01475	1.34e-60	-1.03783e-08	-3.0179
44389907	chr19:44389907:G:T	0	1.89152	-2.27515e-08	3.26837e-103	-3.22608	-2.27515e-08	2.19417e-57	4.38298	-2.27515e-08
44389939	chr19:44389939:G:T	0	-1.54535	-2.3863	2.81087e-104	-2.59577	-3.08369	2.28792e-61	-1.85742	-2.9281
44390001	chr19:44390001:A:G	0	-1.43564	-2.39465	3.03417e-104	-2.51811	-3.0849	2.5245e-61	-1.75445	-2.93267
44390200	chr19:44390200:T:TG	0	-1.45842	-2.3993	2.97878e-104	-2.5363	-3.08514	2.46679e-61	-1.77589	-2.93435
44390438	chr19:44390438:C:T	0	-1.03783e-08	-2.23494	6.39935e-103	-1.03783e-08	-2.55417	2.04333e-60	-1.03783e-08	-2.59599
44390461	chr19:44390461:C:G	0	-1.45454	-2.33082	3.01814e-104	-2.53132	-3.07699	2.55685e-61	-1.76897	-2.90542
44390599	chr19:44390599:C:A	0	-1.03783e-08	-2.83579	4.47795e-103	-1.03783e-08	-2.9112	1.50918e-60	-1.03783e-08	-2.89901
44390634	chr19:44390634:G:A	0	-1.03783e-08	-0.090383	4.32942e-102	-1.03783e-08	-0.642346	1.6227e-59	-1.03783e-08	-0.523895
44390655	chr19:44390655:T:C	0	-1.03783e-08	-3.02552	4.04854e-103	-1.03783e-08	-3.01201	1.32365e-60	-1.03783e-08	-3.03018
44390735	chr19:44390735:G:A	0	-1.03783e-08	-0.906168	1.06063e-102	-1.03783e-08	-2.04892	3.10297e-60	-1.03783e-08	-2.17821
44390983	chr19:44390983:A:G	0	-1.80395	-1.0847	3.74659e-104	-2.81206	-2.58004	3.75166e-61	-2.22686	-2.0641
44391156	chr19:44391156:A:AT	0	-1.03783e-08	-0.616791	3.05109e-102	-1.03783e-08	-0.99228	1.41393e-59	-1.03783e-08	-0.661615
44391157	chr19:44391157:A:T	0	-2.57042	-2.27515e-08	3.99313e-102	-0.723206	-2.27515e-08	1.02307e-59	-0.985184	-2.27515e-08
44391210	chr19:44391210:T:A	0	-1.03783e-08	-2.66195	5.07657e-103	-1.03783e-08	-2.78573	1.69439e-60	-1.03783e-08	-2.78325
44391218	chr19:44391218:G:T	0	-1.03783e-08	-2.3166	9.39886e-103	-1.03783e-08	-2.16978	3.93361e-60	-1.03783e-08	-1.94101
44391236	chr19:44391236:T:C	0	-1.03783e-08	-2.88892	4.05035e-103	-1.03783e-08	-3.01156	1.34609e-60	-1.03783e-08	-3.01337
44391260	chr19:44391260:G:A	0	-0.859308	-3.09284	1.55514e-104	-3.19383	-3.07755	1.32539e-61	-2.23831	-3.09315
44391272	chr19:44391272:G:A	0	-0.120367	-2.07281	8.64035e-104	-2.17958	-2.37692	1.03168e-60	-0.980415	-2.29897
44391842	chr19:44391842:T:A	0	-1.03783e-08	-2.84972	3.73905e-103	-1.03783e-08	-3.09153	1.30307e-60	-1.03783e-08	-3.04585
44391976	chr19:44391976:T:C	0	-1.03783e-08	-3.09269	3.824e-103	-1.03783e-08	-3.06907	1.24762e-60	-1.03783e-08	-3.08934
44392012	chr19:44392012:A:G	0	-1.03783e-08	-2.82985	3.73434e-103	-1.03783e-08	-3.09279	1.32022e-60	-1.03783e-08	-3.03277
44392075	chr19:44392075:T:C	0	-3.29001	-1.64962	1.10835e-103	-2.76552	-1.54197	1.11742e-61	-3.45402	-2.04812
44392261	chr19:44392261:G:A	0	-1.03783e-08	-3.0567	3.75759e-103	-1.03783e-08	-3.08659	1.24773e-60	-1.03783e-08	-3.08925
44392285	chr19:44392285:T:C	0	-1.03783e-08	-2.53432	7.47798e-103	-1.03783e-08	-2.3984	2.80499e-60	-1.03783e-08	-2.27917
44392389	chr19:44392389:G:T	0	-1.03783e-08	-3.05574	3.75895e-103	-1.03783e-08	-3.08623	1.24811e-60	-1.03783e-08	-3.08895
44392576	chr19:44392576:A:G	0	-3.5236	-2.27515e-08	2.38177e-103	-3.54252	-2.27515e-08	8.09257e-61	-3.52221	-2.27515e-08
44392693	chr19:44392693:A:G	0	-1.03783e-08	-2.81441	3.73309e-103	-1.03783e-08	-3.09313	1.33244e-60	-1.03783e-08	-3.02356
44392932	chr19:44392932:C:A	0	-1.03783e-08	-2.37886	8.63159e-103	-1.03783e-08	-2.25494	3.21912e-60	-1.03783e-08	-2.14146
44393415	chr19:44393415:G:A	0	-3.33231	-1.81598	8.53837e-104	-2.84529	-1.72309	9.37935e-62	-3.47809	-2.19915
44393416	chr19:44393416:C:A	0	-3.33193	-1.81598	8.54586e-104	-2.84441	-1.72309	9.38322e-62	-3.47767	-2.19915
44393593	chr19:44393593:G:A	0	-3.33178	-1.85892	8.1948e-104	-2.84402	-1.76543	9.0564e-62	-3.4776	-2.23468
44393634	chr19:44393634:G:A	0	-2.97043	-0.989089	8.50266e-104	-3.50203	-1.07054	5.02209e-61	-3.52718	-0.472128
44393690	chr19:44393690:C:G	0	-1.03783e-08	-2.72654	5.14655e-103	-1.03783e-08	-2.77204	2.07699e-60	-1.03783e-08	-2.57965
44393737	chr19:44393737:G:A	0	-1.03783e-08	-2.86379	3.74177e-103	-1.03783e-08	-3.09081	1.30508e-60	-1.03783e-08	-3.04431
44393853	chr19:44393853:G:A	0	-0.251156	-2.53327	2.86536e-104	-2.76853	-2.89173	8.67804e-61	-0.744018	-2.70834
44394025	chr19:44394025:G:A	0	-1.03783e-08	-2.90029	3.76096e-103	-1.03783e-08	-3.08569	1.28646e-60	-1.03783e-08	-3.05868
44394357	chr19:44394357:C:T	0	-1.03783e-08	-3.07086	3.73672e-103	-1.03783e-08	-3.09216	1.25247e-60	-1.03783e-08	-3.08546
44394499	chr19:44394499:T:C	0	-1.03783e-08	-2.81662	3.7331e-103	-1.03783e-08	-3.09313	1.33021e-60	-1.03783e-08	-3.02524
44394979	chr19:44394979:A:G	0	-1.03783e-08	-2.83292	3.73515e-103	-1.03783e-08	-3.09258	1.3183e-60	-1.03783e-08	-3.03423
44395155	chr19:44395155:A:G	0	-1.03783e-08	-2.5896	3.80978e-103	-1.03783e-08	-3.07279	1.46991e-60	-1.03783e-08	-2.92537
44395383	chr19:44395383:T:C	0	-1.03783e-08	-2.85832	3.74192e-103	-1.03783e-08	-3.09077	1.30369e-60	-1.03783e-08	-3.04538
44395657	chr19:44395657:C:T	0	-1.03783e-08	-2.83917	3.73647e-103	-1.03783e-08	-3.09222	1.31433e-60	-1.03783e-08	-3.03725
44395730	chr19:44395730:T:C	0	-1.03783e-08	-2.6284	4.70876e-103	-1.03783e-08	-2.86094	1.789e-60	-1.03783e-08	-2.72892
44395755	chr19:44395755:A:G	0	-1.03783e-08	-2.83822	3.73626e-103	-1.03783e-08	-3.09228	1.31491e-60	-1.03783e-08	-3.0368
44395846	chr19:44395846:C:T	0	-1.03783e-08	-2.82789	3.73439e-103	-1.03783e-08	-3.09278	1.32139e-60	-1.03783e-08	-3.03189
44395871	chr19:44395871:A:C	0	-1.03783e-08	-2.83822	3.73626e-103	-1.03783e-08	-3.09228	1.31491e-60	-1.03783e-08	-3.0368
44395951	chr19:44395951:A:G	0	-0.0309176	-2.41674	3.59442e-104	-2.65734	-2.77622	1.33018e-60	-0.557797	-2.46746
44396013	chr19:44396013:T:C	0	-1.03783e-08	-2.4036	8.39048e-103	-1.03783e-08	-2.28327	3.13646e-60	-1.03783e-08	-2.16748
44396210	chr19:44396210:AGAAAAAAACT:A	0	-1.03783e-08	-2.90029	4.85178e-103	-1.03783e-08	-2.83102	1.39644e-60	-1.03783e-08	-2.97664
44396481	chr19:44396481:A:C	0	-1.62763	-2.69873	4.16617e-103	-0.831299	-2.15207	9.61824e-61	-1.13481	-2.21469
44396490	chr19:44396490:A:G	0	-3.53702	-2.27515e-08	2.50125e-103	-3.49358	-2.27515e-08	9.34716e-61	-3.37809	-2.27515e-08
44396564	chr19:44396564:G:T	0	0.000256348	-2.4099	3.57876e-104	-2.64395	-2.79398	1.32186e-60	-0.536215	-2.49532
44396811	chr19:44396811:T:C	0	-1.03783e-08	-2.28502	6.37593e-103	-1.03783e-08	-2.55784	2.58002e-60	-1.03783e-08	-2.36278
44396816	chr19:44396816:G:T	0	-1.03783e-08	-2.4682	5.53808e-103	-1.03783e-08	-2.69872	2.18104e-60	-1.03783e-08	-2.53077
44396819	chr19:44396819:G:A	0	-1.03783e-08	-2.38953	5.85043e-103	-1.03783e-08	-2.64385	2.31012e-60	-1.03783e-08	-2.47327
44396825	chr19:44396825:C:G	0	-1.03783e-08	-2.45313	3.8912e-103	-1.03783e-08	-3.05165	1.63369e-60	-1.03783e-08	-2.81973
44396891	chr19:44396891:T:C	0	-1.03783e-08	-2.6537	3.74649e-103	-1.03783e-08	-3.08955	1.42388e-60	-1.03783e-08	-2.95719
44396941	chr19:44396941:T:C	0	-1.03783e-08	-3.0643	3.73337e-103	-1.03783e-08	-3.09305	1.26723e-60	-1.03783e-08	-3.07374
44397076	chr19:44397076:A:G	0	-1.03783e-08	-2.85424	5.21165e-103	-1.03783e-08	-2.75947	1.43924e-60	-1.03783e-08	-2.94646
44397109	chr19:44397109:C:T	0	-1.03783e-08	-2.2928	6.32956e-103	-1.03783e-08	-2.56513	2.55207e-60	-1.03783e-08	-2.37367
44397361	chr19:44397361:G:A	0	-1.03783e-08	-2.76699	3.73316e-103	-1.03783e-08	-3.09311	1.34821e-60	-1.03783e-08	-3.0118
44397392	chr19:44397392:G:A	0	-2.32241	-2.46777	1.51547e-104	-3.37994	-2.91728	1.86413e-61	-2.32562	-2.66475
44397539	chr19:44397539:A:G	0	-1.03783e-08	-3.03924	3.78918e-103	-1.03783e-08	-3.07821	1.25636e-60	-1.03783e-08	-3.08235
44397572	chr19:44397572:A:C	0	-1.03783e-08	-2.83842	3.73631e-103	-1.03783e-08	-3.09227	1.31479e-60	-1.03783e-08	-3.0369
44397585	chr19:44397585:A:G	0	-2.16619	-3.07812	6.22216e-104	-2.46169	-2.42315	6.91434e-61	-0.946394	-2.73317
44397624	chr19:44397624:C:T	0	-1.74255	-2.53645	3.49477e-103	-0.85352	-2.30558	6.89872e-61	-1.20114	-2.48068
44397727	chr19:44397727:A:G	0	-1.57293	-2.74997	4.19922e-103	-0.762191	-2.21328	9.81242e-61	-1.05875	-2.27076
44397779	chr19:44397779:G:A	0	-0.000316984	-2.43955	3.55662e-104	-2.65286	-2.79128	1.31289e-60	-0.549604	-2.48874
44397841	chr19:44397841:G:A	0	-2.16718	-2.8474	8.59968e-104	-2.58818	-1.97304	9.53963e-61	-1.09157	-2.26614
44397865	chr19:44397865:C:G	0	-2.14675	-2.92133	7.39998e-104	-2.56514	-2.14634	8.56143e-61	-1.05844	-2.40745
44398024	chr19:44398024:A:G	0	-2.109	-2.84233	9.23708e-104	-2.53499	-1.95473	1.04964e-60	-1.00582	-2.2563
44398116	chr19:44398116:A:C	0	-1.03783e-08	-3.05784	3.78769e-103	-1.03783e-08	-3.07861	1.24293e-60	-1.03783e-08	-3.09311
44398162	chr19:44398162:A:G	0	-2.46492	-1.27103	3.04611e-104	-3.49959	-2.0995	4.18981e-61	-2.34309	-1.83742
44398299	chr19:44398299:A:C	0	-2.10519	-2.82413	9.64101e-104	-2.53914	-1.90778	1.08646e-60	-1.00688	-2.22077
44398428	chr19:44398428:C:T	0	-1.03783e-08	-3.05718	3.7893e-103	-1.03783e-08	-3.07818	1.24296e-60	-1.03783e-08	-3.09308
44398627	chr19:44398627:G:A	0	-1.03783e-08	-3.06061	3.75038e-103	-1.03783e-08	-3.08851	1.246e-60	-1.03783e-08	-3.09064
44398644	chr19:44398644:GC:G	0	-1.03783e-08	-2.82352	4.72313e-103	-1.03783e-08	-2.85789	1.85427e-60	-1.03783e-08	-2.69308
44398654	chr19:44398654:T:C	0	-2.12049	-2.8285	9.37175e-104	-2.54815	-1.9271	1.06057e-60	-1.02233	-2.22944
44398734	chr19:44398734:G:C	0	-1.03783e-08	-2.55044	4.97992e-103	-1.03783e-08	-2.80495	1.91749e-60	-1.03783e-08	-2.65956
44398826	chr19:44398826:T:G	0	-2.09445	-2.84787	9.16866e-104	-2.52899	-1.96817	1.05629e-60	-0.991079	-2.26473
44398849	chr19:44398849:T:C	0	-2.15519	-2.81372	9.39422e-104	-2.57985	-1.893	1.03596e-60	-1.06878	-2.20646
44398994	chr19:44398994:T:A	0	-2.16062	-2.81009	8.43956e-104	-2.63641	-1.94361	1.02822e-60	-1.07206	-2.21068
44399322	chr19:44399322:G:A	0	-2.27251	-2.71389	1.04552e-103	-2.6663	-1.69956	1.0511e-60	-1.21264	-2.0481
44399348	chr19:44399348:G:A	0	-2.11694	-2.91038	8.52945e-104	-2.55527	-2.01415	9.4136e-61	-1.03397	-2.33703
44399615	chr19:44399615:A:G	0	-2.15585	-2.86768	8.4382e-104	-2.57594	-2.00424	9.36899e-61	-1.07221	-2.30354
44399717	chr19:44399717:G:C	0	-1.03783e-08	-2.89771	4.59169e-103	-1.03783e-08	-2.88612	1.51426e-60	-1.03783e-08	-2.89564
44399750	chr19:44399750:A:G	0	-2.18682	-2.81994	8.77196e-104	-2.61087	-1.93052	9.71297e-61	-1.12743	-2.21227
44399792	chr19:44399792:G:C	0	-2.7998	-2.27515e-08	2.73046e-103	-3.4059	-2.27515e-08	1.02665e-60	-3.28427	-2.27515e-08
44399980	chr19:44399980:CAG:C	0	-1.03783e-08	-2.67454	4.83556e-103	-1.03783e-08	-2.83437	1.6645e-60	-1.03783e-08	-2.80105
44400517	chr19:44400517:A:C	0	-1.62767	-2.97645	2.74351e-103	-0.805678	-2.59545	6.54432e-61	-1.09894	-2.63562
44400653	chr19:44400653:C:T	0	-1.03783e-08	-3.08617	3.76439e-103	-1.03783e-08	-3.08478	1.26596e-60	-1.03783e-08	-3.07474
44400934	chr19:44400934:C:T	0	-1.03783e-08	-2.54932	4.98474e-103	-1.03783e-08	-2.80398	1.91989e-60	-1.03783e-08	-2.6583
44401088	chr19:44401088:G:A	0	-3.47145	-3.04391	1.08248e-104	-3.54635	-3.08735	4.39972e-62	-3.36223	-3.07198
44401206	chr19:44401206:T:C	0	-1.03783e-08	-2.55008	4.98165e-103	-1.03783e-08	-2.8046	1.91882e-60	-1.03783e-08	-2.65886
44401274	chr19:44401274:G:A	0	-1.3341	-2.55798	1.99626e-104	-3.24095	-2.78072	3.07492e-61	-1.62241	-2.86747
44401292	chr19:44401292:G:A	0	-2.96057	-1.0385	8.00302e-104	-3.50071	-1.13242	4.83789e-61	-3.52614	-0.510541
44401517	chr19:44401517:T:C	0	-2.08123	-2.82433	9.93984e-104	-2.50593	-1.91047	1.15209e-60	-0.951184	-2.21781
44401926	chr19:44401926:G:A	0	-1.03783e-08	-3.01204	3.80453e-103	-1.03783e-08	-3.07417	1.36493e-60	-1.03783e-08	-2.99947
44401973	chr19:44401973:CA:C	0	-2.79023	-2.57681	8.88048e-104	-3.07331	-1.45578	6.50404e-61	-1.95405	-1.78669
44402296	chr19:44402296:A:G	0	-1.41709	-2.77355	4.81498e-103	-0.585513	-2.25312	1.11907e-60	-0.888295	-2.30978
44402307	chr19:44402307:G:A	0	-2.08313	-2.87296	8.83796e-104	-2.52027	-2.01362	1.0414e-60	-0.975619	-2.29439
44402410	chr19:44402410:T:G	0	-2.0479	-2.85572	9.4725e-104	-2.4903	-1.97426	1.12616e-60	-0.928199	-2.26356
44402423	chr19:44402423:T:C	0	-1.03783e-08	-1.67328	8.83881e-103	-1.03783e-08	-2.23121	2.70739e-60	-1.03783e-08	-2.31459
44402572	chr19:44402572:C:T	0	-3.13266	-2.27515e-08	2.05889e-102	-1.38561	-2.27515e-08	6.26825e-60	-1.47508	-2.27515e-08
44402819	chr19:44402819:C:T	0	-1.03783e-08	-3.08686	3.89859e-103	-1.03783e-08	-3.04975	1.32063e-60	-1.03783e-08	-3.03246
44403087	chr19:44403087:A:G	0	-1.03783e-08	-3.09124	3.74586e-103	-1.03783e-08	-3.08972	1.24305e-60	-1.03783e-08	-3.09301
44403204	chr19:44403204:C:T	0	-1.03783e-08	-2.93283	4.38449e-103	-1.03783e-08	-2.93229	1.4066e-60	-1.03783e-08	-2.96939
44403470	chr19:44403470:T:A	0	-1.56963	-2.75096	4.20449e-103	-0.761931	-2.21228	9.84584e-61	-1.05725	-2.26886
44403664	chr19:44403664:G:T	0	-1.03783e-08	-2.44431	8.09403e-103	-1.03783e-08	-2.31924	2.99761e-60	-1.03783e-08	-2.21276
44403735	chr19:44403735:T:G	0	-1.03783e-08	-1.64452	8.7434e-103	-1.03783e-08	-2.24207	2.72776e-60	-1.03783e-08	-2.30709
44403738	chr19:44403738:G:A	0	-3.53476	-2.27515e-08	3.29101e-103	-3.21917	-2.27515e-08	1.1431e-60	-3.17683	-2.27515e-08
44403810	chr19:44403810:T:A	0	-3.44349	-2.7762	2.83317e-104	-2.57984	-3.09172	5.10625e-62	-3.21834	-3.06694
44404152	chr19:44404152:T:G	0	-2.23181	-2.97499	6.54219e-104	-2.58598	-2.2487	7.08942e-61	-1.154	-2.50056
44404340	chr19:44404340:AT:A	0	-1.20352	-2.50409	2.15319e-104	-3.1918	-2.75421	3.57394e-61	-1.49551	-2.84398
44404380	chr19:44404380:A:G	0	-2.22551	-2.97014	1.3561e-103	-1.48741	-2.61834	3.1531e-61	-1.80303	-2.66174
44404386	chr19:44404386:G:T	0	-2.23736	-2.94926	7.06341e-104	-2.57612	-2.1819	7.48446e-61	-1.14978	-2.45055
44404402	chr19:44404402:C:A	0	-0.693764	-2.58618	4.99134e-104	-2.04197	-3.06328	1.06029e-60	-0.349751	-2.90228
44404566	chr19:44404566:T:C	0	-2.26948	-2.97677	6.26825e-104	-2.609	-2.26845	6.74872e-61	-1.19333	-2.51047
44404678	chr19:44404678:C:T	0	-1.03783e-08	-3.06302	4.18089e-103	-1.03783e-08	-2.97984	1.27946e-60	-1.03783e-08	-3.06413
44404807	chr19:44404807:C:CA	0	-2.24499	-3.06936	6.21644e-104	-2.46439	-2.42136	6.50943e-61	-1.01867	-2.72124
44405069	chr19:44405069:C:T	0	-1.03783e-08	-2.83247	4.64567e-103	-1.03783e-08	-2.87443	1.6674e-60	-1.03783e-08	-2.79931
44405327	chr19:44405327:A:G	0	-1.03783e-08	-2.99602	4.08911e-103	-1.03783e-08	-3.00204	1.32694e-60	-1.03783e-08	-3.02769
44405677	chr19:44405677:G:A	0	-1.03783e-08	-3.08822	3.97067e-103	-1.03783e-08	-3.03143	1.24428e-60	-1.03783e-08	-3.09202
44405680	chr19:44405680:C:T	0	-2.25547	-2.95915	1.34547e-103	-1.50997	-2.60365	3.12103e-61	-1.82535	-2.64965
44405724	chr19:44405724:T:C	0	-2.33055	-2.97584	5.9997e-104	-2.67029	-2.25095	6.16312e-61	-1.29213	-2.50245
44405733	chr19:44405733:A:T	0	-2.31788	-2.98747	5.84463e-104	-2.661	-2.28643	6.10966e-61	-1.27294	-2.53035
44405829	chr19:44405829:G:A	0	-2.14228	-2.87672	8.18297e-104	-2.59464	-2.01626	9.55e-61	-1.06203	-2.29459
44406019	chr19:44406019:G:A	0	-1.03783e-08	-2.99501	4.09191e-103	-1.03783e-08	-3.00135	1.32815e-60	-1.03783e-08	-3.02679
44406672	chr19:44406672:A:G	0	-1.48765	-2.27515e-08	3.04707e-102	-0.993601	-2.27515e-08	6.53116e-60	-1.43399	-2.27515e-08
44406840	chr19:44406840:A:C	0	-3.16961	-1.49147	1.70842e-103	-2.62207	-1.25272	1.55548e-61	-3.39298	-1.77839
44406853	chr19:44406853:A:T	0	-3.38597	0.981352	7.64295e-103	-3.48823	1.11164	2.80288e-60	-3.54105	1.26112
44406865	chr19:44406865:T:C	0	-1.03783e-08	-3.01852	3.76516e-103	-1.03783e-08	-3.08457	1.24653e-60	-1.03783e-08	-3.09021
44406870	chr19:44406870:T:G	0	-1.03783e-08	-3.0178	3.76581e-103	-1.03783e-08	-3.0844	1.2467e-60	-1.03783e-08	-3.09007
44407251	chr19:44407251:T:C	0	-2.09939	-2.93158	8.1122e-104	-2.5529	-2.06668	9.08291e-61	-1.03187	-2.37489
44407257	chr19:44407257:C:T	0	-3.53696	-2.27515e-08	2.3894e-103	-3.53932	-2.27515e-08	8.11177e-61	-3.51984	-2.27515e-08
44407290	chr19:44407290:C:T	0	-1.58281	-2.83894	3.5687e-103	-0.753869	-2.38429	8.19866e-61	-1.07783	-2.43136
44407378	chr19:44407378:C:A	0	-3.1284	-1.75321	1.31175e-103	-2.57497	-1.56403	1.21945e-61	-3.37287	-2.04188
44407476	chr19:44407476:T:C	0	0.0288313	-2.44967	3.49258e-104	-2.67019	-2.79211	1.28658e-60	-0.555481	-2.50311
44407904	chr19:44407904:G:A	0	-1.03783e-08	-2.43419	5.35043e-103	-1.03783e-08	-2.73319	2.1188e-60	-1.03783e-08	-2.55972
44408158	chr19:44408158:A:T	0	-1.03783e-08	-2.88271	4.06801e-103	-1.03783e-08	-3.00721	1.35883e-60	-1.03783e-08	-3.00395
44408390	chr19:44408390:G:C	0	-3.25305	-3.09262	1.78687e-104	-3.46955	-2.66293	1.07875e-61	-2.63826	-2.8991
44408425	chr19:44408425:T:A	0	-0.305914	-2.45092	3.01412e-104	-2.81652	-2.79312	9.85624e-61	-0.820245	-2.50481
44408918	chr19:44408918:C:T	0	-1.03783e-08	-1.54549	9.25436e-103	-1.03783e-08	-2.18527	2.89438e-60	-1.03783e-08	-2.2478
44409132	chr19:44409132:A:G	0	-3.31623	-3.09316	1.77926e-104	-3.50732	-2.62944	1.00185e-61	-2.74582	-2.8655
44409260	chr19:44409260:G:A	0	-1.3559	-2.81986	4.45619e-103	-0.563654	-2.35242	9.91694e-61	-0.914173	-2.40474
44409308	chr19:44409308:A:C	0	-1.03783e-08	-2.97433	4.22278e-103	-1.03783e-08	-2.96987	1.35949e-60	-1.03783e-08	-3.00347
44409368	chr19:44409368:A:G	0	-3.08453	-0.856441	1.01638e-103	-3.5281	-0.866017	5.91973e-61	-3.5424	-0.29247
44409471	chr19:44409471:G:A	0	-3.14342	-1.63279	1.49803e-103	-2.59275	-1.41346	1.39347e-61	-3.38674	-1.89462
44409493	chr19:44409493:A:C	0	-1.03783e-08	-2.95237	4.27426e-103	-1.03783e-08	-2.95775	1.37461e-60	-1.03783e-08	-2.99241
44409511	chr19:44409511:G:A	0	-1.03783e-08	-2.98837	4.13971e-103	-1.03783e-08	-2.98974	1.33627e-60	-1.03783e-08	-3.02069
44409518	chr19:44409518:G:A	0	-1.03783e-08	-2.69129	6.04357e-103	-1.03783e-08	-2.61137	2.561e-60	-1.03783e-08	-2.37017
44409567	chr19:44409567:A:G	0	-3.35476	-3.07896	1.54226e-104	-3.5175	-2.7622	8.43627e-62	-2.83856	-2.94464
44409746	chr19:44409746:A:G	0	-1.50272	-1.70208	1.31658e-102	-1.0306	-0.802138	3.03077e-60	-1.30799	-0.893772
44409750	chr19:44409750:C:T	0	-1.10312	-2.27515e-08	4.12921e-102	-0.689693	-2.27515e-08	9.62318e-60	-1.0464	-2.27515e-08
44409770	chr19:44409770:C:A	0	-1.03783e-08	-2.37433	5.64142e-103	-1.03783e-08	-2.68023	2.26027e-60	-1.03783e-08	-2.49509
44409772	chr19:44409772:A:G	0	-3.54546	-0.971195	2.42497e-103	-3.25314	-0.271407	1.51685e-60	-3.20749	0.313551
44409802	chr19:44409802:A:C	0	-1.03783e-08	-3.09205	3.8214e-103	-1.03783e-08	-3.06975	1.254e-60	-1.03783e-08	-3.08424
44409877	chr19:44409877:C:T	0	-2.97413	-2.27515e-08	4.18604e-103	-2.97861	-2.27515e-08	2.22708e-60	-2.50988	-2.27515e-08
44410006	chr19:44410006:A:C	0	-1.03783e-08	-2.21461	6.17763e-103	-1.03783e-08	-2.58943	2.28649e-60	-1.03783e-08	-2.48356
44410007	chr19:44410007:A:C	0	-1.03783e-08	-2.2039	6.22621e-103	-1.03783e-08	-2.5816	2.30686e-60	-1.03783e-08	-2.47469
44410117	chr19:44410117:A:C	0	-1.81308	-2.90978	9.98005e-104	-2.32396	-2.0884	1.41176e-60	-0.680554	-2.28518
44410884	chr19:44410884:T:A	0	-1.03783e-08	-2.94882	3.76478e-103	-1.03783e-08	-3.08468	1.28927e-60	-1.03783e-08	-3.05649
44410934	chr19:44410934:C:T	0	-1.63674	-2.27515e-08	2.88404e-103	-3.35118	-2.27515e-08	3.82713e-60	-1.96846	-2.27515e-08
44411331	chr19:44411331:C:T	0	-1.03783e-08	-2.00626	1.14158e-102	-1.03783e-08	-1.97537	4.45753e-60	-1.03783e-08	-1.81598
44411736	chr19:44411736:C:T	0	-0.379809	-3.07831	9.91783e-104	-1.62977	-2.78885	1.62959e-61	-2.14136	-2.98347
44411886	chr19:44411886:C:A	0	-1.03783e-08	-2.27591	7.68377e-102	-1.03783e-08	-0.0686697	1.1622e-59	-1.03783e-08	-0.857673
44412778	chr19:44412778:T:C	0	-2.32058	-2.27515e-08	1.07459e-102	-2.03584	-2.27515e-08	2.01669e-60	-2.60912	-2.27515e-08
44412806	chr19:44412806:T:C	0	-1.03783e-08	-2.71726	4.50099e-103	-1.03783e-08	-2.90607	1.64077e-60	-1.03783e-08	-2.81541
44412813	chr19:44412813:T:C	0	-3.54551	-1.28116	1.79119e-104	-3.54626	-2.58381	1.37736e-61	-3.39645	-1.89654
44412843	chr19:44412843:T:A	0	-3.37896	-1.65096	5.79358e-104	-3.47996	-1.47624	2.5967e-61	-3.54551	-1.11341
44412895	chr19:44412895:T:C	0	-3.08916	-3.05058	1.39866e-104	-3.53482	-2.84262	4.14126e-62	-3.44191	-3.05284
44413020	chr19:44413020:C:G	0	-3.02972	-2.57189	1.292e-104	-3.5139	-2.94286	9.6273e-62	-3.00875	-2.64239
44413079	chr19:44413079:C:A	0	-1.03783e-08	-2.99333	3.92352e-103	-1.03783e-08	-3.04338	1.33331e-60	-1.03783e-08	-3.02291
44413353	chr19:44413353:C:T	0	-3.46953	-1.93937	2.44628e-104	-3.22358	-2.5948	1.36055e-61	-3.01368	-2.29159
44413616	chr19:44413616:C:A	0	-1.03783e-08	-2.61842	5.53923e-103	-1.03783e-08	-2.69851	2.00242e-60	-1.03783e-08	-2.61622
44414215	chr19:44414215:G:A	0	-3.00341	-3.09158	3.09504e-104	-2.54148	-3.04167	4.23497e-62	-3.38658	-3.08578
44414489	chr19:44414489:A:G	0	-2.52976	-2.80751	3.37089e-104	-3.08406	-2.41372	5.50604e-61	-1.46375	-2.44356
44414689	chr19:44414689:C:T	0	-1.006	-2.95613	2.0338e-103	-0.630953	-3.06951	3.78009e-61	-1.21608	-3.06733
44414778	chr19:44414778:C:G	0	-2.52878	-2.88229	1.03926e-103	-1.63814	-2.73371	8.04907e-62	-2.95194	-2.87825
44414852	chr19:44414852:C:G	0	-0.568871	-2.56508	2.64065e-104	-2.76314	-2.97878	9.79618e-61	-0.378697	-2.95247
44414916	chr19:44414916:T:G	0	-1.03783e-08	-2.91886	4.61848e-103	-1.03783e-08	-2.8803	1.40756e-60	-1.03783e-08	-2.96872
44414997	chr19:44414997:C:G	0	-1.16465	-2.9579	1.70284e-103	-0.8079	-3.07017	3.2376e-61	-1.37026	-3.06806
44415034	chr19:44415034:A:C	0	-1.03783e-08	-2.71807	5.6271e-103	-1.03783e-08	-2.68277	1.46171e-60	-1.03783e-08	-2.93096
44415035	chr19:44415035:G:A	0	-1.03783e-08	-2.71857	5.62275e-103	-1.03783e-08	-2.68354	1.46123e-60	-1.03783e-08	-2.93129
44415047	chr19:44415047:A:T	0	-0.806949	-2.69623	3.11006e-103	-0.432958	-2.84277	5.11186e-61	-1.07711	-2.90449
44415223	chr19:44415223:G:A	0	-1.66309	-2.27696	2.37168e-104	-3.2111	-2.63826	1.43338e-61	-2.57861	-2.67451
44415226	chr19:44415226:T:C	0	-1.03783e-08	-2.4553	5.82369e-103	-1.03783e-08	-2.64843	2.12479e-60	-1.03783e-08	-2.5569
44415262	chr19:44415262:CA:C	0	-1.03783e-08	-2.87265	3.75811e-103	-1.03783e-08	-3.08645	1.31232e-60	-1.03783e-08	-3.03878
44415586	chr19:44415586:T:C	0	-2.4273	-2.69717	1.46429e-104	-3.52322	-2.80836	8.3604e-62	-3.137	-2.65523
44415693	chr19:44415693:C:T	0	-1.03783e-08	-3.08595	3.73781e-103	-1.03783e-08	-3.09186	1.24305e-60	-1.03783e-08	-3.09301
44415833	chr19:44415833:ACACC:A	0	-1.72143	-2.23541	2.45184e-104	-3.23027	-2.58584	1.46278e-61	-2.61631	-2.61651
44415847	chr19:44415847:T:A	0	-1.63089	-2.25641	2.49292e-104	-3.19396	-2.60554	1.53496e-61	-2.551	-2.63366
44415912	chr19:44415912:T:C	0	-0.554009	-2.76889	2.43016e-104	-2.76833	-3.05667	8.94737e-61	-0.379592	-3.04221
44415964	chr19:44415964:A:G	0	-2.28373	-2.75455	1.24101e-104	-3.48094	-3.01609	1.62498e-61	-2.10542	-3.02224
44416009	chr19:44416009:C:T	0	-0.935966	-2.96994	2.16286e-103	-0.564179	-3.07475	4.00678e-61	-1.15221	-3.07296
44416074	chr19:44416074:C:A	0	-1.03783e-08	-2.01994	1.01982e-102	-1.03783e-08	-2.08815	3.99631e-60	-1.03783e-08	-1.9252
44416088	chr19:44416088:C:A	0	-1.03783e-08	-2.45643	5.81651e-103	-1.03783e-08	-2.64966	2.12227e-60	-1.03783e-08	-2.55809
44416280	chr19:44416280:G:C	0	-2.41112	-2.56473	4.98328e-104	-2.99621	-2.11065	8.61569e-61	-1.30837	-2.1512
44416562	chr19:44416562:A:G	0	-1.03783e-08	-3.04911	3.81083e-103	-1.03783e-08	-3.07252	1.27209e-60	-1.03783e-08	-3.06991
44416726	chr19:44416726:G:A	0	-2.95415	-2.73527	5.59359e-104	-2.31017	-2.68116	6.48224e-62	-3.28825	-2.75843
44416814	chr19:44416814:C:T	0	-1.03783e-08	-2.99473	3.95579e-103	-1.03783e-08	-3.03518	1.4321e-60	-1.03783e-08	-2.95143
44417132	chr19:44417132:T:C	0	-1.03783e-08	-2.45626	5.81538e-103	-1.03783e-08	-2.64986	2.12161e-60	-1.03783e-08	-2.5584
44417525	chr19:44417525:A:C	0	-1.03783e-08	-2.8253	4.19581e-103	-1.03783e-08	-2.97628	1.4099e-60	-1.03783e-08	-2.96705
44417834	chr19:44417834:C:T	0	-3.37357	-2.27515e-08	2.37305e-103	-3.54619	-2.27515e-08	8.3778e-61	-3.48757	-2.27515e-08
44418084	chr19:44418084:CAA:C	0	-1.67525	-2.99777	1.49545e-104	-3.22668	-3.08385	9.01291e-62	-2.62743	-3.08966
44418165	chr19:44418165:C:T	0	-1.03783e-08	-2.64513	4.90139e-103	-1.03783e-08	-2.82085	1.76964e-60	-1.03783e-08	-2.7398
44418182	chr19:44418182:C:A	0	-1.99835	-2.62393	2.07221e-104	-3.52445	-2.45989	1.24773e-61	-2.88124	-2.51059
44418443	chr19:44418443:T:C	0	-1.03783e-08	-2.56019	5.34084e-103	-1.03783e-08	-2.73498	1.93097e-60	-1.03783e-08	-2.65255
44418696	chr19:44418696:G:C	0	-1.03783e-08	-2.83027	4.10534e-103	-1.03783e-08	-2.99808	1.39087e-60	-1.03783e-08	-2.98064
44418803	chr19:44418803:A:G	0	-1.03783e-08	-2.86224	4.92417e-103	-1.03783e-08	-2.81621	1.48449e-60	-1.03783e-08	-2.9155
44418822	chr19:44418822:C:T	0	-1.03783e-08	-2.68665	4.88702e-103	-1.03783e-08	-2.82378	2.09491e-60	-1.03783e-08	-2.57106
44419111	chr19:44419111:A:G	0	-2.95817	-2.82633	1.19292e-104	-3.52909	-3.00746	4.26431e-62	-3.37453	-3.09093
44419125	chr19:44419125:G:A	0	-1.08064	-2.89166	1.89636e-103	-0.742494	-3.02794	3.57413e-61	-1.30625	-3.03318
44419243	chr19:44419243:G:A	0	-1.9089	-2.20298	2.352e-104	-3.31804	-2.53964	1.32504e-61	-2.80605	-2.52566
44419362	chr19:44419362:G:T	0	-0.964393	-2.91516	2.16965e-103	-0.593009	-3.04279	4.01913e-61	-1.17869	-3.0434
44419472	chr19:44419472:C:T	0	-0.579353	-2.67902	4.07046e-103	-0.19845	-2.80816	6.518e-61	-0.855708	-2.88288
44419569	chr19:44419569:A:T	0	-0.647834	-2.6797	3.78359e-103	-0.271219	-2.80847	6.10695e-61	-0.920903	-2.88283
44419956	chr19:44419956:C:T	0	-0.827957	-2.95987	2.46564e-103	-0.442962	-3.06495	4.50679e-61	-1.04235	-3.06523
44419957	chr19:44419957:G:A	0	-1.03783e-08	-2.18969	9.94212e-103	-1.03783e-08	-2.11359	3.00742e-60	-1.03783e-08	-2.20949
44419960	chr19:44419960:C:T	0	-3.15859	-2.833	1.20353e-104	-3.48362	-3.04407	9.08154e-62	-2.86012	-2.84938
44420062	chr19:44420062:T:C	0	-1.0037	-2.91789	2.07818e-103	-0.634776	-3.0441	3.86714e-61	-1.21608	-3.04456
44420128	chr19:44420128:G:A	0	-0.938388	-2.91415	2.24085e-103	-0.561294	-3.04222	4.13007e-61	-1.15197	-3.04289
44420300	chr19:44420300:A:G	0	-1.22739	-3.09304	1.93184e-103	-0.725571	-3.02632	3.28043e-61	-1.33727	-3.08791
44420338	chr19:44420338:G:C	0	-1.03783e-08	-1.32272	2.15162e-102	-1.03783e-08	-1.34156	9.24462e-60	-1.03783e-08	-1.08653
44420377	chr19:44420377:T:G	0	-0.576553	-2.6927	4.03913e-103	-0.19513	-2.81921	6.46647e-61	-0.852593	-2.89393
44420478	chr19:44420478:C:T	0	-1.22391	-2.27515e-08	4.13803e-102	-0.68756	-2.27515e-08	7.36311e-60	-1.31409	-2.27515e-08
44420573	chr19:44420573:C:T	0	-1.03783e-08	-2.86203	4.92684e-103	-1.03783e-08	-2.81567	1.48476e-60	-1.03783e-08	-2.91532
44420672	chr19:44420672:C:T	0	-2.43706	-2.53372	4.93901e-104	-3.01209	-2.1037	8.52022e-61	-1.34282	-2.12789
44420912	chr19:44420912:A:G	0	-2.55449	-3.06054	1.36891e-104	-3.52891	-2.87002	1.33068e-61	-2.41526	-2.91221
44421111	chr19:44421111:T:A	0	-1.03783e-08	-1.96846	7.62375e-103	-1.03783e-08	-2.3791	2.77247e-60	-1.03783e-08	-2.29083
44421289	chr19:44421289:T:C	0	-3.02039	-2.80221	1.19401e-104	-3.51682	-3.01881	4.12953e-62	-3.40891	-3.08867
44421314	chr19:44421314:A:G	0	-3.52143	-1.23919	2.07212e-103	-3.42713	-0.254662	4.27699e-61	-3.51375	-0.646159
44421398	chr19:44421398:A:G	0	-1.27911	-3.09306	1.82327e-103	-0.783876	-3.02586	3.11552e-61	-1.38906	-3.0877
44421468	chr19:44421468:A:G	0	-1.03783e-08	-2.97865	3.91084e-103	-1.03783e-08	-3.04661	1.40907e-60	-1.03783e-08	-2.96764
44421528	chr19:44421528:C:A	0	-1.03783e-08	-2.86711	4.89831e-103	-1.03783e-08	-2.82147	1.47803e-60	-1.03783e-08	-2.91986
44421566	chr19:44421566:G:A	0	-0.975587	-2.96366	2.09295e-103	-0.604981	-3.06681	3.88278e-61	-1.18941	-3.06719
44421598	chr19:44421598:C:T	0	-2.49228	-3.0915	1.23059e-104	-3.5205	-2.98496	1.27868e-61	-2.36641	-3.00092
44421673	chr19:44421673:G:A	0	-1.03783e-08	-2.86263	4.9221e-103	-1.03783e-08	-2.81663	1.48399e-60	-1.03783e-08	-2.91584
44421737	chr19:44421737:TGTAA:T	0	-1.03783e-08	-2.45251	5.84059e-103	-1.03783e-08	-2.64553	2.13085e-60	-1.03783e-08	-2.55405
44421954	chr19:44421954:G:A	0	-0.912646	-2.91565	2.28455e-103	-0.541248	-3.04295	4.21725e-61	-1.13036	-3.04361
44422433	chr19:44422433:G:A	0	-2.30773	-2.27515e-08	4.27842e-103	-2.95678	-2.27515e-08	1.6219e-60	-2.82697	-2.27515e-08
44423092	chr19:44423092:C:T	0	-1.03783e-08	-2.73583	5.56242e-103	-1.03783e-08	-2.69433	1.4429e-60	-1.03783e-08	-2.94392
44423114	chr19:44423114:T:TCATC	0	-2.56206	-3.07012	1.34996e-104	-3.53084	-2.88204	1.28879e-61	-2.42672	-2.93274
44423224	chr19:44423224:T:C	0	-2.54291	-3.07103	1.3429e-104	-3.52812	-2.89	1.31597e-61	-2.40301	-2.93557
44423516	chr19:44423516:G:C	0	-1.90172	-1.53123	5.20667e-104	-3.46883	-1.59418	1.61312e-60	-1.42548	-1.40692
44423585	chr19:44423585:A:G	0	-2.57436	-3.06692	1.35449e-104	-3.53168	-2.87785	1.28454e-61	-2.43615	-2.92661
44423606	chr19:44423606:T:C	0	-0.446106	-3.07189	2.56192e-104	-2.72662	-3.04557	9.33967e-61	-0.324711	-3.05418
44423607	chr19:44423607:G:A	0	-2.49041	-2.50336	5.14579e-104	-3.05617	-2.0186	8.26601e-61	-1.43002	-2.07099
44424011	chr19:44424011:G:C	0	-1.69891	-3.01999	1.46086e-104	-3.24515	-3.08878	8.80573e-62	-2.64768	-3.09266
44424023	chr19:44424023:G:C	0	-1.03783e-08	-3.05527	3.76416e-103	-1.03783e-08	-3.08484	1.24764e-60	-1.03783e-08	-3.08932
44424315	chr19:44424315:A:T	0	-1.03783e-08	-1.74209	8.56628e-102	-1.03783e-08	0.0400532	1.90019e-59	-1.03783e-08	-0.366035
44424496	chr19:44424496:A:G	0	-2.9943	-2.82047	1.19302e-104	-3.52639	-3.01008	4.20657e-62	-3.38875	-3.09034
44424537	chr19:44424537:C:G	0	-1.03783e-08	-2.9715	4.49402e-103	-1.03783e-08	-2.90762	1.37308e-60	-1.03783e-08	-2.99352
44424634	chr19:44424634:C:T	0	-0.645952	-2.71927	3.6555e-103	-0.269039	-2.84509	5.87891e-61	-0.926585	-2.9152
44424699	chr19:44424699:G:A	0	-1.03783e-08	-1.63548	1.57002e-102	-1.03783e-08	-1.65669	6.90075e-60	-1.03783e-08	-1.37894
44424952	chr19:44424952:C:T	0	-1.03783e-08	-2.88532	4.77939e-103	-1.03783e-08	-2.84605	1.44776e-60	-1.03783e-08	-2.94055
44425173	chr19:44425173:C:T	0	-1.03783e-08	-2.65208	5.46141e-103	-1.03783e-08	-2.71266	2.17297e-60	-1.03783e-08	-2.53448
44425598	chr19:44425598:G:A	0	-1.03783e-08	-2.90435	4.68106e-103	-1.03783e-08	-2.86684	1.42444e-60	-1.03783e-08	-2.95679
44425604	chr19:44425604:G:T	0	-3.04363	-2.83736	1.26619e-104	-3.4294	-3.04754	1.0595e-61	-2.70136	-2.854
44425656	chr19:44425656:C:G	0	-2.06924	-2.6822	1.83698e-104	-3.53045	-2.57438	1.10673e-61	-2.89609	-2.61566
44425876	chr19:44425876:G:A	0	-1.03783e-08	-1.08074	8.78631e-103	-1.03783e-08	-2.23717	2.66461e-60	-1.03783e-08	-2.33052
44426068	chr19:44426068:G:A	0	-1.03783e-08	-2.33204	6.51843e-103	-1.03783e-08	-2.53573	2.33147e-60	-1.03783e-08	-2.46408
44426176	chr19:44426176:A:G	0	-2.62512	-3.02772	1.47526e-104	-3.53408	-2.79004	1.26859e-61	-2.48779	-2.88747
44426363	chr19:44426363:A:G	0	-2.53335	-3.0697	1.33491e-104	-3.52243	-2.90165	1.28948e-61	-2.40432	-2.9546
44426396	chr19:44426396:A:G	0	-2.7673	-3.05074	5.49831e-104	-1.92068	-3.08783	6.36538e-62	-2.99543	-3.06944
44426406	chr19:44426406:C:T	0	-1.03783e-08	-3.07771	3.73297e-103	-1.03783e-08	-3.09316	1.24396e-60	-1.03783e-08	-3.09227
44426631	chr19:44426631:T:C	0	-2.35434	-3.06611	1.38825e-104	-3.49022	-2.89468	1.5764e-61	-2.20669	-2.95132
44426708	chr19:44426708:A:G	0	-3.11106	-2.44561	1.45732e-104	-3.46123	-2.87513	1.33538e-61	-2.79369	-2.53025
44426878	chr19:44426878:G:A	0	-2.45781	-2.75921	2.5181e-104	-3.01664	-2.7728	1.22843e-61	-2.73471	-2.6727
44426897	chr19:44426897:T:C	0	-1.03783e-08	-3.02418	5.6985e-103	-1.03783e-08	-2.67016	2.04752e-60	-1.03783e-08	-2.59394
44426923	chr19:44426923:T:C	0	-1.03783e-08	-2.9814	4.29091e-103	-1.03783e-08	-2.95387	1.349e-60	-1.03783e-08	-3.01121
44427076	chr19:44427076:T:C	0	-1.03783e-08	-2.46046	3.63849e-102	-1.03783e-08	-0.816212	8.50969e-60	-1.03783e-08	-1.16937
44427139	chr19:44427139:A:G	0	-0.363947	-3.08636	3.19068e-104	-2.6389	-2.91382	1.15843e-60	-0.200485	-2.96302
44427183	chr19:44427183:T:C	0	-1.27382	-3.09115	1.61049e-103	-0.882765	-3.05107	2.93929e-61	-1.44215	-3.09284
44427191	chr19:44427191:A:G	0	-3.53558	-3.09249	1.11732e-104	-3.54572	-3.0563	5.30335e-62	-3.16639	-3.08102
44427355	chr19:44427355:T:C	0	-2.09346	-2.99341	1.63191e-104	-3.45524	-2.76796	2.10528e-61	-2.04997	-2.81874
44427468	chr19:44427468:C:T	0	-2.34424	-2.27515e-08	6.38149e-103	-2.55696	-2.27515e-08	2.56515e-60	-2.36856	-2.27515e-08
44427548	chr19:44427548:C:T	0	-1.03783e-08	-2.22497	7.10352e-103	-1.03783e-08	-2.44978	2.5463e-60	-1.03783e-08	-2.37593
44427725	chr19:44427725:AAC:A	0	-3.11536	-2.27515e-08	2.73948e-103	-3.4026	-2.27515e-08	8.04703e-61	-3.52786	-2.27515e-08
44427766	chr19:44427766:C:T	0	-2.35402	-3.09244	1.26051e-104	-3.49179	-2.98965	1.44187e-61	-2.21779	-3.02942
44427820	chr19:44427820:C:G	0	-2.86375	-2.32694	1.08076e-104	-3.5423	-3.09299	5.21524e-62	-3.3309	-2.93326
44428148	chr19:44428148:A:G	0	-1.5291	-2.58545	2.07101e-104	-3.46243	-2.52249	1.52092e-61	-2.65438	-2.53946
44428193	chr19:44428193:C:G	0	-1.03783e-08	-1.69937	5.47731e-103	-1.03783e-08	-2.70975	1.90165e-60	-1.03783e-08	-2.66785
44428346	chr19:44428346:C:T	0	-1.44885	-3.07751	1.45443e-103	-0.96793	-3.06782	2.61397e-61	-1.55939	-3.0929
44428797	chr19:44428797:C:T	0	-2.56199	-3.01403	1.28427e-104	-3.54575	-2.917	4.81378e-62	-3.28722	-3.05704
44429244	chr19:44429244:C:G	0	-1.03783e-08	-2.49722	5.59768e-103	-1.03783e-08	-2.68801	2.03243e-60	-1.03783e-08	-2.60134
44429388	chr19:44429388:C:T	0	-1.03783e-08	-3.06311	3.9743e-103	-1.03783e-08	-3.03052	1.28677e-60	-1.03783e-08	-3.05844
44429389	chr19:44429389:G:A	0	-1.03783e-08	-3.08101	3.73961e-103	-1.03783e-08	-3.09138	1.33727e-60	-1.03783e-08	-3.01995
44429530	chr19:44429530:G:C	0	-1.03783e-08	-3.02526	3.78898e-103	-1.03783e-08	-3.07827	1.2713e-60	-1.03783e-08	-3.07053
44429531	chr19:44429531:C:T	0	0.303719	-3.02628	4.28639e-104	-2.18299	-3.07451	6.03924e-61	-0.732585	-3.0823
44429772	chr19:44429772:G:A	0	-2.97468	-2.19416	1.09618e-104	-3.53585	-3.08527	5.7366e-62	-3.33911	-2.82977
44429953	chr19:44429953:G:A	0	-1.03783e-08	-2.21252	6.75081e-103	-1.03783e-08	-2.5007	2.55673e-60	-1.03783e-08	-2.37184
44430012	chr19:44430012:G:A	0	-3.1041	-2.27515e-08	4.76318e-103	-2.84945	-2.27515e-08	1.56831e-60	-2.86057	-2.27515e-08
44430149	chr19:44430149:G:A	0	-1.03783e-08	-2.78353	9.08203e-103	-1.03783e-08	-2.20407	2.42016e-60	-1.03783e-08	-2.42674
44430314	chr19:44430314:A:G	0	-2.16274	-2.90716	2.82801e-104	-2.60596	-3.06742	4.48488e-62	-3.42407	-2.99096
44430360	chr19:44430360:G:C	0	-1.03783e-08	-2.88503	4.7665e-103	-1.03783e-08	-2.84875	1.32248e-60	-1.03783e-08	-3.03106
44430429	chr19:44430429:C:A	0	-1.03783e-08	-2.87344	4.10161e-103	-1.03783e-08	-2.99899	1.43244e-60	-1.03783e-08	-2.95119
44430478	chr19:44430478:T:C	0	0.864072	-3.04776	6.53063e-104	-1.75137	-3.08508	1.04144e-60	-0.180051	-3.08992
44430835	chr19:44430835:C:T	0	2.12318	-3.09279	2.91262e-103	-0.317269	-3.02404	3.50466e-61	-1.26703	-3.09204
44430844	chr19:44430844:C:T	0	0.865096	-3.04947	6.44942e-104	-1.76302	-3.08594	1.01785e-60	-0.202361	-3.09052
44431310	chr19:44431310:C:T	0	-3.09262	-3.06912	1.1449e-104	-3.52545	-3.05219	1.03402e-61	-2.49218	-3.08753
44431336	chr19:44431336:T:C	0	-3.17519	-3.04814	1.10788e-104	-3.54	-3.0705	9.16836e-62	-2.60682	-3.09316
44431445	chr19:44431445:T:C	0	0.890137	-3.06175	6.55131e-104	-1.74259	-3.0907	1.04835e-60	-0.170519	-3.09284
44431609	chr19:44431609:C:T	0	-1.03783e-08	-3.04894	5.45897e-103	-1.03783e-08	-2.71311	1.89952e-60	-1.03783e-08	-2.66897
44432021	chr19:44432021:AC:A	0	-1.03783e-08	-2.77861	5.46908e-103	-1.03783e-08	-2.71125	1.41964e-60	-1.03783e-08	-2.96017
44432070	chr19:44432070:A:G	0	-3.50915	-1.70062	2.00505e-104	-3.37806	-2.63922	1.21292e-61	-3.23771	-2.18241
44432694	chr19:44432694:G:C	0	-0.938515	-1.70995	6.70325e-104	-3.18051	-1.62984	3.43255e-60	-0.528128	-1.54914
44433204	chr19:44433204:C:T	0	-3.5032	-1.53514	2.23594e-104	-3.37366	-2.53463	1.42102e-61	-3.22564	-2.03615
44433260	chr19:44433260:T:C	0	-3.42055	-2.27515e-08	2.80195e-103	-3.38005	-2.27515e-08	7.97381e-61	-3.537	-2.27515e-08
44433485	chr19:44433485:C:T	0	-3.09731	-2.8537	1.34072e-104	-3.52423	-2.89552	3.93822e-62	-3.45415	-3.09087
44433568	chr19:44433568:C:T	0	-3.18427	-2.97879	1.24096e-104	-3.41644	-3.08062	9.30063e-62	-2.71379	-2.97187
44433942	chr19:44433942:T:G	0	-3.49574	-1.72465	2.0495e-104	-3.35171	-2.64364	1.24995e-61	-3.19825	-2.1918
44434107	chr19:44434107:A:G	0	-1.03783e-08	-2.82309	5.54828e-103	-1.03783e-08	-2.69688	1.7645e-60	-1.03783e-08	-2.74271
44434259	chr19:44434259:A:G	0	-1.03783e-08	-2.7803	5.45917e-103	-1.03783e-08	-2.71307	1.41829e-60	-1.03783e-08	-2.96112
44434513	chr19:44434513:G:A	0	-1.03783e-08	-2.19301	6.92195e-103	-1.03783e-08	-2.47567	2.6579e-60	-1.03783e-08	-2.33304
44434774	chr19:44434774:C:T	0	-1.03783e-08	-2.94833	4.07407e-103	-1.03783e-08	-3.00572	1.37547e-60	-1.03783e-08	-2.99178
44434805	chr19:44434805:G:A	0	-3.49593	-1.74816	2.02599e-104	-3.34795	-2.65895	1.23473e-61	-3.19221	-2.2101
44435185	chr19:44435185:A:G	0	-3.4929	-2.07287	1.73e-104	-3.34199	-2.82285	9.74518e-62	-3.18588	-2.45309
44435756	chr19:44435756:T:C	0	-1.03783e-08	-2.50775	5.54475e-103	-1.03783e-08	-2.69751	2.00893e-60	-1.03783e-08	-2.61297
44435851	chr19:44435851:C:T	0	-1.03783e-08	-2.18379	6.60262e-103	-1.03783e-08	-2.5229	2.57623e-60	-1.03783e-08	-2.36425
44435859	chr19:44435859:G:C	0	-1.03783e-08	-2.65723	6.16946e-103	-1.03783e-08	-2.59075	1.54047e-60	-1.03783e-08	-2.87848
44435942	chr19:44435942:G:C	0	-1.03783e-08	-2.71931	5.82612e-103	-1.03783e-08	-2.64801	1.47927e-60	-1.03783e-08	-2.91903
44436237	chr19:44436237:G:A	0	-3.12052	-2.46187	1.16816e-104	-3.46975	-3.08777	4.48086e-62	-3.44071	-2.97522
44436697	chr19:44436697:G:A	0	-3.31886	-2.52863	2.38415e-104	-3.5218	-2.32231	9.09395e-62	-3.3244	-2.38373
44436854	chr19:44436854:A:G	0	-1.03783e-08	-2.63431	7.21538e-103	-1.03783e-08	-2.43415	1.7585e-60	-1.03783e-08	-2.74611
44437132	chr19:44437132:A:G	0	-1.03783e-08	-2.3344	6.21951e-103	-1.03783e-08	-2.58267	2.28128e-60	-1.03783e-08	-2.48584
44437489	chr19:44437489:A:G	0	-1.03783e-08	-2.65317	6.24501e-103	-1.03783e-08	-2.57858	1.55298e-60	-1.03783e-08	-2.8704
44437944	chr19:44437944:C:A	0	-1.03783e-08	-2.31281	8.16601e-103	-1.03783e-08	-2.31038	3.79576e-60	-1.03783e-08	-1.97669
44438084	chr19:44438084:T:C	0	-1.03783e-08	-2.35024	6.20976e-103	-1.03783e-08	-2.58424	2.2868e-60	-1.03783e-08	-2.48342
44438351	chr19:44438351:C:T	0	-1.03783e-08	-2.58655	6.63828e-103	-1.03783e-08	-2.51751	1.62487e-60	-1.03783e-08	-2.82515
44438445	chr19:44438445:T:C	0	-3.16404	-2.03677	1.23037e-104	-3.46296	-3.04268	5.2211e-62	-3.45266	-2.81037
44438573	chr19:44438573:G:A	0	-2.89676	-2.36865	1.10297e-104	-3.5241	-3.09084	5.27285e-62	-3.31076	-2.94241
44438776	chr19:44438776:G:A	0	-3.14174	-2.05929	1.21191e-104	-3.47306	-3.0477	5.2175e-62	-3.44154	-2.82218
44439056	chr19:44439056:A:G	0	-3.14448	-2.03942	1.21867e-104	-3.47227	-3.04292	5.28533e-62	-3.4398	-2.81101
44439297	chr19:44439297:A:C	0	-3.04108	-3.09098	3.91102e-104	-2.28095	-3.0682	5.24424e-62	-3.1767	-3.08191
44439495	chr19:44439495:G:A	0	-1.03783e-08	-2.26816	6.64061e-103	-1.03783e-08	-2.51716	2.47378e-60	-1.03783e-08	-2.40483
44439547	chr19:44439547:G:A	0	-2.87077	-2.60757	8.52772e-104	-2.14419	-2.42544	8.87287e-62	-3.20595	-2.5268
44440265	chr19:44440265:A:G	0	-2.9938	-3.01855	1.30064e-104	-3.51411	-2.93598	4.47837e-62	-3.3557	-3.06078
44440456	chr19:44440456:C:T	0	-2.16083	-2.91177	2.46398e-104	-2.77636	-3.03482	4.12633e-62	-3.43028	-3.06808
44440596	chr19:44440596:A:G	0	-1.03783e-08	-2.26387	6.66026e-103	-1.03783e-08	-2.51421	2.48131e-60	-1.03783e-08	-2.40179
44440797	chr19:44440797:C:T	0	-1.03783e-08	-2.2607	8.81462e-103	-1.03783e-08	-2.23395	2.81261e-60	-1.03783e-08	-2.27646
44440908	chr19:44440908:A:G	0	-3.03999	-2.12163	1.14971e-104	-3.49902	-3.07442	5.5582e-62	-3.39686	-2.80361
44440953	chr19:44440953:G:A	0	-3.07398	-1.67742	1.33647e-104	-3.49615	-2.92677	6.71428e-62	-3.40481	-2.6067
44441001	chr19:44441001:G:A	0	-1.03783e-08	-1.02526	2.33064e-102	-1.03783e-08	-1.26164	1.15104e-59	-1.03783e-08	-0.867324
44441072	chr19:44441072:G:A	0	-1.03783e-08	-2.99762	4.01905e-103	-1.03783e-08	-3.01932	1.4432e-60	-1.03783e-08	-2.94371
44441073	chr19:44441073:C:T	0	-1.03783e-08	-2.30085	6.49918e-103	-1.03783e-08	-2.53869	2.41952e-60	-1.03783e-08	-2.427
44441171	chr19:44441171:C:T	0	-1.03783e-08	-2.03377	1.11162e-102	-1.03783e-08	-2.00197	3.3892e-60	-1.03783e-08	-2.08998
44441494	chr19:44441494:A:G	0	-1.03783e-08	-2.9752	3.93871e-103	-1.03783e-08	-3.03951	1.33819e-60	-1.03783e-08	-3.01925
44441527	chr19:44441527:T:C	0	-1.03783e-08	-2.92805	4.45963e-103	-1.03783e-08	-2.9153	1.76325e-60	-1.03783e-08	-2.74342
44441539	chr19:44441539:A:T	0	-1.03783e-08	-1.7752	1.13985e-102	-1.03783e-08	-1.97688	4.71571e-60	-1.03783e-08	-1.75967
44441693	chr19:44441693:G:T	0	-1.03783e-08	-1.80297	1.11324e-102	-1.03783e-08	-2.00051	4.56519e-60	-1.03783e-08	-1.79211
44441717	chr19:44441717:T:C	0	-1.03783e-08	-2.34808	6.21766e-103	-1.03783e-08	-2.58297	2.29162e-60	-1.03783e-08	-2.48131
44441764	chr19:44441764:C:A	0	-3.06587	-2.14718	1.15508e-104	-3.49064	-3.07814	5.40649e-62	-3.40797	-2.82017
44441973	chr19:44441973:T:C	0	-2.7508	-2.42343	1.22329e-103	-1.98003	-2.22879	1.17369e-61	-3.12236	-2.33065
44442125	chr19:44442125:T:TC	0	-2.24466	-2.78373	2.57505e-104	-2.8038	-2.96328	4.30003e-62	-3.44817	-3.00895
44442152	chr19:44442152:C:CT	0	-2.96001	-3.04403	1.20543e-104	-3.52118	-3.00493	4.52598e-62	-3.32963	-3.07628
44442502	chr19:44442502:A:T	0	-1.03783e-08	-2.46106	5.72986e-103	-1.03783e-08	-2.66467	2.08818e-60	-1.03783e-08	-2.57428
44442771	chr19:44442771:A:C	0	-1.03783e-08	-2.61263	5.20139e-103	-1.03783e-08	-2.76144	2.37687e-60	-1.03783e-08	-2.44479
44442786	chr19:44442786:C:T	0	-1.03783e-08	-2.77233	4.60643e-103	-1.03783e-08	-2.88291	1.96998e-60	-1.03783e-08	-2.63255
44443000	chr19:44443000:C:T	0	-2.65179	-2.31278	5.90913e-104	-2.60853	-2.32792	1.51229e-61	-2.96903	-2.23051
44443013	chr19:44443013:T:C	0	-1.83823	-2.74518	3.10355e-103	-0.768813	-2.50901	1.58304e-61	-2.46851	-2.6853
44443260	chr19:44443260:G:T	0	-3.31606	-2.30929	3.29256e-104	-3.40785	-2.11343	1.89612e-61	-2.83026	-2.14309
44443264	chr19:44443264:C:A	0	-1.03783e-08	-1.69617	6.35827e-103	-1.03783e-08	-2.56061	2.59384e-60	-1.03783e-08	-2.35743
44443304	chr19:44443304:G:A	0	-1.03783e-08	-2.89427	4.74046e-103	-1.03783e-08	-2.85423	1.47508e-60	-1.03783e-08	-2.92186
44443317	chr19:44443317:T:C	0	-1.03783e-08	-3.00642	6.0911e-103	-1.03783e-08	-2.60354	2.11585e-60	-1.03783e-08	-2.56112
44443353	chr19:44443353:C:T	0	1.62813	-3.06752	2.47112e-103	-0.550768	-2.95493	2.93198e-61	-1.47802	-3.05946
44443391	chr19:44443391:A:T	0	-2.31035	-2.76258	2.44632e-104	-3.43947	-2.3789	1.69233e-61	-2.72085	-2.36621
44443403	chr19:44443403:T:C	0	-2.8378	-3.07753	5.75625e-104	-1.9597	-3.00296	6.40875e-62	-3.01231	-3.04577
44443705	chr19:44443705:T:C	0	-1.03783e-08	-3.03816	3.79073e-103	-1.03783e-08	-3.07781	1.27366e-60	-1.03783e-08	-3.06868
44443830	chr19:44443830:C:A	0	-2.87861	-2.01631	1.12781e-104	-3.52558	-3.06709	6.39511e-62	-3.30305	-2.75716
44444237	chr19:44444237:G:A	0	-0.987392	-2.76154	2.4088e-104	-3.19921	-2.63461	7.41302e-61	-0.925545	-2.68438
44444294	chr19:44444294:T:C	0	-1.03783e-08	-2.35083	6.20936e-103	-1.03783e-08	-2.58431	2.28698e-60	-1.03783e-08	-2.48334
44444337	chr19:44444337:T:C	0	-1.03783e-08	-2.22723	6.39141e-103	-1.03783e-08	-2.55541	2.28494e-60	-1.03783e-08	-2.48424
44444354	chr19:44444354:CCTT:C	0	-3.27375	-2.91701	3.28665e-104	-2.85476	-2.66832	5.70707e-62	-3.30685	-2.86719
44444553	chr19:44444553:C:T	0	1.67029	-3.08984	2.12502e-103	-0.596823	-3.05976	2.82552e-61	-1.4813	-3.09316
44444729	chr19:44444729:A:G	0	-3.2466	-2.86748	3.61203e-104	-2.83932	-2.58936	6.05816e-62	-3.30663	-2.80771
44444985	chr19:44444985:G:A	0	-2.44122	-2.94842	1.92405e-104	-2.96862	-3.0899	4.09455e-62	-3.50794	-2.99814
44445053	chr19:44445053:A:G	0	-1.03783e-08	-3.01545	3.87696e-103	-1.03783e-08	-3.05531	1.31214e-60	-1.03783e-08	-3.03891
44445544	chr19:44445544:A:C	0	0.826602	-2.81796	4.44736e-104	-2.33183	-2.88881	4.44005e-61	-1.2952	-2.82729
44445665	chr19:44445665:T:C	0	-0.734799	-2.79283	2.65234e-104	-3.07771	-2.6598	9.35245e-61	-0.657028	-2.72049
44445803	chr19:44445803:T:C	0	-2.45231	-2.98111	1.90691e-104	-2.97432	-3.09315	3.99046e-62	-3.50959	-3.02225
44445981	chr19:44445981:A:G	0	-1.03783e-08	-2.40081	5.71794e-103	-1.03783e-08	-2.66676	2.01309e-60	-1.03783e-08	-2.6109
44446038	chr19:44446038:A:G	0	-2.47541	-2.98111	1.87813e-104	-2.98952	-3.09315	3.97469e-62	-3.51355	-3.02225
44446366	chr19:44446366:A:G	0	0.879686	-2.83698	4.53823e-104	-2.30066	-2.89976	4.53515e-61	-1.26069	-2.84061
44446736	chr19:44446736:G:A	0	-3.18591	-2.43696	1.85586e-104	-3.31084	-2.78377	1.7249e-61	-2.59569	-2.4723
44446748	chr19:44446748:C:T	0	-1.15027	-2.77817	2.05913e-104	-3.25941	-2.73125	5.37248e-61	-1.14171	-2.79016
44446860	chr19:44446860:T:C	0	-1.03783e-08	-2.97648	3.99712e-103	-1.03783e-08	-3.02479	1.35853e-60	-1.03783e-08	-3.00417
44447095	chr19:44447095:G:A	0	-3.14529	-2.40116	1.96136e-104	-3.27999	-2.75932	1.89953e-61	-2.53356	-2.43799
44447220	chr19:44447220:A:G	0	-3.1194	-2.40116	2.00344e-104	-3.25877	-2.75932	1.98039e-61	-2.49187	-2.43799
44447279	chr19:44447279:C:CCCT	0	0.743756	-2.91682	3.8607e-104	-2.36713	-2.99497	3.71181e-61	-1.36411	-2.93753
44447327	chr19:44447327:T:G	0	-1.03783e-08	-1.01738	8.79313e-103	-1.03783e-08	-2.2364	2.73954e-60	-1.03783e-08	-2.30278
44447428	chr19:44447428:T:G	0	-1.03783e-08	-2.80624	4.38599e-103	-1.03783e-08	-2.93195	1.5436e-60	-1.03783e-08	-2.87645
44447582	chr19:44447582:A:G	0	-1.03783e-08	-2.19621	6.61246e-103	-1.03783e-08	-2.52141	2.37233e-60	-1.03783e-08	-2.4467
44447777	chr19:44447777:A:G	0	-0.787384	-2.88412	2.29732e-104	-3.09379	-2.78741	8.01414e-61	-0.721594	-2.81036
44447878	chr19:44447878:T:G	0	-0.941566	-3.02982	1.71953e-104	-3.17348	-2.99742	5.44912e-61	-0.904382	-3.01332
44447887	chr19:44447887:G:C	0	-1.07018	-2.89631	1.97026e-104	-3.22388	-2.8109	5.74446e-61	-1.04183	-2.82309
44447993	chr19:44447993:G:C	0	-3.11068	-2.39847	2.01161e-104	-3.25642	-2.75759	1.99607e-61	-2.48639	-2.43559
44448032	chr19:44448032:T:C	0	-3.51207	-2.27515e-08	3.42254e-103	-3.17998	-2.27515e-08	8.45868e-61	-3.47797	-2.27515e-08
44448560	chr19:44448560:G:A	0	-1.03783e-08	-2.61272	4.97582e-103	-1.03783e-08	-2.80578	1.78292e-60	-1.03783e-08	-2.73232
44448601	chr19:44448601:ACTGCGAGGCGGCGGGAGG:A	0	-1.03783e-08	-3.08899	3.74269e-103	-1.03783e-08	-3.09056	1.24856e-60	-1.03783e-08	-3.08858
44448685	chr19:44448685:A:G	0	1.52444	-3.07061	2.11119e-103	-0.713253	-2.94986	2.67448e-61	-1.57015	-3.05925
44449001	chr19:44449001:AT:A	0	-1.03783e-08	-3.05789	3.8155e-103	-1.03783e-08	-3.07129	1.27306e-60	-1.03783e-08	-3.06915
44449008	chr19:44449008:A:G	0	-3.52909	-2.79755	2.39881e-104	-3.4053	-2.43267	4.98441e-62	-3.54285	-2.76658
44449310	chr19:44449310:A:C	0	-3.12314	-1.37799	4.54491e-103	-1.51765	-1.37871	1.08519e-60	-2.12401	-1.1048
44449447	chr19:44449447:T:G	0	-1.03783e-08	-1.28158	1.95785e-102	-1.03783e-08	-1.43593	9.30676e-60	-1.03783e-08	-1.07983
44450072	chr19:44450072:C:T	0	0.301448	-3.02822	7.48504e-104	-1.61006	-3.08999	5.87984e-61	-0.774617	-3.06701
44450078	chr19:44450078:A:G	0	-1.03783e-08	-3.08765	3.7331e-103	-1.03783e-08	-3.09313	1.24287e-60	-1.03783e-08	-3.09315
44450500	chr19:44450500:A:T	0	-3.04057	-2.65985	1.21745e-104	-3.50691	-3.00928	4.31492e-62	-3.37734	-3.07633
44450599	chr19:44450599:C:T	0	-1.03783e-08	-3.06451	3.79644e-103	-1.03783e-08	-3.0763	1.26643e-60	-1.03783e-08	-3.07437
44450862	chr19:44450862:C:T	0	-1.03783e-08	-2.82323	4.28852e-103	-1.03783e-08	-2.95442	1.71394e-60	-1.03783e-08	-2.77178
44450863	chr19:44450863:T:A	0	-2.34504	-2.95949	2.09973e-104	-2.87809	-3.09305	4.23329e-62	-3.48137	-2.9914
44451182	chr19:44451182:C:T	0	-2.21785	-3.03234	2.40583e-104	-2.75231	-3.08275	4.12108e-62	-3.43349	-3.06613
44451336	chr19:44451336:A:C	0	-1.03783e-08	-2.59222	6.96659e-103	-1.03783e-08	-2.46924	2.33208e-60	-1.03783e-08	-2.46381
44451512	chr19:44451512:A:C	0	-1.06404	-2.7104	4.11716e-104	-3.10241	-2.19538	2.74594e-61	-2.5273	-2.07573
44451589	chr19:44451589:C:T	0	-2.51579	-2.89777	2.26939e-104	-3.53057	-2.36287	1.72654e-61	-2.71272	-2.35432
44451700	chr19:44451700:G:A	0	2.62125	-3.09227	6.90625e-103	0.531131	-3.00907	6.43954e-61	-0.668967	-3.08173
44452040	chr19:44452040:C:T	0	-1.03783e-08	-3.03953	3.81254e-103	-1.03783e-08	-3.07207	1.28222e-60	-1.03783e-08	-3.06198
44452087	chr19:44452087:T:C	0	-2.96069	-2.30894	3.91564e-104	-3.54197	-1.806	2.14375e-61	-2.76472	-2.08588
44452274	chr19:44452274:C:A	0	-1.03783e-08	-3.04201	4.08842e-103	-1.03783e-08	-3.00221	1.29273e-60	-1.03783e-08	-3.05381
44452304	chr19:44452304:C:T	0	-1.03783e-08	-2.28649	9.0255e-103	-1.03783e-08	-2.21031	2.00055e-60	-1.03783e-08	-2.61715
44452503	chr19:44452503:G:A	0	-1.03783e-08	-0.3072	5.97889e-102	-1.03783e-08	-0.319546	1.77897e-59	-1.03783e-08	-0.431953
44452558	chr19:44452558:G:C	0	-1.03783e-08	-3.08454	3.87027e-103	-1.03783e-08	-3.05704	1.25258e-60	-1.03783e-08	-3.08536
44452648	chr19:44452648:G:A	0	-1.94097	-2.86944	4.83704e-104	-2.25078	-2.88586	2.98294e-61	-1.53999	-2.98026
44452838	chr19:44452838:G:A	0	3.50879	-3.07693	1.31242e-102	1.10211	-2.93802	1.07639e-60	-0.187004	-3.04996
44452851	chr19:44452851:T:C	0	-1.58748	-3.09271	1.43249e-103	-0.983517	-3.06743	2.60709e-61	-1.57757	-3.07735
44452889	chr19:44452889:G:A	0	-1.63773	-3.08983	1.34714e-103	-1.03399	-3.07839	2.50557e-61	-1.63295	-3.06169
44452963	chr19:44452963:G:T	0	-1.03783e-08	-2.65618	4.34355e-103	-1.03783e-08	-2.94167	1.57599e-60	-1.03783e-08	-2.85569
44453019	chr19:44453019:A:G	0	-2.08439	-2.92375	1.43177e-104	-3.26299	-3.09105	1.10201e-61	-2.51201	-3.00401
44453124	chr19:44453124:A:G	0	-2.46622	-3.08377	1.29332e-104	-3.48823	-2.96751	1.20091e-61	-2.38108	-3.049
44453165	chr19:44453165:G:A	0	-2.17615	-3.0931	3.03937e-104	-2.63397	-2.96733	4.0612e-62	-3.42467	-3.08959
44453250	chr19:44453250:C:A	0	-1.03783e-08	-2.04204	1.07701e-102	-1.03783e-08	-2.03359	2.55149e-60	-1.03783e-08	-2.3739
44453291	chr19:44453291:G:A	0	-1.03783e-08	-2.98673	4.14046e-103	-1.03783e-08	-2.98956	1.40436e-60	-1.03783e-08	-2.97099
44453310	chr19:44453310:G:A	0	-1.03783e-08	-2.87006	4.49422e-103	-1.03783e-08	-2.90757	1.37907e-60	-1.03783e-08	-2.98917
44453322	chr19:44453322:G:A	0	-3.02522	-3.08625	1.5842e-104	-3.51902	-2.73385	8.52431e-62	-2.84784	-2.92499
44453476	chr19:44453476:T:C	0	-1.03783e-08	-3.04608	3.90378e-103	-1.03783e-08	-3.04842	1.25957e-60	-1.03783e-08	-3.0798
44453490	chr19:44453490:A:G	0	-1.03783e-08	-2.83881	4.84819e-103	-1.03783e-08	-2.83176	1.47819e-60	-1.03783e-08	-2.91976
44453699	chr19:44453699:A:AG	0	-1.03783e-08	-2.96887	4.2279e-103	-1.03783e-08	-2.96866	1.4306e-60	-1.03783e-08	-2.95248
44453710	chr19:44453710:C:A	0	-2.22661	-2.92843	1.47814e-104	-3.22924	-3.09293	1.19402e-61	-2.41969	-3.01614
44453992	chr19:44453992:T:C	0	-1.03783e-08	-1.64901	1.09337e-102	-1.03783e-08	-2.01852	8.04984e-60	-1.03783e-08	-1.22492
44454005	chr19:44454005:G:A	0	3.46783	-2.99815	1.56052e-102	1.0883	-2.75106	1.18732e-60	-0.207825	-2.93105
44454239	chr19:44454239:G:C	0	3.5537	-3.01076	1.60709e-102	1.15177	-2.78513	1.2226e-60	-0.150673	-2.95892
44454638	chr19:44454638:A:T	0	-1.03783e-08	-3.02559	3.99184e-103	-1.03783e-08	-3.02611	1.3231e-60	-1.03783e-08	-3.03059
44454777	chr19:44454777:G:C	0	-3.52294	-3.0458	2.05828e-104	-3.28692	-2.70416	5.08255e-62	-3.54338	-2.74655
44454794	chr19:44454794:T:A	0	-3.52323	-3.04148	2.10147e-104	-3.28167	-2.68864	5.13949e-62	-3.54376	-2.73503
44455027	chr19:44455027:T:C	0	-1.03783e-08	-0.495728	5.09093e-102	-1.03783e-08	-0.480319	1.33083e-59	-1.03783e-08	-0.722186
44455327	chr19:44455327:T:C	0	-1.40227	-3.0316	1.65831e-104	-3.19752	-3.00963	4.94484e-61	-0.952631	-3.06218
44455339	chr19:44455339:G:A	0	-0.915674	-3.09161	1.90343e-104	-2.98592	-3.08337	8.41774e-61	-0.415587	-3.06723
44455420	chr19:44455420:AG:A	0	-3.09953	-2.83515	1.63296e-104	-3.15568	-3.06687	1.10837e-61	-2.45839	-3.05187
44455421	chr19:44455421:G:A	0	-3.48819	-2.82236	2.6111e-104	-2.90649	-2.84669	5.14326e-62	-3.36974	-2.90832
44455477	chr19:44455477:C:T	0	-3.53625	-3.08889	1.78518e-104	-3.14744	-2.98599	3.89719e-62	-3.53914	-3.01635
44455652	chr19:44455652:C:G	0	-1.03783e-08	-3.08948	3.75183e-103	-1.03783e-08	-3.08812	1.24941e-60	-1.03783e-08	-3.0879
44455653	chr19:44455653:C:A	0	-3.54446	-3.04824	1.78827e-104	-3.21898	-2.91272	4.21521e-62	-3.54605	-2.93099
44455792	chr19:44455792:TC:T	0	-1.03783e-08	-2.90555	4.17601e-103	-1.03783e-08	-2.98101	1.45945e-60	-1.03783e-08	-2.93251
44456396	chr19:44456396:C:T	0	3.25435	-3.03815	6.88732e-103	0.488534	-2.96922	7.56438e-61	-0.578593	-3.01112
44456685	chr19:44456685:G:C	0	-2.33781	-3.09253	6.42583e-104	-1.85048	-3.00214	1.10424e-61	-2.48922	-3.02478
44456832	chr19:44456832:G:C	0	-1.03783e-08	-2.84891	5.00649e-103	-1.03783e-08	-2.79963	1.60177e-60	-1.03783e-08	-2.83947
44457214	chr19:44457214:C:A	0	-3.50766	-3.07911	2.56194e-104	-2.82991	-2.94228	3.97001e-62	-3.44381	-3.09316
44457312	chr19:44457312:G:A	0	-2.49163	-2.27515e-08	1.01502e-102	-2.09287	-2.27515e-08	1.83067e-60	-2.70589	-2.27515e-08
44457386	chr19:44457386:C:T	0	-3.37269	-3.08583	5.48855e-104	-2.39506	-2.61523	5.32697e-62	-3.23773	-3.00523
44457690	chr19:44457690:T:C	0	-1.03783e-08	-3.08652	3.75294e-103	-1.03783e-08	-3.08783	1.25568e-60	-1.03783e-08	-3.08289
44457709	chr19:44457709:A:G	0	-1.03783e-08	-0.79259	3.70528e-102	-1.03783e-08	-0.798023	9.74917e-60	-1.03783e-08	-1.03339
44457761	chr19:44457761:T:C	0	-3.50557	-3.06294	1.31993e-104	-3.39677	-3.03861	3.66022e-62	-3.54619	-3.07203
44457902	chr19:44457902:C:T	0	-2.96714	-3.07907	3.26694e-104	-2.59844	-2.93065	6.46114e-62	-3.07257	-2.97736
44458036	chr19:44458036:G:A	0	-1.03783e-08	-2.39291	5.5141e-103	-1.03783e-08	-2.70306	2.18383e-60	-1.03783e-08	-2.52949
44458209	chr19:44458209:A:G	0	-1.03783e-08	-2.23905	6.50501e-103	-1.03783e-08	-2.53779	4.68549e-60	-1.03783e-08	-1.7661
44458368	chr19:44458368:G:C	0	-3.53543	-3.00825	1.78187e-104	-3.33615	-2.79914	4.55348e-62	-3.52469	-2.87516
44458586	chr19:44458586:G:GT	0	-1.03783e-08	-2.28284	8.4964e-103	-1.03783e-08	-2.27072	2.25456e-60	-1.03783e-08	-2.49762
44458597	chr19:44458597:G:C	0	-3.1574	-3.09313	2.7723e-104	-2.71103	-2.98224	5.61937e-62	-3.16028	-3.02925
44458609	chr19:44458609:T:C	0	0.0205624	-2.95978	7.45116e-104	-1.93702	-2.76756	2.02773e-61	-1.95348	-2.95277
44458700	chr19:44458700:T:C	0	-3.45688	-2.55352	1.70186e-104	-3.12304	-3.05819	3.74559e-62	-3.53135	-3.06381
44458721	chr19:44458721:A:G	0	-3.3599	-2.98346	2.09741e-104	-2.94878	-3.02347	5.75615e-62	-3.2551	-2.91037
44459128	chr19:44459128:C:G	0	-3.47031	-2.64949	3.91645e-104	-2.87292	-2.47485	8.88507e-62	-3.47104	-2.26033
44459210	chr19:44459210:A:G	0	3.61354	-3.05108	7.62268e-103	0.612016	-2.99125	8.12727e-61	-0.478792	-3.03914
44459235	chr19:44459235:C:T	0	-0.419427	-2.6403	4.07851e-104	-2.24349	-3.06373	1.28918e-61	-2.26664	-3.09251
44459305	chr19:44459305:C:T	0	-1.03783e-08	-3.04343	3.91585e-103	-1.03783e-08	-3.04533	1.30914e-60	-1.03783e-08	-3.0412
44459562	chr19:44459562:CT:C	0	-3.48292	-2.87013	1.6649e-104	-3.41242	-2.79077	4.45161e-62	-3.54449	-2.87799
44459622	chr19:44459622:T:C	0	-1.03783e-08	-3.02645	3.94425e-103	-1.03783e-08	-3.03811	1.33683e-60	-1.03783e-08	-3.02027
44459636	chr19:44459636:CA:C	0	-1.03783e-08	-3.02495	3.9502e-103	-1.03783e-08	-3.0366	1.33922e-60	-1.03783e-08	-3.01848
44459697	chr19:44459697:G:T	0	-3.30219	-3.02945	2.719e-104	-2.89929	-2.81339	5.70539e-62	-3.27122	-2.90311
44459706	chr19:44459706:C:T	0	-3.37634	-3.02457	2.43945e-104	-3.02198	-2.7992	5.34183e-62	-3.34981	-2.89036
44459755	chr19:44459755:T:C	0	-1.03783e-08	-3.02271	3.96304e-103	-1.03783e-08	-3.03335	1.34378e-60	-1.03783e-08	-3.01509
44459944	chr19:44459944:G:A	0	-3.43561	-3.09107	1.77364e-104	-3.33012	-2.80979	4.49838e-62	-3.52987	-2.88215
44460081	chr19:44460081:A:G	0	-3.24955	-2.91432	4.93969e-104	-2.20481	-2.91083	5.5203e-62	-3.1144	-3.09291
44460387	chr19:44460387:C:A	0	-1.03783e-08	-0.75348	4.30786e-102	-1.03783e-08	-0.647339	1.14266e-59	-1.03783e-08	-0.874625
44460722	chr19:44460722:T:C	0	-1.03783e-08	-2.81418	4.66541e-103	-1.03783e-08	-2.87019	1.63959e-60	-1.03783e-08	-2.81613
44460732	chr19:44460732:T:C	0	-1.03783e-08	-2.81182	4.67247e-103	-1.03783e-08	-2.86868	1.64093e-60	-1.03783e-08	-2.81531
44460752	chr19:44460752:G:C	0	-1.03783e-08	-2.8083	4.6872e-103	-1.03783e-08	-2.86553	1.64668e-60	-1.03783e-08	-2.81181
44460791	chr19:44460791:T:C	0	-3.27149	-2.92267	4.7621e-104	-2.24866	-2.9036	5.37234e-62	-3.14188	-3.0926
44460809	chr19:44460809:G:A	0	-2.4507	-0.997846	3.72425e-103	-1.81782	-1.27768	5.33195e-61	-3.0027	-0.936746
44460872	chr19:44460872:A:G	0	3.09217	-2.81879	9.17258e-103	0.381651	-2.5758	8.53544e-61	-0.706545	-2.76239
44461530	chr19:44461530:C:T	0	-3.54541	-2.58553	3.59601e-104	-3.24866	-2.18447	8.40605e-62	-3.54612	-2.24067
44461760	chr19:44461760:AG:A	0	-3.37368	-2.88772	3.73776e-104	-2.5851	-2.80936	8.89932e-62	-3.05282	-2.67694
44462080	chr19:44462080:T:G	0	-3.09386	-2.72424	6.41942e-104	-1.8352	-3.01842	7.06345e-62	-2.88864	-3.07217
44462252	chr19:44462252:TC:T	0	-3.13857	-2.8082	6.02178e-104	-1.95017	-2.9674	6.37579e-62	-2.97419	-3.08904
44462440	chr19:44462440:A:G	0	-3.32484	-2.73939	5.29149e-104	-2.47995	-2.5669	1.26833e-61	-2.97799	-2.39747
44462485	chr19:44462485:T:G	0	-1.03783e-08	-3.07881	3.78317e-103	-1.03783e-08	-3.0798	1.26923e-60	-1.03783e-08	-3.07216
44462737	chr19:44462737:G:T	0	-1.03783e-08	-3.08983	3.7502e-103	-1.03783e-08	-3.08856	1.2549e-60	-1.03783e-08	-3.08352
44462839	chr19:44462839:T:C	0	-2.117	-2.27515e-08	5.08195e-103	-2.78467	-2.27515e-08	1.91843e-60	-2.65907	-2.27515e-08
44462967	chr19:44462967:AC:A	0	-0.538572	-2.27515e-08	3.64377e-102	-0.814762	-2.27515e-08	1.04022e-59	-0.968559	-2.27515e-08
44462990	chr19:44462990:T:C	0	-3.44972	-2.90269	1.68825e-104	-3.32682	-2.86244	4.20886e-62	-3.53354	-2.94501
44463231	chr19:44463231:T:C	0	-3.45583	-2.48181	1.6325e-104	-3.15214	-3.0707	3.79098e-62	-3.53277	-3.05035
44463246	chr19:44463246:T:C	0	2.9072	-3.0137	6.1249e-103	0.239337	-2.83734	6.21817e-61	-0.821284	-2.9644
44463247	chr19:44463247:G:A	0	2.83438	-3.0137	5.78544e-103	0.18232	-2.83734	5.91316e-61	-0.871579	-2.9644
44463265	chr19:44463265:G:A	0	-3.48557	-2.97607	1.47505e-104	-3.40926	-2.915	4.01139e-62	-3.54474	-2.98187
44463492	chr19:44463492:A:G	0	-3.2321	-2.71908	4.66276e-104	-2.15665	-3.01669	5.81194e-62	-3.08344	-3.07239
44463607	chr19:44463607:G:A	0	-1.03783e-08	-2.76255	5.10654e-103	-1.03783e-08	-2.77984	1.84684e-60	-1.03783e-08	-2.6971
44463635	chr19:44463635:G:T	0	-3.41053	-2.68091	4.31336e-104	-2.66398	-2.58725	1.0928e-61	-3.12276	-2.40166
44463755	chr19:44463755:T:A	0	0.289319	-2.27515e-08	1.60413e-102	-1.6352	-2.27515e-08	1.61274e-59	-0.530055	-2.27515e-08
44463831	chr19:44463831:C:T	0	-1.03783e-08	-2.95642	3.75e-103	-1.03783e-08	-3.08861	1.27434e-60	-1.03783e-08	-3.06815
44463943	chr19:44463943:C:T	0	-1.03783e-08	-2.64244	4.2012e-103	-1.03783e-08	-2.975	1.41484e-60	-1.03783e-08	-2.96356
44464090	chr19:44464090:A:G	0	-1.03783e-08	-2.56066	4.53649e-103	-1.03783e-08	-2.89821	1.73401e-60	-1.03783e-08	-2.76013
44464174	chr19:44464174:T:C	0	-3.40117	-3.03392	2.22148e-104	-3.05929	-2.85549	4.99846e-62	-3.38174	-2.92487
44464365	chr19:44464365:A:G	0	-3.37883	-2.96451	2.57476e-104	-3.02541	-2.74178	5.63146e-62	-3.35966	-2.82772
44464566	chr19:44464566:C:T	0	-3.29769	-1.67452	3.96672e-104	-2.32126	-3.01375	8.37022e-62	-3.17564	-2.61542
44464656	chr19:44464656:T:G	0	-1.03783e-08	-2.49476	3.84957e-103	-1.03783e-08	-3.0624	1.28092e-60	-1.03783e-08	-3.063
44464911	chr19:44464911:C:T	0	-1.03783e-08	-2.92572	3.86772e-103	-1.03783e-08	-3.0577	1.58029e-60	-1.03783e-08	-2.85297
44465343	chr19:44465343:C:T	0	-1.03783e-08	-2.75018	5.36768e-103	-1.03783e-08	-2.72997	1.67014e-60	-1.03783e-08	-2.79767
44465614	chr19:44465614:A:C	0	-1.03783e-08	-3.08793	3.83112e-103	-1.03783e-08	-3.06721	1.24736e-60	-1.03783e-08	-3.08955
44465644	chr19:44465644:A:T	0	-3.47101	-3.08452	1.83904e-104	-3.37789	-2.72582	4.62059e-62	-3.53951	-2.84571
44465745	chr19:44465745:A:G	0	-3.5403	-2.37957	4.8965e-104	-3.12262	-2.00181	1.06717e-61	-3.53806	-2.01009
44465945	chr19:44465945:C:T	0	-3.31937	-1.6654	3.77066e-104	-2.37284	-3.01286	8.20533e-62	-3.20009	-2.61087
44465949	chr19:44465949:A:C	0	-1.03783e-08	-2.85264	3.97055e-103	-1.03783e-08	-3.03146	1.69761e-60	-1.03783e-08	-2.78135
44466019	chr19:44466019:A:C	0	-1.03783e-08	-2.98976	3.73433e-103	-1.03783e-08	-3.0928	1.25801e-60	-1.03783e-08	-3.08105
44466118	chr19:44466118:G:A	0	0.560496	-2.27515e-08	4.45685e-102	-0.613339	-2.27515e-08	2.22291e-59	-0.20917	-2.27515e-08
44466381	chr19:44466381:G:T	0	-1.03783e-08	-2.76488	5.28503e-103	-1.03783e-08	-2.74549	1.64726e-60	-1.03783e-08	-2.81146
44466532	chr19:44466532:TA:T	0	-1.03783e-08	-1.67142	1.29805e-102	-1.03783e-08	-1.84692	4.32432e-60	-1.03783e-08	-1.84632
44466753	chr19:44466753:C:T	0	-3.45598	-2.41124	1.61019e-104	-3.1551	-3.08149	3.85256e-62	-3.53573	-3.03127
44467121	chr19:44467121:T:C	0	-3.35354	-2.06337	9.45175e-104	-3.23099	-1.23576	1.89317e-61	-3.40424	-1.57067
44467683	chr19:44467683:G:A	0	-1.03783e-08	-2.92037	4.38493e-103	-1.03783e-08	-2.93219	1.68908e-60	-1.03783e-08	-2.78639
44467819	chr19:44467819:C:T	0	-3.0836	-2.27515e-08	3.50741e-103	-3.15549	-2.27515e-08	9.62275e-61	-3.34903	-2.27515e-08
44468040	chr19:44468040:A:G	0	-3.33113	-1.7481	3.61929e-104	-2.39736	-3.02931	7.73615e-62	-3.21143	-2.65841
44468469	chr19:44468469:G:A	0	-3.47546	-3.08661	1.77646e-104	-3.38858	-2.74975	4.53685e-62	-3.54146	-2.86205
44468635	chr19:44468635:T:C	0	-1.03783e-08	-2.90874	4.29021e-103	-1.03783e-08	-2.95403	1.62711e-60	-1.03783e-08	-2.82377
44468802	chr19:44468802:C:A	0	-3.43639	-2.48158	1.55835e-104	-3.19782	-3.0715	3.76301e-62	-3.53933	-3.05119
44468856	chr19:44468856:C:T	0	-3.37503	-2.89087	1.73438e-104	-3.3862	-2.77611	4.80813e-62	-3.54465	-2.80079
44468857	chr19:44468857:G:A	0	-1.03783e-08	-2.97961	4.04667e-103	-1.03783e-08	-3.01247	1.55937e-60	-1.03783e-08	-2.86629
44469124	chr19:44469124:C:T	0	-2.87741	-2.27515e-08	2.80382e-103	-3.37938	-2.27515e-08	1.14046e-60	-3.17914	-2.27515e-08
44469504	chr19:44469504:G:T	0	-1.03783e-08	-3.09313	3.76494e-103	-1.03783e-08	-3.08463	1.24291e-60	-1.03783e-08	-3.09312
44469527	chr19:44469527:G:A	0	-3.51786	-2.57057	4.21747e-104	-3.01968	-2.25403	8.49375e-62	-3.51605	-2.26036
44469532	chr19:44469532:C:T	0	-1.03783e-08	-1.06225	2.81427e-102	-1.03783e-08	-1.07308	8.12494e-60	-1.03783e-08	-1.21563
44469752	chr19:44469752:T:C	0	-3.4051	-2.7983	3.89503e-104	-2.65003	-2.70322	9.70009e-62	-3.1088	-2.53481
44469777	chr19:44469777:C:T	0	-2.05989	-2.27515e-08	6.07234e-103	-2.60662	-2.27515e-08	4.78505e-60	-1.74508	-2.27515e-08
44469952	chr19:44469952:C:T	0	-3.45178	-2.27515e-08	2.83957e-103	-3.36671	-2.27515e-08	8.37566e-61	-3.48783	-2.27515e-08
44470255	chr19:44470255:A:G	0	-1.03783e-08	-2.55272	7.4882e-103	-1.03783e-08	-2.39704	2.45337e-60	-1.03783e-08	-2.41311
44470307	chr19:44470307:T:C	0	-1.03783e-08	-2.89548	3.9111e-103	-1.03783e-08	-3.04655	1.63196e-60	-1.03783e-08	-2.82079
44470393	chr19:44470393:T:C	0	-1.03783e-08	-2.636	5.97036e-103	-1.03783e-08	-2.62356	1.84092e-60	-1.03783e-08	-2.70031
44470397	chr19:44470397:A:G	0	-2.99908	-2.73733	1.737e-104	-3.1698	-2.99099	1.7155e-61	-2.30235	-2.77111
44470406	chr19:44470406:A:G	0	-3.43368	-2.95075	2.44887e-104	-3.11206	-2.70526	5.4882e-62	-3.41134	-2.80181
44470424	chr19:44470424:G:C	0	-1.03783e-08	-2.89201	4.34358e-103	-1.03783e-08	-2.94167	1.52245e-60	-1.03783e-08	-2.89025
44470442	chr19:44470442:C:T	0	-3.43363	-2.97296	2.28812e-104	-3.14269	-2.74253	5.23679e-62	-3.42481	-2.83522
44470708	chr19:44470708:C:T	0	-3.47306	-2.27515e-08	2.38147e-103	-3.54265	-2.27515e-08	8.00906e-61	-3.53258	-2.27515e-08
44470719	chr19:44470719:A:G	0	-1.03783e-08	-2.06451	1.06961e-102	-1.03783e-08	-2.04049	4.0631e-60	-1.03783e-08	-1.90863
44470800	chr19:44470800:G:A	0	-3.51308	-2.82585	1.61202e-104	-3.51018	-2.72529	5.40497e-62	-3.54413	-2.68429
44471161	chr19:44471161:G:C	0	-1.03783e-08	-2.90927	4.40362e-103	-1.03783e-08	-2.92794	1.70814e-60	-1.03783e-08	-2.77517
44471167	chr19:44471167:A:G	0	-2.17589	-2.27515e-08	3.57368e-102	-0.834186	-2.27515e-08	3.20614e-60	-2.14551	-2.27515e-08
44471180	chr19:44471180:A:G	0	-3.29599	-2.27515e-08	4.19189e-103	-2.97721	-2.27515e-08	8.83845e-61	-3.43405	-2.27515e-08
44471200	chr19:44471200:C:G	0	-0.607823	-2.27515e-08	1.19711e-102	-1.92787	-2.27515e-08	3.04151e-60	-2.19822	-2.27515e-08
44471281	chr19:44471281:T:A	0	-1.03783e-08	-3.02344	3.74048e-103	-1.03783e-08	-3.09115	1.40151e-60	-1.03783e-08	-2.97303
44471443	chr19:44471443:C:T	0	-3.32439	-3.09156	2.26371e-104	-2.95952	-2.93643	4.91237e-62	-3.30933	-3.01466
44471492	chr19:44471492:T:C	0	-3.25997	-2.90466	1.55302e-104	-3.46516	-2.80759	1.04039e-61	-2.75297	-2.8206
44471521	chr19:44471521:C:T	0	-1.03783e-08	-3.00178	3.96547e-103	-1.03783e-08	-3.03274	1.34773e-60	-1.03783e-08	-3.01215
44471535	chr19:44471535:G:A	0	-3.4568	-2.4072	1.58298e-104	-3.1679	-3.08574	3.88438e-62	-3.53718	-3.0216
44471624	chr19:44471624:T:C	0	2.69432	-3.02405	5.16393e-103	0.124548	-2.89322	5.52394e-61	-0.913026	-2.99104
44471625	chr19:44471625:T:C	0	2.69036	-3.02405	5.11685e-103	0.115388	-2.89322	5.47785e-61	-0.921405	-2.99104
44471841	chr19:44471841:T:C	0	-3.53744	-2.43559	4.22269e-104	-3.09712	-2.17535	1.0254e-61	-3.53241	-2.05566
44472173	chr19:44472173:G:C	0	-3.37209	-2.96062	2.61532e-104	-3.02736	-2.7242	5.69574e-62	-3.359	-2.81702
44472191	chr19:44472191:A:G	0	-1.03783e-08	-2.85754	4.41183e-103	-1.03783e-08	-2.92608	1.38753e-60	-1.03783e-08	-2.98305
44472321	chr19:44472321:A:G	0	-2.96017	-2.73889	1.78051e-104	-3.14431	-2.99175	1.80302e-61	-2.25125	-2.77244
44472612	chr19:44472612:C:CA	0	-3.05531	-2.62271	1.73593e-104	-3.21386	-2.94755	1.77568e-61	-2.37882	-2.66015
44472748	chr19:44472748:GAT:G	0	-1.03783e-08	-0.75348	4.30786e-102	-1.03783e-08	-0.647339	1.14266e-59	-1.03783e-08	-0.874625
44472775	chr19:44472775:A:T	0	-1.03783e-08	-3.0526	3.78481e-103	-1.03783e-08	-3.07937	1.24574e-60	-1.03783e-08	-3.09084
44472822	chr19:44472822:A:G	0	-2.43906	-2.6487	1.99162e-104	-2.9593	-3.0647	3.69739e-62	-3.51585	-3.09227
44473023	chr19:44473023:G:A	0	-3.16024	-0.95083	2.84245e-104	-3.53982	-2.12846	1.37642e-61	-3.54626	-1.74741
44473045	chr19:44473045:C:T	0	-3.31419	-3.08439	1.32237e-104	-3.43837	-2.99516	3.77713e-62	-3.5378	-3.04898
44473165	chr19:44473165:T:C	0	-3.54627	-2.66537	2.36639e-104	-2.90988	-2.9417	5.92952e-62	-3.47619	-2.65961
44473177	chr19:44473177:C:A	0	-3.00067	-2.9236	4.58097e-104	-2.53294	-2.6581	8.69219e-62	-3.02346	-2.72986
44473188	chr19:44473188:T:C	0	-3.53364	-2.4612	4.06056e-104	-3.0734	-2.23823	8.56053e-62	-3.52908	-2.2395
44473200	chr19:44473200:G:A	0	-3.48295	-2.96365	1.67868e-104	-3.12967	-3.06527	3.94265e-62	-3.5122	-3.03169
44473293	chr19:44473293:A:T	0	-1.03783e-08	-2.50663	4.73871e-103	-1.03783e-08	-2.8546	1.46809e-60	-1.03783e-08	-2.92661
44473295	chr19:44473295:C:T	0	-1.03783e-08	-3.08889	3.78453e-103	-1.03783e-08	-3.07944	1.24285e-60	-1.03783e-08	-3.09316
44473331	chr19:44473331:G:T	0	-3.4078	-3.08996	1.88644e-104	-3.11025	-2.96801	4.44221e-62	-3.40949	-3.0151
44473349	chr19:44473349:G:T	0	-3.38047	-1.11645	2.89487e-104	-3.4593	-2.19071	1.32919e-61	-3.49724	-1.83135
44473357	chr19:44473357:T:C	0	-3.06952	-3.07364	1.38735e-104	-3.3481	-3.03745	4.49589e-62	-3.52001	-2.89257
44473421	chr19:44473421:G:A	0	-3.3988	-2.8764	1.27848e-104	-3.37442	-3.09286	4.09605e-62	-3.52075	-2.98497
44473469	chr19:44473469:T:C	0	-2.18256	-2.10579	5.99254e-104	-3.18241	-1.74002	1.63034e-61	-3.27984	-1.84453
44473892	chr19:44473892:G:T	0	-0.832586	-2.17651	8.94533e-104	-2.26518	-2.25664	9.52229e-61	-1.3843	-1.97522
44473903	chr19:44473903:G:T	0	-1.03783e-08	-3.0566	3.88071e-103	-1.03783e-08	-3.05435	1.34995e-60	-1.03783e-08	-3.01051
44474081	chr19:44474081:T:G	0	-3.3057	-2.24159	1.30243e-104	-3.35559	-3.09313	4.06918e-62	-3.53869	-2.97361
44474236	chr19:44474236:C:G	0	-3.17152	-1.3052	2.42248e-104	-3.54242	-2.28574	1.11269e-61	-3.54549	-1.96089
44474292	chr19:44474292:G:A	0	-1.03783e-08	-2.89675	4.74959e-103	-1.03783e-08	-2.85231	1.8273e-60	-1.03783e-08	-2.70774
44474360	chr19:44474360:G:A	0	-3.12643	-3.06174	1.41469e-104	-3.32288	-3.04317	4.51195e-62	-3.5262	-2.88281
44474408	chr19:44474408:G:A	0	-3.15928	-2.27515e-08	2.6295e-103	-3.44357	-2.27515e-08	2.03609e-55	8.91339	-2.27515e-08
44474813	chr19:44474813:G:A	0	-1.03783e-08	-3.07412	3.94152e-103	-1.03783e-08	-3.0388	1.27481e-60	-1.03783e-08	-3.06778
44475226	chr19:44475226:C:T	0	-3.1522	-1.33206	2.36659e-104	-3.54533	-2.30618	1.0868e-61	-3.54636	-1.98356
44475493	chr19:44475493:A:C	0	-3.33381	-3.08763	1.48852e-104	-3.32643	-2.98874	3.77183e-62	-3.49903	-3.08916
44475517	chr19:44475517:A:G	0	-3.12583	-1.25032	2.50969e-104	-3.54626	-2.24653	1.16621e-61	-3.54575	-1.91365
44475597	chr19:44475597:A:C	0	-1.03783e-08	-2.16728	3.74338e-103	-1.03783e-08	-3.09038	1.24338e-60	-1.03783e-08	-3.09274
44475693	chr19:44475693:G:A	0	-2.9976	-2.92117	2.13076e-104	-3.44574	-2.51074	6.94386e-62	-3.25899	-2.71889
44475955	chr19:44475955:A:G	0	-1.03783e-08	-2.70922	6.14159e-103	-1.03783e-08	-2.59528	1.84403e-60	-1.03783e-08	-2.69862
44476222	chr19:44476222:G:A	0	-1.03783e-08	-2.65705	5.69503e-103	-1.03783e-08	-2.67077	2.04856e-60	-1.03783e-08	-2.59344
44477101	chr19:44477101:G:A	0	-2.67458	-2.48847	2.52095e-104	-2.91893	-2.86939	3.46665e-61	-1.82598	-2.54399
44477158	chr19:44477158:C:T	0	-3.54107	-2.6026	3.13322e-104	-3.2724	-2.29849	8.07547e-62	-3.54563	-2.28128
44477299	chr19:44477299:C:T	0	-3.33481	-2.99396	2.63861e-104	-3.0157	-2.727	5.65393e-62	-3.36066	-2.82273
44477308	chr19:44477308:G:A	0	-3.10488	-2.86596	1.37149e-104	-3.3051	-3.09195	3.85525e-62	-3.53119	-3.03512
44477401	chr19:44477401:T:C	0	-1.03783e-08	-2.92831	4.05141e-103	-1.03783e-08	-3.0113	1.31257e-60	-1.03783e-08	-3.03858
44477615	chr19:44477615:T:C	0	-2.01411	-2.67741	1.23336e-103	-1.31474	-2.88588	1.38704e-61	-2.58699	-2.699
44477645	chr19:44477645:A:G	0	-3.29796	-2.27515e-08	2.52068e-103	-3.48584	-2.27515e-08	8.90442e-61	-3.42661	-2.27515e-08
44477661	chr19:44477661:C:T	0	-1.03783e-08	-3.0871	3.82334e-103	-1.03783e-08	-3.06924	1.24549e-60	-1.03783e-08	-3.09104
44477666	chr19:44477666:G:C	0	-3.17513	-1.23852	2.52085e-104	-3.54373	-2.24462	1.17155e-61	-3.54608	-1.90875
44477904	chr19:44477904:C:G	0	-1.03783e-08	-3.08447	3.84245e-103	-1.03783e-08	-3.06425	1.24755e-60	-1.03783e-08	-3.08939
44478164	chr19:44478164:A:G	0	-3.34492	-3.05144	2.21814e-104	-3.03208	-2.8842	4.96127e-62	-3.36866	-2.94542
44478347	chr19:44478347:A:G	0	-3.36492	-3.05108	2.15025e-104	-3.06447	-2.8829	4.87324e-62	-3.38744	-2.94454
44478603	chr19:44478603:G:A	0	-2.03491	-3.07985	1.94175e-104	-2.95655	-3.09281	1.1256e-61	-2.40428	-3.09056
44478792	chr19:44478792:T:C	0	-1.03783e-08	-2.63765	5.69236e-103	-1.03783e-08	-2.67124	2.03529e-60	-1.03783e-08	-2.59993
44479350	chr19:44479350:G:C	0	-3.39353	-2.32465	1.51409e-104	-3.44344	-2.8547	5.30534e-62	-3.51953	-2.7275
44479445	chr19:44479445:T:A	0	-1.03783e-08	-3.08717	3.82253e-103	-1.03783e-08	-3.06945	1.24542e-60	-1.03783e-08	-3.0911
44479617	chr19:44479617:C:T	0	-1.03783e-08	-2.61424	5.68069e-103	-1.03783e-08	-2.67329	2.07183e-60	-1.03783e-08	-2.58214
44479791	chr19:44479791:G:A	0	-1.03783e-08	-2.17411	3.74241e-103	-1.03783e-08	-3.09064	1.24326e-60	-1.03783e-08	-3.09284
44480070	chr19:44480070:T:C	0	-1.03783e-08	-3.08872	3.78572e-103	-1.03783e-08	-3.07913	1.24285e-60	-1.03783e-08	-3.09316
44480235	chr19:44480235:A:G	0	-2.12492	-2.68661	1.06103e-103	-1.45848	-2.89265	1.25999e-61	-2.67391	-2.70814
44480551	chr19:44480551:A:G	0	-3.54359	-2.70068	2.23993e-104	-3.06379	-2.84272	6.07594e-62	-3.53331	-2.57809
44480736	chr19:44480736:T:A	0	-1.03783e-08	-2.77289	1.72476e-102	-1.03783e-08	-1.56269	4.20111e-60	-1.03783e-08	-1.87522
44481125	chr19:44481125:A:G	0	-1.03783e-08	-2.74632	5.16426e-103	-1.03783e-08	-2.7686	1.99593e-60	-1.03783e-08	-2.61946
44481157	chr19:44481157:C:A	0	-3.5025	-2.27515e-08	2.37737e-103	-3.54437	-2.27515e-08	7.92499e-61	-3.54314	-2.27515e-08
44481259	chr19:44481259:G:C	0	-1.03783e-08	-3.03171	4.00023e-103	-1.03783e-08	-3.02401	1.44482e-60	-1.03783e-08	-2.94259
44481279	chr19:44481279:G:A	0	-3.54602	-2.70878	2.14614e-104	-3.10692	-2.84236	6.02123e-62	-3.53959	-2.58086
44481293	chr19:44481293:C:T	0	-3.37228	-2.29184	1.52092e-104	-3.46021	-2.83342	5.38475e-62	-3.5282	-2.70398
44481355	chr19:44481355:A:G	0	-3.24948	-2.21385	1.24511e-104	-3.40062	-3.09311	4.15802e-62	-3.52655	-2.96415
44481449	chr19:44481449:G:C	0	-1.03783e-08	-2.56227	5.08935e-103	-1.03783e-08	-2.78321	2.61329e-60	-1.03783e-08	-2.34996
44481456	chr19:44481456:T:C	0	-3.11572	-2.83862	1.3721e-104	-3.30358	-3.09303	3.81565e-62	-3.53057	-3.04606
44481774	chr19:44481774:T:A	0	-3.27272	-2.27515e-08	3.32272e-103	-3.20958	-2.27515e-08	9.13933e-61	-3.40057	-2.27515e-08
44482005	chr19:44482005:C:G	0	-3.38005	-2.2777	1.54362e-104	-3.45462	-2.8242	5.46089e-62	-3.5255	-2.69263
44482167	chr19:44482167:T:C	0	-3.54343	-2.67905	2.86336e-104	-3.25128	-2.40968	7.25492e-62	-3.54633	-2.38774
44482404	chr19:44482404:G:A	0	-1.03783e-08	-2.74532	4.8315e-103	-1.03783e-08	-2.83521	1.74808e-60	-1.03783e-08	-2.75206
44482484	chr19:44482484:G:A	0	-3.39436	-2.29003	1.54713e-104	-3.44388	-2.83267	5.4366e-62	-3.52054	-2.70205
44482779	chr19:44482779:T:G	0	-1.03783e-08	-3.07449	3.82383e-103	-1.03783e-08	-3.06911	1.30958e-60	-1.03783e-08	-3.04086
44483683	chr19:44483683:CA:C	0	-3.26416	-2.21133	1.25786e-104	-3.39045	-3.09309	4.14517e-62	-3.53073	-2.96307
44484058	chr19:44484058:A:G	0	-3.5443	-2.33706	3.96298e-104	-3.24606	-2.08989	1.0599e-61	-3.54637	-2.00861
44484091	chr19:44484091:T:G	0	-1.03783e-08	-2.56099	5.10278e-103	-1.03783e-08	-2.78058	2.61614e-60	-1.03783e-08	-2.34887
44484119	chr19:44484119:C:T	0	-1.03783e-08	-2.89831	4.51783e-103	-1.03783e-08	-2.90233	1.64955e-60	-1.03783e-08	-2.81007
44484245	chr19:44484245:G:A	0	-2.27517	-1.64015	2.0523e-103	-1.67274	-2.01867	2.87752e-61	-2.85625	-1.69998
44484504	chr19:44484504:C:T	0	-1.03783e-08	-2.79572	4.87014e-103	-1.03783e-08	-2.82724	1.95868e-60	-1.03783e-08	-2.6383
44484693	chr19:44484693:A:C	0	-3.06843	-2.83962	1.42273e-104	-3.26738	-3.09299	3.78731e-62	-3.53781	-3.04628
44484819	chr19:44484819:A:G	0	-3.54559	-2.71442	2.15385e-104	-3.09744	-2.84825	5.98366e-62	-3.5383	-2.58841
44485187	chr19:44485187:C:T	0	-3.28743	-2.93855	4.86998e-104	-2.39282	-2.73704	6.75858e-62	-3.27972	-2.72521
44485337	chr19:44485337:A:G	0	-3.53922	-2.83987	2.19306e-104	-2.99898	-2.92867	5.51474e-62	-3.52153	-2.68679
44485541	chr19:44485541:C:T	0	-3.28271	-2.25772	1.28003e-104	-3.37308	-3.09298	4.07188e-62	-3.53521	-2.97643
44485777	chr19:44485777:C:G	0	-1.03783e-08	-2.74314	5.11536e-103	-1.03783e-08	-2.77812	1.84606e-60	-1.03783e-08	-2.69752
44486043	chr19:44486043:C:T	0	-3.53089	-2.88524	1.46269e-104	-3.3218	-3.01087	4.75095e-62	-3.54637	-2.81103
44486137	chr19:44486137:A:C	0	-3.42699	-2.50399	1.45848e-104	-3.40605	-2.92951	5.00304e-62	-3.50137	-2.80433
44486169	chr19:44486169:T:G	0	-1.03783e-08	-2.99026	4.17545e-103	-1.03783e-08	-2.98114	1.53037e-60	-1.03783e-08	-2.88506
44486206	chr19:44486206:TA:T	0	-3.42733	-2.51978	1.4467e-104	-3.40481	-2.93886	4.95263e-62	-3.50047	-2.81535
44486766	chr19:44486766:C:T	0	0.454758	-3.06792	1.64797e-103	-0.952916	-2.9579	1.93106e-61	-1.91026	-3.04483
44486923	chr19:44486923:A:G	0	-3.34479	-3.04568	2.26165e-104	-3.03189	-2.86497	5.05194e-62	-3.36836	-2.92761
44486969	chr19:44486969:G:C	0	-3.38924	-2.32648	1.51404e-104	-3.4466	-2.85156	5.30845e-62	-3.5211	-2.72535
44487067	chr19:44487067:A:T	0	-1.03783e-08	-2.57928	5.90685e-103	-1.03783e-08	-2.63425	2.16876e-60	-1.03783e-08	-2.53642
44487136	chr19:44487136:A:G	0	-1.03783e-08	-2.87911	4.49267e-103	-1.03783e-08	-2.90792	1.53302e-60	-1.03783e-08	-2.88333
44487477	chr19:44487477:A:T	0	-1.03783e-08	-3.09071	3.75404e-103	-1.03783e-08	-3.08753	1.27663e-60	-1.03783e-08	-3.06635
44487748	chr19:44487748:G:C	0	-1.03783e-08	-2.71757	5.29784e-103	-1.03783e-08	-2.74307	2.0569e-60	-1.03783e-08	-2.58938
44487782	chr19:44487782:A:G	0	-3.3961	-2.23262	1.59389e-104	-3.43908	-2.8077	5.60621e-62	-3.517	-2.67487
44488014	chr19:44488014:C:T	0	-3.26265	-2.2799	1.2586e-104	-3.39031	-3.09265	4.06271e-62	-3.5304	-2.98349
44488058	chr19:44488058:CGCCCTT:C	0	-1.03783e-08	-3.01653	4.10175e-103	-1.03783e-08	-2.99895	1.47874e-60	-1.03783e-08	-2.91938
44488416	chr19:44488416:C:T	0	-1.03783e-08	-2.46272	5.01781e-103	-1.03783e-08	-2.79737	2.35289e-60	-1.03783e-08	-2.45493
44488463	chr19:44488463:C:T	0	-1.03783e-08	-3.08888	3.78466e-103	-1.03783e-08	-3.07941	1.24285e-60	-1.03783e-08	-3.09316
44488533	chr19:44488533:T:C	0	-3.54579	-2.67439	3.28088e-104	-3.22416	-2.30068	7.54954e-62	-3.54584	-2.34842
44488576	chr19:44488576:C:T	0	-3.38932	-2.35385	1.49279e-104	-3.4477	-2.8646	5.21894e-62	-3.52204	-2.74141
44488720	chr19:44488720:T:C	0	-3.54624	-2.70188	2.96541e-104	-3.18675	-2.43918	6.98934e-62	-3.54427	-2.42709
44488785	chr19:44488785:C:T	0	-1.03783e-08	-3.01792	4.07126e-103	-1.03783e-08	-3.00641	1.48155e-60	-1.03783e-08	-2.91749
44488816	chr19:44488816:G:A	0	-1.03783e-08	-2.97269	4.35141e-103	-1.03783e-08	-2.93987	1.50923e-60	-1.03783e-08	-2.89898
44488902	chr19:44488902:C:G	0	-1.03783e-08	-2.70868	5.37777e-103	-1.03783e-08	-2.72809	2.10019e-60	-1.03783e-08	-2.56855
44489030	chr19:44489030:G:A	0	-1.03783e-08	-2.92789	4.30133e-103	-1.03783e-08	-2.95144	1.46416e-60	-1.03783e-08	-2.92929
44489118	chr19:44489118:C:G	0	-1.03783e-08	-3.02753	3.85678e-103	-1.03783e-08	-3.06053	1.30382e-60	-1.03783e-08	-3.04527
44489674	chr19:44489674:C:T	0	-3.19299	-1.89564	1.83494e-104	-3.53224	-2.5737	7.25492e-62	-3.54491	-2.38916
44489851	chr19:44489851:A:T	0	-3.41771	-2.28526	1.61349e-104	-3.43297	-2.80158	5.4787e-62	-3.52033	-2.69454
44490016	chr19:44490016:AAAGAAAAAGACAGG:A	0	-1.03783e-08	-1.83831	6.84137e-103	-1.03783e-08	-2.48738	3.00773e-60	-1.03783e-08	-2.20939
44490986	chr19:44490986:C:G	0	-3.53833	-3.02637	1.71149e-104	-3.08242	-3.09316	4.38985e-62	-3.50345	-2.933
44491357	chr19:44491357:T:C	0	-2.25923	-3.08543	1.66745e-104	-3.10862	-3.09303	9.33692e-62	-2.58886	-3.09291
44491494	chr19:44491494:A:G	0	-1.03783e-08	-1.35296	1.93937e-102	-1.03783e-08	-1.44542	8.51185e-60	-1.03783e-08	-1.16911
44491581	chr19:44491581:T:C	0	-3.52072	-3.04882	1.28242e-104	-3.53846	-2.92574	4.0799e-62	-3.46065	-3.04902
44491623	chr19:44491623:T:C	0	-3.52136	-3.05052	1.27862e-104	-3.5381	-2.92907	4.06833e-62	-3.46183	-3.05068
44491627	chr19:44491627:G:A	0	-2.94904	-2.47826	1.92126e-104	-3.1382	-2.92177	2.07172e-61	-2.24403	-2.64074
44491720	chr19:44491720:G:A	0	-1.03783e-08	-2.96033	3.93959e-103	-1.03783e-08	-3.03929	1.31683e-60	-1.03783e-08	-3.03535
44491911	chr19:44491911:T:C	0	-3.51609	-3.06142	1.24631e-104	-3.54051	-2.95226	4.06064e-62	-3.45258	-3.06182
44491939	chr19:44491939:T:C	0	-3.54016	-3.06381	1.75824e-104	-3.06232	-3.08631	4.08816e-62	-3.50682	-3.00083
44492374	chr19:44492374:TTTAAA:T	0	-3.52397	-3.05566	1.26595e-104	-3.53685	-2.94028	4.0347e-62	-3.46474	-3.05607
44492415	chr19:44492415:T:C	0	-3.41008	-3.06286	2.20307e-104	-3.16881	-2.75429	4.7737e-62	-3.45341	-2.89922
44492481	chr19:44492481:T:G	0	-1.03783e-08	-1.97091	5.89095e-103	-1.03783e-08	-2.63695	2.30453e-60	-1.03783e-08	-2.4757
44492498	chr19:44492498:T:A	0	-3.39863	-3.01001	2.31666e-104	-3.1226	-2.75022	5.12682e-62	-3.42109	-2.86016
44492553	chr19:44492553:A:C	0	-3.52895	-3.05391	1.27466e-104	-3.53169	-2.93858	3.98914e-62	-3.4763	-3.05587
44492570	chr19:44492570:G:C	0	-3.4111	-3.00227	2.29039e-104	-3.14388	-2.74035	5.11343e-62	-3.43248	-2.85139
44492660	chr19:44492660:TATAA:T	0	-3.52556	-3.06084	1.25462e-104	-3.5349	-2.95122	3.99337e-62	-3.46973	-3.06138
44492778	chr19:44492778:T:TG	0	-3.5233	-3.05759	1.2557e-104	-3.53655	-2.94871	4.01369e-62	-3.46563	-3.06041
44492995	chr19:44492995:A:C	0	-3.53178	-2.99529	2.13095e-104	-2.96309	-2.99329	4.23642e-62	-3.52923	-2.9428
44493434	chr19:44493434:C:G	0	-3.52355	-3.06102	1.25091e-104	-3.53644	-2.95264	4.00402e-62	-3.46587	-3.06257
44493528	chr19:44493528:G:A	0	-3.54616	-3.05647	2.08277e-104	-2.89809	-3.08116	3.95128e-62	-3.53267	-3.00903
44493752	chr19:44493752:T:TCTCTTG	0	-1.03783e-08	-2.3958	6.39904e-103	-1.03783e-08	-2.55422	3.19477e-60	-1.03783e-08	-2.14906
44493811	chr19:44493811:C:T	0	-3.52144	-2.90434	1.35531e-104	-3.54594	-2.86299	4.88063e-62	-3.41975	-2.91072
44493839	chr19:44493839:C:T	0	-1.74757	-2.21578	4.92677e-104	-2.80736	-2.3109	4.39939e-61	-2.08725	-2.04444
44493947	chr19:44493947:C:A	0	-1.03783e-08	-2.63007	6.32524e-103	-1.03783e-08	-2.56582	2.30934e-60	-1.03783e-08	-2.47361
44494017	chr19:44494017:G:A	0	-3.52185	-3.04971	1.27689e-104	-3.53726	-2.93126	4.04755e-62	-3.46428	-3.05335
44494080	chr19:44494080:C:T	0	-3.51552	-3.05452	1.26118e-104	-3.54032	-2.94058	4.0756e-62	-3.45373	-3.05699
44494094	chr19:44494094:T:C	0	-1.03783e-08	-3.08877	3.78525e-103	-1.03783e-08	-3.07925	1.24285e-60	-1.03783e-08	-3.09316
44494180	chr19:44494180:T:C	0	-3.52149	-3.05497	1.26692e-104	-3.53745	-2.9389	4.03627e-62	-3.46381	-3.05661
44494256	chr19:44494256:A:T	0	-3.52094	-3.05889	1.2567e-104	-3.53729	-2.94717	4.02126e-62	-3.46391	-3.06024
44494267	chr19:44494267:A:G	0	-3.51885	-3.0633	1.24205e-104	-3.53875	-2.95744	4.02031e-62	-3.45961	-3.06477
44494414	chr19:44494414:C:T	0	-3.52918	-3.05912	1.25703e-104	-3.53285	-2.95134	3.96713e-62	-3.47653	-3.06117
44494507	chr19:44494507:G:A	0	-3.54579	-2.72579	3.08871e-104	-3.07779	-2.50741	6.73966e-62	-3.54003	-2.46771
44494712	chr19:44494712:C:T	0	-3.43743	-3.09181	3.87518e-104	-2.32022	-3.03814	4.26667e-62	-3.38226	-3.08265
44494903	chr19:44494903:G:C	0	-3.53485	-3.03251	1.34753e-104	-3.52735	-2.88733	4.04377e-62	-3.48677	-3.0318
44494935	chr19:44494935:T:G	0	-3.52103	-3.02916	1.33136e-104	-3.53834	-2.88841	4.15403e-62	-3.46157	-3.0301
44494956	chr19:44494956:G:A	0	-3.52649	-3.01797	1.36626e-104	-3.53447	-2.8664	4.16404e-62	-3.47135	-3.01791
44495114	chr19:44495114:G:A	0	-3.51976	-3.00638	1.34509e-104	-3.5381	-2.8784	4.18995e-62	-3.46276	-3.02029
44495339	chr19:44495339:C:A	0	-1.03783e-08	-3.09057	3.92559e-103	-1.03783e-08	-3.04285	1.24795e-60	-1.03783e-08	-3.08907
44495433	chr19:44495433:C:T	0	-3.42577	-3.09013	3.89356e-104	-2.28159	-3.07204	4.4522e-62	-3.36846	-3.05389
44495538	chr19:44495538:C:T	0	-1.03783e-08	-3.008	4.29307e-103	-1.03783e-08	-2.95336	1.35375e-60	-1.03783e-08	-3.0077
44495664	chr19:44495664:A:G	0	-3.25175	-2.50245	1.93253e-104	-3.51964	-2.53449	6.75073e-62	-3.49295	-2.51315
44495668	chr19:44495668:C:T	0	-3.32914	-2.33826	1.39379e-104	-3.29535	-3.08557	3.8658e-62	-3.5424	-3.02117
44495741	chr19:44495741:A:G	0	-3.05734	-3.02989	1.22072e-104	-3.51304	-3.00047	5.90326e-62	-3.19534	-2.94489
44495753	chr19:44495753:G:A	0	-3.41525	-3.09268	4.06432e-104	-2.25102	-3.05969	4.41301e-62	-3.36426	-3.06692
44495766	chr19:44495766:C:T	0	-3.43516	-3.09064	3.90413e-104	-2.3155	-3.03541	4.24192e-62	-3.38654	-3.08419
44495782	chr19:44495782:A:G	0	-1.03783e-08	-3.09314	3.73648e-103	-1.03783e-08	-3.09222	1.25675e-60	-1.03783e-08	-3.08205
44495941	chr19:44495941:G:C	0	-1.03783e-08	-3.08321	6.05064e-103	-1.03783e-08	-2.6102	2.05923e-60	-1.03783e-08	-2.58824
44495998	chr19:44495998:T:C	0	-3.41664	-3.09263	4.19507e-104	-2.2341	-3.04494	4.37281e-62	-3.36126	-3.07908
44496258	chr19:44496258:A:T	0	-3.42025	-3.09275	4.03586e-104	-2.27069	-3.04704	4.3368e-62	-3.37022	-3.07839
44496305	chr19:44496305:C:T	0	-3.4229	-3.0918	4.08989e-104	-2.26551	-3.03892	4.32585e-62	-3.36902	-3.08211
44496325	chr19:44496325:C:T	0	-3.40433	-3.09069	4.331e-104	-2.21434	-3.03281	4.40849e-62	-3.34786	-3.08435
44496334	chr19:44496334:T:C	0	-2.84012	-2.27515e-08	2.76656e-103	-3.39276	-2.27515e-08	1.12051e-60	-3.19679	-2.27515e-08
44496346	chr19:44496346:T:C	0	-2.00446	-2.27515e-08	4.75782e-103	-2.85058	-2.27515e-08	2.2843e-60	-2.48452	-2.27515e-08
44496515	chr19:44496515:C:A	0	-1.03783e-08	-3.08888	4.02723e-103	-1.03783e-08	-3.01729	1.25991e-60	-1.03783e-08	-3.07953
44496520	chr19:44496520:A:C	0	-3.41249	-3.06263	3.94446e-104	-2.25443	-3.08621	4.64595e-62	-3.36328	-3.01647
44496525	chr19:44496525:A:T	0	-1.03783e-08	-3.09154	3.95907e-103	-1.03783e-08	-3.03436	1.25237e-60	-1.03783e-08	-3.08553
44496611	chr19:44496611:G:A	0	-3.53001	-2.97091	1.67183e-104	-3.54474	-2.65429	5.17946e-62	-3.42688	-2.84416
44496739	chr19:44496739:A:G	0	-1.03783e-08	-2.16621	3.73698e-103	-1.03783e-08	-3.09209	1.24288e-60	-1.03783e-08	-3.09314
44496823	chr19:44496823:T:C	0	-3.48627	-3.08091	2.23515e-104	-2.82439	-3.08426	3.96965e-62	-3.47471	-3.06235
44497130	chr19:44497130:G:A	0	-1.03783e-08	-3.08414	4.07124e-103	-1.03783e-08	-3.00642	1.26696e-60	-1.03783e-08	-3.07395
44497180	chr19:44497180:T:C	0	-3.4111	-2.88591	4.6413e-104	-2.67835	-2.4996	8.32681e-62	-3.17572	-2.62054
44497294	chr19:44497294:A:G	0	-3.42942	-2.88409	4.41785e-104	-2.7254	-2.5019	8.06679e-62	-3.20652	-2.62146
44497346	chr19:44497346:G:A	0	-1.03783e-08	-3.0837	4.07721e-103	-1.03783e-08	-3.00495	1.26763e-60	-1.03783e-08	-3.07342
44497567	chr19:44497567:T:C	0	-3.44876	-3.08961	2.45564e-104	-2.73684	-3.07772	4.01278e-62	-3.4457	-3.08056
44497741	chr19:44497741:T:C	0	-3.53819	-2.61157	5.62656e-104	-3.07815	-1.9073	1.02195e-61	-3.53719	-2.05426
44498231	chr19:44498231:C:T	0	-1.03783e-08	-3.09309	3.90511e-103	-1.03783e-08	-3.04808	1.28072e-60	-1.03783e-08	-3.06315
44498263	chr19:44498263:G:A	0	-3.41301	-2.85781	3.01642e-104	-2.52176	-3.08711	4.85868e-62	-3.25467	-3.0803
44498511	chr19:44498511:G:A	0	-2.38542	-3.0588	2.61747e-104	-2.66296	-3.08778	7.83348e-62	-2.78564	-3.0717
44498549	chr19:44498549:C:T	0	-2.47329	-2.27515e-08	5.60615e-103	-2.6865	-2.27515e-08	2.35197e-60	-2.45532	-2.27515e-08
44498651	chr19:44498651:A:G	0	-2.66798	-2.27515e-08	2.62006e-103	-3.44717	-2.27515e-08	9.10345e-61	-3.4045	-2.27515e-08
44498770	chr19:44498770:A:G	0	-3.05182	-2.23257	4.58761e-104	-3.1549	-2.03469	1.07993e-61	-3.40676	-2.12949
44499215	chr19:44499215:A:C	0	-3.16297	-3.00312	1.89917e-104	-3.01188	-3.05965	7.02977e-62	-2.89729	-3.0683
44499329	chr19:44499329:T:A	0	-1.03783e-08	-2.85612	5.89938e-103	-1.03783e-08	-2.63552	1.55589e-60	-1.03783e-08	-2.86853
44499726	chr19:44499726:A:G	0	-1.03783e-08	-3.08398	4.77011e-103	-1.03783e-08	-2.848	1.44426e-60	-1.03783e-08	-2.94298
44499791	chr19:44499791:T:C	0	-3.50534	-2.84566	1.85684e-104	-3.21391	-2.88017	4.59627e-62	-3.41201	-2.97848
44499990	chr19:44499990:T:C	0	-2.12295	-2.02585	5.10259e-104	-2.05458	-3.02862	2.79777e-61	-1.81525	-2.76909
44500184	chr19:44500184:C:T	0	-1.03783e-08	-2.48482	6.78583e-103	-1.03783e-08	-2.49553	2.48086e-60	-1.03783e-08	-2.40197
44500253	chr19:44500253:G:C	0	-1.94197	-2.11885	5.69184e-104	-1.92627	-3.04764	3.20244e-61	-1.63023	-2.81902
44500289	chr19:44500289:GC:G	0	-1.03783e-08	-2.89529	4.45201e-103	-1.03783e-08	-2.91701	1.48938e-60	-1.03783e-08	-2.91221
44500493	chr19:44500493:G:A	0	-1.03783e-08	-2.89546	3.8052e-103	-1.03783e-08	-3.074	1.40868e-60	-1.03783e-08	-2.96792
44500593	chr19:44500593:A:G	0	-2.54856	-3.08165	3.39272e-104	-2.42693	-3.06439	2.06608e-61	-1.80001	-3.0875
44500647	chr19:44500647:C:G	0	-2.1542	-1.95437	6.08004e-104	-2.10824	-2.7997	3.22809e-61	-1.84312	-2.59815
44501113	chr19:44501113:T:C	0	-1.03783e-08	-2.92113	5.13065e-103	-1.03783e-08	-2.77513	1.45069e-60	-1.03783e-08	-2.93853
44501202	chr19:44501202:A:G	0	-1.03783e-08	-1.44534	1.79473e-102	-1.03783e-08	-1.52292	5.82768e-60	-1.03783e-08	-1.54795
44501605	chr19:44501605:C:T	0	-1.03783e-08	-2.5432	6.45894e-103	-1.03783e-08	-2.5449	2.34117e-60	-1.03783e-08	-2.45992
44501840	chr19:44501840:G:A	0	-2.85973	-3.07159	1.44449e-104	-3.54583	-2.79936	5.48365e-62	-3.30614	-2.90783
44502018	chr19:44502018:T:C	0	-1.03783e-08	-3.08058	3.74123e-103	-1.03783e-08	-3.09095	1.24326e-60	-1.03783e-08	-3.09284
44502526	chr19:44502526:C:A	0	-3.24913	-2.27515e-08	3.27402e-103	-3.22435	-2.27515e-08	9.05131e-61	-3.41025	-2.27515e-08
44503024	chr19:44503024:A:T	0	-2.54691	-2.67199	2.19277e-104	-3.25277	-2.67501	1.24103e-61	-2.80535	-2.59186
44503072	chr19:44503072:C:CT	0	0.971389	-3.09314	3.59971e-104	-2.42579	-3.00631	1.49649e-60	0.114553	-3.022
44503082	chr19:44503082:T:C	0	-1.30431	-2.27515e-08	5.97411e-103	-2.62293	-2.27515e-08	3.06773e-60	-2.18964	-2.27515e-08
44503160	chr19:44503160:T:C	0	-1.03783e-08	-3.02319	3.73414e-103	-1.03783e-08	-3.09285	1.29688e-60	-1.03783e-08	-3.05062
44503279	chr19:44503279:G:A	0	-1.03783e-08	-3.09279	3.83644e-103	-1.03783e-08	-3.06582	1.26919e-60	-1.03783e-08	-3.07219
44503439	chr19:44503439:C:T	0	-1.03783e-08	-2.99028	4.79748e-103	-1.03783e-08	-2.84228	1.60022e-60	-1.03783e-08	-2.84043
44503586	chr19:44503586:G:A	0	0.422389	-2.96679	2.62729e-104	-2.69248	-3.05452	1.01779e-60	-0.341267	-2.95168
44503651	chr19:44503651:A:G	0	0.490288	-2.94037	2.73043e-104	-2.67005	-3.03845	1.09217e-60	-0.299345	-2.92306
44503675	chr19:44503675:T:C	0	-3.54249	-2.24177	2.63939e-104	-3.3546	-2.38781	6.82539e-62	-3.49376	-2.50133
44503697	chr19:44503697:C:T	0	-1.03783e-08	-3.0302	3.83205e-103	-1.03783e-08	-3.06697	1.24629e-60	-1.03783e-08	-3.0904
44503820	chr19:44503820:G:C	0	-1.03783e-08	-2.9898	4.80081e-103	-1.03783e-08	-2.84158	1.60154e-60	-1.03783e-08	-2.8396
44503867	chr19:44503867:G:C	0	-1.03783e-08	-2.4337	6.54495e-103	-1.03783e-08	-2.53167	2.16256e-60	-1.03783e-08	-2.53928
44504033	chr19:44504033:T:C	0	-1.38729	-2.89027	9.35075e-104	-1.41575	-3.06175	4.57058e-61	-1.08689	-3.00663
44504096	chr19:44504096:G:A	0	-1.03783e-08	-3.0351	3.93235e-103	-1.03783e-08	-3.04113	1.25613e-60	-1.03783e-08	-3.08254
44504501	chr19:44504501:A:G	0	0.539766	-2.95957	2.79543e-104	-2.63681	-3.04815	1.14459e-60	-0.227574	-2.94796
44504693	chr19:44504693:C:T	0	-1.03783e-08	-3.08876	3.82782e-103	-1.03783e-08	-3.06807	1.27794e-60	-1.03783e-08	-3.06533
44504852	chr19:44504852:C:T	0	-3.50599	-1.58149	1.96228e-104	-3.14358	-2.89527	5.02782e-62	-3.54047	-2.76029
44505087	chr19:44505087:T:C	0	-1.03783e-08	-0.894773	6.70497e-102	-1.03783e-08	-0.204932	1.87219e-59	-1.03783e-08	-0.380879
44505245	chr19:44505245:C:T	0	-1.03783e-08	-2.9107	3.7823e-103	-1.03783e-08	-3.08003	1.3891e-60	-1.03783e-08	-2.98192
44505362	chr19:44505362:C:T	0	-3.5251	-2.27515e-08	5.44711e-103	-2.71528	-2.27515e-08	1.20117e-60	-3.12728	-2.27515e-08
44505638	chr19:44505638:A:T	0	-3.487	-2.1952	1.56983e-104	-3.17688	-3.0851	4.06222e-62	-3.54426	-2.96975
44505809	chr19:44505809:C:T	0	-2.16416	-2.27515e-08	6.41691e-103	-2.55143	-2.27515e-08	4.73577e-60	-1.75543	-2.27515e-08
44505925	chr19:44505925:C:T	0	-3.4958	-1.83723	1.711e-104	-3.14106	-3.03482	4.65584e-62	-3.54131	-2.83631
44506004	chr19:44506004:A:G	0	-3.54634	-2.14876	2.82741e-104	-3.29699	-2.3766	6.9747e-62	-3.46832	-2.50514
44506064	chr19:44506064:G:T	0	-1.61618	-2.91285	3.98376e-104	-2.24174	-3.08898	4.60017e-61	-1.06577	-3.02129
44506188	chr19:44506188:A:G	0	-1.03783e-08	-2.6778	7.08439e-103	-1.03783e-08	-2.45247	1.97949e-60	-1.03783e-08	-2.62773
44506589	chr19:44506589:G:C	0	-1.03783e-08	-2.9444	3.78803e-103	-1.03783e-08	-3.07852	1.37318e-60	-1.03783e-08	-2.99344
44506794	chr19:44506794:T:C	0	-1.03783e-08	-2.67503	7.10941e-103	-1.03783e-08	-2.44895	1.98502e-60	-1.03783e-08	-2.62494
44506874	chr19:44506874:A:G	0	-1.03783e-08	-2.86161	4.67722e-103	-1.03783e-08	-2.86766	1.66964e-60	-1.03783e-08	-2.79797
44507269	chr19:44507269:T:C	0	1.4114	-2.27515e-08	3.3744e-102	-0.891563	-2.27515e-08	4.62198e-60	-1.77975	-2.27515e-08
44507284	chr19:44507284:G:A	0	-1.03783e-08	-2.98332	4.79685e-103	-1.03783e-08	-2.84241	1.60984e-60	-1.03783e-08	-2.83444
44507644	chr19:44507644:T:C	0	-1.03783e-08	-3.00158	4.68915e-103	-1.03783e-08	-2.86511	1.56836e-60	-1.03783e-08	-2.86054
44507675	chr19:44507675:C:T	0	-2.95586	-3.01728	1.37595e-104	-3.37764	-3.01617	6.342e-62	-3.0265	-3.04204
44507783	chr19:44507783:T:C	0	-1.54052	-2.93754	4.3793e-104	-2.14409	-3.09197	5.16985e-61	-0.93377	-3.03654
44508453	chr19:44508453:G:A	0	0.393455	-2.92925	2.6521e-104	-2.71065	-3.02695	1.0449e-60	-0.360084	-2.90657
44508544	chr19:44508544:C:A	0	-3.54618	-3.0227	2.11112e-104	-2.87871	-3.08702	3.84037e-62	-3.48194	-3.08823
44508681	chr19:44508681:C:T	0	-1.03783e-08	-2.67503	7.10941e-103	-1.03783e-08	-2.44895	1.98502e-60	-1.03783e-08	-2.62494
44509210	chr19:44509210:A:G	0	-3.54435	-2.27379	2.50805e-104	-3.33464	-2.45881	6.33611e-62	-3.49064	-2.57884
44509286	chr19:44509286:G:A	0	-1.03783e-08	-3.02429	4.15469e-103	-1.03783e-08	-2.98613	1.40587e-60	-1.03783e-08	-2.96992
44509371	chr19:44509371:A:G	0	-1.37672	-2.92728	9.56114e-104	-1.38549	-3.06976	4.63404e-61	-1.05126	-3.02847
44509521	chr19:44509521:T:C	0	0.359034	-3.09289	2.48419e-104	-2.74277	-3.06023	8.48738e-61	-0.388382	-3.0862
44509788	chr19:44509788:G:A	0	3.26583	-2.74996	1.43233e-103	-1.10295	-2.94811	1.02457e-59	1.7962	-2.77991
44509907	chr19:44509907:G:A	0	0.525081	-3.08639	2.62548e-104	-2.65511	-3.09257	9.49686e-61	-0.277011	-3.08519
44509914	chr19:44509914:T:G	0	-1.03783e-08	-0.640317	9.65564e-102	-1.03783e-08	0.159762	2.47268e-59	-1.03783e-08	-0.102687
44509986	chr19:44509986:G:C	0	-1.03783e-08	-3.03344	3.94688e-103	-1.03783e-08	-3.03744	1.2566e-60	-1.03783e-08	-3.08217
44510006	chr19:44510006:C:T	0	-1.43924	-2.85278	9.12537e-104	-1.46677	-3.03512	4.44648e-61	-1.14548	-2.97557
44510390	chr19:44510390:G:A	0	-3.41006	-1.93467	1.85861e-104	-3.465	-2.62812	5.95523e-62	-3.54415	-2.58733
44510664	chr19:44510664:C:G	0	-1.47617	-3.08898	8.21263e-104	-1.52404	-3.08324	3.79508e-61	-1.18773	-3.09172
44510693	chr19:44510693:G:A	0	-1.03783e-08	-3.06822	4.17758e-103	-1.03783e-08	-2.98063	1.27903e-60	-1.03783e-08	-3.06447
44510835	chr19:44510835:T:C	0	-1.5482	-3.08355	7.78784e-104	-1.62074	-3.03965	3.58871e-61	-1.27708	-3.05828
44510956	chr19:44510956:C:G	0	-3.38928	-2.27515e-08	2.44483e-103	-3.51639	-2.27515e-08	9.55961e-61	-3.35561	-2.27515e-08
44510962	chr19:44510962:T:C	0	0.682323	-3.09315	2.86855e-104	-2.58368	-3.07547	1.14185e-60	-0.084763	-3.09316
44511011	chr19:44511011:C:T	0	-1.03783e-08	-3.06915	4.00061e-103	-1.03783e-08	-3.02392	1.37222e-60	-1.03783e-08	-2.99414
44511538	chr19:44511538:T:G	0	-1.80826	-3.07206	5.51153e-104	-1.91948	-3.08663	2.55093e-61	-1.59184	-3.08486
44511547	chr19:44511547:A:G	0	-1.03783e-08	-2.732	3.99237e-103	-1.03783e-08	-3.02598	1.38912e-60	-1.03783e-08	-2.98191
44512058	chr19:44512058:G:A	0	-2.10431	-2.98185	6.59863e-104	-1.7469	-3.07918	2.66476e-61	-1.54037	-3.09268
44512448	chr19:44512448:C:T	0	-1.03783e-08	-2.68692	4.06023e-103	-1.03783e-08	-3.00913	1.41187e-60	-1.03783e-08	-2.96566
44512465	chr19:44512465:C:T	0	-0.688049	-2.27515e-08	2.01263e-102	-1.40834	-2.27515e-08	7.35009e-60	-1.31586	-2.27515e-08
44512936	chr19:44512936:G:A	0	-1.03783e-08	-2.95966	4.09406e-103	-1.03783e-08	-3.00083	1.29922e-60	-1.03783e-08	-3.04881
44513005	chr19:44513005:C:T	0	2.92477	-3.08641	9.67212e-104	-1.35508	-3.08862	5.63009e-60	1.50047	-3.08292
44513190	chr19:44513190:C:T	0	-3.53095	-3.06853	1.58613e-104	-3.1597	-3.09196	4.1584e-62	-3.39751	-3.0931
44513426	chr19:44513426:T:C	0	-3.39223	-2.02049	1.39767e-104	-3.31891	-3.05923	4.3753e-62	-3.53434	-2.90543
44513683	chr19:44513683:C:T	0	-2.21406	-2.99483	2.54008e-104	-2.69163	-3.08913	1.00595e-61	-2.53002	-3.0772
44513794	chr19:44513794:G:A	0	-1.03783e-08	-3.09213	3.80579e-103	-1.03783e-08	-3.07384	1.27016e-60	-1.03783e-08	-3.07143
44513811	chr19:44513811:G:A	0	-2.89359	-2.27515e-08	2.37888e-103	-3.54374	-2.27515e-08	1.05559e-60	-3.25647	-2.27515e-08
44513895	chr19:44513895:A:G	0	-3.22551	-3.04112	1.90516e-104	-3.067	-3.00138	6.56672e-62	-2.98587	-3.04786
44514065	chr19:44514065:A:G	0	-1.03783e-08	-2.9873	3.84527e-103	-1.03783e-08	-3.06352	1.2454e-60	-1.03783e-08	-3.09111
44514538	chr19:44514538:TC:T	0	-1.03783e-08	-1.47752	2.48172e-102	-1.03783e-08	-1.19883	4.60922e-60	-1.03783e-08	-1.78251
44514705	chr19:44514705:C:T	0	-1.03783e-08	-3.08989	3.73304e-103	-1.03783e-08	-3.09314	1.24346e-60	-1.03783e-08	-3.09268
44514823	chr19:44514823:T:A	0	-2.05485	-3.04445	1.32682e-104	-3.48563	-2.94454	8.15416e-62	-2.78206	-3.03515
44514993	chr19:44514993:AC:A	0	-1.03783e-08	-1.42054	1.85745e-102	-1.03783e-08	-1.48857	6.04621e-60	-1.03783e-08	-1.51114
44515106	chr19:44515106:G:A	0	-1.16944	-3.08916	2.1882e-103	-0.545865	-3.08142	1.65703e-61	-2.02169	-3.08644
44515310	chr19:44515310:T:C	0	-2.87453	-2.38292	2.40604e-104	-3.49254	-2.34243	8.99838e-62	-3.27021	-2.44849
44515770	chr19:44515770:C:A	0	-1.14818	-3.09124	1.98459e-103	-0.646976	-3.07798	1.73888e-61	-1.97272	-3.0872
44516099	chr19:44516099:C:G	0	-3.46982	-2.71348	1.24614e-104	-3.4946	-2.99829	3.93745e-62	-3.54626	-2.99895
44516434	chr19:44516434:T:C	0	-1.03783e-08	0.498516	1.5163e-101	-1.03783e-08	0.61108	3.79416e-59	-1.03783e-08	0.325474
44516739	chr19:44516739:G:A	0	-1.03783e-08	-2.92938	4.69363e-103	-1.03783e-08	-2.86416	1.4757e-60	-1.03783e-08	-2.92144
44516789	chr19:44516789:C:T	0	-3.52578	-2.75777	1.09251e-104	-3.53495	-3.08952	4.74977e-62	-3.2881	-3.06955
44516798	chr19:44516798:G:A	0	-3.53348	-2.27515e-08	5.02526e-103	-2.79589	-2.27515e-08	8.68536e-61	-3.45152	-2.27515e-08
44517149	chr19:44517149:G:A	0	-3.50486	-2.96773	1.43373e-104	-3.53075	-2.82192	4.86973e-62	-3.47259	-2.86012
44517191	chr19:44517191:G:A	0	-1.7146	-2.38735	2.89826e-104	-3.03973	-2.60911	2.81402e-61	-2.07053	-2.50802
44517593	chr19:44517593:A:T	0	-1.03783e-08	-2.31048	1.05872e-102	-1.03783e-08	-2.05072	2.5382e-60	-1.03783e-08	-2.37912
44517691	chr19:44517691:C:T	0	-2.49667	-1.46826	4.24269e-104	-2.74404	-2.52372	9.5764e-62	-3.53455	-2.12189
44517794	chr19:44517794:C:T	0	-3.54635	-2.67392	1.13026e-104	-3.53516	-3.05534	3.99145e-62	-3.54613	-2.98546
44517987	chr19:44517987:A:G	0	-1.03783e-08	-2.99285	4.11233e-103	-1.03783e-08	-2.99638	1.4225e-60	-1.03783e-08	-2.95816
44518032	chr19:44518032:T:C	0	-3.54591	-2.82752	1.23698e-104	-3.5423	-2.95798	4.33036e-62	-3.54457	-2.90553
44518033	chr19:44518033:G:A	0	-1.03783e-08	-3.07263	3.80083e-103	-1.03783e-08	-3.07515	1.45483e-60	-1.03783e-08	-2.93569
44518258	chr19:44518258:G:C	0	-1.03783e-08	-2.98462	4.17605e-103	-1.03783e-08	-2.981	1.54558e-60	-1.03783e-08	-2.87517
44518458	chr19:44518458:G:T	0	-1.73692	-3.08669	1.95894e-104	-2.98407	-3.05647	1.69833e-61	-1.99902	-3.0845
44518526	chr19:44518526:T:C	0	-2.43329	-2.912	1.46063e-104	-3.28446	-3.04963	3.66792e-62	-3.54632	-3.0698
44518539	chr19:44518539:G:A	0	-1.75046	-3.04803	1.85355e-104	-3.00273	-3.09312	1.64308e-61	-2.0285	-3.08809
44518550	chr19:44518550:G:A	0	-1.03783e-08	-3.08732	3.75237e-103	-1.03783e-08	-3.08798	1.24989e-60	-1.03783e-08	-3.08751
44518578	chr19:44518578:A:T	0	0.505109	-2.61988	2.75266e-104	-2.75852	-2.94186	6.22756e-62	-3.07504	-3.01172
44518638	chr19:44518638:G:A	0	-3.5434	-2.54062	1.47861e-104	-3.47544	-2.84641	4.98116e-62	-3.53554	-2.77454
44519039	chr19:44519039:C:G	0	-3.09785	-2.87033	1.63522e-104	-3.36419	-2.85699	5.09721e-62	-3.54571	-2.74134
44519664	chr19:44519664:C:T	0	-1.03783e-08	-3.09161	3.94693e-103	-1.03783e-08	-3.03743	1.25961e-60	-1.03783e-08	-3.07977
44519805	chr19:44519805:G:A	0	-3.40689	-2.89039	1.27842e-104	-3.53522	-2.93211	4.79443e-62	-3.43986	-2.90843
44520672	chr19:44520672:T:C	0	-1.03783e-08	-3.07491	3.96157e-103	-1.03783e-08	-3.03373	1.35251e-60	-1.03783e-08	-3.00861
44520952	chr19:44520952:T:G	0	-3.5311	-2.27515e-08	2.98859e-103	-3.31556	-2.27515e-08	8.01803e-61	-3.53147	-2.27515e-08
44521104	chr19:44521104:AT:A	0	-3.48098	-2.75309	1.33003e-104	-3.50098	-2.92677	6.0976e-62	-3.42204	-2.68581
44521142	chr19:44521142:G:A	0	-1.03783e-08	-1.72615	1.13195e-102	-1.03783e-08	-1.98384	4.31286e-60	-1.03783e-08	-1.84897
44521437	chr19:44521437:CTTGT:C	0	-2.76497	-2.27515e-08	2.79108e-103	-3.38394	-2.27515e-08	3.20679e-58	2.45987	-2.27515e-08
44521561	chr19:44521561:G:A	0	-2.20935	-2.26347	2.65696e-104	-2.88315	-2.85262	2.20212e-61	-2.18121	-2.64253
44521677	chr19:44521677:C:T	0	-1.03783e-08	-3.06092	4.22376e-103	-1.03783e-08	-2.96964	1.304e-60	-1.03783e-08	-3.04514
44521785	chr19:44521785:G:A	0	-1.03783e-08	-2.0519	4.74175e-103	-1.03783e-08	-2.85396	1.87096e-60	-1.03783e-08	-2.68412
44521829	chr19:44521829:G:A	0	-1.03783e-08	-2.83145	4.68037e-103	-1.03783e-08	-2.86699	1.83704e-60	-1.03783e-08	-2.70242
44521844	chr19:44521844:A:G	0	1.04217	-2.69887	3.99734e-104	-2.39458	-2.93274	8.00892e-62	-2.86811	-2.96708
44522381	chr19:44522381:G:C	0	-1.03783e-08	-2.79891	4.63895e-103	-1.03783e-08	-2.87588	1.58859e-60	-1.03783e-08	-2.84772
44522519	chr19:44522519:T:G	0	-1.03783e-08	-2.62402	6.46244e-103	-1.03783e-08	-2.54436	2.71153e-60	-1.03783e-08	-2.31306
44522586	chr19:44522586:T:C	0	-2.31252	-2.94477	1.45521e-104	-3.2752	-3.0626	1.10737e-61	-2.47699	-3.03418
44522611	chr19:44522611:A:G	0	-1.03783e-08	-3.02682	4.03454e-103	-1.03783e-08	-3.01547	1.26959e-60	-1.03783e-08	-3.07188
44523108	chr19:44523108:C:T	0	-1.03783e-08	-2.7534	6.17919e-103	-1.03783e-08	-2.58918	2.0272e-60	-1.03783e-08	-2.60392
44523395	chr19:44523395:A:T	0	-3.45113	-2.88693	1.22759e-104	-3.53979	-2.9681	3.74898e-62	-3.52465	-3.06961
44523914	chr19:44523914:G:C	0	-1.03783e-08	-2.53214	8.02383e-103	-1.03783e-08	-2.32795	2.06537e-60	-1.03783e-08	-2.58527
44523932	chr19:44523932:G:A	0	-1.03783e-08	-2.95488	9.17971e-103	-1.03783e-08	-2.19337	2.45867e-60	-1.03783e-08	-2.41095
44524079	chr19:44524079:T:C	0	0.0374699	-2.8545	2.13796e-104	-2.90101	-3.05209	5.05525e-62	-3.21115	-3.08417
44524120	chr19:44524120:C:T	0	-1.03783e-08	-2.94168	3.9803e-103	-1.03783e-08	-3.02901	1.2867e-60	-1.03783e-08	-3.05849
44524136	chr19:44524136:T:C	0	-3.45326	-2.92158	1.08651e-104	-3.53945	-3.09053	3.69716e-62	-3.52066	-3.08752
44524436	chr19:44524436:C:T	0	-2.79261	-3.08301	1.14851e-104	-3.48182	-3.09267	3.65207e-62	-3.53574	-3.08471
44524481	chr19:44524481:C:T	0	-0.725988	-2.27515e-08	1.22628e-102	-1.9038	-2.27515e-08	1.16611e-59	-0.854314	-2.27515e-08
44524605	chr19:44524605:G:C	0	-1.03783e-08	-3.09178	3.91459e-103	-1.03783e-08	-3.04565	1.25397e-60	-1.03783e-08	-3.08426
44524757	chr19:44524757:T:C	0	-3.54522	-2.27515e-08	3.064e-103	-3.29064	-2.27515e-08	8.32502e-61	-3.49389	-2.27515e-08
44525175	chr19:44525175:G:A	0	-2.92281	-2.40377	3.15384e-104	-2.92689	-2.63744	9.55498e-62	-3.37384	-2.28485
44525541	chr19:44525541:C:A	0	1.08092	-1.43607	6.69063e-104	-2.48274	-2.3295	1.54262e-61	-2.90072	-2.27896
44525683	chr19:44525683:C:T	0	-2.84791	-2.41664	2.44478e-104	-2.85522	-2.96378	6.74774e-62	-3.33373	-2.67281
44525861	chr19:44525861:T:C	0	-3.32038	-2.89379	1.23169e-104	-3.51381	-2.99076	3.96458e-62	-3.45763	-3.08071
44526045	chr19:44526045:C:T	0	-1.03783e-08	-2.80215	3.75113e-103	-1.03783e-08	-3.08831	1.29122e-60	-1.03783e-08	-3.05499
44526073	chr19:44526073:G:C	0	-1.03783e-08	-2.78844	3.75829e-103	-1.03783e-08	-3.0864	1.29778e-60	-1.03783e-08	-3.04992
44526167	chr19:44526167:A:G	0	-3.50932	-2.78428	1.49888e-104	-3.53642	-2.77181	6.42166e-62	-3.45306	-2.60301
44526176	chr19:44526176:C:T	0	-2.75174	-2.76052	2.41297e-104	-2.76767	-3.06442	5.72978e-62	-3.27639	-2.89368
44526232	chr19:44526232:G:A	0	-1.03783e-08	-3.00589	4.1632e-103	-1.03783e-08	-2.98408	1.50439e-60	-1.03783e-08	-2.90219
44526334	chr19:44526334:C:T	0	1.05422	-2.97786	3.12217e-104	-2.48126	-3.09316	6.86869e-62	-2.89572	-3.09305
44526603	chr19:44526603:G:A	0	-3.49271	-2.27515e-08	2.84119e-103	-3.36614	-2.27515e-08	8.78692e-61	-3.43989	-2.27515e-08
44526630	chr19:44526630:T:A	0	-3.42371	-3.07048	1.17039e-104	-3.53841	-3.01721	3.7999e-62	-3.51286	-3.06791
44526888	chr19:44526888:AAAC:A	0	-1.03783e-08	-2.77347	5.30089e-103	-1.03783e-08	-2.74249	1.9128e-60	-1.03783e-08	-2.662
44527065	chr19:44527065:G:A	0	-3.39805	-2.96149	1.30604e-104	-3.49552	-2.95043	3.89564e-62	-3.51553	-3.04036
44527140	chr19:44527140:G:A	0	-1.03783e-08	-2.51455	8.15153e-103	-1.03783e-08	-2.31216	3.66241e-60	-1.03783e-08	-2.01245
44527143	chr19:44527143:TCA:T	0	-1.03783e-08	-1.69476	5.36047e-103	-1.03783e-08	-2.73131	2.17316e-60	-1.03783e-08	-2.53439
44527447	chr19:44527447:C:T	0	-1.03783e-08	-3.05149	3.76274e-103	-1.03783e-08	-3.08522	1.26766e-60	-1.03783e-08	-3.0734
44527547	chr19:44527547:T:C	0	-1.03783e-08	-2.87886	4.73014e-103	-1.03783e-08	-2.85641	1.78466e-60	-1.03783e-08	-2.73134
44527984	chr19:44527984:T:C	0	-1.03783e-08	-2.43873	8.6152e-103	-1.03783e-08	-2.25684	2.19286e-60	-1.03783e-08	-2.52536
44528235	chr19:44528235:TTTTTC:T	0	-1.03783e-08	-2.83192	4.83152e-103	-1.03783e-08	-2.8352	1.82919e-60	-1.03783e-08	-2.7067
44528523	chr19:44528523:C:T	0	-1.03783e-08	-1.2377	6.69588e-103	-1.03783e-08	-2.50887	2.66503e-60	-1.03783e-08	-2.33036
44528674	chr19:44528674:GT:G	0	-2.52216	-2.59413	1.32881e-104	-3.47798	-2.95069	4.38799e-62	-3.52955	-2.90732
44528785	chr19:44528785:CTG:C	0	-1.03783e-08	-2.67099	5.15713e-103	-1.03783e-08	-2.76999	2.1082e-60	-1.03783e-08	-2.56474
44528929	chr19:44528929:T:C	0	-1.03783e-08	-1.69657	9.42313e-103	-1.03783e-08	-2.1672	4.00363e-60	-1.03783e-08	-1.92337
44529168	chr19:44529168:C:T	0	-3.33518	-3.07636	1.70783e-104	-3.14128	-3.03645	5.73145e-62	-3.10181	-3.06797
44529260	chr19:44529260:T:C	0	-2.07868	-1.97798	2.58332e-104	-3.27741	-2.48646	7.18125e-62	-3.53656	-2.40771
44529462	chr19:44529462:A:G	0	-2.08206	-2.02783	2.56029e-104	-3.27118	-2.50165	7.12575e-62	-3.53628	-2.41575
44529542	chr19:44529542:C:T	0	-1.03783e-08	-1.56184	1.44254e-102	-1.03783e-08	-1.74138	3.529e-60	-1.03783e-08	-2.04956
44529797	chr19:44529797:G:A	0	-1.03783e-08	-2.75129	5.037e-103	-1.03783e-08	-2.79355	2.00925e-60	-1.03783e-08	-2.61281
44529930	chr19:44529930:C:A	0	-1.03783e-08	-3.09281	4.56247e-103	-1.03783e-08	-2.8925	1.46631e-60	-1.03783e-08	-2.92782
44530050	chr19:44530050:G:A	0	-1.19311	-2.48991	2.72701e-104	-2.88098	-2.82877	3.8067e-61	-1.61654	-2.65986
44530479	chr19:44530479:C:T	0	-3.13543	-3.0905	1.29571e-104	-3.54635	-2.90755	1.32e-61	-2.29353	-3.042
44530491	chr19:44530491:T:C	0	-1.03783e-08	-3.04184	3.78455e-103	-1.03783e-08	-3.07944	1.33421e-60	-1.03783e-08	-3.02224
44530568	chr19:44530568:G:A	0	-1.16159	-2.86565	1.85195e-104	-3.15111	-2.9456	5.24914e-62	-3.26693	-2.99075
44530651	chr19:44530651:C:G	0	-1.03783e-08	-0.867689	3.98309e-102	-1.03783e-08	-0.725724	1.2537e-59	-1.03783e-08	-0.781887
44530731	chr19:44530731:G:A	0	-1.03783e-08	-2.15159	1.14379e-102	-1.03783e-08	-1.97343	2.6891e-60	-1.03783e-08	-2.32137
44530739	chr19:44530739:G:A	0	-1.03783e-08	-2.80774	5.76147e-103	-1.03783e-08	-2.65917	1.3702e-60	-1.03783e-08	-2.99562
44530940	chr19:44530940:G:A	0	-1.03783e-08	-1.23681	1.79092e-102	-1.03783e-08	-1.52505	4.48359e-60	-1.03783e-08	-1.81015
44530941	chr19:44530941:G:T	0	-1.03783e-08	-1.23399	1.79578e-102	-1.03783e-08	-1.52234	4.49334e-60	-1.03783e-08	-1.80798
44531052	chr19:44531052:C:T	0	-2.1222	-0.177503	2.2535e-103	-2.80085	-0.797033	1.61336e-60	-2.1022	-0.730056
44531377	chr19:44531377:A:G	0	-1.03783e-08	-3.05871	3.90994e-103	-1.03783e-08	-3.04684	1.26939e-60	-1.03783e-08	-3.07203
44531947	chr19:44531947:C:T	0	-1.03783e-08	-1.17358	2.37514e-102	-1.03783e-08	-1.24273	8.03637e-60	-1.03783e-08	-1.2266
44532128	chr19:44532128:G:A	0	-1.03783e-08	-2.19924	1.0869e-102	-1.03783e-08	-2.02445	2.56586e-60	-1.03783e-08	-2.36828
44532447	chr19:44532447:C:T	0	-1.03783e-08	-3.03171	3.80618e-103	-1.03783e-08	-3.07374	1.37569e-60	-1.03783e-08	-2.99162
44532947	chr19:44532947:G:A	0	-1.03783e-08	-0.793293	2.08654e-102	-1.03783e-08	-1.37227	7.40785e-60	-1.03783e-08	-1.30803
44533112	chr19:44533112:G:A	0	-1.03783e-08	-2.954	3.83157e-103	-1.03783e-08	-3.06709	1.27953e-60	-1.03783e-08	-3.06408
44533611	chr19:44533611:T:C	0	1.64555	-2.15526	3.13144e-103	-0.716489	-2.55239	1.54966e-61	-2.86616	-2.30896
44533714	chr19:44533714:C:G	0	-1.37523	-2.27515e-08	1.011e-102	-2.09684	-2.27515e-08	5.95089e-60	-1.52703	-2.27515e-08
44533797	chr19:44533797:A:T	0	-2.46051	-2.27515e-08	3.49714e-103	-3.15842	-2.27515e-08	1.93436e-60	-2.6508	-2.27515e-08
44534152	chr19:44534152:T:C	0	-1.03783e-08	-2.93176	4.1048e-103	-1.03783e-08	-2.99821	1.54164e-60	-1.03783e-08	-2.87772
44534168	chr19:44534168:T:G	0	-2.16325	0.9719	5.84913e-103	-2.83377	0.189702	4.59914e-60	-2.15446	0.369757
44534280	chr19:44534280:G:A	0	0.46082	-2.26332	2.30465e-103	-0.776363	-2.79907	5.86238e-62	-3.53317	-2.61401
44534413	chr19:44534413:G:A	0	-2.12498	1.05012	6.40103e-103	-2.80902	0.255116	5.09978e-60	-2.12428	0.442907
44534469	chr19:44534469:T:C	0	-2.30582	-2.45093	5.00291e-104	-3.07441	-2.02852	9.6985e-62	-3.32132	-2.32245
44534490	chr19:44534490:G:A	0	-2.191	1.00813	5.71224e-103	-2.85271	0.184955	4.45485e-60	-2.18691	0.370329
44534498	chr19:44534498:T:C	0	-1.03783e-08	-2.54756	8.78458e-103	-1.03783e-08	-2.23737	2.89794e-60	-1.03783e-08	-2.24657
44534551	chr19:44534551:A:G	0	-2.16131	0.948593	5.54073e-103	-2.83338	0.13514	4.33493e-60	-2.15951	0.315639
44534708	chr19:44534708:C:T	0	3.24203	-1.7766	1.38445e-103	-1.42389	-2.66118	7.27487e-61	-1.40015	-2.22858
44535275	chr19:44535275:T:A	0	0.396812	-2.32711	2.27585e-103	-0.799364	-2.78865	5.78636e-62	-3.53533	-2.62491
44535369	chr19:44535369:G:A	0	-2.15959	1.09272	6.26368e-103	-2.83376	0.258164	4.98717e-60	-2.15634	0.452639
44535565	chr19:44535565:A:G	0	1.34475	-2.10052	3.76286e-103	-0.872305	-2.21288	1.8043e-61	-2.91297	-2.11002
44535635	chr19:44535635:A:G	0	-1.03783e-08	-2.84071	4.2986e-103	-1.03783e-08	-2.95208	1.58825e-60	-1.03783e-08	-2.84794
44535983	chr19:44535983:T:C	0	-2.4559	-2.27515e-08	3.13883e-103	-3.26652	-2.27515e-08	3.66627e-58	2.59377	-2.27515e-08
44536042	chr19:44536042:T:C	0	-1.38902	-3.08884	1.42133e-104	-3.30634	-3.05502	4.36137e-62	-3.3905	-3.05246
44536133	chr19:44536133:T:C	0	-1.03783e-08	-1.69401	1.46447e-102	-1.03783e-08	-1.72629	5.94247e-60	-1.03783e-08	-1.52845
44536203	chr19:44536203:C:T	0	-3.00278	-2.73829	9.09716e-104	-2.53411	-1.97088	2.85341e-61	-2.25354	-2.3111
44536288	chr19:44536288:G:A	0	3.67936	-1.85578	1.63249e-103	-1.20089	-2.71937	7.97303e-61	-1.18942	-2.34768
44536433	chr19:44536433:G:A	0	-1.32949	-3.08866	1.44829e-104	-3.28963	-3.05294	4.44496e-62	-3.3749	-3.04907
44536461	chr19:44536461:G:A	0	1.26965	-0.00262375	2.7015e-102	-0.65201	-0.461963	1.20861e-60	-2.79651	-0.324592
44536637	chr19:44536637:T:G	0	-3.29857	-2.76338	2.2014e-104	-3.16389	-2.75997	5.4288e-62	-3.4269	-2.79712
44536767	chr19:44536767:A:C	0	-0.366562	-2.52806	1.13569e-103	-2.50504	-1.77809	1.49739e-61	-2.95468	-2.25476
44536851	chr19:44536851:G:A	0	-1.03783e-08	-1.46245	1.34109e-102	-1.03783e-08	-1.8143	5.20682e-60	-1.03783e-08	-1.6606
44536958	chr19:44536958:ACTT:A	0	-1.03783e-08	-3.09113	3.89226e-103	-1.03783e-08	-3.05137	1.26329e-60	-1.03783e-08	-3.07685
44537027	chr19:44537027:G:A	0	-1.03783e-08	-2.98434	3.98066e-103	-1.03783e-08	-3.02892	1.26321e-60	-1.03783e-08	-3.07691
44537330	chr19:44537330:C:T	0	9.30101	-2.27515e-08	1.8514e-102	-1.49184	-2.27515e-08	3.49937e-60	-2.05799	-2.27515e-08
44537640	chr19:44537640:A:G	0	-2.62199	-1.96916	1.02356e-103	-3.21395	-1.17312	1.42915e-61	-3.52498	-1.7311
44537651	chr19:44537651:T:C	0	-1.73302	-2.98458	1.2182e-104	-3.42255	-3.09302	3.8559e-62	-3.47553	-3.09061
44537872	chr19:44537872:G:A	0	-2.28933	-3.05596	2.00657e-104	-3.19225	-2.82427	7.49617e-62	-2.95145	-2.9499
44537951	chr19:44537951:A:T	0	-0.394957	-2.93596	2.52262e-104	-2.69575	-3.0919	6.31072e-62	-3.02667	-3.04682
44538067	chr19:44538067:C:T	0	-2.61438	-2.64628	1.07834e-104	-3.54612	-3.09141	4.39421e-62	-3.42312	-3.01233
44538194	chr19:44538194:A:G	0	-3.03434	-1.5132	2.45594e-104	-3.49344	-2.32101	1.31911e-61	-3.20676	-2.12944
44538275	chr19:44538275:G:A	0	-1.03783e-08	-2.99065	3.81462e-103	-1.03783e-08	-3.07153	1.24304e-60	-1.03783e-08	-3.09301
44538566	chr19:44538566:C:G	0	0.18664	-2.77924	1.34471e-103	-1.34374	-2.77045	1.25443e-61	-2.45932	-2.92716
44538778	chr19:44538778:T:C	0	-3.52964	-3.04584	1.54751e-104	-3.30143	-2.97487	4.44043e-62	-3.50686	-2.91813
44538800	chr19:44538800:C:G	0	-1.03783e-08	-3.08682	3.7553e-103	-1.03783e-08	-3.0872	1.25137e-60	-1.03783e-08	-3.08633
44538994	chr19:44538994:A:G	0	-1.03783e-08	-2.99689	3.99401e-103	-1.03783e-08	-3.02557	1.32912e-60	-1.03783e-08	-3.02605
44539082	chr19:44539082:T:G	0	-2.87402	-2.8302	2.18948e-104	-3.5105	-2.41878	1.22235e-61	-2.96897	-2.44341
44539272	chr19:44539272:T:A	0	-3.50731	-2.89782	1.2369e-104	-3.42424	-3.0761	4.33503e-62	-3.46435	-2.98467
44539344	chr19:44539344:C:T	0	-1.03783e-08	-2.94481	4.84225e-103	-1.03783e-08	-2.83299	1.4165e-60	-1.03783e-08	-2.96239
44539629	chr19:44539629:C:T	0	-2.07479	-2.23925	9.14938e-104	-1.60273	-2.89654	2.24608e-61	-1.85457	-2.94941
44539657	chr19:44539657:A:G	0	-1.94786	-2.30176	1.02273e-103	-1.4579	-2.93	2.49582e-61	-1.71815	-2.98039
44539709	chr19:44539709:A:G	0	-1.94162	-1.72949	1.20674e-103	-1.48131	-2.74113	2.92507e-61	-1.73458	-2.80526
44539823	chr19:44539823:G:C	0	-2.87273	-3.08146	1.11801e-104	-3.53566	-3.06574	6.22182e-62	-3.01677	-3.07092
44540010	chr19:44540010:GA:G	0	-2.40699	-2.17915	4.00444e-104	-2.48728	-2.83827	2.14598e-61	-1.94208	-2.90748
44540012	chr19:44540012:A:G	0	-2.40501	-2.1815	3.99433e-104	-2.48729	-2.84079	2.1436e-61	-1.94075	-2.90992
44540434	chr19:44540434:A:G	0	-2.38626	-2.10702	1.29845e-103	-1.99793	-2.15127	1.98243e-61	-2.56754	-2.36129
44540567	chr19:44540567:T:C	0	-2.3201	-2.12112	1.37866e-103	-1.92605	-2.16321	2.07465e-61	-2.50908	-2.37428
44540600	chr19:44540600:A:G	0	-2.33849	-2.11977	1.38657e-103	-1.91678	-2.16675	2.03022e-61	-2.5294	-2.37562
44540845	chr19:44540845:G:C	0	-1.58023	-1.83134	5.58109e-103	-1.05301	-1.63797	1.20307e-60	-1.29829	-1.82741
44541394	chr19:44541394:T:C	0	-1.03783e-08	-0.70144	3.72282e-102	-1.03783e-08	-0.793298	1.0613e-59	-1.03783e-08	-0.948495
44541767	chr19:44541767:C:T	0	-3.48125	-3.059	1.79513e-104	-3.23335	-2.89452	3.86762e-62	-3.54637	-3.01673
44541976	chr19:44541976:T:C	0	-2.55003	-2.94682	7.01457e-104	-2.06392	-2.70104	1.25614e-61	-2.66765	-2.71746
44542206	chr19:44542206:C:A	0	-1.03783e-08	-2.48857	6.52911e-103	-1.03783e-08	-2.5341	1.89705e-60	-1.03783e-08	-2.67028
44542365	chr19:44542365:C:T	0	-2.20295	-2.54804	1.92153e-103	-1.6617	-2.09554	3.22762e-61	-2.34051	-2.10091
44542441	chr19:44542441:C:T	0	-3.22843	-3.09222	1.48315e-104	-3.3129	-3.00589	7.64079e-62	-2.89279	-2.98945
44542497	chr19:44542497:C:A	0	-1.03783e-08	-0.464443	4.84277e-102	-1.03783e-08	-0.530293	1.30386e-59	-1.03783e-08	-0.742657
44542743	chr19:44542743:C:T	0	-3.48271	-3.06832	2.58973e-104	-2.80243	-2.95896	7.73565e-62	-2.79801	-3.07189
44542756	chr19:44542756:C:T	0	-2.44262	-2.54661	1.4916e-104	-3.42532	-2.88779	1.20558e-61	-2.60961	-2.81658
44543035	chr19:44543035:C:T	0	-3.19539	-3.07788	2.77533e-104	-2.65986	-3.03232	4.60721e-62	-3.32833	-3.05979
44543192	chr19:44543192:A:G	0	-1.95677	-2.27515e-08	7.39005e-103	-2.41023	-2.27515e-08	2.73584e-60	-2.30414	-2.27515e-08
44544202	chr19:44544202:C:CCATCCAT	0	-1.03783e-08	-3.06462	3.89449e-103	-1.03783e-08	-3.0508	1.33456e-60	-1.03783e-08	-3.02197
44544328	chr19:44544328:T:C	0	-3.5298	-2.74897	1.23333e-104	-3.50049	-3.00275	2.17791e-61	-1.9496	-2.88519
44544384	chr19:44544384:C:T	0	-3.53387	-2.7492	1.22483e-104	-3.50655	-3.0036	2.09353e-61	-1.98842	-2.88589
44544498	chr19:44544498:C:T	0	-3.16503	-3.08686	1.4519e-104	-3.26832	-3.07176	7.98609e-62	-2.78818	-3.04986
44544634	chr19:44544634:A:G	0	-3.53332	-2.74025	1.22782e-104	-3.50717	-3.00054	2.10652e-61	-1.98616	-2.88196
44544784	chr19:44544784:T:C	0	-3.35396	-2.95834	1.35453e-104	-3.53979	-2.86971	9.49868e-62	-2.72428	-2.94031
44544811	chr19:44544811:T:C	0	-3.53263	-2.78008	1.20851e-104	-3.5052	-3.01835	2.07116e-61	-1.97472	-2.91033
44544863	chr19:44544863:G:A	0	-3.47831	-2.27515e-08	8.38559e-103	-2.28385	-2.27515e-08	7.91396e-61	-3.54453	-2.27515e-08
44544871	chr19:44544871:T:G	0	-3.53251	-2.79424	1.20098e-104	-3.50462	-3.0252	2.05237e-61	-1.97305	-2.92112
44545032	chr19:44545032:C:T	0	-2.76528	-2.29532	1.73668e-104	-3.49208	-2.66889	1.24186e-61	-2.87904	-2.51751
44545217	chr19:44545217:G:A	0	-1.03783e-08	-3.03152	4.02126e-103	-1.03783e-08	-3.01877	1.33807e-60	-1.03783e-08	-3.01934
44545225	chr19:44545225:C:G	0	-3.5318	-2.85156	1.17105e-104	-3.5014	-3.05366	1.97234e-61	-1.96039	-2.97355
44545280	chr19:44545280:AG:A	0	-1.03783e-08	-2.88472	4.51334e-103	-1.03783e-08	-2.90333	1.53743e-60	-1.03783e-08	-2.88046
44545295	chr19:44545295:C:T	0	-1.03783e-08	-1.27925	4.00614e-102	-1.03783e-08	-0.719953	6.66417e-60	-1.03783e-08	-1.41383
44545298	chr19:44545298:C:T	0	-3.52601	-2.81265	1.20721e-104	-3.49139	-3.03325	2.14606e-61	-1.90214	-2.94738
44545946	chr19:44545946:G:T	0	-1.03783e-08	-3.08593	3.88779e-103	-1.03783e-08	-3.05252	1.33076e-60	-1.03783e-08	-3.02482
44546109	chr19:44546109:T:C	0	-1.03783e-08	-2.68299	9.85489e-103	-1.03783e-08	-2.1224	2.79557e-60	-1.03783e-08	-2.28254
44546141	chr19:44546141:T:C	0	-3.52526	-2.87609	1.18091e-104	-3.48485	-3.06181	2.11259e-61	-1.87781	-2.98744
44547413	chr19:44547413:T:C	0	-2.25843	-3.08681	4.69245e-104	-2.10918	-3.05782	3.637e-62	-3.53654	-3.08804
44547422	chr19:44547422:T:C	0	-3.53933	-2.27515e-08	3.29405e-103	-3.21825	-2.27515e-08	7.96304e-61	-3.53835	-2.27515e-08
44547457	chr19:44547457:A:G	0	-1.03783e-08	-2.59938	6.20965e-103	-1.03783e-08	-2.58426	2.16484e-60	-1.03783e-08	-2.53823
44547487	chr19:44547487:C:A	0	-1.03783e-08	-2.5711	6.48515e-103	-1.03783e-08	-2.54085	2.15668e-60	-1.03783e-08	-2.542
44547835	chr19:44547835:T:C	0	-2.9363	-2.27515e-08	2.47605e-103	-3.5037	-2.27515e-08	8.69081e-61	-3.45089	-2.27515e-08
44548138	chr19:44548138:G:A	0	-3.54306	-3.07127	1.31007e-104	-3.53311	-2.90976	1.43889e-61	-2.22363	-3.02566
44548307	chr19:44548307:T:C	0	-1.03783e-08	-2.37999	8.60822e-103	-1.03783e-08	-2.25765	3.05224e-60	-1.03783e-08	-2.1947
44548361	chr19:44548361:T:C	0	-1.03783e-08	-3.0822	3.74571e-103	-1.03783e-08	-3.08976	1.24495e-60	-1.03783e-08	-3.09147
44548723	chr19:44548723:T:C	0	-1.03783e-08	-3.07247	3.85207e-103	-1.03783e-08	-3.06176	1.39025e-60	-1.03783e-08	-2.98109
44548749	chr19:44548749:A:G	0	-3.49686	-2.38548	2.37608e-104	-3.4928	-2.3547	1.80037e-61	-2.48811	-2.53705
44548753	chr19:44548753:A:C	0	-3.20829	-3.08932	1.37174e-104	-3.32438	-3.07249	7.50041e-62	-2.84764	-3.05315
44549140	chr19:44549140:A:C	0	-1.03783e-08	-2.81934	4.91593e-103	-1.03783e-08	-2.81788	1.53458e-60	-1.03783e-08	-2.88232
44549282	chr19:44549282:C:T	0	-2.87439	-3.04758	2.62237e-104	-2.9154	-2.83348	4.30774e-62	-3.50427	-2.95106
44549961	chr19:44549961:G:A	0	-1.03783e-08	-3.01527	3.98731e-103	-1.03783e-08	-3.02725	1.41343e-60	-1.03783e-08	-2.96455
44550175	chr19:44550175:C:T	0	-1.03783e-08	-1.77895	2.06325e-102	-1.03783e-08	-1.3835	6.54207e-60	-1.03783e-08	-1.43232
44550713	chr19:44550713:G:A	0	-1.03783e-08	-3.08006	3.81248e-103	-1.03783e-08	-3.07209	1.36781e-60	-1.03783e-08	-2.99736
44550949	chr19:44550949:A:G	0	-1.03783e-08	-2.75528	5.23655e-103	-1.03783e-08	-2.7547	1.60902e-60	-1.03783e-08	-2.83495
44551955	chr19:44551955:A:T	0	-1.03783e-08	-0.183093	6.28664e-102	-1.03783e-08	-0.269354	1.45739e-59	-1.03783e-08	-0.631339
44552242	chr19:44552242:C:T	0	-1.03783e-08	-3.09316	3.86327e-103	-1.03783e-08	-3.05885	1.26174e-60	-1.03783e-08	-3.07808
44552786	chr19:44552786:A:G	0	-1.03783e-08	-3.08382	4.04124e-103	-1.03783e-08	-3.01381	1.31011e-60	-1.03783e-08	-3.04046
44552920	chr19:44552920:A:C	0	-3.23168	-3.07464	1.33516e-104	-3.33482	-3.08909	7.1252e-62	-2.87444	-3.07767
44553061	chr19:44553061:CTTT:C	0	-3.20969	-2.27515e-08	5.38107e-103	-2.72748	-2.27515e-08	1.36759e-60	-2.99752	-2.27515e-08
44553192	chr19:44553192:G:A	0	-3.44959	-3.09274	1.65698e-104	-3.12412	-3.08383	4.66863e-62	-3.31831	-3.05657
44553904	chr19:44553904:G:A	0	-1.03783e-08	-0.916862	2.94354e-102	-1.03783e-08	-1.02817	7.71209e-60	-1.03783e-08	-1.26778
44553995	chr19:44553995:G:T	0	-3.24817	-2.49199	1.89237e-104	-3.36037	-2.71475	5.28239e-62	-3.48348	-2.76789
44554214	chr19:44554214:C:T	0	-3.48835	-2.96818	1.16352e-104	-3.46855	-3.09295	2.01291e-61	-1.83847	-3.07511
44554226	chr19:44554226:C:T	0	-3.44379	-3.06805	1.14434e-104	-3.54637	-3.03175	3.91026e-62	-3.51416	-3.03798
44554643	chr19:44554643:A:C	0	-1.03783e-08	-3.09237	3.75357e-103	-1.03783e-08	-3.08766	1.27936e-60	-1.03783e-08	-3.06421
44554811	chr19:44554811:T:C	0	-3.5407	-2.27515e-08	2.87516e-103	-3.35426	-2.27515e-08	7.90432e-61	-3.54575	-2.27515e-08
44554975	chr19:44554975:A:G	0	-3.49296	-3.05614	1.20217e-104	-3.49491	-3.03391	1.16865e-61	-2.46211	-2.99519
44555083	chr19:44555083:C:G	0	-1.78525	-3.08293	7.46043e-104	-1.63569	-3.06764	3.90074e-62	-3.4625	-3.09208
44555395	chr19:44555395:A:T	0	-3.11706	-2.93756	1.52062e-104	-3.21038	-3.08346	4.2202e-62	-3.39515	-3.08071
44555427	chr19:44555427:G:A	0	-3.01718	-2.27515e-08	9.01695e-103	-2.21126	-2.27515e-08	1.46685e-60	-2.92746	-2.27515e-08
44555701	chr19:44555701:C:G	0	-1.03783e-08	-2.85448	3.73299e-103	-1.03783e-08	-3.09316	1.29149e-60	-1.03783e-08	-3.05478
44555755	chr19:44555755:ATTAT:A	0	-1.03783e-08	-1.3609	2.58585e-102	-1.03783e-08	-1.15773	5.56002e-60	-1.03783e-08	-1.59497
44555791	chr19:44555791:C:T	0	-3.14074	-2.27515e-08	5.42736e-103	-2.71891	-2.27515e-08	1.00991e-60	-3.30071	-2.27515e-08
44555898	chr19:44555898:C:T	0	-3.14804	-2.97757	1.47011e-104	-3.23696	-3.09066	4.09819e-62	-3.41562	-3.08958
44556133	chr19:44556133:T:G	0	-1.03783e-08	-3.0678	3.98242e-103	-1.03783e-08	-3.02847	1.32182e-60	-1.03783e-08	-3.03156
44557617	chr19:44557617:C:G	0	-1.03783e-08	-2.83622	4.08352e-103	-1.03783e-08	-3.00341	1.31183e-60	-1.03783e-08	-3.03915
44557752	chr19:44557752:C:T	0	-2.93003	-2.83906	1.45098e-104	-3.50153	-2.83918	7.96256e-62	-3.00663	-2.83436
44557839	chr19:44557839:A:G	0	-3.53827	-2.27515e-08	3.73904e-103	-3.09154	-2.27515e-08	7.91496e-61	-3.5444	-2.27515e-08
44557875	chr19:44557875:A:G	0	-2.72809	-2.62931	1.74894e-104	-3.44199	-2.71196	1.04783e-61	-2.83946	-2.72697
44558347	chr19:44558347:G:A	0	-3.44635	-3.09264	1.11464e-104	-3.51379	-3.09062	9.10061e-62	-2.61573	-3.09167
44558889	chr19:44558889:A:T	0	-1.03783e-08	-3.09315	3.85228e-103	-1.03783e-08	-3.0617	1.26513e-60	-1.03783e-08	-3.0754
44558923	chr19:44558923:C:A	0	-2.63697	-2.52285	1.73773e-103	-1.81901	-2.03878	3.66438e-61	-1.97043	-2.34407
44559361	chr19:44559361:T:C	0	-2.05983	-2.27515e-08	7.95063e-103	-2.33711	-2.27515e-08	2.54896e-60	-2.37489	-2.27515e-08
44559546	chr19:44559546:C:T	0	-1.03783e-08	-2.99332	3.77009e-103	-1.03783e-08	-3.08327	1.24646e-60	-1.03783e-08	-3.09026
44559986	chr19:44559986:C:T	0	-1.03783e-08	-3.07432	3.8045e-103	-1.03783e-08	-3.07418	1.24933e-60	-1.03783e-08	-3.08796
44560571	chr19:44560571:G:A	0	-3.46589	-3.09014	1.12631e-104	-3.50212	-3.09188	9.79871e-62	-2.55568	-3.07781
44560653	chr19:44560653:T:C	0	-3.28802	-2.68715	2.91934e-104	-3.44873	-2.19286	9.82433e-62	-3.16268	-2.4682
44560876	chr19:44560876:T:G	0	-1.03783e-08	-2.847	4.28976e-103	-1.03783e-08	-2.95413	1.37605e-60	-1.03783e-08	-2.99135
44560901	chr19:44560901:A:G	0	-2.58047	-2.86461	4.20901e-104	-2.73294	-2.54279	5.34452e-62	-3.51775	-2.72192
44561014	chr19:44561014:A:T	0	-2.34115	-3.08919	1.26009e-104	-3.44927	-3.0325	9.06056e-62	-2.65894	-3.05288
44561113	chr19:44561113:C:T	0	-3.45126	-3.09285	1.10599e-104	-3.51905	-3.09316	9.25408e-62	-2.60547	-3.08521
44561286	chr19:44561286:G:T	0	-2.44401	-1.36932	3.15868e-103	-1.65574	-1.60448	1.00353e-60	-1.7902	-1.51685
44561302	chr19:44561302:G:A	0	-2.30258	-3.0926	1.49574e-104	-3.25175	-3.05858	8.34992e-62	-2.71963	-3.07387
44561681	chr19:44561681:A:G	0	-1.03783e-08	-2.85673	5.62218e-103	-1.03783e-08	-2.68365	1.78986e-60	-1.03783e-08	-2.72844
44562058	chr19:44562058:G:A	0	-3.19545	-2.91984	1.41327e-104	-3.28686	-3.08019	4.01249e-62	-3.44845	-3.07788
44562369	chr19:44562369:C:T	0	-3.20458	-2.55646	1.5069e-104	-3.35424	-2.94865	5.00366e-61	-1.08436	-2.91862
44562468	chr19:44562468:C:T	0	-2.15466	-3.09273	1.30574e-104	-3.39453	-3.05165	1.03533e-61	-2.51086	-3.06758
44562530	chr19:44562530:G:C	0	-1.03783e-08	-2.88263	5.41727e-103	-1.03783e-08	-2.72077	1.72549e-60	-1.03783e-08	-2.76506
44562811	chr19:44562811:G:A	0	-1.03783e-08	-2.96154	4.59296e-103	-1.03783e-08	-2.88584	1.6102e-60	-1.03783e-08	-2.83421
44562839	chr19:44562839:T:G	0	-1.03783e-08	-2.49367	4.73401e-103	-1.03783e-08	-2.85559	2.20527e-60	-1.03783e-08	-2.51972
44562840	chr19:44562840:G:A	0	-1.03783e-08	-0.533407	2.90729e-102	-1.03783e-08	-1.04056	6.18333e-60	-1.03783e-08	-1.48872
44563172	chr19:44563172:G:A	0	-2.12006	-2.27515e-08	8.32852e-103	-2.29068	-2.27515e-08	2.37348e-60	-2.44622	-2.27515e-08
44563241	chr19:44563241:G:A	0	-3.47644	-3.03828	1.16683e-104	-3.51419	-3.04447	4.67457e-62	-3.28481	-3.0888
44563435	chr19:44563435:G:T	0	-3.26598	-2.64683	2.18564e-104	-3.52495	-2.40609	1.02845e-61	-3.19978	-2.38533
44563589	chr19:44563589:T:A	0	-3.39739	-2.79846	1.86049e-104	-3.40691	-2.6852	4.70205e-62	-3.52622	-2.84152
44563975	chr19:44563975:C:T	0	-1.03783e-08	-2.94886	4.17307e-103	-1.03783e-08	-2.98171	1.26035e-60	-1.03783e-08	-3.07919
44563979	chr19:44563979:CAT:C	0	-1.03783e-08	-2.90349	3.84637e-103	-1.03783e-08	-3.06324	1.26716e-60	-1.03783e-08	-3.07379
44564362	chr19:44564362:G:A	0	-1.03783e-08	-2.98485	3.7545e-103	-1.03783e-08	-3.08741	1.24294e-60	-1.03783e-08	-3.09309
44564469	chr19:44564469:C:A	0	-1.03783e-08	-2.37749	5.16217e-103	-1.03783e-08	-2.76901	1.60433e-60	-1.03783e-08	-2.83787
44564743	chr19:44564743:T:C	0	-1.03783e-08	-2.74755	3.75713e-103	-1.03783e-08	-3.08671	1.4087e-60	-1.03783e-08	-2.9679
44564832	chr19:44564832:A:G	0	-3.51386	-3.07329	1.56428e-104	-3.44633	-2.81919	1.46598e-61	-2.2758	-2.95484
44565317	chr19:44565317:C:T	0	-1.63287	-1.86459	7.47694e-104	-2.99655	-1.70458	1.80438e-61	-3.01468	-2.00827
44565341	chr19:44565341:G:A	0	-0.520855	-2.5999	1.0765e-103	-1.25123	-3.08542	4.9861e-61	-1.01333	-2.99318
44565365	chr19:44565365:G:A	0	-1.03783e-08	-2.67128	4.81318e-103	-1.03783e-08	-2.83901	1.37445e-60	-1.03783e-08	-2.99252
44565601	chr19:44565601:C:T	0	-1.29646	-1.81539	9.94131e-104	-2.82028	-1.59598	2.31312e-61	-2.84251	-1.93205
44565619	chr19:44565619:C:T	0	-1.03783e-08	-2.91659	3.83575e-103	-1.03783e-08	-3.066	1.26581e-60	-1.03783e-08	-3.07486
44565896	chr19:44565896:G:A	0	-1.03783e-08	-2.73792	5.80519e-103	-1.03783e-08	-2.65161	1.86738e-60	-1.03783e-08	-2.68604
44566822	chr19:44566822:C:A	0	-3.43409	-3.06856	1.2881e-104	-3.36862	-3.09116	3.78777e-62	-3.49878	-3.08518
44566824	chr19:44566824:A:G	0	-3.52543	-3.04557	1.67782e-104	-3.46743	-2.72802	1.46322e-61	-2.34872	-2.8838
44567095	chr19:44567095:A:G	0	-1.03783e-08	-1.67495	9.55944e-103	-1.03783e-08	-2.15284	2.46541e-60	-1.03783e-08	-2.40822
44567106	chr19:44567106:A:G	0	-1.03783e-08	-2.90337	3.74322e-103	-1.03783e-08	-3.09042	1.24737e-60	-1.03783e-08	-3.08954
44567329	chr19:44567329:G:A	0	-3.46336	-3.06729	1.14388e-104	-3.51035	-3.06817	3.86091e-62	-3.48125	-3.0836
44567811	chr19:44567811:T:C	0	-3.47064	-3.02469	1.53647e-104	-3.51655	-2.76692	5.05299e-62	-3.47143	-2.82434
44567824	chr19:44567824:T:G	0	-3.04911	-2.92616	1.41088e-104	-3.27626	-3.09247	6.228e-62	-3.07434	-3.01235
44568110	chr19:44568110:G:A	0	-1.03783e-08	-2.46075	9.49448e-103	-1.03783e-08	-2.15966	3.10724e-60	-1.03783e-08	-2.17684
44568197	chr19:44568197:G:A	0	-2.4427	-2.27515e-08	2.88884e-103	-3.34951	-2.27515e-08	9.86259e-61	-3.32441	-2.27515e-08
44569210	chr19:44569210:A:G	0	-1.03783e-08	-2.88614	3.89454e-103	-1.03783e-08	-3.05079	1.27895e-60	-1.03783e-08	-3.06453
44569653	chr19:44569653:A:C	0	-1.03783e-08	-1.56809	1.14573e-102	-1.03783e-08	-1.97174	2.83135e-60	-1.03783e-08	-2.26982
44570500	chr19:44570500:C:T	0	-1.03783e-08	-2.02422	1.10457e-102	-1.03783e-08	-2.00832	2.65283e-60	-1.03783e-08	-2.33495
44570746	chr19:44570746:T:C	0	-1.03783e-08	-3.05034	5.68377e-103	-1.03783e-08	-2.67275	1.60702e-60	-1.03783e-08	-2.83619
44570927	chr19:44570927:T:G	0	-1.03783e-08	-3.02272	4.75804e-103	-1.03783e-08	-2.85053	1.40551e-60	-1.03783e-08	-2.97017
44570931	chr19:44570931:T:G	0	-3.44472	-3.06779	1.60383e-104	-3.32966	-2.9109	1.95661e-61	-1.9069	-3.03505
44570965	chr19:44570965:GTT:G	0	-2.41755	-3.09121	3.26982e-104	-3.0924	-2.43582	4.22555e-62	-3.54252	-2.93207
44570977	chr19:44570977:A:G	0	-1.03783e-08	-3.09254	3.8316e-103	-1.03783e-08	-3.06708	1.29017e-60	-1.03783e-08	-3.0558
44571518	chr19:44571518:G:A	0	-3.49597	-2.94685	1.14146e-104	-3.50805	-3.07259	5.42032e-62	-3.18682	-3.03877
44572356	chr19:44572356:G:T	0	-3.44034	-3.01802	1.20896e-104	-3.43375	-3.08944	3.72129e-62	-3.50859	-3.09309
44572595	chr19:44572595:G:A	0	-2.7232	-1.07893	5.04334e-104	-3.4788	-1.61608	1.22187e-61	-3.54014	-1.87263
44572689	chr19:44572689:A:T	0	-1.4711	-2.27319	1.55042e-104	-3.20571	-3.06872	1.00967e-61	-2.70838	-2.89515
44573229	chr19:44573229:G:A	0	-3.53036	-2.88426	1.4522e-104	-3.42916	-2.91071	3.95353e-62	-3.54633	-2.99481
44575111	chr19:44575111:T:C	0	-2.44058	-3.07367	3.85618e-104	-3.08746	-2.27581	4.58846e-62	-3.54436	-2.84783
44575144	chr19:44575144:C:T	0	-1.03783e-08	-2.86186	3.92337e-103	-1.03783e-08	-3.04341	1.29671e-60	-1.03783e-08	-3.05074
44575305	chr19:44575305:A:C	0	-3.51341	-2.95523	2.35197e-104	-3.40367	-2.45403	5.5971e-62	-3.44105	-2.75244
44575324	chr19:44575324:T:C	0	-1.98541	-3.08267	4.6453e-104	-2.77525	-2.40185	4.61933e-62	-3.48058	-2.90491
44575408	chr19:44575408:T:G	0	-1.03783e-08	-2.88521	3.73678e-103	-1.03783e-08	-3.09214	1.25582e-60	-1.03783e-08	-3.08279
44575955	chr19:44575955:G:A	0	-1.03783e-08	-1.3442	1.61503e-102	-1.03783e-08	-1.62843	5.00905e-60	-1.03783e-08	-1.69933
44575995	chr19:44575995:G:A	0	-2.85465	-3.03595	2.68133e-104	-2.93599	-2.79064	5.90376e-62	-3.23546	-2.9047
44576133	chr19:44576133:A:T	0	-3.38551	-3.07616	1.62373e-104	-3.35167	-2.87656	4.23977e-62	-3.53763	-2.93361
44576357	chr19:44576357:C:T	0	-1.03783e-08	-2.98837	3.96557e-103	-1.03783e-08	-3.03272	1.24368e-60	-1.03783e-08	-3.0925
44576669	chr19:44576669:G:A	0	-1.03783e-08	-2.78189	3.79895e-103	-1.03783e-08	-3.07564	1.27138e-60	-1.03783e-08	-3.07047
44576981	chr19:44576981:T:A	0	-3.42613	-2.3824	4.07191e-104	-3.30628	-2.00255	2.82718e-61	-2.08624	-2.48764
44577121	chr19:44577121:A:G	0	-2.1907	-3.0222	3.1334e-104	-2.54446	-3.02637	3.62732e-62	-3.53546	-3.09179
44577250	chr19:44577250:A:G	0	-2.21027	-3.07797	3.41192e-104	-2.56834	-2.91733	3.69475e-62	-3.52944	-3.07939
44577344	chr19:44577344:C:G	0	-2.57885	-3.05299	2.65057e-104	-3.32812	-2.41005	5.83803e-62	-3.27044	-2.88091
44577422	chr19:44577422:A:G	0	-2.99546	-3.05084	2.4641e-104	-3.04327	-2.76786	5.33004e-62	-3.3152	-2.92718
44578309	chr19:44578309:CTCTCTCTCTCTCTCTCTCTCTCTCTCCT:C	0	-3.50654	-2.27515e-08	2.3766e-103	-3.5447	-2.27515e-08	7.9237e-61	-3.5433	-2.27515e-08
44578506	chr19:44578506:C:T	0	-3.3544	-3.05874	1.63163e-104	-3.3834	-2.83997	4.46435e-62	-3.52056	-2.89906
44578507	chr19:44578507:G:A	0	-1.03783e-08	-2.00038	1.11897e-102	-1.03783e-08	-1.99537	3.03441e-60	-1.03783e-08	-2.20056
44578584	chr19:44578584:G:A	0	-1.03783e-08	-2.98984	3.95582e-103	-1.03783e-08	-3.03518	1.39452e-60	-1.03783e-08	-2.97802
44578681	chr19:44578681:G:A	0	-1.03783e-08	-2.46709	4.04786e-103	-1.03783e-08	-3.01218	1.40675e-60	-1.03783e-08	-2.96929
44578722	chr19:44578722:T:C	0	-1.03783e-08	-2.62286	3.94364e-103	-1.03783e-08	-3.03826	1.34276e-60	-1.03783e-08	-3.01585
44578873	chr19:44578873:C:T	0	-2.80381	-2.27515e-08	2.43156e-103	-3.52183	-2.27515e-08	8.64894e-61	-3.45572	-2.27515e-08
44579439	chr19:44579439:A:G	0	-1.03783e-08	-3.08752	3.85858e-103	-1.03783e-08	-3.06007	1.31827e-60	-1.03783e-08	-3.03426
44579515	chr19:44579515:A:G	0	-3.50336	-2.27515e-08	2.45938e-103	-3.51046	-2.27515e-08	7.93539e-61	-3.54183	-2.27515e-08
44579608	chr19:44579608:A:G	0	-3.35338	-3.0578	1.1793e-104	-3.54599	-3.00204	3.75022e-62	-3.51549	-3.07843
44579651	chr19:44579651:G:A	0	-2.84352	-2.86968	1.4192e-104	-3.4983	-2.86456	4.30533e-62	-3.44326	-3.01263
44580049	chr19:44580049:G:A	0	-1.03783e-08	-3.00755	4.56602e-103	-1.03783e-08	-2.89172	1.38076e-60	-1.03783e-08	-2.98794
44580103	chr19:44580103:C:T	0	-1.03783e-08	-3.06184	4.773e-103	-1.03783e-08	-2.84739	1.53549e-60	-1.03783e-08	-2.88172
44580222	chr19:44580222:AG:A	0	-1.03783e-08	-2.21368	1.85333e-102	-1.03783e-08	-1.4908	6.50997e-60	-1.03783e-08	-1.43724
44580228	chr19:44580228:G:A	0	-1.03783e-08	-2.21368	1.85333e-102	-1.03783e-08	-1.4908	6.50997e-60	-1.03783e-08	-1.43724
44580230	chr19:44580230:CAAG:C	0	-1.03783e-08	-2.20703	1.86734e-102	-1.03783e-08	-1.48327	6.56504e-60	-1.03783e-08	-1.42881
44580437	chr19:44580437:C:A	0	-1.03783e-08	-2.36616	1.48179e-102	-1.03783e-08	-1.71453	5.15899e-60	-1.03783e-08	-1.66983
44580591	chr19:44580591:C:T	0	-1.03783e-08	-2.21402	1.4872e-102	-1.03783e-08	-1.71088	5.37818e-60	-1.03783e-08	-1.62822
44581170	chr19:44581170:A:G	0	-1.88255	-2.27515e-08	8.20767e-103	-2.3053	-2.27515e-08	1.98657e-60	-2.62416	-2.27515e-08
44581573	chr19:44581573:T:C	0	-2.65873	-2.3891	2.25004e-104	-2.82765	-3.07435	4.19282e-62	-3.53043	-2.95194
44581791	chr19:44581791:A:T	0	-3.54633	-2.22061	1.20308e-104	-3.457	-3.07106	5.50335e-62	-3.19664	-3.01375
44581815	chr19:44581815:TG:T	0	-1.03783e-08	-2.89306	3.82599e-103	-1.03783e-08	-3.06855	1.42581e-60	-1.03783e-08	-2.95583
44582098	chr19:44582098:G:A	0	-1.03783e-08	-3.08325	3.74524e-103	-1.03783e-08	-3.08988	1.34394e-60	-1.03783e-08	-3.01497
44582283	chr19:44582283:C:T	0	-1.03783e-08	-2.9713	5.75954e-103	-1.03783e-08	-2.65951	1.60348e-60	-1.03783e-08	-2.8384
44582456	chr19:44582456:C:A	0	-1.03783e-08	-2.44434	7.46355e-103	-1.03783e-08	-2.40033	2.61485e-60	-1.03783e-08	-2.34937
44582736	chr19:44582736:GGAA:G	0	-1.03783e-08	-2.45797	7.15247e-103	-1.03783e-08	-2.44291	2.5383e-60	-1.03783e-08	-2.37908
44582814	chr19:44582814:G:A	0	-3.28259	-2.27515e-08	3.68048e-103	-3.10732	-2.27515e-08	9.42863e-61	-3.36941	-2.27515e-08
44582868	chr19:44582868:G:A	0	-1.03783e-08	-2.99565	3.81033e-103	-1.03783e-08	-3.07265	1.24603e-60	-1.03783e-08	-3.09061
44582886	chr19:44582886:A:T	0	2.72353	-2.27515e-08	2.79377e-103	-3.38297	-2.27515e-08	1.39997e-60	-2.97413	-2.27515e-08
44582960	chr19:44582960:G:A	0	-1.03783e-08	-2.99382	3.75313e-103	-1.03783e-08	-3.08778	1.30331e-60	-1.03783e-08	-3.04566
44583087	chr19:44583087:C:T	0	-2.79901	-2.82217	2.48788e-104	-2.87386	-2.92766	3.65105e-62	-3.53165	-3.08908
44583602	chr19:44583602:C:T	0	-1.03783e-08	-2.93096	9.09657e-103	-1.03783e-08	-2.20247	1.83107e-60	-1.03783e-08	-2.70567
44583633	chr19:44583633:A:G	0	-2.31876	-2.04563	2.43837e-103	-3.39489	-0.124143	2.50279e-61	-3.32045	-1.3753
44583687	chr19:44583687:A:G	0	-3.54241	-3.04174	1.60845e-104	-3.46635	-2.77133	6.65936e-62	-3.07933	-2.94039
44583694	chr19:44583694:C:T	0	-1.03783e-08	-2.40031	4.80994e-103	-1.03783e-08	-2.83968	2.00725e-60	-1.03783e-08	-2.61381
44583855	chr19:44583855:A:G	0	-1.03783e-08	-2.32382	7.99478e-103	-1.03783e-08	-2.33158	2.11964e-60	-1.03783e-08	-2.55933
44583902	chr19:44583902:C:T	0	-3.52217	-2.27515e-08	2.38995e-103	-3.53909	-2.27515e-08	7.99502e-61	-3.53434	-2.27515e-08
44583908	chr19:44583908:A:G	0	-3.52077	-2.27515e-08	2.38725e-103	-3.54022	-2.27515e-08	7.97833e-61	-3.53643	-2.27515e-08
44584052	chr19:44584052:G:A	0	-3.19771	-2.27515e-08	2.38334e-103	-3.54186	-2.27515e-08	9.31759e-61	-3.38125	-2.27515e-08
44584260	chr19:44584260:C:T	0	-1.03783e-08	-2.69647	5.74088e-103	-1.03783e-08	-2.66275	1.94036e-60	-1.03783e-08	-2.6477
44584360	chr19:44584360:G:A	0	-3.3949	-2.04112	1.009e-103	-3.49299	-0.908422	1.61566e-61	-3.53194	-1.60147
44584588	chr19:44584588:G:A	0	-1.03783e-08	-1.58985	5.16862e-103	-1.03783e-08	-2.76776	1.7139e-60	-1.03783e-08	-2.7718
44584766	chr19:44584766:C:T	0	-3.53075	-2.27515e-08	2.39067e-103	-3.53879	-2.27515e-08	8.02257e-61	-3.5309	-2.27515e-08
44584958	chr19:44584958:T:A	0	-1.03783e-08	-3.05986	3.73567e-103	-1.03783e-08	-3.09244	1.26507e-60	-1.03783e-08	-3.07545
44584972	chr19:44584972:G:A	0	-1.03783e-08	-2.98459	4.1494e-103	-1.03783e-08	-2.9874	1.44031e-60	-1.03783e-08	-2.94571
44585198	chr19:44585198:G:A	0	-1.03783e-08	-3.07778	4.05026e-103	-1.03783e-08	-3.01158	1.26915e-60	-1.03783e-08	-3.07222
44585212	chr19:44585212:T:C	0	-1.03783e-08	-2.75529	3.75222e-103	-1.03783e-08	-3.08802	1.28166e-60	-1.03783e-08	-3.06242
44585535	chr19:44585535:G:A	0	-1.03783e-08	-2.34766	5.09427e-103	-1.03783e-08	-2.78225	2.22356e-60	-1.03783e-08	-2.51146
44585589	chr19:44585589:A:G	0	-1.03783e-08	-3.05522	3.73429e-103	-1.03783e-08	-3.09281	1.45089e-60	-1.03783e-08	-2.9384
44585608	chr19:44585608:G:A	0	-3.01182	-3.04679	2.24552e-104	-3.11737	-2.78664	5.9559e-62	-3.25179	-2.87957
44585614	chr19:44585614:G:A	0	-1.03783e-08	-2.37576	6.67283e-103	-1.03783e-08	-2.51232	2.25408e-60	-1.03783e-08	-2.49783
44585666	chr19:44585666:T:A	0	-3.01205	-3.04375	2.26201e-104	-3.11757	-2.77912	5.99544e-62	-3.25192	-2.87283
44585873	chr19:44585873:T:C	0	-1.03783e-08	0.316307	7.66586e-102	-1.03783e-08	-0.0710037	1.37347e-59	-1.03783e-08	-0.690646
44586181	chr19:44586181:T:C	0	-1.03783e-08	-2.99936	4.25922e-103	-1.03783e-08	-2.96128	1.43722e-60	-1.03783e-08	-2.94786
44586395	chr19:44586395:G:C	0	-2.77734	-2.27515e-08	4.45516e-103	-2.9163	-2.27515e-08	2.84369e-60	-2.26547	-2.27515e-08
44586989	chr19:44586989:G:A	0	-3.53822	-2.27515e-08	2.40525e-103	-3.53271	-2.27515e-08	7.95671e-61	-3.53914	-2.27515e-08
44587084	chr19:44587084:G:A	0	-1.03783e-08	-2.68013	1.00811e-102	-1.03783e-08	-2.0997	2.18411e-60	-1.03783e-08	-2.52937
44587232	chr19:44587232:G:A	0	-3.52362	-2.29503	2.25314e-104	-3.48991	-2.41071	6.95663e-62	-3.54299	-2.43306
44587785	chr19:44587785:C:A	0	-3.51658	-2.2752	2.31493e-104	-3.4812	-2.39237	7.11194e-62	-3.53896	-2.41501
44587824	chr19:44587824:G:A	0	-3.50296	-2.26909	2.3763e-104	-3.45998	-2.38743	7.19111e-62	-3.53312	-2.40978
44588027	chr19:44588027:T:C	0	-1.03783e-08	-3.06959	4.13538e-103	-1.03783e-08	-2.99079	1.28039e-60	-1.03783e-08	-3.06341
44588052	chr19:44588052:C:T	0	-1.03783e-08	-3.0849	4.50933e-103	-1.03783e-08	-2.90422	1.41489e-60	-1.03783e-08	-2.96352
44588091	chr19:44588091:T:TG	0	-3.51505	-2.2831	2.29905e-104	-3.47663	-2.40383	7.04575e-62	-3.53923	-2.42409
44588158	chr19:44588158:G:T	0	-3.50401	-0.181567	3.60911e-103	-3.51834	0.391431	1.00054e-60	-3.05239	-0.25764
44588648	chr19:44588648:A:C	0	-1.03783e-08	-2.63036	1.41537e-102	-1.03783e-08	-1.76039	2.69581e-60	-1.03783e-08	-2.31887
44589042	chr19:44589042:G:A	0	-1.03783e-08	-3.09243	3.79144e-103	-1.03783e-08	-3.07762	1.24286e-60	-1.03783e-08	-3.09316
44589044	chr19:44589044:G:A	0	-1.03783e-08	-2.67785	3.79361e-103	-1.03783e-08	-3.07705	1.31587e-60	-1.03783e-08	-3.03607
44589611	chr19:44589611:C:T	0	-3.52588	-2.42786	2.00082e-104	-3.49277	-2.52663	6.19518e-62	-3.54374	-2.54823
44589620	chr19:44589620:A:G	0	-3.52192	-2.44119	1.98362e-104	-3.48784	-2.54019	6.12584e-62	-3.54236	-2.56087
44589667	chr19:44589667:T:G	0	-1.03783e-08	-3.07942	3.74618e-103	-1.03783e-08	-3.08963	1.25747e-60	-1.03783e-08	-3.08147
44589708	chr19:44589708:G:A	0	-3.51391	-2.42226	2.04231e-104	-3.47855	-2.52032	6.2611e-62	-3.53968	-2.54171
44590059	chr19:44590059:G:A	0	-1.03783e-08	-3.02613	3.73958e-103	-1.03783e-08	-3.09139	1.2822e-60	-1.03783e-08	-3.06199
44590474	chr19:44590474:G:A	0	-1.03783e-08	-2.43551	9.95877e-103	-1.03783e-08	-2.11191	3.27112e-60	-1.03783e-08	-2.12544
44590540	chr19:44590540:T:A	0	-3.45424	-1.39099	1.3939e-103	-2.94967	-1.12859	3.04834e-61	-3.45147	-1.04709
44590619	chr19:44590619:C:T	0	-1.03783e-08	-2.97187	3.7546e-103	-1.03783e-08	-3.08738	1.24996e-60	-1.03783e-08	-3.08746
44590638	chr19:44590638:G:A	0	-3.51941	-2.42307	2.01877e-104	-3.48385	-2.52661	6.22488e-62	-3.5413	-2.54589
44590836	chr19:44590836:A:G	0	-3.15549	-2.98833	2.18375e-104	-3.25121	-2.6807	5.66494e-62	-3.35114	-2.8303
44590891	chr19:44590891:CTTT:C	0	-1.03783e-08	-2.93909	4.07066e-103	-1.03783e-08	-3.00656	1.44645e-60	-1.03783e-08	-2.94146
44591022	chr19:44591022:T:C	0	-3.51311	-2.33337	2.1945e-104	-3.47372	-2.45328	6.68553e-62	-3.53829	-2.47751
44591242	chr19:44591242:C:T	0	-3.35836	-2.81565	2.63071e-104	-3.05637	-2.68933	1.83131e-61	-2.23662	-2.77151
44591370	chr19:44591370:C:T	0	-3.21767	-2.83038	1.51342e-104	-3.20544	-3.09314	4.48762e-62	-3.33946	-3.07497
44591426	chr19:44591426:G:A	0	-3.53586	-2.27515e-08	2.39785e-103	-3.53579	-2.27515e-08	7.97592e-61	-3.53673	-2.27515e-08
44591433	chr19:44591433:T:C	0	-1.03783e-08	-3.08531	3.79137e-103	-1.03783e-08	-3.07764	1.33874e-60	-1.03783e-08	-3.01885
44591503	chr19:44591503:C:T	0	-1.03783e-08	-2.60621	5.44528e-103	-1.03783e-08	-2.71562	1.91502e-60	-1.03783e-08	-2.66084
44591511	chr19:44591511:T:G	0	-3.53946	-2.393	1.21186e-104	-3.53334	-2.98746	7.70995e-62	-3.03985	-2.83338
44591623	chr19:44591623:G:A	0	-3.54342	-3.06857	1.12974e-104	-3.50543	-3.08553	3.59783e-62	-3.54634	-3.08907
44591641	chr19:44591641:C:T	0	-1.03783e-08	-3.06872	3.79312e-103	-1.03783e-08	-3.07718	1.25172e-60	-1.03783e-08	-3.08606
44591886	chr19:44591886:A:G	0	-1.03783e-08	-2.97862	4.14313e-103	-1.03783e-08	-2.98891	1.44997e-60	-1.03783e-08	-2.93903
44591974	chr19:44591974:A:G	0	-1.03783e-08	-3.00347	3.79798e-103	-1.03783e-08	-3.0759	1.24795e-60	-1.03783e-08	-3.08907
44592250	chr19:44592250:C:T	0	-1.03783e-08	-3.09316	3.74096e-103	-1.03783e-08	-3.09102	1.24286e-60	-1.03783e-08	-3.09316
44592441	chr19:44592441:A:G	0	-1.03783e-08	-2.27852	8.27045e-103	-1.03783e-08	-2.29768	2.65152e-60	-1.03783e-08	-2.33544
44592479	chr19:44592479:C:G	0	-3.07773	-3.09162	1.9708e-104	-3.37357	-2.66094	3.96301e-62	-3.48802	-3.05072
44592515	chr19:44592515:C:T	0	-3.1887	-2.51169	4.6794e-104	-3.42652	-1.74326	7.15014e-62	-3.44281	-2.5058
44592516	chr19:44592516:A:G	0	-3.06477	-3.09045	1.95008e-104	-3.3652	-2.67988	3.92471e-62	-3.49262	-3.05583
44592923	chr19:44592923:T:C	0	-1.03783e-08	-3.0798	4.02465e-103	-1.03783e-08	-3.01793	1.26503e-60	-1.03783e-08	-3.07548
44592977	chr19:44592977:T:C	0	-3.02273	-3.05845	1.82393e-104	-3.35168	-2.76027	3.82124e-62	-3.50033	-3.07484
44593095	chr19:44593095:T:C	0	-1.03783e-08	-2.68041	5.95434e-103	-1.03783e-08	-2.62625	1.63484e-60	-1.03783e-08	-2.81903
44593213	chr19:44593213:A:T	0	-3.32413	-3.05643	1.6476e-104	-3.47687	-2.73676	4.56638e-62	-3.36539	-3.03164
44593368	chr19:44593368:GA:G	0	-1.03783e-08	-2.47833	1.28817e-102	-1.03783e-08	-1.85456	2.63872e-60	-1.03783e-08	-2.34028
44593705	chr19:44593705:G:A	0	-3.36017	-3.06931	1.54691e-104	-3.49706	-2.77963	4.65044e-62	-3.32925	-3.04953
44594109	chr19:44594109:A:T	0	-1.03783e-08	-1.3297	5.96198e-103	-1.03783e-08	-2.62496	1.93282e-60	-1.03783e-08	-2.65159
44594288	chr19:44594288:C:T	0	-3.5319	-2.27515e-08	2.39192e-103	-3.53827	-2.27515e-08	8.00159e-61	-3.53352	-2.27515e-08
44594448	chr19:44594448:T:C	0	-1.03783e-08	-2.84374	4.23867e-103	-1.03783e-08	-2.96612	1.37385e-60	-1.03783e-08	-2.99296
44594649	chr19:44594649:A:G	0	-1.03783e-08	-3.07924	3.98337e-103	-1.03783e-08	-3.02824	1.26265e-60	-1.03783e-08	-3.07736
44594737	chr19:44594737:G:A	0	-3.41832	-2.48188	4.45754e-104	-2.74449	-2.47387	7.86097e-61	-0.811271	-2.73998
44595103	chr19:44595103:G:A	0	-3.45414	-1.39962	1.47303e-103	-2.95618	-1.06686	3.06387e-61	-3.45663	-1.03685
44595105	chr19:44595105:C:T	0	-1.03783e-08	-2.89491	3.74592e-103	-1.03783e-08	-3.0897	1.31523e-60	-1.03783e-08	-3.03656
44595269	chr19:44595269:T:C	0	-3.46819	0.0597282	3.64555e-103	-3.53497	0.418116	9.73848e-61	-3.11104	-0.226037
44595307	chr19:44595307:G:A	0	-1.03783e-08	-3.09195	3.7578e-103	-1.03783e-08	-3.08653	1.24417e-60	-1.03783e-08	-3.0921
44595344	chr19:44595344:G:A	0	-1.03783e-08	-1.63232	5.00803e-103	-1.03783e-08	-2.79932	1.66634e-60	-1.03783e-08	-2.79994
44595566	chr19:44595566:C:T	0	-3.54251	-0.72738	1.87945e-103	-3.45809	-0.3213	5.9807e-61	-2.87177	-0.952846
44595918	chr19:44595918:C:T	0	-1.11253	-2.27515e-08	1.36069e-102	-1.79979	-2.27515e-08	4.40918e-60	-1.82689	-2.27515e-08
44595998	chr19:44595998:T:C	0	-3.52641	-2.41123	1.20875e-104	-3.44038	-3.08299	7.13278e-62	-3.05141	-2.89963
44596125	chr19:44596125:G:A	0	-3.5455	-3.0239	1.1791e-104	-3.48216	-3.06605	7.20508e-62	-2.85495	-3.08601
44596170	chr19:44596170:T:C	0	-2.95381	-1.16027	1.82175e-103	-2.26659	-1.54398	4.62381e-61	-3.02851	-1.05343
44596240	chr19:44596240:G:A	0	-1.03783e-08	-2.48958	7.89312e-103	-1.03783e-08	-2.34437	2.55559e-60	-1.03783e-08	-2.37229
44596341	chr19:44596341:G:T	0	-1.03783e-08	-2.71271	9.94055e-103	-1.03783e-08	-2.11374	2.10509e-60	-1.03783e-08	-2.56621
44596356	chr19:44596356:G:A	0	-1.03783e-08	-0.370306	1.65921e-101	-1.03783e-08	0.701146	2.35021e-59	-1.03783e-08	-0.153482
44597020	chr19:44597020:A:T	0	-3.21976	-2.16599	3.33314e-104	-2.75904	-2.75	7.54411e-62	-3.28547	-2.60951
44597479	chr19:44597479:A:G	0	-3.22841	-2.0959	3.42707e-104	-2.77061	-2.71063	7.85795e-62	-3.29269	-2.56152
44597518	chr19:44597518:C:T	0	-2.91639	-2.27515e-08	2.55701e-103	-3.47153	-2.27515e-08	1.19233e-60	-3.13466	-2.27515e-08
44597666	chr19:44597666:G:T	0	-3.41609	-2.27515e-08	4.63088e-103	-2.87762	-2.27515e-08	4.81581e-48	25.8924	-2.27515e-08
44597774	chr19:44597774:T:C	0	-3.20585	-2.26208	3.22041e-104	-2.73538	-2.80806	7.10011e-62	-3.2744	-2.68124
44597827	chr19:44597827:A:G	0	-3.20501	-2.10325	3.54399e-104	-2.73402	-2.71367	7.97623e-62	-3.27189	-2.56739
44597862	chr19:44597862:C:G	0	-3.06164	-2.87033	1.11304e-104	-3.52744	-3.07841	3.88038e-62	-3.54107	-3.01874
44598020	chr19:44598020:G:A	0	-3.52348	-3.00879	2.10181e-104	-3.16918	-2.80098	4.73632e-62	-3.35243	-3.00806
44598112	chr19:44598112:CAGCACTTTGGGA:C	0	-3.54318	-2.85697	1.14197e-104	-3.48813	-3.09207	7.2121e-62	-2.86076	-3.07922
44598177	chr19:44598177:G:T	0	-3.22537	-2.88314	1.38203e-104	-3.53086	-2.85854	4.2828e-62	-3.54268	-2.91846
44598212	chr19:44598212:G:A	0	-3.20597	-2.13482	3.44879e-104	-2.73598	-2.73895	7.7566e-62	-3.27303	-2.59417
44598274	chr19:44598274:G:T	0	-3.01541	-2.33195	4.34171e-104	-2.41654	-2.82814	8.13753e-62	-3.10349	-2.71576
44598595	chr19:44598595:G:C	0	-3.16597	-2.11429	3.71906e-104	-2.67898	-2.7205	8.17039e-62	-3.2398	-2.57543
44598816	chr19:44598816:G:A	0	-3.20683	-2.66324	1.46157e-104	-3.54475	-2.78869	4.84045e-62	-3.54634	-2.79239
44598849	chr19:44598849:T:C	0	-3.27795	-2.13427	3.38369e-104	-2.7558	-2.73819	7.85196e-62	-3.2997	-2.55528
44598935	chr19:44598935:A:G	0	-3.2053	-2.11451	3.51878e-104	-2.73448	-2.72036	7.90511e-62	-3.27215	-2.57608
44599108	chr19:44599108:C:T	0	-1.03783e-08	-3.08884	3.93361e-103	-1.03783e-08	-3.04081	1.26812e-60	-1.03783e-08	-3.07304
44599605	chr19:44599605:C:T	0	-1.03783e-08	-2.72194	6.10029e-103	-1.03783e-08	-2.60203	1.99604e-60	-1.03783e-08	-2.61941
44599734	chr19:44599734:G:A	0	-1.03783e-08	-3.05002	3.7351e-103	-1.03783e-08	-3.09259	1.24295e-60	-1.03783e-08	-3.09309
44599954	chr19:44599954:T:C	0	-3.1989	-2.11351	3.54785e-104	-2.7227	-2.72391	7.92345e-62	-3.26609	-2.57982
44600266	chr19:44600266:C:T	0	-3.32489	-1.89073	8.85403e-104	-2.60532	-1.92675	1.84474e-61	-3.29346	-1.70736
44600310	chr19:44600310:G:A	0	-3.53755	-2.51997	1.27016e-104	-3.46335	-3.01046	9.29158e-62	-2.7824	-2.90424
44600383	chr19:44600383:C:T	0	-3.2417	-2.96057	1.28357e-104	-3.52657	-2.93674	4.02391e-62	-3.54134	-2.98215
44600559	chr19:44600559:C:T	0	-3.25357	-2.07515	3.34065e-104	-2.81015	-2.69664	7.80591e-62	-3.31528	-2.54558
44600640	chr19:44600640:C:T	0	-3.23572	-2.09297	3.39863e-104	-2.78255	-2.70703	7.81349e-62	-3.29949	-2.5604
44600701	chr19:44600701:G:A	0	-3.37937	-3.03552	1.45247e-104	-3.2736	-3.06609	1.0967e-61	-2.44268	-3.07817
44600845	chr19:44600845:G:C	0	-2.89452	-2.27515e-08	3.01033e-103	-3.30831	-2.27515e-08	1.06402e-60	-3.24852	-2.27515e-08
44601012	chr19:44601012:A:G	0	-3.16679	-2.12067	3.71588e-104	-2.6777	-2.72264	8.14763e-62	-3.23973	-2.57829
44601112	chr19:44601112:C:T	0	-3.39329	-2.33677	4.07371e-104	-3.21646	-2.09194	2.46466e-61	-2.33146	-2.37965
44601244	chr19:44601244:C:T	0	-1.03783e-08	-3.00802	3.80452e-103	-1.03783e-08	-3.07418	1.2561e-60	-1.03783e-08	-3.08256
44601326	chr19:44601326:C:T	0	-3.23	-2.16922	3.28801e-104	-2.77529	-2.74737	7.48558e-62	-3.29422	-2.60855
44601462	chr19:44601462:G:GA	0	-3.20528	-2.19684	3.35772e-104	-2.7347	-2.76699	7.48833e-62	-3.27236	-2.63004
44601508	chr19:44601508:A:T	0	-3.19422	-2.25911	3.25813e-104	-2.71435	-2.81745	7.06594e-62	-3.26145	-2.699
44601509	chr19:44601509:A:T	0	-3.20276	-2.16059	3.43888e-104	-2.73044	-2.74736	7.70529e-62	-3.26923	-2.6046
44601770	chr19:44601770:A:G	0	-3.51356	-2.27515e-08	2.6147e-103	-3.44921	-2.27515e-08	7.98739e-61	-3.53529	-2.27515e-08
44601954	chr19:44601954:A:G	0	-1.03783e-08	-3.08509	3.74949e-103	-1.03783e-08	-3.08874	1.24286e-60	-1.03783e-08	-3.09316
44602086	chr19:44602086:A:G	0	-1.03783e-08	-1.25016	6.29421e-103	-1.03783e-08	-2.57074	2.02478e-60	-1.03783e-08	-2.60511
44602273	chr19:44602273:G:A	0	-3.34042	-2.22423	2.94755e-104	-2.85455	-2.77743	7.06625e-62	-3.35414	-2.60627
44602522	chr19:44602522:T:C	0	-1.03783e-08	-1.11231	6.20853e-103	-1.03783e-08	-2.58444	2.03932e-60	-1.03783e-08	-2.59796
44602539	chr19:44602539:G:C	0	-1.03783e-08	-2.68914	9.83235e-103	-1.03783e-08	-2.12469	2.34919e-60	-1.03783e-08	-2.4565
44602551	chr19:44602551:C:T	0	-1.03783e-08	-0.400803	3.81329e-102	-1.03783e-08	-0.769289	8.34856e-60	-1.03783e-08	-1.18848
44602552	chr19:44602552:G:A	0	-3.14903	-2.76711	1.145e-104	-3.5353	-3.04225	4.09679e-62	-3.54618	-2.95936
44602620	chr19:44602620:G:A	0	-1.03783e-08	-3.05437	3.846e-103	-1.03783e-08	-3.06333	1.25962e-60	-1.03783e-08	-3.07976
44602762	chr19:44602762:G:A	0	-1.03783e-08	-0.293923	2.04882e-102	-1.03783e-08	-1.39052	6.09162e-60	-1.03783e-08	-1.50366
44602844	chr19:44602844:C:T	0	-1.03783e-08	-3.09298	3.735e-103	-1.03783e-08	-3.09262	1.25009e-60	-1.03783e-08	-3.08736
44602964	chr19:44602964:T:C	0	-3.05855	-2.54627	1.2429e-104	-3.50711	-2.98839	4.72801e-62	-3.54637	-2.81586
44603128	chr19:44603128:G:C	0	-1.03783e-08	-2.2444	6.98417e-103	-1.03783e-08	-2.46672	2.70195e-60	-1.03783e-08	-2.3166
44603258	chr19:44603258:T:C	0	-1.03783e-08	-2.82315	4.74915e-103	-1.03783e-08	-2.8524	1.64371e-60	-1.03783e-08	-2.81362
44603286	chr19:44603286:G:C	0	-1.03783e-08	-3.05425	3.84609e-103	-1.03783e-08	-3.06331	1.25967e-60	-1.03783e-08	-3.07972
44603458	chr19:44603458:G:A	0	-1.03783e-08	-3.05863	3.8419e-103	-1.03783e-08	-3.0644	1.25556e-60	-1.03783e-08	-3.08299
44603492	chr19:44603492:T:C	0	-1.03783e-08	-3.05428	3.8463e-103	-1.03783e-08	-3.06325	1.25969e-60	-1.03783e-08	-3.07971
44603519	chr19:44603519:G:A	0	-1.03783e-08	-3.05805	3.83484e-103	-1.03783e-08	-3.06624	1.25635e-60	-1.03783e-08	-3.08236
44603796	chr19:44603796:G:A	0	-3.49131	-2.27515e-08	3.92619e-103	-3.04269	-2.27515e-08	2.20144e-48	25.1096	-2.27515e-08
44603838	chr19:44603838:G:A	0	-3.43961	-2.96723	1.6384e-104	-3.32559	-2.89365	6.5427e-62	-3.11139	-2.926
44603941	chr19:44603941:T:C	0	-3.31332	-2.92457	1.21378e-104	-3.54559	-2.97363	3.91083e-62	-3.53449	-3.01751
44604267	chr19:44604267:A:G	0	-1.03783e-08	-3.06543	3.77191e-103	-1.03783e-08	-3.08278	1.25151e-60	-1.03783e-08	-3.08622
44604413	chr19:44604413:A:T	0	-1.03783e-08	-1.84851	1.0699e-102	-1.03783e-08	-2.04021	4.10855e-60	-1.03783e-08	-1.8975
44604724	chr19:44604724:A:G	0	-1.03783e-08	-2.03344	1.16299e-102	-1.03783e-08	-1.95679	4.83864e-60	-1.03783e-08	-1.73394
44605030	chr19:44605030:A:G	0	-0.870672	-2.85535	9.41181e-104	-1.68582	-2.78516	1.06424e-58	4.12632	-2.76946
44605102	chr19:44605102:C:T	0	-1.03783e-08	-3.07993	3.96856e-103	-1.03783e-08	-3.03196	1.30503e-60	-1.03783e-08	-3.04435
44605276	chr19:44605276:C:T	0	-1.03783e-08	-3.09182	4.59797e-103	-1.03783e-08	-2.88475	1.24531e-60	-1.03783e-08	-3.09119
44605341	chr19:44605341:C:T	0	-1.03783e-08	-3.07967	3.73308e-103	-1.03783e-08	-3.09313	1.24762e-60	-1.03783e-08	-3.08934
44605729	chr19:44605729:CT:C	0	-1.03783e-08	-1.03305	1.66309e-102	-1.03783e-08	-1.5991	3.80243e-60	-1.03783e-08	-1.97493
44605925	chr19:44605925:C:T	0	-1.03783e-08	-2.83281	3.94608e-103	-1.03783e-08	-3.03764	1.42535e-60	-1.03783e-08	-2.95615
44606676	chr19:44606676:C:T	0	-3.21826	-3.04245	1.56465e-104	-3.38481	-2.88047	1.21527e-61	-2.40508	-3.01312
44606802	chr19:44606802:C:G	0	-3.51411	-3.08367	2.32396e-104	-2.7803	-3.08937	1.5182e-60	0.193853	-3.0869
44607002	chr19:44607002:G:A	0	-3.16809	0.784835	6.68613e-103	-1.94325	-0.567083	1.77048e-59	0.685326	-1.12207
44607097	chr19:44607097:G:T	0	-3.48977	-1.52271	5.16885e-104	-2.4928	-2.5775	5.2183e-59	3.02074	-2.37656
44607374	chr19:44607374:C:T	0	-1.03783e-08	-1.83463	7.74243e-103	-1.03783e-08	-2.36365	3.30008e-60	-1.03783e-08	-2.11663
44608235	chr19:44608235:A:G	0	-1.03783e-08	-3.08864	3.7419e-103	-1.03783e-08	-3.09077	1.24285e-60	-1.03783e-08	-3.09316
44609092	chr19:44609092:G:A	0	-2.70432	-2.27515e-08	2.4622e-103	-3.50931	-2.27515e-08	8.00093e-61	-3.5336	-2.27515e-08
44609181	chr19:44609181:C:T	0	-1.03783e-08	-3.02224	3.79992e-103	-1.03783e-08	-3.07539	1.31765e-60	-1.03783e-08	-3.03472
44609183	chr19:44609183:T:C	0	-1.03783e-08	-2.40903	1.01427e-102	-1.03783e-08	-2.09361	2.70478e-60	-1.03783e-08	-2.31555
44609301	chr19:44609301:A:G	0	-1.03783e-08	-2.88974	3.75486e-103	-1.03783e-08	-3.08731	1.27636e-60	-1.03783e-08	-3.06656
44609372	chr19:44609372:G:A	0	-1.03783e-08	-3.04048	3.84191e-103	-1.03783e-08	-3.0644	1.29806e-60	-1.03783e-08	-3.0497
44609682	chr19:44609682:G:A	0	-3.12913	0.87564	7.03206e-103	-1.96565	-0.494235	1.65017e-59	0.556452	-1.06356
44609713	chr19:44609713:T:C	0	-0.983935	-3.0479	2.45945e-104	-2.84984	-2.96317	3.40647e-61	-1.3217	-3.06578
44609730	chr19:44609730:G:A	0	-1.03783e-08	-2.63887	3.73651e-103	-1.03783e-08	-3.09221	1.26461e-60	-1.03783e-08	-3.07581
44609799	chr19:44609799:T:G	0	-3.50785	-3.01478	1.58758e-104	-3.21418	-3.03656	3.78236e-62	-3.54617	-3.03923
44609821	chr19:44609821:AC:A	0	-1.03783e-08	-3.03667	3.73799e-103	-1.03783e-08	-3.09182	1.29619e-60	-1.03783e-08	-3.05114
44609946	chr19:44609946:C:T	0	-1.03783e-08	-2.63846	3.73649e-103	-1.03783e-08	-3.09222	1.26454e-60	-1.03783e-08	-3.07586
44609973	chr19:44609973:T:C	0	-2.65293	-2.27515e-08	2.54598e-103	-3.47585	-2.27515e-08	8.21438e-61	-3.50727	-2.27515e-08
44610001	chr19:44610001:T:C	0	-1.03783e-08	-3.06532	3.73735e-103	-1.03783e-08	-3.09199	1.25924e-60	-1.03783e-08	-3.08006
44610209	chr19:44610209:G:A	0	-1.03783e-08	-3.07737	4.88307e-103	-1.03783e-08	-2.82459	1.2431e-60	-1.03783e-08	-3.09297
44610676	chr19:44610676:G:A	0	-1.03783e-08	-2.58492	3.73308e-103	-1.03783e-08	-3.09313	1.2509e-60	-1.03783e-08	-3.08671
44610965	chr19:44610965:G:A	0	-3.50881	-2.52816	2.97755e-104	-2.67715	-2.9447	2.06486e-59	2.65374	-2.93667
44610979	chr19:44610979:C:G	0	-3.53013	-3.05606	1.63518e-104	-3.13497	-3.08623	6.80661e-61	-0.612731	-3.08253
44611110	chr19:44611110:A:G	0	-3.45692	-3.07624	3.15568e-104	-2.51534	-3.04841	2.78974e-59	3.09839	-3.08043
44611228	chr19:44611228:G:A	0	-1.03783e-08	-2.8818	3.90564e-103	-1.03783e-08	-3.04794	1.30414e-60	-1.03783e-08	-3.04503
44611380	chr19:44611380:T:C	0	-1.03783e-08	-2.93428	3.81842e-103	-1.03783e-08	-3.07053	1.25349e-60	-1.03783e-08	-3.08464
44611457	chr19:44611457:T:C	0	-1.03783e-08	-3.01297	3.87576e-102	-1.03783e-08	-0.75304	8.09139e-60	-1.03783e-08	-1.21977
44611734	chr19:44611734:A:G	0	-1.03783e-08	-2.99339	3.76285e-103	-1.03783e-08	-3.08519	1.35387e-60	-1.03783e-08	-3.00761
44611862	chr19:44611862:T:C	0	-1.03783e-08	-3.06034	3.77641e-103	-1.03783e-08	-3.08159	1.28302e-60	-1.03783e-08	-3.06136
44612024	chr19:44612024:T:G	0	-1.03783e-08	-3.08096	3.73314e-103	-1.03783e-08	-3.09312	1.24543e-60	-1.03783e-08	-3.09109
44612083	chr19:44612083:T:C	0	-3.39205	-0.744095	4.89576e-104	-3.5107	-1.61388	1.38571e-61	-3.46001	-1.82693
44612177	chr19:44612177:T:C	0	-3.50644	-2.84994	2.7357e-104	-2.69236	-3.0142	1.79981e-59	2.64674	-3.06704
44612219	chr19:44612219:T:G	0	-1.03783e-08	-2.30176	6.55388e-103	-1.03783e-08	-2.53031	1.65414e-60	-1.03783e-08	-2.80729
44612709	chr19:44612709:C:T	0	-3.54578	-2.82015	2.05297e-104	-2.97335	-3.02031	1.14798e-60	-0.240707	-2.93186
44612756	chr19:44612756:A:C	0	1.27314	-2.27515e-08	2.16216e-102	-1.33667	-2.27515e-08	2.63016e-59	-0.0409446	-2.27515e-08
44612821	chr19:44612821:C:T	0	-1.03783e-08	-2.91373	3.78536e-103	-1.03783e-08	-3.07922	1.2634e-60	-1.03783e-08	-3.07677
44613026	chr19:44613026:T:C	0	-1.03783e-08	-2.8269	7.1219e-103	-1.03783e-08	-2.44719	1.65369e-60	-1.03783e-08	-2.80756
44613168	chr19:44613168:A:T	0	-1.03783e-08	-3.08085	3.73311e-103	-1.03783e-08	-3.09312	1.2455e-60	-1.03783e-08	-3.09104
44613413	chr19:44613413:G:A	0	-3.54637	-2.92013	2.04699e-104	-2.95394	-3.04264	1.15995e-60	-0.177632	-2.98457
44613466	chr19:44613466:G:A	0	-3.5461	-2.92956	2.01753e-104	-2.96391	-3.04717	1.1112e-60	-0.212882	-2.99225
44613609	chr19:44613609:T:TA	0	-0.0384639	-2.95821	3.47378e-104	-2.41324	-3.05447	4.87503e-61	-0.93894	-3.09009
44613623	chr19:44613623:G:A	0	-3.49068	-1.5043	4.9375e-104	-2.56258	-2.55351	4.72002e-59	2.88773	-2.34391
44613637	chr19:44613637:G:A	0	-1.03783e-08	-2.57323	3.73374e-103	-1.03783e-08	-3.09295	1.24994e-60	-1.03783e-08	-3.08748
44613847	chr19:44613847:C:T	0	-3.46277	-2.27515e-08	3.18307e-103	-3.25252	-2.27515e-08	8.06384e-61	-3.52577	-2.27515e-08
44613853	chr19:44613853:C:T	0	-3.23181	-3.07213	1.47389e-104	-3.39773	-2.92732	1.06778e-61	-2.50502	-3.04256
44614178	chr19:44614178:T:C	0	-3.07435	-2.27515e-08	1.46696e-102	-1.72459	-2.27515e-08	2.12777e-60	-2.5555	-2.27515e-08
44614267	chr19:44614267:C:A	0	-3.53783	-2.11326	2.10408e-104	-3.03075	-2.93832	1.19621e-60	-0.41957	-2.71185
44614295	chr19:44614295:GC:G	0	-3.20133	-3.06644	1.521e-104	-3.37801	-2.91558	1.12696e-61	-2.45835	-3.03528
44614536	chr19:44614536:T:C	0	-3.40717	-0.588562	6.16958e-104	-3.51928	-1.37404	1.83686e-61	-3.45922	-1.54588
44615036	chr19:44615036:T:C	0	-1.03783e-08	-2.56393	3.73399e-103	-1.03783e-08	-3.09289	1.24952e-60	-1.03783e-08	-3.08782
44615214	chr19:44615214:G:A	0	-1.03783e-08	-1.47176	1.2592e-102	-1.03783e-08	-1.87731	2.96773e-60	-1.03783e-08	-2.22278
44615448	chr19:44615448:A:G	0	-1.03783e-08	-2.34368	1.09119e-102	-1.03783e-08	-2.02051	2.89588e-60	-1.03783e-08	-2.24728
44615799	chr19:44615799:G:A	0	-1.03783e-08	-2.44248	4.02553e-103	-1.03783e-08	-3.01771	1.79955e-60	-1.03783e-08	-2.72304
44616126	chr19:44616126:A:AAGC	0	-3.29372	-3.09147	1.26107e-104	-3.4414	-3.03959	9.05934e-62	-2.61931	-3.09264
44616346	chr19:44616346:G:A	0	-3.31858	0.867002	4.88446e-103	-2.22817	-0.596137	9.95641e-60	0.182612	-1.19497
44616356	chr19:44616356:G:C	0	-3.5073	-2.27515e-08	2.46424e-103	-3.50848	-2.27515e-08	1.9274e-60	-2.6544	-2.27515e-08
44616974	chr19:44616974:C:A	0	-3.20158	-3.09224	1.35276e-104	-3.37554	-3.03526	1.07929e-61	-2.44517	-3.09169
44617281	chr19:44617281:C:T	0	-3.53727	-3.02316	1.86932e-104	-3.01471	-3.07266	1.03045e-60	-0.211754	-3.06882
44617594	chr19:44617594:T:C	0	-3.37086	-3.02644	2.05185e-104	-3.24047	-2.75374	9.90168e-62	-2.70179	-2.92125
44617632	chr19:44617632:T:G	0	-1.03783e-08	-2.89369	4.24598e-103	-1.03783e-08	-2.96439	1.4655e-60	-1.03783e-08	-2.92838
44617725	chr19:44617725:A:G	0	-3.34688	-1.11444	4.02657e-104	-3.53124	-1.7888	1.35307e-61	-3.40008	-1.9107
44618334	chr19:44618334:G:A	0	-1.03783e-08	-3.08773	4.85292e-103	-1.03783e-08	-2.83078	1.2453e-60	-1.03783e-08	-3.0912
44618371	chr19:44618371:A:G	0	-3.24123	-3.02658	1.08305e-104	-3.54637	-3.0868	7.81366e-62	-2.77732	-3.08255
44618415	chr19:44618415:G:A	0	-3.53543	-2.27515e-08	3.1565e-103	-3.2609	-2.27515e-08	1.02814e-60	-3.28282	-2.27515e-08
44618484	chr19:44618484:C:T	0	-3.25423	-3.07907	1.26528e-104	-3.41031	-3.06735	9.87243e-62	-2.53468	-3.09132
44618590	chr19:44618590:G:C	0	-1.03783e-08	-2.7366	4.23824e-103	-1.03783e-08	-2.96622	1.66256e-60	-1.03783e-08	-2.80221
44618835	chr19:44618835:C:T	0	-3.01873	-3.05665	1.38518e-104	-3.41506	-2.97206	1.00466e-61	-2.52763	-3.08088
44619400	chr19:44619400:G:A	0	0.00277172	-2.27515e-08	1.03229e-102	-2.076	-2.27515e-08	2.32845e-59	-0.162784	-2.27515e-08
44619525	chr19:44619525:C:T	0	-1.03783e-08	-3.05908	3.87944e-103	-1.03783e-08	-3.05467	1.24288e-60	-1.03783e-08	-3.09314
44619846	chr19:44619846:A:G	0	-1.03783e-08	-1.95809	4.57759e-103	-1.03783e-08	-2.88919	1.42368e-60	-1.03783e-08	-2.95733
44619993	chr19:44619993:A:G	0	-3.53432	-2.47602	2.81259e-104	-3.54101	-2.13783	7.5602e-62	-3.29744	-2.5954
44620053	chr19:44620053:G:A	0	-1.03783e-08	-3.01112	3.81009e-103	-1.03783e-08	-3.07271	1.25693e-60	-1.03783e-08	-3.0819
44620191	chr19:44620191:C:G	0	-1.03783e-08	-3.06847	4.67699e-103	-1.03783e-08	-2.86771	1.47547e-60	-1.03783e-08	-2.9216
44620213	chr19:44620213:G:A	0	-3.544	-3.01978	2.27186e-104	-2.81058	-3.08178	1.52218e-59	2.48986	-3.07771
44620231	chr19:44620231:T:A	0	-1.03783e-08	-2.95107	3.80597e-103	-1.03783e-08	-3.0738	1.25103e-60	-1.03783e-08	-3.0866
44620436	chr19:44620436:G:A	0	-1.03783e-08	-2.82014	3.73312e-103	-1.03783e-08	-3.09312	1.29938e-60	-1.03783e-08	-3.04869
44620784	chr19:44620784:G:A	0	-1.03783e-08	-2.95042	4.095e-103	-1.03783e-08	-3.0006	1.2431e-60	-1.03783e-08	-3.09296
44620851	chr19:44620851:A:G	0	-1.03783e-08	-2.06835	7.09221e-103	-1.03783e-08	-2.45137	1.87821e-60	-1.03783e-08	-2.68026
44620930	chr19:44620930:GAGTA:G	0	-1.03783e-08	-2.57159	8.40771e-102	-1.03783e-08	0.0213689	1.93024e-59	-1.03783e-08	-0.350342
44620992	chr19:44620992:T:A	0	-1.03783e-08	-1.97963	7.44495e-103	-1.03783e-08	-2.40283	2.45418e-60	-1.03783e-08	-2.41278
44621377	chr19:44621377:G:A	0	-3.26076	-1.61196	1.3827e-103	-2.11675	-1.96958	3.43292e-60	0.29994	-2.3771
44621509	chr19:44621509:G:A	0	-3.44192	-1.87495	3.10094e-104	-3.23142	-2.34983	1.00354e-61	-3.54457	-2.06505
44621900	chr19:44621900:T:C	0	-3.22522	-3.07807	1.31828e-104	-3.53836	-2.89826	1.15751e-61	-2.43192	-3.03497
44621993	chr19:44621993:G:A	0	-1.03783e-08	-2.12947	5.32718e-103	-1.03783e-08	-2.73754	1.9078e-60	-1.03783e-08	-2.66462
44622072	chr19:44622072:A:G	0	-2.01813	-3.08075	1.91654e-104	-3.06556	-2.99687	2.15411e-61	-1.78153	-3.06425
44622149	chr19:44622149:G:C	0	-1.03783e-08	-2.95664	3.79885e-103	-1.03783e-08	-3.07567	1.25305e-60	-1.03783e-08	-3.08499
44622201	chr19:44622201:G:A	0	-1.03783e-08	-2.1905	4.12805e-103	-1.03783e-08	-2.99256	1.29062e-60	-1.03783e-08	-3.05545
44622837	chr19:44622837:C:T	0	-3.19548	-1.51614	1.74016e-103	-1.96024	-1.89615	4.54414e-60	0.522049	-2.31878
44622950	chr19:44622950:G:A	0	-1.03783e-08	-2.11299	4.08821e-103	-1.03783e-08	-3.00226	1.2903e-60	-1.03783e-08	-3.0557
44623001	chr19:44623001:C:T	0	-1.03783e-08	-2.06737	7.31352e-103	-1.03783e-08	-2.42064	1.88592e-60	-1.03783e-08	-2.67616
44623056	chr19:44623056:A:G	0	-2.6372	-3.02391	1.54947e-103	-1.03858	-2.93387	9.41086e-60	1.99935	-3.06806
44623160	chr19:44623160:C:T	0	-2.56783	-2.27515e-08	2.92213e-102	-1.03547	-2.27515e-08	4.34458e-60	-1.84164	-2.27515e-08
44623176	chr19:44623176:G:C	0	-1.03783e-08	-2.29754	5.7087e-103	-1.03783e-08	-2.66837	2.18044e-60	-1.03783e-08	-2.53105
44623493	chr19:44623493:C:T	0	-1.03783e-08	-2.98774	3.77542e-103	-1.03783e-08	-3.08185	1.25905e-60	-1.03783e-08	-3.08022
44623679	chr19:44623679:T:C	0	-1.03783e-08	-3.04339	3.74302e-103	-1.03783e-08	-3.09047	1.25504e-60	-1.03783e-08	-3.08341
44623697	chr19:44623697:G:A	0	-3.04581	-0.504018	4.22047e-103	-1.68327	-1.28715	1.24727e-59	0.992739	-1.77977
44625006	chr19:44625006:A:G	0	-3.49539	-2.76601	1.98695e-104	-2.95142	-3.07493	1.23399e-60	-0.110425	-2.98989
44625022	chr19:44625022:G:A	0	-1.03783e-08	-3.08831	3.73944e-103	-1.03783e-08	-3.09143	1.25084e-60	-1.03783e-08	-3.08676
44625115	chr19:44625115:C:T	0	-1.03783e-08	-2.99678	5.72086e-103	-1.03783e-08	-2.66625	1.44265e-60	-1.03783e-08	-2.94409
44625222	chr19:44625222:G:T	0	-1.03783e-08	-1.53594	1.14315e-102	-1.03783e-08	-1.97399	2.92355e-60	-1.03783e-08	-2.23777
44625305	chr19:44625305:G:T	0	-1.03783e-08	-2.22049	6.06826e-103	-1.03783e-08	-2.60729	2.33234e-60	-1.03783e-08	-2.4637
44625528	chr19:44625528:G:A	0	-3.47048	-3.03933	1.88664e-104	-3.02981	-3.04835	9.40574e-61	-0.280174	-3.09166
44625735	chr19:44625735:C:T	0	-1.03783e-08	-2.77027	4.2493e-103	-1.03783e-08	-2.96361	1.64769e-60	-1.03783e-08	-2.8112
44625792	chr19:44625792:C:T	0	-0.940543	-2.27515e-08	2.61812e-103	-3.44791	-2.27515e-08	9.35651e-61	-3.37709	-2.27515e-08
44625859	chr19:44625859:T:A	0	-1.03783e-08	-2.99696	3.77059e-103	-1.03783e-08	-3.08313	1.26333e-60	-1.03783e-08	-3.07682
44625918	chr19:44625918:G:A	0	-3.51431	-2.27515e-08	2.86083e-103	-3.35926	-2.27515e-08	1.18814e-60	-3.13819	-2.27515e-08
44626011	chr19:44626011:T:C	0	-3.54625	-2.27515e-08	5.11637e-103	-2.77792	-2.27515e-08	8.60836e-61	-3.46042	-2.27515e-08
44626475	chr19:44626475:A:G	0	-3.52405	-2.90928	2.338e-104	-2.77608	-3.08758	1.88371e-60	0.308613	-2.98594
44626952	chr19:44626952:A:AAG	0	-1.03783e-08	-1.7617	4.48373e-103	-1.03783e-08	-2.90991	1.39996e-60	-1.03783e-08	-2.97413
44627087	chr19:44627087:G:C	0	-1.03783e-08	-2.83204	4.23862e-103	-1.03783e-08	-2.96613	1.36323e-60	-1.03783e-08	-3.00072
44627190	chr19:44627190:C:G	0	-1.03783e-08	-2.65665	5.82702e-103	-1.03783e-08	-2.64786	1.67338e-60	-1.03783e-08	-2.79573
44627205	chr19:44627205:G:C	0	-1.03783e-08	-3.07466	3.81876e-103	-1.03783e-08	-3.07044	1.30377e-60	-1.03783e-08	-3.04531
44627253	chr19:44627253:T:C	0	-2.9167	-2.60039	2.09435e-104	-3.13547	-2.83824	5.24447e-62	-3.30351	-2.95506
44627301	chr19:44627301:G:A	0	-1.03783e-08	-2.19435	4.02334e-103	-1.03783e-08	-3.01825	1.2861e-60	-1.03783e-08	-3.05896
44627885	chr19:44627885:A:G	0	-1.03783e-08	-2.75247	4.08646e-103	-1.03783e-08	-3.00269	1.45299e-60	-1.03783e-08	-2.93695
44627987	chr19:44627987:C:T	0	-1.03783e-08	-3.06533	3.96709e-103	-1.03783e-08	-3.03233	1.28701e-60	-1.03783e-08	-3.05825
44628379	chr19:44628379:A:T	0	-1.42299	-3.08046	1.0672e-103	-1.89467	-2.45066	2.11558e-61	-2.19515	-2.66868
44628410	chr19:44628410:G:A	0	-1.03783e-08	-1.56988	4.76729e-103	-1.03783e-08	-2.84859	1.44501e-60	-1.03783e-08	-2.94246
44628513	chr19:44628513:C:T	0	-3.13745	-0.624832	3.40851e-103	-1.86228	-1.32181	8.99997e-60	0.703422	-1.81677
44628514	chr19:44628514:G:A	0	6.99338	-3.07607	5.91252e-104	-1.87318	-3.0627	5.15821e-62	-3.18807	-3.08708
44628686	chr19:44628686:T:A	0	-1.44074	-3.08242	1.05066e-103	-1.89587	-2.46508	2.08941e-61	-2.19588	-2.68039
44629048	chr19:44629048:A:G	0	-1.03783e-08	-0.794532	6.50322e-103	-1.03783e-08	-2.53807	1.6838e-60	-1.03783e-08	-2.78952
44629351	chr19:44629351:A:G	0	-1.03783e-08	-1.06773	9.89514e-103	-1.03783e-08	-2.11832	2.9523e-60	-1.03783e-08	-2.22799
44629389	chr19:44629389:C:T	0	-1.03783e-08	-2.9419	3.8169e-103	-1.03783e-08	-3.07093	1.24998e-60	-1.03783e-08	-3.08745
44629426	chr19:44629426:G:A	0	-1.03783e-08	-2.95302	4.10455e-103	-1.03783e-08	-2.99827	1.24322e-60	-1.03783e-08	-3.09287
44629463	chr19:44629463:G:T	0	-3.05367	0.240162	9.04407e-103	-1.68249	-0.525762	2.4288e-59	1.01334	-1.13393
44629644	chr19:44629644:T:TC	0	-1.03783e-08	-2.26114	5.8413e-103	-1.03783e-08	-2.64541	2.81745e-60	-1.03783e-08	-2.27474
44630175	chr19:44630175:A:G	0	0.0669336	3.79233	5.5445e-103	-3.53205	0.834495	3.729e-60	-2.41682	0.422384
44630710	chr19:44630710:CACGTGTCATGG:C	0	5.75068	-3.07705	3.40405e-104	-2.42858	-3.05941	4.05286e-62	-3.42402	-3.0923
44630810	chr19:44630810:C:A	0	-3.54497	-2.54902	2.98667e-104	-2.72826	-2.89053	1.24471e-60	-0.0507287	-3.04094
44630995	chr19:44630995:T:C	0	-1.03783e-08	-2.81193	4.28271e-103	-1.03783e-08	-2.95578	1.46821e-60	-1.03783e-08	-2.92653
44631381	chr19:44631381:A:C	1.91418e-287	29.7195	-2.27515e-08	4.90196e-103	-2.82073	-2.27515e-08	1.1133e-60	-3.20324	-2.27515e-08
44631414	chr19:44631414:C:T	0	-3.54296	-3.07185	2.43229e-104	-2.73113	-3.09299	1.19432e-60	-0.0820952	-3.0509
44631834	chr19:44631834:G:A	0	-1.03783e-08	-2.10634	2.2132e-102	-1.03783e-08	-1.31334	4.91352e-60	-1.03783e-08	-1.71858
44631846	chr19:44631846:C:T	0	0.269827	-3.0383	1.09875e-104	-3.5459	-3.07288	1.78024e-61	-1.95391	-3.0825
44631892	chr19:44631892:G:A	0	-1.03783e-08	0.17507	2.51329e-102	-1.03783e-08	-1.18619	8.5812e-60	-1.03783e-08	-1.161
44632064	chr19:44632064:C:T	0	0.356966	-3.00944	1.12178e-104	-3.54634	-3.0517	1.65928e-61	-2.01563	-3.09114
44632141	chr19:44632141:G:A	0	0.97996	-2.23629	1.22755e-104	-3.54638	-2.96155	1.6451e-61	-2.14787	-2.96748
44632540	chr19:44632540:C:T	0	10.5096	-3.08227	1.27743e-103	-1.08567	-3.07984	7.11348e-62	-2.86359	-3.09016
44632590	chr19:44632590:A:G	0	-2.87927	-2.81022	7.51023e-104	-1.92867	-2.76802	8.75489e-62	-2.96995	-2.77618
44632630	chr19:44632630:A:C	0	-1.03783e-08	-1.67147	4.91462e-103	-1.03783e-08	-2.81815	1.50456e-60	-1.03783e-08	-2.90207
44633054	chr19:44633054:C:T	0	-1.03783e-08	-2.28596	1.98147e-102	-1.03783e-08	-1.42394	4.38628e-60	-1.03783e-08	-1.83209
44633071	chr19:44633071:C:G	0	-1.03783e-08	2.53442	4.98612e-101	-1.03783e-08	1.80146	1.22755e-58	-1.03783e-08	1.49961
44633075	chr19:44633075:A:G	0	-0.0329241	-2.99008	1.09996e-104	-3.54637	-3.07131	1.80161e-61	-1.93304	-3.09144
44633083	chr19:44633083:T:C	0	-0.137323	-3.07296	1.17828e-104	-3.54507	-3.00383	2.45461e-61	-1.84706	-2.86813
44633662	chr19:44633662:C:T	0	7.94031	-3.08783	8.9485e-104	-1.43677	-3.08469	6.36608e-62	-2.97173	-3.09303
44633685	chr19:44633685:T:C	0	-1.03783e-08	-2.03002	1.06919e-102	-1.03783e-08	-2.04088	3.53236e-60	-1.03783e-08	-2.04861
44633722	chr19:44633722:T:G	0	-1.03783e-08	-3.03613	5.68237e-103	-1.03783e-08	-2.673	1.46008e-60	-1.03783e-08	-2.93208
44633930	chr19:44633930:A:G	0	-1.03783e-08	-2.69411	4.45347e-103	-1.03783e-08	-2.91668	1.7915e-60	-1.03783e-08	-2.72752
44634700	chr19:44634700:T:C	0	-1.03783e-08	-2.2852	1.98469e-102	-1.03783e-08	-1.42232	4.39138e-60	-1.03783e-08	-1.83093
44634946	chr19:44634946:C:T	0	-0.356523	-0.588226	4.1369e-104	-3.51442	-1.77859	7.75639e-61	-1.54031	-2.02433
44635094	chr19:44635094:A:G	0	-1.03783e-08	-2.65008	8.4107e-103	-1.03783e-08	-2.28086	2.568e-60	-1.03783e-08	-2.36744
44635139	chr19:44635139:G:A	0	-1.03783e-08	-2.77312	8.92673e-103	-1.03783e-08	-2.22132	2.40492e-60	-1.03783e-08	-2.43306
44635974	chr19:44635974:T:C	0	-1.52164	-2.27515e-08	5.05142e-103	-2.7907	-2.27515e-08	3.71098e-60	-1.99928	-2.27515e-08
44636288	chr19:44636288:G:A	0	-1.03783e-08	-3.09001	3.87978e-103	-1.03783e-08	-3.05459	1.25651e-60	-1.03783e-08	-3.08223
44636726	chr19:44636726:C:T	0	-1.03783e-08	-2.83555	3.73804e-103	-1.03783e-08	-3.0918	1.32173e-60	-1.03783e-08	-3.03163
44636865	chr19:44636865:A:G	0	-0.271614	-0.305014	5.01122e-104	-3.52063	-1.58064	8.69047e-61	-1.58765	-1.86328
44637080	chr19:44637080:G:C	0	-1.03783e-08	-1.56563	5.50687e-103	-1.03783e-08	-2.70437	2.17128e-60	-1.03783e-08	-2.53526
44637204	chr19:44637204:T:C	0	-1.03783e-08	-3.0897	4.16738e-103	-1.03783e-08	-2.98308	1.50251e-60	-1.03783e-08	-2.90343
44637654	chr19:44637654:C:T	0	-1.03783e-08	-2.7479	9.30326e-103	-1.03783e-08	-2.18	2.4931e-60	-1.03783e-08	-2.39704
44638167	chr19:44638167:G:A	0	-3.54403	-2.50344	3.28436e-104	-2.73486	-2.78891	1.57787e-60	0.0897814	-2.94428
44638437	chr19:44638437:G:A	0	8.05951	-3.09281	8.0241e-104	-1.53775	-3.09275	6.19478e-62	-3.0196	-3.07244
44638668	chr19:44638668:C:T	0	-1.03783e-08	-2.29457	1.99304e-102	-1.03783e-08	-1.41812	4.78605e-60	-1.03783e-08	-1.74487
44639386	chr19:44639386:T:C	0	-3.54395	-2.27515e-08	5.33783e-103	-2.73555	-2.27515e-08	8.79482e-61	-3.439	-2.27515e-08
44639534	chr19:44639534:G:C	0	-0.107097	-2.27515e-08	1.11652e-102	-1.99756	-2.27515e-08	1.15741e-59	-0.861804	-2.27515e-08
44639551	chr19:44639551:G:T	0	-0.647672	-2.45872	1.34572e-104	-3.50701	-2.90901	1.72708e-61	-2.05814	-3.00859
44639630	chr19:44639630:CT:C	0	8.10212	-3.09167	8.21153e-104	-1.51425	-3.09316	6.25127e-62	-3.005	-3.07796
44639806	chr19:44639806:C:T	0	-1.03783e-08	-1.54453	1.79017e-102	-1.03783e-08	-1.52547	5.54952e-60	-1.03783e-08	-1.59686
44640467	chr19:44640467:G:T	0	4.65441	-2.27515e-08	4.95318e-103	-2.81034	-2.27515e-08	8.1328e-61	-3.51725	-2.27515e-08
44640642	chr19:44640642:A:C	0	2.39882	-1.85854	3.07877e-104	-2.50722	-3.0812	4.80062e-62	-3.35636	-2.99063
44640757	chr19:44640757:T:C	0	-1.03783e-08	-2.29457	1.99304e-102	-1.03783e-08	-1.41812	4.78605e-60	-1.03783e-08	-1.74487
44642047	chr19:44642047:G:A	0	-1.03783e-08	-1.72135	1.5177e-102	-1.03783e-08	-1.69059	4.77803e-60	-1.03783e-08	-1.74655
44642312	chr19:44642312:A:G	0	-0.647945	-2.6743	1.21329e-104	-3.50373	-3.01588	1.6453e-61	-2.0496	-3.06564
44642317	chr19:44642317:C:T	0	0.366963	-2.24613	8.6169e-104	-1.73663	-2.8226	5.16612e-61	-1.34647	-2.62456
44642700	chr19:44642700:C:T	0	-2.12898	-2.15953	4.71121e-103	-1.10544	-1.75498	5.24041e-61	-1.85101	-2.10575
44642736	chr19:44642736:A:G	0	-1.03783e-08	-2.91932	8.23455e-103	-1.03783e-08	-2.30203	1.80472e-60	-1.03783e-08	-2.72017
44642809	chr19:44642809:A:C	0	-1.03783e-08	-2.11503	7.38147e-103	-1.03783e-08	-2.41139	2.56305e-60	-1.03783e-08	-2.36938
44643070	chr19:44643070:G:A	0	-1.03783e-08	-0.91651	2.71741e-102	-1.03783e-08	-1.1081	1.05552e-59	-1.03783e-08	-0.953956
44643102	chr19:44643102:T:C	0	0.707691	-1.92339	1.70648e-104	-3.31471	-2.86381	1.10728e-61	-2.68843	-2.82282
44643325	chr19:44643325:C:G	0	-3.50489	-2.27515e-08	4.29074e-103	-2.95391	-2.27515e-08	8.08826e-61	-3.52275	-2.27515e-08
44643329	chr19:44643329:A:G	0	-3.47416	-1.84004	1.57463e-104	-3.42335	-2.83558	5.00012e-61	-1.28689	-2.71681
44644040	chr19:44644040:G:T	0	-3.49811	-2.14193	1.37923e-104	-3.40815	-2.98328	4.22826e-61	-1.27501	-2.89636
44644096	chr19:44644096:C:T	0	7.9351	-2.27515e-08	2.94105e-103	-3.3316	-2.27515e-08	1.57827e-60	-2.85424	-2.27515e-08
44644272	chr19:44644272:C:T	0	-1.03783e-08	2.18593	4.11381e-101	-1.03783e-08	1.60915	1.00111e-58	-1.03783e-08	1.29571
44644419	chr19:44644419:T:G	0	0.736861	-1.75548	1.62338e-104	-3.31206	-2.91638	1.08e-61	-2.67754	-2.85865
44644612	chr19:44644612:G:T	0	-1.03783e-08	-2.85355	3.73588e-103	-1.03783e-08	-3.09238	1.3146e-60	-1.03783e-08	-3.03704
44644676	chr19:44644676:A:G	0	-1.03783e-08	-3.0888	4.02701e-103	-1.03783e-08	-3.01734	1.26634e-60	-1.03783e-08	-3.07444
44644692	chr19:44644692:G:T	0	-2.8491	-2.27515e-08	2.53368e-103	-3.48069	-2.27515e-08	9.40509e-61	-3.37191	-2.27515e-08
44644925	chr19:44644925:C:A	0	-1.03783e-08	-3.08513	4.14357e-103	-1.03783e-08	-2.98881	1.49377e-60	-1.03783e-08	-2.90927
44645671	chr19:44645671:C:T	0	-3.52857	-1.05026	6.17526e-104	-2.38562	-2.50678	4.49473e-60	0.692743	-2.50041
44645842	chr19:44645842:A:G	0	8.54683	-3.08681	9.63413e-104	-1.37103	-3.07661	6.9631e-62	-2.94652	-3.0286
44645964	chr19:44645964:G:A	0	0.639649	-2.11616	1.46582e-104	-3.33371	-2.99683	1.03021e-61	-2.6341	-2.94929
44646217	chr19:44646217:AC:A	0	-2.6642	-2.27515e-08	3.18721e-102	-0.948634	-2.27515e-08	3.71369e-60	-1.99855	-2.27515e-08
44646342	chr19:44646342:T:C	0	-2.3599	-2.25831	4.42272e-102	2.07514	-2.69617	1.04096e-61	-2.82039	-2.75263
44646377	chr19:44646377:G:A	0	-1.03783e-08	-2.18031	6.22596e-103	-1.03783e-08	-2.58164	1.7238e-60	-1.03783e-08	-2.76604
44646497	chr19:44646497:G:T	0	-1.03783e-08	-2.60536	4.64388e-103	-1.03783e-08	-2.87481	1.59341e-60	-1.03783e-08	-2.8447
44646569	chr19:44646569:A:C	0	-1.03783e-08	-3.07339	3.8087e-103	-1.03783e-08	-3.07308	1.25711e-60	-1.03783e-08	-3.08176
44646633	chr19:44646633:G:A	0	-1.03783e-08	-2.18031	6.22596e-103	-1.03783e-08	-2.58164	1.7238e-60	-1.03783e-08	-2.76604
44646698	chr19:44646698:A:G	0	-1.03783e-08	3.18098	4.86826e-101	-1.03783e-08	1.77754	1.12157e-58	-1.03783e-08	1.40932
44647186	chr19:44647186:GC:G	0	-1.03783e-08	3.10531	4.65207e-101	-1.03783e-08	1.73212	1.05377e-58	-1.03783e-08	1.34697
44647342	chr19:44647342:G:A	0	8.5552	-3.08341	9.56949e-104	-1.38319	-3.07118	7.0318e-62	-2.94681	-3.0185
44648008	chr19:44648008:C:A	0	8.36129	-3.09246	8.78917e-104	-1.45175	-3.08768	6.54807e-62	-2.98775	-3.04882
44648225	chr19:44648225:T:C	0	0.177969	-2.27515e-08	3.37292e-103	-3.19459	-2.27515e-08	6.1302e-60	-1.49735	-2.27515e-08
44648244	chr19:44648244:C:T	0	-1.03783e-08	-2.48954	1.69289e-102	-1.03783e-08	-1.58134	3.9746e-60	-1.03783e-08	-1.93065
44648990	chr19:44648990:T:C	0	-2.05096	-2.10148	5.29662e-103	-1.04735	-1.69595	5.90492e-61	-1.81176	-2.02561
44649122	chr19:44649122:T:C	0	2.86276	-1.87728	3.63622e-104	-2.34475	-3.07726	4.47235e-62	-3.41461	-3.00322
44649140	chr19:44649140:G:A	0	-1.03783e-08	-2.49166	4.97577e-103	-1.03783e-08	-2.80579	1.71852e-60	-1.03783e-08	-2.76911
44649247	chr19:44649247:A:G	0	-1.03783e-08	-3.08366	3.87338e-103	-1.03783e-08	-3.05624	1.24627e-60	-1.03783e-08	-3.09041
44649316	chr19:44649316:G:T	0	-1.03783e-08	-0.664481	9.771e-103	-1.03783e-08	-2.13095	3.73731e-60	-1.03783e-08	-1.99221
44649651	chr19:44649651:C:G	0	-2.13825	-2.42517	3.27506e-103	-1.13217	-2.09186	3.8765e-61	-1.86362	-2.39461
44649958	chr19:44649958:C:G	0	-1.03783e-08	-2.21415	6.07072e-103	-1.03783e-08	-2.60689	1.68945e-60	-1.03783e-08	-2.78617
44650274	chr19:44650274:C:T	0	-1.03783e-08	-2.49045	4.98189e-103	-1.03783e-08	-2.80456	1.71983e-60	-1.03783e-08	-2.76835
44650588	chr19:44650588:A:G	0	-3.21533	-2.27515e-08	2.69447e-103	-3.41916	-2.27515e-08	8.68816e-61	-3.4512	-2.27515e-08
44650860	chr19:44650860:C:T	0	-1.03783e-08	-2.50613	4.92794e-103	-1.03783e-08	-2.81544	1.7004e-60	-1.03783e-08	-2.77971
44651068	chr19:44651068:G:A	0	1.12248	-1.56949	1.44861e-104	-3.53724	-2.80511	1.89752e-61	-2.25992	-2.71269
44651311	chr19:44651311:C:T	0	-1.03783e-08	-3.01606	5.63254e-103	-1.03783e-08	-2.68181	1.49522e-60	-1.03783e-08	-2.9083
44651342	chr19:44651342:A:G	0	-3.52945	-2.27515e-08	6.42439e-103	-2.55026	-2.27515e-08	9.44692e-61	-3.36747	-2.27515e-08
44652119	chr19:44652119:G:T	0	-2.65577	-2.27515e-08	3.2336e-102	-0.934184	-2.27515e-08	3.75536e-60	-1.98739	-2.27515e-08
44652506	chr19:44652506:C:T	0	-1.03783e-08	-2.18004	6.22515e-103	-1.03783e-08	-2.58177	1.72386e-60	-1.03783e-08	-2.76601
44652931	chr19:44652931:T:TA	1.65316e-287	29.5353	-2.27515e-08	4.61995e-103	-2.87998	-2.27515e-08	1.06143e-60	-3.25096	-2.27515e-08
44653107	chr19:44653107:C:T	0	-1.03783e-08	3.20579	4.99266e-101	-1.03783e-08	1.80277	1.14712e-58	-1.03783e-08	1.43185
44653179	chr19:44653179:C:T	0	-1.03783e-08	-2.13839	1.15391e-102	-1.03783e-08	-1.96462	3.00808e-60	-1.03783e-08	-2.20927
44653336	chr19:44653336:C:T	0	-1.03783e-08	-2.63751	4.76602e-103	-1.03783e-08	-2.84885	1.6242e-60	-1.03783e-08	-2.82556
44653569	chr19:44653569:C:T	0	-2.06796	-2.27981	4.29672e-103	-1.08752	-1.86499	4.74939e-61	-1.82325	-2.23189
44653769	chr19:44653769:T:G	0	-1.03783e-08	-2.65268	4.81641e-103	-1.03783e-08	-2.83834	1.98186e-60	-1.03783e-08	-2.62654
44654191	chr19:44654191:G:A	0	-1.03783e-08	-2.82032	3.99469e-103	-1.03783e-08	-3.0254	1.64281e-60	-1.03783e-08	-2.81417
44654208	chr19:44654208:C:T	0	-1.03783e-08	-2.88859	3.88634e-103	-1.03783e-08	-3.0529	1.5275e-60	-1.03783e-08	-2.88694
44654221	chr19:44654221:A:G	0	-1.03783e-08	-2.06202	3.77337e-103	-1.03783e-08	-3.0824	1.27716e-60	-1.03783e-08	-3.06594
44654770	chr19:44654770:T:C	0	9.81217	-2.3154	9.92738e-104	-1.40073	-3.01692	9.63893e-62	-2.7646	-2.88533
44654880	chr19:44654880:C:G	0	-1.03783e-08	-2.93156	7.17272e-103	-1.03783e-08	-2.44008	1.61428e-60	-1.03783e-08	-2.83169
44655170	chr19:44655170:A:T	0	-1.03783e-08	-2.46054	1.75166e-102	-1.03783e-08	-1.54721	4.1211e-60	-1.03783e-08	-1.89445
44655380	chr19:44655380:C:T	0	-1.03783e-08	-2.92181	7.31374e-103	-1.03783e-08	-2.42061	1.63437e-60	-1.03783e-08	-2.81932
44655382	chr19:44655382:C:T	0	-1.03783e-08	-2.46366	1.74312e-102	-1.03783e-08	-1.55211	4.10339e-60	-1.03783e-08	-1.89876
44655484	chr19:44655484:GT:G	0	-1.14624	-2.59769	1.48834e-104	-3.31319	-3.0021	9.06695e-62	-2.62108	-3.09003
44655608	chr19:44655608:G:A	0	-1.03783e-08	-2.29545	5.64726e-103	-1.03783e-08	-2.67919	1.92305e-60	-1.03783e-08	-2.65666
44656067	chr19:44656067:C:T	0	-1.03783e-08	-2.66362	8.56399e-103	-1.03783e-08	-2.2628	2.65755e-60	-1.03783e-08	-2.33317
44656368	chr19:44656368:C:A	0	9.78916	-2.35781	9.6764e-104	-1.41503	-3.02823	9.3771e-62	-2.77291	-2.90456
44656577	chr19:44656577:A:G	0	-1.03783e-08	-2.46327	1.74489e-102	-1.03783e-08	-1.55109	4.10733e-60	-1.03783e-08	-1.8978
44656878	chr19:44656878:TG:T	0	-1.03783e-08	-0.916183	2.71346e-102	-1.03783e-08	-1.10956	1.05452e-59	-1.03783e-08	-0.954898
44656993	chr19:44656993:AATT:A	0	9.87126	-2.31725	1.01871e-103	-1.37464	-3.01719	9.78444e-62	-2.74748	-2.88747
44657123	chr19:44657123:G:A	0	-1.03783e-08	-2.9339	7.41871e-103	-1.03783e-08	-2.40636	1.62822e-60	-1.03783e-08	-2.82308
44657255	chr19:44657255:G:A	0	-3.53231	-0.197629	1.15961e-103	-3.00008	-1.2622	3.22079e-60	-0.548373	-1.59257
44657614	chr19:44657614:A:G	0	-1.03783e-08	-3.08934	3.99579e-103	-1.03783e-08	-3.02512	1.25315e-60	-1.03783e-08	-3.08491
44657628	chr19:44657628:T:C	0	2.96617	-2.20427	3.85715e-104	-2.27123	-3.0918	4.2593e-62	-3.44015	-3.02649
44657717	chr19:44657717:G:A	0	-1.03783e-08	-2.29087	5.66464e-103	-1.03783e-08	-2.67612	1.92938e-60	-1.03783e-08	-2.65338
44657802	chr19:44657802:G:A	0	-1.03783e-08	-1.74231	4.98516e-103	-1.03783e-08	-2.8039	1.9059e-60	-1.03783e-08	-2.66562
44658298	chr19:44658298:T:A	0	3.17744	-2.02639	4.25542e-104	-2.17838	-3.08638	4.07298e-62	-3.46465	-3.04672
44658490	chr19:44658490:A:C	0	-1.03783e-08	-2.94218	7.00675e-103	-1.03783e-08	-2.46349	1.59293e-60	-1.03783e-08	-2.845
44658627	chr19:44658627:A:G	0	-3.53269	-2.27515e-08	6.18983e-103	-2.58746	-2.27515e-08	9.30977e-61	-3.38209	-2.27515e-08
44658697	chr19:44658697:C:T	0	-1.03783e-08	-3.07315	3.80762e-103	-1.03783e-08	-3.07336	1.25728e-60	-1.03783e-08	-3.08162
44658770	chr19:44658770:G:A	0	-2.64687	-2.27515e-08	9.9283e-103	-2.11498	-2.27515e-08	3.42403e-60	-2.07975	-2.27515e-08
44659067	chr19:44659067:A:C	0	-1.03783e-08	-2.86504	4.01858e-103	-1.03783e-08	-3.01944	1.32881e-60	-1.03783e-08	-3.02629
44659101	chr19:44659101:C:T	0	-1.03783e-08	-2.86074	4.23525e-103	-1.03783e-08	-2.96692	1.41763e-60	-1.03783e-08	-2.96159
44659396	chr19:44659396:G:A	0	-1.03783e-08	-2.45651	5.82256e-103	-1.03783e-08	-2.64863	1.95465e-60	-1.03783e-08	-2.64036
44659679	chr19:44659679:G:A	0	-1.03783e-08	-2.93663	7.0468e-103	-1.03783e-08	-2.45779	1.71413e-60	-1.03783e-08	-2.77167
44659687	chr19:44659687:G:A	0	12.0651	-2.54123	2.64333e-103	-0.444175	-2.99415	1.66507e-61	-2.18264	-2.92066
44660170	chr19:44660170:G:A	0	-1.03783e-08	-3.00556	6.06248e-103	-1.03783e-08	-2.60825	1.50288e-60	-1.03783e-08	-2.90319
44660184	chr19:44660184:G:A	0	-1.03783e-08	-1.20012	6.73092e-103	-1.03783e-08	-2.50365	2.66488e-60	-1.03783e-08	-2.33042
44660404	chr19:44660404:T:C	0	5.71752	-1.4976	8.29591e-104	-1.87003	-2.72716	1.24609e-61	-2.91883	-2.47432
44660451	chr19:44660451:T:C	0	-3.48045	-3.0833	1.26746e-104	-3.46801	-3.00792	3.97409e-62	-3.4819	-3.05405
44660642	chr19:44660642:C:T	0	-1.03783e-08	-0.847648	2.99823e-102	-1.03783e-08	-1.00976	1.18023e-59	-1.03783e-08	-0.842279
44660831	chr19:44660831:G:A	0	-1.03783e-08	1.40783	9.13715e-102	-1.03783e-08	0.104568	2.04858e-59	-1.03783e-08	-0.290844
44661091	chr19:44661091:A:C	0	-1.03783e-08	3.11158	4.46124e-101	-1.03783e-08	1.69023	1.02187e-58	-1.03783e-08	1.31623
44661394	chr19:44661394:C:T	0	-1.03783e-08	-1.77347	4.92817e-103	-1.03783e-08	-2.8154	1.8724e-60	-1.03783e-08	-2.68335
44661496	chr19:44661496:C:T	0	-1.03783e-08	-2.50915	1.03312e-102	-1.03783e-08	-2.0752	2.67936e-60	-1.03783e-08	-2.325
44661661	chr19:44661661:GC:G	0	-2.82548	-2.27515e-08	2.42678e-103	-3.5238	-2.27515e-08	9.33291e-61	-3.37961	-2.27515e-08
44662261	chr19:44662261:T:G	0	-1.03783e-08	-2.9551	4.88472e-103	-1.03783e-08	-2.82425	1.33713e-60	-1.03783e-08	-3.02005
44662346	chr19:44662346:C:G	0	-1.03783e-08	-2.673	4.58853e-103	-1.03783e-08	-2.88681	1.8675e-60	-1.03783e-08	-2.68597
44662645	chr19:44662645:A:C	0	-1.94664	-2.30651	8.15996e-102	2.70455	-2.71309	1.4502e-61	-2.47285	-2.7686
44662921	chr19:44662921:G:A	0	-1.03783e-08	-2.8305	4.21316e-103	-1.03783e-08	-2.97215	1.4705e-60	-1.03783e-08	-2.92497
44663108	chr19:44663108:G:C	0	-1.03783e-08	-3.0031	3.75398e-103	-1.03783e-08	-3.08755	1.30587e-60	-1.03783e-08	-3.04371
44663199	chr19:44663199:G:A	0	-3.48144	-2.90615	1.68352e-104	-3.35254	-2.83952	5.03705e-62	-3.37648	-2.92245
44663400	chr19:44663400:A:G	0	-1.03783e-08	-2.90223	6.98262e-102	-1.03783e-08	-0.164356	1.37434e-59	-1.03783e-08	-0.690016
44663481	chr19:44663481:G:A	0	-1.03783e-08	-2.48176	6.23277e-103	-1.03783e-08	-2.58054	1.86282e-60	-1.03783e-08	-2.68848
44663684	chr19:44663684:C:T	0	-1.9802	-2.27515e-08	6.51882e-102	-0.233087	-2.27515e-08	3.27563e-60	-2.12406	-2.27515e-08
44664149	chr19:44664149:AAATT:A	0	-1.03783e-08	-1.23789	1.73766e-102	-1.03783e-08	-1.55524	5.03429e-60	-1.03783e-08	-1.6943
44664264	chr19:44664264:A:G	0	-0.103156	-2.90581	1.5387e-103	-1.2523	-2.72713	6.39039e-58	5.95719	-2.8078
44664277	chr19:44664277:T:C	0	7.59855	-2.27515e-08	2.8189e-103	-3.37402	-2.27515e-08	1.4801e-60	-2.91846	-2.27515e-08
44664357	chr19:44664357:C:T	0	-3.45587	-2.27515e-08	3.94144e-103	-3.03882	-2.27515e-08	9.64862e-61	-3.34634	-2.27515e-08
44664826	chr19:44664826:A:T	0	-1.03783e-08	-3.09285	3.88838e-103	-1.03783e-08	-3.05237	1.25806e-60	-1.03783e-08	-3.081
44664963	chr19:44664963:T:C	0	-1.03783e-08	0.262837	1.53396e-102	-1.03783e-08	-1.67993	5.27238e-60	-1.03783e-08	-1.64809
44666140	chr19:44666140:A:T	3.55864e-286	32.6271	-2.27515e-08	7.54693e-103	-2.38923	-2.27515e-08	1.39528e-60	-2.97748	-2.27515e-08
44666174	chr19:44666174:G:A	0	-1.03783e-08	-3.07708	3.73321e-103	-1.03783e-08	-3.0931	1.24348e-60	-1.03783e-08	-3.09266
44667076	chr19:44667076:C:G	0	-1.03783e-08	-3.08314	3.73456e-103	-1.03783e-08	-3.09273	1.24291e-60	-1.03783e-08	-3.09312
44667417	chr19:44667417:T:C	0	-1.03783e-08	-3.09098	7.73896e-103	-1.03783e-08	-2.3641	2.87842e-60	-1.03783e-08	-2.25333
44667465	chr19:44667465:C:G	0	-2.91446	-2.27515e-08	2.38682e-103	-3.5404	-2.27515e-08	8.68405e-61	-3.45167	-2.27515e-08
44669202	chr19:44669202:C:T	0	-1.03783e-08	-2.9867	3.95888e-103	-1.03783e-08	-3.03441	1.43992e-60	-1.03783e-08	-2.94599
44669250	chr19:44669250:C:T	0	23.8971	-2.27515e-08	3.86787e-103	-3.05766	-2.27515e-08	9.55999e-61	-3.35557	-2.27515e-08
44669513	chr19:44669513:T:C	0	23.8501	-2.27515e-08	3.8449e-103	-3.06362	-2.27515e-08	9.52868e-61	-3.35885	-2.27515e-08
44669555	chr19:44669555:TCA:T	0	-1.03783e-08	-0.768075	4.53485e-102	-1.03783e-08	-0.595988	1.08702e-59	-1.03783e-08	-0.924548
44669809	chr19:44669809:C:T	0	-1.03783e-08	-3.02298	1.18785e-102	-1.03783e-08	-1.93563	4.9061e-60	-1.03783e-08	-1.72009
44670046	chr19:44670046:G:A	0	-1.03783e-08	-3.05462	2.32638e-102	-1.03783e-08	-1.26347	4.99879e-60	-1.03783e-08	-1.70138
44670413	chr19:44670413:G:A	0	-1.03783e-08	-2.05004	1.86125e-102	-1.03783e-08	-1.48653	2.47757e-60	-1.03783e-08	-2.4033
44670549	chr19:44670549:C:T	0	-1.03783e-08	-3.05024	3.7646e-103	-1.03783e-08	-3.08472	1.25545e-60	-1.03783e-08	-3.08308
44670553	chr19:44670553:T:G	0	-1.03783e-08	-3.08955	7.62409e-103	-1.03783e-08	-2.37905	2.83504e-60	-1.03783e-08	-2.26852
44670861	chr19:44670861:C:T	0	-1.03783e-08	-2.77393	7.21933e-103	-1.03783e-08	-2.4336	2.10992e-60	-1.03783e-08	-2.56392
44671046	chr19:44671046:C:T	0	-1.03783e-08	-3.02985	4.58793e-103	-1.03783e-08	-2.88694	1.64206e-60	-1.03783e-08	-2.81462
44671859	chr19:44671859:C:G	0	-1.03783e-08	-3.03697	9.6918e-103	-1.03783e-08	-2.13909	2.93996e-60	-1.03783e-08	-2.23218
44672570	chr19:44672570:C:T	0	-1.03783e-08	-3.08574	8.37894e-103	-1.03783e-08	-2.28464	3.06828e-60	-1.03783e-08	-2.18945
44672756	chr19:44672756:C:T	0	0.492782	-3.05972	6.97276e-104	-1.70396	-3.06698	3.33197e-61	-1.32261	-3.08698
44673025	chr19:44673025:C:A	0	-1.03783e-08	-2.9314	4.4204e-103	-1.03783e-08	-2.92414	1.4904e-60	-1.03783e-08	-2.91153
44673068	chr19:44673068:T:C	0	26.9162	-2.76246	3.6819e-103	-0.0358383	-3.0711	8.57677e-61	-0.394392	-3.06971
44673167	chr19:44673167:C:T	0	-1.03783e-08	-0.41112	1.27283e-102	-1.03783e-08	-1.86654	3.87138e-60	-1.03783e-08	-1.95696
44673285	chr19:44673285:A:G	0	-3.52708	-2.27515e-08	7.08674e-102	-0.149555	-2.27515e-08	9.00308e-61	-3.41559	-2.27515e-08
44673405	chr19:44673405:C:A	0	-1.03783e-08	-2.25734	8.71364e-103	-1.03783e-08	-2.24548	2.29152e-60	-1.03783e-08	-2.48136
44673522	chr19:44673522:C:T	0	-3.33895	-2.27515e-08	2.66321e-103	-3.43083	-2.27515e-08	7.93557e-61	-3.5418	-2.27515e-08
44674575	chr19:44674575:T:A	0	-1.03783e-08	-2.63227	3.77841e-103	-1.03783e-08	-3.08106	1.29835e-60	-1.03783e-08	-3.04948
44674670	chr19:44674670:T:C	0	-1.03783e-08	-2.94655	1.4298e-102	-1.03783e-08	-1.75025	4.3891e-60	-1.03783e-08	-1.83145
44674710	chr19:44674710:A:G	0	-1.03783e-08	-2.90908	4.03848e-103	-1.03783e-08	-3.0145	1.50888e-60	-1.03783e-08	-2.89921
44674840	chr19:44674840:T:C	0	-1.03783e-08	-2.3834	7.64655e-103	-1.03783e-08	-2.37611	2.0702e-60	-1.03783e-08	-2.58293
44675035	chr19:44675035:C:A	0	-1.03783e-08	-3.05108	4.37345e-103	-1.03783e-08	-2.93481	1.24317e-60	-1.03783e-08	-3.09291
44675364	chr19:44675364:G:A	0	-1.03783e-08	-2.21349	1.42512e-102	-1.03783e-08	-1.75352	2.09889e-60	-1.03783e-08	-2.56917
44675518	chr19:44675518:G:A	0	-1.03783e-08	-3.0781	3.7333e-103	-1.03783e-08	-3.09307	1.24297e-60	-1.03783e-08	-3.09307
44675573	chr19:44675573:TCCAGGAATTTGAGA:T	0	-1.03783e-08	-3.0714	3.73321e-103	-1.03783e-08	-3.0931	1.24496e-60	-1.03783e-08	-3.09147
44675709	chr19:44675709:C:T	0	-1.03783e-08	-2.92966	4.29671e-103	-1.03783e-08	-2.95252	1.45472e-60	-1.03783e-08	-2.93576
44675893	chr19:44675893:C:T	0	-1.03783e-08	-3.0898	4.01099e-103	-1.03783e-08	-3.02133	1.25978e-60	-1.03783e-08	-3.07963
44675905	chr19:44675905:G:C	0	-1.03783e-08	-2.95325	3.7846e-103	-1.03783e-08	-3.07943	1.44533e-60	-1.03783e-08	-2.94224
44676295	chr19:44676295:C:T	0	-2.20583	-2.94393	2.2563e-103	-1.36963	-2.227	3.12122e-61	-2.18325	-2.29168
44676359	chr19:44676359:C:T	2.57544e-286	32.3053	-2.27515e-08	7.13719e-103	-2.44505	-2.27515e-08	1.33878e-60	-3.01882	-2.27515e-08
44676522	chr19:44676522:C:T	0	-1.03783e-08	-2.78388	4.72379e-103	-1.03783e-08	-2.85775	1.31738e-60	-1.03783e-08	-3.03493
44676682	chr19:44676682:G:A	0	-1.03783e-08	-3.08707	3.98585e-103	-1.03783e-08	-3.02762	1.2435e-60	-1.03783e-08	-3.09264
44677740	chr19:44677740:A:G	0	-3.54547	-2.27515e-08	3.85549e-103	-3.06087	-2.27515e-08	8.77975e-61	-3.44071	-2.27515e-08
44677942	chr19:44677942:C:A	0	-1.03783e-08	-3.00569	3.81695e-103	-1.03783e-08	-3.07091	1.24608e-60	-1.03783e-08	-3.09057
44677956	chr19:44677956:A:G	0	-1.02152	-2.89151	5.66974e-103	0.417562	-3.09279	1.76818e-61	-1.96531	-3.0779
44678225	chr19:44678225:G:A	0	-1.03783e-08	-2.91548	4.18402e-103	-1.03783e-08	-2.97909	1.62697e-60	-1.03783e-08	-2.82386
44678556	chr19:44678556:A:G	0	-1.03783e-08	-3.07206	3.73325e-103	-1.03783e-08	-3.09309	1.32504e-60	-1.03783e-08	-3.02913
44679059	chr19:44679059:C:T	0	-1.03783e-08	-0.343679	1.34067e-102	-1.03783e-08	-1.81461	4.11145e-60	-1.03783e-08	-1.8968
44679197	chr19:44679197:G:T	0	-1.03783e-08	-0.375172	1.31014e-102	-1.03783e-08	-1.83765	4.0179e-60	-1.03783e-08	-1.91981
44679279	chr19:44679279:C:T	0	-1.03783e-08	-2.98078	4.14013e-103	-1.03783e-08	-2.98964	1.63142e-60	-1.03783e-08	-2.82112
44679410	chr19:44679410:A:G	0	-1.03783e-08	-3.00242	5.13833e-103	-1.03783e-08	-2.77364	1.7887e-60	-1.03783e-08	-2.72908
44679916	chr19:44679916:C:T	0	-1.03783e-08	-2.84465	4.41351e-103	-1.03783e-08	-2.92569	1.27959e-60	-1.03783e-08	-3.06404
44680063	chr19:44680063:A:G	0	-1.03783e-08	-0.347004	1.30218e-102	-1.03783e-08	-1.84374	3.99537e-60	-1.03783e-08	-1.92544
44680547	chr19:44680547:C:T	0	-1.03783e-08	-3.03423	3.98374e-103	-1.03783e-08	-3.02814	1.24373e-60	-1.03783e-08	-3.09246
44680613	chr19:44680613:C:G	0	25.2386	-3.08914	2.94398e-104	-2.6042	-3.02899	6.12464e-62	-3.09281	-3.01061
44680621	chr19:44680621:C:T	0	-1.03783e-08	-2.9002	5.72226e-103	-1.03783e-08	-2.666	1.33282e-60	-1.03783e-08	-3.02327
44680759	chr19:44680759:C:T	0	-1.03783e-08	-2.57849	6.45355e-103	-1.03783e-08	-2.54574	2.03386e-60	-1.03783e-08	-2.60064
44680827	chr19:44680827:C:G	0	-1.03783e-08	-1.89414	2.11267e-102	-1.03783e-08	-1.35983	2.72342e-60	-1.03783e-08	-2.30869
44680861	chr19:44680861:C:T	0	-1.03783e-08	-0.062102	1.58048e-102	-1.03783e-08	-1.65005	4.82284e-60	-1.03783e-08	-1.73721
44681347	chr19:44681347:A:G	0	1.73603	-2.84964	1.56402e-103	-0.870061	-3.09304	8.42082e-61	-0.440985	-3.04147
44681620	chr19:44681620:C:T	0	-1.03783e-08	-2.09509	1.7371e-102	-1.03783e-08	-1.55556	2.38817e-60	-1.03783e-08	-2.44004
44681636	chr19:44681636:A:G	0	-1.03783e-08	-3.09254	3.77736e-103	-1.03783e-08	-3.08134	1.42621e-60	-1.03783e-08	-2.95555
44681759	chr19:44681759:G:A	0	-1.03783e-08	-2.38982	6.91376e-103	-1.03783e-08	-2.47685	1.93032e-60	-1.03783e-08	-2.65289
44682075	chr19:44682075:T:G	0	-1.03783e-08	-2.92479	1.16105e-102	-1.03783e-08	-1.95846	3.14871e-60	-1.03783e-08	-2.16358
44682538	chr19:44682538:G:A	0	-2.082	-2.93782	2.85895e-103	-1.16204	-2.19787	3.67999e-61	-2.01408	-2.29616
44682687	chr19:44682687:G:T	0	-1.03783e-08	-2.49889	5.19893e-103	-1.03783e-08	-2.76191	1.59923e-60	-1.03783e-08	-2.84105
44683357	chr19:44683357:C:T	0	-1.03783e-08	-3.01904	5.655e-103	-1.03783e-08	-2.67783	1.58445e-60	-1.03783e-08	-2.85034
44683601	chr19:44683601:G:T	0	25.2493	-3.07683	3.0075e-104	-2.56214	-3.0497	6.21134e-62	-3.05297	-3.0364
44683760	chr19:44683760:G:A	0	-1.03783e-08	-2.81056	5.82372e-103	-1.03783e-08	-2.64843	1.59534e-60	-1.03783e-08	-2.84349
44683891	chr19:44683891:A:G	0	17.9998	-3.08937	3.21103e-104	-2.50377	-3.04259	5.37629e-62	-3.17563	-3.05811
44685014	chr19:44685014:T:A	0	-1.03783e-08	-2.79286	4.21882e-103	-1.03783e-08	-2.97081	1.33351e-60	-1.03783e-08	-3.02276
44685085	chr19:44685085:G:A	0	-1.03783e-08	-2.70546	9.12214e-103	-1.03783e-08	-2.19966	2.40909e-60	-1.03783e-08	-2.43133
44685157	chr19:44685157:G:C	0	-2.07232	-2.58286	1.98091e-104	-2.95448	-3.07491	5.85423e-62	-3.09766	-3.05092
44685199	chr19:44685199:T:C	0	-2.22338	-2.45295	1.32338e-104	-3.34235	-3.09041	1.37209e-61	-2.2839	-3.01292
44685200	chr19:44685200:A:T	0	-1.03783e-08	-1.44866	6.19059e-103	-1.03783e-08	-2.58733	4.84456e-60	-1.03783e-08	-1.73272
44685225	chr19:44685225:C:T	0	-1.03783e-08	-2.90496	4.54883e-103	-1.03783e-08	-2.8955	1.47373e-60	-1.03783e-08	-2.92278
44685226	chr19:44685226:G:A	0	-1.03783e-08	-2.89718	3.9694e-103	-1.03783e-08	-3.03175	1.3037e-60	-1.03783e-08	-3.04537
44685438	chr19:44685438:A:G	0	-3.37312	-2.09754	1.82498e-104	-3.34094	-2.77044	6.55516e-62	-3.23986	-2.79563
44685758	chr19:44685758:C:G	0	-2.41652	-1.50552	1.17816e-104	-3.53219	-3.01681	3.72137e-61	-1.47357	-2.8255
44685919	chr19:44685919:C:T	0	-2.35041	-1.52585	1.16589e-104	-3.53825	-3.02122	3.40637e-61	-1.55371	-2.8338
44685924	chr19:44685924:G:A	0	-1.03783e-08	-2.69091	3.75332e-103	-1.03783e-08	-3.08772	1.24322e-60	-1.03783e-08	-3.09287
44686060	chr19:44686060:T:C	0	-2.3494	-1.53189	1.16206e-104	-3.53814	-3.02462	3.37381e-61	-1.55552	-2.8416
44686179	chr19:44686179:A:G	0	-2.3488	-1.88051	1.10475e-104	-3.53873	-3.0746	2.98779e-61	-1.55967	-2.95895
44686333	chr19:44686333:C:T	2.75651e-284	36.9772	-2.27515e-08	2.55287e-102	-1.17056	-2.27515e-08	3.11203e-60	-2.1753	-2.27515e-08
44686339	chr19:44686339:G:T	0	-2.36523	-1.50502	1.17293e-104	-3.53674	-3.0167	3.51256e-61	-1.53152	-2.82529
44686355	chr19:44686355:T:C	0	-2.34211	-1.47535	1.20264e-104	-3.5361	-2.99233	3.75839e-61	-1.49388	-2.79529
44686494	chr19:44686494:A:G	0	-2.36612	-1.44484	1.17923e-104	-3.53747	-3.01062	3.66105e-61	-1.5376	-2.77781
44686625	chr19:44686625:G:T	0	-1.03783e-08	-2.50626	1.31363e-102	-1.03783e-08	-1.83498	2.99077e-60	-1.03783e-08	-2.21504
44686891	chr19:44686891:A:G	0	-2.39286	-1.52248	1.17314e-104	-3.53316	-3.0201	3.62655e-61	-1.49186	-2.83302
44687254	chr19:44687254:C:T	0	-2.38981	-1.52577	1.17398e-104	-3.53354	-3.01901	3.61893e-61	-1.49687	-2.83011
44687336	chr19:44687336:T:C	0	-2.39282	-1.58242	1.16228e-104	-3.53324	-3.02933	3.54702e-61	-1.49538	-2.85167
44687494	chr19:44687494:T:C	0	-2.3649	-1.49006	1.17654e-104	-3.53677	-3.0136	3.51009e-61	-1.54318	-2.81434
44687501	chr19:44687501:G:T	0	-2.36451	-1.47272	1.18072e-104	-3.53712	-3.0097	3.53765e-61	-1.54262	-2.80708
44687710	chr19:44687710:A:G	0	-2.39631	-1.51931	1.17587e-104	-3.53334	-3.0176	3.63713e-61	-1.49451	-2.82746
44687713	chr19:44687713:T:C	0	-2.38681	-1.53269	1.17147e-104	-3.53418	-3.02051	3.57459e-61	-1.50637	-2.83294
44687738	chr19:44687738:A:G	0	-2.38613	-1.5526	1.16743e-104	-3.53402	-3.02413	3.54697e-61	-1.50758	-2.83948
44687769	chr19:44687769:A:G	0	-2.40994	-1.56916	1.16536e-104	-3.53232	-3.0276	3.64688e-61	-1.47311	-2.84618
44687770	chr19:44687770:G:A	0	-1.03783e-08	-3.06398	3.73906e-103	-1.03783e-08	-3.09153	1.24864e-60	-1.03783e-08	-3.08852
44687780	chr19:44687780:G:A	0	-1.03783e-08	-2.08533	7.91951e-103	-1.03783e-08	-2.34104	2.16306e-60	-1.03783e-08	-2.53905
44687914	chr19:44687914:T:C	0	-2.40617	-1.52794	1.17464e-104	-3.53251	-3.01948	3.67534e-61	-1.48051	-2.831
44688018	chr19:44688018:T:C	0	-1.03783e-08	-1.8501	1.00637e-102	-1.03783e-08	-2.10143	3.34601e-60	-1.03783e-08	-2.1028
44688022	chr19:44688022:G:A	0	-1.03783e-08	-2.98208	3.85503e-103	-1.03783e-08	-3.06099	1.39253e-60	-1.03783e-08	-2.97945
44688237	chr19:44688237:C:T	0	20.2955	-3.01071	5.42538e-103	0.312812	-3.03209	5.48557e-61	-0.942227	-2.96881
44688262	chr19:44688262:C:T	0	-1.03783e-08	-3.0748	3.9057e-103	-1.03783e-08	-3.04793	1.30667e-60	-1.03783e-08	-3.04309
44688702	chr19:44688702:C:T	0	-1.03783e-08	-3.08542	3.75942e-103	-1.03783e-08	-3.0861	1.32806e-60	-1.03783e-08	-3.02685
44689049	chr19:44689049:A:G	0	23.6549	-3.09106	1.642e-102	1.34966	-2.96152	8.22319e-61	-0.473402	-3.0328
44689199	chr19:44689199:T:G	0	-1.03783e-08	-2.78989	4.32505e-103	-1.03783e-08	-2.94594	1.65611e-60	-1.03783e-08	-2.8061
44689259	chr19:44689259:A:G	0	-1.03783e-08	-2.79055	4.3273e-103	-1.03783e-08	-2.94542	1.65789e-60	-1.03783e-08	-2.80503
44689640	chr19:44689640:A:T	0	0.369131	-2.27515e-08	3.2541e-103	-3.23045	-2.27515e-08	5.81642e-60	-1.54989	-2.27515e-08
44689794	chr19:44689794:G:A	0	-3.33904	-2.27515e-08	4.11148e-103	-2.99658	-2.27515e-08	1.58106e-60	-2.85248	-2.27515e-08
44689853	chr19:44689853:C:A	0	-1.95595	-2.76652	2.42516e-104	-3.24384	-2.58321	6.87137e-62	-3.42628	-2.5621
44689995	chr19:44689995:A:G	0	-1.03783e-08	-2.91468	4.09196e-103	-1.03783e-08	-3.00134	1.5365e-60	-1.03783e-08	-2.88107
44690262	chr19:44690262:G:A	0	-1.96742	-1.85748	8.3223e-104	-3.16291	-1.4311	1.58676e-61	-3.36168	-1.78978
44690429	chr19:44690429:T:A	0	-1.03783e-08	-1.7255	1.95915e-102	-1.03783e-08	-1.43527	5.59013e-60	-1.03783e-08	-1.58957
44690630	chr19:44690630:G:T	0	-3.47591	-2.27515e-08	2.88472e-103	-3.35094	-2.27515e-08	8.41701e-61	-3.4829	-2.27515e-08
44690695	chr19:44690695:T:C	0	24.1556	-1.78796	6.7321e-102	1.86878	-2.06967	3.84485e-60	0.260767	-2.22461
44690881	chr19:44690881:G:A	0	-1.03783e-08	-3.01161	4.15482e-103	-1.03783e-08	-2.9861	1.4725e-60	-1.03783e-08	-2.92361
44690939	chr19:44690939:C:G	0	-3.54369	-2.66451	1.47858e-104	-3.28031	-3.04156	1.84139e-61	-1.91757	-3.08506
44691055	chr19:44691055:C:T	0	-2.12696	-2.90903	1.57918e-104	-3.20582	-3.05023	3.20676e-61	-1.3581	-3.0898
44691412	chr19:44691412:C:G	0	-1.03783e-08	-2.04935	8.74837e-103	-1.03783e-08	-2.2415	2.81672e-60	-1.03783e-08	-2.275
44691846	chr19:44691846:A:G	0	-1.03783e-08	-3.0634	3.73317e-103	-1.03783e-08	-3.09311	1.26084e-60	-1.03783e-08	-3.0788
44691968	chr19:44691968:A:C	0	-3.26185	-3.01234	1.40122e-104	-3.43233	-2.94327	1.07043e-61	-2.73217	-2.81292
44692043	chr19:44692043:T:G	0	24.5051	-2.90171	1.30373e-102	1.19246	-3.03502	8.5269e-61	-0.51869	-2.95124
44692096	chr19:44692096:C:A	0	-3.28338	-3.09316	1.58451e-104	-3.31855	-2.93413	6.58776e-62	-2.95921	-3.07132
44692200	chr19:44692200:A:G	0	-1.03783e-08	-1.98903	7.04754e-103	-1.03783e-08	-2.45769	2.11492e-60	-1.03783e-08	-2.56156
44692343	chr19:44692343:AG:A	0	-1.03783e-08	-2.94748	4.34935e-103	-1.03783e-08	-2.94034	1.40677e-60	-1.03783e-08	-2.96927
44692569	chr19:44692569:G:A	0	0.468195	-3.05517	1.68594e-104	-3.27519	-2.91544	3.11619e-61	-1.45868	-3.01787
44692655	chr19:44692655:G:A	0	-1.03783e-08	-2.77182	4.64077e-103	-1.03783e-08	-2.87548	1.53331e-60	-1.03783e-08	-2.88315
44692792	chr19:44692792:A:G	0	-3.28176	0.585597	1.74765e-103	-3.34378	-0.508307	2.01758e-60	-2.30122	-0.307457
44692837	chr19:44692837:T:C	0	0.889945	-2.88822	1.78042e-104	-3.19197	-2.94413	3.75597e-61	-1.21179	-3.07802
44692865	chr19:44692865:A:G	0	-2.92284	0.437402	2.37154e-103	-3.11558	-0.431248	9.89505e-61	-3.08608	-0.235042
44692984	chr19:44692984:G:A	0	-3.54635	-2.46334	2.3506e-104	-3.51833	-2.33995	9.38514e-62	-3.12421	-2.5524
44693077	chr19:44693077:C:T	0	-1.03783e-08	-3.0614	3.74549e-103	-1.03783e-08	-3.08981	1.35613e-60	-1.03783e-08	-3.00594
44693393	chr19:44693393:G:C	0	-3.54142	-2.04684	1.83605e-104	-3.54622	-2.55912	5.92199e-62	-3.4142	-2.72287
44693665	chr19:44693665:A:G	0	0.207877	-1.90565	8.85949e-104	-3.29889	-1.23257	2.09332e-60	-1.5111	-1.06073
44693688	chr19:44693688:T:A	0	2.56683	-2.27515e-08	3.01923e-103	-3.30536	-2.27515e-08	7.90038e-61	-3.54625	-2.27515e-08
44693694	chr19:44693694:G:A	0	-3.53199	-2.27515e-08	3.82777e-103	-3.06808	-2.27515e-08	7.58539e-39	47.0699	-2.27515e-08
44694462	chr19:44694462:C:G	7.38868e-283	40.2657	-2.27515e-08	1.11601e-102	-1.99802	-2.27515e-08	1.90079e-60	-2.66831	-2.27515e-08
44695207	chr19:44695207:C:T	0	28.0348	-3.08176	4.88756e-102	2.46794	-2.98903	1.77501e-60	0.355517	-3.09228
44695666	chr19:44695666:C:T	0	9.26932	-2.94462	1.4555e-103	-0.948607	-3.08641	6.87461e-62	-3.01379	-2.97412
44695812	chr19:44695812:A:G	0	-2.88428	-2.27515e-08	4.9939e-103	-2.80215	-2.27515e-08	2.10305e-60	-2.56719	-2.27515e-08
44695856	chr19:44695856:TGACCCTGACCAAACAAGGTCATA:T	0	-1.03783e-08	-2.44757	7.15942e-103	-1.03783e-08	-2.44194	2.94531e-60	-1.03783e-08	-2.23036
44696142	chr19:44696142:C:T	0	-1.03783e-08	-2.50071	4.47223e-103	-1.03783e-08	-2.91248	1.79091e-60	-1.03783e-08	-2.72785
44696202	chr19:44696202:A:G	0	-1.03783e-08	-3.00229	3.76049e-103	-1.03783e-08	-3.08582	1.33498e-60	-1.03783e-08	-3.02165
44696246	chr19:44696246:G:A	0	-3.54599	-2.6874	1.78926e-104	-3.50037	-2.63078	8.16323e-62	-3.10018	-2.71593
44696254	chr19:44696254:T:C	0	-2.82532	-2.91105	5.07214e-104	-3.15178	-1.9374	1.71088e-61	-3.54312	-1.53303
44696435	chr19:44696435:T:G	0	-1.03783e-08	-3.08991	4.02825e-103	-1.03783e-08	-3.01703	1.27816e-60	-1.03783e-08	-3.06515
44696940	chr19:44696940:C:T	0	28.7836	-3.09019	7.04367e-102	2.76149	-2.91714	2.28343e-60	0.605447	-3.09034
44697256	chr19:44697256:G:A	0	-0.758552	-2.82549	5.60866e-104	-2.60678	-2.38186	1.57836e-61	-2.97499	-2.18178
44697364	chr19:44697364:C:T	0	0.260654	-3.0676	1.30476e-104	-3.43049	-3.01644	1.7846e-61	-1.95711	-3.07686
44697435	chr19:44697435:T:C	0	-3.43199	-2.96317	1.27041e-104	-3.54615	-2.92746	5.77599e-62	-3.16267	-2.99936
44697501	chr19:44697501:G:A	0	-1.03783e-08	-3.07188	3.78182e-103	-1.03783e-08	-3.08016	1.3318e-60	-1.03783e-08	-3.02405
44697668	chr19:44697668:C:T	0	-3.53364	-2.27515e-08	2.73652e-103	-3.40368	-2.27515e-08	7.94503e-61	-3.54061	-2.27515e-08
44697757	chr19:44697757:A:G	0	1.59374	-2.7891	2.81449e-104	-2.59339	-3.08478	1.0548e-60	-0.184566	-3.07265
44697871	chr19:44697871:G:T	0	-1.56335	-2.27515e-08	2.56835e-103	-3.4671	-2.27515e-08	1.67447e-60	-2.79508	-2.27515e-08
44697973	chr19:44697973:GGTCAGGTGGGCAGGA:G	0	-1.03783e-08	-3.08585	3.73682e-103	-1.03783e-08	-3.09213	1.25224e-60	-1.03783e-08	-3.08564
44698145	chr19:44698145:C:T	0	-1.18149	-1.86902	7.47715e-104	-2.09322	-2.60788	8.27547e-62	-3.1853	-2.61715
44698173	chr19:44698173:G:A	0	-1.03783e-08	-3.03847	4.09988e-103	-1.03783e-08	-2.99941	1.27137e-60	-1.03783e-08	-3.07048
44698757	chr19:44698757:A:G	0	-3.27859	-2.58633	3.9726e-104	-3.17825	-2.15528	1.09613e-61	-3.40634	-2.11504
44698782	chr19:44698782:C:T	0	-2.18949	-1.30773	7.83365e-104	-1.7939	-2.86063	8.25138e-62	-3.37779	-2.42758
44699258	chr19:44699258:G:A	0	-1.03783e-08	-3.09014	3.73925e-103	-1.03783e-08	-3.09148	1.259e-60	-1.03783e-08	-3.08026
44699382	chr19:44699382:C:T	0	-3.52319	-2.27515e-08	3.27286e-103	-3.2247	-2.27515e-08	8.58407e-61	-3.46325	-2.27515e-08
44699384	chr19:44699384:C:T	0	-1.03783e-08	-2.6792	4.62177e-103	-1.03783e-08	-2.87959	1.65941e-60	-1.03783e-08	-2.80411
44699472	chr19:44699472:G:A	0	-1.03783e-08	-0.0808397	1.78189e-101	-1.03783e-08	0.77248	5.55493e-59	-1.03783e-08	0.706697
44699677	chr19:44699677:A:G	0	-1.03783e-08	-2.93729	3.79613e-103	-1.03783e-08	-3.07638	1.24358e-60	-1.03783e-08	-3.09258
44699739	chr19:44699739:G:A	0	-1.03783e-08	-0.0719606	4.17228e-102	-1.03783e-08	-0.679317	9.98489e-60	-1.03783e-08	-1.0095
44699786	chr19:44699786:C:T	0	-3.5346	-2.27515e-08	4.4198e-103	-2.92427	-2.27515e-08	1.01172e-60	-3.29892	-2.27515e-08
44699858	chr19:44699858:C:T	0	-1.03783e-08	-2.48936	9.62799e-103	-1.03783e-08	-2.14569	2.83098e-60	-1.03783e-08	-2.26995
44699894	chr19:44699894:C:T	0	-1.03783e-08	-2.72544	8.31185e-103	-1.03783e-08	-2.29268	1.77757e-60	-1.03783e-08	-2.73532
44699924	chr19:44699924:C:G	0	-3.40346	-3.0927	3.54161e-104	-2.45856	-2.9898	4.75832e-62	-3.5244	-2.83145
44700373	chr19:44700373:G:A	0	-1.03783e-08	-2.73336	5.90996e-103	-1.03783e-08	-2.63373	1.66467e-60	-1.03783e-08	-2.80095
44700567	chr19:44700567:G:C	0	-2.3335	-3.06976	1.43954e-104	-3.26697	-3.08166	2.47001e-61	-1.61589	-3.09305
44700787	chr19:44700787:CAAG:C	0	-1.03783e-08	-3.09127	4.81727e-103	-1.03783e-08	-2.83816	1.25585e-60	-1.03783e-08	-3.08276
44701028	chr19:44701028:G:T	0	-1.03783e-08	-2.79402	6.36772e-103	-1.03783e-08	-2.55912	2.4578e-60	-1.03783e-08	-2.4113
44701052	chr19:44701052:C:A	0	-2.47481	-2.76829	2.59424e-104	-2.89875	-2.86091	1.66845e-61	-2.10036	-3.0009
44701353	chr19:44701353:C:G	0	-1.03783e-08	-2.83348	8.44105e-103	-1.03783e-08	-2.27726	2.12906e-60	-1.03783e-08	-2.55489
44701904	chr19:44701904:G:A	0	0.989387	-2.57327	5.48442e-104	-1.93913	-3.0719	1.03821e-60	-0.383106	-2.88997
44702058	chr19:44702058:C:T	0	-1.03783e-08	-2.73133	6.22708e-103	-1.03783e-08	-2.58146	2.81523e-60	-1.03783e-08	-2.27553
44702428	chr19:44702428:C:T	0	-1.03783e-08	-2.58914	8.44664e-103	-1.03783e-08	-2.2766	3.38622e-60	-1.03783e-08	-2.09086
44702607	chr19:44702607:T:C	0	-3.53601	-2.81433	7.10761e-104	-2.70372	-2.04806	9.49892e-62	-3.04804	-2.61652
44702620	chr19:44702620:G:A	0	-1.99354	-2.27515e-08	2.39808e-103	-3.5357	-2.27515e-08	8.39386e-61	-3.48566	-2.27515e-08
44702661	chr19:44702661:C:T	0	-3.53729	-0.849974	5.84529e-103	-3.38918	0.744453	8.01708e-61	-3.54329	0.0117034
44702670	chr19:44702670:C:T	0	-3.01804	-2.70706	1.53197e-104	-3.42315	-2.86324	3.99203e-62	-3.53939	-2.99205
44703240	chr19:44703240:C:A	0	-1.03783e-08	-2.78827	4.09173e-103	-1.03783e-08	-3.0014	1.91114e-60	-1.03783e-08	-2.66287
44703425	chr19:44703425:G:A	0	-3.53644	-2.41364	4.8551e-104	-2.34479	-2.78813	6.63774e-62	-3.21505	-2.80792
44703545	chr19:44703545:C:T	0	-1.03783e-08	0.02907	6.60407e-102	-1.03783e-08	-0.220095	3.6385e-59	-1.03783e-08	0.283583
44704390	chr19:44704390:G:A	0	-1.03783e-08	-2.51652	9.99143e-103	-1.03783e-08	-2.10864	2.01084e-60	-1.03783e-08	-2.61202
44704558	chr19:44704558:T:C	0	-2.85189	-2.97247	1.85584e-104	-3.00301	-3.0916	4.64713e-62	-3.50399	-2.8755
44704626	chr19:44704626:G:A	0	-1.03783e-08	-3.08643	3.82079e-103	-1.03783e-08	-3.06991	1.29704e-60	-1.03783e-08	-3.05049
44704664	chr19:44704664:C:T	0	-3.5227	0.861774	3.73291e-102	-3.42018	2.62959	1.15861e-59	-3.54275	2.68198
44705412	chr19:44705412:T:G	0	-3.4057	-1.15327	2.58793e-103	-3.5077	0.048188	1.21337e-60	-2.41706	-0.700111
44706263	chr19:44706263:T:C	0	-3.46746	-1.23917	2.60628e-103	-3.42991	-0.0225291	1.5046e-60	-2.18527	-0.716773
44706878	chr19:44706878:C:T	0	-3.44738	-2.27515e-08	2.90208e-103	-3.34494	-2.27515e-08	8.01225e-61	-3.53219	-2.27515e-08
44707190	chr19:44707190:T:C	0	-3.54493	0.560015	3.83747e-102	-3.48226	2.7193	7.32287e-60	-3.51372	2.19415
44707362	chr19:44707362:T:C	0	-1.99585	-3.09222	1.60142e-104	-3.15202	-3.09004	4.5288e-62	-3.39514	-3.01015
44707847	chr19:44707847:C:T	0	-3.09869	-2.39991	2.13922e-104	-3.38371	-2.5688	4.98819e-62	-3.54349	-2.76518
44708135	chr19:44708135:T:C	0	-2.99318	-3.0903	1.05325e-103	-1.26923	-3.08925	4.97184e-62	-3.21948	-3.09247
44708240	chr19:44708240:A:G	0	-1.03783e-08	-3.06219	3.89517e-103	-1.03783e-08	-3.05063	1.33396e-60	-1.03783e-08	-3.02242
44708574	chr19:44708574:G:T	0	1.79032	-2.27515e-08	6.14278e-102	-0.292504	-2.27515e-08	1.25962e-58	1.52541	-2.27515e-08
44709020	chr19:44709020:C:T	0	-1.03783e-08	-2.42726	7.8447e-103	-1.03783e-08	-2.35053	1.91614e-60	-1.03783e-08	-2.66026
44709142	chr19:44709142:G:A	0	-1.03783e-08	-3.05157	3.80342e-103	-1.03783e-08	-3.07447	1.46186e-60	-1.03783e-08	-2.93087
44709206	chr19:44709206:C:A	0	-1.03783e-08	-1.10767	2.67145e-102	-1.03783e-08	-1.12516	9.3888e-60	-1.03783e-08	-1.07106
44710122	chr19:44710122:C:T	0	-1.03783e-08	-3.07869	4.63091e-103	-1.03783e-08	-2.87761	1.29264e-60	-1.03783e-08	-3.05389
44710429	chr19:44710429:C:T	0	-3.52582	-1.93186	3.17326e-103	-2.63872	-0.616882	4.71247e-61	-3.04359	-1.01936
44710480	chr19:44710480:C:T	0	1.33201	-2.41344	9.29776e-104	-1.66725	-2.81593	2.24689e-60	0.0179205	-2.51895
44710506	chr19:44710506:A:G	0	-3.52354	-2.27515e-08	4.98297e-103	-2.80434	-2.27515e-08	1.06386e-60	-3.24867	-2.27515e-08
44710785	chr19:44710785:CT:C	0	-3.40673	-2.4643	1.92266e-104	-3.26799	-2.79125	3.95157e-62	-3.53481	-3.00682
44710787	chr19:44710787:TTC:T	0	4.17532	-2.27515e-08	2.63252e-101	1.16275	-2.27515e-08	1.13867e-57	3.72705	-2.27515e-08
44711017	chr19:44711017:GA:G	0	-3.53306	-3.09251	8.40655e-104	-1.57209	-3.01185	1.18585e-61	-2.61032	-2.83238
44711218	chr19:44711218:T:C	0	-3.49988	-1.55298	4.53242e-104	-2.83118	-2.37051	7.4738e-62	-3.26424	-2.6401
44711285	chr19:44711285:T:C	0	-0.573908	-2.0128	2.20807e-104	-3.13167	-2.78916	2.25685e-61	-1.9557	-2.84349
44711506	chr19:44711506:C:T	0	-0.76064	-2.023	2.09053e-104	-3.17257	-2.80297	2.00749e-61	-2.06523	-2.85104
44711734	chr19:44711734:G:A	0	-1.03783e-08	-1.82783	1.20185e-102	-1.03783e-08	-1.92392	5.09596e-60	-1.03783e-08	-1.68212
44711779	chr19:44711779:G:C	0	-3.51404	-3.0245	8.79603e-104	-1.45831	-3.08034	1.08974e-61	-2.49558	-3.03164
44711810	chr19:44711810:G:A	0	1.34718	-2.27515e-08	4.25152e-103	-2.96309	-2.27515e-08	7.92703e-61	-3.54288	-2.27515e-08
44712105	chr19:44712105:C:T	0	-1.03783e-08	-2.72619	6.46478e-103	-1.03783e-08	-2.544	1.74038e-60	-1.03783e-08	-2.75647
44712239	chr19:44712239:G:A	0	-1.03783e-08	-1.70114	1.353e-102	-1.03783e-08	-1.80546	5.7102e-60	-1.03783e-08	-1.56832
44712390	chr19:44712390:A:G	0	-1.03783e-08	-1.81641	1.22745e-102	-1.03783e-08	-1.90285	5.02833e-60	-1.03783e-08	-1.69549
44712442	chr19:44712442:C:G	0	0.633	-2.48683	1.53947e-104	-3.27202	-3.00949	4.70224e-62	-3.40002	-2.96768
44712536	chr19:44712536:T:C	0	-3.36232	-2.49542	2.61837e-104	-3.462	-2.2884	3.65587e-61	-2.22128	-2.09555
44712615	chr19:44712615:C:T	0	2.20208	-3.08852	2.95598e-104	-2.75136	-2.87776	4.44646e-62	-3.54606	-2.87757
44712720	chr19:44712720:G:GT	0	0.559635	-2.5336	1.51402e-104	-3.27575	-3.02243	4.69119e-62	-3.38087	-2.98918
44712787	chr19:44712787:A:G	0	-1.03783e-08	-1.62124	1.50705e-102	-1.03783e-08	-1.69763	6.21998e-60	-1.03783e-08	-1.48281
44712866	chr19:44712866:G:A	0	-1.03783e-08	-2.51313	6.92264e-103	-1.03783e-08	-2.47557	1.9157e-60	-1.03783e-08	-2.66049
44713130	chr19:44713130:A:G	0	-1.03783e-08	-0.814947	2.8241e-102	-1.03783e-08	-1.06959	1.13251e-59	-1.03783e-08	-0.883551
44713149	chr19:44713149:A:T	0	-3.51454	-2.27515e-08	5.17768e-103	-2.76601	-2.27515e-08	1.09463e-60	-3.22016	-2.27515e-08
44713175	chr19:44713175:A:C	0	4.64358	-3.0908	1.37876e-104	-3.37013	-3.02163	4.2539e-62	-3.38142	-3.08649
44713260	chr19:44713260:G:A	0	1.63782	-2.30112	9.74314e-104	-3.54582	-0.890568	2.54718e-61	-3.48395	-1.19422
44713297	chr19:44713297:A:G	0	4.07788	-3.09262	1.48263e-104	-3.4309	-2.88823	4.5466e-62	-3.30951	-3.09185
44713840	chr19:44713840:G:A	0	-1.03783e-08	-2.77779	5.80333e-103	-1.03783e-08	-2.65193	1.60972e-60	-1.03783e-08	-2.83451
44713848	chr19:44713848:T:C	0	-3.51325	-1.50759	4.82103e-104	-2.83638	-2.30358	7.60537e-62	-3.2788	-2.60809
44713926	chr19:44713926:T:C	0	-2.59597	-2.67765	8.08328e-104	-1.91387	-2.70929	6.16492e-62	-3.4344	-2.66247
44714018	chr19:44714018:A:G	0	2.97972	-1.7649	3.00311e-104	-3.06152	-2.55178	6.79947e-62	-3.50526	-2.49364
44714208	chr19:44714208:A:T	0	3.08433	-1.70617	3.24209e-104	-3.03392	-2.50281	7.12063e-62	-3.51158	-2.44117
44714386	chr19:44714386:T:C	0	3.17166	-1.6432	3.47345e-104	-3.00633	-2.46147	7.37457e-62	-3.51889	-2.39882
44714411	chr19:44714411:G:A	0	3.30944	-1.64602	3.61655e-104	-2.96266	-2.46477	7.30461e-62	-3.52695	-2.40029
44714468	chr19:44714468:A:G	0	3.14437	-1.63789	3.45467e-104	-3.01464	-2.45859	7.43149e-62	-3.51686	-2.39316
44714590	chr19:44714590:C:T	0	-2.14171	0.551676	2.97866e-102	-2.44501	1.4287	5.11484e-60	-3.53604	1.85761
44714641	chr19:44714641:G:A	0	-2.04805	0.777506	3.65602e-102	-2.53652	1.72512	7.05127e-60	-3.5429	2.18554
44714721	chr19:44714721:C:T	0	-2.1044	0.551676	2.88024e-102	-2.47861	1.4287	5.09894e-60	-3.53915	1.85761
44714997	chr19:44714997:G:A	0	-2.16373	-1.54269	1.49758e-103	-2.34623	-1.66028	2.49338e-61	-3.52713	-1.17239
44715023	chr19:44715023:C:T	0	-2.89556	-2.78762	1.15752e-103	-1.45605	-2.80804	6.22887e-62	-3.29977	-2.78678
44715589	chr19:44715589:A:C	0	-1.03783e-08	-1.38131	7.9739e-102	-1.03783e-08	-0.0316075	1.87284e-59	-1.03783e-08	-0.380535
44715654	chr19:44715654:GA:G	0	-1.03783e-08	-1.78845	1.2803e-102	-1.03783e-08	-1.86069	5.21395e-60	-1.03783e-08	-1.65924
44715656	chr19:44715656:T:A	0	-2.05346	-2.21631	8.14392e-104	-2.47038	-2.1453	1.2453e-61	-3.53933	-1.85445
44715742	chr19:44715742:A:G	0	-2.10674	-1.594	1.35403e-103	-2.40156	-1.70572	2.33026e-61	-3.53309	-1.23409
44715746	chr19:44715746:T:C	0	-2.17927	-1.62136	1.43682e-103	-2.32937	-1.71856	2.29422e-61	-3.52513	-1.25764
44715827	chr19:44715827:G:A	0	-1.03783e-08	-2.45093	6.56109e-103	-1.03783e-08	-2.52921	2.54622e-60	-1.03783e-08	-2.37596
44716100	chr19:44716100:T:C	0	-2.16717	-1.57566	1.4901e-103	-2.34094	-1.67057	2.39309e-61	-3.52614	-1.21443
44716193	chr19:44716193:A:T	0	-2.15124	-1.5863	1.45391e-103	-2.35827	-1.67784	2.39093e-61	-3.52813	-1.21334
44716217	chr19:44716217:G:C	0	-2.12048	-1.59345	1.40212e-103	-2.38761	-1.68477	2.36389e-61	-3.53152	-1.22133
44716803	chr19:44716803:T:G	0	3.97404	-2.37621	6.85005e-104	-3.03224	-1.75645	1.11846e-61	-3.31427	-2.18693
44716931	chr19:44716931:C:T	0	3.46491	-2.4886	6.62707e-104	-2.90888	-1.91291	1.09498e-61	-3.20531	-2.31711
44717029	chr19:44717029:G:A	0	-3.46719	-2.27515e-08	2.91678e-103	-3.33989	-2.27515e-08	8.04084e-61	-3.52862	-2.27515e-08
44717132	chr19:44717132:C:T	0	-1.03783e-08	-3.08198	5.07295e-103	-1.03783e-08	-2.78644	1.64416e-60	-1.03783e-08	-2.81334
44717166	chr19:44717166:A:G	0	3.34478	-2.4449	7.15948e-104	-2.90085	-1.84366	1.15007e-61	-3.20765	-2.26569
44717532	chr19:44717532:G:A	0	-1.03783e-08	-2.76675	4.65046e-103	-1.03783e-08	-2.8734	1.73305e-60	-1.03783e-08	-2.76069
44717612	chr19:44717612:C:T	0	-1.03783e-08	-2.78444	5.06965e-103	-1.03783e-08	-2.78709	1.52903e-60	-1.03783e-08	-2.88594
44717621	chr19:44717621:T:C	0	2.19659	-2.8669	4.46127e-104	-3.16485	-2.05267	6.46862e-58	5.98937	-2.82781
44718187	chr19:44718187:G:C	0	-3.40139	-2.48686	2.42365e-104	-3.0186	-2.80907	5.38153e-62	-3.48178	-2.75099
44718265	chr19:44718265:T:C	0	-2.18829	-2.02184	6.76087e-104	-2.31295	-2.48885	9.35463e-62	-3.51476	-2.16511
44718514	chr19:44718514:T:C	0	-1.03783e-08	-0.688042	1.94876e-102	-1.03783e-08	-1.44059	3.85034e-60	-1.03783e-08	-1.96241
44718652	chr19:44718652:C:T	0	-1.03783e-08	-2.247	5.64079e-103	-1.03783e-08	-2.68034	3.36653e-60	-1.03783e-08	-2.09669
44718758	chr19:44718758:G:A	0	-1.03783e-08	-2.73015	5.16331e-103	-1.03783e-08	-2.76879	1.57086e-60	-1.03783e-08	-2.85895
44718780	chr19:44718780:A:G	0	-1.03783e-08	-2.86837	4.31455e-103	-1.03783e-08	-2.94837	1.58951e-60	-1.03783e-08	-2.84715
44719102	chr19:44719102:T:C	0	-1.03783e-08	-1.25876	1.01288e-101	-1.03783e-08	0.207599	2.40443e-59	-1.03783e-08	-0.130677
44719251	chr19:44719251:G:C	0	-1.03783e-08	-3.09105	4.66556e-103	-1.03783e-08	-2.87016	2.04614e-60	-1.03783e-08	-2.59462
44719347	chr19:44719347:A:G	0	-1.03783e-08	-3.04645	4.49199e-103	-1.03783e-08	-2.90807	1.24631e-60	-1.03783e-08	-3.09039
44719620	chr19:44719620:C:T	0	-1.03783e-08	-2.99446	6.75594e-103	-1.03783e-08	-2.49994	2.04093e-60	-1.03783e-08	-2.59717
44719766	chr19:44719766:A:G	0	0.582222	-3.01338	2.41973e-104	-2.80641	-3.02289	1.24193e-60	-0.0686675	-3.02524
44720227	chr19:44720227:G:A	0	-3.27427	-2.27515e-08	2.50684e-102	-1.18876	-2.27515e-08	7.93701e-61	-3.54162	-2.27515e-08
44720973	chr19:44720973:A:G	0	-1.00775	-2.80984	1.98112e-104	-3.49055	-2.53874	1.17774e-61	-2.61696	-2.8326
44721042	chr19:44721042:A:C	0	2.523	-0.76328	1.10658e-103	-1.99617	-2.31291	4.17255e-60	0.200242	-2.08229
44721355	chr19:44721355:C:T	0	-3.43282	-2.93463	1.29431e-104	-3.46633	-2.98865	3.76755e-62	-3.52302	-3.0663
44721580	chr19:44721580:G:A	0	-1.03783e-08	1.08251	9.3878e-102	-1.03783e-08	0.131631	1.52003e-58	-1.03783e-08	1.71333
44722027	chr19:44722027:G:C	0	-3.47129	-3.01977	1.26386e-104	-3.42945	-3.04933	3.62154e-62	-3.53777	-3.09107
44722081	chr19:44722081:C:T	0	-1.22093	-3.03543	9.83176e-104	-1.46915	-2.95818	4.92112e-61	-1.0175	-3.00212
44722159	chr19:44722159:G:C	0	0.214905	-2.27515e-08	3.49796e-103	-3.15818	-2.27515e-08	7.8867e-60	-1.24539	-2.27515e-08
44722325	chr19:44722325:G:A	0	-3.54556	-3.0822	2.79581e-104	-2.63299	-3.05184	3.59956e-62	-3.54469	-3.09025
44723225	chr19:44723225:T:C	0	-3.54039	-2.68945	1.71735e-104	-3.29272	-2.87944	4.65543e-62	-3.54082	-2.83689
44723506	chr19:44723506:T:C	0	-1.03783e-08	-3.07883	4.09297e-103	-1.03783e-08	-3.00109	1.25722e-60	-1.03783e-08	-3.08167
44723991	chr19:44723991:C:T	0	-3.43543	-2.27515e-08	2.62635e-103	-3.44477	-2.27515e-08	8.06033e-61	-3.5262	-2.27515e-08
44724041	chr19:44724041:C:A	0	-1.03783e-08	-2.66384	1.04696e-102	-1.03783e-08	-2.06189	2.26657e-60	-1.03783e-08	-2.4923
44724393	chr19:44724393:G:T	0	-3.52967	-2.95001	4.14223e-104	-2.50251	-2.78921	4.81668e-62	-3.34514	-2.99852
44724456	chr19:44724456:A:G	0	-3.53866	-2.7573	4.97981e-104	-2.60181	-2.50575	5.70044e-62	-3.38525	-2.78995
44724478	chr19:44724478:T:C	0	-1.08326	-3.03415	4.35776e-104	-2.16061	-3.08038	4.19032e-61	-1.13888	-3.0415
44724537	chr19:44724537:A:G	0	-1.03783e-08	-0.941491	1.04105e-102	-1.03783e-08	-2.06755	4.78554e-60	-1.03783e-08	-1.74497
44724557	chr19:44724557:C:T	0	-3.52941	-2.9951	3.86878e-104	-2.49803	-2.86198	4.65265e-62	-3.34387	-3.03444
44724638	chr19:44724638:C:A	0	-3.52703	-2.96933	4.13418e-104	-2.47751	-2.81615	4.7805e-62	-3.33609	-3.01511
44724664	chr19:44724664:G:A	0	-3.51929	-2.97302	4.38896e-104	-2.41197	-2.82188	4.90374e-62	-3.30759	-3.01815
44724685	chr19:44724685:G:A	0	-1.03783e-08	-0.827883	1.11982e-102	-1.03783e-08	-1.99461	5.1589e-60	-1.03783e-08	-1.66985
44724723	chr19:44724723:A:G	0	-3.53738	-2.99668	3.60011e-104	-2.56993	-2.86205	4.50044e-62	-3.37403	-3.03754
44724778	chr19:44724778:G:A	0	-3.53477	-2.95983	3.96655e-104	-2.53977	-2.79528	4.68292e-62	-3.36299	-3.00883
44725196	chr19:44725196:C:T	0	-3.52114	-2.96578	4.31007e-104	-2.44099	-2.811	4.88208e-62	-3.3177	-3.01247
44725315	chr19:44725315:G:A	0	-1.03783e-08	-2.66765	5.59409e-103	-1.03783e-08	-2.68865	1.43366e-60	-1.03783e-08	-2.95034
44725372	chr19:44725372:G:A	0	-1.03783e-08	-2.51128	5.77078e-103	-1.03783e-08	-2.65756	1.47304e-60	-1.03783e-08	-2.92324
44725470	chr19:44725470:C:T	0	-1.03783e-08	0.110193	3.57643e-102	-1.03783e-08	-0.833415	5.07589e-59	-1.03783e-08	0.616514
44725822	chr19:44725822:T:C	0	-3.52255	-2.27515e-08	3.13664e-103	-3.26721	-2.27515e-08	7.91738e-61	-3.5441	-2.27515e-08
44725839	chr19:44725839:T:C	0	-1.03783e-08	-1.8621	6.96276e-103	-1.03783e-08	-2.46979	2.12197e-60	-1.03783e-08	-2.55823
44725957	chr19:44725957:C:T	0	-1.03783e-08	-2.29149	1.17409e-102	-1.03783e-08	-1.94729	5.54083e-60	-1.03783e-08	-1.59843
44726251	chr19:44726251:G:A	0	-1.03783e-08	-1.74109	1.60982e-102	-1.03783e-08	-1.63166	5.25384e-60	-1.03783e-08	-1.65161
44726401	chr19:44726401:C:T	0	-1.03783e-08	-2.80355	4.218e-103	-1.03783e-08	-2.97101	1.27476e-60	-1.03783e-08	-3.06782
44726850	chr19:44726850:A:T	0	-1.03783e-08	-3.00386	7.00127e-103	-1.03783e-08	-2.46427	1.97267e-60	-1.03783e-08	-2.63118
44726886	chr19:44726886:G:A	0	-3.48441	-2.27515e-08	9.45699e-103	-2.16361	-2.27515e-08	1.10089e-60	-3.21445	-2.27515e-08
44726982	chr19:44726982:G:A	0	-1.03783e-08	-1.40495	8.84174e-103	-1.03783e-08	-2.23088	2.78597e-60	-1.03783e-08	-2.28598
44727490	chr19:44727490:T:A	0	3.1355	-2.81103	3.31386e-104	-3.09183	-2.423	1.23695e-60	-0.56582	-2.53211
44727750	chr19:44727750:C:G	0	-1.03783e-08	4.86625	5.57642e-103	-1.03783e-08	-2.69182	1.79578e-60	-1.03783e-08	-2.72513
44727867	chr19:44727867:C:T	0	-1.03783e-08	-1.24862	5.83911e-102	-1.03783e-08	-0.343201	1.04877e-59	-1.03783e-08	-0.960368
44728081	chr19:44728081:C:G	0	-3.53391	-2.27515e-08	7.39524e-103	-2.40953	-2.27515e-08	9.86109e-61	-3.32456	-2.27515e-08
44728178	chr19:44728178:T:C	0	-1.03783e-08	-0.753372	1.16125e-102	-1.03783e-08	-1.95829	5.3942e-60	-1.03783e-08	-1.62525
44728212	chr19:44728212:G:A	0	-3.51135	-2.12378	4.69862e-104	-3.15767	-2.00802	4.33934e-61	-2.32921	-1.81623
44728771	chr19:44728771:T:C	0	-1.03783e-08	-2.82141	4.02033e-103	-1.03783e-08	-3.019	1.26093e-60	-1.03783e-08	-3.07872
44728895	chr19:44728895:G:A	0	23.399	-2.27515e-08	1.54324e-102	-1.6739	-2.27515e-08	1.00849e-34	56.5651	-2.27515e-08
44728939	chr19:44728939:A:G	0	3.24051	-1.8615	3.30729e-104	-2.58793	-2.92889	1.70581e-60	-0.0655749	-2.71096
44729170	chr19:44729170:G:A	0	-1.03783e-08	-2.04031	3.7534e-103	-1.03783e-08	-3.0877	1.30973e-60	-1.03783e-08	-3.04075
44729750	chr19:44729750:C:G	0	0.700972	-1.7161	1.05334e-103	-1.79612	-2.56229	8.49642e-61	-1.07898	-2.39454
44730062	chr19:44730062:AAATTTATAG:A	0	2.68937	-3.08356	1.56021e-104	-3.4863	-2.78183	1.59449e-56	9.42172	-3.05539
44730076	chr19:44730076:A:G	0	-3.1674	-2.54335	7.18696e-104	-2.10235	-2.63834	3.90973e-62	-3.54619	-3.00608
44730118	chr19:44730118:A:G	0	4.27318	-3.05378	1.69085e-104	-3.43979	-2.74793	1.04189e-55	11.2709	-3.0275
44730194	chr19:44730194:A:G	0	-3.16862	-3.00645	9.01894e-104	-2.09212	-2.4215	8.09148e-62	-3.13187	-2.69306
44730337	chr19:44730337:C:T	0	-3.54592	-2.99572	2.51838e-104	-2.7757	-3.01364	1.00429e-61	-2.72535	-2.88352
44730407	chr19:44730407:C:T	0	-3.13285	-2.87178	1.48499e-103	-2.05118	-1.96378	1.12831e-61	-3.10001	-2.39242
44730500	chr19:44730500:C:T	0	-1.03783e-08	-3.0451	4.94667e-103	-1.03783e-08	-2.81165	1.67208e-60	-1.03783e-08	-2.7965
44730501	chr19:44730501:G:A	0	-3.53832	-2.27515e-08	7.14563e-103	-2.44386	-2.27515e-08	9.6189e-61	-3.34943	-2.27515e-08
44730528	chr19:44730528:C:T	0	-3.13985	-2.9684	1.16483e-103	-2.0683	-2.18949	9.31951e-62	-3.11415	-2.56949
44730591	chr19:44730591:G:A	0	0.33808	-1.08215	1.59614e-103	-1.8857	-2.05707	1.06958e-60	-1.27596	-1.96735
44730617	chr19:44730617:A:G	0	-3.18304	-2.9877	1.0904e-103	-2.09287	-2.23095	8.8173e-62	-3.14036	-2.59867
44730628	chr19:44730628:C:T	0	-3.37188	-2.27515e-08	8.99922e-103	-2.21323	-2.27515e-08	1.79328e-60	-2.72653	-2.27515e-08
44730643	chr19:44730643:G:T	0	-3.11457	-2.92456	1.46069e-103	-1.97666	-2.0548	1.09313e-61	-3.07211	-2.452
44730644	chr19:44730644:C:A	0	-3.53733	-2.27515e-08	7.52149e-103	-2.3926	-2.27515e-08	9.75151e-61	-3.33574	-2.27515e-08
44730768	chr19:44730768:G:T	0	0.328754	-1.20464	1.43564e-103	-1.88921	-2.15955	9.63706e-61	-1.28253	-2.06501
44730855	chr19:44730855:A:G	0	-1.3141	-1.80248	2.02877e-103	-0.776211	-2.92673	2.6688e-61	-1.88973	-2.7418
44730874	chr19:44730874:G:A	0	1.32139	-3.04079	1.33747e-104	-3.33573	-3.08644	9.69973e-60	2.01999	-3.05847
44731065	chr19:44731065:C:T	0	-1.03783e-08	-2.92712	9.86593e-103	-1.03783e-08	-2.12128	2.16944e-60	-1.03783e-08	-2.53611
44731070	chr19:44731070:A:G	0	-1.03783e-08	-3.04617	4.92187e-103	-1.03783e-08	-2.81668	1.35688e-60	-1.03783e-08	-3.00538
44731195	chr19:44731195:A:C	0	-3.3662	-2.02216	5.71286e-104	-2.33769	-2.63254	7.22082e-62	-3.18908	-2.74969
44731580	chr19:44731580:A:G	0	-3.54462	-3.00893	2.24615e-104	-2.86764	-3.03609	1.07236e-61	-2.63361	-2.90968
44731593	chr19:44731593:G:A	0	-1.03783e-08	-3.0707	8.37695e-103	-1.03783e-08	-2.28488	1.86482e-60	-1.03783e-08	-2.68741
44731770	chr19:44731770:C:T	0	-2.42784	-2.27515e-08	2.40932e-103	-3.53102	-2.27515e-08	1.28823e-60	-3.05731	-2.27515e-08
44731942	chr19:44731942:T:C	0	-3.52585	-3.07315	3.35413e-104	-2.59281	-2.90995	4.17933e-62	-3.46508	-3.02051
44732009	chr19:44732009:G:A	0	-3.54215	-2.27515e-08	7.1768e-103	-2.43951	-2.27515e-08	9.57867e-61	-3.35362	-2.27515e-08
44732331	chr19:44732331:C:T	0	-1.03783e-08	-3.01324	7.86527e-103	-1.03783e-08	-2.34791	1.83181e-60	-1.03783e-08	-2.70527
44732440	chr19:44732440:T:C	0	3.46548	-2.27515e-08	2.24121e-102	-1.30077	-2.27515e-08	1.16573e-60	-3.15723	-2.27515e-08
44732593	chr19:44732593:AAG:A	0	2.66365	-2.97865	1.96297e-104	-3.50181	-2.53668	1.52043e-56	9.25832	-2.93956
44732598	chr19:44732598:TGAA:T	0	2.66332	-2.9754	1.98053e-104	-3.50066	-2.52893	1.5692e-56	9.28598	-2.93565
44732689	chr19:44732689:G:T	0	-3.4709	-2.99799	2.69462e-104	-2.68701	-3.03469	9.544e-62	-2.78309	-2.87674
44732858	chr19:44732858:C:T	0	-1.03783e-08	-1.94587	8.85509e-103	-1.03783e-08	-2.22937	3.17021e-60	-1.03783e-08	-2.15677
44733446	chr19:44733446:A:G	0	-3.47732	-1.64011	4.48273e-104	-2.66115	-2.55157	1.58778e-61	-2.80846	-2.34236
44733473	chr19:44733473:C:T	0	-3.54321	-1.89325	6.87765e-103	-0.407722	-2.07437	5.37456e-62	-3.43848	-2.79559
44733486	chr19:44733486:T:C	0	3.19508	-1.69996	9.29943e-104	-1.41889	-3.0641	6.06176e-61	-0.864229	-2.94693
44734131	chr19:44734131:T:C	0	-3.1683	-2.27515e-08	9.9267e-103	-2.11514	-2.27515e-08	1.33217e-60	-3.02376	-2.27515e-08
44734556	chr19:44734556:T:C	0	-0.705282	-3.09153	2.95438e-104	-2.67961	-2.95005	1.84404e-61	-1.9089	-3.0923
44734728	chr19:44734728:C:T	0	2.30632	-1.8725	1.84118e-104	-3.1835	-2.91904	8.28653e-61	-0.795555	-2.70297
44735397	chr19:44735397:G:A	0	-1.03783e-08	-3.09304	6.6132e-103	-1.03783e-08	-2.5213	1.58397e-60	-1.03783e-08	-2.85064
44735399	chr19:44735399:A:G	0	-1.65369	-2.27515e-08	5.41928e-103	-2.7204	-2.27515e-08	3.85446e-60	-1.96134	-2.27515e-08
44735702	chr19:44735702:A:G	0	-2.72391	-2.27515e-08	2.53465e-103	-3.48031	-2.27515e-08	1.2372e-60	-3.09772	-2.27515e-08
44735929	chr19:44735929:A:G	0	0.150017	-3.07973	3.28154e-104	-2.43535	-3.08929	2.75146e-61	-1.52165	-3.07938
44736011	chr19:44736011:C:T	0	-1.03783e-08	0.418379	1.46648e-101	-1.03783e-08	0.577672	2.35671e-59	-1.03783e-08	-0.15072
44736012	chr19:44736012:G:A	0	-3.54244	-2.27515e-08	7.19897e-103	-2.43643	-2.27515e-08	9.56898e-61	-3.35463	-2.27515e-08
44736267	chr19:44736267:C:T	0	-3.54584	-2.27515e-08	6.57446e-103	-2.52717	-2.27515e-08	9.25766e-61	-3.38771	-2.27515e-08
44736312	chr19:44736312:G:A	0	-3.49669	-1.29511	5.25599e-104	-2.73976	-2.31382	2.27372e-61	-2.72857	-2.06317
44736390	chr19:44736390:G:A	0	-3.33805	-1.84711	1.45888e-103	-2.54032	-1.49238	2.75625e-61	-2.92588	-1.67341
44736883	chr19:44736883:T:TG	0	-3.36542	-1.94102	1.2049e-103	-2.62057	-1.6034	2.65774e-61	-2.86569	-1.76999
44736932	chr19:44736932:A:G	0	-3.47999	-1.25998	5.67141e-104	-2.6789	-2.29861	2.1915e-61	-2.78951	-2.03907
44737114	chr19:44737114:C:T	0	-3.38841	-1.91988	1.21022e-103	-2.65344	-1.56613	2.88279e-61	-2.82171	-1.73269
44737234	chr19:44737234:G:A	0	-1.03783e-08	-3.09091	6.57341e-103	-1.03783e-08	-2.52733	1.56508e-60	-1.03783e-08	-2.86263
44737327	chr19:44737327:T:C	0	-3.08887	-2.92425	1.55352e-103	-1.0474	-2.92244	4.12107e-62	-3.4962	-3.00343
44737572	chr19:44737572:C:G	0	-1.03783e-08	-2.39386	7.52988e-103	-1.03783e-08	-2.39149	1.49426e-60	-1.03783e-08	-2.90894
44737640	chr19:44737640:T:C	0	-3.15427	-2.27515e-08	9.88916e-103	-2.11893	-2.27515e-08	1.33903e-60	-3.01863	-2.27515e-08
44737991	chr19:44737991:C:CA	2.38647e-278	50.6485	-2.27515e-08	7.51502e-103	-2.39346	-2.27515e-08	1.07203e-60	-3.24102	-2.27515e-08
44738093	chr19:44738093:T:C	0	-1.21072	-2.98022	1.21048e-104	-3.4947	-3.02724	3.60301e-62	-3.54581	-3.08817
44738134	chr19:44738134:T:C	0	-1.26004	-2.99643	1.21504e-104	-3.50203	-3.01614	3.6191e-62	-3.54441	-3.08511
44738215	chr19:44738215:A:T	0	-1.13135	-2.99474	1.23887e-104	-3.48317	-3.01558	3.61183e-62	-3.54637	-3.08516
44738578	chr19:44738578:A:T	0	-1.03783e-08	-2.56557	4.11392e-103	-1.03783e-08	-2.99599	2.67983e-60	-1.03783e-08	-2.32482
44738604	chr19:44738604:A:G	0	-1.03783e-08	-2.99294	1.0346e-102	-1.03783e-08	-2.07377	1.95047e-60	-1.03783e-08	-2.6425
44738668	chr19:44738668:C:A	0	-3.54609	-2.27515e-08	5.31434e-103	-2.73996	-2.27515e-08	9.07504e-61	-3.40763	-2.27515e-08
44738783	chr19:44738783:A:G	0	-1.38073	-2.78683	1.10842e-104	-3.52095	-3.08907	3.68221e-62	-3.54173	-3.0705
44738977	chr19:44738977:G:A	0	-1.42224	-2.79154	1.10435e-104	-3.52519	-3.0885	3.68522e-62	-3.53964	-3.07177
44739193	chr19:44739193:A:G	0	-1.37014	-2.81756	1.115e-104	-3.5197	-3.0844	3.64976e-62	-3.54225	-3.07883
44739258	chr19:44739258:T:G	0	-1.42342	-2.77556	1.10226e-104	-3.52531	-3.09028	3.70101e-62	-3.53958	-3.06756
44739483	chr19:44739483:A:G	0	4.59575	-2.96703	3.75242e-104	-2.32909	-3.06146	2.65327e-61	-1.54434	-3.09302
44739502	chr19:44739502:A:G	0	-1.03783e-08	-2.51506	4.63905e-103	-1.03783e-08	-2.87586	1.73159e-60	-1.03783e-08	-2.76153
44739813	chr19:44739813:C:T	0	-1.30614	-2.8024	1.12104e-104	-3.51398	-3.08472	3.63849e-62	-3.54407	-3.0801
44739848	chr19:44739848:G:A	0	-1.03783e-08	-1.74458	1.85325e-102	-1.03783e-08	-1.49084	5.48125e-60	-1.03783e-08	-1.60924
44740143	chr19:44740143:C:T	0	-1.03783e-08	-0.0484294	8.53721e-102	-1.03783e-08	0.0366541	1.56093e-59	-1.03783e-08	-0.562706
44740439	chr19:44740439:G:T	0	-3.43983	-2.8534	1.5896e-104	-3.32067	-2.92879	4.93381e-62	-3.32719	-2.99244
44740641	chr19:44740641:T:C	0	-3.54469	-2.27515e-08	6.08707e-103	-2.6042	-2.27515e-08	9.01519e-61	-3.41425	-2.27515e-08
44740678	chr19:44740678:T:A	0	-1.03783e-08	-1.25939	3.83125e-102	-1.03783e-08	-0.764589	1.21254e-59	-1.03783e-08	-0.815272
44740744	chr19:44740744:A:T	0	-3.4183	-3.08526	1.20141e-104	-3.43913	-3.09032	9.20433e-62	-2.61531	-3.08076
44741758	chr19:44741758:A:G	0	-3.51863	-0.394467	3.7524e-104	-3.49938	-1.89117	3.93433e-61	-2.36904	-1.87438
44741886	chr19:44741886:G:T	0	-1.03783e-08	-3.09299	3.73688e-103	-1.03783e-08	-3.09211	1.24347e-60	-1.03783e-08	-3.09267
44741968	chr19:44741968:G:A	0	-1.03783e-08	-3.00482	4.28484e-103	-1.03783e-08	-2.95528	1.28669e-60	-1.03783e-08	-3.0585
44742164	chr19:44742164:G:A	0	-0.700395	-2.3962	4.66504e-104	-3.29879	-1.87406	7.53507e-62	-3.45142	-2.44476
44742441	chr19:44742441:C:T	0	-3.27428	-2.41503	1.17936e-104	-3.54505	-3.00293	7.25902e-62	-2.93471	-2.99879
44742477	chr19:44742477:C:T	0	-3.50151	-2.27515e-08	2.49116e-103	-3.49762	-2.27515e-08	8.47551e-61	-3.47598	-2.27515e-08
44742627	chr19:44742627:A:G	0	6.08749	-2.7603	8.14923e-104	-1.91216	-2.70287	5.44024e-60	1.04852	-2.66527
44742702	chr19:44742702:C:T	0	-1.03783e-08	0.252979	9.44139e-103	-1.03783e-08	-2.16526	2.2113e-60	-1.03783e-08	-2.51699
44742782	chr19:44742782:C:T	0	-1.03783e-08	-0.105379	8.2279e-103	-1.03783e-08	-2.30284	2.03241e-60	-1.03783e-08	-2.60135
44743142	chr19:44743142:TC:T	0	-1.03783e-08	-3.08602	3.74386e-103	-1.03783e-08	-3.09025	1.29863e-60	-1.03783e-08	-3.04927
44743214	chr19:44743214:G:A	0	-1.03783e-08	-2.71124	7.52347e-103	-1.03783e-08	-2.39234	1.7705e-60	-1.03783e-08	-2.73931
44743502	chr19:44743502:G:A	0	-2.75893	-2.27515e-08	5.82607e-103	-2.64802	-2.27515e-08	1.01606e-60	-3.29464	-2.27515e-08
44743725	chr19:44743725:G:A	0	-1.03783e-08	-3.09268	3.76366e-103	-1.03783e-08	-3.08497	1.27104e-60	-1.03783e-08	-3.07074
44743884	chr19:44743884:G:C	0	-1.32312	-2.46482	6.73114e-104	-1.89491	-2.91129	7.36122e-62	-3.18693	-2.73259
44744370	chr19:44744370:A:G	0	3.34796	-3.06548	5.17971e-104	-2.01958	-3.04862	6.31169e-52	19.9949	-3.04239
44744768	chr19:44744768:C:A	0	-1.03783e-08	1.9096	6.48775e-103	-1.03783e-08	-2.54045	1.80578e-60	-1.03783e-08	-2.71958
44745366	chr19:44745366:T:C	0	-3.49554	-2.27515e-08	7.84435e-103	-2.35057	-2.27515e-08	9.27918e-61	-3.38539	-2.27515e-08
44745599	chr19:44745599:C:G	0	-3.45095	-2.27515e-08	4.29173e-103	-2.95368	-2.27515e-08	1.32465e-60	-3.02943	-2.27515e-08
44746404	chr19:44746404:C:T	0	-1.76033	-2.08578	1.10887e-103	-1.48043	-2.8266	4.8701e-62	-3.53819	-2.79444
44746781	chr19:44746781:G:A	0	-1.03783e-08	-2.45784	7.56981e-103	-1.03783e-08	-2.3862	2.60264e-60	-1.03783e-08	-2.35405
44747107	chr19:44747107:A:G	0	-1.03783e-08	-1.16053	3.73297e-103	-1.03783e-08	-3.09316	1.42305e-60	-1.03783e-08	-2.95777
44747251	chr19:44747251:C:T	0	-1.03783e-08	-1.42779	3.77097e-103	-1.03783e-08	-3.08303	1.34556e-60	-1.03783e-08	-3.01377
44747423	chr19:44747423:C:G	0	-1.03783e-08	-2.23756	1.46137e-102	-1.03783e-08	-1.72841	3.08636e-60	-1.03783e-08	-2.18358
44747536	chr19:44747536:G:A	0	-1.03783e-08	0.876844	3.4552e-101	-1.03783e-08	1.43469	2.68873e-59	-1.03783e-08	-0.0189193
44747659	chr19:44747659:C:T	0	-1.03783e-08	-2.82892	6.82812e-103	-1.03783e-08	-2.48932	1.60312e-60	-1.03783e-08	-2.83862
44747899	chr19:44747899:A:C	0	12.4563	-2.27557	1.20024e-101	3.3862	-3.00887	1.45166e-59	2.43223	-3.06751
44749182	chr19:44749182:T:A	0	-0.517657	-2.52673	1.11406e-103	-1.62418	-2.67818	7.41745e-62	-3.34206	-2.56985
44749847	chr19:44749847:T:A	0	1.60341	-2.25584	5.06891e-103	-0.451079	-2.33616	8.45251e-62	-3.30125	-2.48003
44750234	chr19:44750234:C:T	0	7.69687	-3.0895	6.31385e-104	-1.94579	-2.92441	5.33841e-56	10.649	-3.07429
44750325	chr19:44750325:G:A	0	-2.06425	-1.78413	1.62842e-103	-2.22557	-1.69718	2.47451e-61	-2.84653	-1.86059
44750340	chr19:44750340:C:T	0	-3.18105	-2.45827	4.82664e-104	-3.54624	-1.59256	1.10896e-61	-3.34084	-2.16889
44750368	chr19:44750368:G:A	0	-3.54593	1.08164	3.23436e-104	-3.54636	-1.99276	1.12157e-61	-3.50993	-1.9885
44750718	chr19:44750718:G:A	0	-1.03783e-08	-2.04362	1.56482e-102	-1.03783e-08	-1.66001	3.54512e-60	-1.03783e-08	-2.045
44750745	chr19:44750745:T:C	0	-1.03783e-08	1.78985	6.41343e-103	-1.03783e-08	-2.55197	1.66465e-60	-1.03783e-08	-2.80096
44750911	chr19:44750911:C:A	0	-2.44978	-2.98293	1.89838e-103	-0.676458	-3.09291	3.60879e-62	-3.54585	-3.08652
44751726	chr19:44751726:C:T	0	-3.52755	-2.94776	1.62928e-104	-3.22418	-3.00064	4.14373e-62	-3.44981	-3.04434
44751849	chr19:44751849:C:T	0	-3.50842	1.25059	3.96379e-104	-3.49344	-1.84231	1.78623e-61	-3.39939	-1.63366
44751927	chr19:44751927:G:A	0	-1.03783e-08	-3.0895	3.90069e-103	-1.03783e-08	-3.04921	1.25623e-60	-1.03783e-08	-3.08245
44752009	chr19:44752009:T:C	0	3.77957	-3.06034	1.37004e-104	-3.35804	-3.04008	1.02744e-51	20.5171	-3.07733
44752422	chr19:44752422:G:C	0	5.17133	-3.04749	1.83176e-104	-3.0827	-3.02497	1.98815e-50	23.4736	-3.07116
44753086	chr19:44753086:G:A	0	-3.30543	-2.85817	1.24525e-104	-3.51979	-2.97382	4.94851e-62	-3.41169	-2.90497
44753690	chr19:44753690:G:A	0	-1.03783e-08	-1.64104	3.74603e-103	-1.03783e-08	-3.08967	1.24613e-60	-1.03783e-08	-3.09053
44753996	chr19:44753996:T:C	0	-2.50618	0.174668	2.06767e-102	-3.54462	2.16326	2.47056e-60	-3.16893	0.762803
44754660	chr19:44754660:C:G	0	-2.79425	-1.87165	2.83614e-103	-1.92664	-1.44128	6.66445e-61	-2.63082	-1.08555
44754700	chr19:44754700:AG:A	0	-1.03783e-08	-2.41864	1.0753e-102	-1.03783e-08	-2.03518	2.06575e-60	-1.03783e-08	-2.58508
44754947	chr19:44754947:A:T	0	-1.03783e-08	-1.18861	4.97365e-102	-1.03783e-08	-0.503627	1.23623e-59	-1.03783e-08	-0.795918
44755032	chr19:44755032:C:A	0	-1.03783e-08	-0.928287	6.4766e-102	-1.03783e-08	-0.239586	1.57051e-59	-1.03783e-08	-0.556589
44755035	chr19:44755035:A:G	0	-1.03783e-08	-3.04588	4.13775e-103	-1.03783e-08	-2.99021	1.43661e-60	-1.03783e-08	-2.94829
44755329	chr19:44755329:T:C	0	-1.03783e-08	-2.77266	1.05588e-102	-1.03783e-08	-2.05341	1.62892e-60	-1.03783e-08	-2.82266
44755365	chr19:44755365:G:A	0	-1.03783e-08	-2.214	1.62086e-102	-1.03783e-08	-1.62483	2.86862e-60	-1.03783e-08	-2.25674
44755545	chr19:44755545:G:A	0	-1.03783e-08	2.08591	3.74074e-103	-1.03783e-08	-3.09108	1.36253e-60	-1.03783e-08	-3.00123
44755650	chr19:44755650:G:A	0	-1.03783e-08	-3.01392	4.12713e-103	-1.03783e-08	-2.99278	1.50809e-60	-1.03783e-08	-2.89973
44755745	chr19:44755745:A:C	0	-3.28271	-1.94058	5.24389e-104	-2.30702	-2.74886	6.89549e-62	-3.54599	-2.43889
44755948	chr19:44755948:G:C	0	-1.03783e-08	-1.18006	5.93971e-102	-1.03783e-08	-0.32612	7.80483e-60	-1.03783e-08	-1.25583
44756217	chr19:44756217:C:T	0	-1.03783e-08	-3.0205	4.08457e-103	-1.03783e-08	-3.00315	1.48987e-60	-1.03783e-08	-2.91188
44756550	chr19:44756550:GT:G	0	-2.5419	-3.00627	5.61866e-104	-2.91558	-2.07128	5.9897e-62	-3.54618	-2.57952
44756573	chr19:44756573:G:A	0	-1.03783e-08	-2.99065	3.80301e-103	-1.03783e-08	-3.07457	1.66891e-60	-1.03783e-08	-2.7984
44756654	chr19:44756654:T:TG	0	-1.03783e-08	-2.37236	1.04146e-102	-1.03783e-08	-2.06716	2.14505e-60	-1.03783e-08	-2.54741
44756957	chr19:44756957:G:A	0	-2.38544	-1.79253	4.93057e-104	-2.53355	-2.58395	6.97415e-62	-3.47512	-2.49842
44757093	chr19:44757093:T:C	0	-1.03783e-08	3.10732	5.31226e-103	-1.03783e-08	-2.74035	1.50775e-60	-1.03783e-08	-2.89995
44757297	chr19:44757297:T:C	0	-2.8607	-3.0792	4.24638e-104	-2.73613	-2.53075	6.09043e-62	-3.53301	-2.57601
44757875	chr19:44757875:G:C	0	-1.03783e-08	-1.09226	6.36223e-102	-1.03783e-08	-0.257402	8.85516e-60	-1.03783e-08	-1.12957
44757921	chr19:44757921:C:T	0	-1.03783e-08	0.657786	1.33718e-101	-1.03783e-08	0.485369	2.11906e-59	-1.03783e-08	-0.257017
44758263	chr19:44758263:C:T	0	-3.18911	-2.27515e-08	2.3847e-103	-3.54129	-2.27515e-08	9.02652e-61	-3.41299	-2.27515e-08
44758651	chr19:44758651:A:G	0	-1.03783e-08	-2.84886	1.01868e-102	-1.03783e-08	-2.08927	1.54194e-60	-1.03783e-08	-2.87753
44758970	chr19:44758970:C:T	0	-1.03783e-08	-3.0215	5.53293e-103	-1.03783e-08	-2.69965	1.25948e-60	-1.03783e-08	-3.07987
44759423	chr19:44759423:C:T	0	-1.03783e-08	-2.52899	9.46533e-103	-1.03783e-08	-2.16273	1.65963e-60	-1.03783e-08	-2.80398
44759439	chr19:44759439:G:A	0	-1.03783e-08	-1.53014	3.10262e-102	-1.03783e-08	-0.975534	8.92383e-60	-1.03783e-08	-1.12185
44759982	chr19:44759982:A:T	0	-1.03783e-08	-2.12286	1.51452e-102	-1.03783e-08	-1.69268	2.55004e-60	-1.03783e-08	-2.37446
44760052	chr19:44760052:G:T	0	-1.03783e-08	-2.80065	3.80382e-103	-1.03783e-08	-3.07436	1.3614e-60	-1.03783e-08	-3.00206
44760309	chr19:44760309:C:T	0	-2.29061	-2.27515e-08	2.37489e-103	-3.54541	-2.27515e-08	1.23891e-60	-3.09634	-2.27515e-08
44760372	chr19:44760372:G:A	0	-1.03783e-08	-2.91695	4.00655e-103	-1.03783e-08	-3.02244	1.50076e-60	-1.03783e-08	-2.9046
44760457	chr19:44760457:C:T	0	-1.03783e-08	-0.535495	4.23745e-102	-1.03783e-08	-0.663819	7.72461e-60	-1.03783e-08	-1.26616
44760491	chr19:44760491:A:G	0	-1.03783e-08	-3.07161	3.97875e-103	-1.03783e-08	-3.0294	1.37357e-60	-1.03783e-08	-2.99316
44760715	chr19:44760715:T:C	0	-1.03783e-08	-2.28206	1.50616e-102	-1.03783e-08	-1.69822	2.14266e-60	-1.03783e-08	-2.54853
44761028	chr19:44761028:G:C	0	-1.89793	-2.93336	5.91943e-104	-1.93866	-2.99605	4.26751e-62	-3.39242	-3.07229
44761064	chr19:44761064:T:G	0	-1.03783e-08	-3.02119	4.39995e-103	-1.03783e-08	-2.92877	1.63291e-60	-1.03783e-08	-2.82021
44761089	chr19:44761089:T:C	0	-1.87568	-3.00366	6.388e-104	-1.9286	-2.92993	4.42829e-62	-3.39119	-3.03654
44761206	chr19:44761206:T:C	0	-1.03783e-08	-0.290458	1.31364e-101	-1.03783e-08	0.467604	6.97603e-59	-1.03783e-08	0.934492
44761373	chr19:44761373:C:T	0	-1.03783e-08	-2.95171	5.81255e-103	-1.03783e-08	-2.65035	1.35842e-60	-1.03783e-08	-3.00425
44761427	chr19:44761427:G:A	0	-1.03783e-08	-3.03366	4.33197e-103	-1.03783e-08	-2.94434	1.59893e-60	-1.03783e-08	-2.84124
44761461	chr19:44761461:G:C	0	-1.03783e-08	-0.578063	4.05218e-102	-1.03783e-08	-0.708526	7.44967e-60	-1.03783e-08	-1.3024
44761609	chr19:44761609:G:A	0	-2.64529	-2.27515e-08	2.42668e-103	-3.52384	-2.27515e-08	1.08239e-60	-3.2314	-2.27515e-08
44761610	chr19:44761610:G:A	0	-2.35888	-2.27515e-08	2.38521e-103	-3.54108	-2.27515e-08	1.18003e-60	-3.14503	-2.27515e-08
44761657	chr19:44761657:G:A	0	-1.03783e-08	-2.88641	5.00688e-103	-1.03783e-08	-2.79955	1.49279e-60	-1.03783e-08	-2.90993
44761661	chr19:44761661:C:T	0	-1.03783e-08	-2.45718	1.04395e-102	-1.03783e-08	-2.06477	1.97107e-60	-1.03783e-08	-2.632
44761687	chr19:44761687:G:A	0	-1.03783e-08	-2.37953	1.25954e-102	-1.03783e-08	-1.87703	2.15473e-60	-1.03783e-08	-2.54291
44761746	chr19:44761746:T:C	0	-3.25166	-1.99848	4.30006e-104	-2.37154	-2.88279	5.62377e-62	-3.54425	-2.64449
44762178	chr19:44762178:A:T	0	-3.2337	-1.95177	4.46797e-104	-2.35383	-2.86219	5.82745e-62	-3.54562	-2.60755
44762476	chr19:44762476:C:G	0	-1.03783e-08	-0.674615	8.88847e-102	-1.03783e-08	0.0769742	1.13306e-59	-1.03783e-08	-0.883064
44762702	chr19:44762702:T:C	0	-3.19491	-2.27515e-08	3.77484e-103	-3.08201	-2.27515e-08	7.91248e-61	-3.54472	-2.27515e-08
44763303	chr19:44763303:T:C	0	-1.03783e-08	-2.72221	2.77952e-102	-1.03783e-08	-1.0855	4.40509e-60	-1.03783e-08	-1.82781
44763458	chr19:44763458:T:C	0	-3.49575	0.977845	1.19622e-102	-3.02592	1.0973	2.50737e-60	-3.53989	1.14855
44763488	chr19:44763488:C:G	0	-2.40314	-0.668345	3.28287e-103	-3.54611	0.324468	2.61371e-60	-3.07156	0.721758
44763678	chr19:44763678:G:A	0	-3.46389	0.427102	5.07e-103	-2.98031	0.193289	1.59861e-60	-3.53061	0.689171
44763725	chr19:44763725:G:A	0	-1.03783e-08	-3.00032	5.31024e-103	-1.03783e-08	-2.74073	1.30793e-60	-1.03783e-08	-3.04213
44763826	chr19:44763826:C:A	0	-3.33224	-0.965141	1.00816e-103	-3.43888	-0.963358	4.55961e-61	-3.44632	-0.649604
44763958	chr19:44763958:A:G	0	-1.03783e-08	-2.69922	3.74543e-103	-1.03783e-08	-3.08983	1.29833e-60	-1.03783e-08	-3.0495
44764001	chr19:44764001:T:C	0	-2.8481	-1.84694	5.01479e-104	-2.2529	-2.84766	6.14675e-62	-3.52775	-2.57207
44764043	chr19:44764043:C:T	0	-3.35648	-0.991828	9.96799e-104	-3.42018	-0.993394	4.37315e-61	-3.46126	-0.676413
44764224	chr19:44764224:A:G	0	-1.03783e-08	2.70902	3.73379e-103	-1.03783e-08	-3.09294	1.31521e-60	-1.03783e-08	-3.03658
44764527	chr19:44764527:G:A	0	-2.97638	-1.79883	6.08495e-104	-3.53817	-1.36897	6.04547e-61	-3.27763	-0.536215
44764544	chr19:44764544:A:G	0	-3.24186	-1.48481	6.20265e-104	-3.50273	-1.38524	4.51768e-61	-3.38043	-0.724726
44764652	chr19:44764652:G:A	0	-3.16432	-2.27515e-08	2.43118e-103	-3.52199	-2.27515e-08	9.91354e-61	-3.31926	-2.27515e-08
44764850	chr19:44764850:G:A	0	-1.03783e-08	-2.74877	6.15606e-103	-1.03783e-08	-2.59293	1.3272e-60	-1.03783e-08	-3.0275
44764870	chr19:44764870:G:C	0	-3.5255	0.212328	3.03035e-103	-3.24733	-0.0543565	1.21456e-60	-3.54078	0.424588
44764957	chr19:44764957:T:A	0	-2.279	-2.27515e-08	2.37503e-103	-3.54535	-2.27515e-08	1.24717e-60	-3.0897	-2.27515e-08
44764981	chr19:44764981:C:T	0	-3.36892	-2.42709	2.37379e-104	-3.39645	-2.45202	9.33584e-62	-3.48014	-2.20174
44765295	chr19:44765295:C:T	0	-3.23188	-2.45251	2.13112e-104	-3.4617	-2.49461	9.56474e-62	-3.42445	-2.23321
44765397	chr19:44765397:G:T	0	-1.03783e-08	-3.08742	3.86867e-103	-1.03783e-08	-3.05745	1.28548e-60	-1.03783e-08	-3.05944
44765442	chr19:44765442:T:G	0	-1.03783e-08	-3.07611	4.03634e-103	-1.03783e-08	-3.01503	1.39341e-60	-1.03783e-08	-2.97882
44765522	chr19:44765522:A:G	0	-3.10689	-2.69263	2.02399e-104	-3.49205	-2.51583	1.09279e-61	-3.38132	-2.1431
44765772	chr19:44765772:C:T	0	-2.37237	-2.27515e-08	2.38616e-103	-3.54068	-2.27515e-08	1.17588e-60	-3.14856	-2.27515e-08
44765776	chr19:44765776:G:GT	0	-1.03783e-08	-0.0795006	1.90828e-101	-1.03783e-08	0.841006	4.69898e-59	-1.03783e-08	0.539357
44766330	chr19:44766330:C:G	0	-1.03783e-08	-2.98727	5.43961e-103	-1.03783e-08	-2.71666	1.30478e-60	-1.03783e-08	-3.04454
44766468	chr19:44766468:T:C	0	-2.57142	-2.27515e-08	7.10636e-102	-0.14679	-2.27515e-08	1.5447e-60	-2.87574	-2.27515e-08
44766885	chr19:44766885:G:A	0	-1.03783e-08	-0.316982	2.21318e-102	-1.03783e-08	-1.31335	4.73793e-60	-1.03783e-08	-1.75497
44767187	chr19:44767187:T:A	0	-3.36023	-3.05929	1.24633e-104	-3.41268	-3.08007	4.07131e-62	-3.44424	-3.06754
44767209	chr19:44767209:G:A	0	-1.03783e-08	-2.81641	3.74121e-103	-1.03783e-08	-3.09096	1.25503e-60	-1.03783e-08	-3.08342
44767537	chr19:44767537:G:A	0	-1.03783e-08	-3.07631	3.80579e-103	-1.03783e-08	-3.07384	1.25974e-60	-1.03783e-08	-3.07967
44767713	chr19:44767713:G:A	0	-1.03783e-08	-0.0795006	1.90828e-101	-1.03783e-08	0.841006	4.69898e-59	-1.03783e-08	0.539357
44767759	chr19:44767759:C:T	0	-1.03783e-08	3.23516	5.31142e-103	-1.03783e-08	-2.74051	1.50365e-60	-1.03783e-08	-2.90268
44768402	chr19:44768402:G:A	0	-1.03783e-08	3.89769	4.27645e-102	-1.03783e-08	-0.654656	1.09057e-59	-1.03783e-08	-0.921286
44768404	chr19:44768404:GC:G	0	-1.03783e-08	-3.08837	3.99952e-103	-1.03783e-08	-3.02419	1.26888e-60	-1.03783e-08	-3.07244
44768540	chr19:44768540:A:G	0	-1.03783e-08	-3.09309	4.06802e-103	-1.03783e-08	-3.00721	1.24285e-60	-1.03783e-08	-3.09316
44768869	chr19:44768869:A:G	0	-3.0092	-0.389514	3.60055e-104	-2.45978	-2.97209	4.55071e-62	-3.54633	-2.85413
44768940	chr19:44768940:A:T	0	-2.46095	-2.27515e-08	2.39045e-103	-3.53888	-2.27515e-08	1.13892e-60	-3.18049	-2.27515e-08
44769271	chr19:44769271:TC:T	0	-2.69168	-2.49658	2.61739e-104	-3.5092	-2.24157	7.23939e-62	-3.31515	-2.62105
44769481	chr19:44769481:C:T	0	-2.59875	-2.00915	4.39715e-104	-3.52356	-1.70844	1.12466e-61	-3.2712	-2.22448
44769574	chr19:44769574:A:G	0	-3.22948	3.53231	1.88462e-103	-2.96396	-0.812674	2.96098e-61	-3.51802	-1.00961
44769578	chr19:44769578:G:A	0	-1.03783e-08	-1.56201	2.74115e-102	-1.03783e-08	-1.0994	4.07112e-60	-1.03783e-08	-1.90666
44769776	chr19:44769776:A:T	0	-1.03783e-08	6.17654	3.85369e-100	-1.03783e-08	3.84642	1.03006e-57	-1.03783e-08	3.6268
44770147	chr19:44770147:G:A	0	-1.03783e-08	6.10108	1.35741e-101	-1.03783e-08	0.500383	2.99605e-59	-1.03783e-08	0.0893082
44770492	chr19:44770492:G:A	0	-1.03783e-08	-1.4437	3.75196e-103	-1.03783e-08	-3.08809	1.33097e-60	-1.03783e-08	-3.02466
44770763	chr19:44770763:G:A	0	-1.03783e-08	2.60958	1.21333e-101	-1.03783e-08	0.388176	1.97685e-59	-1.03783e-08	-0.326483
44770815	chr19:44770815:C:T	0	-3.1155	-2.27515e-08	2.40761e-103	-3.53173	-2.27515e-08	1.26252e-60	-3.07746	-2.27515e-08
44770843	chr19:44770843:G:A	0	-1.03783e-08	-2.50016	5.39189e-103	-1.03783e-08	-2.72547	1.4764e-60	-1.03783e-08	-2.92096
44771076	chr19:44771076:C:A	0	-1.03783e-08	-1.89417	4.02928e-103	-1.03783e-08	-3.01678	1.30013e-60	-1.03783e-08	-3.04811
44771200	chr19:44771200:AATGTGT:A	0	-1.03783e-08	3.10691	3.22803e-101	-1.03783e-08	1.36668	4.57957e-59	-1.03783e-08	0.513618
44771659	chr19:44771659:C:A	0	-1.03783e-08	-2.46349	1.63626e-102	-1.03783e-08	-1.61537	2.20179e-60	-1.03783e-08	-2.5213
44771753	chr19:44771753:A:T	0	-2.38021	-2.27515e-08	2.38377e-103	-3.54168	-2.27515e-08	1.17444e-60	-3.14978	-2.27515e-08
44772136	chr19:44772136:A:G	0	-1.03783e-08	1.74395	7.96768e-103	-1.03783e-08	-2.33497	3.04936e-60	-1.03783e-08	-2.19564
44772470	chr19:44772470:A:T	0	-2.49235	-2.27515e-08	2.40587e-103	-3.53246	-2.27515e-08	1.10457e-60	-3.21112	-2.27515e-08
44772528	chr19:44772528:T:C	0	-2.42477	-2.27515e-08	2.38888e-103	-3.53954	-2.27515e-08	1.14721e-60	-3.17324	-2.27515e-08
44772592	chr19:44772592:C:T	0	-1.03783e-08	-3.07781	3.80637e-103	-1.03783e-08	-3.07369	1.32611e-60	-1.03783e-08	-3.02833
44773333	chr19:44773333:GTTA:G	8.8008e-280	47.3484	-2.27515e-08	4.28193e-102	-0.653376	-2.27515e-08	2.38347e-60	-2.44202	-2.27515e-08
44773359	chr19:44773359:A:T	0	-2.45916	-2.27515e-08	2.39486e-103	-3.53704	-2.27515e-08	1.12676e-60	-3.19123	-2.27515e-08
44773406	chr19:44773406:T:C	0	-1.03783e-08	-2.4461	4.31946e-103	-1.03783e-08	-2.94724	1.39136e-60	-1.03783e-08	-2.98029
44773542	chr19:44773542:G:A	0	-1.03783e-08	-3.05498	3.90103e-103	-1.03783e-08	-3.04912	1.38896e-60	-1.03783e-08	-2.98202
44773583	chr19:44773583:T:A	0	-1.03783e-08	3.01627	2.93721e-101	-1.03783e-08	1.27227	4.26148e-59	-1.03783e-08	0.441629
44774107	chr19:44774107:C:A	0	-1.03783e-08	-3.09168	1.08528e-102	-1.03783e-08	-2.02595	1.80085e-60	-1.03783e-08	-2.72231
44774329	chr19:44774329:G:A	0	-1.03783e-08	-3.08189	9.81812e-103	-1.03783e-08	-2.12614	2.03811e-60	-1.03783e-08	-2.59855
44774781	chr19:44774781:G:T	0	-1.03783e-08	-2.21967	3.99554e-103	-1.03783e-08	-3.02519	1.31464e-60	-1.03783e-08	-3.03701
44774784	chr19:44774784:A:G	0	0.543974	-2.63679	2.19588e-104	-2.83996	-3.08641	2.84019e-61	-1.55202	-3.01727
44774853	chr19:44774853:T:C	0	-1.03783e-08	-2.43913	8.02201e-103	-1.03783e-08	-2.32818	1.8516e-60	-1.03783e-08	-2.69452
44774873	chr19:44774873:C:A	0	-1.03783e-08	2.83334	2.71352e-101	-1.03783e-08	1.19305	3.86809e-59	-1.03783e-08	0.344772
44775098	chr19:44775098:G:A	0	-1.03783e-08	-2.92061	5.70493e-103	-1.03783e-08	-2.66904	1.40431e-60	-1.03783e-08	-2.97103
44775165	chr19:44775165:T:A	0	-3.51981	-2.27515e-08	1.35025e-102	-1.80749	-2.27515e-08	1.1573e-60	-3.16448	-2.27515e-08
44775167	chr19:44775167:A:T	0	-3.52847	-2.27515e-08	1.2399e-102	-1.89275	-2.27515e-08	1.10893e-60	-3.20718	-2.27515e-08
44775244	chr19:44775244:C:A	0	-1.03783e-08	2.52894	3.7331e-103	-1.03783e-08	-3.09313	1.32845e-60	-1.03783e-08	-3.02656
44775270	chr19:44775270:C:A	0	-1.03783e-08	-1.7122	5.01541e-103	-1.03783e-08	-2.79785	1.49839e-60	-1.03783e-08	-2.90619
44775346	chr19:44775346:A:G	0	4.17843	-1.62787	2.03335e-104	-2.9927	-3.01056	3.0595e-60	0.455159	-2.64748
44775643	chr19:44775643:T:C	0	-1.03783e-08	-3.06093	9.81964e-103	-1.03783e-08	-2.12598	2.00464e-60	-1.03783e-08	-2.61511
44775778	chr19:44775778:G:T	0	-1.03783e-08	2.98437	2.57951e-101	-1.03783e-08	1.1424	4.01668e-59	-1.03783e-08	0.382467
44775900	chr19:44775900:A:G	0	-2.0738	-3.01319	3.71628e-104	-3.54633	-1.8539	5.93646e-62	-3.52093	-2.6137
44776083	chr19:44776083:A:G	0	-3.02308	-1.1111	2.95261e-104	-2.58782	-3.04244	4.34007e-62	-3.53513	-2.91272
44776622	chr19:44776622:CCA:C	0	-1.03783e-08	-2.41166	8.357e-103	-1.03783e-08	-2.28727	1.90949e-60	-1.03783e-08	-2.66374
44776717	chr19:44776717:C:G	0	-2.73499	2.09879	8.47932e-104	-2.43252	-2.1428	1.31235e-61	-3.28661	-2.05473
44777228	chr19:44777228:G:C	0	-1.03783e-08	-1.10775	4.66484e-103	-1.03783e-08	-2.87031	1.34211e-60	-1.03783e-08	-3.01633
44777954	chr19:44777954:G:A	0	-1.03783e-08	-3.07231	6.96486e-103	-1.03783e-08	-2.46949	1.55888e-60	-1.03783e-08	-2.8666
44778981	chr19:44778981:G:A	0	-1.03783e-08	-3.05651	4.08231e-103	-1.03783e-08	-3.0037	1.32906e-60	-1.03783e-08	-3.0261
44779696	chr19:44779696:C:T	0	-3.50197	-2.86083	1.66574e-104	-3.51912	-2.68356	6.80883e-62	-3.23708	-2.76045
44779766	chr19:44779766:C:T	0	-3.03022	-2.27214	4.18804e-104	-3.53229	-1.74843	9.07727e-62	-3.27554	-2.43443
44780351	chr19:44780351:T:G	0	-1.03783e-08	-2.35626	8.88603e-103	-1.03783e-08	-2.22589	1.97167e-60	-1.03783e-08	-2.63169
44780367	chr19:44780367:C:T	0	-1.03783e-08	1.42289	8.68839e-101	-1.03783e-08	2.35679	2.19001e-58	-1.03783e-08	2.0785
44780679	chr19:44780679:G:A	0	-1.03783e-08	-2.11571	1.10168e-102	-1.03783e-08	-2.01094	2.37014e-60	-1.03783e-08	-2.44762
44781009	chr19:44781009:A:C	0	-1.22022	-2.90386	1.15433e-103	-1.71469	-2.55216	7.71372e-62	-3.0351	-2.83764
44781062	chr19:44781062:C:T	0	-1.03783e-08	-2.02185	1.11804e-102	-1.03783e-08	-1.9962	2.67001e-60	-1.03783e-08	-2.32849
44781133	chr19:44781133:T:G	0	-1.28817	-2.95609	4.36771e-104	-2.18148	-3.05724	5.5733e-62	-3.14183	-3.05593
44781141	chr19:44781141:G:A	0	-1.03783e-08	-2.87577	3.74963e-103	-1.03783e-08	-3.08871	1.30669e-60	-1.03783e-08	-3.04308
44781238	chr19:44781238:C:T	0	-1.03783e-08	-2.80519	3.74037e-103	-1.03783e-08	-3.09118	1.32083e-60	-1.03783e-08	-3.03231
44782477	chr19:44782477:G:A	0	-1.03783e-08	-1.72012	7.87582e-103	-1.03783e-08	-2.34657	2.03221e-60	-1.03783e-08	-2.60145
44782744	chr19:44782744:C:T	0	-1.03783e-08	-2.37122	7.5214e-103	-1.03783e-08	-2.39261	1.80078e-60	-1.03783e-08	-2.72235
44783006	chr19:44783006:G:A	0	-3.41438	-2.94692	1.12118e-104	-3.51134	-3.08722	4.35908e-62	-3.3535	-3.08999
44783369	chr19:44783369:C:T	0	-1.03783e-08	-2.06349	4.38101e-103	-1.03783e-08	-2.93309	1.75474e-60	-1.03783e-08	-2.74825
44783846	chr19:44783846:A:G	0	-2.53663	-2.27515e-08	2.69216e-101	1.18515	-2.27515e-08	5.81379e-60	-1.55034	-2.27515e-08
44784089	chr19:44784089:C:T	0	-1.03783e-08	-3.04001	3.89929e-103	-1.03783e-08	-3.04957	1.24423e-60	-1.03783e-08	-3.09205
44784417	chr19:44784417:G:C	0	-1.03783e-08	-1.7848	3.07851e-102	-1.03783e-08	-0.983336	2.94261e-60	-1.03783e-08	-2.23128
44784592	chr19:44784592:G:T	0	-2.51585	-1.84279	1.16303e-103	-1.37705	-2.88229	4.77633e-62	-3.3854	-2.96668
44784642	chr19:44784642:T:G	0	-1.03783e-08	-1.03653	2.18909e-102	-1.03783e-08	-1.3243	5.25069e-60	-1.03783e-08	-1.65221
44784856	chr19:44784856:G:A	0	-1.03783e-08	-1.39974	3.42369e-102	-1.03783e-08	-0.877062	4.62624e-60	-1.03783e-08	-1.77883
44785117	chr19:44785117:A:G	0	-3.50466	-3.0066	1.19369e-104	-3.44761	-3.0883	3.95558e-62	-3.45	-3.09062
44785546	chr19:44785546:AGATAGATAGATAGAT:A	0	-2.64136	-2.27515e-08	2.49952e-103	-3.49427	-2.27515e-08	9.92518e-61	-3.31808	-2.27515e-08
44785738	chr19:44785738:A:C	0	-3.49515	-3.03162	1.31092e-104	-3.45819	-2.98403	4.14332e-62	-3.4269	-3.06735
44785841	chr19:44785841:G:A	0	-1.03783e-08	-3.00006	4.28545e-103	-1.03783e-08	-2.95514	1.59774e-60	-1.03783e-08	-2.84198
44785921	chr19:44785921:C:T	0	-1.03783e-08	-0.686579	1.51496e-102	-1.03783e-08	-1.69239	6.84288e-60	-1.03783e-08	-1.38736
44786098	chr19:44786098:C:A	0	-1.39161	-2.27515e-08	3.49297e-103	-3.15961	-2.27515e-08	3.54323e-60	-2.04553	-2.27515e-08
44786553	chr19:44786553:C:T	0	-2.68334	-2.27515e-08	2.5424e-103	-3.47726	-2.27515e-08	9.5758e-61	-3.35392	-2.27515e-08
44786626	chr19:44786626:A:T	0	-1.03783e-08	0.383863	2.15514e-101	-1.03783e-08	0.962658	6.80004e-59	-1.03783e-08	0.90894
44786744	chr19:44786744:A:G	0	-1.03783e-08	-2.93342	4.00569e-103	-1.03783e-08	-3.02265	1.45786e-60	-1.03783e-08	-2.93361
44787010	chr19:44787010:G:A	0	-1.61409	-3.08701	5.85765e-104	-1.99572	-2.94948	5.52989e-62	-3.26279	-2.94279
44787042	chr19:44787042:G:A	0	-1.03783e-08	-2.81795	3.74837e-103	-1.03783e-08	-3.08904	1.3341e-60	-1.03783e-08	-3.02232
44787060	chr19:44787060:G:C	0	-1.03783e-08	0.337408	2.10221e-101	-1.03783e-08	0.937794	6.67503e-59	-1.03783e-08	0.890385
44787120	chr19:44787120:G:A	0	-3.42506	-3.08875	1.1535e-104	-3.48885	-3.0813	4.28587e-62	-3.40759	-3.05283
44787199	chr19:44787199:T:C	0	-1.03783e-08	-2.95752	4.08447e-103	-1.03783e-08	-3.00317	1.508e-60	-1.03783e-08	-2.89979
44787220	chr19:44787220:T:C	0	-0.731238	-2.44582	1.79494e-103	-0.94631	-2.87908	4.21568e-62	-3.48368	-2.99325
44787351	chr19:44787351:G:A	0	-1.03783e-08	0.370425	2.18034e-101	-1.03783e-08	0.974283	6.92504e-59	-1.03783e-08	0.927156
44787373	chr19:44787373:G:A	0	-1.03783e-08	-2.90079	3.97366e-103	-1.03783e-08	-3.03068	1.44175e-60	-1.03783e-08	-2.94472
44787471	chr19:44787471:G:A	0	-1.03783e-08	-2.6067	8.23529e-103	-1.03783e-08	-2.30194	2.04262e-60	-1.03783e-08	-2.59634
44788287	chr19:44788287:T:G	0	-2.57583	-2.27515e-08	2.47884e-103	-3.50257	-2.27515e-08	1.00786e-60	-3.30274	-2.27515e-08
44788691	chr19:44788691:C:T	0	-1.03783e-08	-3.02382	4.16593e-103	-1.03783e-08	-2.98343	1.50505e-60	-1.03783e-08	-2.90175
44788935	chr19:44788935:A:G	0	-1.03783e-08	-1.94783	1.09899e-102	-1.03783e-08	-2.01339	2.41811e-60	-1.03783e-08	-2.42759
44789032	chr19:44789032:C:G	0	-3.0928	-1.34751	6.7043e-104	-2.27987	-2.53033	5.89764e-62	-3.54378	-2.59741
44789120	chr19:44789120:C:G	0	-1.03783e-08	-1.94783	1.09899e-102	-1.03783e-08	-2.01339	2.41811e-60	-1.03783e-08	-2.42759
44789178	chr19:44789178:C:T	0	-1.03783e-08	-2.76722	3.87991e-103	-1.03783e-08	-3.05455	1.36907e-60	-1.03783e-08	-2.99644
44789355	chr19:44789355:T:C	0	-1.03783e-08	-2.81218	7.91387e-103	-1.03783e-08	-2.34175	1.60022e-60	-1.03783e-08	-2.84043
44789580	chr19:44789580:G:A	0	-1.03783e-08	-2.18792	2.28048e-102	-1.03783e-08	-1.28339	4.56116e-60	-1.03783e-08	-1.793
44789671	chr19:44789671:G:A	0	-3.48402	-2.27515e-08	1.99119e-102	-1.41905	-2.27515e-08	1.28561e-60	-3.05934	-2.27515e-08
44789840	chr19:44789840:A:G	0	-1.03783e-08	-0.25251	2.12851e-101	-1.03783e-08	0.950225	2.13956e-59	-1.03783e-08	-0.247386
44789851	chr19:44789851:G:A	0	-1.03783e-08	-1.66933	1.44533e-102	-1.03783e-08	-1.73944	3.07343e-60	-1.03783e-08	-2.18778
44789899	chr19:44789899:C:T	0	-2.79143	-1.49099	3.31543e-103	-3.42236	0.210577	3.49748e-61	-3.38879	-0.972328
44790462	chr19:44790462:A:G	0	1.66584	-2.38501	2.23546e-103	-1.23761	-2.36831	5.14722e-61	-1.49886	-2.47584
44791239	chr19:44791239:GC:G	0	-1.03783e-08	-3.04922	3.74058e-103	-1.03783e-08	-3.09112	1.24393e-60	-1.03783e-08	-3.0923
44791241	chr19:44791241:G:A	0	-1.03783e-08	-3.05541	3.7459e-103	-1.03783e-08	-3.0897	1.24303e-60	-1.03783e-08	-3.09302
44791300	chr19:44791300:T:C	0	-2.60852	-3.06918	1.90742e-103	-0.672063	-3.09255	4.67291e-62	-3.2855	-3.08846
44791598	chr19:44791598:T:G	0	-1.03783e-08	-3.09079	3.94309e-103	-1.03783e-08	-3.0384	1.32048e-60	-1.03783e-08	-3.03258
44791613	chr19:44791613:G:A	0	-1.03783e-08	-2.89685	3.73338e-103	-1.03783e-08	-3.09305	1.28383e-60	-1.03783e-08	-3.06073
44791656	chr19:44791656:C:T	0	-1.03783e-08	-0.784768	1.26774e-102	-1.03783e-08	-1.87055	3.77372e-60	-1.03783e-08	-1.98251
44791687	chr19:44791687:G:A	0	-1.03783e-08	-2.73449	3.78507e-103	-1.03783e-08	-3.0793	1.24312e-60	-1.03783e-08	-3.09295
44791769	chr19:44791769:A:C	0	-1.10244	-2.27515e-08	2.39437e-103	-3.53725	-2.27515e-08	2.22637e-60	-2.5102	-2.27515e-08
44791771	chr19:44791771:G:A	0	-1.03783e-08	-2.81716	3.88381e-103	-1.03783e-08	-3.05355	1.25332e-60	-1.03783e-08	-3.08478
44791775	chr19:44791775:T:C	0	-2.58562	-3.00134	1.10586e-104	-3.52406	-3.08827	5.65445e-62	-3.094	-3.0893
44792015	chr19:44792015:C:T	0	-1.03783e-08	0.181071	5.66055e-101	-1.03783e-08	1.92833	4.6179e-59	-1.03783e-08	0.521951
44792564	chr19:44792564:A:C	0	-1.03783e-08	-2.92873	4.45781e-103	-1.03783e-08	-2.91571	1.60409e-60	-1.03783e-08	-2.83801
44792629	chr19:44792629:G:A	1.6656e-284	38.93	-2.45659	1.31332e-104	-3.49102	-2.94938	1.03517e-61	-3.09694	-2.48165
44792751	chr19:44792751:C:G	0	-1.03783e-08	-2.96004	4.11195e-103	-1.03783e-08	-2.99647	1.44318e-60	-1.03783e-08	-2.94373
44792923	chr19:44792923:G:A	0	-1.03783e-08	-2.66448	5.99366e-103	-1.03783e-08	-2.61966	1.67307e-60	-1.03783e-08	-2.79591
44793077	chr19:44793077:G:C	0	-1.03783e-08	0.747572	2.31773e-102	-1.03783e-08	-1.26719	5.62687e-60	-1.03783e-08	-1.58302
44793107	chr19:44793107:G:A	5.72484e-267	76.852	-2.27515e-08	3.30156e-103	-3.21597	-2.27515e-08	3.40958e-60	-2.08398	-2.27515e-08
44793549	chr19:44793549:C:T	6.17062e-285	37.921	-2.44055	1.28735e-104	-3.51639	-2.94397	1.16415e-61	-2.99278	-2.46839
44793589	chr19:44793589:A:AC	0	0.487576	-2.53966	1.98259e-103	-1.36733	-2.35863	2.06862e-61	-2.12764	-2.75864
44793637	chr19:44793637:G:A	0	-0.829033	-2.27515e-08	2.44414e-103	-3.51667	-2.27515e-08	2.52324e-60	-2.38503	-2.27515e-08
44794197	chr19:44794197:A:C	0	-3.26685	-3.00543	1.21643e-104	-3.42694	-3.09009	4.63408e-62	-3.29319	-3.08912
44794222	chr19:44794222:C:T	0	-0.752888	0.322797	1.48989e-103	-3.44549	-0.566172	1.00431e-60	-2.14909	-1.15719
44794337	chr19:44794337:C:T	0	-1.03783e-08	-0.717744	1.25434e-102	-1.03783e-08	-1.88117	6.04203e-60	-1.03783e-08	-1.51183
44794379	chr19:44794379:C:T	0	-1.03783e-08	-2.95214	5.3454e-103	-1.03783e-08	-2.73413	1.43951e-60	-1.03783e-08	-2.94627
44794557	chr19:44794557:C:T	0	-1.03783e-08	-2.62907	5.28511e-103	-1.03783e-08	-2.74547	2.06511e-60	-1.03783e-08	-2.58539
44794621	chr19:44794621:T:C	0	-3.37627	-3.01271	3.94746e-104	-2.24911	-3.09077	3.59637e-62	-3.54309	-3.09273
44794671	chr19:44794671:A:G	0	-2.69608	-2.21611	1.55959e-104	-3.47158	-2.79695	5.90144e-58	5.04294	-1.97315
44795124	chr19:44795124:A:C	0	-1.03783e-08	-0.292584	2.38112e-102	-1.03783e-08	-1.24021	6.24244e-60	-1.03783e-08	-1.4792
44795465	chr19:44795465:C:T	0	-1.03783e-08	-1.67735	6.3155e-103	-1.03783e-08	-2.56736	1.40668e-60	-1.03783e-08	-2.96934
44795943	chr19:44795943:C:T	0	-1.03783e-08	-2.8446	4.43638e-103	-1.03783e-08	-2.92053	1.75425e-60	-1.03783e-08	-2.74853
44796126	chr19:44796126:A:C	0	-1.03783e-08	0.499521	6.41406e-101	-1.03783e-08	2.0533	6.34319e-59	-1.03783e-08	0.839394
44796139	chr19:44796139:C:T	0	-1.03783e-08	-2.73808	5.91172e-103	-1.03783e-08	-2.63343	1.98783e-60	-1.03783e-08	-2.62353
44796170	chr19:44796170:G:A	0	-1.03783e-08	-1.06295	7.9358e-103	-1.03783e-08	-2.33898	2.18897e-60	-1.03783e-08	-2.52714
44796327	chr19:44796327:G:A	0	-1.03783e-08	-0.130939	1.3426e-102	-1.03783e-08	-1.81317	3.52107e-60	-1.03783e-08	-2.05181
44796762	chr19:44796762:T:C	0	-1.03783e-08	-2.19102	8.20712e-103	-1.03783e-08	-2.30536	2.56697e-60	-1.03783e-08	-2.36785
44797341	chr19:44797341:G:C	0	-1.03783e-08	-2.22787	4.08668e-103	-1.03783e-08	-3.00263	1.75242e-60	-1.03783e-08	-2.74957
44797550	chr19:44797550:A:C	0	-1.03783e-08	-3.05379	4.625e-103	-1.03783e-08	-2.87889	1.27287e-60	-1.03783e-08	-3.0693
44797831	chr19:44797831:T:C	0	-3.33828	-2.7319	7.13403e-104	-1.75676	-2.99131	3.64719e-62	-3.52867	-3.09312
44797855	chr19:44797855:C:T	0	-2.65742	-3.00562	9.21095e-104	-1.41618	-3.07638	4.55376e-62	-3.32743	-3.07236
44797888	chr19:44797888:C:A	0	-2.82294	-3.01897	6.97385e-104	-1.68996	-3.08082	4.24707e-62	-3.40199	-3.06753
44797903	chr19:44797903:A:G	0	-2.76537	-3.04105	7.16719e-104	-1.6535	-3.08993	4.35705e-62	-3.40868	-3.03527
44797922	chr19:44797922:G:GC	0	5.7962	-2.99172	6.30428e-104	-1.81827	-3.05345	5.08069e-62	-3.19853	-3.09176
44798137	chr19:44798137:C:T	0	-2.83951	-3.00667	6.8401e-104	-1.71305	-3.07709	4.19571e-62	-3.41088	-3.0708
44798169	chr19:44798169:C:CCTG	0	4.97108	-2.65448	1.6662e-104	-3.4066	-2.79581	1.83734e-61	-1.98387	-3.02097
44798293	chr19:44798293:T:TGATCCTCCTGTCTCGGC	0	-1.03783e-08	-1.98058	5.22665e-103	-1.03783e-08	-2.75659	2.17833e-60	-1.03783e-08	-2.53201
44798313	chr19:44798313:G:A	0	-1.03783e-08	-1.97288	5.24889e-103	-1.03783e-08	-2.75235	2.1903e-60	-1.03783e-08	-2.52654
44798435	chr19:44798435:C:T	0	-1.03783e-08	-3.08413	4.37823e-103	-1.03783e-08	-2.93372	1.25218e-60	-1.03783e-08	-3.08569
44798438	chr19:44798438:G:A	0	-1.03783e-08	1.20301	1.60046e-100	-1.03783e-08	2.96768	1.17084e-58	-1.03783e-08	1.45232
44798451	chr19:44798451:T:C	0	-1.03783e-08	-2.27827	4.02267e-103	-1.03783e-08	-3.01842	1.69641e-60	-1.03783e-08	-2.78206
44798584	chr19:44798584:G:A	0	-1.03783e-08	-1.86649	5.0246e-103	-1.03783e-08	-2.79602	2.27838e-60	-1.03783e-08	-2.48711
44798630	chr19:44798630:G:A	0	-1.03783e-08	-2.39048	4.08253e-103	-1.03783e-08	-3.00365	1.57727e-60	-1.03783e-08	-2.85488
44798651	chr19:44798651:C:T	0	-1.03783e-08	-2.96275	3.87719e-103	-1.03783e-08	-3.05525	1.26853e-60	-1.03783e-08	-3.07272
44798667	chr19:44798667:T:C	0	12.1017	-2.30302	8.72178e-104	-1.93485	-2.61228	4.56529e-62	-3.45569	-2.94157
44798885	chr19:44798885:G:A	0	-1.03783e-08	-1.63419	5.78295e-103	-1.03783e-08	-2.65545	2.76722e-60	-1.03783e-08	-2.29273
44799247	chr19:44799247:G:A	0	-3.1362	-2.27515e-08	3.24303e-103	-3.23386	-2.27515e-08	0.999973	134.845	-2.27515e-08
44799256	chr19:44799256:A:G	0	12.2754	-2.2176	7.63026e-104	-1.88446	-2.79637	4.35718e-62	-3.45179	-2.99213
44799408	chr19:44799408:T:G	0	-3.54288	-2.94337	3.70118e-104	-2.45143	-2.95287	4.99851e-62	-3.50044	-2.80616
44799521	chr19:44799521:A:G	3.95231e-283	41.0296	-1.38951	3.18243e-104	-3.38743	-2.16788	9.0347e-62	-3.35735	-2.35732
44799635	chr19:44799635:G:A	0	-1.03783e-08	9.42655	6.43987e-103	-1.03783e-08	-2.54786	1.52159e-60	-1.03783e-08	-2.89082
44799692	chr19:44799692:GAA:G	0	-2.42583	-2.70027	1.39076e-104	-3.54366	-2.83944	1.06157e-10	114.476	-2.59799
44799719	chr19:44799719:AAAG:A	0	-1.70986	-2.27515e-08	2.40855e-103	-3.53134	-2.27515e-08	1.92309e-60	-2.65664	-2.27515e-08
44799789	chr19:44799789:AAAAAG:A	0	-1.03783e-08	-3.03852	4.82235e-103	-1.03783e-08	-2.83711	1.29181e-60	-1.03783e-08	-3.05453
44799791	chr19:44799791:AAAG:A	0	-1.03783e-08	-1.06504	8.39324e-103	-1.03783e-08	-2.28294	2.20382e-60	-1.03783e-08	-2.52038
44799816	chr19:44799816:G:A	0	-1.03783e-08	-2.63928	9.76205e-103	-1.03783e-08	-2.13186	1.91298e-60	-1.03783e-08	-2.66191
44799822	chr19:44799822:GAGAA:G	0	-1.84023	-2.27515e-08	2.38843e-103	-3.53973	-2.27515e-08	1.785e-60	-2.73115	-2.27515e-08
44799951	chr19:44799951:A:G	0	-1.03783e-08	-1.89824	7.11881e-103	-1.03783e-08	-2.44763	4.90057e-60	-1.03783e-08	-1.72122
44800054	chr19:44800054:G:A	8.188e-280	44.773	2.50322	1.35096e-102	-3.44769	1.64072	1.34859e-60	-3.25427	0.242757
44800077	chr19:44800077:A:G	0	-2.60023	-3.09128	8.96753e-104	-1.47817	-3.04117	5.1172e-62	-3.32906	-2.95408
44800115	chr19:44800115:C:T	0	-1.03783e-08	-2.52259	5.62127e-103	-1.03783e-08	-2.68381	3.08802e-60	-1.03783e-08	-2.18304
44800437	chr19:44800437:G:A	0	-1.03783e-08	-1.74522	6.35325e-103	-1.03783e-08	-2.5614	2.92021e-60	-1.03783e-08	-2.23892
44800608	chr19:44800608:G:A	0	-1.03783e-08	-2.88459	5.09029e-103	-1.03783e-08	-2.78303	1.78025e-60	-1.03783e-08	-2.73382
44800726	chr19:44800726:A:G	0	-2.04698	-2.27515e-08	2.37265e-103	-3.54636	-2.27515e-08	1.54764e-60	-2.87384	-2.27515e-08
44800777	chr19:44800777:G:T	0	-1.03783e-08	-1.50723	4.27104e-103	-1.03783e-08	-2.95851	1.24864e-60	-1.03783e-08	-3.08852
44802327	chr19:44802327:C:T	0	-2.19959	-2.27515e-08	2.37522e-103	-3.54528	-2.27515e-08	1.23478e-60	-3.09968	-2.27515e-08
44802423	chr19:44802423:T:C	0	-1.03783e-08	-2.12419	4.38382e-103	-1.03783e-08	-2.93244	1.71317e-60	-1.03783e-08	-2.77223
44802430	chr19:44802430:A:G	0	-1.03783e-08	-3.02365	4.88443e-103	-1.03783e-08	-2.82431	1.30472e-60	-1.03783e-08	-3.04459
44802496	chr19:44802496:T:C	0	-2.69847	-2.8803	8.70818e-104	-1.45584	-3.09284	4.57212e-62	-3.35266	-3.04311
44803488	chr19:44803488:A:G	0	-1.03783e-08	-2.6673	3.75304e-103	-1.03783e-08	-3.0878	1.37048e-60	-1.03783e-08	-2.99541
44803666	chr19:44803666:A:G	0	-2.55773	-2.94506	1.07374e-103	-1.24671	-3.09251	5.00171e-62	-3.28957	-3.01639
44803697	chr19:44803697:T:A	0	-1.42045	-3.00707	1.23235e-103	-1.15487	-3.04657	5.19869e-62	-3.21946	-3.04788
44804244	chr19:44804244:T:C	0	-2.95373	-3.02253	7.46093e-104	-1.67543	-3.02784	4.35168e-62	-3.4037	-3.04148
44804354	chr19:44804354:T:C	0	-1.03783e-08	-2.64824	3.76302e-103	-1.03783e-08	-3.08514	1.38464e-60	-1.03783e-08	-2.98513
44804515	chr19:44804515:AT:A	0	-1.03783e-08	-1.92325	4.93726e-103	-1.03783e-08	-2.81355	2.28322e-60	-1.03783e-08	-2.48499
44804951	chr19:44804951:G:A	0	-2.56948	-2.27515e-08	2.40477e-103	-3.53291	-2.27515e-08	1.21524e-60	-3.11563	-2.27515e-08
44805596	chr19:44805596:G:C	0	-1.03783e-08	-2.08287	4.25883e-103	-1.03783e-08	-2.96137	1.9019e-60	-1.03783e-08	-2.66772
44806174	chr19:44806174:T:C	0	4.39589	-0.571479	4.08505e-104	-2.70363	-2.60198	1.32382e-59	1.43299	-2.16046
44806266	chr19:44806266:G:A	0	-1.03783e-08	-0.120789	1.26917e-101	-1.03783e-08	0.433167	1.58282e-59	-1.03783e-08	-0.548782
44806377	chr19:44806377:G:A	1.46361e-281	45.3306	-2.07871	1.95722e-104	-3.44591	-2.59551	7.54116e-62	-3.22909	-2.66628
44806463	chr19:44806463:T:C	0	-1.14823	-3.06678	5.76238e-104	-2.19731	-2.76429	8.47759e-62	-2.94959	-2.82872
44806529	chr19:44806529:T:A	0	-2.98266	-3.07581	6.75254e-104	-1.7493	-3.05373	4.36282e-62	-3.42048	-3.02215
44806583	chr19:44806583:C:T	0	-1.03783e-08	-2.18728	1.43235e-102	-1.03783e-08	-1.74847	2.40693e-60	-1.03783e-08	-2.43222
44806724	chr19:44806724:T:C	0	-1.03783e-08	1.94293	5.13107e-100	-1.03783e-08	4.1327	2.96096e-58	-1.03783e-08	2.38011
44806725	chr19:44806725:T:C	0	-1.03783e-08	-2.53999	4.10211e-103	-1.03783e-08	-2.99886	1.57405e-60	-1.03783e-08	-2.85692
44806778	chr19:44806778:G:A	5.44928e-282	44.2977	-2.0339	1.89897e-104	-3.50834	-2.5633	9.20831e-62	-3.05618	-2.63946
44806907	chr19:44806907:G:A	0	-1.03783e-08	-1.902	7.11387e-103	-1.03783e-08	-2.44832	4.83487e-60	-1.03783e-08	-1.73472
44806988	chr19:44806988:A:G	0	-1.03783e-08	-2.64697	3.76348e-103	-1.03783e-08	-3.08502	1.38515e-60	-1.03783e-08	-2.98477
44807485	chr19:44807485:AG:A	0	-1.03783e-08	-2.48703	7.19017e-103	-1.03783e-08	-2.43765	2.61024e-60	-1.03783e-08	-2.35113
44807827	chr19:44807827:G:A	0	-3.13698	-2.27515e-08	2.86968e-102	-1.05358	-2.27515e-08	9.13077e-61	-3.40151	-2.27515e-08
44807895	chr19:44807895:AC:A	0	-1.03783e-08	-2.84105	6.56418e-103	-1.03783e-08	-2.52874	1.47567e-60	-1.03783e-08	-2.92146
44808040	chr19:44808040:AGCTTG:A	5.50412e-282	44.3922	-2.11837	1.82998e-104	-3.49012	-2.61853	8.06626e-62	-3.13733	-2.69073
44808048	chr19:44808048:TAAC:T	5.85459e-282	44.4586	-2.12304	1.82584e-104	-3.48873	-2.62218	8.01646e-62	-3.14115	-2.69309
44808053	chr19:44808053:T:G	5.84489e-282	44.4489	-2.11494	1.83498e-104	-3.48898	-2.61693	8.05278e-62	-3.14027	-2.68945
44808490	chr19:44808490:G:C	0	-2.7717	-2.86991	7.84744e-104	-1.56005	-3.09271	4.42058e-62	-3.38297	-3.0465
44808779	chr19:44808779:C:G	0	-2.92686	-2.88844	5.43356e-104	-1.93057	-3.08979	3.93498e-62	-3.45364	-3.0922
44808857	chr19:44808857:G:A	0	-0.366479	-2.76532	1.61363e-104	-3.14939	-3.08507	4.86929e-62	-3.24502	-3.08778
44809151	chr19:44809151:G:A	0	-1.03783e-08	-3.03722	4.47637e-103	-1.03783e-08	-2.91155	1.65887e-60	-1.03783e-08	-2.80444
44809760	chr19:44809760:G:A	0	-1.03783e-08	-0.950824	5.04375e-103	-1.03783e-08	-2.79221	1.26007e-60	-1.03783e-08	-3.07941
44809879	chr19:44809879:G:C	0	-1.03783e-08	-1.63114	9.07257e-103	-1.03783e-08	-2.20511	6.54795e-60	-1.03783e-08	-1.43142
44810411	chr19:44810411:A:T	0	-3.52101	-2.27515e-08	7.03451e-103	-2.45954	-2.27515e-08	8.92483e-61	-3.42432	-2.27515e-08
44810480	chr19:44810480:C:T	0	-3.46665	-2.37412	4.19993e-104	-2.96663	-2.31125	5.34387e-62	-3.54622	-2.69357
44811138	chr19:44811138:A:T	0	-3.4629	-2.27515e-08	1.02784e-102	-2.08033	-2.27515e-08	1.25267e-60	-3.0853	-2.27515e-08
44811510	chr19:44811510:C:T	0	-2.87088	-2.85943	8.36157e-104	-1.67025	-2.91906	4.92146e-62	-3.40009	-2.92205
44811589	chr19:44811589:A:T	0	-1.03783e-08	-2.9643	3.99029e-103	-1.03783e-08	-3.0265	1.25739e-60	-1.03783e-08	-3.08154
44811718	chr19:44811718:C:G	0	-2.37095	-2.27515e-08	2.38371e-103	-3.54171	-2.27515e-08	1.31271e-60	-3.03848	-2.27515e-08
44811862	chr19:44811862:C:T	0	-3.01477	-2.00059	1.137e-103	-3.39416	-0.887806	1.37753e-61	-3.38617	-1.9067
44812282	chr19:44812282:G:A	0	-1.03783e-08	-2.45802	1.00603e-102	-1.03783e-08	-2.10177	2.61873e-60	-1.03783e-08	-2.34788
44812437	chr19:44812437:G:T	0	-1.03783e-08	-2.50425	9.50694e-103	-1.03783e-08	-2.15834	2.48493e-60	-1.03783e-08	-2.40033
44812562	chr19:44812562:G:A	0	-1.03783e-08	-2.62969	3.9405e-103	-1.03783e-08	-3.03906	1.4643e-60	-1.03783e-08	-2.9292
44812819	chr19:44812819:G:A	0	-1.03783e-08	-2.66566	7.92252e-103	-1.03783e-08	-2.34066	2.16246e-60	-1.03783e-08	-2.53933
44813073	chr19:44813073:TGGA:T	0	-2.60904	-2.9406	9.0845e-104	-1.41733	-3.08905	4.89494e-62	-3.32336	-3.00418
44813331	chr19:44813331:G:A	1.89672e-281	43.5111	-2.27515e-08	2.37744e-103	-3.54434	-2.27515e-08	1.762e-60	-2.74413	-2.27515e-08
44813547	chr19:44813547:C:T	0	-2.60504	-2.91334	9.24138e-104	-1.39709	-3.09217	4.8653e-62	-3.31821	-3.0154
44813550	chr19:44813550:C:T	0	-2.83108	-2.89443	8.29665e-104	-1.64406	-2.95304	4.88743e-62	-3.38406	-2.94502
44813673	chr19:44813673:G:A	0	-1.03783e-08	-2.32428	3.92528e-103	-1.03783e-08	-3.04293	1.5249e-60	-1.03783e-08	-2.88865
44813766	chr19:44813766:C:A	0	-1.03783e-08	-0.357935	1.17302e-102	-1.03783e-08	-1.9482	3.04866e-60	-1.03783e-08	-2.19587
44813881	chr19:44813881:C:T	0	-2.91882	-2.79249	2.90025e-104	-3.44495	-2.2032	6.48352e-62	-3.3295	-2.71698
44813897	chr19:44813897:C:T	0	-1.03783e-08	-1.24291	5.06218e-102	-1.03783e-08	-0.485984	6.1647e-60	-1.03783e-08	-1.49173
44814047	chr19:44814047:G:A	0	-1.03783e-08	-3.0531	7.39725e-103	-1.03783e-08	-2.40926	1.35795e-60	-1.03783e-08	-3.00459
44814345	chr19:44814345:C:T	0	-1.03783e-08	-2.74212	8.25553e-103	-1.03783e-08	-2.29948	1.38691e-60	-1.03783e-08	-2.9835
44814779	chr19:44814779:C:T	0	-1.03783e-08	-1.23495	7.05525e-103	-1.03783e-08	-2.45659	1.87982e-60	-1.03783e-08	-2.6794
44815094	chr19:44815094:A:G	9.85838e-283	43.508	-2.95385	1.08768e-104	-3.5462	-3.0827	7.86473e-62	-2.7661	-3.08726
44815307	chr19:44815307:A:C	0	-2.03696	-2.43463	1.2057e-104	-3.46209	-3.0638	1.00223e-61	-2.5794	-3.03153
44815387	chr19:44815387:A:G	0	-1.03783e-08	-2.61212	3.91806e-103	-1.03783e-08	-3.04477	1.47045e-60	-1.03783e-08	-2.92501
44815591	chr19:44815591:T:G	0	-1.03783e-08	-2.22146	9.4561e-103	-1.03783e-08	-2.16371	2.14293e-60	-1.03783e-08	-2.5484
44816040	chr19:44816040:G:A	0	-2.28442	-2.27515e-08	2.37313e-103	-3.54616	-2.27515e-08	1.37427e-60	-2.99265	-2.27515e-08
44816357	chr19:44816357:T:C	0	-2.50206	-2.71051	1.07844e-104	-3.54624	-3.09119	6.54243e-62	-3.00083	-3.0366
44816374	chr19:44816374:G:A	1.81824e-277	52.6792	-2.27515e-08	2.32515e-100	3.34117	-2.27515e-08	3.96251e-14	103.985	-2.27515e-08
44816964	chr19:44816964:C:T	0	-1.03783e-08	-2.22232	9.42711e-103	-1.03783e-08	-2.16678	2.1366e-60	-1.03783e-08	-2.55136
44817129	chr19:44817129:C:T	0	-2.91399	-1.9508	3.00417e-103	-1.31297	-1.9974	1.97725e-61	-3.22206	-1.70939
44817250	chr19:44817250:G:T	0	-1.03783e-08	-1.90884	4.09614e-103	-1.03783e-08	-3.00032	1.2435e-60	-1.03783e-08	-3.09265
44817598	chr19:44817598:G:A	0	-1.03783e-08	-2.46556	4.18964e-103	-1.03783e-08	-2.97775	1.65571e-60	-1.03783e-08	-2.80634
44817613	chr19:44817613:C:T	0	-1.03783e-08	-2.54667	1.28294e-102	-1.03783e-08	-1.85863	2.78843e-60	-1.03783e-08	-2.2851
44817711	chr19:44817711:G:A	0	-2.71559	-2.03692	1.30736e-104	-3.53145	-2.91349	5.30346e-62	-3.15798	-3.08941
44818029	chr19:44818029:C:T	0	-1.03783e-08	-2.78989	4.06673e-103	-1.03783e-08	-3.00753	1.47579e-60	-1.03783e-08	-2.92138
44818069	chr19:44818069:G:T	0	-1.03783e-08	-1.08164	4.90637e-103	-1.03783e-08	-2.81983	1.25446e-60	-1.03783e-08	-3.08386
44818347	chr19:44818347:G:A	0	-1.03783e-08	-2.84177	3.74193e-103	-1.03783e-08	-3.09076	1.29006e-60	-1.03783e-08	-3.05588
44818584	chr19:44818584:G:A	0	-1.03783e-08	-2.60024	8.73838e-103	-1.03783e-08	-2.24264	2.76734e-60	-1.03783e-08	-2.29269
44818648	chr19:44818648:G:A	0	-2.82188	-1.44212	1.35186e-103	-3.53144	-0.577448	3.48585e-61	-3.30861	-1.05583
44819059	chr19:44819059:C:T	0	-3.52788	-2.27515e-08	1.53401e-102	-1.67989	-2.27515e-08	1.2591e-60	-3.08018	-2.27515e-08
44819096	chr19:44819096:A:C	0	-1.03783e-08	-3.08807	3.73809e-103	-1.03783e-08	-3.09179	1.28872e-60	-1.03783e-08	-3.05692
44819487	chr19:44819487:A:G	0	-2.06722	0.466154	2.44695e-104	-3.32349	-2.49462	3.22163e-61	-2.1998	-2.24348
44819634	chr19:44819634:C:T	0	-3.51269	-2.27515e-08	4.14812e-102	-0.685125	-2.27515e-08	1.45524e-60	-2.9354	-2.27515e-08
44819705	chr19:44819705:A:T	0	-3.46576	-2.27515e-08	5.9308e-102	-0.327622	-2.27515e-08	1.73494e-60	-2.7596	-2.27515e-08
44819816	chr19:44819816:T:C	0	-3.51574	1.35911	1.035e-103	-2.98192	-1.39405	2.2904e-61	-3.51712	-1.26731
44819830	chr19:44819830:A:G	0	-3.49415	-2.27515e-08	4.65954e-102	-0.568865	-2.27515e-08	1.55301e-60	-2.87038	-2.27515e-08
44819843	chr19:44819843:T:C	0	-3.46049	-2.27515e-08	6.42422e-102	-0.247705	-2.27515e-08	1.75736e-60	-2.74676	-2.27515e-08
44819913	chr19:44819913:CCATCCCCAACTCATCCT:C	8.70082e-289	26.5315	0.297383	1.70433e-100	4.26095	-1.23038	4.23173e-57	5.30704	-0.267249
44820214	chr19:44820214:C:A	0	-3.38769	-2.27515e-08	1.37907e-101	0.516216	-2.27515e-08	2.04729e-60	-2.59405	-2.27515e-08
44820544	chr19:44820544:C:T	0	-3.2837	-2.27515e-08	2.47326e-101	1.10034	-2.27515e-08	3.29487e-60	-2.11821	-2.27515e-08
44820881	chr19:44820881:G:A	0	13.8016	0.00672338	5.39459e-95	17.5693	-1.87361	5.96193e-59	2.88863	-2.11122
44821509	chr19:44821509:C:G	0	-1.03783e-08	-1.8201	9.27068e-103	-1.03783e-08	-2.18351	2.92468e-60	-1.03783e-08	-2.23739
44821612	chr19:44821612:G:A	0	-1.03783e-08	-1.83931	5.92343e-103	-1.03783e-08	-2.63145	1.99724e-60	-1.03783e-08	-2.61881
44821642	chr19:44821642:G:A	0	-3.54506	-2.27515e-08	4.04143e-103	-3.01377	-2.27515e-08	7.91689e-61	-3.54416	-2.27515e-08
44821701	chr19:44821701:C:T	0	-3.51844	-2.58805	5.42054e-104	-2.71612	-2.30663	6.83978e-62	-3.45803	-2.53496
44821938	chr19:44821938:G:C	0	-1.03783e-08	-2.39507	8.11661e-103	-1.03783e-08	-2.31645	2.02591e-60	-1.03783e-08	-2.60456
44822052	chr19:44822052:G:A	0	0.479498	-2.66531	1.9806e-104	-3.25163	-2.77792	1.52763e-61	-2.11439	-3.07506
44822080	chr19:44822080:C:T	0	-3.47995	-2.07724	5.24015e-104	-2.67791	-2.37869	4.80299e-62	-3.48838	-2.85813
44822134	chr19:44822134:C:T	0	0.498294	-3.08755	5.61785e-104	-3.19885	-1.78815	3.02006e-61	-2.08217	-2.42571
44822255	chr19:44822255:C:T	0	-3.54511	-2.27515e-08	4.05678e-103	-3.00998	-2.27515e-08	7.90822e-61	-3.54526	-2.27515e-08
44822314	chr19:44822314:G:A	0	-1.03783e-08	-1.63281	1.11321e-102	-1.03783e-08	-2.00053	3.57071e-60	-1.03783e-08	-2.03781
44822412	chr19:44822412:G:A	0	-3.54627	-2.27515e-08	4.41382e-103	-2.92562	-2.27515e-08	7.96067e-61	-3.53865	-2.27515e-08
44822481	chr19:44822481:T:G	0	1.82665	-2.34762	4.24816e-102	2.43186	-3.09315	2.76795e-56	9.77648	-2.8586
44822611	chr19:44822611:G:A	0	-1.03783e-08	-2.28755	5.89379e-102	-1.03783e-08	-0.333881	5.53653e-60	-1.03783e-08	-1.5992
44822672	chr19:44822672:G:A	0	-3.53063	-0.282668	2.01634e-103	-2.88572	-0.823361	1.1369e-61	-3.5341	-1.95076
44822705	chr19:44822705:C:A	0	-1.03783e-08	-2.82683	4.03125e-103	-1.03783e-08	-3.01629	1.25749e-60	-1.03783e-08	-3.08145
44822960	chr19:44822960:T:C	0	17.0056	-3.02334	8.01737e-100	7.58193	-3.00293	1.98657e-59	2.73919	-3.06077
44823066	chr19:44823066:T:TA	0	-1.03783e-08	-0.365605	2.59264e-102	-1.03783e-08	-1.1551	3.67173e-60	-1.03783e-08	-2.00991
44823268	chr19:44823268:G:A	0	-1.03783e-08	0.56075	7.51248e-101	-1.03783e-08	2.21137	1.00493e-58	-1.03783e-08	1.29951
44823374	chr19:44823374:C:T	0	-1.03783e-08	-2.73343	4.92082e-102	-1.03783e-08	-0.514304	2.3095e-60	-1.03783e-08	-2.47354
44823407	chr19:44823407:C:T	0	15.9691	-3.05053	7.09609e-100	7.43135	-2.97441	1.49054e-59	2.43641	-3.04525
44823511	chr19:44823511:C:T	0	0.478011	-2.87928	5.59012e-104	-3.11427	-1.87768	2.62299e-61	-2.21144	-2.4374
44824051	chr19:44824051:C:T	0	-1.03783e-08	0.560271	7.51538e-101	-1.03783e-08	2.21176	1.0061e-58	-1.03783e-08	1.30068
44824052	chr19:44824052:C:T	0	14.9222	-3.09087	1.99141e-100	6.16429	-2.97806	7.3015e-60	1.66272	-2.98521
44824202	chr19:44824202:T:C	0	1.6057	-2.52634	8.27898e-102	3.08184	-3.0759	2.16596e-56	9.63018	-2.95755
44824692	chr19:44824692:C:T	0	-1.03783e-08	-2.1485	3.77351e-103	-1.03783e-08	-3.08236	1.88584e-60	-1.03783e-08	-2.6762
44824693	chr19:44824693:G:A	0	-1.03783e-08	2.09214	3.13801e-102	-1.03783e-08	-0.964191	9.36256e-60	-1.03783e-08	-1.07385
44824740	chr19:44824740:C:A	0	-1.03783e-08	-0.581908	2.59864e-102	-1.03783e-08	-1.15279	3.788e-60	-1.03783e-08	-1.97873
44824756	chr19:44824756:G:T	0	-3.53627	-2.27515e-08	3.68294e-103	-3.10665	-2.27515e-08	7.89937e-61	-3.54638	-2.27515e-08
44825012	chr19:44825012:G:A	0	-1.03783e-08	0.558908	7.50409e-101	-1.03783e-08	2.21025	1.00428e-58	-1.03783e-08	1.29887
44825110	chr19:44825110:A:T	0	15.1231	-2.76255	1.96739e-100	6.21817	-3.04407	7.50998e-60	1.76837	-3.06271
44825122	chr19:44825122:T:A	0	14.9751	-2.808	1.72376e-100	6.10061	-3.05871	6.83123e-60	1.68506	-3.07413
44825123	chr19:44825123:C:A	0	15.023	-2.81141	1.783e-100	6.13519	-3.0595	7.00177e-60	1.71053	-3.07494
44825219	chr19:44825219:C:T	0	9.97942	-2.92978	1.14463e-104	-3.53195	-3.04592	5.44844e-62	-3.2038	-3.01662
44825528	chr19:44825528:A:G	0	-1.03783e-08	-2.46187	5.72774e-103	-1.03783e-08	-2.66505	2.55542e-60	-1.03783e-08	-2.37236
44825806	chr19:44825806:C:T	0	-1.03783e-08	0.0869029	4.85946e-102	-1.03783e-08	-0.526853	9.39869e-59	-1.03783e-08	1.23258
44825873	chr19:44825873:G:A	0	-1.03783e-08	0.848912	5.9023e-102	-1.03783e-08	-0.332439	6.231e-60	-1.03783e-08	-1.48104
44825903	chr19:44825903:T:C	0	-1.03783e-08	0.852126	5.91747e-102	-1.03783e-08	-0.329872	6.24506e-60	-1.03783e-08	-1.47878
44826056	chr19:44826056:G:A	0	-1.03783e-08	-2.18942	4.11397e-103	-1.03783e-08	-2.99598	1.52126e-60	-1.03783e-08	-2.89103
44826087	chr19:44826087:T:C	0	15.3102	-3.08175	3.42455e-100	6.74519	-3.01683	9.33818e-60	2.0099	-3.08636
44826181	chr19:44826181:G:A	0	-3.00677	-2.27515e-08	2.79605e-103	-3.38216	-2.27515e-08	1.77648e-60	-2.73594	-2.27515e-08
44826721	chr19:44826721:AG:A	0	-3.52771	-2.22465	3.74484e-104	-2.75481	-2.63776	6.26323e-62	-3.47423	-2.60682
44826954	chr19:44826954:T:C	0	-1.03783e-08	-2.35356	7.67323e-102	-1.03783e-08	-0.0700433	8.06359e-60	-1.03783e-08	-1.22321
44827092	chr19:44827092:AGACAGATAGAT:A	0	-1.03783e-08	3.50139	3.52853e-101	-1.03783e-08	1.45569	3.64219e-59	-1.03783e-08	0.284597
44827128	chr19:44827128:C:T	0	-1.03783e-08	-2.95138	2.41201e-102	-1.03783e-08	-1.22732	1.54706e-60	-1.03783e-08	-2.87422
44827263	chr19:44827263:C:T	0	-1.03783e-08	-2.71388	4.66678e-102	-1.03783e-08	-0.567311	2.35717e-60	-1.03783e-08	-2.45311
44827336	chr19:44827336:G:A	0	-1.03783e-08	-2.82297	9.95098e-103	-1.03783e-08	-2.11269	2.65036e-60	-1.03783e-08	-2.33588
44827388	chr19:44827388:G:C	0	-1.03783e-08	-3.04281	3.92577e-103	-1.03783e-08	-3.0428	1.46432e-60	-1.03783e-08	-2.92918
44828429	chr19:44828429:C:T	0	7.76605	-2.27515e-08	2.99943e-103	-3.31194	-2.27515e-08	2.09709e-60	-2.57002	-2.27515e-08
44828453	chr19:44828453:C:T	0	-1.03783e-08	-3.00333	6.18515e-103	-1.03783e-08	-2.58821	1.71772e-60	-1.03783e-08	-2.76958
44828464	chr19:44828464:G:GTAGC	0	9.36273	0.298672	6.97162e-103	-3.30574	0.837224	1.81202e-60	-2.84244	0.126314
44828468	chr19:44828468:C:T	0	18.8187	2.7127	1.67437e-97	10.6983	-0.777739	5.93947e-58	3.68773	-0.611514
44828807	chr19:44828807:A:T	0	-3.5303	-2.27515e-08	3.6088e-103	-3.12699	-2.27515e-08	7.92949e-61	-3.54257	-2.27515e-08
44829584	chr19:44829584:T:C	0	9.22229	-2.86922	2.08038e-104	-3.28915	-2.69125	1.05734e-61	-2.89314	-2.66427
44829624	chr19:44829624:C:T	0	-1.03783e-08	-2.57829	3.90317e-103	-1.03783e-08	-3.04858	3.10238e-60	-1.03783e-08	-2.1784
44829839	chr19:44829839:G:A	0	-3.50723	-2.27515e-08	4.57868e-103	-2.88896	-2.27515e-08	8.21418e-61	-3.5073	-2.27515e-08
44830058	chr19:44830058:C:T	0	-3.53456	-1.92489	4.64972e-104	-2.88377	-2.29237	8.62657e-62	-3.5075	-2.25339
44830427	chr19:44830427:C:T	0	-1.03783e-08	-2.71393	5.19019e-103	-1.03783e-08	-2.76359	2.16198e-60	-1.03783e-08	-2.53955
44830489	chr19:44830489:A:T	0	-1.03783e-08	-3.05733	8.76968e-103	-1.03783e-08	-2.23907	1.41359e-60	-1.03783e-08	-2.96444
44830577	chr19:44830577:T:C	0	21.1972	-2.62577	4.02021e-101	4.4234	-2.83726	7.6408e-47	31.6398	-2.98328
44830701	chr19:44830701:T:C	0	-3.54407	-2.55513	2.63715e-104	-3.05637	-2.68688	8.17369e-62	-3.19323	-2.62159
44830730	chr19:44830730:T:A	0	-1.03783e-08	-0.735858	9.799e-103	-1.03783e-08	-2.12809	3.94081e-60	-1.03783e-08	-1.93919
44830756	chr19:44830756:C:G	0	11.458	-0.524214	3.94466e-104	-2.99535	-2.34524	2.41964e-61	-3.23989	-1.48965
44830798	chr19:44830798:C:T	0	-1.03783e-08	-3.0788	3.73827e-103	-1.03783e-08	-3.09174	1.24446e-60	-1.03783e-08	-3.09187
44831016	chr19:44831016:C:T	0	-1.03783e-08	0.181782	4.82255e-101	-1.03783e-08	1.76811	6.97634e-59	-1.03783e-08	0.934536
44831021	chr19:44831021:G:A	0	-1.03783e-08	-2.25292	9.31972e-102	-1.03783e-08	0.124352	9.99852e-60	-1.03783e-08	-1.00814
44831147	chr19:44831147:A:G	0	-1.03783e-08	-3.08495	3.80359e-103	-1.03783e-08	-3.07442	1.24499e-60	-1.03783e-08	-3.09144
44831249	chr19:44831249:T:C	0	-1.03783e-08	-2.45559	5.93577e-102	-1.03783e-08	-0.326784	6.84724e-60	-1.03783e-08	-1.38673
44831689	chr19:44831689:T:C	0	-1.03783e-08	-2.8544	8.44966e-103	-1.03783e-08	-2.27624	1.79137e-60	-1.03783e-08	-2.72759
44831713	chr19:44831713:A:G	0	-3.50145	-3.09176	1.39408e-104	-3.29562	-3.0851	3.6164e-62	-3.53836	-3.09191
44831740	chr19:44831740:A:G	0	-1.03783e-08	0.118774	4.50383e-101	-1.03783e-08	1.69973	6.56194e-59	-1.03783e-08	0.873297
44831925	chr19:44831925:C:A	0	10.2015	-1.16051	2.24388e-104	-3.54265	-2.36209	2.20963e-61	-3.23496	-1.58538
44832716	chr19:44832716:TAAAAC:T	0	-1.03783e-08	-3.08629	3.7741e-103	-1.03783e-08	-3.0822	1.24661e-60	-1.03783e-08	-3.09015
44832739	chr19:44832739:A:G	0	-3.16913	-2.27515e-08	3.13219e-103	-3.26863	-2.27515e-08	8.02916e-61	-3.53008	-2.27515e-08
44832778	chr19:44832778:T:C	0	15.046	-2.50958	8.59312e-100	7.73296	-3.08461	2.34084e-59	2.76638	-2.92386
44832813	chr19:44832813:C:T	0	-1.03783e-08	0.102396	4.36466e-101	-1.03783e-08	1.66834	6.38513e-59	-1.03783e-08	0.845984
44832883	chr19:44832883:A:G	0	-2.17053	-2.03254	6.18136e-103	-1.27168	-1.31715	3.28772e-60	-0.275107	-1.84527
44832926	chr19:44832926:AGGCT:A	0	-1.03783e-08	0.0739395	4.20716e-101	-1.03783e-08	1.63159	6.16244e-59	-1.03783e-08	0.810485
44833186	chr19:44833186:G:A	0	15.0456	-3.01606	1.16246e-99	7.65225	-2.70173	1.91355e-59	2.60689	-2.96591
44833342	chr19:44833342:T:C	0	4.53231	-2.91219	1.22338e-103	-2.43705	-1.7717	3.99243e-59	2.75038	-2.37397
44834247	chr19:44834247:G:C	0	12.6799	-2.9411	3.97898e-101	4.51222	-2.93639	4.56654e-60	1.15167	-2.94349
44834480	chr19:44834480:C:T	0	0.214465	-2.50897	7.46642e-102	1.05766	-1.15503	1.76486e-57	5.74317	-1.57792
44834779	chr19:44834779:G:C	0	-1.03783e-08	-1.46823	1.06348e-102	-1.03783e-08	-2.04623	4.93027e-60	-1.03783e-08	-1.71518
44834795	chr19:44834795:C:T	0	-1.03783e-08	-2.22058	8.6816e-103	-1.03783e-08	-2.24916	1.61998e-60	-1.03783e-08	-2.82816
44834963	chr19:44834963:A:G	0	0.242115	-2.75798	4.5438e-102	1.10646	-1.70048	1.22038e-57	5.81692	-2.02057
44835079	chr19:44835079:A:G	0	-3.47654	-2.27515e-08	6.30263e-103	-2.5694	-2.27515e-08	8.10151e-61	-3.52111	-2.27515e-08
44835236	chr19:44835236:T:C	0	0.0739157	-2.63231	4.852e-102	0.881701	-1.41009	1.11385e-57	5.49557	-1.79056
44835238	chr19:44835238:T:C	0	-2.5523	-2.93335	8.14779e-103	-0.241283	-2.07134	2.12766e-61	-2.26486	-2.59328
44835266	chr19:44835266:G:C	0	16.5149	3.05813	2.54059e-98	8.66087	-0.625918	5.50875e-58	3.26664	-0.265705
44835638	chr19:44835638:G:A	0	5.05961	-2.34425	6.23119e-103	-2.22242	-0.35838	1.71101e-58	3.29171	-1.46004
44836083	chr19:44836083:G:A	0	-1.03783e-08	-2.32132	4.04759e-103	-1.03783e-08	-3.01224	1.40166e-60	-1.03783e-08	-2.97291
44836764	chr19:44836764:C:T	0	-3.3345	-2.27515e-08	1.63279e-102	-1.61749	-2.27515e-08	1.98734e-60	-2.62377	-2.27515e-08
44836881	chr19:44836881:G:A	0	-0.0520413	-2.22309	7.92664e-103	0.749117	-3.08925	1.68143e-58	4.90596	-3.09172
44837250	chr19:44837250:T:C	0	-1.03783e-08	1.43788	6.22965e-102	-1.03783e-08	-0.27846	8.27741e-60	-1.03783e-08	-1.19704
44837379	chr19:44837379:G:A	0	9.99406	-0.419197	9.41787e-104	-3.49596	-0.97438	7.25346e-61	-3.35363	-0.278054
44837479	chr19:44837479:G:A	0	14.459	3.94377	3.44235e-99	7.1306	-1.09448	1.97853e-58	2.27762	-0.300666
44838025	chr19:44838025:T:C	0	0.654048	-1.0971	2.01071e-103	-3.07652	-0.635358	8.99088e-61	-2.97606	-0.44089
44838445	chr19:44838445:G:A	0	-1.03783e-08	-1.29648	1.07295e-101	-1.03783e-08	0.265215	1.58433e-59	-1.03783e-08	-0.547825
44838502	chr19:44838502:C:G	0	-0.537307	-2.83114	7.24048e-102	1.12217	-1.25026	3.80316e-58	4.72301	-2.09259
44838647	chr19:44838647:G:A	0	14.0624	4.20724	2.67638e-99	6.86548	-1.08105	1.93247e-58	2.10642	-0.153027
44838691	chr19:44838691:A:G	0	-0.0272504	-2.81232	3.01773e-102	0.743975	-1.74725	6.91329e-58	5.34688	-2.11884
44838698	chr19:44838698:A:G	0	-2.52013	-3.09173	2.95133e-103	-0.365417	-2.96269	1.45888e-61	-2.14538	-3.09011
44838857	chr19:44838857:A:G	0	11.8135	3.34225	1.35221e-100	4.22366	-1.42452	2.89972e-59	0.792977	-0.736351
44838867	chr19:44838867:G:A	0	1.04917	4.75553	1.00951e-101	-2.84487	3.04914	2.16887e-59	-3.09897	2.86519
44838904	chr19:44838904:G:A	0	12.5811	3.56397	5.82569e-100	5.40546	-1.14579	5.67424e-59	1.23441	-0.506461
44839079	chr19:44839079:T:G	0	-1.03783e-08	-2.87086	3.74781e-103	-1.03783e-08	-3.08919	1.31797e-60	-1.03783e-08	-3.03448
44839095	chr19:44839095:T:C	0	-1.03783e-08	2.45412	3.0149e-102	-1.03783e-08	-1.00421	1.02731e-59	-1.03783e-08	-0.981047
44839099	chr19:44839099:C:G	0	-1.03783e-08	-2.0468	2.23208e-102	-1.03783e-08	-1.30485	1.38029e-60	-1.03783e-08	-2.98828
44839373	chr19:44839373:C:T	0	5.28261	-2.43722	4.60353e-103	-2.33137	-0.552168	1.32458e-58	3.17782	-1.60213
44840322	chr19:44840322:G:A	0	-0.111559	-2.69967	7.13617e-104	-1.78114	-2.96663	4.77382e-62	-3.26886	-3.08373
44840407	chr19:44840407:A:G	0	5.10077	-2.66875	1.4469e-104	-3.29597	-3.04756	8.12512e-60	1.87223	-3.08785
44840656	chr19:44840656:G:A	0	-1.03783e-08	4.89298	3.06795e-100	-1.03783e-08	3.6184	2.68562e-58	-1.03783e-08	2.28251
44840863	chr19:44840863:T:C	0	-1.03783e-08	-2.93267	5.39038e-103	-1.03783e-08	-2.72575	1.79841e-60	-1.03783e-08	-2.72367
44840996	chr19:44840996:T:C	0	-1.03783e-08	-2.95966	6.15534e-103	-1.03783e-08	-2.59305	2.06084e-60	-1.03783e-08	-2.58746
44841010	chr19:44841010:A:G	0	-1.03783e-08	-2.77646	6.21019e-103	-1.03783e-08	-2.58417	2.01047e-60	-1.03783e-08	-2.6122
44841465	chr19:44841465:G:A	0	-3.50329	-2.66653	3.52659e-104	-3.00811	-2.44451	4.72713e-62	-3.5388	-2.82362
44841468	chr19:44841468:C:T	0	-1.03783e-08	-2.82685	4.0322e-103	-1.03783e-08	-3.01605	1.44412e-60	-1.03783e-08	-2.94307
44842187	chr19:44842187:C:G	0	-1.03783e-08	-3.07771	3.73923e-103	-1.03783e-08	-3.09149	1.26517e-60	-1.03783e-08	-3.07537
44842206	chr19:44842206:G:A	0	-1.03783e-08	-3.03067	7.20507e-103	-1.03783e-08	-2.43558	1.61959e-60	-1.03783e-08	-2.8284
44842363	chr19:44842363:G:A	0	-1.03783e-08	1.56425	1.22331e-101	-1.03783e-08	0.396367	1.59738e-59	-1.03783e-08	-0.539623
44842451	chr19:44842451:G:A	0	13.5125	-1.99386	4.4948e-103	-0.0889378	-2.81851	1.42793e-52	18.5004	-3.03405
44842516	chr19:44842516:C:T	0	6.25783	-2.22355	1.50473e-104	-3.29983	-3.00451	5.81516e-60	1.18567	-2.73577
44842530	chr19:44842530:A:T	1.38518e-281	46.0987	-2.90192	1.20661e-104	-3.54634	-2.9788	2.86706e-61	-2.05397	-2.5059
44842548	chr19:44842548:C:G	0	-1.03783e-08	-2.78171	8.41612e-103	-1.03783e-08	-2.28022	1.42992e-60	-1.03783e-08	-2.95295
44842812	chr19:44842812:G:A	0	-2.70116	-2.22168	8.63361e-103	-2.16422	-0.0904804	6.71543e-60	-0.927144	-0.479021
44842913	chr19:44842913:G:A	0	-1.03783e-08	3.81316	1.23642e-100	-1.03783e-08	2.70961	1.61306e-58	-1.03783e-08	1.77273
44843294	chr19:44843294:A:T	0	15.7647	-2.95627	7.31076e-103	0.649259	-3.07028	1.70601e-51	20.8386	-2.8917
44843831	chr19:44843831:C:T	0	-1.03783e-08	-0.6619	1.175e-101	-1.03783e-08	0.356072	1.03419e-59	-1.03783e-08	-0.974365
44843930	chr19:44843930:C:T	0	-1.03783e-08	-0.934931	8.77917e-102	-1.03783e-08	0.0646013	8.07126e-60	-1.03783e-08	-1.22226
44844304	chr19:44844304:T:G	0	17.2723	-2.95582	1.06023e-101	1.80943	-1.55614	1.74881e-50	21.7746	-1.50041
44844465	chr19:44844465:C:T	0	-1.03783e-08	1.37114	5.97872e-102	-1.03783e-08	-0.319574	7.637e-60	-1.03783e-08	-1.27757
44844650	chr19:44844650:C:T	0	-1.03783e-08	1.7738	1.89479e-102	-1.03783e-08	-1.46867	6.75222e-60	-1.03783e-08	-1.4007
44844996	chr19:44844996:C:T	0	2.29664	-3.08366	2.24824e-103	-0.510004	-3.09021	4.30071e-62	-3.45514	-3.00182
44845045	chr19:44845045:G:C	0	-1.03783e-08	-2.07995	6.07634e-103	-1.03783e-08	-2.60596	2.74472e-60	-1.03783e-08	-2.3009
44845174	chr19:44845174:A:G	0	-1.03783e-08	-1.2986	1.03711e-102	-1.03783e-08	-2.07134	2.34329e-60	-1.03783e-08	-2.45902
44845226	chr19:44845226:A:G	0	-1.03783e-08	-0.295692	4.88499e-102	-1.03783e-08	-0.521612	5.56776e-60	-1.03783e-08	-1.59358
44845265	chr19:44845265:G:T	0	14.5868	2.38977	1.23811e-98	8.30981	-0.993659	1.34737e-58	2.33339	-0.740635
44845750	chr19:44845750:A:T	0	-1.03783e-08	-3.01234	4.18741e-103	-1.03783e-08	-2.97828	1.57784e-60	-1.03783e-08	-2.85452
44846047	chr19:44846047:CA:C	0	-1.03783e-08	3.06083	4.37496e-102	-1.03783e-08	-0.631883	1.4822e-59	-1.03783e-08	-0.614461
44846054	chr19:44846054:C:G	0	-1.03783e-08	2.1559	2.45053e-102	-1.03783e-08	-1.21148	8.51678e-60	-1.03783e-08	-1.16853
44846112	chr19:44846112:T:C	0	20.2912	-2.65753	2.19777e-101	3.95211	-2.96986	4.20237e-48	28.8185	-3.06236
44846347	chr19:44846347:C:T	0	-1.03783e-08	-3.09315	3.7355e-103	-1.03783e-08	-3.09248	1.25308e-60	-1.03783e-08	-3.08497
44847465	chr19:44847465:A:C	0	-1.03783e-08	-2.84839	3.75374e-103	-1.03783e-08	-3.08761	1.32246e-60	-1.03783e-08	-3.03108
44847498	chr19:44847498:A:G	0	-1.03783e-08	1.61227	1.79125e-102	-1.03783e-08	-1.52487	6.27302e-60	-1.03783e-08	-1.47432
44847649	chr19:44847649:C:T	0	-1.03783e-08	-3.01123	4.19224e-103	-1.03783e-08	-2.97713	1.58065e-60	-1.03783e-08	-2.85274
44847806	chr19:44847806:A:AGAGC	0	-1.03783e-08	-3.03073	4.31417e-103	-1.03783e-08	-2.94846	1.26951e-60	-1.03783e-08	-3.07194
44848259	chr19:44848259:C:G	0	-1.2256	-2.27515e-08	1.2441e-90	25.7417	-2.27515e-08	1.91921e-60	-2.65866	-2.27515e-08
44848489	chr19:44848489:A:G	0	2.21546	-3.04744	2.29532e-103	-0.510222	-3.06927	4.49734e-62	-3.45099	-2.96127
44848634	chr19:44848634:A:G	0	10.065	-2.60282	2.1417e-103	-0.707329	-2.94144	3.09238e-54	14.7159	-3.08198
44849162	chr19:44849162:G:C	0	2.30949	-2.87897	2.23392e-103	-0.593807	-3.0128	5.47822e-62	-3.43843	-2.77654
44849547	chr19:44849547:C:T	0	2.5543	-2.35703	3.87526e-103	-0.36881	-2.68694	7.85008e-62	-3.47496	-2.38026
44849612	chr19:44849612:G:A	0	-1.03783e-08	-2.76406	3.78862e-103	-1.03783e-08	-3.07836	1.31571e-60	-1.03783e-08	-3.03619
44850004	chr19:44850004:C:G	0	2.33702	-2.35082	3.22926e-103	-0.556116	-2.682	8.19691e-62	-3.44118	-2.3708
44850617	chr19:44850617:C:A	0	-1.03783e-08	-3.05147	3.91547e-103	-1.03783e-08	-3.04543	1.47261e-60	-1.03783e-08	-2.92354
44850770	chr19:44850770:G:C	0	-1.03783e-08	-2.9728	1.54902e-102	-1.03783e-08	-1.67016	2.27704e-60	-1.03783e-08	-2.4877
44850787	chr19:44850787:T:G	0	-3.42779	-3.00049	6.50932e-104	-1.74667	-3.09304	8.19859e-61	-0.466472	-3.04272
44850864	chr19:44850864:TGGCCTTCAAG:T	0	-1.03783e-08	-3.09198	4.20726e-103	-1.03783e-08	-2.97355	1.28972e-60	-1.03783e-08	-3.05615
44851039	chr19:44851039:A:G	0	-3.42015	-3.01101	6.76168e-104	-1.70911	-3.09257	8.02172e-61	-0.496713	-3.03429
44852010	chr19:44852010:T:A	0	-1.03783e-08	-2.59645	3.83754e-103	-1.03783e-08	-3.06553	1.29701e-60	-1.03783e-08	-3.05051
44852078	chr19:44852078:G:A	0	-1.03783e-08	-2.96525	4.27217e-103	-1.03783e-08	-2.95824	1.68065e-60	-1.03783e-08	-2.79139
44852253	chr19:44852253:A:G	0	-1.03783e-08	-2.99059	3.97658e-103	-1.03783e-08	-3.02994	1.24815e-60	-1.03783e-08	-3.08891
44852295	chr19:44852295:A:G	0	-2.42865	1.66616	1.16833e-102	-3.54391	1.5917	2.29677e-60	-3.11721	0.63814
44852338	chr19:44852338:C:T	0	5.63785	0.939476	1.32943e-104	-3.54523	-2.88297	1.04e-61	-2.84797	-2.72597
44852884	chr19:44852884:C:T	0	7.54016	-2.51622	3.26493e-99	9.03813	-3.05492	1.59935e-54	13.3254	-2.35087
44852953	chr19:44852953:T:A	0	-1.03783e-08	-1.49403	1.06483e-102	-1.03783e-08	-2.04496	1.90468e-60	-1.03783e-08	-2.66626
44853087	chr19:44853087:C:T	0	-1.03783e-08	-1.90645	3.77094e-103	-1.03783e-08	-3.08304	1.73946e-60	-1.03783e-08	-2.757
44853186	chr19:44853186:G:A	0	-1.03783e-08	-1.32048	3.8284e-102	-1.03783e-08	-0.765333	1.65792e-59	-1.03783e-08	-0.502423
44853207	chr19:44853207:T:A	0	14.1381	2.95968	3.05596e-97	10.4533	0.0689351	1.97143e-58	1.77164	0.201718
44853417	chr19:44853417:A:G	0	5.13407	1.87368	3.73509e-104	-3.4373	-1.95788	1.56277e-61	-3.0759	-2.09079
44853629	chr19:44853629:C:T	0	-1.03783e-08	-3.05828	6.76765e-103	-1.03783e-08	-2.49821	1.60102e-60	-1.03783e-08	-2.83993
44853638	chr19:44853638:G:A	0	5.56062	-1.79624	1.15075e-104	-3.54328	-3.02926	8.99427e-62	-2.889	-2.83016
44853738	chr19:44853738:C:T	0	-3.54623	-2.06241	3.48266e-104	-2.81139	-2.65377	4.80927e-62	-3.40807	-2.93713
44854682	chr19:44854682:A:G	0	-2.05975	-0.384121	2.17662e-99	7.33655	-1.75881	7.94692e-59	3.14622	-2.08142
44854769	chr19:44854769:C:T	0	-1.03783e-08	-2.95478	4.4878e-103	-1.03783e-08	-2.909	1.25405e-60	-1.03783e-08	-3.08419
44854770	chr19:44854770:G:A	0	-1.03783e-08	-2.79889	4.51741e-103	-1.03783e-08	-2.90243	1.24297e-60	-1.03783e-08	-3.09307
44854852	chr19:44854852:G:A	0	-1.03783e-08	-3.09073	5.43753e-103	-1.03783e-08	-2.71704	1.33434e-60	-1.03783e-08	-3.02214
44855219	chr19:44855219:A:G	0	-1.03783e-08	-3.06441	4.4205e-103	-1.03783e-08	-2.92411	1.26845e-60	-1.03783e-08	-3.07278
44855243	chr19:44855243:G:A	0	5.89238	0.772838	5.1227e-104	-3.51794	-1.56133	2.98315e-61	-2.98759	-1.53258
44855318	chr19:44855318:G:A	0	-3.54357	-2.27515e-08	6.99336e-103	-2.4654	-2.27515e-08	9.78531e-61	-3.33228	-2.27515e-08
44855891	chr19:44855891:C:G	0	5.88384	0.518126	6.50946e-104	-3.51828	-1.32142	3.00005e-61	-3.0025	-1.51203
44856120	chr19:44856120:G:T	0	-1.03783e-08	-3.09316	5.58771e-103	-1.03783e-08	-2.6898	1.38711e-60	-1.03783e-08	-2.98335
44856313	chr19:44856313:A:G	0	6.53032	3.5539	5.82072e-103	-3.47477	0.825829	2.84441e-60	-3.15046	0.88524
44856329	chr19:44856329:C:T	0	14.3617	4.32925	1.26324e-96	11.0259	0.915517	1.70649e-58	2.07539	-0.246355
44856410	chr19:44856410:A:G	0	-1.03783e-08	-2.44334	3.88358e-103	-1.03783e-08	-3.05361	1.43707e-60	-1.03783e-08	-2.94797
44856449	chr19:44856449:G:A	0	13.8486	3.92774	4.19518e-97	10.5682	0.270903	8.29917e-59	1.79336	-0.685196
44856519	chr19:44856519:C:T	0	-3.53937	-2.27515e-08	6.32483e-103	-2.56588	-2.27515e-08	9.3057e-61	-3.38253	-2.27515e-08
44856743	chr19:44856743:G:C	0	-1.03783e-08	-1.78735	2.06496e-102	-1.03783e-08	-1.38267	2.83185e-60	-1.03783e-08	-2.26964
44856847	chr19:44856847:G:A	0	-1.03783e-08	-2.89093	8.09633e-103	-1.03783e-08	-2.31896	1.76345e-60	-1.03783e-08	-2.7433
44856926	chr19:44856926:C:T	0	-1.03783e-08	-2.83612	3.99738e-103	-1.03783e-08	-3.02473	1.25619e-60	-1.03783e-08	-3.08249
44857265	chr19:44857265:C:T	0	-1.03783e-08	-2.61517	3.77806e-103	-1.03783e-08	-3.08115	1.5056e-60	-1.03783e-08	-2.90138
44857316	chr19:44857316:G:A	0	-3.19091	-2.41847	1.26491e-104	-3.47991	-2.99804	3.71415e-62	-3.52398	-3.07961
44857497	chr19:44857497:G:A	0	9.01005	-0.898992	3.13118e-104	-2.63566	-2.93588	3.80728e-60	0.440179	-2.41384
44857505	chr19:44857505:A:G	0	-3.14084	-2.20732	1.38188e-104	-3.52474	-2.86477	1.05538e-61	-3.0219	-2.53735
44857526	chr19:44857526:CT:C	0	-2.50507	-1.68495	1.7211e-102	0.916331	-2.48115	3.82244e-62	-3.50047	-3.07438
44857967	chr19:44857967:G:A	0	-3.54606	-1.31659	2.45654e-104	-2.74563	-3.06856	7.43169e-58	6.19374	-2.89339
44858024	chr19:44858024:A:C	0	-1.03783e-08	22.5927	3.85541e-100	-1.03783e-08	3.84687	3.53334e-58	-1.03783e-08	2.55684
44858086	chr19:44858086:C:T	0	-1.03783e-08	18.9148	8.43169e-101	-1.03783e-08	2.3268	1.07406e-58	-1.03783e-08	1.36604
44858317	chr19:44858317:G:A	0	8.92116	1.63068	1.19576e-104	-3.51726	-3.01691	3.30352e-60	-0.656059	-1.45953
44858375	chr19:44858375:T:C	0	-2.28015	-2.09958	2.34775e-96	14.7805	-2.21932	4.45668e-56	10.4868	-3.09261
44858385	chr19:44858385:G:A	0	-1.03783e-08	-3.058	3.36449e-102	-1.03783e-08	-0.894503	2.6919e-60	-1.03783e-08	-2.32032
44858389	chr19:44858389:A:G	8.70082e-289	28.6577	-2.06464	8.21255e-96	15.7428	-1.92941	4.20573e-43	39.7302	-2.46036
44858438	chr19:44858438:T:C	0	-1.03783e-08	22.5934	3.83008e-100	-1.03783e-08	3.84027	3.50341e-58	-1.03783e-08	2.54833
44858568	chr19:44858568:T:C	0	-2.38014	-2.04578	5.25598e-97	14.1566	-3.09209	3.97823e-56	10.1529	-2.87233
44858689	chr19:44858689:C:T	0	-1.03783e-08	-3.01396	4.54025e-102	-1.03783e-08	-0.594798	3.23314e-60	-1.03783e-08	-2.13712
44858703	chr19:44858703:T:C	0	-2.39829	-2.1941	1.22417e-96	14.1968	-2.28685	2.90669e-56	10.0593	-3.09251
44858776	chr19:44858776:G:A	0	-3.46958	-2.27515e-08	1.37673e-102	-1.78807	-2.27515e-08	9.56038e-61	-3.35553	-2.27515e-08
44859024	chr19:44859024:C:G	0	-1.03783e-08	-2.98146	5.5393e-102	-1.03783e-08	-0.395912	3.53574e-60	-1.03783e-08	-2.04765
44859045	chr19:44859045:C:T	0	-2.12117	-2.27515e-08	2.37265e-103	-3.54636	-2.27515e-08	1.56472e-60	-2.86286	-2.27515e-08
44859129	chr19:44859129:C:G	0	-1.03783e-08	11.152	9.39835e-103	-1.03783e-08	-2.16983	1.63819e-60	-1.03783e-08	-2.81698
44859410	chr19:44859410:G:A	0	-2.33678	-1.95893	1.51701e-96	14.5233	-2.39886	3.71727e-56	10.303	-3.09026
44859997	chr19:44859997:G:A	0	-2.24737	-2.21794	3.22533e-96	14.9775	-2.09872	5.50508e-56	10.6916	-3.0862
44860042	chr19:44860042:C:T	0	-2.10523	-2.42684	6.22548e-95	14.9502	0.88879	7.33026e-56	10.5977	-2.70593
44860135	chr19:44860135:C:T	0	-2.82144	0.201907	1.46679e-100	1.97111	0.909361	1.90511e-61	-3.54538	-1.42324
44860443	chr19:44860443:A:G	0	-2.92707	-0.755154	1.20632e-101	2.88572	-2.50334	7.54025e-62	-3.52271	-2.37277
44860534	chr19:44860534:T:G	0	-2.48236	-1.27917	5.45032e-97	13.9472	-2.84642	2.66283e-56	9.84423	-2.96507
44860608	chr19:44860608:A:T	0	-3.43123	-2.27515e-08	1.22145e-102	-1.90775	-2.27515e-08	9.16733e-61	-3.39751	-2.27515e-08
44861282	chr19:44861282:G:A	0	-1.03783e-08	22.5899	3.85337e-100	-1.03783e-08	3.84634	3.52984e-58	-1.03783e-08	2.55585
44861366	chr19:44861366:C:T	0	-2.3577	-0.667804	7.73979e-97	14.3429	-2.89136	4.34813e-56	10.2891	-2.91957
44861525	chr19:44861525:A:G	0	-2.40398	-0.72077	6.64599e-97	14.174	-2.87481	3.72285e-56	10.147	-2.9327
44861815	chr19:44861815:A:G	0	-2.40871	-0.642564	6.29536e-97	14.1449	-2.89998	3.73746e-56	10.1303	-2.91213
44861852	chr19:44861852:C:G	0	-1.03783e-08	-2.90584	3.87187e-103	-1.03783e-08	-3.05663	1.2655e-60	-1.03783e-08	-3.07511
44861991	chr19:44861991:T:C	0	-2.37659	-1.01338	8.54624e-97	14.2887	-2.73804	3.79949e-56	10.2423	-3.00769
44862011	chr19:44862011:A:G	0	-1.03783e-08	-3.03225	1.39422e-102	-1.03783e-08	-1.77545	3.76552e-60	-1.03783e-08	-1.98469
44862050	chr19:44862050:T:C	0	-1.03783e-08	-2.20499	3.73318e-103	-1.03783e-08	-3.0931	1.4542e-60	-1.03783e-08	-2.93612
44862153	chr19:44862153:C:T	0	-2.9556	-2.27515e-08	2.55935e-103	-3.47061	-2.27515e-08	8.88782e-61	-3.42848	-2.27515e-08
44862190	chr19:44862190:G:A	0	-2.87137	-2.27515e-08	5.97899e-95	15.7986	-2.27515e-08	9.73941e-61	-3.33698	-2.27515e-08
44862219	chr19:44862219:T:C	0	-2.40263	-0.255368	4.22246e-97	13.8375	-2.99197	3.66363e-56	9.99752	-2.7993
44862267	chr19:44862267:TCAC:T	0	-1.03783e-08	-2.914	4.54542e-103	-1.03783e-08	-2.89625	1.92191e-60	-1.03783e-08	-2.65726
44862347	chr19:44862347:A:G	0	-2.39885	-0.805689	7.01208e-97	14.21	-2.85724	3.77814e-56	10.1777	-2.94868
44862415	chr19:44862415:AAAAAAAAAAAAG:A	8.70082e-289	28.7565	-2.20644	9.38552e-96	16.0551	-2.1082	5.16916e-43	40.1082	-2.63208
44862560	chr19:44862560:G:A	0	-2.29894	-0.801962	9.94504e-97	14.5601	-2.85792	5.33751e-56	10.5232	-2.9487
44862921	chr19:44862921:G:A	0	-2.64679	-0.598442	7.77245e-97	14.3609	-2.90513	5.02593e-56	10.4235	-2.9091
44863018	chr19:44863018:C:T	0	-2.61338	-0.796507	1.07872e-96	14.6383	-2.85477	5.55261e-56	10.5671	-2.9531
44863088	chr19:44863088:G:A	0	-2.55202	-0.903207	1.53966e-96	14.9228	-2.78355	6.8728e-56	10.8145	-2.9872
44863346	chr19:44863346:G:A	0	-2.38219	-1.71633	5.23473e-96	15.5861	-2.22309	1.14151e-55	11.4278	-3.0931
44863399	chr19:44863399:G:A	0	-2.31764	-1.98164	9.87114e-96	15.9094	-1.91207	1.51715e-55	11.6935	-3.07431
44863522	chr19:44863522:T:C	0	-2.34788	-1.67667	6.23968e-96	15.7914	-2.25275	1.32165e-55	11.5743	-3.09309
44863566	chr19:44863566:T:A	0	-1.03783e-08	-2.84121	3.79357e-103	-1.03783e-08	-3.07706	1.42346e-60	-1.03783e-08	-2.95749
44864216	chr19:44864216:A:G	0	-0.588412	-1.48364	4.57066e-102	2.36608	-2.9542	3.58647e-56	10.2697	-3.09273
44864245	chr19:44864245:G:C	0	-2.98064	-2.96238	1.22197e-101	2.59628	-2.20101	3.71747e-62	-3.52021	-3.08249
44864520	chr19:44864520:C:T	0	0.0681444	-2.94326	2.50217e-104	-2.9408	-2.85499	9.76539e-61	-0.301449	-3.03286
44864648	chr19:44864648:A:G	0	-2.49915	2.97842	5.6337e-103	-1.2428	-1.4388	1.12208e-60	-2.51262	-0.682772
44864753	chr19:44864753:A:G	0	-2.13064	-3.02132	1.30043e-104	-3.50926	-2.941	1.83667e-61	-1.92781	-3.07739
44865063	chr19:44865063:C:T	0	-0.647717	-2.36075	5.31315e-102	2.2082	-2.64579	2.94258e-56	10.0153	-3.03622
44865548	chr19:44865548:C:T	0	-1.03783e-08	-1.45727	3.75028e-103	-1.03783e-08	-3.08853	1.89375e-60	-1.03783e-08	-2.67201
44865653	chr19:44865653:A:G	0	-1.03783e-08	1.63686	7.32269e-103	-1.03783e-08	-2.41939	2.07476e-60	-1.03783e-08	-2.58073
44865946	chr19:44865946:G:A	7.1595e-242	134.64	-2.27515e-08	2.50755e-103	-3.49106	-2.27515e-08	1.44437e-60	-2.9429	-2.27515e-08
44865960	chr19:44865960:G:A	0	-1.03783e-08	-0.729207	5.88599e-103	-1.03783e-08	-2.63779	5.16381e-60	-1.03783e-08	-1.6689
44866446	chr19:44866446:C:A	0	-1.03783e-08	-2.0205	4.89739e-103	-1.03783e-08	-2.82166	1.59272e-60	-1.03783e-08	-2.84513
44867078	chr19:44867078:G:A	0	-0.366665	-2.66055	4.07857e-102	2.29708	-2.99911	3.28821e-56	10.1767	-3.08659
44867088	chr19:44867088:G:A	0	-1.03783e-08	23.2603	5.4711e-100	-1.03783e-08	4.19687	4.84496e-58	-1.03783e-08	2.87254
44867133	chr19:44867133:C:T	0	-1.03783e-08	-1.1968	3.83694e-103	-1.03783e-08	-3.06569	1.27213e-60	-1.03783e-08	-3.06988
44867138	chr19:44867138:C:G	0	-1.03783e-08	-1.16847	3.83137e-103	-1.03783e-08	-3.06714	1.27118e-60	-1.03783e-08	-3.07063
44867313	chr19:44867313:A:C	0	-2.4752	-2.91564	1.63142e-95	15.3019	-0.802161	1.16685e-55	11.1107	-2.754
44867392	chr19:44867392:A:G	0	-2.25933	-2.93833	5.1767e-96	15.9873	-2.63543	1.46888e-55	11.6771	-3.09027
44867416	chr19:44867416:C:A	0	-2.38611	-2.94718	3.12265e-96	15.5056	-2.65917	9.49824e-56	11.2416	-3.09076
44867446	chr19:44867446:A:C	0	-3.49691	-2.27515e-08	4.42996e-102	-0.619391	-2.27515e-08	1.51845e-60	-2.89288	-2.27515e-08
44867544	chr19:44867544:A:G	0	-1.03783e-08	-1.16149	3.80036e-103	-1.03783e-08	-3.07527	1.29484e-60	-1.03783e-08	-3.05218
44867581	chr19:44867581:G:A	0	-2.70233	-2.99723	7.4668e-102	2.02083	-2.11814	3.68083e-62	-3.5461	-3.06651
44867597	chr19:44867597:G:A	0	-2.76471	0.580359	6.093e-97	14.2914	-3.07915	5.23514e-56	10.3658	-2.8106
44867684	chr19:44867684:C:T	0	-2.02932	-2.27515e-08	2.76167e-103	-3.39453	-2.27515e-08	1.1538e-60	-3.16752	-2.27515e-08
44867911	chr19:44867911:G:A	0	-0.894959	-3.07139	1.47218e-102	1.36604	-3.08707	1.81902e-56	9.54201	-3.04395
44867931	chr19:44867931:C:T	0	-2.90165	-2.27515e-08	2.82326e-103	-3.37247	-2.27515e-08	9.12459e-61	-3.40219	-2.27515e-08
44868337	chr19:44868337:A:G	0	-2.7632	-2.89389	7.9762e-96	14.1644	-0.38019	2.6924e-56	9.94896	-3.05876
44868526	chr19:44868526:G:A	0	-1.03783e-08	-2.69679	6.62875e-103	-1.03783e-08	-2.51895	1.26788e-60	-1.03783e-08	-3.07323
44868773	chr19:44868773:C:T	0	-3.50745	-0.182334	1.5473e-102	-0.391217	-1.28005	1.65106e-61	-2.85303	-2.25871
44868927	chr19:44868927:A:C	0	10.0912	-2.62069	2.07592e-104	-3.5193	-2.46325	1.84172e-60	0.391617	-3.09149
44869097	chr19:44869097:T:G	0	8.75529	-0.53706	2.77411e-104	-3.53055	-2.16207	2.70399e-60	-0.450987	-1.86486
44869121	chr19:44869121:TCTC:T	0	-1.03783e-08	-2.60412	3.73783e-103	-1.03783e-08	-3.09186	6.38954e-60	-1.03783e-08	-1.45591
44869269	chr19:44869269:A:G	0	-1.03783e-08	2.79609	1.47604e-101	-1.03783e-08	0.584167	1.34187e-59	-1.03783e-08	-0.713925
44869450	chr19:44869450:G:A	0	8.28418	3.01839	6.58387e-103	-3.51662	0.990883	1.28627e-59	-0.47324	-0.283003
44869537	chr19:44869537:G:A	1.33474e-282	40.963	-0.105929	5.29155e-100	5.01508	-0.851579	1.81696e-38	50.4763	-2.53283
44869702	chr19:44869702:C:T	0	10.1723	-2.54835	2.12898e-104	-3.52668	-2.43063	1.72226e-60	0.324311	-3.09125
44870078	chr19:44870078:C:T	0	-1.03783e-08	-0.714608	6.03717e-101	-1.03783e-08	1.99274	1.98923e-59	-1.03783e-08	-0.320238
44870141	chr19:44870141:G:A	0	-1.03783e-08	-3.07189	5.10816e-102	-1.03783e-08	-0.476941	1.50048e-60	-1.03783e-08	-2.90479
44870210	chr19:44870210:A:C	0	-1.03783e-08	-1.11579	1.54057e-101	-1.03783e-08	0.626957	8.25812e-59	-1.03783e-08	1.10321
44870307	chr19:44870307:C:T	0	-1.03783e-08	-2.31348	2.42696e-101	-1.03783e-08	1.08144	7.60099e-60	-1.03783e-08	-1.28229
44870308	chr19:44870308:G:A	4.65921e-282	43.6325	-1.52532	5.88419e-100	5.65322	-1.38356	1.2466e-37	52.4967	-2.62742
44870482	chr19:44870482:A:G	0	-3.46257	8.97321	2.0682e-101	0.218621	0.702863	1.25802e-59	-2.89521	2.11676
44870516	chr19:44870516:T:C	0	-1.03783e-08	-3.04645	1.47985e-102	-1.03783e-08	-1.71584	1.944e-60	-1.03783e-08	-2.64583
44871093	chr19:44871093:T:C	0	-3.33964	6.66297	4.58479e-102	-0.56927	-0.0157655	3.69266e-60	-3.13487	1.13065
44872156	chr19:44872156:G:A	0	-2.61272	-2.27515e-08	2.61727e-103	-3.44824	-2.27515e-08	9.91717e-61	-3.31889	-2.27515e-08
44872265	chr19:44872265:T:C	0	-1.03783e-08	2.54701	1.56527e-102	-1.03783e-08	-1.65972	2.55612e-59	-1.03783e-08	-0.0694982
44872328	chr19:44872328:A:G	0	-2.37997	-2.27515e-08	2.40154e-103	-3.53425	-2.27515e-08	1.24845e-60	-3.08867	-2.27515e-08
44872507	chr19:44872507:G:C	0	-1.03783e-08	-2.94209	5.16422e-102	-1.03783e-08	-0.466026	1.24298e-60	-1.03783e-08	-3.09306
44872763	chr19:44872763:CT:C	0	-3.54331	-2.27515e-08	1.44624e-102	-1.73881	-2.27515e-08	1.13366e-60	-3.18513	-2.27515e-08
44872808	chr19:44872808:T:TTTTTATA	0	-1.03783e-08	-0.957855	6.06132e-101	-1.03783e-08	1.99673	1.9466e-59	-1.03783e-08	-0.341904
44872816	chr19:44872816:T:TA	0	-1.03783e-08	-0.938797	5.17839e-101	-1.03783e-08	1.8393	1.8783e-59	-1.03783e-08	-0.377623
44873060	chr19:44873060:C:G	0	-2.35564	-3.04802	1.26321e-104	-3.42977	-3.04952	6.24923e-62	-3.53806	-2.54523
44873284	chr19:44873284:C:T	0	-1.03783e-08	-1.21727	9.33913e-103	-1.03783e-08	-2.17615	7.4674e-60	-1.03783e-08	-1.30003
44873285	chr19:44873285:G:A	0	-1.03783e-08	-2.34815	2.09235e-101	-1.03783e-08	0.933093	7.55656e-60	-1.03783e-08	-1.28816
44873841	chr19:44873841:C:A	0	-2.73532	-0.910535	2.27667e-103	-2.17541	-1.41225	2.32465e-61	-3.47993	-1.28966
44873997	chr19:44873997:G:A	0	-1.03783e-08	-3.06615	4.35608e-103	-1.03783e-08	-2.93879	2.02406e-60	-1.03783e-08	-2.60547
44874077	chr19:44874077:G:A	0	14.2097	-1.03332	1.34231e-96	13.6591	-1.65695	1.69543e-48	25.7446	-0.896266
44874210	chr19:44874210:G:A	0	8.59526	-1.47166	9.51555e-104	-3.19064	-1.26938	4.20705e-60	1.21932	-3.09313
44874887	chr19:44874887:C:T	0	-2.30108	-2.18969	3.07334e-104	-3.32087	-2.26932	1.45392e-60	-0.209312	-2.72699
44875100	chr19:44875100:C:T	0	-1.03783e-08	-2.40962	1.91349e-101	-1.03783e-08	0.843731	6.92555e-60	-1.03783e-08	-1.37536
44875462	chr19:44875462:C:T	0	-2.98474	-2.86353	1.31623e-103	-1.34486	-2.79073	9.28435e-62	-3.52783	-2.15959
44875803	chr19:44875803:A:C	0	11.6446	-0.0904717	3.11179e-98	10.111	-1.87323	5.15742e-50	21.5458	-0.190134
44876052	chr19:44876052:T:C	0	8.89498	-2.55664	8.38826e-104	-3.23731	-1.3488	4.68128e-60	1.22703	-2.99404
44876079	chr19:44876079:C:T	0	-3.33806	2.21745	7.73167e-102	-0.123888	0.0614327	9.40915e-61	-2.95713	-0.414351
44876309	chr19:44876309:AC:A	0	-3.03425	11.4249	1.35869e-101	-0.59482	1.09615	2.2297e-59	-3.1942	2.98808
44876381	chr19:44876381:C:T	0	-3.01389	11.4975	1.35528e-101	-0.630049	1.12886	2.30551e-59	-3.20407	3.03138
44876425	chr19:44876425:A:C	0	-2.97134	11.7292	1.35015e-101	-0.726141	1.22116	2.55624e-59	-3.23556	3.16611
44876489	chr19:44876489:A:G	0	10.1537	-1.65923	1.4952e-104	-3.24803	-3.06266	1.55908e-59	2.21268	-2.77657
44876534	chr19:44876534:C:T	0	-3.12837	-0.636069	5.84256e-102	0.702995	-1.04561	2.93879e-61	-3.34752	-1.18764
44876869	chr19:44876869:G:C	0	-3.06934	9.05416	6.77507e-102	-0.614454	0.419922	8.71934e-60	-3.19126	2.04623
44876879	chr19:44876879:C:A	0	-1.03783e-08	-2.61837	1.33531e-102	-1.03783e-08	-1.81862	1.80504e-60	-1.03783e-08	-2.71999
44877078	chr19:44877078:T:C	0	0.857639	-2.27515e-08	6.10647e-103	-2.60102	-2.27515e-08	1.17557e-59	-0.846239	-2.27515e-08
44877288	chr19:44877288:G:T	0	-3.03523	8.54292	8.08215e-102	-0.631048	0.612925	5.97529e-60	-3.19604	1.6731
44877713	chr19:44877713:G:T	0	16.8967	-0.592527	1.18499e-102	1.07469	-3.01273	4.09205e-60	0.532385	-2.43391
44878015	chr19:44878015:C:T	0	-1.03783e-08	-2.73861	3.74959e-103	-1.03783e-08	-3.08872	4.32442e-60	-1.03783e-08	-1.8463
44878035	chr19:44878035:G:T	0	-2.50052	-2.80753	6.84245e-104	-2.09858	-2.69122	1.85811e-61	-3.53319	-1.46041
44878041	chr19:44878041:CCA:C	0	-1.03783e-08	-3.08198	3.73524e-103	-1.03783e-08	-3.09255	1.48984e-60	-1.03783e-08	-2.9119
44878464	chr19:44878464:T:C	0	-1.03783e-08	-0.972963	2.64883e-99	-1.03783e-08	5.77409	2.3646e-58	-1.03783e-08	2.15521
44878742	chr19:44878742:C:T	0	-1.03783e-08	24.5744	3.9668e-101	-1.03783e-08	1.57277	2.12278e-59	-1.03783e-08	-0.255264
44878777	chr19:44878777:A:G	0	12.6501	-2.90947	4.74691e-94	14.1382	3.73221	4.46367e-60	1.09064	-2.90524
44878818	chr19:44878818:C:T	8.70082e-289	-1.03783e-08	26.0687	3.5324e-101	-1.03783e-08	1.45678	2.03609e-59	-1.03783e-08	-0.296955
44878835	chr19:44878835:T:A	0	-1.03783e-08	4.52599	1.05561e-102	-1.03783e-08	-2.05367	1.72817e-60	-1.03783e-08	-2.76351
44879176	chr19:44879176:T:C	0	-1.03783e-08	-2.39819	6.96556e-102	-1.03783e-08	-0.166803	8.12895e-60	-1.03783e-08	-1.21514
44879418	chr19:44879418:G:A	8.13034e-245	127.86	-2.27515e-08	1.72514e-91	23.766	-2.27515e-08	2.72864e-05	124.335	-2.27515e-08
44879460	chr19:44879460:G:A	0	-3.49092	-0.586093	1.6937e-97	12.3326	-2.40055	5.44828e-58	6.05812	-3.06822
44879694	chr19:44879694:C:T	0	-1.03783e-08	-0.872526	1.45302e-102	-1.03783e-08	-1.73413	7.01787e-60	-1.03783e-08	-1.36211
44879709	chr19:44879709:C:T	0	-2.89243	-0.951979	3.11326e-101	3.49927	-2.1688	5.77763e-61	-0.905386	-2.95378
44879727	chr19:44879727:T:G	0	-2.99156	-3.06267	1.53262e-102	1.35073	-3.03154	9.97601e-62	-3.26029	-2.35527
44879780	chr19:44879780:A:T	0	-2.99349	-3.05906	1.54854e-102	1.3668	-3.03727	9.83376e-62	-3.25637	-2.37356
44879804	chr19:44879804:G:T	0	-2.82158	-0.9253	2.48518e-101	3.27956	-2.17441	5.1072e-61	-1.03309	-2.94942
44879822	chr19:44879822:T:C	0	-1.14024	3.14794	2.16848e-100	-2.95079	6.22221	2.7212e-58	1.16437	1.1313
44879858	chr19:44879858:A:G	0	-1.38691	4.01046	5.13268e-100	-3.0611	7.19412	8.01695e-58	0.817896	2.55826
44880305	chr19:44880305:G:A	0	0.466654	-2.27515e-08	7.477e-103	-2.39853	-2.27515e-08	8.42612e-60	-1.17924	-2.27515e-08
44880326	chr19:44880326:G:A	0	-3.53728	-0.538516	4.3319e-102	-1.23456	0.592784	5.25379e-61	-3.18423	-0.769983
44880573	chr19:44880573:C:T	0	-2.96476	-2.96997	1.26843e-103	-1.14182	-3.03077	1.8806e-61	-3.51124	-1.47033
44880848	chr19:44880848:C:T	0	13.9071	-2.71268	7.8294e-102	-2.26733	2.21744	2.4452e-61	-1.80264	-2.91639
44880859	chr19:44880859:G:A	0	-3.52089	-1.22844	1.57075e-95	16.6568	-2.19495	1.15264e-56	8.59074	-2.54892
44880919	chr19:44880919:C:T	0	-1.03783e-08	-3.09005	7.28864e-103	-1.03783e-08	-2.42405	1.43468e-60	-1.03783e-08	-2.94963
44880922	chr19:44880922:G:A	0	-1.03783e-08	-3.08822	7.01374e-103	-1.03783e-08	-2.46249	1.41628e-60	-1.03783e-08	-2.96254
44881148	chr19:44881148:T:C	1.74016e-288	29.525	-2.05907	5.53934e-94	20.4722	-2.44745	7.50608e-41	43.1371	-0.682859
44881443	chr19:44881443:G:A	0	0.124964	-2.27515e-08	2.92736e-103	-3.33626	-2.27515e-08	3.34982e-60	-2.10167	-2.27515e-08
44881845	chr19:44881845:G:A	0	-3.51937	-2.82744	6.404e-103	-2.02399	-0.529454	1.38677e-61	-3.5357	-1.75048
44881933	chr19:44881933:G:A	0	-1.03783e-08	-3.05476	5.709e-103	-1.03783e-08	-2.66832	1.28747e-60	-1.03783e-08	-3.05789
44882132	chr19:44882132:G:A	0	2.21586	-2.27515e-08	7.15204e-103	-2.44297	-2.27515e-08	1.45695e-59	-0.631645	-2.27515e-08
44882789	chr19:44882789:T:C	0	-1.03783e-08	0.307433	5.33475e-101	-1.03783e-08	1.86905	8.34881e-59	-1.03783e-08	1.11413
44882972	chr19:44882972:A:G	0	-1.03783e-08	1.58881	1.69061e-100	-1.03783e-08	3.02248	1.58117e-58	-1.03783e-08	1.75276
44883203	chr19:44883203:A:G	0	-3.32525	-2.27515e-08	1.33711e-102	-1.81727	-2.27515e-08	8.37762e-61	-3.4876	-2.27515e-08
44883598	chr19:44883598:A:G	0	-1.03783e-08	-2.30801	7.74921e-100	-1.03783e-08	4.54498	1.41256e-60	-1.03783e-08	-2.96517
44883777	chr19:44883777:A:C	7.61572e-208	164.647	48.3433	1.36228e-102	0.673104	-2.47172	1.89686e-55	-2.32988	11.1724
44883800	chr19:44883800:A:G	1.4421e-208	163.22	48.1056	1.05516e-102	0.446542	-2.50063	1.34173e-55	-2.45182	10.9481
44884339	chr19:44884339:G:A	0	3.75656	4.51689	1.82421e-56	93.2631	11.1492	1.33576e-59	-2.13806	1.41957
44884873	chr19:44884873:G:A	0	3.85904	3.46561	1.8631e-59	89.7919	7.73377	5.87185e-60	-2.15224	0.61184
44884984	chr19:44884984:T:G	8.04212e-216	128.512	66.1119	8.37784e-103	-3.31351	1.02873	6.54574e-54	-2.82852	15.2123
44885243	chr19:44885243:A:G	1.43052e-267	29.4634	46.0018	2.3566e-75	64.0001	-3.08086	1.40344e-56	-3.43069	9.66939
44885312	chr19:44885312:T:C	0	-1.03783e-08	-3.00268	1.16131e-102	-1.03783e-08	-1.95823	1.25053e-60	-1.03783e-08	-3.08701
44885313	chr19:44885313:T:C	7.3795e-262	38.6682	49.9506	5.6368e-81	50.2813	-2.30548	7.45032e-57	-3.54156	9.147
44885317	chr19:44885317:T:C	0	-3.22377	-2.27515e-08	9.73964e-97	11.6813	-2.27515e-08	1.53347e-60	-2.88304	-2.27515e-08
44885622	chr19:44885622:C:CT	0	-1.03783e-08	-3.05826	1.70348e-101	-1.03783e-08	0.727475	1.46156e-60	-1.03783e-08	-2.93107
44885917	chr19:44885917:T:A	5.28566e-217	124.305	67.596	8.29597e-103	-3.38473	1.09014	1.34101e-53	-2.80075	15.9017
44885967	chr19:44885967:G:A	0	-0.518871	-3.09054	8.77813e-104	-1.99434	-2.54635	5.49219e-62	-3.23431	-2.97811
44886124	chr19:44886124:C:T	0	-1.03783e-08	-2.90647	4.25418e-103	-1.03783e-08	-2.96246	1.2434e-60	-1.03783e-08	-3.09272
44886787	chr19:44886787:TC:T	0	-1.03783e-08	16.402	1.27592e-102	-1.03783e-08	-1.86411	1.77375e-60	-1.03783e-08	-2.73748
44887076	chr19:44887076:A:G	6.52936e-269	31.8584	40.5199	3.95691e-75	64.5004	-3.06293	1.03166e-56	-3.5028	9.43374
44887313	chr19:44887313:C:T	0	-1.03783e-08	-2.96042	1.05357e-102	-1.03783e-08	-2.05559	1.24407e-60	-1.03783e-08	-3.09219
44888197	chr19:44888197:C:T	0	-1.03783e-08	-2.66122	7.23361e-103	-1.03783e-08	-2.43163	3.23705e-60	-1.03783e-08	-2.13591
44888248	chr19:44888248:G:A	0	-3.28122	-2.27515e-08	1.2691e-102	-1.86948	-2.27515e-08	8.09151e-61	-3.52234	-2.27515e-08
44888397	chr19:44888397:G:A	0	-1.03783e-08	-3.00539	3.00319e-101	-1.03783e-08	1.29448	1.35636e-60	-1.03783e-08	-3.00577
44888494	chr19:44888494:C:A	0	-1.03783e-08	-3.089	1.28726e-102	-1.03783e-08	-1.85526	1.69117e-60	-1.03783e-08	-2.78515
44888836	chr19:44888836:C:G	0	-1.03783e-08	-2.66232	4.60436e-103	-1.03783e-08	-2.88336	1.30432e-60	-1.03783e-08	-3.04489
44888956	chr19:44888956:C:G	0	-1.03783e-08	0.349529	9.21271e-100	-1.03783e-08	4.71797	1.33962e-59	-1.03783e-08	-0.715599
44888997	chr19:44888997:C:T	0	1.43186	-3.03595	2.73336e-52	116.567	-2.54023	8.55491e-62	-2.9569	-2.81234
44889165	chr19:44889165:T:C	0	-1.03783e-08	-2.9281	5.31167e-103	-1.03783e-08	-2.74046	1.25755e-60	-1.03783e-08	-3.08141
44889990	chr19:44889990:T:A	0	-1.03783e-08	-3.00101	2.77096e-101	-1.03783e-08	1.214	1.35663e-60	-1.03783e-08	-3.00557
44890485	chr19:44890485:G:A	0	-1.03783e-08	-2.812	4.0154e-103	-1.03783e-08	-3.02023	1.26426e-60	-1.03783e-08	-3.07609
44890954	chr19:44890954:C:T	0	11.1478	-1.66679	1.96114e-104	-3.04943	-2.98999	6.7239e-59	3.43432	-2.53665
44890987	chr19:44890987:C:T	0	-2.96964	-2.27515e-08	1.26856e-101	0.432689	-2.27515e-08	3.7297e-60	-1.99425	-2.27515e-08
44891562	chr19:44891562:T:G	0	-2.96051	-2.27515e-08	1.29456e-101	0.452975	-2.27515e-08	3.78429e-60	-1.97972	-2.27515e-08
44891712	chr19:44891712:T:G	2.73728e-268	31.3661	42.4455	6.99681e-75	64.8287	-2.82124	4.31268e-57	-3.46134	8.52008
44891936	chr19:44891936:A:C	0	-3.3783	-2.27515e-08	1.72933e-102	-1.56005	-2.27515e-08	8.45067e-61	-3.47891	-2.27515e-08
44892362	chr19:44892362:A:G	0	2.90422	-3.09225	5.23523e-61	96.532	-2.57834	1.73907e-61	-2.13115	-2.92865
44892559	chr19:44892559:G:A	0	0.229721	3.95514	4.54911e-104	-3.12787	-2.07015	7.14958e-60	-1.35474	0.0112215
44892587	chr19:44892587:G:A	0	4.09805	4.28925	1.04906e-69	65.1108	8.81464	3.44551e-59	-1.40201	1.63109
44892887	chr19:44892887:C:T	0	3.12259	-3.06552	9.11298e-60	97.9386	-1.12813	3.40189e-61	-2.03466	-2.35417
44892962	chr19:44892962:C:T	1.00675e-264	34.899	47.1226	1.99139e-75	63.6444	-2.89359	2.04965e-55	-3.54583	12.4658
44892983	chr19:44892983:C:T	2.59089e-282	-1.03783e-08	41.5204	2.81272e-79	-1.03783e-08	51.8858	6.85148e-40	-1.03783e-08	44.6656
44893642	chr19:44893642:T:C	0	-3.37395	0.574678	5.83324e-104	-1.85674	-3.09264	5.15638e-59	2.9991	-2.36686
44893716	chr19:44893716:G:A	0	-3.53474	-0.37266	3.38359e-89	17.2429	11.8018	9.20734e-62	-3.4333	-2.26245
44893972	chr19:44893972:G:A	5.01731e-106	335.175	112.261	2.97595e-97	0.83796	9.65775	1.04879e-58	-2.68492	4.02715
44894050	chr19:44894050:C:T	0	-3.54353	-0.435022	2.85674e-88	19.0169	12.1611	8.04271e-62	-3.52021	-2.31076
44894086	chr19:44894086:G:T	0	-1.03783e-08	-3.0922	1.17008e-101	-1.03783e-08	0.351879	1.80054e-60	-1.03783e-08	-2.72249
44894346	chr19:44894346:C:G	0	-1.03783e-08	-3.04247	8.79192e-103	-1.03783e-08	-2.23653	1.29681e-60	-1.03783e-08	-3.05067
44894411	chr19:44894411:G:A	4.54407e-283	-1.03783e-08	39.7796	2.24499e-79	-1.03783e-08	51.6604	8.91417e-40	-1.03783e-08	44.9288
44894667	chr19:44894667:A:G	0	-1.03783e-08	-2.39654	3.82008e-102	-1.03783e-08	-0.76751	1.59204e-60	-1.03783e-08	-2.84556
44894708	chr19:44894708:G:A	0	-1.03783e-08	-1.84164	4.70138e-103	-1.03783e-08	-2.86251	1.56058e-60	-1.03783e-08	-2.86552
44894757	chr19:44894757:T:C	0	-1.03783e-08	4.93938	2.19364e-97	-1.03783e-08	10.1907	5.99303e-56	-1.03783e-08	7.69036
44894944	chr19:44894944:C:T	0	-1.03783e-08	-2.36293	5.08576e-103	-1.03783e-08	-2.78392	5.64454e-60	-1.03783e-08	-1.57988
44895007	chr19:44895007:C:T	0	-3.40238	0.468699	8.54019e-104	-1.48828	-3.07989	7.32156e-59	3.34198	-2.35914
44895062	chr19:44895062:G:A	0	-1.03783e-08	-2.94329	1.1678e-101	-1.03783e-08	0.349924	1.29912e-60	-1.03783e-08	-3.04888
44895103	chr19:44895103:C:T	0	-1.03783e-08	-0.0403218	1.07289e-99	-1.03783e-08	4.87033	9.02497e-60	-1.03783e-08	-1.11058
44895200	chr19:44895200:G:A	0	-1.03783e-08	-1.63954	4.51229e-103	-1.03783e-08	-2.90356	1.82058e-60	-1.03783e-08	-2.71142
44895205	chr19:44895205:A:AAGTG	0	-1.03783e-08	-2.36239	5.08328e-103	-1.03783e-08	-2.78441	5.65007e-60	-1.03783e-08	-1.57891
44895208	chr19:44895208:C:G	0	-1.03783e-08	-2.36361	5.08874e-103	-1.03783e-08	-2.78334	5.64017e-60	-1.03783e-08	-1.58066
44895376	chr19:44895376:G:C	0	19.5141	-2.47545	1.80578e-95	16.3637	-1.76237	1.27495e-49	25.2062	-2.94544
44895459	chr19:44895459:A:C	0	-3.48052	0.0772458	8.40314e-104	-1.5031	-3.08125	1.18368e-58	3.86391	-2.40069
44895528	chr19:44895528:C:T	0	-3.54201	-0.218618	1.2747e-88	17.9286	12.4425	9.77552e-62	-3.46082	-2.17504
44895560	chr19:44895560:C:T	7.05188e-272	43.3501	22.1974	3.53688e-103	-1.3683	-1.77882	2.87631e-52	9.1907	6.97591
44896199	chr19:44896199:C:T	0	-3.19228	-2.27515e-08	3.6085e-103	-3.12707	-2.27515e-08	7.9227e-61	-3.54343	-2.27515e-08
44896213	chr19:44896213:TC:T	0	-3.23696	-2.27515e-08	1.27819e-102	-1.86233	-2.27515e-08	8.01976e-61	-3.53125	-2.27515e-08
44897468	chr19:44897468:C:T	0	-3.5445	-0.371469	1.10149e-88	18.1356	12.0894	8.86505e-62	-3.47392	-2.25971
44897490	chr19:44897490:T:A	5.07911e-60	349.503	203.864	1.59396e-81	1.82877	44.884	3.10268e-47	-2.27416	30.0295
44897614	chr19:44897614:G:A	0	-3.23521	-2.27515e-08	1.29753e-102	-1.84731	-2.27515e-08	8.0168e-61	-3.53162	-2.27515e-08
44897902	chr19:44897902:C:T	0	-1.03783e-08	-2.75845	3.97483e-103	-1.03783e-08	-3.03038	1.34937e-60	-1.03783e-08	-3.01093
44898322	chr19:44898322:T:C	0	-1.03783e-08	10.1068	2.05595e-102	-1.03783e-08	-1.38704	2.34139e-60	-1.03783e-08	-2.45983
44898409	chr19:44898409:A:G	8.76592e-273	36.5643	26.8982	4.99434e-102	-0.575525	0.0760501	1.23209e-51	7.93998	9.68143
44898661	chr19:44898661:C:T	0	-1.03783e-08	-1.84682	3.75285e-103	-1.03783e-08	-3.08785	2.05206e-60	-1.03783e-08	-2.59173
44899259	chr19:44899259:G:A	0	-1.03783e-08	-2.77567	4.19081e-103	-1.03783e-08	-2.97747	1.30447e-60	-1.03783e-08	-3.04477
44899289	chr19:44899289:A:G	0	-1.03783e-08	-2.27436	3.8024e-103	-1.03783e-08	-3.07473	1.69345e-60	-1.03783e-08	-2.78381
44899461	chr19:44899461:G:C	0	0.0434967	-2.27515e-08	1.3039e-95	14.2757	-2.27515e-08	1.52766e-57	4.02092	-2.27515e-08
44899935	chr19:44899935:G:A	0	-1.03783e-08	0.0366341	1.52484e-101	-1.03783e-08	0.616695	7.18907e-60	-1.03783e-08	-1.33801
44899959	chr19:44899959:C:T	0	-3.45287	-1.23188	4.4915e-90	16.7381	10.2873	7.19729e-62	-3.20727	-2.73477
44900155	chr19:44900155:C:T	0	-3.42406	2.83922	3.93586e-90	6.72178	20.1716	7.51668e-59	4.03656	-3.02742
44900201	chr19:44900201:C:T	0	-3.21629	-2.27515e-08	5.57932e-103	-2.6913	-2.27515e-08	7.96335e-61	-3.53831	-2.27515e-08
44900254	chr19:44900254:G:A	0	-1.03783e-08	-2.97327	5.01925e-102	-1.03783e-08	-0.4945	1.24546e-60	-1.03783e-08	-3.09106
44900601	chr19:44900601:A:G	0	-3.41622	2.80214	3.8284e-90	6.79091	20.0748	6.95586e-59	3.96412	-3.03253
44900667	chr19:44900667:C:T	0	-0.00050812	-2.27515e-08	1.17234e-95	14.1693	-2.27515e-08	1.42625e-57	3.95223	-2.27515e-08
44900743	chr19:44900743:C:T	0	-1.03783e-08	-2.85894	3.85646e-103	-1.03783e-08	-3.06062	1.41625e-60	-1.03783e-08	-2.96256
44901175	chr19:44901175:G:A	0	-1.47838	-2.27515e-08	1.80053e-100	3.08547	-2.27515e-08	2.52478e-59	-0.0818357	-2.27515e-08
44901434	chr19:44901434:A:G	0	6.44345	2.05952	1.34981e-100	5.75208	-2.95472	2.2504e-61	-2.87157	-1.93048
44901548	chr19:44901548:AACACGGTGAAACTCCGTCTCTACT:A	0	-3.49869	-1.44177	1.86459e-88	18.0235	12.728	5.6745e-62	-3.29923	-2.88053
44901600	chr19:44901600:T:C	0	-3.50813	-1.46372	2.12128e-88	18.235	12.6454	5.50445e-62	-3.32078	-2.8894
44901715	chr19:44901715:T:C	0	-3.45034	2.99071	4.06413e-90	6.49276	20.4327	9.37755e-59	4.24032	-3.00999
44901805	chr19:44901805:A:G	0	-3.49672	2.63908	2.93632e-90	5.9965	20.6039	1.53608e-58	4.74838	-3.02455
44901924	chr19:44901924:T:C	0	-1.03783e-08	-2.3737	5.45805e-103	-1.03783e-08	-2.71327	5.59292e-60	-1.03783e-08	-1.58907
44902242	chr19:44902242:G:A	0	-2.39943	-2.27515e-08	3.70617e-100	3.80739	-2.27515e-08	1.81333e-59	-0.412824	-2.27515e-08
44902295	chr19:44902295:C:T	0	-1.03783e-08	-2.84912	5.52423e-103	-1.03783e-08	-2.70122	1.25096e-60	-1.03783e-08	-3.08666
44902377	chr19:44902377:G:C	0	2.20418	-2.27515e-08	6.11573e-103	-2.5995	-2.27515e-08	2.23796e-59	-0.202424	-2.27515e-08
44902437	chr19:44902437:AC:A	0	-1.03783e-08	-2.84451	5.5087e-103	-1.03783e-08	-2.70404	1.24976e-60	-1.03783e-08	-3.08762
44902674	chr19:44902674:G:A	0	-1.03783e-08	-2.39901	1.68046e-101	-1.03783e-08	0.713873	1.18664e-59	-1.03783e-08	-0.836865
44903416	chr19:44903416:G:A	0	5.49263	-0.900391	5.09054e-82	33.9647	11.6067	1.42877e-54	13.6724	-2.81068
44903541	chr19:44903541:G:C	0	-1.03783e-08	2.61843	4.46804e-103	-1.03783e-08	-2.91342	3.84365e-60	-1.03783e-08	-1.96415
44903874	chr19:44903874:A:G	0	-1.03783e-08	-2.81955	3.80018e-103	-1.03783e-08	-3.07532	1.45447e-60	-1.03783e-08	-2.93593
44903969	chr19:44903969:C:A	0	-1.03783e-08	6.08364	1.52986e-102	-1.03783e-08	-1.6826	1.28998e-58	-1.03783e-08	1.54922
44903986	chr19:44903986:A:G	0	-1.03783e-08	-3.07226	3.0104e-102	-1.03783e-08	-1.00571	1.26889e-60	-1.03783e-08	-3.07243
44904069	chr19:44904069:G:A	0	-1.03783e-08	-2.37086	5.41757e-103	-1.03783e-08	-2.72072	5.60376e-60	-1.03783e-08	-1.58714
44904152	chr19:44904152:C:T	0	-1.03783e-08	-2.35332	5.36122e-103	-1.03783e-08	-2.73117	5.68499e-60	-1.03783e-08	-1.57274
44904180	chr19:44904180:G:T	0	-1.03783e-08	-2.83067	7.88264e-96	-1.03783e-08	13.7724	2.19612e-60	-1.03783e-08	-2.52388
44904820	chr19:44904820:C:T	0	-1.03783e-08	-1.94373	1.52652e-100	-1.03783e-08	2.92038	2.1001e-59	-1.03783e-08	-0.266004
44905307	chr19:44905307:A:T	0	15.6538	2.35328	3.67553e-94	14.9151	2.69955	6.74742e-51	22.0838	-2.76191
44905371	chr19:44905371:T:C	1.15364e-254	92.9893	12.1944	1.63583e-104	-3.52594	-2.69486	5.42734e-62	-3.14435	-3.07995
44905579	chr19:44905579:T:G	1.47914e-287	22.8991	6.55699	6.35883e-95	6.95572	8.90444	7.81264e-61	-1.6585	-1.89891
44905910	chr19:44905910:C:G	0	14.8222	4.60344	1.55124e-98	10.6047	-3.06306	1.42211e-60	-1.9738	-0.984631
44905978	chr19:44905978:G:A	0	-1.03783e-08	-3.05475	1.30419e-102	-1.03783e-08	-1.8422	1.63147e-60	-1.03783e-08	-2.82109
44906026	chr19:44906026:C:A	0	-1.03783e-08	-2.92926	1.44872e-101	-1.03783e-08	0.565482	4.26993e-60	-1.03783e-08	-1.85898
44906745	chr19:44906745:G:A	0	0.51486	-0.771924	4.51218e-40	135.737	6.42229	1.50391e-61	-3.0628	-2.14229
44907016	chr19:44907016:G:A	0	-1.03783e-08	6.00335	9.00509e-97	-1.03783e-08	11.6029	1.69997e-55	-1.03783e-08	8.73296
44907291	chr19:44907291:A:G	0	-1.03783e-08	5.68062	6.74751e-97	-1.03783e-08	11.3143	1.31725e-55	-1.03783e-08	8.4779
44908684	chr19:44908684:T:C	0	0.534177	0.741958	1	177.323	55.4325	4.56321e-62	-3.3048	-3.09292
44908783	chr19:44908783:C:T	0	-1.03783e-08	5.81409	6.06008e-97	-1.03783e-08	11.2069	1.28596e-55	-1.03783e-08	8.45386
44909698	chr19:44909698:A:C	0	-3.54385	0.793231	1.72425e-86	18.8829	16.3955	1.61862e-61	-3.28387	-1.84771
44910109	chr19:44910109:T:C	0	11.9525	0.935105	7.32662e-104	-2.74655	-1.97489	9.2107e-58	4.29478	-0.779813
44910319	chr19:44910319:C:T	4.34164e-149	192.207	156.073	1.41259e-80	28.8838	20.0107	5.1828e-38	26.4805	22.5112
44910852	chr19:44910852:T:C	0	-1.03783e-08	1.86451	3.8338e-103	-1.03783e-08	-3.06651	2.43513e-60	-1.03783e-08	-2.42058
44910882	chr19:44910882:T:TTTG	0	-1.03783e-08	-3.0786	3.8501e-103	-1.03783e-08	-3.06227	1.71418e-60	-1.03783e-08	-2.77164
44910884	chr19:44910884:C:T	0	-1.03783e-08	-3.08238	3.85516e-103	-1.03783e-08	-3.06095	1.6905e-60	-1.03783e-08	-2.78555
44911135	chr19:44911135:G:T	0	-2.07326	-2.27515e-08	8.67545e-100	4.65789	-2.27515e-08	2.95987e-59	0.0771555	-2.27515e-08
44911142	chr19:44911142:C:A	4.56245e-58	422.742	135.123	3.1807e-95	2.88791	12.2795	4.05388e-25	62.0632	16.6164
44911194	chr19:44911194:T:C	0	1.47461	2.05855	1.17811e-86	37.5157	-2.61823	2.66262e-61	-2.35303	-2.28081
44911630	chr19:44911630:A:G	0	-1.03783e-08	-1.12928	4.35777e-103	-1.03783e-08	-2.93841	1.963e-60	-1.03783e-08	-2.6361
44912028	chr19:44912028:T:G	0	0.034407	-2.27515e-08	2.66433e-103	-3.43041	-2.27515e-08	2.23748e-60	-2.50523	-2.27515e-08
44912383	chr19:44912383:G:A	3.65362e-84	410.047	87.729	1.49733e-102	1.17848	-2.88258	4.48571e-26	61.9082	14.57
44912693	chr19:44912693:C:T	0	-1.03783e-08	-2.92843	1.17303e-102	-1.03783e-08	-1.94819	2.21214e-60	-1.03783e-08	-2.51661
44912842	chr19:44912842:G:A	0	0.742529	-2.27515e-08	2.56565e-103	-3.46815	-2.27515e-08	7.94047e-60	-1.2386	-2.27515e-08
44912921	chr19:44912921:G:T	1.95835e-203	181.55	41.5945	4.21011e-84	43.7203	-2.94407	1.27101e-44	27.7458	6.0248
44913221	chr19:44913221:A:G	0	1.56448	2.18694	6.95717e-87	37.0596	-2.68885	2.91264e-61	-2.34326	-2.20084
44913421	chr19:44913421:A:G	0	-1.03783e-08	-3.00935	3.73485e-103	-1.03783e-08	-3.09266	2.14275e-60	-1.03783e-08	-2.54848
44913436	chr19:44913436:G:A	0	-1.03783e-08	-3.0501	3.74616e-103	-1.03783e-08	-3.08963	1.91113e-60	-1.03783e-08	-2.66288
44913484	chr19:44913484:C:T	7.93052e-209	175.821	34.9071	1.76343e-82	46.8401	-2.32891	3.91383e-46	25.7928	4.49737
44913943	chr19:44913943:G:A	0	-2.90488	-2.27515e-08	2.63894e-103	-3.43999	-2.27515e-08	8.73275e-61	-3.44608	-2.27515e-08
44914318	chr19:44914318:A:T	0	-1.12504	-2.27515e-08	3.0056e-103	-3.30989	-2.27515e-08	2.87202e-60	-2.25556	-2.27515e-08
44914487	chr19:44914487:G:A	0	-2.87566	-2.27515e-08	3.48119e-103	-3.16299	-2.27515e-08	8.21705e-61	-3.50695	-2.27515e-08
44914829	chr19:44914829:G:A	0	-1.03783e-08	-0.834313	5.94219e-102	-1.03783e-08	-0.325704	3.74611e-60	-1.03783e-08	-1.98985
44914939	chr19:44914939:C:G	0	-0.726735	-2.27515e-08	2.94431e-103	-3.33049	-2.27515e-08	3.34671e-60	-2.10259	-2.27515e-08
44915189	chr19:44915189:C:T	0	-1.03783e-08	-3.05266	6.75068e-102	-1.03783e-08	-0.198138	2.8003e-60	-1.03783e-08	-2.28085
44915305	chr19:44915305:C:T	0	-1.03783e-08	-2.98848	7.55782e-103	-1.03783e-08	-2.38778	1.9945e-60	-1.03783e-08	-2.62018
44915347	chr19:44915347:G:A	0	-1.03783e-08	-3.03464	1.14411e-102	-1.03783e-08	-1.97315	2.1017e-60	-1.03783e-08	-2.56783
44915533	chr19:44915533:T:C	6.49186e-190	178.209	76.0677	1.19229e-80	44.8293	3.89569	1.13168e-44	23.17	10.4844
44915704	chr19:44915704:T:C	0	-1.03783e-08	3.37432	3.76228e-103	-1.03783e-08	-3.08534	7.48279e-60	-1.03783e-08	-1.29797
44917086	chr19:44917086:G:A	0	-1.03783e-08	6.75542	1.86189e-98	-1.03783e-08	7.72415	4.59932e-60	-1.03783e-08	-1.78466
44917843	chr19:44917843:G:A	2.48123e-271	49.3966	17.409	4.70155e-104	-2.10963	-3.05543	5.13168e-53	11.5936	2.84939
44917906	chr19:44917906:G:A	0	-1.03783e-08	-3.0565	5.50719e-103	-1.03783e-08	-2.70431	1.2979e-60	-1.03783e-08	-3.04983
44917947	chr19:44917947:C:T	0	-3.54535	-0.136638	1.22505e-89	15.254	12.7748	9.77604e-62	-3.1831	-2.45271
44918628	chr19:44918628:C:T	0	-1.03783e-08	-3.06074	5.56567e-103	-1.03783e-08	-2.69375	1.303e-60	-1.03783e-08	-3.04591
44918633	chr19:44918633:TC:T	7.70284e-284	-1.03783e-08	38.0048	8.46954e-81	-1.03783e-08	48.383	4.98653e-38	-1.03783e-08	48.953
44918715	chr19:44918715:AG:A	7.92832e-267	60.271	16.9066	1.91967e-104	-3.20053	-2.86026	3.41699e-48	22.2811	3.26815
44919304	chr19:44919304:T:G	0	-0.0242517	-2.27515e-08	2.83812e-103	-3.36722	-2.27515e-08	1.82632e-60	-2.70827	-2.27515e-08
44919380	chr19:44919380:G:C	0	-1.03783e-08	-3.08795	6.32379e-103	-1.03783e-08	-2.56605	1.38263e-60	-1.03783e-08	-2.98658
44919589	chr19:44919589:G:A	0	4.80629	-2.18084	1.70451e-49	123.072	-2.60927	2.32257e-58	-2.4825	4.61977
44919689	chr19:44919689:A:G	0	4.47156	-2.26667	4.01282e-50	121.587	-2.57099	1.70246e-58	-2.60894	4.43561
44920379	chr19:44920379:G:A	4.85482e-272	58.4367	6.7375	6.16835e-104	-3.35153	-1.54199	3.91601e-51	20.9788	-2.20103
44920677	chr19:44920677:G:A	0	-1.03783e-08	-1.57884	4.65875e-94	-1.03783e-08	17.8516	1.25168e-60	-1.03783e-08	-3.08608
44921360	chr19:44921360:T:G	0	-0.528936	-2.27515e-08	3.9147e-103	-3.04563	-2.27515e-08	4.80986e-60	-1.7399	-2.27515e-08
44921809	chr19:44921809:G:A	0	-3.53607	0.635153	1.22533e-88	15.6215	14.7101	1.31859e-61	-3.31648	-2.02011
44921914	chr19:44921914:G:A	2.61025e-288	-1.03783e-08	27.7883	2.48605e-89	-1.03783e-08	28.7365	1.26048e-42	-1.03783e-08	38.3674
44922203	chr19:44922203:A:G	0	-3.3409	-0.471145	1.8189e-73	66.5957	-1.33031	3.79615e-47	30.9928	-3.03576
44922241	chr19:44922241:G:A	0	-1.03783e-08	-3.07839	5.86417e-103	-1.03783e-08	-2.64151	1.34058e-60	-1.03783e-08	-3.01747
44922848	chr19:44922848:C:T	0	-1.03783e-08	6.52072	8.50269e-99	-1.03783e-08	6.94036	3.86369e-60	-1.03783e-08	-1.95895
44923380	chr19:44923380:A:C	0	-3.54518	5.88337	1.11205e-100	-3.36649	5.97008	9.84726e-62	-3.40647	-2.22208
44923535	chr19:44923535:G:A	1	557.654	132.243	2.24822e-103	-2.20037	-1.39986	3.93019e-62	-3.45446	-3.09259
44923556	chr19:44923556:C:T	0	-1.03783e-08	-1.59528	2.10036e-95	-1.03783e-08	14.7524	1.24315e-60	-1.03783e-08	-3.09292
44924391	chr19:44924391:C:G	0	3.53097	-2.27515e-08	1.31939e-102	-1.83061	-2.27515e-08	6.45119e-59	0.856276	-2.27515e-08
44924977	chr19:44924977:G:A	0	6.10205	-3.0415	1.88191e-59	99.2279	-1.69228	7.15603e-61	-1.57477	-2.07043
44925202	chr19:44925202:C:T	1.00191e-266	61.13	16.2816	2.34066e-104	-3.00328	-2.85924	7.14315e-48	23.1826	3.10401
44927160	chr19:44927160:T:C	0	-2.18895	3.62628	3.98655e-104	-3.52519	-1.80484	2.4269e-60	-3.25801	0.834047
44928009	chr19:44928009:T:A	0	-1.03783e-08	-2.13164	1.91173e-102	-1.03783e-08	-1.45977	1.70091e-60	-1.03783e-08	-2.77941
44928196	chr19:44928196:G:A	1.11701e-251	111.517	0.542059	3.37285e-104	-2.79059	-2.7066	3.37988e-60	-1.38474	-0.70799
44928285	chr19:44928285:G:A	0	-1.03783e-08	21.9408	3.85843e-103	-1.03783e-08	-3.06011	1.58974e-60	-1.03783e-08	-2.847
44928379	chr19:44928379:A:G	1.1492e-255	105.926	-3.04882	4.08436e-104	-2.43329	-2.8725	3.18273e-60	-2.40322	0.250381
44928401	chr19:44928401:A:G	0	-1.29629	-1.66252	7.29827e-95	18.982	-2.984	1.10056e-36	54.9611	-2.91384
44928538	chr19:44928538:G:A	0	-1.03783e-08	-2.21971	1.75517e-102	-1.03783e-08	-1.54522	1.6266e-60	-1.03783e-08	-2.82408
44928640	chr19:44928640:G:A	5.23242e-255	107.382	-2.98865	3.63571e-104	-2.51763	-2.90452	2.05056e-60	-2.51239	-0.0800721
44928832	chr19:44928832:T:C	1.9082e-254	108.413	-2.72583	2.79637e-104	-2.59147	-3.09316	9.95223e-61	-2.51419	-0.801177
44928970	chr19:44928970:GATT:G	0	2.05013	-2.27515e-08	6.74648e-103	-2.50134	-2.27515e-08	2.06471e-59	-0.282996	-2.27515e-08
44929263	chr19:44929263:G:T	0	-1.03783e-08	-2.48518	4.09007e-102	-1.03783e-08	-0.69922	6.5901e-60	-1.03783e-08	-1.42501
44929388	chr19:44929388:C:T	0	-3.31763	-2.27515e-08	1.57502e-102	-1.65351	-2.27515e-08	1.62752e-60	-2.82351	-2.27515e-08
44929745	chr19:44929745:C:T	0	-1.03783e-08	0.943357	3.27946e-102	-1.03783e-08	-0.920102	8.40293e-60	-1.03783e-08	-1.18199
44930635	chr19:44930635:C:T	0	-1.03783e-08	-2.27822	1.90794e-102	-1.03783e-08	-1.46176	1.55635e-60	-1.03783e-08	-2.86823
44931109	chr19:44931109:A:T	0	-1.03783e-08	-2.29418	1.49336e-102	-1.03783e-08	-1.70675	1.55135e-60	-1.03783e-08	-2.87145
44931405	chr19:44931405:C:T	0	-1.03783e-08	2.57195	2.63378e-102	-1.03783e-08	-1.13936	6.60288e-59	-1.03783e-08	0.879517
44931624	chr19:44931624:C:T	8.64514e-285	-1.03783e-08	35.8176	8.60998e-81	-1.03783e-08	48.3994	3.71819e-41	-1.03783e-08	41.7518
44932201	chr19:44932201:A:C	0	-1.03783e-08	8.86284	5.19485e-103	-1.03783e-08	-2.7627	1.24361e-60	-1.03783e-08	-3.09256
44932209	chr19:44932209:C:CT	1.92102e-252	109.803	0.496102	3.49467e-104	-2.74748	-2.71423	3.37549e-60	-1.28546	-0.808577
44932268	chr19:44932268:T:G	0	-0.366977	-2.27515e-08	4.34904e-103	-2.94041	-2.27515e-08	4.19352e-60	-1.87703	-2.27515e-08
44932404	chr19:44932404:C:T	0	-1.03783e-08	2.7871	3.46481e-99	-1.03783e-08	6.04263	4.57311e-57	-1.03783e-08	5.11738
44932519	chr19:44932519:T:A	0	-1.03783e-08	-3.03078	4.24855e-103	-1.03783e-08	-2.96379	1.28684e-60	-1.03783e-08	-3.05838
44932556	chr19:44932556:G:A	0	-1.03783e-08	-3.07506	5.68042e-103	-1.03783e-08	-2.67334	1.83071e-60	-1.03783e-08	-2.70587
44932959	chr19:44932959:A:G	2.88932e-267	70.4767	5.69146	1.11157e-96	14.3875	-2.57403	1.76501e-39	45.727	-0.115082
44932987	chr19:44932987:T:C	3.54537e-267	70.5453	5.82746	1.19628e-96	14.45	-2.56306	1.96879e-39	45.8008	-0.0797056
44932990	chr19:44932990:T:C	3.07608e-267	70.4033	5.82746	1.11561e-96	14.3802	-2.56306	1.74857e-39	45.6822	-0.0797056
44933142	chr19:44933142:G:A	0	-1.03783e-08	-2.87777	1.27897e-102	-1.03783e-08	-1.86173	1.24299e-60	-1.03783e-08	-3.09306
44933158	chr19:44933158:A:C	0	-1.03783e-08	-3.06099	5.37771e-103	-1.03783e-08	-2.7281	1.73589e-60	-1.03783e-08	-2.75905
44933400	chr19:44933400:G:A	1.85553e-247	121.631	0.145816	1.82204e-104	-3.49455	-2.61845	1.95004e-60	-2.19284	-0.449886
44933560	chr19:44933560:G:A	0	-1.03783e-08	-2.56101	1.19643e-102	-1.03783e-08	-1.92844	1.3559e-60	-1.03783e-08	-3.00611
44935386	chr19:44935386:A:G	4.59334e-280	47.4662	-0.768029	6.77456e-97	6.25789	5.06043	3.34731e-58	-1.93227	4.43502
44936004	chr19:44936004:G:A	0	-1.03783e-08	-0.48648	5.97244e-103	-1.03783e-08	-2.62321	4.49012e-60	-1.03783e-08	-1.80869
44936349	chr19:44936349:T:TC	0	-1.03783e-08	-2.88253	3.73495e-103	-1.03783e-08	-3.09263	1.25053e-60	-1.03783e-08	-3.08701
44936690	chr19:44936690:C:T	0	-1.03783e-08	-3.08706	5.06194e-103	-1.03783e-08	-2.78862	1.3275e-60	-1.03783e-08	-3.02728
44937013	chr19:44937013:C:T	0	-1.03783e-08	0.772951	4.03459e-103	-1.03783e-08	-3.01546	1.30754e-60	-1.03783e-08	-3.04243
44937017	chr19:44937017:C:T	0	-1.03783e-08	-2.31807	9.61063e-103	-1.03783e-08	-2.1475	2.49997e-60	-1.03783e-08	-2.39429
44937272	chr19:44937272:G:A	0	-1.68246	-0.239993	1.1826e-104	-3.46983	-3.0754	5.93034e-62	-3.43425	-2.70142
44937504	chr19:44937504:A:T	0	-1.31548	0.402552	3.29758e-103	-1.50916	-1.70802	2.84189e-58	2.60974	-0.270672
44938331	chr19:44938331:A:G	0	-1.03783e-08	-1.96436	3.93019e-103	-1.03783e-08	-3.04168	1.25331e-60	-1.03783e-08	-3.08479
44938353	chr19:44938353:A:C	0	-0.924534	0.20193	1.20997e-104	-3.53621	-2.98615	7.10179e-62	-3.50915	-2.44624
44938770	chr19:44938770:G:A	0	-1.03783e-08	-2.90398	3.78095e-103	-1.03783e-08	-3.08039	1.74011e-60	-1.03783e-08	-2.75662
44938870	chr19:44938870:T:C	0	-1.03783e-08	-3.0854	5.87469e-103	-1.03783e-08	-2.63971	1.38948e-60	-1.03783e-08	-2.98164
44939271	chr19:44939271:C:G	0	-1.2252	0.0263689	2.81528e-103	-1.40698	-1.96832	2.21458e-58	2.70745	-0.617793
44940247	chr19:44940247:A:G	0	-0.970833	-0.124161	1.11206e-104	-3.53881	-3.06792	6.28788e-62	-3.50868	-2.56844
44940390	chr19:44940390:T:C	0	-1.10486	-1.05545	1.11819e-104	-3.53594	-3.0653	4.54956e-62	-3.50056	-2.90016
44940442	chr19:44940442:T:C	0	-3.13483	-2.27515e-08	8.66641e-103	-2.25091	-2.27515e-08	1.83217e-60	-2.70507	-2.27515e-08
44940472	chr19:44940472:C:T	0	-1.03783e-08	-2.06585	1.20815e-102	-1.03783e-08	-1.91869	7.79321e-60	-1.03783e-08	-1.25732
44940667	chr19:44940667:T:C	0	-1.03783e-08	0.131565	4.56647e-103	-1.03783e-08	-2.89162	1.44098e-60	-1.03783e-08	-2.94525
44940825	chr19:44940825:G:A	0	-2.85984	-2.27515e-08	8.23015e-102	2.32728e-05	-2.27515e-08	4.10893e-60	-1.89741	-2.27515e-08
44940869	chr19:44940869:C:T	0	-3.10245	-2.27515e-08	9.11599e-103	-2.20034	-2.27515e-08	1.91874e-60	-2.6589	-2.27515e-08
44941009	chr19:44941009:A:C	0	-1.03783e-08	-1.94447	1.34177e-102	-1.03783e-08	-1.81379	1.21013e-59	-1.03783e-08	-0.817263
44941109	chr19:44941109:C:T	0	-1.03783e-08	1.43776	4.37327e-102	-1.03783e-08	-0.63227	5.73324e-59	-1.03783e-08	0.738292
44941370	chr19:44941370:TCTC:T	0	-1.21432	-1.81358	1.30606e-104	-3.5365	-2.90944	9.57026e-62	-3.5043	-2.15279
44941389	chr19:44941389:G:A	0	-1.24479	-1.84508	1.33029e-104	-3.53269	-2.89486	9.84124e-62	-3.49617	-2.133
44941485	chr19:44941485:A:G	0	-0.621281	-0.338475	8.76717e-103	-0.826616	-1.41274	3.67158e-58	3.6458	-1.05058
44942249	chr19:44942249:A:G	0	-3.52493	-2.27515e-08	1.06929e-102	-2.04079	-2.27515e-08	1.2513e-60	-3.08639	-2.27515e-08
44942260	chr19:44942260:G:A	0	-2.96474	-2.27515e-08	3.49998e-102	-0.855024	-2.27515e-08	9.62815e-61	-3.34847	-2.27515e-08
44942473	chr19:44942473:G:A	0	-1.03783e-08	-3.00341	4.98745e-103	-1.03783e-08	-2.80344	1.38831e-60	-1.03783e-08	-2.98248
44942779	chr19:44942779:TCTCA:T	0	-1.03783e-08	-2.72849	6.64534e-103	-1.03783e-08	-2.51645	1.6982e-60	-1.03783e-08	-2.78101
44942822	chr19:44942822:G:A	0	-1.03783e-08	-2.72379	6.67799e-103	-1.03783e-08	-2.51155	1.70429e-60	-1.03783e-08	-2.77743
44943146	chr19:44943146:A:C	0	-1.03783e-08	0.996547	4.18778e-103	-1.03783e-08	-2.9782	1.31365e-60	-1.03783e-08	-3.03776
44943840	chr19:44943840:C:T	0	-1.03783e-08	-1.65185	1.42601e-102	-1.03783e-08	-1.7529	1.88823e-60	-1.03783e-08	-2.67493
44943904	chr19:44943904:T:C	0	-0.618777	2.68912	1.30579e-101	-0.765695	1.22731	8.3981e-57	3.84509	1.8801
44944048	chr19:44944048:G:T	0	-1.03783e-08	-3.04556	4.06379e-103	-1.03783e-08	-3.00825	1.57748e-60	-1.03783e-08	-2.85474
44944252	chr19:44944252:A:G	0	-1.03783e-08	-2.83273	3.79932e-103	-1.03783e-08	-3.07554	2.29974e-60	-1.03783e-08	-2.47778
44944644	chr19:44944644:G:A	0	-1.03783e-08	0.905148	3.97686e-103	-1.03783e-08	-3.02987	1.2899e-60	-1.03783e-08	-3.05601
44944779	chr19:44944779:T:C	0	-0.908741	0.567138	5.18813e-103	-1.81565	-0.948346	4.27222e-58	3.16537	-0.418643
44944783	chr19:44944783:C:T	0	-1.03783e-08	1.68825	4.92816e-102	-1.03783e-08	-0.512815	6.97652e-59	-1.03783e-08	0.934562
44944873	chr19:44944873:C:T	0	-1.03783e-08	-3.00081	3.86847e-103	-1.03783e-08	-3.05751	1.38493e-60	-1.03783e-08	-2.98492
44945073	chr19:44945073:G:A	0	-1.03783e-08	-1.55871	2.51185e-102	-1.03783e-08	-1.18676	8.68678e-60	-1.03783e-08	-1.14877
44945435	chr19:44945435:G:A	0	-1.03783e-08	-2.67166	6.17178e-103	-1.03783e-08	-2.59038	5.12517e-60	-1.03783e-08	-1.67641
44945772	chr19:44945772:G:A	0	-1.03783e-08	-2.41289	1.44283e-102	-1.03783e-08	-1.74118	2.7895e-60	-1.03783e-08	-2.28471
44945814	chr19:44945814:C:T	0	-1.03783e-08	-2.71386	8.68588e-103	-1.03783e-08	-2.24867	1.99076e-60	-1.03783e-08	-2.62206
44946027	chr19:44946027:T:G	0	-1.49433	0.3238	3.327e-103	-1.62298	-1.58532	1.20154e-58	2.28662	-0.808414
44946125	chr19:44946125:G:A	0	-1.03783e-08	-3.09244	5.22068e-103	-1.03783e-08	-2.75774	1.24482e-60	-1.03783e-08	-3.09158
44946436	chr19:44946436:C:T	0	-3.52372	-2.27515e-08	9.61324e-103	-2.14722	-2.27515e-08	1.24599e-60	-3.09065	-2.27515e-08
44946675	chr19:44946675:G:A	0	-1.03783e-08	-2.08727	6.75777e-103	-1.03783e-08	-2.49967	3.75446e-60	-1.03783e-08	-1.98763
44946776	chr19:44946776:C:T	0	-3.22884	-2.57898	1.31672e-104	-3.53414	-2.90366	2.03922e-61	-1.90006	-3.00053
44946843	chr19:44946843:A:C	0	-1.03783e-08	-2.06376	6.83546e-103	-1.03783e-08	-2.48824	3.87226e-60	-1.03783e-08	-1.95673
44946924	chr19:44946924:A:G	0	-1.03783e-08	-2.06007	6.88476e-103	-1.03783e-08	-2.48106	3.90663e-60	-1.03783e-08	-1.9479
44946995	chr19:44946995:T:C	0	-1.32658	-1.87663	1.07774e-104	-3.54591	-3.09218	6.33801e-60	1.43293	-2.89694
44947071	chr19:44947071:G:A	0	-0.756948	-3.04736	2.21808e-104	-2.83613	-3.08018	4.37053e-61	-1.30932	-2.82896
44947151	chr19:44947151:T:C	0	-3.01085	-2.3811	1.72679e-104	-3.54039	-2.6263	6.08029e-61	-1.30769	-2.50042
44947520	chr19:44947520:C:G	0	-1.2914	-1.88079	1.0764e-104	-3.54631	-3.09302	6.13425e-60	1.4102	-2.90688
44947595	chr19:44947595:A:G	0	0.746622	-2.44696	1.63764e-99	7.77434	-2.4811	7.51952e-59	3.10062	-2.09111
44947615	chr19:44947615:A:G	0	-2.94579	-1.73594	2.031e-104	-3.53098	-2.47344	7.56336e-61	-1.17441	-2.41544
44947739	chr19:44947739:G:A	0	-1.03783e-08	-2.0668	6.80246e-103	-1.03783e-08	-2.49308	3.86851e-60	-1.03783e-08	-1.9577
44947845	chr19:44947845:G:A	0	-1.03783e-08	-2.98984	3.75556e-103	-1.03783e-08	-3.08713	1.24884e-60	-1.03783e-08	-3.08836
44947933	chr19:44947933:G:A	0	0.115311	-2.7821	6.08215e-100	6.99069	-2.68794	2.27156e-59	2.40194	-2.58946
44948185	chr19:44948185:A:G	0	-2.96914	-1.92932	1.76262e-104	-3.53169	-2.61446	6.43911e-61	-1.23252	-2.51825
44948277	chr19:44948277:T:G	0	-1.03783e-08	-2.29169	1.9793e-102	-1.03783e-08	-1.42504	3.64245e-60	-1.03783e-08	-2.01792
44948399	chr19:44948399:T:G	0	-0.982101	-3.03425	1.7526e-104	-3.06474	-3.08711	6.35175e-61	-0.962867	-2.80156
44948477	chr19:44948477:C:T	0	-1.03783e-08	-2.86858	4.46235e-103	-1.03783e-08	-2.91469	1.68318e-60	-1.03783e-08	-2.78989
44948904	chr19:44948904:G:A	0	-1.03783e-08	-2.35203	3.84466e-103	-1.03783e-08	-3.06368	1.85216e-60	-1.03783e-08	-2.69422
44949044	chr19:44949044:C:T	0	-1.03783e-08	-1.89397	4.4905e-103	-1.03783e-08	-2.9084	2.54589e-60	-1.03783e-08	-2.37609
44949098	chr19:44949098:A:C	0	-1.03783e-08	-2.47339	1.39207e-102	-1.03783e-08	-1.77699	2.76687e-60	-1.03783e-08	-2.29286
44949172	chr19:44949172:A:C	0	-1.03783e-08	-2.25376	3.84066e-103	-1.03783e-08	-3.06472	1.83964e-60	-1.03783e-08	-2.701
44949339	chr19:44949339:C:T	0	-1.03783e-08	-2.32876	3.83452e-103	-1.03783e-08	-3.06632	1.82256e-60	-1.03783e-08	-2.71033
44949437	chr19:44949437:G:GT	0	0.441857	-2.83583	1.90798e-104	-3.2441	-2.8228	8.35284e-62	-3.53007	-2.26307
44949555	chr19:44949555:C:T	0	0.554522	-2.80239	1.98179e-104	-3.22992	-2.79903	8.81935e-62	-3.52498	-2.21381
44949588	chr19:44949588:G:A	0	-0.734508	-3.05816	1.94619e-104	-2.95426	-3.09281	4.42107e-61	-1.21514	-2.91164
44949887	chr19:44949887:C:T	0	-2.82681	-1.80592	1.95949e-104	-3.50448	-2.53579	8.1555e-61	-0.979294	-2.53517
44949894	chr19:44949894:T:G	0	-2.8516	-1.85209	1.90543e-104	-3.51081	-2.55743	7.55085e-61	-1.02985	-2.56165
44949908	chr19:44949908:C:T	0	-2.82849	-1.82967	1.95332e-104	-3.50485	-2.53857	8.03401e-61	-0.981415	-2.54806
44949982	chr19:44949982:G:A	0	0.263527	-2.63722	1.81374e-104	-3.30748	-2.81008	9.78065e-62	-3.54039	-2.09495
44950196	chr19:44950196:A:G	0	-1.03783e-08	-2.28787	3.86507e-103	-1.03783e-08	-3.05838	1.88134e-60	-1.03783e-08	-2.67859
44950399	chr19:44950399:G:A	0	-2.84441	-1.83501	1.93919e-104	-3.5088	-2.54189	7.81538e-61	-1.00894	-2.54813
44950506	chr19:44950506:A:G	0	-1.50645	-0.084623	1.92624e-104	-3.5419	-2.51548	2.1614e-59	1.61939	-1.85662
44950621	chr19:44950621:G:A	0	-2.83993	-1.81475	1.9682e-104	-3.50716	-2.52867	7.97139e-61	-0.999055	-2.53824
44950979	chr19:44950979:G:A	0	-3.13973	-2.52588	1.66277e-104	-3.54623	-2.65823	2.95448e-61	-1.66063	-2.86921
44951193	chr19:44951193:G:A	0	-1.03783e-08	-1.55781	4.73935e-103	-1.03783e-08	-2.85447	1.31916e-60	-1.03783e-08	-3.03358
44951429	chr19:44951429:T:C	0	-2.82543	-1.84387	1.94542e-104	-3.50015	-2.54732	8.09276e-61	-0.967024	-2.55516
44952070	chr19:44952070:C:T	0	-1.03783e-08	-2.67847	4.34131e-103	-1.03783e-08	-2.94219	1.35499e-60	-1.03783e-08	-3.00678
44952449	chr19:44952449:C:T	0	-2.89238	-1.75176	2.03031e-104	-3.519	-2.48577	7.52934e-61	-1.09807	-2.49628
44952451	chr19:44952451:C:T	0	-2.27184	-3.09101	1.73229e-104	-3.46229	-2.70122	1.39311e-61	-2.27708	-3.00454
44952570	chr19:44952570:T:C	0	-1.03783e-08	-2.56648	3.84052e-103	-1.03783e-08	-3.06476	1.52446e-60	-1.03783e-08	-2.88894
44952644	chr19:44952644:C:G	0	-2.86449	-1.72244	2.08441e-104	-3.51186	-2.46661	8.06722e-61	-1.04523	-2.48012
44952648	chr19:44952648:C:T	0	-2.88114	-1.77463	1.99703e-104	-3.519	-2.50229	7.48819e-61	-1.08602	-2.51381
44952664	chr19:44952664:A:G	0	-2.83802	-1.81543	1.9778e-104	-3.50207	-2.52889	8.28685e-61	-0.958169	-2.54032
44952709	chr19:44952709:C:T	0	-2.88325	-1.88042	1.86824e-104	-3.5151	-2.57285	7.10483e-61	-1.07142	-2.58097
44952727	chr19:44952727:TA:T	0	-2.88602	-1.69523	2.11404e-104	-3.51557	-2.44878	7.9578e-61	-1.07408	-2.46492
44952730	chr19:44952730:T:C	0	-2.87025	-1.8096	1.97453e-104	-3.51199	-2.52064	7.61928e-61	-1.04804	-2.53444
44952792	chr19:44952792:CAG:C	0	-1.03783e-08	-2.29131	3.85981e-103	-1.03783e-08	-3.05975	1.87353e-60	-1.03783e-08	-2.68275
44952844	chr19:44952844:G:A	0	-3.12222	-2.46183	1.75445e-104	-3.54638	-2.60442	3.24073e-61	-1.60433	-2.83303
44952846	chr19:44952846:T:G	0	-1.40449	-2.27515e-08	1.08522e-99	4.88175	-2.27515e-08	5.5522e-59	0.706207	-2.27515e-08
44952989	chr19:44952989:T:C	0	-3.29653	-1.02528	3.3453e-104	-3.52813	-1.97726	6.09983e-61	-1.82146	-1.98344
44953240	chr19:44953240:T:C	0	-2.77147	-1.78664	2.05487e-104	-3.4851	-2.50764	9.41338e-61	-0.847058	-2.52397
44953336	chr19:44953336:G:A	0	-1.03783e-08	-2.31747	3.83346e-103	-1.03783e-08	-3.0666	1.7772e-60	-1.03783e-08	-2.73553
44953553	chr19:44953553:G:C	0	-1.03783e-08	-2.17859	4.53881e-103	-1.03783e-08	-2.8977	2.0455e-60	-1.03783e-08	-2.59493
44953684	chr19:44953684:G:A	0	-2.80944	-1.84707	1.95918e-104	-3.49777	-2.54266	8.46421e-61	-0.924043	-2.55327
44953695	chr19:44953695:C:A	0	-1.03783e-08	-2.31226	3.81176e-103	-1.03783e-08	-3.07227	1.77149e-60	-1.03783e-08	-2.73875
44953848	chr19:44953848:A:G	0	-2.85869	-1.78108	2.01117e-104	-3.50986	-2.50438	7.94342e-61	-1.02377	-2.51704
44953923	chr19:44953923:T:C	0	-3.10265	-2.49258	1.71471e-104	-3.54588	-2.62783	3.34292e-61	-1.55729	-2.84902
44953968	chr19:44953968:G:A	0	-2.8332	-1.76942	2.03855e-104	-3.50334	-2.49737	8.42535e-61	-0.973765	-2.50815
44954036	chr19:44954036:C:T	0	-3.10152	-2.44292	1.7906e-104	-3.54583	-2.58458	3.46747e-61	-1.55451	-2.81523
44954062	chr19:44954062:G:A	0	-3.11224	-2.49759	1.68407e-104	-3.54613	-2.64561	3.25979e-61	-1.57687	-2.85463
44954120	chr19:44954120:G:A	0	-3.11673	-2.52696	1.63856e-104	-3.54605	-2.67308	3.17827e-61	-1.57896	-2.87787
44954136	chr19:44954136:T:C	0	0.834818	-2.43562	2.43384e-104	-3.09645	-2.72703	1.32627e-61	-3.46236	-1.86843
44954310	chr19:44954310:T:C	0	-2.9297	-1.63278	2.24585e-104	-3.52158	-2.38229	7.91293e-61	-1.13484	-2.40982
44954436	chr19:44954436:AG:A	0	-1.03783e-08	-3.08675	3.77565e-103	-1.03783e-08	-3.08179	1.26608e-60	-1.03783e-08	-3.07465
44954474	chr19:44954474:C:T	0	-1.03783e-08	-1.57175	4.68488e-103	-1.03783e-08	-2.86602	1.3104e-60	-1.03783e-08	-3.04024
44954515	chr19:44954515:C:T	0	-1.03783e-08	-3.08959	3.84585e-103	-1.03783e-08	-3.06337	1.26248e-60	-1.03783e-08	-3.0775
44954889	chr19:44954889:A:C	0	-2.89345	-2.01765	1.63818e-104	-3.51288	-2.70649	6.65202e-61	-1.05725	-2.66099
44955206	chr19:44955206:A:G	0	-2.80268	-2.27515e-08	2.39106e-103	-3.53863	-2.27515e-08	9.01081e-61	-3.41473	-2.27515e-08
44955209	chr19:44955209:A:G	0	-3.54464	-2.27515e-08	3.31301e-103	-3.21251	-2.27515e-08	8.01455e-61	-3.5319	-2.27515e-08
44955336	chr19:44955336:C:T	0	0.24269	-2.27515e-08	3.17997e-103	-3.25349	-2.27515e-08	7.96421e-61	-3.5382	-2.27515e-08
44955694	chr19:44955694:C:T	0	-3.09945	-2.27515e-08	2.51878e-103	-3.48659	-2.27515e-08	8.01903e-61	-3.53134	-2.27515e-08
44955762	chr19:44955762:GGT:G	0	-1.03783e-08	-1.56728	4.69186e-103	-1.03783e-08	-2.86454	1.31143e-60	-1.03783e-08	-3.03945
44955835	chr19:44955835:T:C	0	-1.03783e-08	-2.28664	3.86568e-103	-1.03783e-08	-3.05823	1.88268e-60	-1.03783e-08	-2.67787
44956096	chr19:44956096:C:T	0	-1.03783e-08	-2.47375	1.45461e-102	-1.03783e-08	-1.73304	2.79927e-60	-1.03783e-08	-2.28121
44956594	chr19:44956594:T:C	0	-2.86503	-2.02374	1.65442e-104	-3.51461	-2.6949	6.22053e-61	-1.11372	-2.67159
44956997	chr19:44956997:G:A	0	-3.46391	-2.27515e-08	2.90065e-103	-3.34543	-2.27515e-08	7.92031e-61	-3.54373	-2.27515e-08
44957155	chr19:44957155:T:C	0	-1.03783e-08	-0.556888	1.26538e-102	-1.03783e-08	-1.87241	7.90865e-60	-1.03783e-08	-1.24262
44957255	chr19:44957255:A:C	0	-1.03783e-08	-2.28858	3.86388e-103	-1.03783e-08	-3.05869	1.87944e-60	-1.03783e-08	-2.6796
44957435	chr19:44957435:G:C	0	-2.18106	-2.81207	3.02046e-104	-2.61269	-2.99485	1.34705e-61	-2.80577	-2.50948
44957648	chr19:44957648:T:G	0	-1.03783e-08	-2.87141	3.94145e-103	-1.03783e-08	-3.03882	1.26256e-60	-1.03783e-08	-3.07743
44957750	chr19:44957750:A:G	0	-3.37864	-2.98554	2.68435e-103	-0.366844	-3.05608	7.59046e-62	-2.7981	-3.09075
44958085	chr19:44958085:G:C	0	-0.0222501	-1.91136	2.16965e-104	-3.31967	-2.61872	1.01427e-61	-3.54627	-2.05272
44958703	chr19:44958703:C:T	0	-1.03783e-08	-3.08853	3.77611e-103	-1.03783e-08	-3.08167	1.26692e-60	-1.03783e-08	-3.07399
44958723	chr19:44958723:C:T	0	-1.48545	-2.27515e-08	6.12412e-100	4.30962	-2.27515e-08	3.90967e-59	0.355464	-2.27515e-08
44958739	chr19:44958739:A:G	0	-1.11027	-2.66063	8.34728e-101	4.80163	-2.48489	4.95969e-60	0.654485	-2.36372
44959006	chr19:44959006:C:T	0	-1.03783e-08	-1.86444	4.39263e-103	-1.03783e-08	-2.93044	2.56231e-60	-1.03783e-08	-2.36966
44959021	chr19:44959021:G:A	0	-1.03783e-08	-2.71149	3.76831e-103	-1.03783e-08	-3.08374	1.4237e-60	-1.03783e-08	-2.95731
44959052	chr19:44959052:C:T	0	-1.03783e-08	-2.95639	4.40084e-103	-1.03783e-08	-2.92857	1.26588e-60	-1.03783e-08	-3.0748
44959657	chr19:44959657:C:T	0	-1.03783e-08	-1.8571	4.40157e-103	-1.03783e-08	-2.9284	2.57473e-60	-1.03783e-08	-2.36483
44959790	chr19:44959790:A:G	0	-1.03783e-08	-1.86444	4.39263e-103	-1.03783e-08	-2.93044	2.56231e-60	-1.03783e-08	-2.36966
44959861	chr19:44959861:T:C	0	-1.03783e-08	-1.86689	4.38968e-103	-1.03783e-08	-2.93111	2.55807e-60	-1.03783e-08	-2.37132
44959902	chr19:44959902:T:C	0	-1.03783e-08	-1.70067	4.66816e-103	-1.03783e-08	-2.8696	2.81463e-60	-1.03783e-08	-2.27574
44959999	chr19:44959999:C:G	0	-2.70556	-3.09315	1.8615e-103	-0.83498	-2.954	8.27136e-62	-2.71726	-3.08568
44960128	chr19:44960128:C:T	0	-1.82941	-2.27515e-08	3.57559e-100	3.77152	-2.27515e-08	2.80905e-59	0.0248566	-2.27515e-08
44960282	chr19:44960282:C:T	0	-1.03783e-08	-1.86451	4.39252e-103	-1.03783e-08	-2.93046	2.56218e-60	-1.03783e-08	-2.36972
44960283	chr19:44960283:T:A	0	-1.53702	-2.27515e-08	5.06911e-100	4.12055	-2.27515e-08	3.44181e-59	0.228011	-2.27515e-08
44960444	chr19:44960444:G:A	0	-1.03783e-08	-1.86941	4.38565e-103	-1.03783e-08	-2.93203	2.55312e-60	-1.03783e-08	-2.37326
44960477	chr19:44960477:C:T	0	-1.03783e-08	-1.86444	4.39263e-103	-1.03783e-08	-2.93044	2.56231e-60	-1.03783e-08	-2.36966
44960629	chr19:44960629:A:G	0	-1.03783e-08	-3.02926	5.08617e-103	-1.03783e-08	-2.78384	2.64637e-60	-1.03783e-08	-2.33738
44960883	chr19:44960883:CTG:C	0	-1.03783e-08	-1.86423	4.39046e-103	-1.03783e-08	-2.93093	2.56386e-60	-1.03783e-08	-2.36906
44960910	chr19:44960910:A:AG	0	-1.03783e-08	-1.94141	4.86139e-103	-1.03783e-08	-2.82904	2.31448e-60	-1.03783e-08	-2.47139
44960933	chr19:44960933:G:A	0	-1.03783e-08	-1.83805	4.43543e-103	-1.03783e-08	-2.92074	2.61483e-60	-1.03783e-08	-2.34937
44960972	chr19:44960972:C:T	0	-1.03783e-08	2.7027	5.30639e-103	-1.03783e-08	-2.74145	1.51101e-60	-1.03783e-08	-2.8978
44961024	chr19:44961024:G:A	0	-1.03783e-08	-1.50776	4.63029e-103	-1.03783e-08	-2.87775	1.30805e-60	-1.03783e-08	-3.04204
44961102	chr19:44961102:T:C	0	-1.03783e-08	-2.71149	3.76831e-103	-1.03783e-08	-3.08374	1.4237e-60	-1.03783e-08	-2.95731
44961706	chr19:44961706:C:T	0	-2.48719	-2.50026	1.3775e-104	-3.40117	-2.99151	5.75679e-59	3.82867	-3.08628
44961927	chr19:44961927:A:G	0	-1.03783e-08	-1.67118	5.04079e-103	-1.03783e-08	-2.7928	1.39772e-60	-1.03783e-08	-2.97573
44962025	chr19:44962025:G:A	0	-1.03783e-08	-3.09251	3.78975e-103	-1.03783e-08	-3.07806	1.26018e-60	-1.03783e-08	-3.07932
44962381	chr19:44962381:G:A	0	-1.03783e-08	-2.71149	3.76831e-103	-1.03783e-08	-3.08374	1.4237e-60	-1.03783e-08	-2.95731
44962645	chr19:44962645:C:G	0	-1.03783e-08	-2.82656	3.73301e-103	-1.03783e-08	-3.09315	1.34028e-60	-1.03783e-08	-3.01769
44962801	chr19:44962801:T:C	0	-2.67324	-2.14537	1.56218e-104	-3.48745	-2.77942	7.7276e-61	-0.841987	-2.72637
44962887	chr19:44962887:T:C	0	-2.67397	-2.1148	1.61254e-104	-3.48725	-2.7479	7.92029e-61	-0.830591	-2.71314
44962929	chr19:44962929:A:G	0	-1.03783e-08	0.675137	1.14088e-102	-1.03783e-08	-1.97598	2.97622e-60	-1.03783e-08	-2.21992
44962950	chr19:44962950:G:A	0	-0.281444	-2.25123	4.56291e-100	6.08948	-2.07413	2.54845e-59	1.87928	-1.95178
44962985	chr19:44962985:A:G	0	-1.03783e-08	-0.355184	1.6313e-102	-1.03783e-08	-1.6184	2.19392e-60	-1.03783e-08	-2.52488
44963068	chr19:44963068:T:C	0	-2.50843	-2.14981	1.65271e-104	-3.44407	-2.76646	1.04579e-60	-0.540866	-2.72494
44963390	chr19:44963390:A:G	0	-1.03783e-08	0.357743	9.67819e-103	-1.03783e-08	-2.14049	2.57041e-60	-1.03783e-08	-2.36651
44963535	chr19:44963535:C:A	0	-3.5263	-2.80099	3.17431e-104	-3.2782	-2.27966	1.15292e-61	-2.89547	-2.57538
44963583	chr19:44963583:C:T	0	-1.03783e-08	-0.926247	1.74919e-102	-1.03783e-08	-1.54863	1.22186e-59	-1.03783e-08	-0.80761
44963636	chr19:44963636:T:C	0	-1.03783e-08	-0.815192	1.91476e-102	-1.03783e-08	-1.45819	1.37427e-59	-1.03783e-08	-0.690069
44963679	chr19:44963679:G:A	0	-1.03783e-08	-2.7183	3.76468e-103	-1.03783e-08	-3.0847	1.41831e-60	-1.03783e-08	-2.96111
44963875	chr19:44963875:C:T	0	6.56812	-2.27515e-08	9.64284e-100	4.76361	-2.27515e-08	6.17917e-58	3.11578	-2.27515e-08
44963894	chr19:44963894:A:T	0	-1.03783e-08	-2.65937	3.86073e-103	-1.03783e-08	-3.05951	2.76264e-60	-1.03783e-08	-2.29439
44964441	chr19:44964441:G:A	0	-0.464779	-2.63678	1.68485e-104	-3.4163	-2.77497	1.00809e-61	-3.54139	-2.06371
44964661	chr19:44964661:A:G	0	-1.03783e-08	-2.9615	3.78071e-103	-1.03783e-08	-3.08045	1.25011e-60	-1.03783e-08	-3.08734
44965186	chr19:44965186:T:C	0	-1.03783e-08	-2.26002	2.22267e-102	-1.03783e-08	-1.30907	3.80187e-60	-1.03783e-08	-1.97508
44965388	chr19:44965388:C:T	0	-2.15755	-2.92204	2.4837e-104	-2.82318	-2.98003	1.71871e-60	0.275997	-3.045
44965586	chr19:44965586:A:G	0	-1.03783e-08	-0.609525	4.79785e-103	-1.03783e-08	-2.8422	1.92478e-60	-1.03783e-08	-2.65576
44965698	chr19:44965698:C:T	0	-1.03783e-08	-2.45511	3.77086e-103	-1.03783e-08	-3.08306	1.56995e-60	-1.03783e-08	-2.85953
44965896	chr19:44965896:G:A	0	-1.03783e-08	-3.083	3.73306e-103	-1.03783e-08	-3.09314	1.29449e-60	-1.03783e-08	-3.05246
44966100	chr19:44966100:A:C	0	-1.03783e-08	-0.422853	5.23972e-103	-1.03783e-08	-2.7541	2.15652e-60	-1.03783e-08	-2.54208
44966284	chr19:44966284:G:A	0	-1.03783e-08	-3.00642	5.335e-103	-1.03783e-08	-2.73608	2.86093e-60	-1.03783e-08	-2.25943
44966511	chr19:44966511:G:A	0	-2.21151	-2.27515e-08	2.57293e-103	-3.46532	-2.27515e-08	1.40663e-60	-2.96938	-2.27515e-08
44966550	chr19:44966550:G:A	0	-1.03783e-08	-2.54166	9.42552e-103	-1.03783e-08	-2.16694	2.88744e-60	-1.03783e-08	-2.2502
44966557	chr19:44966557:A:G	0	-1.03783e-08	-1.68568	3.86822e-103	-1.03783e-08	-3.05757	1.24496e-60	-1.03783e-08	-3.09147
44966935	chr19:44966935:A:G	0	-2.27344	-0.744128	1.66177e-104	-3.46726	-2.73781	9.49067e-59	3.15943	-1.91711
44967041	chr19:44967041:T:C	0	-2.43465	-1.9572	1.75305e-104	-3.4172	-2.73439	1.23538e-60	-0.441444	-2.65775
44967068	chr19:44967068:C:T	0	-1.03783e-08	-3.09235	1.33925e-102	-1.03783e-08	-1.81567	1.41404e-60	-1.03783e-08	-2.96412
44967087	chr19:44967087:C:T	0	-0.966742	0.406779	1.11913e-102	-1.15024	-0.844992	3.29918e-58	3.05289	-0.564623
44967168	chr19:44967168:A:G	0	-1.03783e-08	-0.89429	1.79117e-102	-1.03783e-08	-1.52491	1.25994e-59	-1.03783e-08	-0.776921
44967220	chr19:44967220:G:A	0	-1.03783e-08	-3.03112	3.82922e-103	-1.03783e-08	-3.06771	1.24553e-60	-1.03783e-08	-3.09101
44967656	chr19:44967656:C:T	0	-1.36907	-0.803162	3.38107e-101	3.60533	-2.19234	2.25814e-60	-0.000796352	-2.49524
44967808	chr19:44967808:A:C	0	-1.03783e-08	-3.03157	3.828e-103	-1.03783e-08	-3.06802	1.24566e-60	-1.03783e-08	-3.09091
44967850	chr19:44967850:A:G	0	-1.03783e-08	-3.08946	3.84489e-103	-1.03783e-08	-3.06362	1.26233e-60	-1.03783e-08	-3.07761
44968334	chr19:44968334:G:C	0	-1.03783e-08	-3.03112	3.82922e-103	-1.03783e-08	-3.06771	1.24553e-60	-1.03783e-08	-3.09101
44968485	chr19:44968485:A:G	0	-2.71686	-3.07143	2.161e-103	-0.842808	-2.79699	8.5476e-62	-2.71732	-3.05277
44968587	chr19:44968587:A:G	0	-1.03783e-08	-2.0429	1.50845e-102	-1.03783e-08	-1.6967	4.84152e-60	-1.03783e-08	-1.73334
44968864	chr19:44968864:C:G	0	-1.03783e-08	-1.95903	5.0895e-103	-1.03783e-08	-2.78319	1.98316e-60	-1.03783e-08	-2.62588
44969004	chr19:44969004:T:A	0	-3.48992	-0.951621	4.06794e-104	-2.59027	-2.71954	6.29843e-62	-3.42532	-2.65012
44969024	chr19:44969024:A:C	0	-1.03783e-08	-3.08944	3.84467e-103	-1.03783e-08	-3.06368	1.26228e-60	-1.03783e-08	-3.07766
44969194	chr19:44969194:G:A	0	-1.03783e-08	-2.47514	3.92588e-103	-1.03783e-08	-3.04277	1.6135e-60	-1.03783e-08	-2.83217
44969392	chr19:44969392:C:T	0	-3.48371	-0.946639	4.16138e-104	-2.56478	-2.72233	6.34882e-62	-3.41659	-2.65089
44969749	chr19:44969749:A:G	0	-1.03783e-08	-2.59169	3.82883e-103	-1.03783e-08	-3.06781	1.51414e-60	-1.03783e-08	-2.89572
44969810	chr19:44969810:A:C	0	-2.34145	-2.67465	3.82469e-102	1.74359	-2.5099	8.6673e-61	-0.988017	-2.46558
44969840	chr19:44969840:A:G	0	-0.105905	-2.69377	1.76695e-104	-3.33484	-2.80885	9.85226e-62	-3.54552	-2.08252
44969849	chr19:44969849:G:A	0	-1.03783e-08	-3.0853	6.24264e-103	-1.03783e-08	-2.57896	1.50827e-60	-1.03783e-08	-2.89961
44969968	chr19:44969968:C:T	0	-1.03783e-08	-3.09075	3.77802e-103	-1.03783e-08	-3.08117	1.36452e-60	-1.03783e-08	-2.99977
44969975	chr19:44969975:C:T	0	-1.03783e-08	-2.9002	3.73333e-103	-1.03783e-08	-3.09306	1.34013e-60	-1.03783e-08	-3.01781
44970055	chr19:44970055:G:C	0	-1.03783e-08	-2.4759	4.13104e-103	-1.03783e-08	-2.99184	1.78559e-60	-1.03783e-08	-2.73082
44971019	chr19:44971019:T:C	0	-1.03783e-08	-2.93941	3.76205e-103	-1.03783e-08	-3.0854	1.25429e-60	-1.03783e-08	-3.084
44971334	chr19:44971334:TA:T	0	-3.19353	-1.91095	9.20166e-104	-1.5645	-2.92906	7.20126e-62	-3.01877	-2.92272
44971423	chr19:44971423:C:T	0	-0.0770483	-2.64878	1.83987e-104	-3.33778	-2.76548	1.02652e-61	-3.54585	-2.04114
44971580	chr19:44971580:T:G	0	0.0759449	-2.63141	1.93606e-104	-3.29975	-2.75254	1.05096e-61	-3.54609	-2.01736
44971619	chr19:44971619:C:T	0	-0.0525611	-2.66034	1.83194e-104	-3.33327	-2.7743	1.0081e-61	-3.54606	-2.05903
44971648	chr19:44971648:G:A	0	-1.03783e-08	-3.07331	3.74031e-103	-1.03783e-08	-3.0912	1.27391e-60	-1.03783e-08	-3.06848
44972308	chr19:44972308:C:T	0	-1.03783e-08	-3.01546	5.40182e-103	-1.03783e-08	-2.72363	2.82373e-60	-1.03783e-08	-2.27251
44972451	chr19:44972451:A:G	0	-1.03783e-08	-3.09275	3.76474e-103	-1.03783e-08	-3.08469	1.253e-60	-1.03783e-08	-3.08503
44972456	chr19:44972456:A:G	0	-3.00268	-2.97908	1.99103e-104	-3.50158	-2.52272	9.34661e-61	-1.25404	-2.12411
44972513	chr19:44972513:T:C	0	1.84226	-2.27515e-08	4.73845e-102	-0.552071	-2.27515e-08	3.40019e-59	0.215844	-2.27515e-08
44972681	chr19:44972681:T:C	0	-3.50063	-1.99411	3.01848e-104	-2.581	-3.0272	4.63322e-62	-3.44458	-2.93791
44972782	chr19:44972782:T:C	0	-1.03783e-08	2.97852	3.99206e-103	-1.03783e-08	-3.02606	1.2856e-60	-1.03783e-08	-3.05934
44973038	chr19:44973038:C:T	0	-1.03783e-08	-0.826615	5.33265e-103	-1.03783e-08	-2.73652	1.36023e-60	-1.03783e-08	-3.00292
44973156	chr19:44973156:C:T	0	-1.03783e-08	-2.65296	3.75869e-103	-1.03783e-08	-3.0863	1.46608e-60	-1.03783e-08	-2.92798
44973165	chr19:44973165:T:C	0	-0.322632	-2.54339	1.66382e-100	5.38589	-2.37938	1.46813e-59	1.6887	-2.3127
44973247	chr19:44973247:T:G	0	-3.51708	-1.54783	1.83918e-104	-3.09036	-3.01327	4.60724e-62	-3.53967	-2.84845
44973854	chr19:44973854:C:T	0	-3.13347	-2.27515e-08	2.70306e-103	-3.41598	-2.27515e-08	6.4209e-60	-1.45102	-2.27515e-08
44973925	chr19:44973925:A:T	0	-1.03783e-08	-2.58558	3.83673e-103	-1.03783e-08	-3.06574	1.52137e-60	-1.03783e-08	-2.89096
44974124	chr19:44974124:G:A	0	-3.45176	-2.80649	1.30043e-104	-3.53757	-2.91269	1.19909e-61	-3.39193	-2.03967
44974193	chr19:44974193:T:G	0	-1.03783e-08	-2.64709	3.75557e-103	-1.03783e-08	-3.08713	1.47182e-60	-1.03783e-08	-2.92407
44974474	chr19:44974474:T:C	0	-3.1693	-2.27515e-08	2.46455e-103	-3.50835	-2.27515e-08	8.13863e-61	-3.51654	-2.27515e-08
44974725	chr19:44974725:A:G	0	-1.03783e-08	-2.36663	4.99955e-103	-1.03783e-08	-2.80102	1.62751e-60	-1.03783e-08	-2.82352
44974826	chr19:44974826:G:C	0	-1.03783e-08	-2.65296	3.75869e-103	-1.03783e-08	-3.0863	1.46608e-60	-1.03783e-08	-2.92798
44975001	chr19:44975001:C:T	0	-1.03783e-08	-3.02088	5.19992e-103	-1.03783e-08	-2.76172	2.71801e-60	-1.03783e-08	-2.31067
44975028	chr19:44975028:A:G	0	-1.03783e-08	-2.83048	4.56697e-103	-1.03783e-08	-2.89151	1.29421e-60	-1.03783e-08	-3.05267
44975057	chr19:44975057:G:GAGAC	0	-0.330669	-2.59982	1.50924e-100	5.351	-2.442	1.33662e-59	1.66265	-2.38049
44975095	chr19:44975095:A:G	1.21979e-283	38.4645	-2.27515e-08	6.04418e-103	-2.61127	-2.27515e-08	1.06525e-60	-3.24736	-2.27515e-08
44975101	chr19:44975101:G:C	0	-1.03783e-08	3.48831	4.22016e-103	-1.03783e-08	-2.97049	1.3449e-60	-1.03783e-08	-3.01425
44975788	chr19:44975788:T:G	0	-3.36554	-2.27515e-08	1.74964e-102	-1.54837	-2.27515e-08	2.31098e-60	-2.4729	-2.27515e-08
44975976	chr19:44975976:C:T	0	-1.03783e-08	-3.02458	3.73485e-103	-1.03783e-08	-3.09266	1.24732e-60	-1.03783e-08	-3.08958
44976194	chr19:44976194:A:T	0	-2.36697	-2.53157	1.31725e-104	-3.44871	-2.9887	3.58992e-60	0.959462	-2.99191
44976285	chr19:44976285:G:A	0	-1.03783e-08	-2.59484	3.82844e-103	-1.03783e-08	-3.06791	1.51183e-60	-1.03783e-08	-2.89726
44976345	chr19:44976345:C:T	0	-1.03783e-08	-2.4879	1.44025e-102	-1.03783e-08	-1.74296	2.76558e-60	-1.03783e-08	-2.29332
44976383	chr19:44976383:G:C	0	-1.03783e-08	-2.96732	4.36433e-103	-1.03783e-08	-2.9369	1.2616e-60	-1.03783e-08	-3.07819
44976402	chr19:44976402:C:T	0	-1.03783e-08	-2.61866	3.81408e-103	-1.03783e-08	-3.07167	1.49239e-60	-1.03783e-08	-2.9102
44976630	chr19:44976630:C:T	0	-1.03783e-08	-2.59484	3.82844e-103	-1.03783e-08	-3.06791	1.51183e-60	-1.03783e-08	-2.89726
44976917	chr19:44976917:G:A	0	-3.47993	-2.31243	3.38622e-104	-2.40322	-3.09002	4.32347e-62	-3.39201	-3.05968
44977079	chr19:44977079:A:C	0	-1.03783e-08	-2.94193	3.95418e-103	-1.03783e-08	-3.03559	1.28965e-60	-1.03783e-08	-3.0562
44977086	chr19:44977086:C:T	0	-1.03783e-08	-2.48784	1.44026e-102	-1.03783e-08	-1.74295	2.76623e-60	-1.03783e-08	-2.29309
44977189	chr19:44977189:C:T	0	-1.03783e-08	-3.07583	3.7351e-103	-1.03783e-08	-3.09259	1.28433e-60	-1.03783e-08	-3.06034
44977730	chr19:44977730:G:A	0	-1.03783e-08	-2.27872	3.94719e-103	-1.03783e-08	-3.03736	1.47305e-60	-1.03783e-08	-2.92324
44977804	chr19:44977804:A:G	0	-1.03783e-08	-2.59476	3.73888e-103	-1.03783e-08	-3.09158	1.51783e-60	-1.03783e-08	-2.89329
44977842	chr19:44977842:G:A	0	-1.03783e-08	-2.94137	3.95545e-103	-1.03783e-08	-3.03527	1.29005e-60	-1.03783e-08	-3.05589
44978055	chr19:44978055:A:G	0	-1.03783e-08	-2.59484	3.82844e-103	-1.03783e-08	-3.06791	1.51183e-60	-1.03783e-08	-2.89726
44978297	chr19:44978297:T:C	0	-1.03783e-08	-2.5962	3.82762e-103	-1.03783e-08	-3.06812	1.51028e-60	-1.03783e-08	-2.89828
44978470	chr19:44978470:T:C	0	-1.03783e-08	-2.59811	3.82468e-103	-1.03783e-08	-3.06889	1.5089e-60	-1.03783e-08	-2.89919
44978611	chr19:44978611:C:T	0	-1.03783e-08	-3.06765	3.7449e-103	-1.03783e-08	-3.08997	1.26839e-60	-1.03783e-08	-3.07283
44978627	chr19:44978627:C:T	0	-0.450674	-2.53067	1.72773e-104	-3.43448	-2.73166	1.06033e-61	-3.52962	-2.02495
44978728	chr19:44978728:A:G	0	-3.49958	-1.78643	3.1362e-104	-2.54658	-3.02335	4.75862e-62	-3.44936	-2.90642
44978900	chr19:44978900:C:T	0	-1.03783e-08	-2.59173	3.83126e-103	-1.03783e-08	-3.06717	1.51504e-60	-1.03783e-08	-2.89513
44979020	chr19:44979020:G:A	0	-1.03783e-08	-2.70488	3.7456e-103	-1.03783e-08	-3.08978	1.4391e-60	-1.03783e-08	-2.94655
44979313	chr19:44979313:C:T	0	-0.656466	-2.56605	1.61059e-104	-3.46789	-2.76846	1.0231e-61	-3.51166	-2.07866
44979340	chr19:44979340:A:C	0	-1.03783e-08	-1.82711	8.16795e-103	-1.03783e-08	-2.31015	4.93565e-60	-1.03783e-08	-1.71409
44979384	chr19:44979384:C:T	0	-1.03783e-08	-2.53812	3.88937e-103	-1.03783e-08	-3.05212	1.57066e-60	-1.03783e-08	-2.85908
44979627	chr19:44979627:T:C	0	-0.902883	0.630457	9.62274e-103	-1.46538	-0.680854	4.0068e-58	2.96747	-0.284878
44979708	chr19:44979708:A:C	0	-0.460653	-2.69554	1.58229e-100	5.39443	-2.43817	1.43322e-59	1.69899	-2.34705
44980181	chr19:44980181:A:C	0	-1.21334	-0.735877	1.95104e-104	-3.51522	-2.52937	1.77268e-61	-3.44244	-1.59822
44980464	chr19:44980464:G:A	0	-3.54617	-2.27515e-08	3.56798e-103	-3.13837	-2.27515e-08	7.92753e-61	-3.54282	-2.27515e-08
44980547	chr19:44980547:A:G	0	-1.03783e-08	-2.85795	4.44082e-103	-1.03783e-08	-2.91953	1.28319e-60	-1.03783e-08	-3.06123
44980587	chr19:44980587:G:A	0	-3.52669	-1.85594	2.79198e-104	-2.70826	-2.97794	4.67957e-62	-3.48553	-2.88701
44980690	chr19:44980690:TG:T	0	-1.03783e-08	3.57764	7.14934e-103	-1.03783e-08	-2.44334	1.71115e-60	-1.03783e-08	-2.77341
44980862	chr19:44980862:A:G	0	-0.584563	-2.65532	1.38502e-100	5.20831	-2.3852	1.30652e-59	1.5542	-2.29482
44981043	chr19:44981043:G:A	0	-1.03783e-08	-2.66433	3.75792e-103	-1.03783e-08	-3.0865	1.45623e-60	-1.03783e-08	-2.93472
44981107	chr19:44981107:C:T	0	-1.03783e-08	0.94265	1.24922e-102	-1.03783e-08	-1.88526	6.00972e-60	-1.03783e-08	-1.51719
44982208	chr19:44982208:G:A	0	-0.82541	-2.67687	1.44949e-104	-3.48893	-2.85281	8.98224e-62	-3.49094	-2.22956
44982602	chr19:44982602:C:T	0	-1.03783e-08	-2.71149	3.76831e-103	-1.03783e-08	-3.08374	1.4237e-60	-1.03783e-08	-2.95731
44982891	chr19:44982891:G:A	0	-3.49757	-1.353	3.3013e-104	-2.53875	-2.97989	5.44191e-62	-3.446	-2.77561
44982955	chr19:44982955:G:C	0	-1.03783e-08	-3.03356	3.80304e-103	-1.03783e-08	-3.07456	1.24809e-60	-1.03783e-08	-3.08896
44983430	chr19:44983430:G:C	0	-2.94484	-3.07307	1.11641e-103	-1.34099	-2.95926	6.48548e-62	-2.97349	-3.07269
44983473	chr19:44983473:C:T	0	-3.49125	-1.51903	3.26616e-104	-2.5124	-3.01694	5.12155e-62	-3.43938	-2.8429
44983690	chr19:44983690:C:T	0	-3.52372	-1.57721	2.78599e-104	-2.65355	-3.0348	4.66081e-62	-3.48971	-2.88685
44983782	chr19:44983782:G:A	0	-1.03783e-08	-1.75366	4.39373e-103	-1.03783e-08	-2.93019	1.27708e-60	-1.03783e-08	-3.066
44983921	chr19:44983921:C:T	0	2.13562	3.89805	1.21271e-102	-1.67825	-0.23667	5.77975e-60	-2.94791	1.3917
44983949	chr19:44983949:G:A	0	-1.03783e-08	-2.68159	4.46855e-103	-1.03783e-08	-2.9133	1.27818e-60	-1.03783e-08	-3.06514
44984077	chr19:44984077:G:A	0	-1.03783e-08	-0.566107	2.35878e-102	-1.03783e-08	-1.24963	1.7542e-59	-1.03783e-08	-0.445975
44984163	chr19:44984163:A:C	0	-3.49381	-1.41849	3.28275e-104	-2.5305	-2.99377	5.30168e-62	-3.44388	-2.80384
44984257	chr19:44984257:T:C	0	-1.03783e-08	-2.70907	3.76963e-103	-1.03783e-08	-3.08339	1.42568e-60	-1.03783e-08	-2.95593
44984262	chr19:44984262:A:G	0	-0.848201	-2.27515e-08	4.0878e-100	3.9054	-2.27515e-08	7.78333e-59	1.044	-2.27515e-08
44984642	chr19:44984642:C:T	0	-1.03783e-08	-2.3821	3.8317e-103	-1.03783e-08	-3.06706	1.9688e-60	-1.03783e-08	-2.63315
44985057	chr19:44985057:G:T	0	-1.03783e-08	-3.07956	3.75738e-103	-1.03783e-08	-3.08664	1.27597e-60	-1.03783e-08	-3.06687
44985176	chr19:44985176:A:G	0	-0.413879	-2.7348	1.52569e-100	5.40488	-2.48504	1.37713e-59	1.71323	-2.40122
44985727	chr19:44985727:A:G	0	-0.769821	-2.89326	6.23539e-101	4.91978	-2.89473	6.12812e-60	1.30383	-2.80151
44985797	chr19:44985797:G:T	0	-1.03783e-08	-2.4879	1.44025e-102	-1.03783e-08	-1.74296	2.76558e-60	-1.03783e-08	-2.29332
44985976	chr19:44985976:G:A	0	-1.03783e-08	-1.07649	6.41063e-103	-1.03783e-08	-2.55241	4.19705e-60	-1.03783e-08	-1.87619
44986071	chr19:44986071:G:T	0	-1.03783e-08	-2.93829	6.00239e-102	-1.03783e-08	-0.315623	3.03584e-60	-1.03783e-08	-2.20009
44986416	chr19:44986416:C:T	0	-2.32384	-2.27515e-08	3.32582e-103	-3.20865	-2.27515e-08	2.29527e-60	-2.47972	-2.27515e-08
44986692	chr19:44986692:C:T	0	-3.50568	-1.43583	3.05431e-104	-2.61603	-2.98036	5.24396e-62	-3.46673	-2.79194
44986781	chr19:44986781:C:T	0	-1.03783e-08	-0.6399	2.19701e-102	-1.03783e-08	-1.32068	1.66062e-59	-1.03783e-08	-0.500799
44986807	chr19:44986807:C:T	0	-0.770414	-2.56993	1.5952e-104	-3.47922	-2.76674	1.03538e-61	-3.49973	-2.07867
44987123	chr19:44987123:C:T	0	-1.03783e-08	-2.26132	2.20828e-102	-1.03783e-08	-1.31557	3.81251e-60	-1.03783e-08	-1.97229
44987312	chr19:44987312:A:G	0	-1.26549	-0.839808	1.93113e-104	-3.50822	-2.54662	1.72755e-61	-3.42748	-1.63898
44987378	chr19:44987378:T:C	0	2.0057	3.59623	6.80844e-103	-2.02918	-0.463022	4.7242e-60	-2.94731	1.18944
44987444	chr19:44987444:C:T	0	-3.17742	-2.27515e-08	1.95959e-102	-1.43504	-2.27515e-08	2.06706e-60	-2.58445	-2.27515e-08
44987774	chr19:44987774:C:T	4.332e-268	74.2706	-2.27515e-08	9.05013e-103	-2.20759	-2.27515e-08	1.17383e-60	-3.1503	-2.27515e-08
44988377	chr19:44988377:G:A	0	-1.03783e-08	-3.03448	3.80098e-103	-1.03783e-08	-3.07511	1.24842e-60	-1.03783e-08	-3.08869
44989101	chr19:44989101:G:T	0	-1.03783e-08	-3.0596	3.74373e-103	-1.03783e-08	-3.09028	1.24293e-60	-1.03783e-08	-3.0931
44989301	chr19:44989301:G:A	0	-1.04853	1.82137	1.80374e-102	-1.53592	0.017999	1.17585e-57	2.8036	0.955574
44989803	chr19:44989803:T:C	0	-1.40837	-0.754388	2.19908e-104	-3.4902	-2.43471	1.98715e-61	-3.39332	-1.53314
44989804	chr19:44989804:G:A	0	-1.03783e-08	-0.873586	5.216e-103	-1.03783e-08	-2.75864	1.35477e-60	-1.03783e-08	-3.00694
44989875	chr19:44989875:T:G	0	-2.44108	-2.19881	1.2085e-104	-3.43216	-3.09141	5.47255e-59	3.68307	-2.99131
44989914	chr19:44989914:G:A	0	-1.03783e-08	-2.64481	3.75893e-103	-1.03783e-08	-3.08623	1.46229e-60	-1.03783e-08	-2.93057
44990382	chr19:44990382:C:G	0	-1.03783e-08	-0.564524	2.36224e-102	-1.03783e-08	-1.24817	1.75651e-59	-1.03783e-08	-0.444662
44990546	chr19:44990546:C:T	0	-1.03783e-08	-2.81822	4.3695e-103	-1.03783e-08	-2.93572	1.2905e-60	-1.03783e-08	-3.05555
44991442	chr19:44991442:G:A	0	-1.03783e-08	-3.0698	6.00355e-103	-1.03783e-08	-2.61801	1.37632e-60	-1.03783e-08	-2.99116
44991711	chr19:44991711:C:T	0	-1.03783e-08	-3.07583	3.7351e-103	-1.03783e-08	-3.09259	1.28433e-60	-1.03783e-08	-3.06034
44992424	chr19:44992424:A:G	0	-1.37558	-0.71817	2.21734e-104	-3.49438	-2.42226	2.00306e-61	-3.40158	-1.5169
44992475	chr19:44992475:G:T	0	-1.03783e-08	-2.73229	3.76787e-103	-1.03783e-08	-3.08385	1.41385e-60	-1.03783e-08	-2.96425
44993366	chr19:44993366:T:G	0	-0.630676	-2.54929	1.23615e-104	-3.46172	-3.03922	8.23636e-62	-3.51846	-2.28872
44993518	chr19:44993518:A:G	0	-1.73312	-1.55413	2.1748e-104	-3.4146	-2.52141	1.39258e-61	-3.27046	-2.01154
44993636	chr19:44993636:T:A	0	-1.03783e-08	-1.88215	4.30548e-103	-1.03783e-08	-2.95048	2.27415e-60	-1.03783e-08	-2.48897
44993738	chr19:44993738:C:T	0	-0.89694	-2.69229	1.61141e-104	-3.49008	-2.74577	9.67337e-62	-3.4861	-2.16027
44994081	chr19:44994081:C:T	0	-1.03783e-08	-3.093	4.07419e-103	-1.03783e-08	-3.00569	1.40195e-60	-1.03783e-08	-2.97271
44994319	chr19:44994319:T:C	0	-2.88712	-3.05304	1.55661e-103	-1.18045	-2.7874	7.27192e-62	-2.89529	-3.03644
44995855	chr19:44995855:A:C	0	-1.03783e-08	-2.61203	3.86101e-103	-1.03783e-08	-3.05944	1.52129e-60	-1.03783e-08	-2.89101
44996130	chr19:44996130:T:C	0	-1.34277	-2.46553	1.18779e-104	-3.50804	-3.03282	8.81198e-62	-3.44088	-2.29876
44996176	chr19:44996176:A:G	0	-1.03783e-08	-2.63681	3.74898e-103	-1.03783e-08	-3.08888	1.47605e-60	-1.03783e-08	-2.9212
44996658	chr19:44996658:T:A	0	-1.03783e-08	-2.8325	3.81271e-103	-1.03783e-08	-3.07202	1.35338e-60	-1.03783e-08	-3.00797
44996664	chr19:44996664:T:C	0	-1.49253	-2.03255	3.52619e-101	3.59349	-2.13847	2.20853e-60	-0.154464	-2.36378
44996741	chr19:44996741:C:T	0	-1.03783e-08	-2.62328	3.85308e-103	-1.03783e-08	-3.06149	1.50585e-60	-1.03783e-08	-2.90121
44997236	chr19:44997236:C:T	0	-2.81263	-2.98685	1.25075e-103	-1.1305	-3.05612	7.30694e-62	-2.83599	-3.09093
44997454	chr19:44997454:C:T	0	-3.54399	-2.8197	2.71339e-104	-3.43612	-2.27863	8.92109e-62	-3.14522	-2.5821
44997667	chr19:44997667:T:C	0	1.02938	-1.99719	2.72269e-103	-1.48239	-1.92636	3.62335e-61	-3.29991	-1.02585
44997818	chr19:44997818:G:A	0	-3.35644	-2.27515e-08	6.02222e-103	-2.61491	-2.27515e-08	1.39706e-60	-2.9762	-2.27515e-08
44998455	chr19:44998455:G:A	0	-1.03783e-08	-2.98974	3.84337e-103	-1.03783e-08	-3.06402	1.26315e-60	-1.03783e-08	-3.07697
44998687	chr19:44998687:C:T	0	-1.03783e-08	-3.09269	1.48253e-102	-1.03783e-08	-1.71403	1.46672e-60	-1.03783e-08	-2.92755
44998766	chr19:44998766:C:T	0	-3.29259	-2.27515e-08	2.39098e-103	-3.53866	-2.27515e-08	9.50394e-61	-3.36145	-2.27515e-08
44998920	chr19:44998920:C:T	0	-1.03783e-08	-2.72569	3.78982e-103	-1.03783e-08	-3.07805	1.475e-60	-1.03783e-08	-2.92191
44999550	chr19:44999550:C:T	0	-0.592182	-2.4897	1.70783e-104	-3.47058	-2.70715	1.14375e-61	-3.51989	-1.95896
44999940	chr19:44999940:C:T	0	-1.03783e-08	-2.58608	3.86427e-103	-1.03783e-08	-3.05859	1.53625e-60	-1.03783e-08	-2.88123
45000008	chr19:45000008:A:G	0	-1.03783e-08	1.36319	9.51002e-103	-1.03783e-08	-2.15802	2.33498e-60	-1.03783e-08	-2.46257
45000254	chr19:45000254:AT:A	0	-2.77907	-2.99117	1.3066e-103	-1.08767	-3.05527	7.52764e-62	-2.80606	-3.0911
45000831	chr19:45000831:T:A	0	-1.03783e-08	1.39293	9.65316e-103	-1.03783e-08	-2.14308	2.36698e-60	-1.03783e-08	-2.44896
45001091	chr19:45001091:C:G	0	1.94803	3.54766	8.10391e-103	-1.92463	-0.393393	3.52858e-60	-2.98037	0.930692
45001269	chr19:45001269:C:T	0	-3.25533	-2.27515e-08	1.64456e-102	-1.61031	-2.27515e-08	8.77141e-61	-3.44166	-2.27515e-08
45001765	chr19:45001765:G:T	0	-1.03783e-08	-2.57052	1.27626e-102	-1.03783e-08	-1.86384	2.50571e-60	-1.03783e-08	-2.392
45001804	chr19:45001804:A:G	0	-1.03783e-08	4.06338	5.30184e-103	-1.03783e-08	-2.74231	1.58549e-60	-1.03783e-08	-2.84968
45001919	chr19:45001919:C:A	0	-3.27383	-2.27515e-08	3.93001e-103	-3.04172	-2.27515e-08	4.25577e-60	-1.8623	-2.27515e-08
45002407	chr19:45002407:C:G	0	-1.03783e-08	-3.03955	5.00534e-103	-1.03783e-08	-2.79986	2.57938e-60	-1.03783e-08	-2.36302
45002519	chr19:45002519:A:T	0	-1.03783e-08	-1.77089	4.36361e-103	-1.03783e-08	-2.93706	1.276e-60	-1.03783e-08	-3.06684
45003514	chr19:45003514:T:A	0	-2.38883	-2.72019	1.32279e-104	-3.48821	-2.945	2.52001e-59	3.00917	-3.09289
45003549	chr19:45003549:A:G	0	-1.03783e-08	0.5869	9.78792e-103	-1.03783e-08	-2.12922	1.67484e-60	-1.03783e-08	-2.79485
45003567	chr19:45003567:T:C	0	-1.03783e-08	1.14215	7.82119e-103	-1.03783e-08	-2.35353	2.13828e-60	-1.03783e-08	-2.55057
45004283	chr19:45004283:C:T	0	-1.03783e-08	-0.994197	9.81538e-103	-1.03783e-08	-2.12642	5.64983e-60	-1.03783e-08	-1.57895
45004284	chr19:45004284:G:A	0	-3.46104	-3.08288	8.62303e-104	-1.77973	-2.77879	4.3163e-62	-3.43975	-3.01359
45004438	chr19:45004438:G:A	0	17.9593	-2.27515e-08	1.70759e-102	-1.5727	-2.27515e-08	3.4775e-59	0.238324	-2.27515e-08
45004697	chr19:45004697:A:G	0	-1.03783e-08	1.85967	1.17381e-102	-1.03783e-08	-1.94753	2.91046e-60	-1.03783e-08	-2.24226
45004823	chr19:45004823:T:C	0	-1.03783e-08	-2.68358	5.9622e-103	-1.03783e-08	-2.62493	1.48368e-60	-1.03783e-08	-2.91605
45005014	chr19:45005014:A:C	0	-2.01847	-2.99248	1.78141e-101	3.24122	-2.46901	1.49477e-60	-0.429762	-2.47884
45005031	chr19:45005031:C:T	0	-1.03783e-08	-2.58621	3.86366e-103	-1.03783e-08	-3.05875	1.5359e-60	-1.03783e-08	-2.88146
45005087	chr19:45005087:C:T	0	-0.726206	-2.69492	1.36355e-100	4.88145	-2.07397	9.87513e-60	1.20724	-2.22779
45005439	chr19:45005439:G:T	0	-1.03783e-08	-2.74238	5.56082e-103	-1.03783e-08	-2.69462	1.43318e-60	-1.03783e-08	-2.95068
45005766	chr19:45005766:C:A	0	-2.16687	-1.5032	1.24221e-104	-3.4779	-3.01817	3.85452e-59	2.99351	-2.65225
45005899	chr19:45005899:C:T	0	-1.03783e-08	-3.06642	3.75308e-103	-1.03783e-08	-3.08779	1.2438e-60	-1.03783e-08	-3.0924
45006244	chr19:45006244:G:A	0	-1.03783e-08	-0.655771	6.6229e-103	-1.03783e-08	-2.51983	1.75855e-60	-1.03783e-08	-2.74608
45007010	chr19:45007010:T:C	0	-1.03783e-08	-1.34161	9.593e-103	-1.03783e-08	-2.14933	6.08397e-60	-1.03783e-08	-1.50492
45007268	chr19:45007268:TA:T	0	-2.18038	-3.07436	3.34309e-103	-0.126772	-3.0767	2.4253e-61	-1.63654	-3.09066
45008269	chr19:45008269:G:A	0	-1.03783e-08	-2.57342	1.1773e-102	-1.03783e-08	-1.94456	2.38487e-60	-1.03783e-08	-2.44143
45008970	chr19:45008970:T:C	0	-1.03783e-08	-2.89511	7.54964e-103	-1.03783e-08	-2.38887	5.39844e-60	-1.03783e-08	-1.62446
45009106	chr19:45009106:A:C	0	-1.03783e-08	-3.09314	4.37131e-103	-1.03783e-08	-2.9353	1.55467e-60	-1.03783e-08	-2.86931
45009157	chr19:45009157:T:G	0	-2.08378	-2.67926	2.87007e-103	-1.44268	-1.91335	4.39758e-61	-2.24881	-1.88329
45009190	chr19:45009190:C:T	0	-1.03783e-08	-0.459558	4.06971e-103	-1.03783e-08	-3.00679	1.28359e-60	-1.03783e-08	-3.06091
45009206	chr19:45009206:G:A	0	-2.75535	-2.35841	2.21354e-104	-2.83347	-3.08488	1.18405e-60	-0.0556281	-3.08601
45009418	chr19:45009418:A:G	0	-1.03783e-08	-2.76689	7.30728e-103	-1.03783e-08	-2.42149	4.60613e-60	-1.03783e-08	-1.78318
45009888	chr19:45009888:GGCCTTC:G	0	-2.98349	-1.42817	2.06351e-104	-3.09675	-2.89179	2.18871e-60	-0.332602	-2.19466
45010159	chr19:45010159:C:T	0	2.00796	7.45771	3.16225e-103	-2.99224	-0.266842	1.62348e-59	-2.12882	1.60541
45010240	chr19:45010240:T:G	0	-2.63996	-2.39134	2.17065e-104	-2.85243	-3.08549	1.30143e-60	0.0415634	-3.08868
45010293	chr19:45010293:C:T	0	-1.97807	-1.70393	4.03023e-104	-2.27815	-3.04098	5.08416e-60	1.23879	-2.92323
45010481	chr19:45010481:A:G	0	-1.03783e-08	-1.93239	1.57399e-102	-1.03783e-08	-1.65417	2.96699e-60	-1.03783e-08	-2.22303
45010516	chr19:45010516:T:G	0	-1.03783e-08	-3.09127	4.53132e-103	-1.03783e-08	-2.89935	1.61501e-60	-1.03783e-08	-2.83123
45010829	chr19:45010829:C:A	0	0.087372	-2.27515e-08	7.35579e-102	-0.112293	-2.27515e-08	1.19207e-59	-0.832296	-2.27515e-08
45011174	chr19:45011174:A:T	0	-1.03783e-08	-3.01685	5.27106e-103	-1.03783e-08	-2.74813	1.37063e-60	-1.03783e-08	-2.9953
45011214	chr19:45011214:G:A	0	1.94532	4.26646	2.84338e-104	-3.14697	-2.52099	6.76102e-61	-2.31473	-1.38725
45011232	chr19:45011232:G:A	0	0.0287584	-3.06791	4.5293e-103	-0.132625	-2.76717	8.72086e-61	-0.746308	-2.70113
45011247	chr19:45011247:C:T	0	-1.03783e-08	-3.08207	4.73209e-103	-1.03783e-08	-2.856	1.68933e-60	-1.03783e-08	-2.78624
45011408	chr19:45011408:C:T	0	-1.03783e-08	-2.81271	3.85337e-103	-1.03783e-08	-3.06142	1.24569e-60	-1.03783e-08	-3.09088
45011455	chr19:45011455:C:T	0	-1.03783e-08	-2.74323	4.10625e-103	-1.03783e-08	-2.99785	1.24495e-60	-1.03783e-08	-3.09148
45011488	chr19:45011488:A:G	0	-1.03783e-08	-3.07904	3.84853e-103	-1.03783e-08	-3.06268	1.50115e-60	-1.03783e-08	-2.90434
45011597	chr19:45011597:C:T	0	-2.42153	-2.27515e-08	3.88176e-103	-3.05408	-2.27515e-08	2.38039e-60	-2.44331	-2.27515e-08
45011859	chr19:45011859:G:C	0	-1.03783e-08	-1.7795	1.48149e-102	-1.03783e-08	-1.71473	7.20162e-60	-1.03783e-08	-1.33627
45012177	chr19:45012177:G:A	0	-1.03783e-08	-2.57115	4.21231e-103	-1.03783e-08	-2.97235	1.29966e-60	-1.03783e-08	-3.04847
45012595	chr19:45012595:T:C	0	0.756195	-2.27515e-08	1.33836e-101	0.48625	-2.27515e-08	2.58319e-59	-0.058963	-2.27515e-08
45012744	chr19:45012744:A:G	0	-1.03783e-08	-2.87353	3.86673e-103	-1.03783e-08	-3.05796	1.27519e-60	-1.03783e-08	-3.06748
45012792	chr19:45012792:T:C	0	-3.12503	-2.1241	1.19679e-104	-3.47914	-3.05417	7.42051e-61	-0.722054	-2.88686
45013211	chr19:45013211:G:A	0	-2.68641	-0.329444	2.51057e-104	-2.99209	-2.80035	6.67317e-60	0.125147	-1.53763
45013373	chr19:45013373:T:A	0	-3.10357	-2.70305	1.87271e-103	-0.77	-3.01298	4.9518e-62	-3.22873	-3.08727
45013437	chr19:45013437:G:C	0	-1.03783e-08	-3.0345	6.201e-103	-1.03783e-08	-2.58566	1.25886e-60	-1.03783e-08	-3.08036
45013455	chr19:45013455:TAATCTGGATCTGTTCTTC:TACAATCTGGATCTGTTCTTC	0	-2.05287	1.75732	1.31851e-104	-3.38286	-3.05359	9.94827e-62	-3.34905	-2.2693
45013491	chr19:45013491:C:T	0	-1.03783e-08	-2.8099	1.00728e-102	-1.03783e-08	-2.10053	2.62897e-60	-1.03783e-08	-2.34398
45013623	chr19:45013623:G:A	0	-2.127	3.92964	1.00123e-103	-2.97624	-1.4329	8.91496e-61	-2.47004	-0.955386
45013959	chr19:45013959:T:C	0	-1.03783e-08	-1.54639	5.72921e-103	-1.03783e-08	-2.66479	1.79027e-60	-1.03783e-08	-2.72821
45014115	chr19:45014115:T:C	0	-1.03783e-08	-2.71395	4.00047e-103	-1.03783e-08	-3.02395	1.26588e-60	-1.03783e-08	-3.07481
45014666	chr19:45014666:C:T	0	0.657708	-2.27515e-08	1.19195e-101	0.370398	-2.27515e-08	2.47031e-59	-0.103645	-2.27515e-08
45014852	chr19:45014852:T:C	0	-1.03783e-08	-2.97199	4.6657e-103	-1.03783e-08	-2.87013	1.31079e-60	-1.03783e-08	-3.03994
45014965	chr19:45014965:T:C	0	-3.48683	0.141671	2.55378e-104	-3.52772	-2.24766	1.62097e-60	-1.75535	-1.0722
45014988	chr19:45014988:C:T	0	-1.03783e-08	-2.7307	4.04452e-103	-1.03783e-08	-3.013	3.1194e-60	-1.03783e-08	-2.17293
45015281	chr19:45015281:C:T	0	-1.03783e-08	-2.65378	7.45182e-103	-1.03783e-08	-2.40191	1.68427e-60	-1.03783e-08	-2.78924
45015373	chr19:45015373:AC:A	0	-1.03783e-08	3.78243	4.41105e-103	-1.03783e-08	-2.92625	1.26641e-60	-1.03783e-08	-3.07439
45015595	chr19:45015595:C:T	0	-1.03783e-08	-2.35901	1.64213e-102	-1.03783e-08	-1.61178	3.05355e-60	-1.03783e-08	-2.19427
45015842	chr19:45015842:G:A	0	-3.38739	-1.1762	1.40333e-104	-3.44614	-2.92796	2.37414e-61	-2.0904	-2.65813
45016009	chr19:45016009:T:A	0	-1.03783e-08	-2.6597	4.10424e-103	-1.03783e-08	-2.99835	1.28495e-60	-1.03783e-08	-3.05985
45016321	chr19:45016321:GAGAA:G	0	-1.14186	-2.97295	2.12264e-103	-1.0792	-2.57851	2.41459e-61	-1.7207	-3.01093
45016628	chr19:45016628:G:A	0	-1.03783e-08	4.83474	5.28955e-103	-1.03783e-08	-2.74463	1.37658e-60	-1.03783e-08	-2.99097
45016776	chr19:45016776:G:C	0	-1.03783e-08	-1.56142	3.79669e-103	-1.03783e-08	-3.07624	2.00818e-60	-1.03783e-08	-2.61335
45017355	chr19:45017355:G:A	0	0.745379	-2.27515e-08	1.29957e-101	0.456839	-2.27515e-08	2.68073e-59	-0.0218978	-2.27515e-08
45017695	chr19:45017695:C:T	0	-1.03783e-08	-2.64583	4.14928e-103	-1.03783e-08	-2.98743	1.28793e-60	-1.03783e-08	-3.05754
45017701	chr19:45017701:G:T	0	-1.57953	-1.83982	5.6971e-104	-2.25276	-2.72023	1.60942e-61	-3.54176	-1.59552
45017786	chr19:45017786:C:T	0	-1.72542	-3.09281	7.43792e-104	-1.62919	-3.07717	1.60764e-61	-2.21151	-2.92688
45018168	chr19:45018168:A:G	0	-3.52736	-1.20355	1.37179e-104	-3.54261	-2.85423	8.73682e-61	-1.49781	-1.94781
45018229	chr19:45018229:C:T	0	-0.996418	-3.00182	2.31129e-103	-0.931085	-2.64147	2.73907e-61	-1.57088	-3.03466
45018246	chr19:45018246:T:C	0	-1.03783e-08	-3.08646	4.93957e-103	-1.03783e-08	-2.81309	1.74226e-60	-1.03783e-08	-2.75539
45018352	chr19:45018352:T:C	0	-3.37714	-1.11396	1.50801e-104	-3.4098	-2.89236	2.31284e-61	-2.16703	-2.60766
45018576	chr19:45018576:C:T	0	-1.03783e-08	-3.01887	6.79583e-103	-1.03783e-08	-2.49406	2.25959e-60	-1.03783e-08	-2.49539
45018718	chr19:45018718:C:A	0	-1.03783e-08	3.78682	4.41324e-103	-1.03783e-08	-2.92576	1.26659e-60	-1.03783e-08	-3.07424
45018833	chr19:45018833:C:T	0	-3.44856	-2.49376	7.43239e-104	-1.64628	-3.06083	3.98554e-62	-3.43992	-3.09315
45018952	chr19:45018952:C:T	0	-3.50367	-2.47246	5.5865e-104	-1.92789	-3.06471	3.75161e-62	-3.50079	-3.09276
45019031	chr19:45019031:G:A	0	-3.54637	-2.27515e-08	1.1771e-102	-1.94472	-2.27515e-08	8.55101e-61	-3.46711	-2.27515e-08
45019385	chr19:45019385:C:T	0	-1.70233	-3.09305	7.69839e-104	-1.59644	-3.0755	1.65916e-61	-2.18839	-2.91846
45019459	chr19:45019459:G:A	0	-1.03783e-08	-2.31337	4.10886e-103	-1.03783e-08	-2.99722	2.20952e-60	-1.03783e-08	-2.5178
45019474	chr19:45019474:C:T	0	-2.84285	-1.56353	1.74259e-104	-3.21856	-2.93901	1.9097e-60	-0.363751	-2.29988
45019869	chr19:45019869:G:T	0	-2.59456	4.07958	8.30094e-104	-3.17301	-1.42357	6.50432e-61	-2.84802	-0.892672
45020111	chr19:45020111:T:G	0	-3.36918	-1.42805	1.36661e-104	-3.40289	-2.99773	1.87489e-61	-2.20001	-2.7846
45020144	chr19:45020144:A:G	0	-1.03783e-08	-2.97817	7.90766e-103	-1.03783e-08	-2.34253	1.43027e-60	-1.03783e-08	-2.95271
45020325	chr19:45020325:G:A	0	5.46627	3.38175	5.44954e-104	-2.51604	-2.50138	1.18965e-56	7.53087	-1.45745
45020402	chr19:45020402:T:C	0	-1.03783e-08	-2.88501	4.64241e-103	-1.03783e-08	-2.87513	1.25324e-60	-1.03783e-08	-3.08484
45020626	chr19:45020626:T:C	0	-3.53513	-0.609542	1.5091e-104	-3.54544	-2.75599	9.04935e-61	-1.46793	-1.94254
45020861	chr19:45020861:C:T	0	-1.30489	-3.0541	7.58584e-104	-2.36076	-2.3259	3.82818e-62	-3.54637	-3.02698
45021034	chr19:45021034:G:T	0	-1.03783e-08	-3.06422	5.79778e-103	-1.03783e-08	-2.65289	1.33175e-60	-1.03783e-08	-3.02408
45021106	chr19:45021106:G:A	0	-1.63525	-3.03868	6.79972e-104	-1.7068	-3.08927	9.91263e-62	-2.62452	-2.99741
45021186	chr19:45021186:A:T	0	-2.35818	-1.8497	5.66085e-104	-2.07962	-2.89976	9.2666e-62	-2.78247	-2.90685
45021604	chr19:45021604:A:T	0	-3.34242	-2.99956	3.07712e-103	-0.495275	-2.7911	8.7993e-62	-3.05613	-2.68494
45021780	chr19:45021780:A:G	0	-3.39792	-2.27515e-08	5.18914e-103	-2.7638	-2.27515e-08	8.37534e-61	-3.48787	-2.27515e-08
45021867	chr19:45021867:G:A	0	-1.03783e-08	-3.0722	4.1326e-103	-1.03783e-08	-2.99146	1.24625e-60	-1.03783e-08	-3.09044
45021937	chr19:45021937:C:T	0	-1.03783e-08	-3.09282	4.27222e-103	-1.03783e-08	-2.95823	1.28048e-60	-1.03783e-08	-3.06334
45022663	chr19:45022663:C:T	0	-3.15885	-2.67505	1.31285e-104	-3.45912	-2.98163	4.05824e-62	-3.54565	-2.96935
45022774	chr19:45022774:G:C	0	-1.03783e-08	-3.01528	4.43933e-103	-1.03783e-08	-2.91986	1.25047e-60	-1.03783e-08	-3.08705
45023125	chr19:45023125:G:A	0	-1.03783e-08	-3.08058	4.01349e-103	-1.03783e-08	-3.02071	1.25281e-60	-1.03783e-08	-3.08518
45023391	chr19:45023391:T:TC	0	-2.38052	-2.27515e-08	2.42374e-103	-3.52505	-2.27515e-08	9.70146e-61	-3.34088	-2.27515e-08
45023676	chr19:45023676:G:A	0	-1.03783e-08	-2.71261	3.77892e-103	-1.03783e-08	-3.08093	1.31297e-60	-1.03783e-08	-3.03828
45024310	chr19:45024310:C:T	0	-1.49051	-3.05321	5.63412e-104	-2.35855	-2.62556	1.49833e-61	-2.30298	-2.90583
45024371	chr19:45024371:C:G	0	-1.03783e-08	-2.81073	3.78711e-103	-1.03783e-08	-3.07876	1.36668e-60	-1.03783e-08	-2.99819
45024454	chr19:45024454:G:A	0	-3.11584	-2.27515e-08	2.7454e-103	-3.40044	-2.27515e-08	8.76482e-61	-3.44241	-2.27515e-08
45024598	chr19:45024598:G:A	0	-1.03783e-08	-2.81847	7.63166e-103	-1.03783e-08	-2.37806	4.36445e-60	-1.03783e-08	-1.83708
45024900	chr19:45024900:C:T	0	-1.03783e-08	4.27658	5.50452e-103	-1.03783e-08	-2.7048	1.26208e-60	-1.03783e-08	-3.07781
45025040	chr19:45025040:G:A	0	-1.03783e-08	-2.31402	3.89007e-103	-1.03783e-08	-3.05194	1.67514e-60	-1.03783e-08	-2.79468
45025292	chr19:45025292:C:T	0	-1.03783e-08	-1.96788	5.11746e-103	-1.03783e-08	-2.77771	1.62904e-60	-1.03783e-08	-2.82258
45025541	chr19:45025541:T:C	0	0.54656	-3.09173	2.02399e-104	-3.42215	-2.58573	9.90782e-62	-2.93138	-2.69104
45026449	chr19:45026449:G:A	0	1.0574	-3.06577	2.02277e-104	-3.21264	-2.79584	7.52464e-62	-3.05026	-2.8473
45026567	chr19:45026567:A:G	0	-1.03783e-08	-2.89271	3.73413e-103	-1.03783e-08	-3.09285	1.28442e-60	-1.03783e-08	-3.06027
45026748	chr19:45026748:A:G	0	0.894171	-3.08851	2.19866e-104	-3.25652	-2.66858	8.80907e-62	-3.00704	-2.73292
45027034	chr19:45027034:C:A	0	-1.03783e-08	-2.49974	4.28502e-103	-1.03783e-08	-2.95524	1.55335e-60	-1.03783e-08	-2.87016
45027294	chr19:45027294:A:G	0	-2.05357	-3.04438	3.4482e-104	-2.6291	-2.84599	9.7937e-62	-2.61659	-3.01741
45027313	chr19:45027313:C:T	0	-1.03783e-08	-2.80693	3.76885e-103	-1.03783e-08	-3.0836	1.35598e-60	-1.03783e-08	-3.00605
45027316	chr19:45027316:G:GA	0	-3.11267	-2.27515e-08	2.75916e-103	-3.39544	-2.27515e-08	8.79531e-61	-3.43894	-2.27515e-08
45027794	chr19:45027794:T:C	0	-1.03783e-08	-2.12255	6.18832e-103	-1.03783e-08	-2.5877	2.95822e-60	-1.03783e-08	-2.22599
45027905	chr19:45027905:G:C	0	-1.03783e-08	-1.98625	4.71268e-103	-1.03783e-08	-2.86011	4.31241e-60	-1.03783e-08	-1.84908
45028258	chr19:45028258:G:A	0	-1.03783e-08	-2.94577	6.2539e-103	-1.03783e-08	-2.57716	3.32773e-60	-1.03783e-08	-2.10828
45028336	chr19:45028336:GT:G	0	-1.03783e-08	-2.28592	3.79439e-103	-1.03783e-08	-3.07684	1.62252e-60	-1.03783e-08	-2.82659
45028360	chr19:45028360:GT:G	0	1.58759	-2.27515e-08	7.30919e-100	4.48652	-2.27515e-08	2.59838e-32	62.1167	-2.27515e-08
45028624	chr19:45028624:A:G	0	-1.03783e-08	-2.81933	7.53821e-103	-1.03783e-08	-2.39038	4.41376e-60	-1.03783e-08	-1.82585
45028751	chr19:45028751:G:T	0	0.976433	-3.07149	1.88735e-104	-3.28357	-2.7942	7.73927e-62	-3.01072	-2.85872
45029187	chr19:45029187:C:T	0	-1.03783e-08	-1.70368	3.73298e-103	-1.03783e-08	-3.09316	1.41138e-60	-1.03783e-08	-2.96601
45029201	chr19:45029201:G:A	0	-1.03783e-08	-2.89854	3.73322e-103	-1.03783e-08	-3.0931	1.28441e-60	-1.03783e-08	-3.06027
45029367	chr19:45029367:A:G	0	-1.03783e-08	-2.91938	3.84119e-103	-1.03783e-08	-3.06458	1.24385e-60	-1.03783e-08	-3.09237
45029939	chr19:45029939:G:A	0	-1.03783e-08	-2.58168	4.05366e-103	-1.03783e-08	-3.01075	1.4978e-60	-1.03783e-08	-2.90657
45029965	chr19:45029965:C:T	0	-1.03783e-08	-3.09307	3.95764e-103	-1.03783e-08	-3.03472	1.37169e-60	-1.03783e-08	-2.99453
45029996	chr19:45029996:T:C	0	-1.03783e-08	-3.08227	6.91646e-103	-1.03783e-08	-2.47646	2.56727e-60	-1.03783e-08	-2.36773
45030142	chr19:45030142:G:A	0	-1.03783e-08	-2.31491	3.78721e-103	-1.03783e-08	-3.07874	1.61614e-60	-1.03783e-08	-2.83053
45030185	chr19:45030185:A:G	0	-1.03783e-08	-2.90641	3.73405e-103	-1.03783e-08	-3.09287	1.28059e-60	-1.03783e-08	-3.06325
45030865	chr19:45030865:G:C	0	-1.03783e-08	-2.92422	3.73672e-103	-1.03783e-08	-3.09216	1.27297e-60	-1.03783e-08	-3.06922
45031102	chr19:45031102:A:G	0	-3.51884	-3.09126	2.70553e-104	-2.63383	-3.08382	4.31499e-62	-3.38949	-3.06416
45031122	chr19:45031122:T:C	0	-1.03783e-08	-3.06012	1.63578e-102	-1.03783e-08	-1.61566	5.23097e-60	-1.03783e-08	-1.65598
45031201	chr19:45031201:T:G	0	-1.03783e-08	-2.34714	3.77012e-103	-1.03783e-08	-3.08326	1.5823e-60	-1.03783e-08	-2.85169
45031231	chr19:45031231:G:A	0	-1.03783e-08	-2.85434	7.21895e-103	-1.03783e-08	-2.43366	4.06928e-60	-1.03783e-08	-1.90711
45031233	chr19:45031233:T:C	0	-1.03783e-08	-3.01577	1.27566e-102	-1.03783e-08	-1.86432	3.65347e-60	-1.03783e-08	-2.01489
45031241	chr19:45031241:T:A	0	-3.47916	-2.27515e-08	2.65805e-103	-3.43277	-2.27515e-08	8.09693e-61	-3.52167	-2.27515e-08
45031265	chr19:45031265:A:T	0	-1.03783e-08	-2.36095	3.7664e-103	-1.03783e-08	-3.08425	1.57363e-60	-1.03783e-08	-2.85719
45031374	chr19:45031374:T:C	0	-1.03783e-08	-3.02243	1.30847e-102	-1.03783e-08	-1.83892	3.74893e-60	-1.03783e-08	-1.9891
45031492	chr19:45031492:T:A	0	-1.03783e-08	-2.85573	8.02596e-103	-1.03783e-08	-2.32768	2.39244e-60	-1.03783e-08	-2.43826
45031736	chr19:45031736:C:T	0	0.357392	-1.97424	3.11595e-104	-2.84391	-2.73251	2.27008e-61	-2.00266	-2.79069
45031827	chr19:45031827:C:T	0	-1.03783e-08	-2.57793	6.17489e-103	-1.03783e-08	-2.58987	1.40143e-60	-1.03783e-08	-2.97308
45032052	chr19:45032052:G:A	0	-3.5176	-3.04473	2.43133e-104	-3.18151	-2.643	4.78793e-62	-3.35019	-2.99945
45032402	chr19:45032402:G:C	0	-1.03783e-08	-3.08756	3.85861e-103	-1.03783e-08	-3.06006	1.32529e-60	-1.03783e-08	-3.02894
45032803	chr19:45032803:T:C	0	-3.42177	-2.27515e-08	5.16596e-103	-2.76828	-2.27515e-08	8.27488e-61	-3.49993	-2.27515e-08
45033267	chr19:45033267:C:G	0	-1.03783e-08	-1.85827	3.75426e-103	-1.03783e-08	-3.08748	1.24511e-60	-1.03783e-08	-3.09135
45033610	chr19:45033610:G:A	0	-1.03783e-08	-2.39222	4.00201e-103	-1.03783e-08	-3.02357	1.66019e-60	-1.03783e-08	-2.80364
45033762	chr19:45033762:C:T	0	-3.49834	-3.05215	1.57041e-104	-3.20124	-3.06037	7.12895e-62	-3.1061	-2.84548
45034127	chr19:45034127:C:T	0	-3.42962	-2.27515e-08	2.55837e-103	-3.471	-2.27515e-08	7.97547e-61	-3.53679	-2.27515e-08
45034521	chr19:45034521:C:T	0	-3.4548	-2.27515e-08	2.62776e-103	-3.44423	-2.27515e-08	8.05339e-61	-3.52707	-2.27515e-08
45034943	chr19:45034943:C:T	0	-1.03783e-08	-2.50785	3.95471e-103	-1.03783e-08	-3.03546	1.54229e-60	-1.03783e-08	-2.8773
45035447	chr19:45035447:G:T	0	-1.03783e-08	-3.04782	3.98172e-103	-1.03783e-08	-3.02865	1.27536e-60	-1.03783e-08	-3.06735
45035902	chr19:45035902:G:A	0	-1.03783e-08	-2.76198	3.93467e-103	-1.03783e-08	-3.04054	1.2702e-60	-1.03783e-08	-3.0714
45035953	chr19:45035953:T:C	0	-1.03783e-08	-2.96955	4.06396e-103	-1.03783e-08	-3.00821	1.24374e-60	-1.03783e-08	-3.09245
45037108	chr19:45037108:G:A	0	-1.03783e-08	-3.02472	4.532e-103	-1.03783e-08	-2.8992	2.2936e-60	-1.03783e-08	-2.48045
45037243	chr19:45037243:T:C	0	-3.54292	-2.27515e-08	2.40914e-103	-3.5311	-2.27515e-08	7.93121e-61	-3.54235	-2.27515e-08
45037358	chr19:45037358:A:C	0	-3.42155	-2.27515e-08	2.5528e-103	-3.47317	-2.27515e-08	7.96616e-61	-3.53796	-2.27515e-08
45037508	chr19:45037508:C:T	0	-1.03783e-08	-3.0046	4.52824e-103	-1.03783e-08	-2.90003	2.36802e-60	-1.03783e-08	-2.44852
45038156	chr19:45038156:G:T	0	-3.04966	-3.08663	1.21717e-104	-3.45323	-3.06319	3.65993e-62	-3.54531	-3.07299
45038524	chr19:45038524:G:A	0	0.909102	-2.27515e-08	4.02104e-100	3.88893	-2.27515e-08	4.37944e-33	60.3361	-2.27515e-08
45038872	chr19:45038872:A:C	0	-1.03783e-08	-2.85611	4.4789e-103	-1.03783e-08	-2.91099	1.36937e-60	-1.03783e-08	-2.99622
45038920	chr19:45038920:C:T	0	-1.03783e-08	-2.85604	4.47986e-103	-1.03783e-08	-2.91077	1.36951e-60	-1.03783e-08	-2.99612
45038922	chr19:45038922:T:C	0	-1.03783e-08	-2.133	7.11876e-103	-1.03783e-08	-2.44763	3.67004e-60	-1.03783e-08	-2.01037
45039019	chr19:45039019:G:A	0	-1.03783e-08	-1.95637	9.55789e-103	-1.03783e-08	-2.153	4.8978e-60	-1.03783e-08	-1.72179
45039362	chr19:45039362:A:C	0	-1.03783e-08	-3.08275	4.10698e-103	-1.03783e-08	-2.99768	1.62331e-60	-1.03783e-08	-2.82611
45039374	chr19:45039374:A:C	0	-1.03783e-08	-2.78912	3.78725e-103	-1.03783e-08	-3.07872	1.31992e-60	-1.03783e-08	-3.033
45039567	chr19:45039567:C:A	0	-1.03783e-08	-2.26079	4.18964e-103	-1.03783e-08	-2.97775	1.90801e-60	-1.03783e-08	-2.66451
45039617	chr19:45039617:T:G	0	-1.03783e-08	-2.88703	3.97714e-103	-1.03783e-08	-3.0298	1.52088e-60	-1.03783e-08	-2.89129
45039860	chr19:45039860:C:T	0	-1.03783e-08	-2.38751	3.97622e-103	-1.03783e-08	-3.03003	1.7043e-60	-1.03783e-08	-2.77742
45040115	chr19:45040115:A:G	0	-1.96135	-2.86992	1.50565e-104	-3.21818	-3.08555	8.59423e-62	-2.68893	-3.07572
45040387	chr19:45040387:G:A	0	-1.03783e-08	-2.80567	7.07975e-103	-1.03783e-08	-2.45313	2.34988e-60	-1.03783e-08	-2.45621
45040497	chr19:45040497:A:G	0	-3.14515	-2.27515e-08	7.88244e-102	-0.0431427	-2.27515e-08	9.21707e-61	-3.3921	-2.27515e-08
45040564	chr19:45040564:T:A	0	-1.03783e-08	-2.3827	1.25802e-102	-1.03783e-08	-1.87824	4.6081e-60	-1.03783e-08	-1.78276
45040672	chr19:45040672:C:T	0	-1.03783e-08	-2.38273	1.2561e-102	-1.03783e-08	-1.87977	4.6079e-60	-1.03783e-08	-1.7828
45040950	chr19:45040950:C:G	0	-1.03783e-08	-1.9596	3.82933e-103	-1.03783e-08	-3.06768	1.28154e-60	-1.03783e-08	-3.06251
45040989	chr19:45040989:G:A	0	-1.03783e-08	2.17569	4.16218e-103	-1.03783e-08	-2.98433	1.24854e-60	-1.03783e-08	-3.0886
45041050	chr19:45041050:A:G	0	-1.03783e-08	-3.06844	5.37483e-103	-1.03783e-08	-2.72864	1.98986e-60	-1.03783e-08	-2.62251
45041705	chr19:45041705:C:G	0	-1.03783e-08	-3.08764	3.74038e-103	-1.03783e-08	-3.09118	1.29068e-60	-1.03783e-08	-3.0554
45042176	chr19:45042176:T:C	0	-3.52408	-3.08586	1.2105e-104	-3.54179	-2.98013	2.00712e-61	-2.15691	-2.75955
45042304	chr19:45042304:C:T	0	-3.50089	-3.07325	1.22451e-104	-3.54542	-2.96499	1.53882e-61	-2.25718	-2.92496
45042324	chr19:45042324:C:A	0	-1.03783e-08	-2.99715	3.73409e-103	-1.03783e-08	-3.09286	1.24286e-60	-1.03783e-08	-3.09316
45042901	chr19:45042901:G:T	0	-1.03783e-08	-3.08688	3.7493e-103	-1.03783e-08	-3.0888	1.26361e-60	-1.03783e-08	-3.0766
45043040	chr19:45043040:A:G	0	-1.03783e-08	-2.78996	6.10202e-103	-1.03783e-08	-2.60175	3.82128e-60	-1.03783e-08	-1.96999
45043130	chr19:45043130:A:G	0	-1.03783e-08	-3.08537	3.7446e-103	-1.03783e-08	-3.09005	1.26043e-60	-1.03783e-08	-3.07912
45043361	chr19:45043361:G:A	0	-3.29918	-2.27515e-08	2.38796e-103	-3.53993	-2.27515e-08	7.91372e-61	-3.54456	-2.27515e-08
45043362	chr19:45043362:A:G	0	-3.54637	-2.27515e-08	2.39057e-103	-3.53883	-2.27515e-08	2.15271e-60	-2.54384	-2.27515e-08
45043803	chr19:45043803:C:G	0	-3.54292	-3.07196	1.14026e-104	-3.50509	-3.0766	7.57327e-62	-2.8122	-3.07892
45044016	chr19:45044016:A:G	0	-3.54463	-3.07954	1.15381e-104	-3.51151	-3.05836	8.02027e-62	-2.77194	-3.06183
45044285	chr19:45044285:T:G	0	-1.03783e-08	-0.893663	8.35581e-103	-1.03783e-08	-2.28741	3.38519e-60	-1.03783e-08	-2.09116
45044325	chr19:45044325:G:A	0	-3.53132	-2.23192	2.28749e-104	-3.20471	-2.68078	1.62055e-61	-2.50457	-2.62582
45044479	chr19:45044479:A:C	0	-1.03783e-08	-3.08615	3.74583e-103	-1.03783e-08	-3.08972	1.26135e-60	-1.03783e-08	-3.07839
45044540	chr19:45044540:C:T	0	-1.03783e-08	-3.08382	6.73751e-103	-1.03783e-08	-2.50268	2.85583e-60	-1.03783e-08	-2.26121
45044772	chr19:45044772:GGT:G	0	-3.21001	-2.27515e-08	2.37313e-103	-3.54616	-2.27515e-08	8.03219e-61	-3.5297	-2.27515e-08
45044997	chr19:45044997:G:A	0	-3.53231	-2.24411	2.26245e-104	-3.20943	-2.68707	1.59513e-61	-2.50826	-2.63795
45045153	chr19:45045153:A:G	0	-1.03783e-08	-3.08603	3.74562e-103	-1.03783e-08	-3.08978	1.26127e-60	-1.03783e-08	-3.07846
45046598	chr19:45046598:C:T	0	-1.03783e-08	-0.906738	8.34705e-103	-1.03783e-08	-2.28846	3.27872e-60	-1.03783e-08	-2.12312
45047149	chr19:45047149:A:G	0	-3.49552	-3.05575	1.26956e-104	-3.51327	-2.96101	2.51179e-61	-1.9998	-2.69236
45047229	chr19:45047229:C:T	0	-3.50946	-2.27515e-08	2.448e-103	-3.51509	-2.27515e-08	8.86061e-61	-3.43154	-2.27515e-08
45047349	chr19:45047349:C:T	0	-1.03783e-08	-2.8453	5.71991e-103	-1.03783e-08	-2.66641	3.50349e-60	-1.03783e-08	-2.05681
45047767	chr19:45047767:T:C	0	-1.03783e-08	-3.09072	3.78744e-103	-1.03783e-08	-3.07867	1.27188e-60	-1.03783e-08	-3.07008
45048007	chr19:45048007:G:A	0	-3.36318	-2.27515e-08	2.45476e-103	-3.51234	-2.27515e-08	1.04654e-60	-3.26508	-2.27515e-08
45048364	chr19:45048364:G:A	0	-1.03783e-08	-3.08662	3.75058e-103	-1.03783e-08	-3.08845	1.2662e-60	-1.03783e-08	-3.07456
45048475	chr19:45048475:G:A	0	-1.03783e-08	-3.07435	3.73694e-103	-1.03783e-08	-3.0921	1.32601e-60	-1.03783e-08	-3.0284
45049124	chr19:45049124:T:A	0	-1.03783e-08	-3.08596	3.74543e-103	-1.03783e-08	-3.08983	1.26113e-60	-1.03783e-08	-3.07856
45049447	chr19:45049447:T:C	0	-1.03783e-08	-2.75853	5.83979e-103	-1.03783e-08	-2.64567	1.29179e-60	-1.03783e-08	-3.05454
45049635	chr19:45049635:A:T	0	-3.23935	-2.27515e-08	2.37347e-103	-3.54601	-2.27515e-08	7.97529e-61	-3.53681	-2.27515e-08
45050001	chr19:45050001:A:C	0	-1.03783e-08	-3.00377	4.18187e-103	-1.03783e-08	-2.97961	1.2453e-60	-1.03783e-08	-3.0912
45050056	chr19:45050056:A:G	0	-1.03783e-08	-3.08708	3.74891e-103	-1.03783e-08	-3.0889	1.26335e-60	-1.03783e-08	-3.0768
45050282	chr19:45050282:C:T	0	-3.29129	-2.27515e-08	2.38627e-103	-3.54064	-2.27515e-08	7.92082e-61	-3.54366	-2.27515e-08
45050546	chr19:45050546:T:C	0	-3.18481	-2.27515e-08	2.50243e-103	-3.4931	-2.27515e-08	8.42762e-61	-3.48164	-2.27515e-08
45050639	chr19:45050639:G:A	0	-1.03783e-08	-3.08419	4.13288e-103	-1.03783e-08	-2.99139	1.31464e-60	-1.03783e-08	-3.03701
45050773	chr19:45050773:T:C	0	-1.03783e-08	-3.08737	3.7508e-103	-1.03783e-08	-3.0884	1.26473e-60	-1.03783e-08	-3.07571
45050962	chr19:45050962:G:A	0	-1.03783e-08	-2.50402	6.30251e-103	-1.03783e-08	-2.56942	2.66078e-60	-1.03783e-08	-2.33195
45051032	chr19:45051032:A:G	0	-1.03783e-08	-2.23238	4.26028e-103	-1.03783e-08	-2.96103	1.58692e-60	-1.03783e-08	-2.84878
45051130	chr19:45051130:C:T	0	-3.40606	-3.07972	1.08879e-104	-3.54243	-3.08545	3.97253e-62	-3.53967	-2.99667
45051240	chr19:45051240:G:A	0	-1.03783e-08	-3.08332	3.74002e-103	-1.03783e-08	-3.09127	1.25701e-60	-1.03783e-08	-3.08184
45051621	chr19:45051621:G:A	0	-3.42993	-3.00059	1.54482e-104	-3.219	-3.05904	5.68522e-62	-3.08473	-3.09315
45051729	chr19:45051729:G:A	0	-3.28098	-2.27515e-08	2.3824e-103	-3.54226	-2.27515e-08	7.93061e-61	-3.54243	-2.27515e-08
45051730	chr19:45051730:A:G	0	-3.29131	-2.27515e-08	2.38564e-103	-3.5409	-2.27515e-08	7.92166e-61	-3.54356	-2.27515e-08
45051838	chr19:45051838:G:A	0	-1.03783e-08	-3.08592	3.74535e-103	-1.03783e-08	-3.08985	1.26104e-60	-1.03783e-08	-3.07864
45051992	chr19:45051992:T:C	0	-1.03783e-08	-3.07039	3.74734e-103	-1.03783e-08	-3.08932	1.24413e-60	-1.03783e-08	-3.09213
45052330	chr19:45052330:G:A	0	-1.03783e-08	-3.08201	3.73981e-103	-1.03783e-08	-3.09133	1.25597e-60	-1.03783e-08	-3.08266
45052354	chr19:45052354:G:A	0	-1.03783e-08	-2.45877	4.08742e-103	-1.03783e-08	-3.00245	1.65003e-60	-1.03783e-08	-2.80978
45052435	chr19:45052435:G:C	0	-1.03783e-08	-2.83789	5.74799e-103	-1.03783e-08	-2.66152	3.49955e-60	-1.03783e-08	-2.05794
45052483	chr19:45052483:CT:C	0	-1.03783e-08	-3.08288	3.73386e-103	-1.03783e-08	-3.09292	1.2502e-60	-1.03783e-08	-3.08727
45052667	chr19:45052667:G:A	0	-1.03783e-08	-2.82702	5.73324e-103	-1.03783e-08	-2.66409	3.47418e-60	-1.03783e-08	-2.06521
45052999	chr19:45052999:C:T	0	-1.03783e-08	-3.04567	4.10556e-103	-1.03783e-08	-2.99802	1.31803e-60	-1.03783e-08	-3.03443
45053296	chr19:45053296:C:T	0	-1.03783e-08	-3.07632	3.73906e-103	-1.03783e-08	-3.09153	1.24595e-60	-1.03783e-08	-3.09067
45053500	chr19:45053500:C:T	0	-3.53955	-2.27515e-08	3.15448e-103	-3.26154	-2.27515e-08	7.89944e-61	-3.54637	-2.27515e-08
45053677	chr19:45053677:G:A	0	-3.29926	-2.27515e-08	2.49706e-103	-3.49525	-2.27515e-08	7.95723e-61	-3.53908	-2.27515e-08
45053960	chr19:45053960:G:A	0	-3.48245	-2.97813	1.27926e-104	-3.50963	-2.95704	2.41849e-61	-2.03317	-2.69685
45054144	chr19:45054144:G:A	0	-1.03783e-08	-3.08696	3.74824e-103	-1.03783e-08	-3.08908	1.26302e-60	-1.03783e-08	-3.07707
45054166	chr19:45054166:T:C	0	-1.03783e-08	-3.08592	3.74535e-103	-1.03783e-08	-3.08985	1.26104e-60	-1.03783e-08	-3.07864
45054243	chr19:45054243:C:T	0	-1.03783e-08	-2.46568	4.07689e-103	-1.03783e-08	-3.00503	1.64221e-60	-1.03783e-08	-2.81453
45054430	chr19:45054430:A:G	0	-1.03783e-08	-3.0868	3.74759e-103	-1.03783e-08	-3.08925	1.26246e-60	-1.03783e-08	-3.07751
45054485	chr19:45054485:G:A	0	-3.20573	-3.07151	1.89394e-104	-3.43433	-2.63996	4.53711e-62	-3.50378	-2.89967
45054717	chr19:45054717:A:G	0	-1.03783e-08	-3.08595	3.74542e-103	-1.03783e-08	-3.08983	1.26112e-60	-1.03783e-08	-3.07857
45055130	chr19:45055130:C:T	0	-3.40348	-2.27515e-08	2.46681e-103	-3.50744	-2.27515e-08	9.81729e-61	-3.32901	-2.27515e-08
45055347	chr19:45055347:A:C	0	-1.03783e-08	-2.80214	6.03187e-103	-1.03783e-08	-2.61331	3.79144e-60	-1.03783e-08	-1.97783
45055497	chr19:45055497:C:A	0	-1.03783e-08	-3.08592	3.74535e-103	-1.03783e-08	-3.08985	1.26104e-60	-1.03783e-08	-3.07864
45055575	chr19:45055575:A:G	0	-1.03783e-08	-3.08592	3.74535e-103	-1.03783e-08	-3.08985	1.26104e-60	-1.03783e-08	-3.07864
45055757	chr19:45055757:T:C	0	-1.03783e-08	-3.08607	3.74581e-103	-1.03783e-08	-3.08973	1.26134e-60	-1.03783e-08	-3.0784
45056302	chr19:45056302:C:T	0	-1.03783e-08	-3.03769	3.74781e-103	-1.03783e-08	-3.08919	1.24996e-60	-1.03783e-08	-3.08746
45057004	chr19:45057004:C:T	0	-1.03783e-08	-3.08592	3.74535e-103	-1.03783e-08	-3.08985	1.26104e-60	-1.03783e-08	-3.07864
45057038	chr19:45057038:T:C	0	-1.03783e-08	-3.03769	3.74781e-103	-1.03783e-08	-3.08919	1.24996e-60	-1.03783e-08	-3.08746
45057115	chr19:45057115:T:C	0	-3.41185	-0.266335	4.19041e-104	-2.96299	-2.31716	3.50574e-61	-2.81149	-1.54727
45057713	chr19:45057713:T:A	0	-1.03783e-08	-2.86782	4.83497e-103	-1.03783e-08	-2.83449	1.24798e-60	-1.03783e-08	-3.08905
45057756	chr19:45057756:A:G	0	-1.03783e-08	-2.46994	4.06769e-103	-1.03783e-08	-3.00729	1.62885e-60	-1.03783e-08	-2.8227
45058215	chr19:45058215:C:T	0	-1.03783e-08	-3.03769	3.74781e-103	-1.03783e-08	-3.08919	1.24996e-60	-1.03783e-08	-3.08746
45058233	chr19:45058233:T:C	0	-3.18282	-2.27515e-08	2.37356e-103	-3.54597	-2.27515e-08	8.02338e-61	-3.5308	-2.27515e-08
45058258	chr19:45058258:C:T	0	-1.03783e-08	-2.87835	3.7344e-103	-1.03783e-08	-3.09278	1.34606e-60	-1.03783e-08	-3.01339
45058372	chr19:45058372:T:C	0	-1.03783e-08	-3.08568	3.74474e-103	-1.03783e-08	-3.09001	1.26065e-60	-1.03783e-08	-3.07895
45058557	chr19:45058557:T:G	0	-1.03783e-08	-3.08555	3.74457e-103	-1.03783e-08	-3.09006	1.26043e-60	-1.03783e-08	-3.07912
45059053	chr19:45059053:C:A	0	-1.03783e-08	-2.83886	5.02552e-103	-1.03783e-08	-2.79584	1.25439e-60	-1.03783e-08	-3.08392
45059099	chr19:45059099:C:A	0	-3.13771	-2.27515e-08	2.37291e-103	-3.54625	-2.27515e-08	8.11091e-61	-3.51995	-2.27515e-08
45059116	chr19:45059116:C:G	0	-3.53089	-3.01128	1.08711e-104	-3.54436	-3.08506	1.21518e-61	-2.36419	-3.05408
45059255	chr19:45059255:T:C	0	-1.03783e-08	-0.960092	7.68729e-103	-1.03783e-08	-2.3708	3.05272e-60	-1.03783e-08	-2.19454
45059258	chr19:45059258:C:T	0	-3.3818	-2.27515e-08	2.38373e-103	-3.5417	-2.27515e-08	8.2557e-61	-3.50225	-2.27515e-08
45059782	chr19:45059782:G:A	0	-3.39457	-2.27515e-08	2.419e-103	-3.52701	-2.27515e-08	9.99262e-61	-3.31131	-2.27515e-08
45059870	chr19:45059870:G:A	0	-1.03783e-08	-3.05789	3.79186e-103	-1.03783e-08	-3.07751	1.46676e-60	-1.03783e-08	-2.92752
45059875	chr19:45059875:G:T	0	-1.03783e-08	-2.32919	4.79119e-103	-1.03783e-08	-2.84359	1.33322e-60	-1.03783e-08	-3.02298
45059930	chr19:45059930:A:G	0	-3.54511	-2.72803	1.62366e-104	-3.36579	-2.86248	1.9422e-61	-2.15368	-2.79566
45059997	chr19:45059997:T:C	0	-3.53549	-3.08433	1.1978e-104	-3.54409	-2.98837	1.17136e-61	-2.42161	-3.03338
45060437	chr19:45060437:G:A	0	-3.41401	-2.27515e-08	2.67012e-103	-3.42824	-2.27515e-08	7.89941e-61	-3.54637	-2.27515e-08
45060873	chr19:45060873:C:T	0	-1.03783e-08	-3.07139	3.74586e-103	-1.03783e-08	-3.08971	1.24439e-60	-1.03783e-08	-3.09193
45061764	chr19:45061764:G:A	0	-1.03783e-08	-2.35705	4.23045e-103	-1.03783e-08	-2.96806	1.77592e-60	-1.03783e-08	-2.73626
45062499	chr19:45062499:T:C	0	-1.03783e-08	-2.6803	3.87324e-103	-1.03783e-08	-3.05627	1.25143e-60	-1.03783e-08	-3.08629
45062822	chr19:45062822:T:G	0	-3.39244	-3.05741	1.17046e-104	-3.50151	-3.05404	2.27896e-61	-1.87659	-2.91285
45062965	chr19:45062965:C:T	0	-1.03783e-08	-2.98233	3.84571e-103	-1.03783e-08	-3.06341	1.25916e-60	-1.03783e-08	-3.08013
45063162	chr19:45063162:C:T	0	-1.03783e-08	-3.01541	3.76717e-103	-1.03783e-08	-3.08404	1.60321e-60	-1.03783e-08	-2.83857
45063246	chr19:45063246:G:T	0	-1.03783e-08	-3.08251	4.18086e-103	-1.03783e-08	-2.97985	1.32549e-60	-1.03783e-08	-3.02879
45063695	chr19:45063695:C:T	0	-1.03783e-08	-2.63087	6.79593e-103	-1.03783e-08	-2.49404	1.32741e-60	-1.03783e-08	-3.02734
45064174	chr19:45064174:C:T	0	-1.03783e-08	-2.65272	5.70223e-103	-1.03783e-08	-2.66951	2.22003e-60	-1.03783e-08	-2.51305
45064291	chr19:45064291:G:A	0	-1.03783e-08	-3.08435	5.17921e-103	-1.03783e-08	-2.76571	2.06062e-60	-1.03783e-08	-2.58756
45064390	chr19:45064390:C:G	0	-3.3465	-2.27515e-08	4.07912e-103	-3.00448	-2.27515e-08	7.96385e-61	-3.53825	-2.27515e-08
45064903	chr19:45064903:C:T	0	-1.03783e-08	-2.36909	4.18568e-103	-1.03783e-08	-2.9787	1.34303e-60	-1.03783e-08	-3.01564
45065309	chr19:45065309:G:A	0	-1.03783e-08	-3.06208	3.97155e-103	-1.03783e-08	-3.03121	1.28284e-60	-1.03783e-08	-3.0615
45065392	chr19:45065392:A:G	0	-3.40912	-2.27515e-08	2.67882e-103	-3.42499	-2.27515e-08	1.43418e-60	-2.94998	-2.27515e-08
45065393	chr19:45065393:A:G	0	-3.53101	-2.27515e-08	2.42653e-103	-3.5239	-2.27515e-08	8.45418e-61	-3.4785	-2.27515e-08
45065400	chr19:45065400:A:G	0	-1.03783e-08	-3.04669	4.1072e-103	-1.03783e-08	-2.99762	1.322e-60	-1.03783e-08	-3.03143
45065480	chr19:45065480:C:A	0	-1.03783e-08	-3.09212	4.14502e-103	-1.03783e-08	-2.98846	1.25217e-60	-1.03783e-08	-3.0857
45065510	chr19:45065510:G:A	0	-1.03783e-08	-3.03693	4.50671e-103	-1.03783e-08	-2.9048	1.40283e-60	-1.03783e-08	-2.97208
45065537	chr19:45065537:G:A	0	-3.4164	-2.68667	2.14217e-104	-3.4499	-2.50123	5.53396e-61	-1.72691	-2.17534
45065540	chr19:45065540:T:TAC	0	-1.03783e-08	-2.95798	3.79375e-103	-1.03783e-08	-3.07701	1.24913e-60	-1.03783e-08	-3.08813
45065589	chr19:45065589:T:G	0	-1.03783e-08	-3.04034	4.3782e-103	-1.03783e-08	-2.93373	1.37033e-60	-1.03783e-08	-2.99552
45065751	chr19:45065751:C:T	0	-3.54489	-3.07208	1.73709e-104	-3.54186	-2.61888	2.55832e-61	-2.36691	-2.3069
45065925	chr19:45065925:C:T	0	-1.03783e-08	-2.49961	4.03693e-103	-1.03783e-08	-3.01488	1.60579e-60	-1.03783e-08	-2.83696
45066483	chr19:45066483:T:C	0	-1.03783e-08	-3.08959	3.73798e-103	-1.03783e-08	-3.09182	1.26303e-60	-1.03783e-08	-3.07706
45066484	chr19:45066484:G:A	0	-1.03783e-08	-3.04902	3.79207e-103	-1.03783e-08	-3.07745	1.24441e-60	-1.03783e-08	-3.09191
45066685	chr19:45066685:C:T	0	-1.03783e-08	-3.01281	4.7377e-103	-1.03783e-08	-2.85481	1.66565e-60	-1.03783e-08	-2.80036
45067130	chr19:45067130:G:A	0	-1.03783e-08	-3.06605	3.75088e-103	-1.03783e-08	-3.08838	1.24324e-60	-1.03783e-08	-3.09285
45067170	chr19:45067170:C:T	0	-1.03783e-08	-3.04697	4.06247e-103	-1.03783e-08	-3.00857	1.26402e-60	-1.03783e-08	-3.07628
45067273	chr19:45067273:G:A	0	-1.03783e-08	-3.09206	4.14883e-103	-1.03783e-08	-2.98754	1.25258e-60	-1.03783e-08	-3.08537
45067715	chr19:45067715:G:A	0	-1.03783e-08	-3.08288	3.73386e-103	-1.03783e-08	-3.09292	1.2502e-60	-1.03783e-08	-3.08727
45068000	chr19:45068000:C:T	0	-1.03783e-08	-3.0925	3.74279e-103	-1.03783e-08	-3.09053	1.39938e-60	-1.03783e-08	-2.97455
45068523	chr19:45068523:T:C	0	-3.53953	-2.97092	1.14205e-104	-3.54638	-3.03375	1.37266e-61	-2.42499	-2.87142
45068714	chr19:45068714:T:A	0	-3.49324	-3.07455	1.45909e-104	-3.4962	-2.83893	5.20486e-62	-3.42076	-2.84539
45068726	chr19:45068726:C:T	0	-1.03783e-08	-2.67109	3.84137e-103	-1.03783e-08	-3.06454	1.45169e-60	-1.03783e-08	-2.93784
45069431	chr19:45069431:A:T	0	-1.03783e-08	-3.08985	3.73854e-103	-1.03783e-08	-3.09167	1.26349e-60	-1.03783e-08	-3.0767
45069993	chr19:45069993:G:A	0	-3.34788	-3.0264	1.35281e-104	-3.53712	-2.87364	4.97635e-62	-3.54579	-2.76526
45070303	chr19:45070303:G:A	0	-1.03783e-08	-2.76828	4.70231e-103	-1.03783e-08	-2.86231	1.27533e-60	-1.03783e-08	-3.06737
45070363	chr19:45070363:T:C	0	-1.03783e-08	-2.51697	3.7682e-103	-1.03783e-08	-3.08377	1.30684e-60	-1.03783e-08	-3.04296
45071408	chr19:45071408:T:C	0	-3.32711	-2.69361	1.99465e-104	-3.53539	-2.48709	8.4265e-62	-3.54601	-2.23835
45071493	chr19:45071493:A:G	0	-1.03783e-08	-2.44447	4.10699e-103	-1.03783e-08	-2.99767	1.65656e-60	-1.03783e-08	-2.80583
45071497	chr19:45071497:G:C	0	-3.42703	-2.9731	1.36715e-104	-3.45712	-2.9431	3.19231e-61	-1.75558	-2.69683
45072405	chr19:45072405:T:G	0	-3.30314	-2.94312	1.43366e-104	-3.54232	-2.8104	5.58224e-62	-3.54316	-2.653
45073003	chr19:45073003:C:T	0	-1.03783e-08	-3.08476	4.3331e-103	-1.03783e-08	-2.94408	1.27631e-60	-1.03783e-08	-3.0666
45073080	chr19:45073080:T:C	0	-1.03783e-08	-2.22925	3.78708e-103	-1.03783e-08	-3.07877	1.58274e-60	-1.03783e-08	-2.85141
45073363	chr19:45073363:TGCCCAGGCTATTTTTTTTTTTTTTTGAGACGGAGCCTTGCTCTGTC:T	0	-1.03783e-08	-2.85352	5.23059e-103	-1.03783e-08	-2.75584	3.20372e-60	-1.03783e-08	-2.14626
45073456	chr19:45073456:T:C	0	-3.54635	-3.0072	1.12928e-104	-3.54267	-3.0487	7.90215e-62	-2.82621	-3.0224
45073874	chr19:45073874:T:C	0	-1.03783e-08	-2.02396	5.18927e-103	-1.03783e-08	-2.76377	2.07547e-60	-1.03783e-08	-2.58039
45073879	chr19:45073879:G:A	0	-1.03783e-08	-3.07607	3.75602e-103	-1.03783e-08	-3.08701	1.51264e-60	-1.03783e-08	-2.89671
45074138	chr19:45074138:C:T	0	-1.03783e-08	-2.74434	6.10875e-103	-1.03783e-08	-2.60064	3.92925e-60	-1.03783e-08	-1.94212
45075054	chr19:45075054:A:G	0	-3.4001	-2.27515e-08	2.37398e-103	-3.5458	-2.27515e-08	7.94602e-61	-3.54049	-2.27515e-08
45075081	chr19:45075081:A:T	0	-1.03783e-08	-2.96219	3.80912e-103	-1.03783e-08	-3.07297	1.24991e-60	-1.03783e-08	-3.0875
45075208	chr19:45075208:C:T	0	-1.03783e-08	-2.51149	3.96074e-103	-1.03783e-08	-3.03393	1.62347e-60	-1.03783e-08	-2.82601
45075971	chr19:45075971:G:C	0	-1.03783e-08	-2.92891	4.45192e-103	-1.03783e-08	-2.91703	1.24421e-60	-1.03783e-08	-3.09208
45075984	chr19:45075984:T:C	0	-3.53417	-2.27515e-08	3.06048e-103	-3.29179	-2.27515e-08	7.90676e-61	-3.54544	-2.27515e-08
45076201	chr19:45076201:G:A	0	-1.03783e-08	-3.00694	3.74934e-103	-1.03783e-08	-3.08879	1.50742e-60	-1.03783e-08	-2.90017
45076689	chr19:45076689:G:A	0	-2.63799	-3.01777	2.97737e-104	-2.53487	-3.08704	1.63254e-61	-2.12494	-2.99808
45077114	chr19:45077114:C:T	0	-3.47588	-3.0025	1.14727e-104	-3.52508	-3.05049	3.74254e-62	-3.5187	-3.07728
45077850	chr19:45077850:C:T	0	-1.03783e-08	-2.40508	8.07321e-103	-1.03783e-08	-2.32181	3.24748e-60	-1.03783e-08	-2.13269
45077852	chr19:45077852:C:T	0	-1.03783e-08	-2.82729	3.76792e-103	-1.03783e-08	-3.08384	1.24289e-60	-1.03783e-08	-3.09314
45078924	chr19:45078924:A:T	0	-1.03783e-08	-2.16019	1.18651e-102	-1.03783e-08	-1.93677	6.97135e-60	-1.03783e-08	-1.36876
45079013	chr19:45079013:C:T	0	-1.03783e-08	-2.96884	4.00314e-103	-1.03783e-08	-3.02329	1.24403e-60	-1.03783e-08	-3.09222
45079144	chr19:45079144:C:G	0	-1.03783e-08	-3.08311	4.03731e-103	-1.03783e-08	-3.01479	1.43496e-60	-1.03783e-08	-2.94944
45079834	chr19:45079834:G:A	0	-2.90003	-2.27515e-08	3.85191e-103	-3.0618	-2.27515e-08	1.3383e-60	-3.01918	-2.27515e-08
45080013	chr19:45080013:G:A	0	-1.03783e-08	-3.08952	3.98349e-103	-1.03783e-08	-3.02821	1.2666e-60	-1.03783e-08	-3.07423
45081159	chr19:45081159:G:C	0	-1.03783e-08	-2.61906	4.0628e-103	-1.03783e-08	-3.00849	1.55146e-60	-1.03783e-08	-2.87137
45081182	chr19:45081182:C:T	0	-1.03783e-08	-2.93565	3.9211e-103	-1.03783e-08	-3.04399	1.27365e-60	-1.03783e-08	-3.06869
45081584	chr19:45081584:C:T	0	-1.03783e-08	-2.25682	6.48454e-103	-1.03783e-08	-2.54094	2.40393e-60	-1.03783e-08	-2.43347
45081719	chr19:45081719:C:T	0	-3.5383	-2.24737	2.57524e-102	-1.37675	0.214914	4.14578e-61	-3.51905	-0.672016
45081903	chr19:45081903:G:A	0	-1.03783e-08	-3.07439	3.98179e-103	-1.03783e-08	-3.02863	1.31534e-60	-1.03783e-08	-3.03648
45081909	chr19:45081909:T:C	0	-3.54153	-2.07169	9.68049e-103	-2.35253	0.212273	5.18094e-61	-3.40441	-0.563763
45081916	chr19:45081916:C:T	0	-3.52728	-2.28427	2.25439e-102	-1.40475	0.109849	4.00097e-61	-3.50807	-0.718553
45081994	chr19:45081994:C:T	0	-1.03783e-08	-2.55207	3.97539e-103	-1.03783e-08	-3.03024	1.24285e-60	-1.03783e-08	-3.09316
45082061	chr19:45082061:G:A	0	-1.03783e-08	-2.94602	3.93785e-103	-1.03783e-08	-3.03973	1.27833e-60	-1.03783e-08	-3.06502
45082596	chr19:45082596:A:G	0	-3.54637	-1.51823	3.33975e-102	-2.23035	1.32847	1.64039e-60	-3.45167	0.636031
45082649	chr19:45082649:T:C	0	-3.52987	-2.08399	7.53041e-103	-2.50176	0.110347	5.13487e-61	-3.35833	-0.618776
45082850	chr19:45082850:C:T	0	-1.03783e-08	-2.99757	3.97548e-103	-1.03783e-08	-3.03022	1.2593e-60	-1.03783e-08	-3.08002
45083173	chr19:45083173:C:T	0	-1.61213	-2.27515e-08	9.68735e-103	-2.13955	-2.27515e-08	1.26873e-59	-0.769971	-2.27515e-08
45083240	chr19:45083240:G:C	0	-3.38015	-3.01484	2.16449e-104	-2.9818	-2.95897	4.27128e-62	-3.50318	-2.96065
45083283	chr19:45083283:A:T	0	-3.5295	-2.03479	8.24806e-103	-2.50485	0.204464	5.56419e-61	-3.35744	-0.539371
45083355	chr19:45083355:G:A	0	-1.03783e-08	-2.80135	4.41127e-103	-1.03783e-08	-2.9262	1.51476e-60	-1.03783e-08	-2.89532
45083473	chr19:45083473:T:C	0	-3.53452	-2.00202	9.5369e-103	-2.45805	0.302854	5.87411e-61	-3.37627	-0.466337
45083747	chr19:45083747:C:T	0	-3.5073	-2.26195	1.94464e-102	-1.59782	0.155116	4.35883e-61	-3.48026	-0.660696
45083782	chr19:45083782:G:A	0	-3.54129	-2.95034	5.05435e-104	-3.45497	-1.63774	1.10046e-61	-3.0706	-2.44683
45083789	chr19:45083789:A:G	0	-3.5278	-2.12514	7.0359e-103	-2.50346	0.0441251	4.82716e-61	-3.35467	-0.68423
45083977	chr19:45083977:A:G	0	-3.52393	-2.28505	1.95572e-102	-1.47053	0.0335099	3.88599e-61	-3.50285	-0.752928
45084009	chr19:45084009:A:G	0	-3.4645	-2.57339	7.92606e-103	-1.8331	-0.507106	2.61932e-61	-3.43452	-1.21572
45084072	chr19:45084072:G:A	0	-1.03783e-08	-3.06784	3.77965e-103	-1.03783e-08	-3.08073	1.25365e-60	-1.03783e-08	-3.08452
45084084	chr19:45084084:A:G	0	-3.43292	-2.53386	4.94117e-103	-2.30182	-0.510941	2.71692e-61	-3.43809	-1.17557
45084547	chr19:45084547:T:C	0	-3.52048	-2.16624	2.41154e-102	-1.49511	0.267592	4.71925e-61	-3.49856	-0.562948
45084647	chr19:45084647:A:G	0	-1.03783e-08	0.985595	1.69222e-101	-1.03783e-08	0.720845	4.1271e-59	-1.03783e-08	0.409587
45084833	chr19:45084833:A:G	0	-3.51693	-3.06172	7.01197e-104	-2.5052	-2.26013	5.13743e-62	-3.48811	-2.79109
45084908	chr19:45084908:A:C	0	-3.52384	-2.28515	1.93394e-102	-1.4779	0.029672	3.88476e-61	-3.5015	-0.754599
45085140	chr19:45085140:A:G	0	-3.53105	-2.37341	1.79292e-102	-1.4063	-0.117637	3.36075e-61	-3.51201	-0.888989
45085313	chr19:45085313:C:T	0	-3.38314	-1.7946	4.01997e-103	-1.06697	-1.95213	1.29325e-61	-3.54626	-1.80974
45085319	chr19:45085319:G:A	0	-1.03783e-08	-2.49716	4.05631e-103	-1.03783e-08	-3.01009	1.24414e-60	-1.03783e-08	-3.09213
45085511	chr19:45085511:T:C	0	-3.53616	-2.77071	5.19059e-103	-1.36785	-1.39567	1.6821e-61	-3.52066	-1.57246
45085715	chr19:45085715:A:G	0	-3.53556	-2.10441	3.26942e-102	-1.3244	0.401229	5.21603e-61	-3.52343	-0.437989
45085821	chr19:45085821:T:C	0	-3.50843	-1.86949	1.09715e-102	-0.596878	-1.41819	1.52433e-61	-3.54303	-1.64857
45086001	chr19:45086001:G:A	0	-1.03783e-08	-3.09045	5.04236e-103	-1.03783e-08	-2.79249	1.26361e-60	-1.03783e-08	-3.0766
45086157	chr19:45086157:A:G	0	-1.03783e-08	-2.94479	1.26723e-102	-1.03783e-08	-1.87095	2.67263e-60	-1.03783e-08	-2.32751
45086177	chr19:45086177:C:G	0	-1.03783e-08	-3.07606	8.62584e-103	-1.03783e-08	-2.2556	1.36845e-60	-1.03783e-08	-2.99689
45086337	chr19:45086337:C:T	0	-3.52505	-2.41227	1.5587e-102	-1.47019	-0.193737	3.10977e-61	-3.50281	-0.975803
45086407	chr19:45086407:G:A	0	-3.19586	-2.27515e-08	9.25017e-103	-2.18572	-2.27515e-08	1.07862e-60	-3.23489	-2.27515e-08
45086589	chr19:45086589:C:T	0	-1.03783e-08	-2.53001	1.22492e-102	-1.03783e-08	-1.9049	1.82091e-60	-1.03783e-08	-2.71124
45086603	chr19:45086603:G:A	0	-1.03783e-08	-3.08948	4.13577e-103	-1.03783e-08	-2.99069	1.36084e-60	-1.03783e-08	-3.00247
45086944	chr19:45086944:G:T	0	-3.51022	-2.72669	1.15957e-103	-3.06929	-1.19302	1.94417e-61	-3.20053	-1.7478
45086979	chr19:45086979:T:C	0	-3.52674	-2.47017	1.31756e-102	-1.4742	-0.357793	2.71262e-61	-3.50393	-1.11131
45087347	chr19:45087347:T:C	0	-1.03783e-08	-2.70924	4.75531e-103	-1.03783e-08	-2.8511	1.3623e-60	-1.03783e-08	-3.0014
45087352	chr19:45087352:C:T	0	-1.03783e-08	-2.94701	4.17202e-103	-1.03783e-08	-2.98197	1.56331e-60	-1.03783e-08	-2.86377
45087478	chr19:45087478:G:GT	0	-3.52332	-2.44806	1.45272e-102	-1.48547	-0.248878	2.83076e-61	-3.50085	-1.07176
45087686	chr19:45087686:G:A	0	-1.03783e-08	-2.79162	6.57015e-103	-1.03783e-08	-2.52783	2.5225e-60	-1.03783e-08	-2.38532
45087778	chr19:45087778:C:T	0	-1.03783e-08	-3.03235	4.25373e-103	-1.03783e-08	-2.96257	1.34885e-60	-1.03783e-08	-3.01132
45087826	chr19:45087826:C:T	0	-3.51873	-3.04556	9.6155e-104	-1.69	-2.75957	3.86726e-62	-3.54634	-3.01685
45087969	chr19:45087969:A:G	0	-3.50222	-2.47324	1.13585e-102	-1.71097	-0.269436	2.83422e-61	-3.47364	-1.09775
45087975	chr19:45087975:TTG:T	0	-3.399	-2.36105	8.18684e-103	-2.16543	-0.142407	3.70524e-61	-3.33724	-0.966165
45087999	chr19:45087999:A:G	0	-3.54199	-2.46463	1.69779e-102	-1.28604	-0.29241	2.67601e-61	-3.5264	-1.10243
45088007	chr19:45088007:A:G	0	-3.46179	-2.36126	1.15668e-102	-1.89784	-0.0643808	3.62534e-61	-3.4158	-0.909415
45088086	chr19:45088086:C:T	0	-3.51545	-2.26147	1.9749e-102	-1.55353	0.126261	3.91695e-61	-3.49086	-0.756986
45088231	chr19:45088231:C:T	0	-1.03783e-08	-2.91284	3.73319e-103	-1.03783e-08	-3.0931	1.24289e-60	-1.03783e-08	-3.09314
45088365	chr19:45088365:C:T	0	-1.03783e-08	-3.06859	5.50115e-103	-1.03783e-08	-2.70541	1.54919e-60	-1.03783e-08	-2.87284
45088420	chr19:45088420:G:A	0	-3.54623	-2.55488	8.96651e-103	-1.05397	-1.1629	1.40318e-61	-3.53845	-1.73597
45088482	chr19:45088482:A:T	0	-3.52593	-2.43148	1.50245e-102	-1.45263	-0.24805	2.96964e-61	-3.50692	-1.0178
45088513	chr19:45088513:G:A	0	-3.46388	-2.26267	2.95424e-103	-1.24526	-2.08187	8.6236e-62	-3.54323	-2.21801
45088601	chr19:45088601:A:G	0	-3.40744	-2.61933	2.98611e-104	-2.52941	-3.08957	4.09859e-62	-3.51232	-2.99278
45088615	chr19:45088615:C:G	0	-1.03783e-08	-1.55735	1.31671e-102	-1.03783e-08	-1.83264	3.722e-60	-1.03783e-08	-1.99631
45088811	chr19:45088811:G:C	0	-1.03783e-08	-2.35479	7.3168e-102	-1.03783e-08	-0.117607	3.42518e-60	-1.03783e-08	-2.07942
45088882	chr19:45088882:T:G	0	-1.03783e-08	-2.49816	1.66343e-102	-1.03783e-08	-1.5989	3.4363e-60	-1.03783e-08	-2.07618
45088980	chr19:45088980:C:T	0	-3.40756	-2.96079	2.66847e-104	-2.74729	-2.98415	4.24429e-62	-3.49961	-2.97055
45089041	chr19:45089041:A:C	0	-1.03783e-08	-1.35478	1.14838e-102	-1.03783e-08	-1.96943	5.04159e-60	-1.03783e-08	-1.69285
45089217	chr19:45089217:C:T	0	-3.12093	-3.08535	6.10774e-104	-2.03584	-2.86755	4.70246e-62	-3.29099	-3.07667
45089695	chr19:45089695:A:T	0	1.50419	-2.27515e-08	4.36818e-102	-0.633434	-2.27515e-08	1.22808e-59	-0.802536	-2.27515e-08
45090031	chr19:45090031:G:T	0	-3.09609	-2.41608	1.17444e-104	-3.53495	-3.0172	6.85556e-62	-3.16228	-2.8284
45091246	chr19:45091246:C:G	0	-3.33339	-3.0921	1.88935e-104	-3.48942	-2.5873	5.58758e-62	-3.3244	-2.8708
45091337	chr19:45091337:T:C	0	-3.31365	-3.06017	9.20665e-104	-2.84769	-1.64534	1.14468e-61	-3.05793	-2.4201
45091400	chr19:45091400:G:C	0	-1.03783e-08	-1.38078	3.10545e-102	-1.03783e-08	-0.974623	3.98317e-59	-1.03783e-08	0.374089
45091745	chr19:45091745:A:C	0	-3.09327	-2.2345	1.25644e-104	-3.5359	-2.94877	7.86151e-62	-3.15182	-2.70195
45092019	chr19:45092019:G:A	0	-3.34411	-3.09136	1.88597e-104	-3.48654	-2.59196	5.51147e-62	-3.33183	-2.87709
45092274	chr19:45092274:A:C	0	-1.03783e-08	-0.379172	4.42025e-102	-1.03783e-08	-0.621585	6.52446e-60	-1.03783e-08	-1.43502
45092441	chr19:45092441:T:C	0	-3.09825	-2.16176	1.29544e-104	-3.53603	-2.91807	8.23189e-62	-3.15526	-2.65247
45092442	chr19:45092442:G:C	0	-3.09343	-2.06771	1.35501e-104	-3.53655	-2.87259	8.85859e-62	-3.14921	-2.58514
45092444	chr19:45092444:C:T	0	-3.09869	-2.16982	1.29114e-104	-3.53567	-2.92175	8.18866e-62	-3.15494	-2.65805
45092450	chr19:45092450:T:C	0	-3.09224	-2.18201	1.28246e-104	-3.53703	-2.92714	8.19375e-62	-3.14568	-2.66669
45092532	chr19:45092532:T:A	0	-3.35184	-3.09249	1.92239e-104	-3.48487	-2.57451	5.57204e-62	-3.33444	-2.86355
45092815	chr19:45092815:C:A	0	-1.03783e-08	-2.96001	7.00203e-103	-1.03783e-08	-2.46417	1.27833e-60	-1.03783e-08	-3.06502
45093259	chr19:45093259:A:G	0	-3.37833	-3.09315	2.04392e-104	-3.4681	-2.52998	5.43556e-62	-3.35971	-2.86307
45093275	chr19:45093275:C:T	0	-3.5348	-3.08736	1.45148e-104	-3.28165	-3.05872	3.92903e-62	-3.47894	-3.06841
45093377	chr19:45093377:A:G	0	-3.02245	-2.16743	1.28179e-104	-3.54409	-2.9206	8.86233e-62	-3.07785	-2.65608
45093955	chr19:45093955:A:G	0	-3.48543	-2.27515e-08	2.37264e-103	-3.54636	-2.27515e-08	9.66957e-61	-3.34418	-2.27515e-08
45094014	chr19:45094014:G:T	0	-3.35993	-3.09303	2.02677e-104	-3.48175	-2.52476	5.58761e-62	-3.33831	-2.85689
45094479	chr19:45094479:C:T	0	-3.48066	-2.79176	4.66109e-104	-2.62031	-2.5534	7.63744e-62	-3.22565	-2.65703
45094524	chr19:45094524:T:TA	0	-3.31795	-3.08294	5.16616e-104	-2.0316	-3.03922	4.05543e-62	-3.45523	-3.06046
45094590	chr19:45094590:A:G	0	-3.3614	-2.40756	1.16997e-104	-3.51382	-3.04215	4.77763e-62	-3.29026	-3.06154
45094834	chr19:45094834:G:A	0	-3.10301	-2.17329	1.2898e-104	-3.53541	-2.92305	8.1579e-62	-3.15646	-2.66029
45094904	chr19:45094904:G:A	0	-1.03783e-08	-2.71029	3.80648e-103	-1.03783e-08	-3.07366	1.24609e-60	-1.03783e-08	-3.09056
45095089	chr19:45095089:C:G	0	-3.46405	-2.70001	4.94538e-104	-2.67468	-2.43982	8.80687e-62	-3.19668	-2.54353
45095091	chr19:45095091:G:A	0	-3.39364	-3.08828	2.17758e-104	-3.45978	-2.47496	5.70813e-62	-3.37103	-2.80282
45095679	chr19:45095679:T:C	0	-1.03783e-08	1.14132	1.0981e-102	-1.03783e-08	-2.0142	3.34042e-60	-1.03783e-08	-2.10448
45095746	chr19:45095746:G:A	0	-1.03783e-08	-3.09312	1.01413e-102	-1.03783e-08	-2.09375	1.5069e-60	-1.03783e-08	-2.90052
45096350	chr19:45096350:T:G	0	-1.03783e-08	-1.47532	5.39518e-103	-1.03783e-08	-2.72486	2.71299e-60	-1.03783e-08	-2.31252
45096351	chr19:45096351:T:C	0	-3.06288	-2.29441	1.21233e-104	-3.54223	-2.97817	7.85177e-62	-3.10868	-2.74632
45096462	chr19:45096462:G:T	0	-3.01532	-2.27515e-08	2.94613e-102	-1.02729	-2.27515e-08	2.19438e-60	-2.52468	-2.27515e-08
45097033	chr19:45097033:A:G	0	-3.50251	-3.07456	7.79073e-104	-2.27041	-2.38961	6.06345e-62	-3.50855	-2.60492
45097182	chr19:45097182:G:T	0	-1.03783e-08	-3.00162	3.75576e-103	-1.03783e-08	-3.08707	1.24957e-60	-1.03783e-08	-3.08777
45097328	chr19:45097328:G:T	0	-3.37889	-3.09308	2.03868e-104	-3.47459	-2.52606	5.49928e-62	-3.35375	-2.85737
45097733	chr19:45097733:T:C	0	-3.37671	-3.09293	2.05451e-104	-3.47738	-2.51553	5.56036e-62	-3.34804	-2.85204
45097816	chr19:45097816:C:G	0	-3.39564	-3.09227	2.1288e-104	-3.46337	-2.49403	5.51888e-62	-3.36978	-2.83779
45098217	chr19:45098217:GGAGC:G	0	-3.54631	-3.05673	1.34911e-104	-3.3332	-3.0803	3.99983e-62	-3.50996	-3.01953
45098323	chr19:45098323:G:A	0	-3.10805	-2.17329	1.28834e-104	-3.53654	-2.92305	8.17709e-62	-3.15411	-2.66029
45099220	chr19:45099220:A:G	0	-3.39692	-2.29962	1.13051e-104	-3.49941	-3.09087	4.82906e-62	-3.32766	-3.01343
45099405	chr19:45099405:A:C	0	-1.03783e-08	-3.00054	3.76413e-103	-1.03783e-08	-3.08485	1.24977e-60	-1.03783e-08	-3.08761
45099523	chr19:45099523:T:C	0	-3.49754	-2.17255	5.00325e-103	-2.02602	-0.774259	1.77679e-61	-3.51962	-1.51873
45099860	chr19:45099860:T:C	0	-1.03783e-08	-3.07125	5.49993e-103	-1.03783e-08	-2.70563	1.57078e-60	-1.03783e-08	-2.859
45099981	chr19:45099981:A:G	0	-3.4125	-3.0693	2.58035e-104	-3.45037	-2.31465	6.16195e-62	-3.38861	-2.70874
45100188	chr19:45100188:G:A	0	-1.03783e-08	-2.93773	5.64869e-103	-1.03783e-08	-2.67894	1.24549e-60	-1.03783e-08	-3.09104
45100319	chr19:45100319:G:A	0	-1.03783e-08	-2.99647	3.75846e-103	-1.03783e-08	-3.08636	1.25206e-60	-1.03783e-08	-3.08578
45100399	chr19:45100399:C:T	0	-1.03783e-08	-3.03557	3.73568e-103	-1.03783e-08	-3.09244	1.24321e-60	-1.03783e-08	-3.09288
45100654	chr19:45100654:C:T	0	-1.03783e-08	-3.08818	1.12298e-102	-1.03783e-08	-1.9918	1.5948e-60	-1.03783e-08	-2.84382
45100781	chr19:45100781:G:A	0	-1.03783e-08	-3.0648	6.47093e-103	-1.03783e-08	-2.54305	1.52864e-60	-1.03783e-08	-2.8862
45100788	chr19:45100788:CT:C	0	-3.40604	-3.09206	2.09475e-104	-3.45602	-2.5175	5.42289e-62	-3.38052	-2.84459
45100905	chr19:45100905:C:T	0	-3.54044	-3.0893	1.30819e-104	-3.41013	-3.03417	3.68927e-62	-3.53667	-3.07364
45101008	chr19:45101008:A:G	0	-1.03783e-08	-2.87274	3.73308e-103	-1.03783e-08	-3.09313	1.31313e-60	-1.03783e-08	-3.03816
45101070	chr19:45101070:TG:T	0	-1.03783e-08	-2.73681	5.32573e-103	-1.03783e-08	-2.73782	1.53685e-60	-1.03783e-08	-2.88084
45101270	chr19:45101270:A:G	0	-3.41076	-3.07452	2.5104e-104	-3.45406	-2.33845	6.06916e-62	-3.38479	-2.72773
45101343	chr19:45101343:G:T	0	-1.03783e-08	2.0811	2.60222e-102	-1.03783e-08	-1.15142	7.30868e-60	-1.03783e-08	-1.32151
45101595	chr19:45101595:A:G	0	-3.16885	-2.17329	1.30521e-104	-3.52353	-2.92305	7.72722e-62	-3.2107	-2.66029
45102017	chr19:45102017:C:T	0	-3.49013	-1.89324	6.85638e-103	-1.62755	-0.857636	7.47246e-61	-2.14223	-1.45971
45102050	chr19:45102050:C:T	0	-3.5237	-2.17796	5.28413e-103	-1.15992	-1.58574	4.91495e-61	-2.35037	-1.67051
45102054	chr19:45102054:T:C	0	-1.03783e-08	-3.06536	4.15957e-103	-1.03783e-08	-2.98495	1.39431e-60	-1.03783e-08	-2.97818
45102068	chr19:45102068:C:G	0	-1.03783e-08	-3.05352	3.78928e-103	-1.03783e-08	-3.07819	1.24661e-60	-1.03783e-08	-3.09015
45102192	chr19:45102192:A:T	0	-1.03783e-08	-3.00272	4.84893e-103	-1.03783e-08	-2.83161	1.30017e-60	-1.03783e-08	-3.04808
45102310	chr19:45102310:C:T	0	-1.03783e-08	-2.84171	1.62109e-102	-1.03783e-08	-1.62468	2.24113e-60	-1.03783e-08	-2.50359
45102550	chr19:45102550:A:T	0	-3.48034	-3.07738	2.5456e-104	-3.53742	-2.24117	7.13272e-62	-3.30356	-2.64749
45102576	chr19:45102576:G:T	0	-3.41541	-3.01303	2.97815e-104	-3.42945	-2.1922	8.10982e-62	-3.40221	-2.42046
45102699	chr19:45102699:C:T	0	-1.03783e-08	2.43528	3.30843e-102	-1.03783e-08	-0.911307	9.2342e-60	-1.03783e-08	-1.08766
45102756	chr19:45102756:ACT:A	0	-1.03783e-08	-2.7869	3.93165e-103	-1.03783e-08	-3.04131	1.32049e-60	-1.03783e-08	-3.03257
45102867	chr19:45102867:C:T	0	-3.1647	-3.08198	6.78352e-104	-1.70729	-3.09116	4.22699e-62	-3.38641	-3.08784
45102973	chr19:45102973:C:A	0	-3.54273	-2.08221	2.36357e-104	-3.54622	-2.30655	7.79111e-62	-3.51804	-2.34472
45103838	chr19:45103838:G:GGTA	0	-3.44559	-2.7667	5.15898e-104	-2.67181	-2.4004	8.27307e-62	-3.20602	-2.59672
45103848	chr19:45103848:G:A	0	-1.03783e-08	-3.07223	3.87406e-103	-1.03783e-08	-3.05606	1.50186e-60	-1.03783e-08	-2.90387
45103881	chr19:45103881:G:A	0	-3.41525	-2.74654	4.68395e-104	-3.45294	-1.71587	9.38109e-62	-3.3755	-2.30155
45104090	chr19:45104090:C:T	0	-3.36313	-1.44212	1.31446e-104	-3.5033	-2.93622	5.9643e-62	-3.28521	-2.84474
45104110	chr19:45104110:C:T	0	-1.03783e-08	-3.04004	6.18128e-103	-1.03783e-08	-2.58884	1.9461e-60	-1.03783e-08	-2.64474
45104551	chr19:45104551:T:C	0	-3.40535	-3.06601	2.5877e-104	-3.45901	-2.30317	6.32092e-62	-3.37035	-2.70153
45104635	chr19:45104635:A:C	0	-1.03783e-08	-2.79263	4.13964e-103	-1.03783e-08	-2.98976	1.29233e-60	-1.03783e-08	-3.05413
45104749	chr19:45104749:T:C	0	-3.41744	-3.04645	2.87081e-104	-3.44909	-2.20927	6.66703e-62	-3.38394	-2.63463
45104878	chr19:45104878:A:G	0	-3.40649	-3.05525	2.72509e-104	-3.4584	-2.25205	6.55339e-62	-3.37159	-2.66417
45105118	chr19:45105118:G:A	0	-1.03783e-08	-1.24037	2.38858e-102	-1.03783e-08	-1.23708	4.9822e-60	-1.03783e-08	-1.7047
45105306	chr19:45105306:C:T	0	-3.41215	-3.06686	2.58978e-104	-3.45262	-2.30876	6.21998e-62	-3.38287	-2.7051
45105444	chr19:45105444:A:AG	0	-1.03783e-08	-3.09313	4.35006e-103	-1.03783e-08	-2.94017	1.25945e-60	-1.03783e-08	-3.0799
45105574	chr19:45105574:G:C	0	-2.87651	-3.07265	1.91598e-104	-2.97206	-3.09066	6.06545e-62	-3.02673	-3.08641
45105600	chr19:45105600:C:T	0	-1.03783e-08	-2.35381	4.95013e-103	-1.03783e-08	-2.81095	1.83273e-60	-1.03783e-08	-2.70477
45105643	chr19:45105643:T:C	0	-3.52049	-3.02435	6.00345e-104	-2.28795	-2.63267	5.17572e-62	-3.51155	-2.76022
45105644	chr19:45105644:G:A	0	-3.39824	-3.08793	1.81805e-104	-3.46757	-2.64761	4.97412e-62	-3.36362	-2.94788
45105761	chr19:45105761:G:A	0	-1.03783e-08	-3.08778	8.80371e-103	-1.03783e-08	-2.23519	1.39981e-60	-1.03783e-08	-2.97424
45105908	chr19:45105908:T:G	0	-3.26688	-2.80263	1.11256e-104	-3.53633	-3.06995	5.30044e-62	-3.15746	-3.0905
45106355	chr19:45106355:C:A	0	-1.03783e-08	-2.79963	1.02093e-102	-1.03783e-08	-2.08707	1.35202e-60	-1.03783e-08	-3.00897
45106382	chr19:45106382:T:C	0	-3.34166	-3.06042	2.61017e-104	-3.49289	-2.26065	6.81216e-62	-3.32114	-2.6759
45106409	chr19:45106409:T:A	0	-3.38713	-3.06882	2.50687e-104	-3.47654	-2.31737	6.43111e-62	-3.34938	-2.70521
45106490	chr19:45106490:C:T	0	-1.03783e-08	2.4452	1.08105e-101	-1.03783e-08	0.272739	1.67848e-59	-1.03783e-08	-0.490099
45106535	chr19:45106535:C:T	0	-3.05905	-2.14129	1.29603e-104	-3.54301	-2.91064	8.87353e-62	-3.09481	-2.63786
45106977	chr19:45106977:C:T	0	-1.03783e-08	-2.27641	5.18533e-103	-1.03783e-08	-2.76453	1.90676e-60	-1.03783e-08	-2.66517
45107406	chr19:45107406:A:G	0	-1.03783e-08	-2.98049	3.89594e-103	-1.03783e-08	-3.05043	1.34084e-60	-1.03783e-08	-3.01727
45108165	chr19:45108165:A:G	0	-1.03783e-08	-3.08385	5.28771e-103	-1.03783e-08	-2.74498	1.32653e-60	-1.03783e-08	-3.02801
45108386	chr19:45108386:T:G	0	-1.03783e-08	-1.6549	1.35211e-102	-1.03783e-08	-1.80611	3.26977e-60	-1.03783e-08	-2.12585
45108803	chr19:45108803:G:A	0	-3.52272	-2.27515e-08	2.38963e-103	-3.53923	-2.27515e-08	8.97109e-61	-3.41915	-2.27515e-08
45108913	chr19:45108913:G:A	0	-1.03783e-08	-3.04419	3.73302e-103	-1.03783e-08	-3.09315	1.24292e-60	-1.03783e-08	-3.09311
45108968	chr19:45108968:C:T	0	-3.31609	-2.94682	4.32516e-104	-2.2222	-3.0263	4.03623e-62	-3.49318	-3.02725
45108978	chr19:45108978:C:T	0	-1.03783e-08	-2.12724	7.99201e-103	-1.03783e-08	-2.33192	2.27529e-60	-1.03783e-08	-2.48847
45109471	chr19:45109471:C:T	0	-1.03661	-2.27515e-08	4.12025e-102	-0.691867	-2.27515e-08	4.43979e-60	-1.81997	-2.27515e-08
45109496	chr19:45109496:C:G	0	-3.45104	-3.09082	1.81504e-104	-3.09052	-3.02632	4.23195e-62	-3.39272	-3.08036
45110012	chr19:45110012:A:G	0	-1.03783e-08	-2.97781	3.90255e-103	-1.03783e-08	-3.04873	1.3434e-60	-1.03783e-08	-3.01537
45110574	chr19:45110574:T:C	0	-1.03783e-08	-2.72466	5.55861e-103	-1.03783e-08	-2.69502	1.57694e-60	-1.03783e-08	-2.85509
45110992	chr19:45110992:G:A	0	-1.03783e-08	-2.82389	5.03243e-103	-1.03783e-08	-2.79446	2.022e-60	-1.03783e-08	-2.60649
45111343	chr19:45111343:C:T	0	-3.28973	-3.07509	5.62426e-104	-1.96315	-3.02271	4.13363e-62	-3.4549	-3.04168
45111577	chr19:45111577:A:G	0	-2.52321	-2.27515e-08	3.47749e-103	-3.16405	-2.27515e-08	8.31016e-61	-3.49568	-2.27515e-08
45111870	chr19:45111870:T:C	0	-1.03783e-08	-1.16289	3.86543e-102	-1.03783e-08	-0.755707	5.52787e-59	-1.03783e-08	0.701815
45111963	chr19:45111963:C:T	0	-1.03783e-08	-2.16105	4.51544e-103	-1.03783e-08	-2.90286	1.26023e-60	-1.03783e-08	-3.07928
45112086	chr19:45112086:A:G	0	-3.44433	-2.77565	4.95446e-104	-2.68889	-2.42377	8.12724e-62	-3.19168	-2.62884
45112444	chr19:45112444:C:T	0	-1.03783e-08	-0.535953	2.01992e-102	-1.03783e-08	-1.40472	8.1159e-60	-1.03783e-08	-1.21675
45112599	chr19:45112599:T:C	0	-3.52419	-2.99674	5.46114e-104	-2.30076	-2.71453	4.81583e-62	-3.5071	-2.83673
45112636	chr19:45112636:C:T	0	-1.03783e-08	0.953293	1.01569e-101	-1.03783e-08	0.210369	1.92113e-59	-1.03783e-08	-0.355074
45112638	chr19:45112638:C:T	0	-1.03783e-08	1.08014	1.08873e-101	-1.03783e-08	0.279816	2.05517e-59	-1.03783e-08	-0.287628
45113003	chr19:45113003:T:C	0	-3.04878	-0.250842	5.8975e-104	-3.54382	-1.3946	4.27897e-61	-3.09006	-1.06939
45113337	chr19:45113337:T:C	0	-1.03783e-08	-3.09314	4.34614e-103	-1.03783e-08	-2.94108	1.25909e-60	-1.03783e-08	-3.08018
45113686	chr19:45113686:C:T	0	-2.97578	-2.21676	1.25661e-104	-3.54621	-2.93832	9.37803e-62	-2.98974	-2.68763
45113874	chr19:45113874:G:A	0	-0.846533	-2.27515e-08	3.87707e-103	-3.05529	-2.27515e-08	2.35758e-60	-2.45294	-2.27515e-08
45114032	chr19:45114032:C:T	0	-3.51239	-3.08286	1.55035e-104	-3.22194	-3.05253	4.02485e-62	-3.46239	-3.06086
45114353	chr19:45114353:C:T	0	-1.03783e-08	-2.97889	3.89963e-103	-1.03783e-08	-3.04949	1.34242e-60	-1.03783e-08	-3.0161
45114466	chr19:45114466:A:AT	0	-3.52599	-3.08733	1.51204e-104	-3.26397	-3.03553	3.89518e-62	-3.48373	-3.07227
45114499	chr19:45114499:G:A	0	-1.03783e-08	1.15507	1.10789e-102	-1.03783e-08	-2.00533	3.36802e-60	-1.03783e-08	-2.09625
45114511	chr19:45114511:A:G	0	-1.03783e-08	-2.86339	5.49254e-103	-1.03783e-08	-2.70697	1.29338e-60	-1.03783e-08	-3.05331
45114528	chr19:45114528:G:A	0	-3.38336	-2.88527	1.39431e-104	-3.51464	-2.86591	4.67652e-62	-3.28317	-3.09002
45114689	chr19:45114689:A:G	0	-1.03783e-08	-2.69899	8.86134e-103	-1.03783e-08	-2.22867	2.22069e-60	-1.03783e-08	-2.51276
45114813	chr19:45114813:G:A	0	-1.03783e-08	-2.85503	5.45384e-103	-1.03783e-08	-2.71405	1.30722e-60	-1.03783e-08	-3.04267
45115009	chr19:45115009:C:G	0	-1.03783e-08	-2.80793	8.76865e-103	-1.03783e-08	-2.23918	1.45234e-60	-1.03783e-08	-2.93739
45115023	chr19:45115023:G:T	0	-1.03783e-08	2.69767	1.01159e-101	-1.03783e-08	0.20633	1.8639e-59	-1.03783e-08	-0.385317
45115172	chr19:45115172:G:A	0	-1.03783e-08	-2.84217	5.36808e-103	-1.03783e-08	-2.7299	1.29982e-60	-1.03783e-08	-3.04835
45115274	chr19:45115274:A:T	0	-1.03783e-08	-1.55947	6.00656e-103	-1.03783e-08	-2.61751	1.44947e-60	-1.03783e-08	-2.93937
45115287	chr19:45115287:C:T	0	-1.03783e-08	2.36441	3.16593e-102	-1.03783e-08	-0.955333	8.7448e-60	-1.03783e-08	-1.14211
45115644	chr19:45115644:T:C	0	-3.42773	-2.52456	4.63735e-104	-2.73762	-2.44119	1.02341e-61	-3.16094	-2.42907
45116047	chr19:45116047:G:C	0	-1.03783e-08	-3.09016	4.51334e-103	-1.03783e-08	-2.90333	1.36559e-60	-1.03783e-08	-2.99899
45116248	chr19:45116248:G:A	0	-2.38093	-1.74134	1.74406e-104	-3.47194	-2.6848	1.45474e-61	-2.97501	-2.26332
45116258	chr19:45116258:G:A	0	-3.54602	-2.27515e-08	2.64671e-103	-3.43705	-2.27515e-08	8.33267e-61	-3.49297	-2.27515e-08
45116380	chr19:45116380:A:G	0	-1.03783e-08	-3.00371	3.8341e-103	-1.03783e-08	-3.06643	1.3138e-60	-1.03783e-08	-3.03765
45116397	chr19:45116397:C:T	0	-3.48791	-3.02745	1.49252e-104	-3.2277	-3.08479	4.09455e-62	-3.53974	-2.96635
45116516	chr19:45116516:G:A	0	-1.03783e-08	-2.59119	1.6201e-102	-1.03783e-08	-1.62529	1.59312e-60	-1.03783e-08	-2.84488
45116688	chr19:45116688:A:G	0	-3.25415	-3.08048	6.31903e-104	-2.97734	-1.89205	1.06024e-61	-2.95846	-2.5962
45116802	chr19:45116802:T:G	0	-1.03783e-08	-2.91043	5.93845e-103	-1.03783e-08	-2.62892	1.324e-60	-1.03783e-08	-3.02991
45117073	chr19:45117073:C:T	0	-1.03783e-08	-1.4421	6.42041e-103	-1.03783e-08	-2.55088	1.50659e-60	-1.03783e-08	-2.90073
45117255	chr19:45117255:G:T	0	-3.11211	-2.3035	1.38733e-104	-3.48811	-2.89746	1.07639e-61	-2.85939	-2.68016
45117259	chr19:45117259:C:G	0	-3.52648	-2.81487	2.78564e-104	-2.67307	-3.0154	4.26817e-62	-3.3763	-3.08826
45117292	chr19:45117292:G:A	0	-1.03783e-08	-2.84383	5.37238e-103	-1.03783e-08	-2.7291	1.3003e-60	-1.03783e-08	-3.04798
45117719	chr19:45117719:G:A	0	-1.03783e-08	-1.65487	1.37316e-102	-1.03783e-08	-1.79067	3.22919e-60	-1.03783e-08	-2.13834
45118315	chr19:45118315:C:T	0	-1.03783e-08	-1.8072	2.73585e-102	-1.03783e-08	-1.10134	4.77448e-60	-1.03783e-08	-1.74729
45118470	chr19:45118470:T:C	0	-1.03783e-08	-2.98903	5.47615e-103	-1.03783e-08	-2.70996	1.33907e-60	-1.03783e-08	-3.01859
45118499	chr19:45118499:TG:T	0	-3.37042	-3.0024	4.70119e-104	-2.18449	-2.98064	4.10923e-62	-3.50971	-2.9928
45118736	chr19:45118736:CAG:C	0	-1.03783e-08	-1.93178	2.49544e-102	-1.03783e-08	-1.19332	4.26301e-60	-1.03783e-08	-1.8606
45118788	chr19:45118788:G:A	0	-1.03783e-08	-2.59576	3.91951e-103	-1.03783e-08	-3.0444	1.36001e-60	-1.03783e-08	-3.00308
45118908	chr19:45118908:C:T	0	-1.03783e-08	-3.02765	3.73713e-103	-1.03783e-08	-3.09205	1.2431e-60	-1.03783e-08	-3.09296
45118925	chr19:45118925:T:C	0	-3.31514	-2.947	1.46681e-104	-3.49989	-2.82997	6.6721e-62	-2.93649	-3.08132
45119185	chr19:45119185:C:T	0	-1.03783e-08	-3.02528	5.79951e-103	-1.03783e-08	-2.65259	1.37839e-60	-1.03783e-08	-2.98966
45119364	chr19:45119364:A:G	0	-1.03783e-08	-2.98461	5.38026e-103	-1.03783e-08	-2.72763	1.32951e-60	-1.03783e-08	-3.02576
45119521	chr19:45119521:G:A	0	-1.03783e-08	-2.90252	4.88788e-103	-1.03783e-08	-2.82361	1.27925e-60	-1.03783e-08	-3.0643
45120208	chr19:45120208:A:G	0	-2.18736	-2.27515e-08	1.41179e-101	0.539661	-2.27515e-08	1.512e-60	-2.89714	-2.27515e-08
45120209	chr19:45120209:A:G	0	-2.54619	-2.27515e-08	7.57296e-102	-0.0831971	-2.27515e-08	1.26638e-60	-3.07441	-2.27515e-08
45120307	chr19:45120307:G:A	0	-1.03783e-08	-2.38587	4.20251e-103	-1.03783e-08	-2.97468	1.24955e-60	-1.03783e-08	-3.08779
45120368	chr19:45120368:C:T	0	-3.54553	-3.0275	1.83598e-104	-3.02213	-3.08324	4.5233e-62	-3.48038	-2.92612
45120381	chr19:45120381:T:C	0	-3.27267	-2.40517	1.29663e-104	-3.50606	-2.94712	8.63359e-62	-3.01279	-2.74729
45120419	chr19:45120419:C:T	0	-1.03783e-08	2.36135	3.16035e-102	-1.03783e-08	-0.957097	8.72722e-60	-1.03783e-08	-1.14413
45120512	chr19:45120512:C:T	0	-2.23189	-2.27515e-08	2.79983e-103	-3.38081	-2.27515e-08	7.89987e-61	-3.54631	-2.27515e-08
45120696	chr19:45120696:C:T	0	-1.03783e-08	-3.00956	5.70897e-103	-1.03783e-08	-2.66833	1.36047e-60	-1.03783e-08	-3.00274
45120866	chr19:45120866:A:G	0	-1.03783e-08	2.74779	1.09165e-101	-1.03783e-08	0.282498	1.99493e-59	-1.03783e-08	-0.317379
45121000	chr19:45121000:G:A	0	-1.03783e-08	-1.62192	1.45703e-102	-1.03783e-08	-1.73138	3.39777e-60	-1.03783e-08	-2.08745
45121045	chr19:45121045:A:G	0	-3.29626	-2.37997	1.17449e-104	-3.49263	-3.05949	7.12426e-62	-2.9177	-3.03454
45121215	chr19:45121215:C:T	0	-1.03783e-08	-3.08599	5.77015e-103	-1.03783e-08	-2.65767	1.29479e-60	-1.03783e-08	-3.05222
45121606	chr19:45121606:C:A	0	-1.03783e-08	-3.06273	3.73508e-103	-1.03783e-08	-3.0926	1.24713e-60	-1.03783e-08	-3.08973
45121729	chr19:45121729:C:T	0	-3.47829	-2.82601	3.17827e-104	-2.48179	-3.07482	4.77663e-62	-3.28845	-3.06356
45121802	chr19:45121802:C:T	0	-1.40953	-2.27515e-08	8.78568e-103	-2.23724	-2.27515e-08	1.35789e-59	-0.702059	-2.27515e-08
45122198	chr19:45122198:C:T	0	-1.03783e-08	-2.68454	9.01779e-103	-1.03783e-08	-2.21117	2.23971e-60	-1.03783e-08	-2.50423
45122351	chr19:45122351:C:A	0	-1.03783e-08	-2.9972	5.58886e-103	-1.03783e-08	-2.68959	1.34673e-60	-1.03783e-08	-3.01289
45123022	chr19:45123022:T:C	0	-1.03783e-08	-1.50605	6.75201e-103	-1.03783e-08	-2.50053	1.52615e-60	-1.03783e-08	-2.88783
45123121	chr19:45123121:A:G	0	-1.03783e-08	1.1602	1.11221e-102	-1.03783e-08	-2.00143	3.38087e-60	-1.03783e-08	-2.09244
45123236	chr19:45123236:G:T	0	-1.03783e-08	-0.815693	7.42294e-103	-1.03783e-08	-2.40579	4.2247e-60	-1.03783e-08	-1.86962
45123977	chr19:45123977:C:T	0	-3.45789	-2.97907	1.95666e-104	-3.08496	-2.95675	3.98706e-62	-3.54451	-2.98818
45124198	chr19:45124198:G:T	0	-1.03783e-08	-3.08424	5.69258e-103	-1.03783e-08	-2.6712	1.28638e-60	-1.03783e-08	-3.05874
45124276	chr19:45124276:C:T	0	-1.03783e-08	-3.04213	1.10118e-102	-1.03783e-08	-2.0114	1.66383e-60	-1.03783e-08	-2.80145
45124475	chr19:45124475:T:C	0	-1.03783e-08	-0.84403	7.80766e-103	-1.03783e-08	-2.35526	4.40207e-60	-1.03783e-08	-1.8285
45124824	chr19:45124824:G:A	0	-3.30988	-2.92123	1.48591e-104	-3.48642	-2.8305	6.87011e-62	-2.90219	-3.08637
45124863	chr19:45124863:T:C	0	-1.03783e-08	-3.0255	3.73854e-103	-1.03783e-08	-3.09167	1.24346e-60	-1.03783e-08	-3.09267
45124910	chr19:45124910:G:A	0	-1.03783e-08	2.25814	2.96323e-102	-1.03783e-08	-1.0215	8.20667e-60	-1.03783e-08	-1.20563
45124987	chr19:45124987:A:G	0	-1.03783e-08	2.76493	1.089e-101	-1.03783e-08	0.280062	2.04027e-59	-1.03783e-08	-0.294905
45125158	chr19:45125158:C:T	0	-1.03783e-08	-3.06418	5.30906e-103	-1.03783e-08	-2.74095	1.54521e-60	-1.03783e-08	-2.87541
45125306	chr19:45125306:T:TA	4.02623e-280	46.5664	-2.27515e-08	1.40859e-102	-1.76519	-2.27515e-08	2.05957e-60	-2.58807	-2.27515e-08
```
