## Supplementary material for "Characterization of shared and ancestry-specific signals driving complex traits using multi-ancestry fine-mapping": susiex_nc3.cs80.snp (part 2 of 2)

```
45125311	chr19:45125311:A:C	0	-3.46375	-2.7795	5.35953e-104	-2.61433	-2.41974	7.63157e-62	-3.24083	-2.64262
45125356	chr19:45125356:A:G	0	-1.03783e-08	-3.02968	3.73469e-103	-1.03783e-08	-3.0927	1.24292e-60	-1.03783e-08	-3.09311
45125358	chr19:45125358:G:C	0	-1.03783e-08	-1.41175	7.30624e-103	-1.03783e-08	-2.42164	3.35913e-60	-1.03783e-08	-2.09889
45125680	chr19:45125680:T:C	0	-1.03783e-08	-3.02696	5.84948e-103	-1.03783e-08	-2.64401	1.35762e-60	-1.03783e-08	-3.00484
45125846	chr19:45125846:A:G	0	-3.54364	-2.27515e-08	5.31397e-103	-2.74003	-2.27515e-08	7.94458e-61	-3.54067	-2.27515e-08
45125908	chr19:45125908:G:A	0	-3.12347	-3.08879	5.92402e-104	-1.84751	-3.08642	7.12752e-62	-2.92416	-3.02762
45126465	chr19:45126465:G:A	0	-1.03783e-08	-2.78186	1.16978e-102	-1.03783e-08	-1.95096	1.41548e-60	-1.03783e-08	-2.9631
45126481	chr19:45126481:G:A	0	-3.0894	-2.32766	1.38417e-104	-3.48186	-2.90599	1.09674e-61	-2.82481	-2.69601
45126557	chr19:45126557:CTT:C	0	-1.03783e-08	-3.02742	5.8717e-103	-1.03783e-08	-2.64022	1.3596e-60	-1.03783e-08	-3.00339
45126973	chr19:45126973:T:C	0	-1.03783e-08	-1.50145	6.77399e-103	-1.03783e-08	-2.49727	1.52888e-60	-1.03783e-08	-2.88604
45127006	chr19:45127006:G:A	0	-1.03783e-08	-2.40442	5.61265e-103	-1.03783e-08	-2.68534	1.58203e-60	-1.03783e-08	-2.85187
45127102	chr19:45127102:C:G	0	-3.00423	-2.27515e-08	2.38526e-103	-3.54106	-2.27515e-08	9.85031e-61	-3.32566	-2.27515e-08
45127106	chr19:45127106:G:T	0	-1.03783e-08	-3.01925	5.72897e-103	-1.03783e-08	-2.66483	1.34701e-60	-1.03783e-08	-3.01268
45127897	chr19:45127897:C:T	0	-1.03783e-08	-3.00146	1.34663e-102	-1.03783e-08	-1.81018	1.82796e-60	-1.03783e-08	-2.70737
45127935	chr19:45127935:A:G	0	-1.03783e-08	-3.08035	5.72947e-103	-1.03783e-08	-2.66474	1.63662e-60	-1.03783e-08	-2.81794
45127994	chr19:45127994:G:A	0	-1.93733	-1.1017	8.06782e-104	-3.45046	-1.17461	6.77369e-61	-2.86244	-0.837676
45128363	chr19:45128363:C:T	0	-1.03783e-08	-2.78186	1.16978e-102	-1.03783e-08	-1.95096	1.41548e-60	-1.03783e-08	-2.9631
45128547	chr19:45128547:C:T	0	-1.03783e-08	-3.02484	5.81129e-103	-1.03783e-08	-2.65056	1.35557e-60	-1.03783e-08	-3.00635
45128558	chr19:45128558:G:A	0	-3.40545	-2.99263	2.32047e-104	-2.90099	-2.97019	4.01723e-62	-3.54504	-2.98011
45128838	chr19:45128838:T:C	0	-1.03783e-08	-3.01908	5.71222e-103	-1.03783e-08	-2.66776	1.34632e-60	-1.03783e-08	-3.0132
45129634	chr19:45129634:C:T	0	-1.03783e-08	-3.08575	1.12993e-102	-1.03783e-08	-1.98562	3.22284e-60	-1.03783e-08	-2.14031
45129823	chr19:45129823:A:G	0	-1.03783e-08	-2.27305	3.1148e-102	-1.03783e-08	-0.971614	4.81366e-60	-1.03783e-08	-1.73912
45129921	chr19:45129921:G:C	0	-1.03783e-08	2.36135	3.16035e-102	-1.03783e-08	-0.957097	8.72722e-60	-1.03783e-08	-1.14413
45130250	chr19:45130250:G:A	0	-1.03783e-08	-3.01342	5.60778e-103	-1.03783e-08	-2.68621	1.35804e-60	-1.03783e-08	-3.00453
45130350	chr19:45130350:C:T	0	-1.03783e-08	-3.0752	5.88135e-103	-1.03783e-08	-2.63858	1.25583e-60	-1.03783e-08	-3.08278
45130428	chr19:45130428:G:A	0	-3.49514	-2.8712	2.01045e-104	-3.09561	-2.91899	4.3862e-62	-3.54333	-2.89395
45130576	chr19:45130576:T:G	0	-1.03783e-08	-3.01502	5.61184e-103	-1.03783e-08	-2.68549	1.35948e-60	-1.03783e-08	-3.00347
45131092	chr19:45131092:C:CA	0	-3.41452	-2.79947	4.71866e-104	-2.69843	-2.46299	7.77509e-62	-3.18668	-2.67814
45131297	chr19:45131297:G:A	0	-3.22315	-2.27515e-08	2.53605e-103	-3.47976	-2.27515e-08	1.03659e-60	-3.27463	-2.27515e-08
45131326	chr19:45131326:G:A	0	-1.03783e-08	-3.02532	3.73715e-103	-1.03783e-08	-3.09204	1.24318e-60	-1.03783e-08	-3.0929
45131596	chr19:45131596:A:G	0	-3.53747	-2.66058	7.68468e-104	-2.40112	-2.2726	5.45115e-62	-3.54105	-2.67887
45131735	chr19:45131735:A:G	0	-1.03783e-08	-3.09314	4.34614e-103	-1.03783e-08	-2.94108	1.25909e-60	-1.03783e-08	-3.08018
45131778	chr19:45131778:A:T	0	0.883309	-2.98856	1.27849e-103	-1.0978	-3.06689	3.56845e-61	-1.24874	-3.09229
45131820	chr19:45131820:G:C	0	-1.03783e-08	-3.00199	5.48218e-103	-1.03783e-08	-2.70886	1.34581e-60	-1.03783e-08	-3.01358
45131841	chr19:45131841:C:T	0	-1.03783e-08	-2.46523	4.78428e-103	-1.03783e-08	-2.84503	1.69531e-60	-1.03783e-08	-2.78271
45131867	chr19:45131867:TG:T	0	-1.03783e-08	-3.01239	5.55444e-103	-1.03783e-08	-2.69577	1.35694e-60	-1.03783e-08	-3.00534
45132066	chr19:45132066:T:A	0	-3.26843	-2.33543	1.17113e-104	-3.47991	-3.07507	7.42463e-62	-2.87688	-3.03406
45132215	chr19:45132215:GCCCACCC:G	0	-1.03783e-08	-3.04153	5.98826e-103	-1.03783e-08	-2.62056	1.41286e-60	-1.03783e-08	-2.96495
45132482	chr19:45132482:T:C	0	-1.03783e-08	-2.01264	5.73895e-103	-1.03783e-08	-2.66309	2.50583e-60	-1.03783e-08	-2.39195
45132943	chr19:45132943:C:T	0	-3.23011	-2.95478	5.65204e-104	-2.03445	-2.94649	4.59143e-62	-3.41538	-2.97617
45133364	chr19:45133364:G:A	0	-3.21509	-2.27515e-08	9.29026e-103	-2.1814	-2.27515e-08	8.38749e-61	-3.48642	-2.27515e-08
45133369	chr19:45133369:C:T	0	-3.53898	-3.07112	2.25058e-104	-2.8445	-3.05726	4.33958e-62	-3.40198	-3.04599
45133508	chr19:45133508:C:G	0	-1.03783e-08	2.78727	1.09606e-101	-1.03783e-08	0.286527	2.0107e-59	-1.03783e-08	-0.309506
45133897	chr19:45133897:C:T	0	-1.03783e-08	-3.09197	4.47545e-103	-1.03783e-08	-2.91176	1.26992e-60	-1.03783e-08	-3.07162
45133973	chr19:45133973:C:T	0	-1.03783e-08	-2.43524	5.56278e-103	-1.03783e-08	-2.69427	1.57325e-60	-1.03783e-08	-2.85743
45133999	chr19:45133999:G:A	0	-1.03783e-08	-3.032	5.88667e-103	-1.03783e-08	-2.63767	1.36425e-60	-1.03783e-08	-2.99997
45134021	chr19:45134021:G:A	0	-1.03783e-08	-3.09315	4.3428e-103	-1.03783e-08	-2.94185	1.25879e-60	-1.03783e-08	-3.08043
45134086	chr19:45134086:A:G	0	-3.30912	-2.3412	1.16014e-104	-3.49332	-3.07109	7.0368e-62	-2.93691	-3.02768
45134132	chr19:45134132:C:T	0	-1.03783e-08	-2.72781	8.57678e-103	-1.03783e-08	-2.26131	2.15803e-60	-1.03783e-08	-2.54138
45134713	chr19:45134713:C:A	0	-2.82274	-2.27515e-08	9.20753e-103	-2.19034	-2.27515e-08	2.49396e-60	-2.3967	-2.27515e-08
45134987	chr19:45134987:C:T	0	-3.41127	-3.05026	3.58422e-104	-2.39719	-3.03922	3.7777e-62	-3.52836	-3.05827
45135064	chr19:45135064:G:A	0	-1.03783e-08	-3.02121	5.75518e-103	-1.03783e-08	-2.66027	1.35121e-60	-1.03783e-08	-3.00958
45135286	chr19:45135286:G:A	0	-1.03783e-08	-3.06223	5.31309e-103	-1.03783e-08	-2.74019	1.53372e-60	-1.03783e-08	-2.88288
45135463	chr19:45135463:A:G	0	-3.06551	-2.27303	1.5655e-104	-3.42036	-2.84439	1.31056e-61	-2.68872	-2.65399
45135490	chr19:45135490:A:G	0	-1.03783e-08	-3.00675	5.55026e-103	-1.03783e-08	-2.69652	1.33156e-60	-1.03783e-08	-3.02422
45135555	chr19:45135555:T:C	0	-1.03783e-08	-1.3536	3.21386e-102	-1.03783e-08	-0.940307	4.2305e-59	-1.03783e-08	0.434333
45135747	chr19:45135747:T:C	0	-1.03783e-08	-3.02815	5.99352e-103	-1.03783e-08	-2.61969	1.60602e-60	-1.03783e-08	-2.83681
45135829	chr19:45135829:C:T	0	-1.03783e-08	-3.02135	5.69795e-103	-1.03783e-08	-2.67026	1.35256e-60	-1.03783e-08	-3.00858
45136187	chr19:45136187:G:A	0	-1.03783e-08	-3.09316	4.3059e-103	-1.03783e-08	-2.95038	1.25884e-60	-1.03783e-08	-3.08038
45136458	chr19:45136458:A:G	0	-3.19799	-2.64778	2.67855e-104	-2.67251	-3.05516	6.30084e-62	-3.02891	-3.04615
45136704	chr19:45136704:G:GGGGAGGC	0	-1.03783e-08	2.35667	3.14559e-102	-1.03783e-08	-0.96178	8.69178e-60	-1.03783e-08	-1.1482
45136730	chr19:45136730:G:A	0	-1.03783e-08	-3.02662	5.70805e-103	-1.03783e-08	-2.66849	1.35381e-60	-1.03783e-08	-3.00765
45136866	chr19:45136866:A:G	0	-3.16902	-2.64644	2.79507e-104	-2.62793	-3.05716	6.5436e-62	-2.99292	-3.04434
45137025	chr19:45137025:T:A	0	-1.03783e-08	-3.0117	5.60545e-103	-1.03783e-08	-2.68663	1.33728e-60	-1.03783e-08	-3.01994
45137028	chr19:45137028:GC:G	0	-1.03783e-08	-2.81306	4.09236e-103	-1.03783e-08	-3.00124	1.2793e-60	-1.03783e-08	-3.06426
45137133	chr19:45137133:G:A	0	-1.03783e-08	-1.47552	6.86983e-103	-1.03783e-08	-2.48323	1.54188e-60	-1.03783e-08	-2.87757
45137341	chr19:45137341:G:A	0	-1.03783e-08	-1.39014	3.05372e-102	-1.03783e-08	-0.991421	3.9972e-59	-1.03783e-08	0.377607
45137679	chr19:45137679:G:A	0	-1.03783e-08	-3.006	5.52285e-103	-1.03783e-08	-2.70147	1.32976e-60	-1.03783e-08	-3.02557
45137848	chr19:45137848:C:A	0	-3.51544	-2.87962	2.92268e-104	-2.74369	-2.89676	4.27668e-62	-3.54496	-2.91761
45138403	chr19:45138403:G:A	0	-1.03783e-08	2.93695	1.34459e-101	-1.03783e-08	0.490896	2.50058e-59	-1.03783e-08	-0.0914654
45138786	chr19:45138786:G:A	0	-3.45956	-3.08057	2.9997e-104	-2.54564	-3.0688	3.72285e-62	-3.54269	-3.05857
45139360	chr19:45139360:G:A	0	-1.03783e-08	-2.14512	4.55582e-103	-1.03783e-08	-2.89396	1.26347e-60	-1.03783e-08	-3.07671
45139963	chr19:45139963:T:A	0	-1.03783e-08	-1.44475	6.40904e-103	-1.03783e-08	-2.55266	1.50513e-60	-1.03783e-08	-2.9017
45140094	chr19:45140094:T:C	0	-1.03783e-08	-2.94526	5.10963e-103	-1.03783e-08	-2.77924	1.28548e-60	-1.03783e-08	-3.05944
45140106	chr19:45140106:C:T	0	-1.03783e-08	-3.08592	4.3199e-103	-1.03783e-08	-2.94713	1.47993e-60	-1.03783e-08	-2.91858
45140113	chr19:45140113:C:A	0	-1.03783e-08	-3.00739	5.53581e-103	-1.03783e-08	-2.69913	1.32953e-60	-1.03783e-08	-3.02575
45140696	chr19:45140696:G:T	0	-1.03783e-08	-3.04945	1.04953e-102	-1.03783e-08	-2.05944	1.63284e-60	-1.03783e-08	-2.82025
45140699	chr19:45140699:C:T	0	2.33389	-3.08706	8.10981e-103	0.589715	-2.90701	1.05337e-60	-0.260991	-2.99758
45141096	chr19:45141096:A:T	0	-3.46925	-3.00614	3.54077e-104	-2.49881	-2.94979	4.00649e-62	-3.53866	-2.98917
45141518	chr19:45141518:G:A	0	-3.44479	-1.50432	4.35128e-104	-3.5192	-1.72328	1.28299e-61	-3.53601	-1.82796
45141625	chr19:45141625:C:T	0	-1.03783e-08	2.71832	1.04029e-101	-1.03783e-08	0.234308	1.91767e-59	-1.03783e-08	-0.356879
45141670	chr19:45141670:C:A	0	-2.98179	-2.27515e-08	5.53413e-103	-2.69943	-2.27515e-08	3.28852e-60	-2.12014	-2.27515e-08
45141695	chr19:45141695:G:A	0	-1.03783e-08	-3.00739	5.53581e-103	-1.03783e-08	-2.69913	1.32953e-60	-1.03783e-08	-3.02575
45141796	chr19:45141796:A:G	0	-1.03783e-08	0.739859	8.17966e-102	-1.03783e-08	-0.00613026	1.59384e-59	-1.03783e-08	-0.541839
45141811	chr19:45141811:G:A	0	-3.53735	-3.08117	2.40246e-104	-2.7914	-3.04506	4.37908e-62	-3.37806	-3.06084
45142177	chr19:45142177:C:T	0	-1.03783e-08	-3.04351	5.92582e-103	-1.03783e-08	-2.63105	1.28067e-60	-1.03783e-08	-3.06319
45142295	chr19:45142295:G:A	0	-3.30676	-0.631553	7.5534e-104	-3.53554	-1.15541	1.87529e-61	-3.0492	-1.9352
45142364	chr19:45142364:C:T	0	-1.03783e-08	-2.63264	4.06885e-103	-1.03783e-08	-3.007	1.49171e-60	-1.03783e-08	-2.91065
45143316	chr19:45143316:T:G	0	-1.03783e-08	-2.99286	5.34033e-103	-1.03783e-08	-2.73508	1.32561e-60	-1.03783e-08	-3.0287
45144050	chr19:45144050:A:G	0	-1.03783e-08	-2.98212	5.29956e-103	-1.03783e-08	-2.74274	1.2986e-60	-1.03783e-08	-3.04929
45144527	chr19:45144527:G:A	0	-1.03783e-08	-3.03864	3.73644e-103	-1.03783e-08	-3.09223	1.24288e-60	-1.03783e-08	-3.09315
45144638	chr19:45144638:T:A	0	-3.1513	-2.45532	1.27029e-104	-3.50228	-2.97143	9.01054e-62	-2.92407	-2.79327
45145245	chr19:45145245:A:G	0	-1.03783e-08	-3.02498	5.96321e-103	-1.03783e-08	-2.62476	1.37197e-60	-1.03783e-08	-2.99432
45146006	chr19:45146006:C:T	0	-1.03783e-08	-3.01806	3.98396e-103	-1.03783e-08	-3.02809	1.24304e-60	-1.03783e-08	-3.09302
45146113	chr19:45146113:C:A	0	-3.50866	-2.72241	2.14017e-104	-2.89465	-3.05742	4.54443e-62	-3.40288	-2.99897
45146128	chr19:45146128:A:G	0	-3.22418	-2.11537	2.44473e-103	-3.0071	-0.509325	2.2553e-61	-2.97311	-1.82676
45146523	chr19:45146523:G:C	0	-1.03783e-08	-3.02024	3.79665e-103	-1.03783e-08	-3.07625	1.29384e-60	-1.03783e-08	-3.05296
45146580	chr19:45146580:T:G	0	-1.36562	-2.49675	5.44249e-104	-2.99991	-2.0188	6.32475e-62	-3.54555	-2.52572
45146743	chr19:45146743:C:T	0	-1.03783e-08	-3.09164	4.94474e-103	-1.03783e-08	-2.81204	1.39856e-60	-1.03783e-08	-2.97513
45146995	chr19:45146995:A:G	0	-3.53389	-2.88284	2.06045e-103	-2.70145	-0.985989	2.10605e-61	-3.38541	-1.48293
45147062	chr19:45147062:T:G	0	-1.03783e-08	1.07787	1.08683e-102	-1.03783e-08	-2.02452	3.3282e-60	-1.03783e-08	-2.10814
45147128	chr19:45147128:C:T	0	-3.43368	-3.0061	3.432e-104	-2.46603	-3.01378	3.84351e-62	-3.53423	-3.03513
45147413	chr19:45147413:A:G	0	-2.9692	-2.27515e-08	3.43084e-103	-3.17756	-2.27515e-08	1.85716e-60	-2.69153	-2.27515e-08
45147430	chr19:45147430:A:G	0	-3.54614	-2.49283	5.08083e-103	-2.73413	-0.0507668	4.73651e-61	-3.43892	-0.618935
45147455	chr19:45147455:T:C	0	-1.03783e-08	-2.59719	3.83784e-103	-1.03783e-08	-3.06546	1.27596e-60	-1.03783e-08	-3.06687
45147664	chr19:45147664:A:G	0	-1.03783e-08	2.50742	3.29731e-102	-1.03783e-08	-0.914674	9.08662e-60	-1.03783e-08	-1.10377
45147961	chr19:45147961:G:A	0	-3.44239	-2.42812	1.08219e-104	-3.54429	-3.08967	5.5838e-62	-3.15336	-3.04251
45148218	chr19:45148218:A:G	0	-1.03783e-08	-3.02814	4.25127e-103	-1.03783e-08	-2.96315	1.28229e-60	-1.03783e-08	-3.06192
45148265	chr19:45148265:T:C	0	-1.03783e-08	1.75748	2.26887e-102	-1.03783e-08	-1.2885	6.59127e-60	-1.03783e-08	-1.42483
45148339	chr19:45148339:G:A	0	-1.03783e-08	-2.34632	5.0486e-103	-1.03783e-08	-2.79126	1.81857e-60	-1.03783e-08	-2.71252
45148642	chr19:45148642:G:A	0	-1.03783e-08	-3.07616	5.42061e-103	-1.03783e-08	-2.72016	1.27341e-60	-1.03783e-08	-3.06888
45148728	chr19:45148728:G:GGTAT	0	-3.40811	-3.05486	3.84303e-104	-2.31945	-3.04724	3.84326e-62	-3.51134	-3.05808
45148821	chr19:45148821:T:C	0	-3.45207	-2.71814	1.75891e-104	-3.07847	-3.06979	4.8392e-62	-3.2905	-3.04849
45148825	chr19:45148825:T:C	0	-1.03783e-08	-2.77428	9.79802e-103	-1.03783e-08	-2.12819	1.35526e-60	-1.03783e-08	-3.00658
45148858	chr19:45148858:A:G	0	-1.03783e-08	-3.053	4.05865e-103	-1.03783e-08	-3.00952	1.24291e-60	-1.03783e-08	-3.09312
45148935	chr19:45148935:G:A	0	-2.67079	-2.73264	2.18036e-104	-3.33397	-2.59949	2.85454e-61	-1.90754	-2.65671
45149028	chr19:45149028:C:T	0	-1.03783e-08	2.77435	1.2177e-101	-1.03783e-08	0.391767	2.12362e-59	-1.03783e-08	-0.254866
45149180	chr19:45149180:A:G	0	-1.03783e-08	-3.02886	3.7388e-103	-1.03783e-08	-3.0916	1.24332e-60	-1.03783e-08	-3.09279
45149268	chr19:45149268:T:A	0	-2.25138	-1.643	1.9184e-104	-3.42539	-2.63606	1.72292e-61	-2.88941	-2.17973
45149414	chr19:45149414:G:C	0	-1.03783e-08	-1.53805	6.44144e-103	-1.03783e-08	-2.54761	1.51771e-60	-1.03783e-08	-2.89337
45149797	chr19:45149797:C:A	0	-3.14295	-2.18778	1.43571e-104	-3.50343	-2.84786	1.07355e-61	-2.92102	-2.62117
45149968	chr19:45149968:C:T	0	-3.25944	-2.27515e-08	3.53417e-103	-3.14789	-2.27515e-08	9.6151e-61	-3.34982	-2.27515e-08
45150133	chr19:45150133:G:A	0	-3.34682	-3.06353	1.28911e-104	-3.532	-2.927	6.22261e-62	-3.05431	-3.03324
45150494	chr19:45150494:T:C	0	-1.03783e-08	-1.35277	3.3916e-102	-1.03783e-08	-0.886479	4.41067e-59	-1.03783e-08	0.476038
45150625	chr19:45150625:TAGTC:T	0	1.34976	-2.27515e-08	3.6993e-99	6.10812	-2.27515e-08	3.14083e-33	60.0037	-2.27515e-08
45151125	chr19:45151125:G:A	0	-1.03783e-08	-2.42912	4.80283e-103	-1.03783e-08	-2.84116	1.74219e-60	-1.03783e-08	-2.75543
45151316	chr19:45151316:C:CTAAT	0	-1.03783e-08	-0.59191	1.08091e-102	-1.03783e-08	-2.02998	3.05483e-60	-1.03783e-08	-2.19385
45151632	chr19:45151632:C:T	0	-1.03783e-08	-2.6266	9.8649e-103	-1.03783e-08	-2.12138	2.34827e-60	-1.03783e-08	-2.4569
45152075	chr19:45152075:T:C	0	-3.44578	-3.0251	3.23406e-104	-2.51518	-3.02403	3.80015e-62	-3.53761	-3.0431
45152228	chr19:45152228:G:C	0	-1.03783e-08	-2.71042	5.55249e-103	-1.03783e-08	-2.69612	1.59454e-60	-1.03783e-08	-2.84399
45152343	chr19:45152343:G:A	0	-1.03783e-08	-3.05077	6.51516e-103	-1.03783e-08	-2.53623	1.59183e-60	-1.03783e-08	-2.84569
45152389	chr19:45152389:G:T	0	-3.15159	-2.3211	1.36176e-104	-3.49927	-2.90491	9.91832e-62	-2.92496	-2.6964
45154000	chr19:45154000:A:G	0	-1.03783e-08	-3.08095	4.91607e-103	-1.03783e-08	-2.81786	1.46532e-60	-1.03783e-08	-2.9285
45154082	chr19:45154082:G:C	0	-2.69902	-2.56571	2.08371e-104	-3.12752	-2.85129	1.4033e-61	-2.25697	-3.01737
45154228	chr19:45154228:C:T	0	-3.40416	-3.09299	6.26279e-104	-2.50038	-2.37795	5.47342e-62	-3.18031	-3.03553
45154452	chr19:45154452:A:G	0	-1.03783e-08	-2.43162	1.10024e-102	-1.03783e-08	-2.01225	2.22839e-60	-1.03783e-08	-2.50929
45154641	chr19:45154641:G:C	0	-1.03783e-08	-2.98175	3.75326e-103	-1.03783e-08	-3.08774	1.27719e-60	-1.03783e-08	-3.06591
45154649	chr19:45154649:T:C	0	-1.03783e-08	0.896934	7.81489e-102	-1.03783e-08	-0.0517494	1.42485e-59	-1.03783e-08	-0.653923
45154898	chr19:45154898:A:C	0	-2.30466	-3.05319	2.61577e-104	-2.9494	-2.80199	1.9835e-61	-1.9347	-2.9936
45155136	chr19:45155136:T:A	0	-3.44713	-2.47284	1.49429e-104	-3.46509	-2.84621	5.78167e-62	-3.54604	-2.61502
45155190	chr19:45155190:C:T	0	-1.03783e-08	-2.65028	9.74005e-103	-1.03783e-08	-2.13412	2.33086e-60	-1.03783e-08	-2.46434
45155329	chr19:45155329:C:T	0	-3.46787	-2.27515e-08	2.39062e-103	-3.53881	-2.27515e-08	7.91469e-61	-3.54444	-2.27515e-08
45155896	chr19:45155896:C:T	0	-1.03783e-08	-3.00751	4.66194e-103	-1.03783e-08	-2.87093	1.86023e-60	-1.03783e-08	-2.68987
45156019	chr19:45156019:C:A	0	-2.98985	-2.27515e-08	2.40651e-103	-3.53219	-2.27515e-08	9.32329e-61	-3.38064	-2.27515e-08
45156302	chr19:45156302:C:T	0	-1.03783e-08	-2.49127	1.29736e-102	-1.03783e-08	-1.84745	2.90735e-60	-1.03783e-08	-2.24333
45156587	chr19:45156587:G:A	0	-1.03783e-08	-2.07349	4.4607e-103	-1.03783e-08	-2.91506	1.75498e-60	-1.03783e-08	-2.74811
45156663	chr19:45156663:A:G	0	-1.76409	-3.093	3.27624e-104	-2.547	-2.97925	3.36051e-61	-1.3245	-3.07656
45156680	chr19:45156680:G:C	0	-2.88512	-2.27515e-08	3.0997e-103	-3.27906	-2.27515e-08	1.45023e-60	-2.93885	-2.27515e-08
45156765	chr19:45156765:C:T	0	-1.03783e-08	0.513599	1.26627e-102	-1.03783e-08	-1.8717	3.42895e-60	-1.03783e-08	-2.07832
45157052	chr19:45157052:C:T	0	-1.03783e-08	-2.84204	4.06386e-103	-1.03783e-08	-3.00823	1.24555e-60	-1.03783e-08	-3.091
45157381	chr19:45157381:C:T	0	-3.51769	-2.11781	1.88581e-104	-3.38849	-2.6901	5.41899e-62	-3.54248	-2.68335
45157714	chr19:45157714:A:C	0	-2.90388	-2.27515e-08	2.14267e-102	-1.34573	-2.27515e-08	2.88314e-60	-2.25169	-2.27515e-08
45158120	chr19:45158120:C:T	0	-2.99425	-2.27515e-08	2.44428e-103	-3.51661	-2.27515e-08	8.4247e-61	-3.48199	-2.27515e-08
45158571	chr19:45158571:G:A	0	-1.03783e-08	-1.45449	4.19854e-102	-1.03783e-08	-0.673044	8.56225e-60	-1.03783e-08	-1.16321
45158902	chr19:45158902:C:T	0	-1.03783e-08	-3.04162	4.47316e-103	-1.03783e-08	-2.91227	1.30608e-60	-1.03783e-08	-3.04355
45159037	chr19:45159037:G:A	0	-2.75011	-2.27515e-08	2.72461e-103	-3.40804	-2.27515e-08	7.95368e-61	-3.53952	-2.27515e-08
45159201	chr19:45159201:G:A	0	-2.92503	-3.0925	1.20166e-104	-3.45178	-3.07746	1.23303e-61	-2.31442	-3.08926
45159559	chr19:45159559:C:T	0	-1.03783e-08	-0.0728632	4.32972e-102	-1.03783e-08	-0.642278	9.5832e-60	-1.03783e-08	-1.05056
45159736	chr19:45159736:G:A	0	-1.03783e-08	1.97236	2.98974e-102	-1.03783e-08	-1.01259	1.67658e-59	-1.03783e-08	-0.491232
45159780	chr19:45159780:G:A	0	-1.03783e-08	1.86792	2.79672e-102	-1.03783e-08	-1.07933	1.5559e-59	-1.03783e-08	-0.565931
45160579	chr19:45160579:G:A	0	-1.03783e-08	-3.0476	3.78329e-103	-1.03783e-08	-3.07977	1.24334e-60	-1.03783e-08	-3.09277
45160684	chr19:45160684:G:A	0	-1.03783e-08	-3.05341	3.88413e-103	-1.03783e-08	-3.05347	1.24841e-60	-1.03783e-08	-3.0887
45160941	chr19:45160941:G:A	0	-1.03783e-08	1.59288	2.46188e-102	-1.03783e-08	-1.20686	1.33449e-59	-1.03783e-08	-0.719442
45161151	chr19:45161151:G:A	0	-1.03783e-08	-2.98291	5.2033e-103	-1.03783e-08	-2.76107	1.44955e-60	-1.03783e-08	-2.93932
45161230	chr19:45161230:G:T	0	-1.03783e-08	-2.44109	8.03399e-103	-1.03783e-08	-2.32668	1.865e-60	-1.03783e-08	-2.68731
45161248	chr19:45161248:G:A	0	-1.03783e-08	-2.52036	7.27911e-103	-1.03783e-08	-2.42536	1.86388e-60	-1.03783e-08	-2.68791
45161260	chr19:45161260:G:A	0	-1.03783e-08	-2.98291	5.2033e-103	-1.03783e-08	-2.76107	1.44955e-60	-1.03783e-08	-2.93932
45161408	chr19:45161408:G:A	0	-1.03783e-08	1.43608	2.54514e-102	-1.03783e-08	-1.17359	1.3442e-59	-1.03783e-08	-0.71219
45161632	chr19:45161632:T:A	0	-1.03783e-08	-3.01929	3.79997e-103	-1.03783e-08	-3.07537	1.24336e-60	-1.03783e-08	-3.09276
45161726	chr19:45161726:G:C	0	-1.03783e-08	-2.50026	7.50381e-103	-1.03783e-08	-2.39495	1.76292e-60	-1.03783e-08	-2.7436
45161813	chr19:45161813:C:T	0	-1.03783e-08	-2.69831	5.41647e-103	-1.03783e-08	-2.72092	1.38433e-60	-1.03783e-08	-2.98536
45161842	chr19:45161842:G:A	0	-1.03783e-08	-2.68904	3.76241e-103	-1.03783e-08	-3.08531	1.50128e-60	-1.03783e-08	-2.90426
45161911	chr19:45161911:C:T	0	-1.03783e-08	-3.01699	3.77876e-103	-1.03783e-08	-3.08097	1.28658e-60	-1.03783e-08	-3.05858
45162152	chr19:45162152:C:T	0	-1.03783e-08	-2.70591	4.39956e-103	-1.03783e-08	-2.92886	1.56965e-60	-1.03783e-08	-2.85972
45162193	chr19:45162193:T:G	0	-1.03783e-08	-2.82719	3.96659e-103	-1.03783e-08	-3.03246	1.24306e-60	-1.03783e-08	-3.093
45162459	chr19:45162459:C:T	0	-3.05573	-3.09005	1.44735e-104	-3.30671	-3.0365	8.46941e-62	-2.69037	-3.08891
45162498	chr19:45162498:C:T	0	-1.03783e-08	-2.73407	5.21555e-103	-1.03783e-08	-2.75872	4.16213e-60	-1.03783e-08	-1.88455
45162638	chr19:45162638:A:C	0	-1.03783e-08	-3.05746	3.76035e-103	-1.03783e-08	-3.08585	1.24579e-60	-1.03783e-08	-3.0908
45162663	chr19:45162663:C:T	0	-1.03783e-08	1.92553	2.90046e-102	-1.03783e-08	-1.04291	1.64482e-59	-1.03783e-08	-0.510357
45162890	chr19:45162890:T:C	0	-1.03783e-08	1.92678	2.90344e-102	-1.03783e-08	-1.04188	1.64694e-59	-1.03783e-08	-0.509067
45162986	chr19:45162986:C:T	0	-1.03783e-08	1.55996	2.4478e-102	-1.03783e-08	-1.21259	1.31535e-59	-1.03783e-08	-0.733888
45163127	chr19:45163127:C:T	0	-1.03783e-08	-2.92338	5.81131e-103	-1.03783e-08	-2.65056	1.55358e-60	-1.03783e-08	-2.87001
45163433	chr19:45163433:A:T	0	-1.03783e-08	-3.06047	3.75292e-103	-1.03783e-08	-3.08783	1.24652e-60	-1.03783e-08	-3.09022
45163739	chr19:45163739:A:G	0	-1.03783e-08	-2.49274	7.57284e-103	-1.03783e-08	-2.3858	1.77314e-60	-1.03783e-08	-2.73782
45163813	chr19:45163813:A:C	0	-1.03783e-08	-3.05778	3.75976e-103	-1.03783e-08	-3.08601	1.24588e-60	-1.03783e-08	-3.09073
45164136	chr19:45164136:G:A	0	-1.03783e-08	1.92553	2.90046e-102	-1.03783e-08	-1.04291	1.64482e-59	-1.03783e-08	-0.510357
45164170	chr19:45164170:T:C	0	-1.03783e-08	-3.05212	3.74152e-103	-1.03783e-08	-3.09087	1.24633e-60	-1.03783e-08	-3.09037
45164257	chr19:45164257:A:G	0	-1.03783e-08	-2.23576	1.92015e-102	-1.03783e-08	-1.45538	3.87456e-60	-1.03783e-08	-1.95614
45164465	chr19:45164465:C:T	0	-1.03783e-08	-3.05805	3.75987e-103	-1.03783e-08	-3.08598	1.24599e-60	-1.03783e-08	-3.09065
45164469	chr19:45164469:G:A	0	-3.54637	-2.27515e-08	2.42713e-103	-3.52366	-2.27515e-08	1.05464e-60	-3.25737	-2.27515e-08
45164503	chr19:45164503:G:A	0	-1.03783e-08	1.92553	2.90046e-102	-1.03783e-08	-1.04291	1.64482e-59	-1.03783e-08	-0.510357
45164572	chr19:45164572:G:A	0	-3.15996	-0.263725	1.66604e-103	-3.54285	-0.357065	4.98426e-61	-3.52295	-0.483925
45164822	chr19:45164822:A:G	0	-1.03783e-08	-3.05351	3.76813e-103	-1.03783e-08	-3.08379	1.2448e-60	-1.03783e-08	-3.0916
45164934	chr19:45164934:C:T	0	-1.03783e-08	-0.581539	5.94951e-103	-1.03783e-08	-2.62706	1.79435e-60	-1.03783e-08	-2.72593
45165118	chr19:45165118:C:T	0	-1.03783e-08	-2.8138	4.80768e-103	-1.03783e-08	-2.84015	1.40805e-60	-1.03783e-08	-2.96837
45165279	chr19:45165279:A:G	0	-1.03783e-08	-3.05758	3.76028e-103	-1.03783e-08	-3.08587	1.2458e-60	-1.03783e-08	-3.0908
45165329	chr19:45165329:T:C	0	-1.03783e-08	1.93201	2.91205e-102	-1.03783e-08	-1.03892	1.65281e-59	-1.03783e-08	-0.505512
45165395	chr19:45165395:C:T	0	-1.03783e-08	-2.96879	4.56276e-103	-1.03783e-08	-2.89244	1.68274e-60	-1.03783e-08	-2.79015
45165452	chr19:45165452:C:T	0	-3.4426	-2.27515e-08	2.72588e-103	-3.40757	-2.27515e-08	7.9522e-61	-3.53971	-2.27515e-08
45165698	chr19:45165698:T:C	0	-1.03783e-08	-3.08389	5.39471e-103	-1.03783e-08	-2.72495	1.25158e-60	-1.03783e-08	-3.08617
45166990	chr19:45166990:A:C	0	-1.55863	-1.78908	2.92098e-104	-2.97324	-2.66779	2.87663e-61	-2.26028	-2.29626
45166995	chr19:45166995:A:G	0	-1.03783e-08	-3.02362	3.76298e-103	-1.03783e-08	-3.08516	1.28085e-60	-1.03783e-08	-3.06305
45167100	chr19:45167100:G:T	0	-1.03783e-08	1.92553	2.90046e-102	-1.03783e-08	-1.04291	1.64482e-59	-1.03783e-08	-0.510357
45167820	chr19:45167820:G:A	0	-1.03783e-08	1.72873	2.4933e-102	-1.03783e-08	-1.19417	1.39453e-59	-1.03783e-08	-0.675428
45168194	chr19:45168194:G:A	0	-1.03783e-08	-2.94762	7.45013e-103	-1.03783e-08	-2.40213	2.84755e-60	-1.03783e-08	-2.26412
45168214	chr19:45168214:A:G	0	-2.65183	-3.07998	1.14798e-104	-3.49896	-3.07599	5.14684e-62	-3.19493	-3.08243
45168255	chr19:45168255:G:A	0	-1.03783e-08	-2.75485	5.13668e-103	-1.03783e-08	-2.77396	1.34753e-60	-1.03783e-08	-3.0123
45168599	chr19:45168599:A:G	0	-1.03783e-08	-2.9933	3.77531e-103	-1.03783e-08	-3.08188	1.26488e-60	-1.03783e-08	-3.0756
45168721	chr19:45168721:A:G	0	-1.03783e-08	-2.4518	4.80751e-103	-1.03783e-08	-2.84019	1.69731e-60	-1.03783e-08	-2.78153
45168867	chr19:45168867:C:T	0	-1.03783e-08	-3.01084	3.82929e-103	-1.03783e-08	-3.06769	1.24502e-60	-1.03783e-08	-3.09142
45168975	chr19:45168975:A:G	0	-3.43696	-2.03391	1.98195e-104	-3.50993	-2.51894	9.49708e-62	-3.19918	-2.46558
45169220	chr19:45169220:G:A	0	-0.548016	-2.27515e-08	1.30895e-101	0.464029	-2.27515e-08	5.23754e-46	30.5815	-2.27515e-08
45169453	chr19:45169453:C:T	0	-1.03783e-08	-2.7027	5.43906e-103	-1.03783e-08	-2.71676	1.38447e-60	-1.03783e-08	-2.98526
45169454	chr19:45169454:G:A	0	-1.03783e-08	-3.02517	3.76097e-103	-1.03783e-08	-3.08569	1.27961e-60	-1.03783e-08	-3.06402
45169710	chr19:45169710:C:T	0	-2.86348	-3.07749	1.59813e-104	-3.17599	-3.06813	1.05676e-61	-2.46508	-3.09286
45169864	chr19:45169864:G:A	0	-1.35406	-2.27515e-08	2.4935e-103	-3.49668	-2.27515e-08	1.00249e-60	-3.30809	-2.27515e-08
45169942	chr19:45169942:G:A	0	-1.03783e-08	-3.05156	3.78001e-103	-1.03783e-08	-3.08064	1.24375e-60	-1.03783e-08	-3.09244
45170197	chr19:45170197:A:G	0	-1.03783e-08	-3.02918	3.76804e-103	-1.03783e-08	-3.08381	1.25677e-60	-1.03783e-08	-3.08203
45170288	chr19:45170288:C:T	0	-1.03783e-08	-2.79918	4.25932e-103	-1.03783e-08	-2.96126	1.48021e-60	-1.03783e-08	-2.91839
45170443	chr19:45170443:G:A	0	-3.54637	-1.88396	2.80409e-104	-3.48676	-2.19511	1.2865e-61	-3.49167	-1.86957
45170671	chr19:45170671:G:A	0	-2.93795	-2.83547	1.64699e-104	-3.49797	-2.71603	8.72074e-62	-3.22957	-2.52047
45170820	chr19:45170820:T:C	0	-2.79079	-3.04403	1.6093e-104	-3.14412	-3.09303	1.18124e-61	-2.35484	-3.09175
45171027	chr19:45171027:C:T	0	-1.03783e-08	-3.05879	3.76599e-103	-1.03783e-08	-3.08435	1.24534e-60	-1.03783e-08	-3.09116
45171305	chr19:45171305:A:T	0	-3.46638	-2.93518	1.2167e-104	-3.53737	-2.97944	4.22507e-62	-3.3883	-3.08641
45171310	chr19:45171310:A:T	0	-1.03783e-08	-2.95965	4.12165e-103	-1.03783e-08	-2.99411	1.26171e-60	-1.03783e-08	-3.0781
45171576	chr19:45171576:ATCAACACTT:A	0	-1.03783e-08	-0.379292	6.41049e-103	-1.03783e-08	-2.55243	1.92199e-60	-1.03783e-08	-2.65721
45171717	chr19:45171717:C:T	0	-1.03783e-08	-2.47653	7.61309e-103	-1.03783e-08	-2.3805	1.78795e-60	-1.03783e-08	-2.7295
45171922	chr19:45171922:A:G	0	-3.41206	-2.27515e-08	3.09063e-103	-3.28199	-2.27515e-08	9.17093e-61	-3.39712	-2.27515e-08
45172096	chr19:45172096:C:T	0	-3.20309	-2.27515e-08	5.93932e-103	-2.62877	-2.27515e-08	1.1703e-60	-3.15331	-2.27515e-08
45172615	chr19:45172615:T:C	0	-3.4195	-3.07979	1.09297e-104	-3.53596	-3.0881	3.65103e-62	-3.53449	-3.08624
45172706	chr19:45172706:TC:T	0	-3.50773	-2.27515e-08	2.96375e-103	-3.32391	-2.27515e-08	9.10319e-61	-3.40453	-2.27515e-08
45172883	chr19:45172883:T:C	0	-1.03783e-08	-3.0854	4.53802e-103	-1.03783e-08	-2.89788	1.24722e-60	-1.03783e-08	-3.08965
45172937	chr19:45172937:A:G	0	-3.48619	-3.09316	1.27961e-104	-3.41972	-3.04667	3.93342e-62	-3.51466	-3.03157
45172982	chr19:45172982:C:T	0	-1.03783e-08	-2.75848	3.83529e-103	-1.03783e-08	-3.06612	1.29326e-60	-1.03783e-08	-3.05341
45172992	chr19:45172992:G:A	0	-1.03783e-08	-3.02532	4.3775e-103	-1.03783e-08	-2.93389	1.51481e-60	-1.03783e-08	-2.89529
45173106	chr19:45173106:T:A	0	-2.1071	-3.01343	1.56723e-104	-3.22998	-3.03367	1.18585e-61	-2.75236	-2.69034
45173439	chr19:45173439:G:A	0	-3.48339	-3.08932	1.2665e-104	-3.42101	-3.05569	3.68662e-62	-3.52129	-3.08975
45173463	chr19:45173463:C:T	0	-1.03783e-08	2.05509	3.39759e-102	-1.03783e-08	-0.884714	1.88678e-59	-1.03783e-08	-0.373115
45173647	chr19:45173647:G:A	0	-1.03783e-08	-3.09313	5.00507e-103	-1.03783e-08	-2.79991	1.24293e-60	-1.03783e-08	-3.0931
45173732	chr19:45173732:T:A	0	-1.03783e-08	-2.47653	7.61309e-103	-1.03783e-08	-2.3805	1.78795e-60	-1.03783e-08	-2.7295
45173782	chr19:45173782:G:A	0	-1.03783e-08	-3.0854	5.31779e-103	-1.03783e-08	-2.73931	1.24965e-60	-1.03783e-08	-3.08771
45173797	chr19:45173797:G:A	0	-1.03783e-08	-1.38546	9.7368e-102	-1.03783e-08	0.168132	3.92329e-60	-1.03783e-08	-1.94364
45173994	chr19:45173994:G:A	0	-1.03783e-08	-2.34689	4.73253e-103	-1.03783e-08	-2.85591	2.27949e-60	-1.03783e-08	-2.48662
45174057	chr19:45174057:T:C	0	-3.43009	-2.62347	1.53509e-104	-3.40982	-2.87454	4.64295e-62	-3.52511	-2.85528
45174309	chr19:45174309:G:C	0	-1.03783e-08	-3.0335	3.80795e-103	-1.03783e-08	-3.07327	1.24291e-60	-1.03783e-08	-3.09312
45174435	chr19:45174435:T:C	0	-1.03783e-08	-2.71052	5.37078e-103	-1.03783e-08	-2.72939	1.3721e-60	-1.03783e-08	-2.99423
45174764	chr19:45174764:G:C	0	-1.03783e-08	-2.11677	1.09643e-102	-1.03783e-08	-2.01572	2.19084e-60	-1.03783e-08	-2.52629
45174848	chr19:45174848:T:C	0	-1.03783e-08	-3.04454	3.77972e-103	-1.03783e-08	-3.08072	1.24337e-60	-1.03783e-08	-3.09275
45174948	chr19:45174948:G:A	0	-1.03783e-08	0.90337	8.15214e-102	-1.03783e-08	-0.00950024	1.4054e-59	-1.03783e-08	-0.667664
45174984	chr19:45174984:A:C	0	-1.03783e-08	-3.0693	4.13243e-103	-1.03783e-08	-2.9915	1.44796e-60	-1.03783e-08	-2.94042
45175121	chr19:45175121:C:T	0	-1.03783e-08	-3.02855	3.74219e-103	-1.03783e-08	-3.09069	1.24506e-60	-1.03783e-08	-3.09139
45175186	chr19:45175186:G:A	0	-1.03783e-08	-3.00757	3.78056e-103	-1.03783e-08	-3.08049	1.29349e-60	-1.03783e-08	-3.05323
45175189	chr19:45175189:A:G	0	-1.03783e-08	-3.024	3.76273e-103	-1.03783e-08	-3.08522	1.28068e-60	-1.03783e-08	-3.06319
45175422	chr19:45175422:G:A	0	-1.03783e-08	-2.84769	4.12227e-103	-1.03783e-08	-2.99396	1.42474e-60	-1.03783e-08	-2.95659
45175790	chr19:45175790:GT:G	0	-1.03783e-08	-2.46734	7.63004e-103	-1.03783e-08	-2.37827	1.79591e-60	-1.03783e-08	-2.72506
45175853	chr19:45175853:G:A	0	-1.03783e-08	-3.02488	3.76144e-103	-1.03783e-08	-3.08556	1.27989e-60	-1.03783e-08	-3.0638
45176047	chr19:45176047:C:A	0	-1.03783e-08	1.9764	2.96648e-102	-1.03783e-08	-1.0204	1.6949e-59	-1.03783e-08	-0.480364
45176118	chr19:45176118:G:A	0	-1.03783e-08	-2.91087	3.78893e-103	-1.03783e-08	-3.07828	1.3008e-60	-1.03783e-08	-3.04759
45176217	chr19:45176217:A:G	0	-1.03783e-08	-3.04172	3.78276e-103	-1.03783e-08	-3.07991	1.24312e-60	-1.03783e-08	-3.09295
45176442	chr19:45176442:C:T	0	-2.86936	-3.07062	1.58559e-104	-3.176	-3.07599	1.05512e-61	-2.46977	-3.08974
45176443	chr19:45176443:G:A	0	-1.03783e-08	-3.04955	3.77141e-103	-1.03783e-08	-3.08292	1.24373e-60	-1.03783e-08	-3.09246
45176642	chr19:45176642:T:A	0	-1.03783e-08	-1.82147	1.92327e-102	-1.03783e-08	-1.45376	2.1386e-59	-1.03783e-08	-0.247839
45176643	chr19:45176643:T:A	0	-1.03783e-08	-1.82077	1.91999e-102	-1.03783e-08	-1.45546	2.13481e-59	-1.03783e-08	-0.24961
45176646	chr19:45176646:A:ATGATGTTTG	0	-1.03783e-08	-1.8216	1.92248e-102	-1.03783e-08	-1.45416	2.13513e-59	-1.03783e-08	-0.249459
45176648	chr19:45176648:C:T	0	-1.03783e-08	-1.82464	1.91631e-102	-1.03783e-08	-1.45738	2.12445e-59	-1.03783e-08	-0.254475
45176654	chr19:45176654:AC:A	0	-1.03783e-08	-1.81926	1.92557e-102	-1.03783e-08	-1.45256	2.13863e-59	-1.03783e-08	-0.247821
45176656	chr19:45176656:A:T	0	-1.03783e-08	-1.82972	1.90666e-102	-1.03783e-08	-1.46243	2.10936e-59	-1.03783e-08	-0.261606
45176761	chr19:45176761:C:T	0	-1.03783e-08	-3.09092	5.11222e-103	-1.03783e-08	-2.77873	1.24434e-60	-1.03783e-08	-3.09197
45176901	chr19:45176901:G:T	0	-1.03783e-08	-3.0086	3.7861e-103	-1.03783e-08	-3.07903	1.29249e-60	-1.03783e-08	-3.054
45177247	chr19:45177247:C:T	0	-2.84662	-3.07115	1.62659e-104	-3.15117	-3.07529	1.093e-61	-2.43419	-3.09005
45177610	chr19:45177610:C:A	0	-1.03783e-08	1.54085	1.33424e-101	-1.03783e-08	0.483169	2.33409e-59	-1.03783e-08	-0.160364
45177982	chr19:45177982:G:C	0	-1.03783e-08	-3.08926	3.73546e-103	-1.03783e-08	-3.09249	1.28054e-60	-1.03783e-08	-3.06329
45178302	chr19:45178302:T:C	0	-2.98651	-2.27515e-08	1.76998e-102	-1.53681	-2.27515e-08	2.55837e-60	-2.3712	-2.27515e-08
45178768	chr19:45178768:A:C	0	-2.87668	-3.06003	1.58176e-104	-3.17136	-3.08305	1.06045e-61	-2.46927	-3.0852
45178770	chr19:45178770:G:A	0	-1.03783e-08	-3.03547	3.80352e-103	-1.03783e-08	-3.07444	1.24286e-60	-1.03783e-08	-3.09316
45178793	chr19:45178793:A:G	0	-1.03783e-08	-2.06862	2.32216e-102	-1.03783e-08	-1.26528	4.4567e-60	-1.03783e-08	-1.81616
45178835	chr19:45178835:C:G	0	-1.03783e-08	-3.02987	3.75236e-103	-1.03783e-08	-3.08798	1.24385e-60	-1.03783e-08	-3.09236
45179440	chr19:45179440:C:A	0	-1.58931	-2.27515e-08	4.55032e-103	-2.89517	-2.27515e-08	2.40896e-60	-2.43138	-2.27515e-08
45179566	chr19:45179566:G:A	0	-3.54633	-2.89616	1.80657e-104	-3.27653	-2.84499	6.07647e-62	-3.53218	-2.57914
45179618	chr19:45179618:C:G	0	-3.5463	-2.27515e-08	3.50032e-103	-3.15751	-2.27515e-08	9.55103e-61	-3.35651	-2.27515e-08
45179635	chr19:45179635:G:A	0	-3.52483	-2.27515e-08	3.75207e-103	-3.08806	-2.27515e-08	9.03454e-61	-3.4121	-2.27515e-08
45179905	chr19:45179905:G:A	0	-1.03783e-08	1.32548	1.13533e-101	-1.03783e-08	0.321727	1.99427e-59	-1.03783e-08	-0.317708
45180190	chr19:45180190:T:A	0	-2.78305	-3.01106	1.6345e-104	-3.13275	-3.08886	1.18504e-61	-2.35177	-3.09161
45180331	chr19:45180331:C:G	0	-1.03783e-08	-2.35291	3.81629e-103	-1.03783e-08	-3.07109	1.49436e-60	-1.03783e-08	-2.90888
45180991	chr19:45180991:G:A	0	-1.03783e-08	-2.79591	4.18254e-103	-1.03783e-08	-2.97945	1.46389e-60	-1.03783e-08	-2.92947
45181037	chr19:45181037:TG:T	0	-3.35331	-0.659768	1.18814e-103	-3.54511	-0.69286	3.64415e-61	-3.541	-0.779036
45181191	chr19:45181191:T:C	0	-1.03783e-08	-2.92122	8.16426e-103	-1.03783e-08	-2.3106	2.25599e-60	-1.03783e-08	-2.49699
45181553	chr19:45181553:A:G	0	-1.03783e-08	-0.829229	4.46196e-103	-1.03783e-08	-2.91478	1.2532e-60	-1.03783e-08	-3.08487
45181774	chr19:45181774:G:A	0	-1.03783e-08	-1.86049	4.36713e-103	-1.03783e-08	-2.93626	2.18107e-60	-1.03783e-08	-2.53076
45181810	chr19:45181810:T:C	0	-3.52086	-2.48353	1.40512e-104	-3.54479	-2.82803	5.55278e-62	-3.39336	-2.80809
45181868	chr19:45181868:T:C	0	-1.03783e-08	-2.50243	6.68646e-103	-1.03783e-08	-2.51028	1.89164e-60	-1.03783e-08	-2.67313
45182037	chr19:45182037:C:T	0	-2.93121	-3.09157	1.67376e-104	-3.16394	-3.03394	1.01194e-61	-2.51169	-3.0896
45182497	chr19:45182497:A:G	0	-1.03783e-08	-0.58039	1.11892e-102	-1.03783e-08	-1.99542	1.67595e-59	-1.03783e-08	-0.491607
45182612	chr19:45182612:T:C	0	-1.03783e-08	-3.0286	4.96716e-103	-1.03783e-08	-2.80752	1.65923e-60	-1.03783e-08	-2.80422
45183217	chr19:45183217:C:T	0	-1.03783e-08	-3.04993	3.86957e-103	-1.03783e-08	-3.05722	1.25004e-60	-1.03783e-08	-3.0874
45183224	chr19:45183224:A:T	0	-1.03783e-08	-3.02521	3.96897e-103	-1.03783e-08	-3.03186	1.24583e-60	-1.03783e-08	-3.09077
45183246	chr19:45183246:G:A	0	-1.03783e-08	-3.02649	4.98559e-103	-1.03783e-08	-2.80381	1.66868e-60	-1.03783e-08	-2.79854
45183559	chr19:45183559:C:T	0	-1.03783e-08	-2.21844	1.48225e-102	-1.03783e-08	-1.71422	3.22966e-60	-1.03783e-08	-2.1382
45183572	chr19:45183572:A:G	0	-1.03783e-08	-2.87611	5.9271e-103	-1.03783e-08	-2.63083	1.24765e-60	-1.03783e-08	-3.08932
45183835	chr19:45183835:C:T	7.99749e-283	40.3449	-2.27515e-08	1.04415e-102	-2.06458	-2.27515e-08	1.66745e-60	-2.79928	-2.27515e-08
45184070	chr19:45184070:C:T	0	-1.03783e-08	-2.53038	6.03933e-103	-1.03783e-08	-2.61207	1.84998e-60	-1.03783e-08	-2.6954
45184188	chr19:45184188:A:G	0	-2.91974	-3.09157	1.68773e-104	-3.15563	-3.03394	1.04169e-61	-2.48272	-3.0896
45184461	chr19:45184461:C:T	0	-1.03783e-08	-2.85399	4.18297e-103	-1.03783e-08	-2.97935	1.3317e-60	-1.03783e-08	-3.02412
45184542	chr19:45184542:G:A	0	-1.03783e-08	-2.25785	1.88269e-102	-1.03783e-08	-1.47508	3.72472e-60	-1.03783e-08	-1.99558
45184592	chr19:45184592:T:A	0	-1.03783e-08	-3.08146	6.58327e-103	-1.03783e-08	-2.52583	1.33927e-60	-1.03783e-08	-3.01845
45184672	chr19:45184672:T:G	0	-3.32914	-2.99482	1.61688e-104	-3.51166	-2.7208	8.83346e-62	-2.66473	-3.07247
45185261	chr19:45185261:C:T	0	-1.03783e-08	-2.86037	8.49946e-103	-1.03783e-08	-2.27036	2.06841e-60	-1.03783e-08	-2.58379
45185343	chr19:45185343:A:G	0	-2.74856	-3.01128	1.24221e-104	-3.4822	-3.01386	4.19211e-62	-3.45094	-3.0316
45185461	chr19:45185461:C:G	0	-1.03783e-08	-3.03383	3.79279e-103	-1.03783e-08	-3.07726	1.24536e-60	-1.03783e-08	-3.09115
45186634	chr19:45186634:C:T	0	-3.49832	-2.79263	2.70861e-104	-3.03577	-2.68074	4.43085e-62	-3.545	-2.88215
45186719	chr19:45186719:A:C	0	-3.49973	-2.22934	2.35624e-104	-3.02948	-2.8264	4.12337e-62	-3.53934	-2.95973
45186819	chr19:45186819:A:G	0	-1.03783e-08	-2.90225	4.86896e-103	-1.03783e-08	-2.82749	1.49986e-60	-1.03783e-08	-2.9052
45187024	chr19:45187024:T:G	0	-2.01638	-2.27515e-08	2.94824e-102	-1.02657	-2.27515e-08	2.37808e-60	-2.44428	-2.27515e-08
45187202	chr19:45187202:A:G	0	-3.5113	-2.9645	1.27194e-104	-3.40534	-3.06706	8.95877e-62	-2.7932	-2.92991
45187287	chr19:45187287:C:T	0	-3.47499	-2.91199	1.30119e-104	-3.54348	-2.90619	6.33646e-62	-3.30823	-2.7612
45187517	chr19:45187517:A:G	0	-3.26354	-2.28728	1.3426e-104	-3.52119	-2.89715	6.06136e-62	-3.18122	-2.93259
45187782	chr19:45187782:G:T	0	-3.54082	-2.37874	3.25113e-104	-3.54192	-1.99203	1.07476e-61	-3.49677	-2.04429
45187791	chr19:45187791:T:C	0	10.1261	-2.27515e-08	3.3183e-103	-3.21091	-2.27515e-08	8.21082e-61	-3.50771	-2.27515e-08
45187868	chr19:45187868:T:A	0	-3.52946	-2.8984	1.19887e-104	-3.54254	-2.98903	5.0959e-62	-3.5109	-2.7764
45187984	chr19:45187984:G:T	0	-1.03783e-08	-3.07844	4.24547e-103	-1.03783e-08	-2.96451	1.36657e-60	-1.03783e-08	-2.99827
45188021	chr19:45188021:C:T	0	-3.45943	-2.69002	1.5903e-104	-3.54321	-2.70582	6.55072e-62	-3.54552	-2.49065
45188041	chr19:45188041:G:T	0	-2.96418	-2.2117	6.56754e-104	-2.25618	-2.57463	1.56735e-61	-2.8825	-2.28127
45188085	chr19:45188085:T:C	0	-3.44803	-2.94553	1.14877e-104	-3.54266	-3.0316	4.43222e-62	-3.54462	-2.88222
45189165	chr19:45189165:C:T	0	-1.03783e-08	-2.87709	7.07976e-103	-1.03783e-08	-2.45313	1.48734e-60	-1.03783e-08	-2.91359
45189496	chr19:45189496:G:A	0	-1.03783e-08	-2.78994	3.73297e-103	-1.03783e-08	-3.09316	1.31164e-60	-1.03783e-08	-3.03929
45189503	chr19:45189503:C:G	0	-2.70987	-2.76717	6.74065e-104	-1.98233	-2.82246	4.73928e-62	-3.54636	-2.8135
45189509	chr19:45189509:C:T	0	-2.70178	-2.74791	7.04009e-104	-1.95806	-2.80327	4.83579e-62	-3.54615	-2.79355
45189526	chr19:45189526:A:G	0	-2.72808	-2.84981	5.65627e-104	-1.9463	-3.03389	4.1711e-62	-3.54622	-2.94134
45189563	chr19:45189563:G:A	0	-1.50423	-1.13698	3.74539e-104	-3.40861	-1.98382	1.16211e-61	-2.7338	-2.72913
45189691	chr19:45189691:C:T	0	-1.03783e-08	3.20121	1.15234e-101	-1.03783e-08	0.336595	6.20578e-59	-1.03783e-08	0.817493
45190232	chr19:45190232:C:T	0	-2.65487	-2.77756	7.19841e-104	-1.90662	-2.83247	4.68323e-62	-3.54517	-2.82659
45190233	chr19:45190233:T:G	0	-2.68363	-2.76682	7.01168e-104	-1.94253	-2.82284	4.73051e-62	-3.54601	-2.8157
45190439	chr19:45190439:A:G	0	-3.50594	-3.05576	1.90091e-104	-3.25855	-2.81207	3.92338e-62	-3.54417	-3.00462
45190494	chr19:45190494:C:T	0	-1.99298	-2.27515e-08	3.54582e-103	-3.1446	-2.27515e-08	3.06695e-59	0.112694	-2.27515e-08
45190557	chr19:45190557:G:A	0	-1.03783e-08	-1.29737	4.2598e-102	-1.03783e-08	-0.658558	5.29379e-60	-1.03783e-08	-1.64404
45191191	chr19:45191191:C:T	0	-1.03783e-08	1.109	4.4798e-102	-1.03783e-08	-0.608201	1.97889e-59	-1.03783e-08	-0.325454
45191522	chr19:45191522:ATAGTCT:A	0	-1.03783e-08	6.3714	8.56825e-101	-1.03783e-08	2.34287	5.83748e-58	-1.03783e-08	3.0589
45191972	chr19:45191972:A:G	0	-1.03783e-08	-2.92967	3.81672e-103	-1.03783e-08	-3.07097	1.25089e-60	-1.03783e-08	-3.08672
45192316	chr19:45192316:A:G	0	-3.17592	-2.27515e-08	2.5746e-103	-3.46467	-2.27515e-08	8.74917e-61	-3.4442	-2.27515e-08
45192352	chr19:45192352:T:A	0	-2.62236	-2.89256	5.63909e-104	-1.90246	-3.08077	4.41393e-62	-3.54348	-2.8875
45192503	chr19:45192503:T:C	0	-1.99309	1.02319	5.26729e-104	-3.47687	-1.57457	1.7032e-61	-2.94088	-2.13977
45192512	chr19:45192512:C:T	0	-1.03783e-08	-2.99432	4.51278e-103	-1.03783e-08	-2.90345	1.68318e-60	-1.03783e-08	-2.78989
45192578	chr19:45192578:G:A	0	-2.68893	-2.85982	5.17399e-104	-2.00017	-3.06913	4.57672e-62	-3.54598	-2.84878
45192921	chr19:45192921:G:A	0	-2.93262	-3.07193	4.55372e-104	-2.11347	-3.08353	3.70226e-62	-3.53951	-3.06729
45192931	chr19:45192931:C:T	0	-2.91326	-3.06938	4.66136e-104	-2.08851	-3.08513	3.68587e-62	-3.54128	-3.06995
45192951	chr19:45192951:C:T	0	-2.93177	-3.06953	4.56042e-104	-2.11055	-3.08498	3.69103e-62	-3.53984	-3.06999
45193010	chr19:45193010:G:GT	0	-3.50793	-3.07685	1.75951e-104	-3.26757	-2.88034	3.79655e-62	-3.54345	-3.0382
45193271	chr19:45193271:G:T	0	-2.63715	-2.88882	5.447e-104	-1.93995	-3.07793	4.46018e-62	-3.54468	-2.87587
45193342	chr19:45193342:GCCT:G	0	-1.03783e-08	3.84937	1.73395e-101	-1.03783e-08	0.745206	9.77416e-59	-1.03783e-08	1.27175
45193762	chr19:45193762:C:A	0	-1.03783e-08	-2.82364	1.44907e-102	-1.03783e-08	-1.73686	2.54326e-60	-1.03783e-08	-2.37713
45194071	chr19:45194071:G:A	0	-0.397546	-3.09298	6.43566e-104	-1.75811	-3.09298	4.20918e-62	-3.50024	-2.97823
45194261	chr19:45194261:T:C	0	-1.03783e-08	-2.05428	7.57081e-103	-1.03783e-08	-2.38607	5.80118e-60	-1.03783e-08	-1.55251
45194333	chr19:45194333:G:A	0	-1.03783e-08	-3.06241	3.78035e-103	-1.03783e-08	-3.08055	1.24354e-60	-1.03783e-08	-3.09261
45194545	chr19:45194545:T:C	0	-2.54358	-2.18377	2.0624e-104	-3.53565	-2.45343	5.94452e-62	-3.17932	-2.95396
45194794	chr19:45194794:T:C	0	-2.56788	-2.89911	2.71698e-104	-3.09939	-2.61404	9.28439e-62	-2.81141	-2.876
45194827	chr19:45194827:A:G	0	-2.68516	-3.04267	1.51162e-104	-3.21048	-3.08929	6.65142e-62	-2.95462	-3.06629
45194916	chr19:45194916:T:C	0	-2.56949	-2.91233	2.62488e-104	-3.11144	-2.63647	9.16576e-62	-2.80956	-2.89071
45195190	chr19:45195190:T:C	0	-1.03783e-08	-2.93782	3.80242e-103	-1.03783e-08	-3.07473	1.25337e-60	-1.03783e-08	-3.08473
45195443	chr19:45195443:G:A	0	-3.38541	0.170517	2.76687e-103	-1.68223	-1.71042	1.4183e-60	-1.95839	-1.00272
45195458	chr19:45195458:T:C	0	-3.46479	-1.97636	6.93227e-104	-2.8794	-1.89736	1.33376e-61	-3.2066	-2.11855
45195546	chr19:45195546:C:T	0	-1.03783e-08	-3.03558	3.96976e-103	-1.03783e-08	-3.03166	1.8431e-60	-1.03783e-08	-2.69912
45195751	chr19:45195751:C:T	0	-1.03783e-08	-2.82203	4.07236e-103	-1.03783e-08	-3.00614	1.571e-60	-1.03783e-08	-2.85886
45195871	chr19:45195871:G:A	0	-3.36682	-1.84226	1.18261e-103	-1.6102	-2.63244	4.276e-61	-1.89646	-2.26368
45195917	chr19:45195917:G:A	0	-1.03783e-08	-0.858873	7.76345e-102	-1.03783e-08	-0.0583538	9.28222e-60	-1.03783e-08	-1.08247
45195929	chr19:45195929:A:G	0	-2.10459	-2.27515e-08	5.02258e-103	-2.79642	-2.27515e-08	1.16048e-60	-3.16174	-2.27515e-08
45195976	chr19:45195976:G:A	0	-1.03783e-08	-0.861192	2.90329e-102	-1.03783e-08	-1.04194	1.60579e-59	-1.03783e-08	-0.534373
45195982	chr19:45195982:C:T	0	-3.36473	-1.78505	5.57528e-104	-3.24177	-1.75284	1.31402e-61	-3.36359	-1.97647
45196674	chr19:45196674:T:C	0	-3.31385	-2.39558	2.6453e-104	-3.31311	-2.42706	6.98685e-62	-3.4086	-2.56311
45196888	chr19:45196888:A:G	0	-3.39008	-2.542	2.53019e-104	-3.21659	-2.56806	6.71329e-62	-3.34388	-2.66778
45196922	chr19:45196922:G:A	0	-3.25558	-2.98917	1.36129e-104	-3.31755	-3.08698	4.06777e-62	-3.44423	-3.06841
45197255	chr19:45197255:G:A	0	-1.03783e-08	-0.284799	1.24839e-101	-1.03783e-08	0.416655	1.48587e-59	-1.03783e-08	-0.611989
45197258	chr19:45197258:G:A	0	-1.03783e-08	-3.0216	4.47673e-103	-1.03783e-08	-2.91147	1.26307e-60	-1.03783e-08	-3.07702
45197399	chr19:45197399:A:C	0	-3.03338	-2.80404	5.84438e-104	-3.245	-1.70247	1.37813e-61	-2.89101	-2.40142
45197403	chr19:45197403:C:G	0	-1.03783e-08	-0.878064	7.56503e-102	-1.03783e-08	-0.0842443	9.08559e-60	-1.03783e-08	-1.10388
45197570	chr19:45197570:G:A	0	-3.37561	-2.49516	2.47406e-104	-3.27457	-2.53252	6.62259e-62	-3.36713	-2.65812
45197591	chr19:45197591:C:T	0	-1.03783e-08	-0.693732	9.25936e-102	-1.03783e-08	0.117854	1.0867e-59	-1.03783e-08	-0.924847
45197660	chr19:45197660:C:T	0	-3.40163	-2.36359	3.09338e-104	-3.17842	-2.40526	7.79607e-62	-3.3127	-2.54942
45197756	chr19:45197756:T:C	0	-3.3435	-2.41331	2.67492e-104	-3.26173	-2.4673	6.90741e-62	-3.37337	-2.60978
45198004	chr19:45198004:A:G	0	-3.54092	-2.70605	1.55065e-104	-3.38568	-2.8886	7.12201e-62	-2.88655	-3.06601
45198091	chr19:45198091:C:T	0	-1.03783e-08	-2.17607	1.1524e-102	-1.03783e-08	-1.96594	6.35427e-60	-1.03783e-08	-1.46145
45198355	chr19:45198355:G:A	0	-1.03783e-08	-1.03875	4.87997e-102	-1.03783e-08	-0.522642	5.89633e-60	-1.03783e-08	-1.53624
45198584	chr19:45198584:G:A	0	-1.03783e-08	-3.00111	4.08322e-103	-1.03783e-08	-3.00348	1.97597e-60	-1.03783e-08	-2.62951
45198591	chr19:45198591:G:A	0	-1.03783e-08	-2.99966	4.0891e-103	-1.03783e-08	-3.00204	1.98242e-60	-1.03783e-08	-2.62625
45198761	chr19:45198761:G:A	0	-1.03783e-08	-1.71712	8.29077e-103	-1.03783e-08	-2.29522	3.77576e-60	-1.03783e-08	-1.98197
45198762	chr19:45198762:G:C	0	-1.03783e-08	-1.3034	1.01571e-102	-1.03783e-08	-2.09219	3.2051e-60	-1.03783e-08	-2.14583
45198805	chr19:45198805:C:T	0	-3.46954	-1.63535	6.06036e-104	-2.07198	-2.8392	2.54066e-61	-2.27212	-2.40861
45198945	chr19:45198945:G:A	0	-1.03783e-08	-3.0644	4.17759e-103	-1.03783e-08	-2.98063	1.24442e-60	-1.03783e-08	-3.09191
45199410	chr19:45199410:G:T	0	-1.03783e-08	-2.32097	2.93289e-102	-1.03783e-08	-1.03179	3.66451e-60	-1.03783e-08	-2.01188
45199915	chr19:45199915:A:G	0	-3.51489	-2.31888	4.69189e-104	-2.26551	-2.9016	1.68363e-61	-2.47889	-2.61332
45200907	chr19:45200907:T:A	0	-3.52451	-2.4988	4.33194e-104	-2.26001	-2.98693	1.40068e-61	-2.49973	-2.77647
45201003	chr19:45201003:A:G	0	-1.03783e-08	-1.14738	6.09468e-103	-1.03783e-08	-2.60295	2.61648e-60	-1.03783e-08	-2.34874
45201503	chr19:45201503:A:G	0	-3.50798	-1.66686	5.89145e-104	-2.54453	-2.39492	1.79623e-61	-2.93642	-2.09104
45201513	chr19:45201513:G:A	0	-3.3973	-2.27515e-08	3.81205e-103	-3.0722	-2.27515e-08	8.13883e-61	-3.51651	-2.27515e-08
45201660	chr19:45201660:A:G	0	-1.03783e-08	-3.09303	3.84504e-103	-1.03783e-08	-3.06358	1.26802e-60	-1.03783e-08	-3.07312
45201775	chr19:45201775:TATAGGG:T	0	-3.41046	-2.27515e-08	2.86683e-103	-3.35716	-2.27515e-08	8.18311e-61	-3.51109	-2.27515e-08
45202281	chr19:45202281:C:T	0	-1.03783e-08	-2.46279	1.49831e-102	-1.03783e-08	-1.70344	4.13873e-60	-1.03783e-08	-1.89018
45202284	chr19:45202284:C:T	0	-1.03783e-08	-3.01201	5.50063e-103	-1.03783e-08	-2.7055	1.43387e-60	-1.03783e-08	-2.9502
45202307	chr19:45202307:C:A	0	-2.50022	-2.27515e-08	3.43563e-103	-3.17616	-2.27515e-08	1.70622e-60	-2.77629	-2.27515e-08
45202322	chr19:45202322:T:A	0	-3.09733	-2.20804	1.098e-104	-3.52968	-3.08978	4.90454e-62	-3.28793	-3.03765
45202571	chr19:45202571:G:C	0	-1.03783e-08	-1.75472	4.84185e-102	-1.03783e-08	-0.530483	8.52442e-60	-1.03783e-08	-1.16764
45202802	chr19:45202802:G:A	0	-1.03783e-08	-2.89081	7.22556e-103	-1.03783e-08	-2.43274	1.88332e-60	-1.03783e-08	-2.67754
45203119	chr19:45203119:G:A	0	-1.03783e-08	-1.96425	4.21816e-103	-1.03783e-08	-2.97097	2.06067e-60	-1.03783e-08	-2.58754
45203157	chr19:45203157:A:G	0	-1.03783e-08	0.174775	1.01821e-101	-1.03783e-08	0.212849	1.63934e-59	-1.03783e-08	-0.513695
45203435	chr19:45203435:A:G	0	-3.46068	-0.147551	6.1531e-104	-2.69235	-2.20365	3.25501e-61	-3.31218	-1.12079
45203694	chr19:45203694:A:G	0	1.37954	-2.16019	2.9427e-102	1.93504	-2.9635	5.60155e-60	1.02701	-2.61454
45203857	chr19:45203857:G:A	0	-1.03783e-08	-2.91653	5.47595e-103	-1.03783e-08	-2.71	1.53347e-60	-1.03783e-08	-2.88304
45204240	chr19:45204240:C:G	0	-3.45429	0.186933	6.85127e-104	-2.75407	-2.03445	4.1444e-61	-3.29667	-0.894728
45204274	chr19:45204274:C:T	0	2.21533	-2.25697	6.49945e-102	1.66461	-1.90067	7.46634e-60	0.497999	-1.79817
45204280	chr19:45204280:C:T	0	-1.03783e-08	-1.79663	4.86691e-103	-1.03783e-08	-2.82791	1.38261e-60	-1.03783e-08	-2.9866
45204542	chr19:45204542:G:T	0	-1.03783e-08	-3.08945	5.59484e-103	-1.03783e-08	-2.68852	1.28692e-60	-1.03783e-08	-3.05832
45204573	chr19:45204573:G:A	0	-1.03783e-08	-3.00618	5.6476e-103	-1.03783e-08	-2.67913	1.72208e-60	-1.03783e-08	-2.76704
45204659	chr19:45204659:T:G	0	-0.178244	-1.64277	5.36499e-102	0.323961	-0.751846	3.82626e-60	-1.27307	-0.695611
45204968	chr19:45204968:G:A	0	-1.03783e-08	-0.835057	5.78496e-102	-1.03783e-08	-0.352519	8.55328e-60	-1.03783e-08	-1.16426
45205142	chr19:45205142:C:G	0	-2.21242	-0.835189	5.91214e-103	-2.42345	-0.209905	4.47206e-60	-1.78813	-0.0245888
45205253	chr19:45205253:C:T	0	-1.41186	-2.92152	1.23069e-103	-1.10982	-3.09297	7.02741e-61	-0.570967	-3.09237
45205312	chr19:45205312:C:T	0	-2.12727	1.61904	2.86214e-102	-3.06485	2.00863	1.88992e-58	-0.636809	2.56794
45205500	chr19:45205500:A:G	0	0.239467	-1.72465	8.5136e-102	0.820131	-0.786246	5.38827e-60	-0.907194	-0.719155
45205685	chr19:45205685:ATT:A	0	-1.03783e-08	-2.96792	6.09853e-103	-1.03783e-08	-2.60232	2.05993e-60	-1.03783e-08	-2.5879
45205688	chr19:45205688:AG:A	0	-1.03783e-08	-2.96642	6.05235e-103	-1.03783e-08	-2.60992	2.05349e-60	-1.03783e-08	-2.59103
45205689	chr19:45205689:G:A	0	0.261609	-1.99204	5.63716e-102	0.804738	-1.18314	3.38811e-60	-0.918824	-1.17148
45205778	chr19:45205778:C:T	0	0.273952	-1.75457	8.555e-102	0.861933	-0.823197	5.36453e-60	-0.878117	-0.752647
45206085	chr19:45206085:C:T	0	-1.03783e-08	-2.031	4.51307e-103	-1.03783e-08	-2.90339	1.31859e-60	-1.03783e-08	-3.03401
45206729	chr19:45206729:A:G	0	0.270257	-1.762	8.56551e-102	0.89521	-0.855247	5.22677e-60	-0.868803	-0.787978
45207018	chr19:45207018:A:G	0	0.236517	-1.55916	1.08388e-101	0.806003	-0.530654	6.99758e-60	-0.906827	-0.458182
45207198	chr19:45207198:T:C	0	-2.22861	-2.27515e-08	3.14711e-102	-0.961297	-2.27515e-08	3.45985e-60	-2.06935	-2.27515e-08
45207294	chr19:45207294:G:A	0	-1.03783e-08	-1.32242	4.54948e-102	-1.03783e-08	-0.592768	3.72812e-59	-1.03783e-08	0.307915
45207422	chr19:45207422:C:T	0	-1.03783e-08	-1.35219	3.96945e-103	-1.03783e-08	-3.03174	1.30009e-60	-1.03783e-08	-3.04814
45207489	chr19:45207489:G:A	0	-1.03783e-08	-3.04839	3.73326e-103	-1.03783e-08	-3.09308	1.24498e-60	-1.03783e-08	-3.09146
45207569	chr19:45207569:A:C	0	1.7287	-1.95953	3.72876e-102	1.12512	-1.91683	4.7168e-60	0.0228456	-1.78229
45207776	chr19:45207776:G:C	0	-1.03783e-08	-2.53797	4.52341e-103	-1.03783e-08	-2.9011	1.77708e-60	-1.03783e-08	-2.7356
45208142	chr19:45208142:G:A	0	-1.03783e-08	-2.54962	3.87435e-103	-1.03783e-08	-3.05599	1.3747e-60	-1.03783e-08	-2.99233
45208340	chr19:45208340:C:T	0	0.161079	-2.02824	3.59698e-102	0.367842	-1.19553	3.4102e-60	-0.951525	-1.13228
45208358	chr19:45208358:G:A	0	1.46534	-1.9809	3.10021e-102	0.649463	-1.62577	5.9348e-60	-0.0363995	-1.49334
45208466	chr19:45208466:G:A	0	-1.03783e-08	-2.92659	5.19914e-103	-1.03783e-08	-2.76187	1.51091e-60	-1.03783e-08	-2.89786
45208467	chr19:45208467:C:T	0	-2.62783	1.19963	1.00064e-102	-2.83739	0.730254	6.42243e-60	-2.32838	0.877599
45208852	chr19:45208852:A:G	0	-1.03783e-08	-2.81673	9.92817e-103	-1.03783e-08	-2.11499	1.39116e-60	-1.03783e-08	-2.98043
45208953	chr19:45208953:A:G	0	-1.03783e-08	-1.61627	6.77884e-102	-1.03783e-08	-0.193975	7.38832e-60	-1.03783e-08	-1.31067
45209243	chr19:45209243:T:A	0	-1.03783e-08	-3.09042	4.44565e-103	-1.03783e-08	-2.91844	1.41584e-60	-1.03783e-08	-2.96285
45209292	chr19:45209292:G:A	0	-2.80082	-2.27515e-08	2.42225e-103	-3.52567	-2.27515e-08	1.47815e-60	-2.91978	-2.27515e-08
45209532	chr19:45209532:C:A	0	-2.10147	-2.27515e-08	9.03231e-103	-2.20956	-2.27515e-08	9.19934e-60	-1.09144	-2.27515e-08
45209570	chr19:45209570:T:C	0	-2.68552	-2.48834	5.42673e-104	-2.05062	-2.97099	1.87409e-61	-2.17622	-2.80882
45209576	chr19:45209576:T:C	0	-1.03783e-08	-3.07378	4.92932e-103	-1.03783e-08	-2.81516	1.92093e-60	-1.03783e-08	-2.65776
45209667	chr19:45209667:C:T	0	-1.03783e-08	-2.26995	9.16151e-102	-1.03783e-08	0.10723	9.21784e-60	-1.03783e-08	-1.08943
45209737	chr19:45209737:A:C	0	-1.03783e-08	-2.15073	1.09781e-101	-1.03783e-08	0.288119	1.06493e-59	-1.03783e-08	-0.945076
45209858	chr19:45209858:A:C	0	-2.0717	-2.27515e-08	2.94016e-103	-3.3319	-2.27515e-08	2.95051e-60	-2.2286	-2.27515e-08
45209938	chr19:45209938:G:T	0	-1.03783e-08	-3.06964	3.81485e-103	-1.03783e-08	-3.07147	1.24766e-60	-1.03783e-08	-3.0893
45209973	chr19:45209973:G:A	0	-1.03783e-08	-2.32693	1.43619e-102	-1.03783e-08	-1.74579	2.63409e-60	-1.03783e-08	-2.34204
45209990	chr19:45209990:C:A	0	-1.03783e-08	-2.74957	8.95096e-103	-1.03783e-08	-2.21861	5.12756e-60	-1.03783e-08	-1.67594
45210040	chr19:45210040:T:C	0	-0.829445	-2.49676	1.71758e-104	-3.09439	-3.07765	1.561e-61	-2.07554	-3.09229
45210230	chr19:45210230:GTTTC:G	0	-0.430734	-2.14168	6.89579e-104	-2.43966	-2.34238	2.24039e-59	2.152	-2.35334
45210256	chr19:45210256:G:C	0	-2.71738	-2.27515e-08	2.41183e-103	-3.52998	-2.27515e-08	1.44927e-60	-2.93952	-2.27515e-08
45210404	chr19:45210404:A:G	0	-1.03783e-08	-3.01514	3.82225e-103	-1.03783e-08	-3.06953	1.61933e-60	-1.03783e-08	-2.82856
45210482	chr19:45210482:A:G	0	-3.54571	-2.80752	3.12299e-104	-3.1064	-2.46776	7.66006e-62	-3.06194	-2.81779
45210541	chr19:45210541:C:T	0	-1.03783e-08	-3.0911	7.22735e-103	-1.03783e-08	-2.43249	1.5097e-60	-1.03783e-08	-2.89866
45210836	chr19:45210836:G:A	0	-1.03783e-08	-1.84496	7.14639e-103	-1.03783e-08	-2.44376	1.6437e-60	-1.03783e-08	-2.81363
45210926	chr19:45210926:CAT:C	0	-2.38451	-2.27515e-08	2.66266e-103	-3.43104	-2.27515e-08	1.98883e-60	-2.62303	-2.27515e-08
45210982	chr19:45210982:C:T	0	-1.03783e-08	-2.6154	3.76341e-103	-1.03783e-08	-3.08504	1.31461e-60	-1.03783e-08	-3.03704
45211051	chr19:45211051:C:T	0	-3.4454	-2.41097	1.45139e-104	-3.334	-3.00643	4.91668e-62	-3.2466	-3.07651
45211267	chr19:45211267:C:T	0	-3.08776	-1.59971	1.61627e-104	-3.4484	-2.78443	8.69712e-61	-1.33775	-2.11241
45211321	chr19:45211321:G:A	0	-3.11505	-1.61499	1.64584e-104	-3.41682	-2.79788	9.40897e-61	-1.25594	-2.11556
45211324	chr19:45211324:C:T	0	-3.31172	-1.7033	1.96986e-104	-3.45921	-2.57577	5.15886e-62	-3.40131	-2.87372
45211325	chr19:45211325:C:T	0	-3.13594	-1.5484	1.69395e-104	-3.41864	-2.76725	9.63551e-61	-1.27935	-2.06835
45211557	chr19:45211557:G:C	0	-3.53743	-2.27515e-08	2.44167e-103	-3.51768	-2.27515e-08	7.89966e-61	-3.54634	-2.27515e-08
45211558	chr19:45211558:A:T	0	-3.53704	-2.27515e-08	2.441e-103	-3.51796	-2.27515e-08	7.89983e-61	-3.54632	-2.27515e-08
45211671	chr19:45211671:CAGGAA:C	0	-3.37906	-1.74951	1.44863e-104	-3.50593	-2.8364	5.27961e-61	-1.72298	-2.22633
45211814	chr19:45211814:C:A	0	-1.03783e-08	-3.07293	4.03604e-103	-1.03783e-08	-3.0151	1.27784e-60	-1.03783e-08	-3.06541
45212033	chr19:45212033:C:T	0	-3.47632	-2.27515e-08	2.52052e-103	-3.4859	-2.27515e-08	8.59696e-61	-3.46175	-2.27515e-08
45212226	chr19:45212226:A:G	0	-3.11046	-2.76216	1.39319e-104	-3.32732	-3.05403	4.84545e-62	-3.49749	-2.84021
45212232	chr19:45212232:T:C	0	-3.45504	-1.22286	1.32801e-104	-3.5429	-2.88636	3.16427e-61	-2.20807	-2.25317
45212235	chr19:45212235:A:G	0	-1.03783e-08	-3.00257	3.73504e-103	-1.03783e-08	-3.09261	1.30435e-60	-1.03783e-08	-3.04486
45212422	chr19:45212422:T:C	0	-3.44891	-1.75129	1.39139e-104	-3.54173	-2.84092	3.27584e-61	-2.19122	-2.23536
45212459	chr19:45212459:C:T	0	-3.4453	-1.67699	1.43143e-104	-3.54077	-2.81351	3.49447e-61	-2.18163	-2.18035
45212934	chr19:45212934:G:C	0	-3.09471	-1.13466	1.7493e-104	-3.51821	-2.63553	8.15362e-61	-1.65739	-1.85731
45212939	chr19:45212939:A:G	0	-3.38209	-1.17525	1.71081e-104	-3.53972	-2.63626	4.18983e-61	-2.26253	-1.91797
45213131	chr19:45213131:T:C	0	-1.03783e-08	-1.18283	4.13272e-103	-1.03783e-08	-2.99143	1.35751e-60	-1.03783e-08	-3.00492
45213420	chr19:45213420:G:C	0	-3.38749	-3.0742	1.11401e-104	-3.53889	-3.06609	4.09459e-62	-3.43548	-3.0706
45214038	chr19:45214038:C:T	0	-2.94295	-2.27515e-08	2.3743e-103	-3.54566	-2.27515e-08	1.1876e-60	-3.13864	-2.27515e-08
45214357	chr19:45214357:A:G	0	-3.21692	-2.77157	1.20851e-104	-3.50126	-3.0223	5.8148e-62	-3.13333	-3.022
45214366	chr19:45214366:G:A	0	-1.03783e-08	-2.30187	4.37309e-103	-1.03783e-08	-2.9349	1.57953e-60	-1.03783e-08	-2.85345
45214527	chr19:45214527:C:T	0	-2.94809	-2.27515e-08	2.37397e-103	-3.5458	-2.27515e-08	1.16789e-60	-3.15538	-2.27515e-08
45215366	chr19:45215366:A:G	0	-3.45852	-0.573688	5.0711e-104	-3.53971	-1.54968	2.73338e-61	-3.30509	-1.30253
45215462	chr19:45215462:C:A	0	-1.03783e-08	-3.0604	3.83724e-103	-1.03783e-08	-3.06561	1.2513e-60	-1.03783e-08	-3.08639
45215848	chr19:45215848:C:T	0	-1.03783e-08	-2.96531	5.37272e-103	-1.03783e-08	-2.72903	1.40537e-60	-1.03783e-08	-2.97027
45215880	chr19:45215880:G:A	0	-1.03783e-08	-2.50087	6.59198e-103	-1.03783e-08	-2.52451	1.86305e-60	-1.03783e-08	-2.68836
45215899	chr19:45215899:G:A	0	-1.03783e-08	-0.739917	7.26072e-103	-1.03783e-08	-2.42789	3.67467e-60	-1.03783e-08	-2.00911
45215935	chr19:45215935:G:A	0	-1.03783e-08	-3.0602	3.83803e-103	-1.03783e-08	-3.06541	1.25147e-60	-1.03783e-08	-3.08625
45216045	chr19:45216045:G:A	0	-1.03783e-08	-1.91269	1.08814e-102	-1.03783e-08	-2.02331	2.92909e-60	-1.03783e-08	-2.23588
45216205	chr19:45216205:G:C	0	-1.03783e-08	-3.01059	3.88132e-103	-1.03783e-08	-3.05419	1.34803e-60	-1.03783e-08	-3.01193
45216235	chr19:45216235:T:C	0	-3.53129	-2.27515e-08	3.35351e-103	-3.20036	-2.27515e-08	8.01349e-61	-3.53203	-2.27515e-08
45216325	chr19:45216325:C:G	0	-1.03783e-08	-2.66168	6.17621e-103	-1.03783e-08	-2.58966	1.85138e-60	-1.03783e-08	-2.69464
45217866	chr19:45217866:C:T	0	-1.03783e-08	-2.6402	4.71617e-103	-1.03783e-08	-2.85937	1.69087e-60	-1.03783e-08	-2.78533
45218338	chr19:45218338:G:A	0	-3.39795	-0.614607	2.7938e-104	-3.51359	-2.17196	2.10869e-61	-3.17851	-1.68858
45218819	chr19:45218819:C:T	0	-1.03783e-08	-2.95775	3.74103e-103	-1.03783e-08	-3.091	1.29473e-60	-1.03783e-08	-3.05227
45218868	chr19:45218868:C:T	0	-1.03783e-08	-2.78995	4.11162e-103	-1.03783e-08	-2.99655	1.56868e-60	-1.03783e-08	-2.86034
45218928	chr19:45218928:T:C	0	-1.03783e-08	-1.94293	5.68983e-103	-1.03783e-08	-2.67169	3.02502e-60	-1.03783e-08	-2.20365
45218972	chr19:45218972:C:T	0	1.48679	-2.27515e-08	6.19977e-102	-0.283268	-2.27515e-08	6.88532e-59	0.921404	-2.27515e-08
45219007	chr19:45219007:G:A	0	-1.03783e-08	-2.73709	3.80099e-103	-1.03783e-08	-3.07511	1.44032e-60	-1.03783e-08	-2.9457
45219259	chr19:45219259:G:C	0	-3.52647	-1.88962	1.8597e-104	-3.54446	-2.54807	7.30618e-62	-3.49078	-2.43624
45219485	chr19:45219485:G:A	0	0.316825	-2.18297	1.32046e-103	-1.3651	-2.76729	3.00354e-60	0.364727	-2.57551
45219584	chr19:45219584:A:T	0	-1.03783e-08	-2.51597	4.46485e-103	-1.03783e-08	-2.91413	1.79672e-60	-1.03783e-08	-2.72461
45219975	chr19:45219975:T:C	0	-1.03783e-08	-3.0616	3.73658e-103	-1.03783e-08	-3.09219	1.32363e-60	-1.03783e-08	-3.03019
45220121	chr19:45220121:T:C	0	-2.1838	-2.72558	2.55777e-104	-2.78337	-2.99045	3.90156e-62	-3.49252	-3.06184
45220122	chr19:45220122:G:A	0	-1.03783e-08	-2.00606	1.38675e-102	-1.03783e-08	-1.78082	3.68719e-60	-1.03783e-08	-2.00571
45220188	chr19:45220188:A:T	0	-1.24177	-2.845	2.68584e-102	1.92088	-3.04066	1.30901e-51	20.5931	-2.91117
45220192	chr19:45220192:T:A	0	-1.03783e-08	-2.05397	9.19898e-103	-1.03783e-08	-2.19127	2.34056e-60	-1.03783e-08	-2.46018
45220312	chr19:45220312:G:T	0	-2.14987	-2.23522	4.79057e-104	-2.28896	-2.85734	6.28478e-61	-1.00876	-2.76627
45220316	chr19:45220316:G:T	0	-1.03783e-08	-2.64468	7.03554e-103	-1.03783e-08	-2.45939	1.97489e-60	-1.03783e-08	-2.63006
45220448	chr19:45220448:C:T	0	-0.7261	-2.57358	4.24525e-104	-2.19584	-3.07131	5.73334e-61	-0.781885	-3.08498
45220574	chr19:45220574:G:T	0	-1.03783e-08	-1.94203	5.08843e-103	-1.03783e-08	-2.7834	1.71731e-60	-1.03783e-08	-2.76982
45220728	chr19:45220728:G:A	0	-1.42082	-1.84328	3.59279e-104	-2.53353	-2.90049	2.55912e-61	-1.92677	-2.74672
45220786	chr19:45220786:C:T	0	-3.33465	-2.814	1.60342e-104	-3.37009	-2.87072	6.56153e-62	-3.09611	-2.93841
45220802	chr19:45220802:C:T	0	-3.54497	-2.27515e-08	2.53465e-103	-3.48031	-2.27515e-08	7.9374e-61	-3.54157	-2.27515e-08
45221375	chr19:45221375:C:T	0	-2.5808	0.118641	1.34945e-103	-3.12765	-0.983017	4.75221e-61	-2.34906	-1.70548
45221400	chr19:45221400:A:G	0	-2.58065	0.0907364	1.32642e-103	-3.12228	-1.0056	4.73029e-61	-2.33375	-1.72543
45221434	chr19:45221434:T:C	0	-3.50109	0.342943	1.45881e-103	-3.01814	-1.0146	1.54106e-61	-3.54323	-1.63746
45221485	chr19:45221485:G:A	0	-3.50405	-1.23473	5.42302e-104	-3.24618	-1.77612	7.5179e-62	-3.52786	-2.3706
45221549	chr19:45221549:G:A	0	-1.03783e-08	-3.07805	4.26852e-103	-1.03783e-08	-2.9591	1.25707e-60	-1.03783e-08	-3.08179
45221705	chr19:45221705:C:T	0	-3.45948	-0.483721	6.0612e-104	-3.13607	-1.77497	8.72463e-62	-3.51625	-2.23334
45221869	chr19:45221869:T:C	0	-3.47864	-0.749138	5.50166e-104	-3.09485	-1.91305	7.73188e-62	-3.5318	-2.33859
45221927	chr19:45221927:G:T	0	-3.52411	-0.415282	7.42615e-104	-3.00032	-1.70762	9.18322e-62	-3.54407	-2.15429
45222190	chr19:45222190:G:C	0	-2.72842	-1.79724	1.32672e-104	-3.43838	-2.99186	5.21013e-62	-3.33658	-2.92856
45222223	chr19:45222223:G:A	0	-3.44039	-0.688235	5.39419e-104	-3.16742	-1.86021	8.16218e-62	-3.51698	-2.29925
45222356	chr19:45222356:C:T	0	-1.03783e-08	-3.05704	3.94544e-103	-1.03783e-08	-3.03781	1.36452e-60	-1.03783e-08	-2.99977
45222481	chr19:45222481:A:G	0	-2.35299	-0.596704	1.8526e-104	-3.51619	-2.58017	9.96878e-62	-3.17282	-2.44347
45222620	chr19:45222620:C:G	0	-1.03783e-08	-3.09181	3.75832e-103	-1.03783e-08	-3.08639	1.26668e-60	-1.03783e-08	-3.07418
45222717	chr19:45222717:A:G	0	-3.39665	-1.3033	3.12426e-104	-3.26147	-2.31228	6.08794e-62	-3.48604	-2.62339
45222848	chr19:45222848:T:C	0	-3.38785	-1.32721	3.02877e-104	-3.27448	-2.33032	6.04258e-62	-3.48044	-2.63647
45222966	chr19:45222966:T:G	0	-3.53756	-0.404295	8.15925e-104	-2.91552	-1.69828	9.34339e-62	-3.5463	-2.13478
45223033	chr19:45223033:G:A	0	-1.03783e-08	-3.06123	4.1213e-103	-1.03783e-08	-2.9942	1.24705e-60	-1.03783e-08	-3.08979
45223200	chr19:45223200:C:T	0	-3.44418	-1.34762	3.30172e-104	-3.18075	-2.33775	5.80098e-62	-3.51526	-2.64246
45223291	chr19:45223291:G:A	0	-3.3445	-3.08877	1.58209e-104	-3.4642	-2.79001	4.15397e-62	-3.4429	-3.04878
45223305	chr19:45223305:T:C	0	-3.42522	-1.3268	3.21022e-104	-3.22169	-2.32492	5.93941e-62	-3.50191	-2.63222
45223443	chr19:45223443:G:A	0	-1.03783e-08	-3.03204	5.39229e-103	-1.03783e-08	-2.7254	1.52279e-60	-1.03783e-08	-2.89003
45223487	chr19:45223487:T:C	0	-3.43981	-1.31632	3.35215e-104	-3.19047	-2.31288	5.91027e-62	-3.51228	-2.62677
45223500	chr19:45223500:A:G	0	-3.46018	-1.33969	3.42167e-104	-3.15366	-2.32916	5.7831e-62	-3.52192	-2.63888
45223587	chr19:45223587:C:G	0	-3.53333	-1.57116	3.54313e-104	-2.94892	-2.49902	5.0088e-62	-3.54514	-2.75941
45223710	chr19:45223710:G:A	0	-3.44078	-1.60875	2.98303e-104	-3.17031	-2.4497	5.16515e-62	-3.51656	-2.75725
45223760	chr19:45223760:G:A	0	-1.03783e-08	-3.09169	4.6713e-103	-1.03783e-08	-2.86893	1.37138e-60	-1.03783e-08	-2.99475
45223816	chr19:45223816:ACAC:A	0	-3.53338	-0.505353	7.36573e-104	-2.9475	-1.76861	8.68623e-62	-3.54633	-2.20767
45223909	chr19:45223909:G:A	0	-3.4543	-1.51407	3.00793e-104	-3.16649	-2.44521	5.31176e-62	-3.5191	-2.72672
45223932	chr19:45223932:T:C	0	-1.03783e-08	-2.48465	7.37002e-103	-1.03783e-08	-2.41294	2.38781e-60	-1.03783e-08	-2.4402
45224017	chr19:45224017:C:T	0	-3.44439	-1.59941	2.8146e-104	-3.18474	-2.49339	5.12538e-62	-3.51421	-2.76733
45224018	chr19:45224018:A:G	0	-3.44996	-1.59381	2.83864e-104	-3.17446	-2.49516	5.10806e-62	-3.51684	-2.76809
45224104	chr19:45224104:T:C	0	-3.47194	-1.59499	3.0002e-104	-3.12273	-2.49154	5.06077e-62	-3.52865	-2.76558
45224265	chr19:45224265:G:A	0	-1.03783e-08	-2.75395	3.75445e-103	-1.03783e-08	-3.08743	1.45825e-60	-1.03783e-08	-2.93333
45224364	chr19:45224364:T:A	0	-3.53962	-0.914516	5.83708e-104	-2.89635	-2.05237	7.20734e-62	-3.54597	-2.39467
45224367	chr19:45224367:G:A	0	-1.03783e-08	-1.82654	1.2587e-102	-1.03783e-08	-1.8777	3.15535e-60	-1.03783e-08	-2.16147
45224642	chr19:45224642:CTT:C	0	-1.57663	-2.27515e-08	5.24143e-103	-2.75377	-2.27515e-08	2.57833e-60	-2.36343	-2.27515e-08
45224666	chr19:45224666:CT:C	0	-1.03783e-08	-3.01927	5.14785e-103	-1.03783e-08	-2.77179	1.49178e-60	-1.03783e-08	-2.9106
45224672	chr19:45224672:G:A	0	-3.51415	-2.30018	2.63814e-104	-2.94514	-2.79773	4.06431e-62	-3.54624	-2.96726
45224801	chr19:45224801:T:C	0	-3.48212	-1.98551	2.22687e-104	-3.10266	-2.80969	4.11798e-62	-3.53286	-2.96751
45224865	chr19:45224865:C:T	0	-3.49219	-1.971	2.28476e-104	-3.07773	-2.80896	4.11129e-62	-3.53705	-2.96495
45224965	chr19:45224965:C:A	0	-1.03783e-08	-2.98101	7.00697e-103	-1.03783e-08	-2.46346	1.89464e-60	-1.03783e-08	-2.67155
45224973	chr19:45224973:G:A	0	-3.48418	-1.94819	2.26906e-104	-3.09616	-2.79743	4.15653e-62	-3.53389	-2.95717
45224980	chr19:45224980:T:C	0	-3.48808	-1.99224	2.24693e-104	-3.0855	-2.81789	4.09121e-62	-3.53558	-2.97133
45225014	chr19:45225014:C:T	0	-1.03783e-08	-2.94006	7.53515e-103	-1.03783e-08	-2.39079	2.12575e-60	-1.03783e-08	-2.55645
45225085	chr19:45225085:G:T	0	-1.03783e-08	-2.38523	4.31342e-103	-1.03783e-08	-2.94863	2.0189e-60	-1.03783e-08	-2.60802
45225241	chr19:45225241:G:C	0	-1.03783e-08	-2.53977	4.02371e-103	-1.03783e-08	-3.01816	1.74313e-60	-1.03783e-08	-2.75489
45225287	chr19:45225287:G:T	0	-1.03783e-08	-2.07778	4.64625e-103	-1.03783e-08	-2.8743	1.36043e-60	-1.03783e-08	-3.00277
45225291	chr19:45225291:C:T	0	-1.03783e-08	-1.54244	1.32906e-102	-1.03783e-08	-1.82331	5.03879e-60	-1.03783e-08	-1.69341
45225318	chr19:45225318:C:G	0	-3.34827	-2.99215	1.58738e-104	-3.30326	-2.94761	4.5584e-62	-3.46505	-2.93373
45225337	chr19:45225337:T:C	0	-3.48897	-2.05809	2.16202e-104	-3.08663	-2.85528	3.99406e-62	-3.53492	-2.99602
45225437	chr19:45225437:T:G	0	-3.48767	-2.02011	2.18983e-104	-3.08744	-2.84169	4.02917e-62	-3.53438	-2.9878
45225478	chr19:45225478:C:T	0	-1.03783e-08	-2.45992	7.06892e-103	-1.03783e-08	-2.45466	2.40316e-60	-1.03783e-08	-2.43379
45225548	chr19:45225548:A:G	0	-3.51238	-2.03547	2.39801e-104	-3.00536	-2.83295	3.98242e-62	-3.54337	-2.99049
45225623	chr19:45225623:T:C	0	-3.49938	-2.28477	2.04508e-104	-3.06333	-2.93419	3.76342e-62	-3.53595	-3.05447
45225684	chr19:45225684:G:A	0	-3.51775	-2.0616	2.43565e-104	-2.9875	-2.83523	3.95789e-62	-3.5447	-2.99533
45225924	chr19:45225924:G:A	0	-1.03783e-08	-3.06466	5.43198e-103	-1.03783e-08	-2.71806	1.57501e-60	-1.03783e-08	-2.85631
45226017	chr19:45226017:G:A	0	-3.46841	-2.62079	1.88904e-104	-3.01177	-3.06511	3.62876e-62	-3.53413	-3.09272
45226275	chr19:45226275:G:A	0	-2.19482	-2.23138	1.16209e-104	-3.53	-3.03272	7.00318e-62	-3.00501	-2.96437
45226329	chr19:45226329:A:C	0	-3.51479	-1.99563	2.48685e-104	-2.99731	-2.80463	4.0453e-62	-3.54398	-2.97421
45226396	chr19:45226396:G:A	0	-1.03783e-08	-3.03406	3.95867e-103	-1.03783e-08	-3.03446	1.24311e-60	-1.03783e-08	-3.09295
45226463	chr19:45226463:G:A	0	-1.03783e-08	-1.30798	4.05824e-102	-1.03783e-08	-0.707032	8.29203e-60	-1.03783e-08	-1.19528
45226555	chr19:45226555:G:T	0	-3.51674	-1.99702	2.5202e-104	-2.98346	-2.80516	4.04044e-62	-3.54454	-2.97485
45226666	chr19:45226666:C:T	0	-1.03783e-08	-2.90698	9.85782e-103	-1.03783e-08	-2.1221	2.31138e-60	-1.03783e-08	-2.47273
45226690	chr19:45226690:C:A	0	-3.49348	-2.27515e-08	3.90585e-103	-3.04789	-2.27515e-08	7.97065e-61	-3.53739	-2.27515e-08
45227064	chr19:45227064:CTCTT:C	0	-3.4744	-2.05677	2.13447e-104	-3.1226	-2.83213	4.04553e-62	-3.525	-2.99313
45227131	chr19:45227131:T:G	0	-1.03783e-08	-2.49355	6.90206e-103	-1.03783e-08	-2.47855	2.33532e-60	-1.03783e-08	-2.46242
45227163	chr19:45227163:GC:G	0	-2.79394	-3.08933	2.58488e-104	-2.76296	-3.00031	1.02501e-61	-2.50692	-3.08153
45227212	chr19:45227212:G:A	0	-3.49437	-2.08717	2.21533e-104	-3.07122	-2.84633	3.96633e-62	-3.53544	-3.00246
45227537	chr19:45227537:C:T	0	-2.95951	-2.27515e-08	2.37276e-103	-3.54631	-2.27515e-08	1.09335e-60	-3.22133	-2.27515e-08
45227546	chr19:45227546:T:G	0	-1.03783e-08	-2.9034	7.43502e-103	-1.03783e-08	-2.40416	2.02967e-60	-1.03783e-08	-2.6027
45228090	chr19:45228090:C:T	0	-2.67929	-3.09046	2.95836e-104	-2.6355	-2.99282	1.18968e-61	-2.36017	-3.07931
45228273	chr19:45228273:T:C	0	-1.03783e-08	-2.40404	4.11222e-103	-1.03783e-08	-2.9964	1.51999e-60	-1.03783e-08	-2.89187
45228306	chr19:45228306:G:A	0	-3.38377	-1.42051	2.36598e-104	-3.36043	-2.49133	5.51578e-62	-3.44278	-2.76535
45228504	chr19:45228504:C:T	0	-1.03783e-08	-2.18411	2.16259e-102	-1.03783e-08	-1.33647	4.19738e-60	-1.03783e-08	-1.87611
45228600	chr19:45228600:C:T	0	-1.03783e-08	-1.75556	4.11917e-102	-1.03783e-08	-0.692128	7.49305e-60	-1.03783e-08	-1.2966
45228912	chr19:45228912:A:AC	0	-3.38978	-1.77016	2.36483e-104	-3.35256	-2.49968	5.67814e-62	-3.44826	-2.73086
45229343	chr19:45229343:AAT:A	0	-1.03783e-08	-2.84246	3.96682e-103	-1.03783e-08	-3.0324	1.27964e-60	-1.03783e-08	-3.064
45229403	chr19:45229403:G:A	0	-3.38488	-1.74849	2.34287e-104	-3.35882	-2.50275	5.71047e-62	-3.4444	-2.72904
45229467	chr19:45229467:C:T	0	-3.38482	-1.77921	2.32778e-104	-3.35821	-2.50983	5.66138e-62	-3.44382	-2.73826
45229673	chr19:45229673:C:T	0	-2.77655	-2.27515e-08	1.39213e-102	-1.77694	-2.27515e-08	5.2907e-60	-1.64462	-2.27515e-08
45229702	chr19:45229702:G:A	0	-1.31922	-2.27515e-08	1.78664e-102	-1.52744	-2.27515e-08	2.0006e-59	-0.314543	-2.27515e-08
45229714	chr19:45229714:G:A	0	-3.50973	-3.04771	2.75833e-104	-2.62384	-3.07448	3.66716e-62	-3.52486	-3.09146
45229858	chr19:45229858:T:TATGTACATTAATGTACAC	0	-1.03783e-08	-3.07418	3.80701e-103	-1.03783e-08	-3.07352	1.26958e-60	-1.03783e-08	-3.07189
45229922	chr19:45229922:TTA:T	0	-1.03783e-08	-2.85022	4.49793e-103	-1.03783e-08	-2.90675	1.59348e-60	-1.03783e-08	-2.84465
45229957	chr19:45229957:TTAATATTTA:T	0	-2.90761	-2.27515e-08	2.3735e-103	-3.546	-2.27515e-08	1.12678e-60	-3.19121	-2.27515e-08
45230524	chr19:45230524:G:C	0	-3.29323	-1.74122	1.78596e-104	-3.28747	-2.84552	5.65548e-61	-1.38418	-2.49635
45230639	chr19:45230639:G:A	0	-3.34611	-1.77663	2.34385e-104	-3.39046	-2.4707	5.96103e-62	-3.42443	-2.70607
45230894	chr19:45230894:G:A	0	-2.68712	-3.08163	2.72426e-104	-2.66902	-3.04173	1.13688e-61	-2.39474	-3.09013
45231139	chr19:45231139:G:T	0	-3.52394	-2.27515e-08	5.43e-103	-2.71843	-2.27515e-08	9.43319e-61	-3.36892	-2.27515e-08
45231175	chr19:45231175:T:C	0	-3.39882	-2.90368	1.58754e-104	-3.34222	-2.90855	4.7228e-62	-3.36484	-2.9985
45231402	chr19:45231402:C:T	0	-1.03783e-08	-1.44195	1.53314e-102	-1.03783e-08	-1.68046	4.66037e-60	-1.03783e-08	-1.77148
45231493	chr19:45231493:A:G	0	-3.32166	-1.66082	2.59272e-104	-3.54568	-2.21456	3.38476e-61	-2.40683	-1.98704
45231551	chr19:45231551:T:C	0	-1.03783e-08	-1.29373	3.90325e-102	-1.03783e-08	-0.745972	8.50309e-60	-1.03783e-08	-1.17014
45232045	chr19:45232045:C:T	0	-3.43883	-2.27515e-08	2.40146e-103	-3.53429	-2.27515e-08	9.26611e-61	-3.3868	-2.27515e-08
45232391	chr19:45232391:A:G	0	-1.03783e-08	-2.93376	6.2626e-103	-1.03783e-08	-2.57577	1.60003e-60	-1.03783e-08	-2.84055
45232431	chr19:45232431:T:C	0	-1.03783e-08	-2.93897	5.18659e-103	-1.03783e-08	-2.76429	1.62458e-60	-1.03783e-08	-2.82533
45232745	chr19:45232745:T:C	0	-2.86187	-2.29544	6.2203e-104	-2.70185	-2.18328	9.36381e-62	-3.3356	-2.34329
45232931	chr19:45232931:T:C	0	-1.03783e-08	0.257039	3.37859e-102	-1.03783e-08	-0.890322	1.11927e-59	-1.03783e-08	-0.895316
45233891	chr19:45233891:G:C	0	-3.26234	-2.27515e-08	6.8054e-103	-2.49265	-2.27515e-08	9.80754e-61	-3.33001	-2.27515e-08
45233960	chr19:45233960:A:C	0	-2.20456	-3.0929	4.56548e-104	-2.11956	-3.07486	5.66568e-62	-3.08905	-3.09227
45234174	chr19:45234174:G:A	0	-1.03783e-08	-3.03722	4.55861e-103	-1.03783e-08	-2.89335	1.47983e-60	-1.03783e-08	-2.91864
45234579	chr19:45234579:A:C	0	-2.59797	-3.0826	3.07065e-104	-2.54228	-3.04878	4.58811e-62	-3.30141	-3.09086
45234724	chr19:45234724:G:T	0	-1.03783e-08	-3.00295	4.24079e-103	-1.03783e-08	-2.96562	1.24333e-60	-1.03783e-08	-3.09278
45234725	chr19:45234725:C:T	0	-1.03783e-08	-3.00362	4.23648e-103	-1.03783e-08	-2.96663	1.24327e-60	-1.03783e-08	-3.09283
45235171	chr19:45235171:T:C	0	-1.03783e-08	-0.0310258	2.49976e-102	-1.03783e-08	-1.19159	8.63533e-60	-1.03783e-08	-1.15471
45235326	chr19:45235326:G:A	0	-2.52793	-2.5897	6.79928e-104	-2.33551	-2.46063	8.65926e-62	-3.14978	-2.60733
45235373	chr19:45235373:GC:G	0	-1.03783e-08	-0.981357	5.63286e-102	-1.03783e-08	-0.379163	1.22131e-59	-1.03783e-08	-0.808067
45235413	chr19:45235413:A:G	0	-2.24962	-3.08383	4.29079e-104	-2.21357	-3.04291	5.45267e-62	-3.13091	-3.08873
45235486	chr19:45235486:A:G	0	-2.75502	-2.22612	7.2384e-104	-2.58427	-2.14928	1.0416e-61	-3.29302	-2.27938
45235872	chr19:45235872:C:G	0	-1.03783e-08	-2.74143	5.03198e-103	-1.03783e-08	-2.79455	1.92722e-60	-1.03783e-08	-2.6545
45236171	chr19:45236171:A:C	0	-1.03783e-08	-1.15987	4.90317e-102	-1.03783e-08	-0.517898	9.31282e-60	-1.03783e-08	-1.07918
45236621	chr19:45236621:A:G	0	-1.03783e-08	-3.07797	3.73507e-103	-1.03783e-08	-3.0926	1.25863e-60	-1.03783e-08	-3.08055
45236920	chr19:45236920:G:A	0	-1.03783e-08	0.845553	4.90263e-102	-1.03783e-08	-0.518009	1.25131e-59	-1.03783e-08	-0.783796
45237213	chr19:45237213:G:A	0	-1.03783e-08	-3.07531	3.79783e-103	-1.03783e-08	-3.07594	1.33009e-60	-1.03783e-08	-3.02533
45237368	chr19:45237368:A:G	0	-1.03783e-08	1.43663	6.57009e-102	-1.03783e-08	-0.225253	5.39567e-59	-1.03783e-08	0.677609
45237370	chr19:45237370:A:G	0	-1.03783e-08	1.37214	6.2541e-102	-1.03783e-08	-0.274543	5.13054e-59	-1.03783e-08	0.627222
45237477	chr19:45237477:T:C	0	-3.21401	-2.44564	2.59871e-104	-3.31236	-2.44558	7.03006e-62	-3.33156	-2.63399
45237491	chr19:45237491:G:T	0	-3.37926	-2.27515e-08	2.50856e-103	-3.49066	-2.27515e-08	9.78711e-61	-3.33209	-2.27515e-08
45237513	chr19:45237513:C:T	0	-3.49328	-0.00667568	1.30345e-103	-3.54638	-0.598979	6.53642e-61	-3.46333	-0.272434
45237985	chr19:45237985:G:A	0	-3.51039	-3.08766	2.06505e-104	-2.90213	-3.08567	6.11896e-62	-3.08777	-3.01658
45238075	chr19:45238075:A:T	0	-3.54601	-0.144482	4.89469e-104	-3.49583	-1.62897	3.21085e-61	-3.2106	-1.23602
45238095	chr19:45238095:A:G	0	-3.54565	0.00275012	5.61229e-104	-3.47372	-1.51427	3.81631e-61	-3.15825	-1.11562
45238290	chr19:45238290:T:A	0	-1.03783e-08	-2.27504	2.1047e-102	-1.03783e-08	-1.36361	2.18831e-60	-1.03783e-08	-2.52744
45238351	chr19:45238351:T:C	0	-3.54546	-1.23068	2.19631e-104	-3.47226	-2.45391	1.60088e-61	-3.15294	-1.98967
45238728	chr19:45238728:G:C	0	-1.03783e-08	2.86727	6.55771e-100	-1.03783e-08	4.37803	4.33803e-58	-1.03783e-08	2.76202
45238836	chr19:45238836:G:A	0	-3.54549	-1.24128	2.1819e-104	-3.47343	-2.45932	1.58291e-61	-3.15387	-2.00002
45239281	chr19:45239281:G:A	0	-1.03783e-08	-2.95316	5.8375e-103	-1.03783e-08	-2.64606	1.27869e-60	-1.03783e-08	-3.06474
45239419	chr19:45239419:T:C	0	-3.42972	-2.27515e-08	2.5395e-103	-3.4784	-2.27515e-08	9.42591e-61	-3.3697	-2.27515e-08
45239644	chr19:45239644:C:T	0	-3.5344	-0.916186	2.57939e-104	-3.45295	-2.31245	1.76814e-61	-3.12976	-1.91347
45239959	chr19:45239959:C:T	0	-1.03783e-08	-2.29049	4.37777e-103	-1.03783e-08	-2.93383	1.61515e-60	-1.03783e-08	-2.83115
45240214	chr19:45240214:C:T	0	-3.54374	-1.7358	1.21616e-103	-2.75829	-1.45638	1.87038e-61	-3.31101	-1.676
45240294	chr19:45240294:T:A	0	-3.53005	-1.62402	9.77762e-104	-2.62624	-1.80662	1.25814e-61	-3.21839	-2.16514
45240382	chr19:45240382:T:C	0	-3.54609	-2.25517	1.65079e-104	-3.48286	-2.72883	1.01156e-61	-3.18688	-2.41478
45240816	chr19:45240816:A:G	0	-3.53742	-2.13137	5.97951e-104	-2.70905	-2.21556	1.06279e-61	-3.24289	-2.30937
45240921	chr19:45240921:A:G	0	-1.03783e-08	-2.9794	4.16916e-103	-1.03783e-08	-2.98265	1.29971e-60	-1.03783e-08	-3.04843
45241177	chr19:45241177:C:T	0	-1.03783e-08	-2.93734	5.25756e-103	-1.03783e-08	-2.7507	1.70095e-60	-1.03783e-08	-2.77938
45241294	chr19:45241294:T:C	0	-3.54631	-2.02605	1.89216e-104	-3.49228	-2.58295	1.20999e-61	-3.20987	-2.21268
45241409	chr19:45241409:C:T	0	-1.03783e-08	-2.63967	1.13329e-102	-1.03783e-08	-1.98266	2.6568e-60	-1.03783e-08	-2.33345
45241421	chr19:45241421:T:C	0	-1.03783e-08	-1.20552	4.25838e-102	-1.03783e-08	-0.658891	7.22556e-60	-1.03783e-08	-1.33295
45241527	chr19:45241527:C:T	0	-3.20786	-2.27515e-08	8.55206e-103	-2.26419	-2.27515e-08	1.38962e-60	-2.98155	-2.27515e-08
45241584	chr19:45241584:A:G	0	-3.54353	-1.90254	2.0385e-104	-3.4584	-2.54234	1.40479e-61	-3.13575	-2.13752
45242019	chr19:45242019:G:A	0	-1.03783e-08	-2.94465	4.34037e-103	-1.03783e-08	-2.94241	1.72324e-60	-1.03783e-08	-2.76637
45242238	chr19:45242238:C:A	0	-2.55867	-2.27515e-08	2.93759e-103	-3.33277	-2.27515e-08	1.33086e-60	-3.02475	-2.27515e-08
45242291	chr19:45242291:A:C	0	-1.03783e-08	-2.06421	8.45771e-103	-1.03783e-08	-2.27529	3.57389e-60	-1.03783e-08	-2.03692
45242599	chr19:45242599:C:T	0	-2.47805	-2.96911	1.7601e-104	-3.14983	-2.99775	9.82311e-62	-2.68914	-2.94187
45242977	chr19:45242977:C:CTG	0	-1.03783e-08	-2.87154	4.29294e-103	-1.03783e-08	-2.95339	1.39357e-60	-1.03783e-08	-2.97871
45243383	chr19:45243383:T:C	0	-3.43932	-3.03744	1.7481e-104	-3.07061	-3.08381	5.093e-62	-3.20359	-3.08429
45243515	chr19:45243515:C:T	0	-1.03783e-08	-2.86087	4.32864e-103	-1.03783e-08	-2.94511	1.40499e-60	-1.03783e-08	-2.97055
45243562	chr19:45243562:G:A	0	-1.03783e-08	-1.99186	4.91444e-102	-1.03783e-08	-0.515602	3.651e-60	-1.03783e-08	-2.01557
45244120	chr19:45244120:C:T	0	-1.03783e-08	-2.91663	4.20922e-103	-1.03783e-08	-2.97309	1.3371e-60	-1.03783e-08	-3.02007
45244196	chr19:45244196:C:T	0	-1.03783e-08	-2.4341	6.68777e-103	-1.03783e-08	-2.51009	2.62899e-60	-1.03783e-08	-2.34397
45244260	chr19:45244260:C:T	0	-1.03783e-08	-2.79699	3.82645e-103	-1.03783e-08	-3.06843	1.42886e-60	-1.03783e-08	-2.95369
45244331	chr19:45244331:GC:G	0	-3.48626	-2.93317	2.77596e-104	-2.6001	-3.09185	5.23387e-62	-3.17537	-3.08522
45244775	chr19:45244775:C:T	0	-1.03783e-08	-3.09194	3.78663e-103	-1.03783e-08	-3.07889	1.29195e-60	-1.03783e-08	-3.05442
45244986	chr19:45244986:C:T	0	-3.47499	-3.03465	1.69292e-104	-3.15657	-3.02993	4.56555e-62	-3.30741	-3.08979
45245022	chr19:45245022:C:T	0	-1.03783e-08	-2.01123	7.00605e-103	-1.03783e-08	-2.46359	3.91501e-60	-1.03783e-08	-1.94576
45245104	chr19:45245104:G:C	0	-3.26952	-2.48598	1.70657e-104	-3.51154	-2.66693	4.11013e-62	-3.5441	-2.95819
45245119	chr19:45245119:C:G	0	-1.03783e-08	-2.85543	3.94935e-103	-1.03783e-08	-3.03681	1.32007e-60	-1.03783e-08	-3.03289
45245170	chr19:45245170:C:T	0	-1.03783e-08	-1.04275	1.81167e-102	-1.03783e-08	-1.51353	1.24944e-59	-1.03783e-08	-0.785294
45245177	chr19:45245177:G:A	0	-3.4441	-2.27515e-08	2.44006e-103	-3.51834	-2.27515e-08	8.96205e-61	-3.42016	-2.27515e-08
45245591	chr19:45245591:C:T	0	-1.03783e-08	-2.83743	4.38214e-103	-1.03783e-08	-2.93283	1.41404e-60	-1.03783e-08	-2.96413
45245948	chr19:45245948:C:T	0	-1.03783e-08	-2.94587	5.00015e-103	-1.03783e-08	-2.8009	1.8456e-60	-1.03783e-08	-2.69777
45245949	chr19:45245949:A:G	0	-1.03783e-08	-2.50116	1.01599e-102	-1.03783e-08	-2.09192	1.91136e-60	-1.03783e-08	-2.66276
45246075	chr19:45246075:G:A	0	-1.03783e-08	-3.09115	3.86384e-103	-1.03783e-08	-3.0587	1.25151e-60	-1.03783e-08	-3.08622
45246415	chr19:45246415:A:T	0	-3.3841	-2.27515e-08	2.53185e-103	-3.48141	-2.27515e-08	9.52861e-61	-3.35886	-2.27515e-08
45246453	chr19:45246453:T:A	0	-1.03783e-08	-2.71759	7.12454e-103	-1.03783e-08	-2.44682	1.46742e-60	-1.03783e-08	-2.92707
45246739	chr19:45246739:T:A	0	-1.03783e-08	-0.755268	6.29032e-103	-1.03783e-08	-2.57135	4.43237e-60	-1.03783e-08	-1.82164
45246781	chr19:45246781:T:C	0	-1.03783e-08	-2.57815	9.06319e-103	-1.03783e-08	-2.20614	1.77352e-60	-1.03783e-08	-2.7376
45247016	chr19:45247016:T:C	0	-1.03783e-08	-3.00992	3.87909e-103	-1.03783e-08	-3.05476	1.24339e-60	-1.03783e-08	-3.09273
45247034	chr19:45247034:A:G	0	-1.03783e-08	-2.60965	8.94403e-103	-1.03783e-08	-2.21938	1.74344e-60	-1.03783e-08	-2.75472
45247047	chr19:45247047:T:C	0	-1.03783e-08	-2.71137	7.257e-103	-1.03783e-08	-2.4284	1.47785e-60	-1.03783e-08	-2.91998
45247518	chr19:45247518:A:G	0	-1.03783e-08	-1.2477	4.50558e-102	-1.03783e-08	-0.602464	8.23503e-60	-1.03783e-08	-1.20218
45247546	chr19:45247546:G:A	0	-1.03783e-08	-2.98194	4.16215e-103	-1.03783e-08	-2.98433	1.35777e-60	-1.03783e-08	-3.00473
45247575	chr19:45247575:C:T	0	-3.18574	-3.06915	1.56382e-104	-3.40682	-2.859	4.10043e-62	-3.50102	-3.00363
45247651	chr19:45247651:C:G	0	-1.03783e-08	-1.58706	7.47649e-103	-1.03783e-08	-2.3986	1.804e-60	-1.03783e-08	-2.72057
45247796	chr19:45247796:T:A	0	-1.03783e-08	-3.08831	3.79935e-103	-1.03783e-08	-3.07554	1.31346e-60	-1.03783e-08	-3.03791
45247809	chr19:45247809:T:G	0	-3.52286	-2.77114	2.01215e-104	-3.54319	-2.47056	4.42394e-62	-3.5286	-2.90012
45248200	chr19:45248200:C:A	0	-3.36718	-2.27515e-08	3.75871e-103	-3.08629	-2.27515e-08	8.25719e-61	-3.50207	-2.27515e-08
45248541	chr19:45248541:C:T	0	-1.03783e-08	-2.1127	4.75947e-103	-1.03783e-08	-2.85023	1.84233e-60	-1.03783e-08	-2.69954
45248577	chr19:45248577:A:G	0	-1.03783e-08	-2.70382	5.92226e-103	-1.03783e-08	-2.63165	1.84095e-60	-1.03783e-08	-2.70029
45248685	chr19:45248685:C:G	0	-1.03783e-08	-2.43446	3.98428e-103	-1.03783e-08	-3.02801	1.24535e-60	-1.03783e-08	-3.09116
45249128	chr19:45249128:T:C	0	-1.03783e-08	-3.08683	3.73946e-103	-1.03783e-08	-3.09142	1.25772e-60	-1.03783e-08	-3.08127
45249131	chr19:45249131:C:CAA	0	-1.03783e-08	-2.96081	4.51859e-103	-1.03783e-08	-2.90217	1.61872e-60	-1.03783e-08	-2.82894
45249207	chr19:45249207:C:T	0	-1.03783e-08	-0.826766	2.16758e-102	-1.03783e-08	-1.33417	1.53699e-59	-1.03783e-08	-0.578162
45249548	chr19:45249548:C:T	0	-1.03783e-08	-1.12354	5.3375e-102	-1.03783e-08	-0.433024	9.62208e-60	-1.03783e-08	-1.04651
45249640	chr19:45249640:T:C	0	-3.43283	-2.27515e-08	2.49054e-103	-3.49787	-2.27515e-08	9.21393e-61	-3.39244	-2.27515e-08
45249660	chr19:45249660:G:T	0	-1.03783e-08	-3.05569	4.05633e-103	-1.03783e-08	-3.01009	1.4338e-60	-1.03783e-08	-2.95024
45249747	chr19:45249747:T:C	0	-1.03783e-08	-2.74158	6.69112e-103	-1.03783e-08	-2.50958	1.85936e-60	-1.03783e-08	-2.69034
45250000	chr19:45250000:G:A	0	-1.03783e-08	-3.05569	4.05633e-103	-1.03783e-08	-3.01009	1.4338e-60	-1.03783e-08	-2.95024
45250209	chr19:45250209:C:G	0	-1.03783e-08	-0.767834	2.26237e-102	-1.03783e-08	-1.29137	1.62747e-59	-1.03783e-08	-0.520962
45250303	chr19:45250303:C:A	0	-1.03783e-08	-2.17746	2.48232e-102	-1.03783e-08	-1.19859	3.27232e-60	-1.03783e-08	-2.12507
45250467	chr19:45250467:G:T	0	-1.03783e-08	-2.17746	2.48232e-102	-1.03783e-08	-1.19859	3.27232e-60	-1.03783e-08	-2.12507
45250856	chr19:45250856:GT:G	0	-1.03783e-08	-0.497135	2.79495e-102	-1.03783e-08	-1.07997	1.96382e-59	-1.03783e-08	-0.333096
45250859	chr19:45250859:T:G	0	-1.03783e-08	-2.23533	1.41585e-102	-1.03783e-08	-1.76005	2.14556e-60	-1.03783e-08	-2.54717
45251311	chr19:45251311:T:C	0	-2.37203	-2.27515e-08	4.10963e-103	-2.99703	-2.27515e-08	3.92617e-60	-1.94291	-2.27515e-08
45252374	chr19:45252374:T:C	0	-1.03783e-08	-2.04899	1.85243e-102	-1.03783e-08	-1.49128	2.83497e-60	-1.03783e-08	-2.26854
45252997	chr19:45252997:C:T	0	-1.03783e-08	-2.93025	4.2051e-103	-1.03783e-08	-2.97407	1.43788e-60	-1.03783e-08	-2.9474
45253033	chr19:45253033:A:G	0	-1.03783e-08	-3.08457	3.74097e-103	-1.03783e-08	-3.09102	1.24602e-60	-1.03783e-08	-3.09062
45253118	chr19:45253118:G:C	0	-3.39755	-2.18065	4.42057e-104	-3.20278	-2.0239	1.17765e-61	-3.27216	-2.17748
45253178	chr19:45253178:G:A	0	-2.3566	-2.27515e-08	3.27107e-103	-3.22525	-2.27515e-08	1.61176e-60	-2.83325	-2.27515e-08
45253236	chr19:45253236:C:T	0	-1.03783e-08	-2.03365	2.76661e-102	-1.03783e-08	-1.09016	3.51567e-60	-1.03783e-08	-2.05334
45253495	chr19:45253495:A:G	0	-3.48621	-3.07755	2.19997e-104	-3.11908	-2.80543	4.04494e-62	-3.46902	-3.04925
45253505	chr19:45253505:C:T	0	-3.52427	-3.08966	2.1507e-104	-3.07079	-2.87637	4.3394e-62	-3.37717	-3.07084
45253832	chr19:45253832:G:A	0	-1.03783e-08	-2.13835	4.58248e-103	-1.03783e-08	-2.88813	1.32401e-60	-1.03783e-08	-3.02991
45254139	chr19:45254139:C:T	0	-3.39838	-2.27515e-08	2.40413e-103	-3.53318	-2.27515e-08	9.40144e-61	-3.3723	-2.27515e-08
45255065	chr19:45255065:G:A	0	-1.03783e-08	-2.95991	3.97111e-103	-1.03783e-08	-3.03132	1.36695e-60	-1.03783e-08	-2.99799
45255106	chr19:45255106:A:G	0	-3.33969	-2.93541	1.37711e-104	-3.3195	-3.07347	4.86168e-62	-3.25061	-3.08375
45255180	chr19:45255180:G:A	0	-3.45563	-3.06597	2.13187e-104	-3.19005	-2.7659	3.9167e-62	-3.50267	-3.04782
45255336	chr19:45255336:A:G	0	-3.25901	-2.37776	2.28084e-104	-3.31771	-2.5707	5.88564e-62	-3.41618	-2.72705
45255613	chr19:45255613:G:A	0	-1.03783e-08	-1.9517	7.69271e-103	-1.03783e-08	-2.37009	3.43452e-60	-1.03783e-08	-2.07669
45255704	chr19:45255704:C:T	0	-1.03783e-08	-2.81107	4.80863e-103	-1.03783e-08	-2.83995	1.70042e-60	-1.03783e-08	-2.7797
45255798	chr19:45255798:C:T	0	-1.03783e-08	-2.5587	3.98035e-103	-1.03783e-08	-3.029	1.78043e-60	-1.03783e-08	-2.73372
45256086	chr19:45256086:G:A	0	-3.44774	-2.85496	2.56325e-104	-3.10609	-2.66559	6.39417e-62	-3.13562	-2.92474
45256291	chr19:45256291:A:G	0	-3.4479	-2.94367	2.15695e-104	-3.14242	-2.80184	5.70057e-62	-3.19959	-2.97559
45257162	chr19:45257162:T:C	0	-1.03783e-08	-3.08149	4.26989e-103	-1.03783e-08	-2.95878	1.32558e-60	-1.03783e-08	-3.02872
45257290	chr19:45257290:A:G	0	-3.46087	-2.49962	2.52423e-104	-3.22588	-2.56114	6.01082e-62	-3.49341	-2.62877
45257352	chr19:45257352:G:A	0	-3.47481	-2.94393	2.34657e-104	-3.0917	-2.76829	5.86113e-62	-3.1489	-2.9985
45257573	chr19:45257573:G:A	0	-3.54548	-2.27515e-08	3.40414e-103	-3.18537	-2.27515e-08	8.27626e-61	-3.49977	-2.27515e-08
45257662	chr19:45257662:C:T	0	-3.53564	-2.53023	1.12239e-104	-3.53361	-3.06388	5.42118e-62	-3.34643	-2.879
45257675	chr19:45257675:G:A	0	-3.3807	-2.98868	1.83641e-104	-3.24485	-2.86029	4.88942e-62	-3.29012	-3.03855
45257693	chr19:45257693:T:A	0	-1.03783e-08	-1.89508	6.19122e-103	-1.03783e-08	-2.58723	2.03682e-60	-1.03783e-08	-2.59918
45257835	chr19:45257835:G:A	0	-1.03783e-08	-1.47505	7.69586e-103	-1.03783e-08	-2.36968	1.88951e-60	-1.03783e-08	-2.67426
45257958	chr19:45257958:G:C	0	-1.03783e-08	-3.0628	3.86984e-103	-1.03783e-08	-3.05715	1.2515e-60	-1.03783e-08	-3.08623
45258179	chr19:45258179:T:G	0	-3.52404	-2.96529	2.50016e-104	-2.99985	-2.79674	6.25421e-62	-3.06371	-3.01878
45258231	chr19:45258231:C:T	0	-3.32826	-2.27515e-08	2.59804e-103	-3.45561	-2.27515e-08	9.89306e-61	-3.32133	-2.27515e-08
45258478	chr19:45258478:A:G	0	-3.50572	-2.97092	2.26914e-104	-3.07443	-2.81912	5.7271e-62	-3.14237	-3.02817
45258493	chr19:45258493:G:A	0	-3.50919	-2.97243	2.30333e-104	-3.05979	-2.81881	5.78925e-62	-3.1306	-3.02914
45258924	chr19:45258924:G:A	0	-1.03783e-08	-2.94459	3.94802e-103	-1.03783e-08	-3.03715	1.37326e-60	-1.03783e-08	-2.99338
45259383	chr19:45259383:T:C	0	-3.29762	-3.02467	1.55142e-104	-3.32882	-2.94495	4.20579e-62	-3.4195	-3.05978
45259628	chr19:45259628:A:G	0	-3.48396	-3.05952	1.5211e-104	-3.36982	-2.9237	6.70673e-62	-2.92928	-3.08335
45259689	chr19:45259689:C:T	0	-3.30385	-2.27515e-08	2.63906e-103	-3.43994	-2.27515e-08	1.01231e-60	-3.29834	-2.27515e-08
45260053	chr19:45260053:C:T	0	-1.03783e-08	-1.06045	1.01955e-102	-1.03783e-08	-2.08842	2.36843e-60	-1.03783e-08	-2.44834
45260214	chr19:45260214:A:G	0	-1.03783e-08	-3.04703	3.74573e-103	-1.03783e-08	-3.08975	1.26597e-60	-1.03783e-08	-3.07473
45260246	chr19:45260246:T:C	0	-3.46458	-0.113193	1.52292e-103	-3.28531	-0.704424	5.62655e-61	-3.52947	-0.356191
45260792	chr19:45260792:C:T	0	-1.03783e-08	-2.81752	8.26895e-103	-1.03783e-08	-2.29786	2.01365e-60	-1.03783e-08	-2.61063
45261689	chr19:45261689:C:T	0	-1.03783e-08	-2.58596	5.22722e-103	-1.03783e-08	-2.75649	1.80609e-60	-1.03783e-08	-2.71941
45261794	chr19:45261794:A:G	0	-3.399	-3.09212	3.42418e-104	-2.40619	-3.0759	1.33544e-61	-2.23157	-3.09233
45262037	chr19:45262037:T:A	0	-1.03783e-08	-2.19886	3.77104e-103	-1.03783e-08	-3.08301	1.24533e-60	-1.03783e-08	-3.09117
45262050	chr19:45262050:C:T	0	-1.03783e-08	-0.925507	1.1069e-102	-1.03783e-08	-2.00622	2.54314e-60	-1.03783e-08	-2.37717
45262197	chr19:45262197:T:C	0	-1.03783e-08	-2.77835	5.12672e-103	-1.03783e-08	-2.7759	1.52643e-60	-1.03783e-08	-2.88764
45262449	chr19:45262449:A:G	0	-3.36491	-2.27515e-08	2.54728e-103	-3.47534	-2.27515e-08	9.53363e-61	-3.35833	-2.27515e-08
45262741	chr19:45262741:C:T	0	-3.54264	-3.06	1.82672e-104	-3.08579	-3.02464	4.20787e-62	-3.39589	-3.08289
45263471	chr19:45263471:G:A	0	-3.52634	-1.91154	1.56655e-104	-3.53869	-2.72539	8.94921e-62	-3.3622	-2.36198
45263634	chr19:45263634:C:T	0	-1.03783e-08	-1.00557	5.5466e-102	-1.03783e-08	-0.394595	1.02421e-59	-1.03783e-08	-0.984068
45263956	chr19:45263956:G:A	0	-3.39324	-3.09306	3.67528e-104	-2.35808	-3.05324	1.41882e-61	-2.17193	-3.0914
45264180	chr19:45264180:A:G	0	-1.03783e-08	-2.0807	1.05867e-102	-1.03783e-08	-2.05077	3.3009e-60	-1.03783e-08	-2.11638
45264281	chr19:45264281:G:C	0	-3.54375	-3.05076	1.95867e-104	-3.05045	-2.99023	4.28194e-62	-3.37578	-3.08555
45264288	chr19:45264288:G:A	0	-1.03783e-08	-2.11423	7.3086e-103	-1.03783e-08	-2.42131	3.20062e-60	-1.03783e-08	-2.14723
45264290	chr19:45264290:T:C	0	-1.03783e-08	-2.60244	4.49542e-103	-1.03783e-08	-2.90731	1.45884e-60	-1.03783e-08	-2.93293
45264739	chr19:45264739:C:T	0	-3.40739	-2.27515e-08	4.95031e-103	-2.81092	-2.27515e-08	8.96062e-61	-3.42032	-2.27515e-08
45265213	chr19:45265213:TGGG:T	0	-1.03783e-08	-2.80198	4.06526e-103	-1.03783e-08	-3.00789	1.54998e-60	-1.03783e-08	-2.87233
45265218	chr19:45265218:G:A	0	-1.03783e-08	-2.80462	4.02713e-103	-1.03783e-08	-3.01731	1.52192e-60	-1.03783e-08	-2.8906
45265688	chr19:45265688:T:C	0	-3.51197	-2.5931	1.73924e-104	-3.17944	-2.98007	5.68798e-62	-3.4934	-2.68398
45265923	chr19:45265923:G:A	0	-3.51966	-2.87748	1.46642e-104	-3.25399	-3.07614	4.59606e-62	-3.47229	-2.91826
45265961	chr19:45265961:G:A	0	-1.03783e-08	-1.65333	4.49796e-102	-1.03783e-08	-0.604156	5.12953e-60	-1.03783e-08	-1.67556
45266043	chr19:45266043:A:G	0	-3.29601	-3.09284	1.1738e-104	-3.47402	-3.07868	3.63616e-62	-3.54481	-3.08001
45266128	chr19:45266128:G:C	0	-3.49526	-2.95419	1.36362e-104	-3.3098	-3.093	4.15057e-62	-3.49938	-2.99312
45266317	chr19:45266317:G:A	0	-3.30813	-3.09316	1.17934e-104	-3.46466	-3.08334	3.64698e-62	-3.54576	-3.07609
45266491	chr19:45266491:G:A	0	-3.29953	-3.05601	1.37684e-104	-3.43752	-2.95563	3.59178e-62	-3.54618	-3.09092
45267008	chr19:45267008:A:G	0	-1.03783e-08	-3.08234	4.23524e-103	-1.03783e-08	-2.96693	1.31412e-60	-1.03783e-08	-3.03741
45267042	chr19:45267042:G:C	0	-1.03783e-08	-1.53248	6.72991e-103	-1.03783e-08	-2.5038	2.82297e-60	-1.03783e-08	-2.27278
45267048	chr19:45267048:A:G	0	-3.49597	-2.97434	1.36281e-104	-3.31035	-3.09305	4.10199e-62	-3.49748	-3.00679
45267192	chr19:45267192:G:T	0	-3.23964	-2.27515e-08	2.76748e-103	-3.39243	-2.27515e-08	1.07213e-60	-3.24093	-2.27515e-08
45267505	chr19:45267505:C:T	0	-1.03783e-08	-3.09291	3.87911e-103	-1.03783e-08	-3.05476	1.30273e-60	-1.03783e-08	-3.04611
45267702	chr19:45267702:C:T	0	-1.03783e-08	-2.23417	9.13485e-103	-1.03783e-08	-2.19827	2.89555e-60	-1.03783e-08	-2.2474
45268575	chr19:45268575:C:T	0	-1.03783e-08	2.10808	6.7493e-101	-1.03783e-08	2.10424	1.57674e-58	-1.03783e-08	1.74996
45268769	chr19:45268769:A:G	0	-1.03783e-08	-2.2323	9.14702e-103	-1.03783e-08	-2.19694	2.8996e-60	-1.03783e-08	-2.246
45268982	chr19:45268982:C:T	0	-3.44713	-3.03289	1.33407e-104	-3.37206	-3.05266	3.78146e-62	-3.53393	-3.05171
45269269	chr19:45269269:C:T	0	-1.03783e-08	-2.39531	6.97008e-103	-1.03783e-08	-2.46874	2.13253e-60	-1.03783e-08	-2.55326
45269433	chr19:45269433:C:T	0	-3.52361	-3.08785	1.44757e-104	-3.2505	-3.09256	3.88081e-62	-3.46654	-3.09316
45269608	chr19:45269608:C:T	0	-3.23742	-2.27515e-08	2.77478e-103	-3.38979	-2.27515e-08	1.08203e-60	-3.23173	-2.27515e-08
45269710	chr19:45269710:C:G	0	-3.5261	-2.22227	3.15744e-104	-3.24731	-2.31588	7.78677e-62	-3.46009	-2.40322
45269888	chr19:45269888:G:A	0	-1.03783e-08	-0.24168	3.25584e-102	-1.03783e-08	-0.92733	2.22414e-59	-1.03783e-08	-0.208619
45270090	chr19:45270090:A:G	0	-1.03783e-08	-2.77293	4.1599e-103	-1.03783e-08	-2.98488	1.56566e-60	-1.03783e-08	-2.86227
45270164	chr19:45270164:G:C	0	-1.03783e-08	-1.54925	5.12141e-102	-1.03783e-08	-0.47435	5.73038e-60	-1.03783e-08	-1.56479
45270641	chr19:45270641:T:C	0	-3.51835	-3.03401	1.50925e-104	-3.26283	-3.03851	4.00774e-62	-3.47046	-3.05706
45270744	chr19:45270744:C:T	0	-1.03783e-08	-2.30579	8.82309e-103	-1.03783e-08	-2.23299	2.75898e-60	-1.03783e-08	-2.29571
45271210	chr19:45271210:C:A	0	-1.03783e-08	-3.01365	4.76936e-103	-1.03783e-08	-2.84815	1.45121e-60	-1.03783e-08	-2.93818
45271251	chr19:45271251:G:A	0	-1.03783e-08	-2.99607	6.50006e-103	-1.03783e-08	-2.53855	1.99666e-60	-1.03783e-08	-2.6191
45271328	chr19:45271328:A:G	0	-1.03783e-08	-2.21217	4.35437e-103	-1.03783e-08	-2.93919	1.29124e-60	-1.03783e-08	-3.05497
45271422	chr19:45271422:A:G	0	-3.51151	-3.08227	1.42712e-104	-3.28083	-3.07646	3.92606e-62	-3.47967	-3.06844
45271582	chr19:45271582:A:G	0	-1.03783e-08	2.12373	6.8529e-101	-1.03783e-08	2.11948	1.60193e-58	-1.03783e-08	1.7658
45271600	chr19:45271600:G:A	0	-1.03783e-08	-1.50596	7.03553e-103	-1.03783e-08	-2.45939	2.81347e-60	-1.03783e-08	-2.27615
45272032	chr19:45272032:A:G	0	-1.03783e-08	-3.08746	4.66315e-103	-1.03783e-08	-2.87067	1.48983e-60	-1.03783e-08	-2.91191
45272049	chr19:45272049:TG:T	0	-3.52286	-3.09316	1.45203e-104	-3.2505	-3.08949	3.89986e-62	-3.46531	-3.0895
45272315	chr19:45272315:G:A	0	-3.20913	-2.27515e-08	2.8284e-103	-3.37065	-2.27515e-08	1.11166e-60	-3.20472	-2.27515e-08
45272331	chr19:45272331:C:T	0	-3.52325	-3.08562	1.45155e-104	-3.24764	-3.09268	3.89228e-62	-3.46389	-3.09286
45272364	chr19:45272364:G:A	0	-2.82043	-2.27515e-08	3.89274e-102	-0.748668	-2.27515e-08	4.74435e-60	-1.75362	-2.27515e-08
45272843	chr19:45272843:G:A	0	-1.03783e-08	-2.01256	1.33323e-102	-1.03783e-08	-1.82017	3.28509e-60	-1.03783e-08	-2.12118
45272875	chr19:45272875:G:A	0	-1.03783e-08	-2.97468	6.88752e-103	-1.03783e-08	-2.48065	2.11167e-60	-1.03783e-08	-2.56309
45272934	chr19:45272934:C:T	0	-1.03783e-08	-2.5352	4.16997e-103	-1.03783e-08	-2.98246	1.58441e-60	-1.03783e-08	-2.85036
45273323	chr19:45273323:T:C	0	-1.03783e-08	-1.98303	5.17613e-103	-1.03783e-08	-2.76631	1.74294e-60	-1.03783e-08	-2.755
45273369	chr19:45273369:G:C	0	-3.53689	-3.07269	1.11499e-104	-3.52388	-3.08022	3.83716e-62	-3.53734	-3.03367
45273722	chr19:45273722:T:C	0	-3.50479	-2.13282	3.2167e-104	-3.31428	-2.23032	8.2176e-62	-3.49414	-2.31532
45273973	chr19:45273973:G:C	0	-1.03783e-08	-2.18563	6.85803e-103	-1.03783e-08	-2.48495	3.01836e-60	-1.03783e-08	-2.20586
45273987	chr19:45273987:C:T	0	-3.50375	-3.0872	1.46744e-104	-3.26736	-3.06207	3.84116e-62	-3.50942	-3.06054
45274010	chr19:45274010:G:T	0	-3.21758	-2.27515e-08	2.8116e-103	-3.37661	-2.27515e-08	1.10339e-60	-3.21219	-2.27515e-08
45274044	chr19:45274044:G:T	0	-1.03783e-08	-2.02425	2.5048e-102	-1.03783e-08	-1.18957	3.51825e-60	-1.03783e-08	-2.05261
45275630	chr19:45275630:G:A	0	-1.03783e-08	-0.650587	2.47873e-102	-1.03783e-08	-1.20004	1.565e-59	-1.03783e-08	-0.560103
45275683	chr19:45275683:T:C	0	-3.08447	-2.41669	4.87166e-104	-3.31121	-1.81831	9.68426e-62	-3.12825	-2.517
45276377	chr19:45276377:T:C	0	-3.51866	-3.08281	1.31013e-104	-3.41594	-3.02688	3.83046e-62	-3.48081	-3.09195
45276558	chr19:45276558:G:A	0	-1.03783e-08	-2.40755	6.89416e-103	-1.03783e-08	-2.47969	2.11019e-60	-1.03783e-08	-2.56379
45277329	chr19:45277329:C:T	0	-3.54529	-2.38595	2.27318e-104	-3.04355	-2.84822	6.20264e-62	-3.39307	-2.6977
45277526	chr19:45277526:A:G	0	-1.03783e-08	-1.38503	4.59915e-102	-1.03783e-08	-0.581909	4.94021e-60	-1.03783e-08	-1.71317
45277555	chr19:45277555:A:G	0	-1.03783e-08	-3.05722	3.77949e-103	-1.03783e-08	-3.08078	1.26949e-60	-1.03783e-08	-3.07195
45278658	chr19:45278658:C:A	0	-3.10765	-3.09276	1.14413e-104	-3.48981	-3.0885	5.26579e-62	-3.17463	-3.07988
45278672	chr19:45278672:C:T	0	-1.03783e-08	-2.4837	7.48053e-103	-1.03783e-08	-2.39806	2.31668e-60	-1.03783e-08	-2.47044
45278906	chr19:45278906:A:T	0	-3.46847	-3.0733	1.28466e-104	-3.37356	-3.08889	3.67236e-62	-3.52352	-3.09139
45278911	chr19:45278911:C:T	0	-1.03783e-08	-3.0458	3.74761e-103	-1.03783e-08	-3.08925	1.256e-60	-1.03783e-08	-3.08264
45279330	chr19:45279330:A:C	0	-3.17211	-2.27515e-08	2.85222e-103	-3.36227	-2.27515e-08	1.12117e-60	-3.1962	-2.27515e-08
45279336	chr19:45279336:A:G	0	-1.03783e-08	-3.07982	3.76364e-103	-1.03783e-08	-3.08498	1.28496e-60	-1.03783e-08	-3.05984
45279664	chr19:45279664:A:G	0	-3.20807	-2.27515e-08	2.77966e-103	-3.38804	-2.27515e-08	1.08129e-60	-3.23242	-2.27515e-08
45280234	chr19:45280234:C:T	0	-1.03783e-08	-1.07252	6.54468e-102	-1.03783e-08	-0.229128	6.4857e-60	-1.03783e-08	-1.44097
45280293	chr19:45280293:C:T	0	-1.03783e-08	-2.77096	5.23294e-103	-1.03783e-08	-2.75539	1.68542e-60	-1.03783e-08	-2.78856
45280789	chr19:45280789:T:TA	0	-1.03783e-08	-1.39321	4.60702e-102	-1.03783e-08	-0.580199	4.95801e-60	-1.03783e-08	-1.70957
45280890	chr19:45280890:G:A	0	-1.03783e-08	-2.2156	6.72495e-103	-1.03783e-08	-2.50454	2.8961e-60	-1.03783e-08	-2.24721
45280995	chr19:45280995:G:A	0	-1.03783e-08	-2.35548	6.49931e-103	-1.03783e-08	-2.53867	2.641e-60	-1.03783e-08	-2.33941
45281174	chr19:45281174:T:C	0	-1.03783e-08	-0.154251	3.56822e-102	-1.03783e-08	-0.835714	2.43224e-59	-1.03783e-08	-0.119175
45281935	chr19:45281935:G:A	0	-1.03783e-08	-3.02556	3.94876e-103	-1.03783e-08	-3.03696	1.24299e-60	-1.03783e-08	-3.09305
45282041	chr19:45282041:T:C	0	-3.53274	-2.27515e-08	2.42275e-103	-3.52546	-2.27515e-08	9.54897e-61	-3.35673	-2.27515e-08
45282413	chr19:45282413:C:T	0	-1.03783e-08	-2.74897	5.53756e-103	-1.03783e-08	-2.69881	1.62114e-60	-1.03783e-08	-2.82745
45282723	chr19:45282723:G:A	0	-1.03783e-08	-2.77959	5.25877e-103	-1.03783e-08	-2.75047	1.56034e-60	-1.03783e-08	-2.86567
45282946	chr19:45282946:C:T	0	-1.03783e-08	-1.07612	1.28883e-102	-1.03783e-08	-1.85404	4.85278e-60	-1.03783e-08	-1.73102
45283297	chr19:45283297:T:C	0	-3.51081	-1.74383	1.88583e-104	-3.34032	-2.73827	1.31226e-61	-3.03843	-2.30298
45283744	chr19:45283744:G:A	0	-3.54631	-0.694487	4.52815e-104	-3.47449	-1.72815	2.62318e-61	-3.39915	-1.24962
45283824	chr19:45283824:T:C	0	-3.53756	-3.08244	1.47986e-104	-3.30577	-3.01524	7.27981e-62	-2.83915	-3.09149
45283868	chr19:45283868:A:ACT	0	-1.03783e-08	-2.88001	4.72874e-103	-1.03783e-08	-2.85671	1.42583e-60	-1.03783e-08	-2.95582
45284150	chr19:45284150:A:G	0	-1.03783e-08	-3.06963	3.99144e-103	-1.03783e-08	-3.02621	1.39631e-60	-1.03783e-08	-2.97674
45284308	chr19:45284308:A:G	0	-3.53599	-3.08249	1.73699e-104	-3.29651	-2.86429	7.78419e-62	-2.81657	-3.04708
45284349	chr19:45284349:G:A	0	-3.44357	-2.94542	1.1391e-104	-3.48961	-3.0931	3.79099e-62	-3.54319	-3.03993
45284647	chr19:45284647:T:G	0	-1.03783e-08	-1.56958	9.55144e-103	-1.03783e-08	-2.15367	4.314e-60	-1.03783e-08	-1.84871
45284840	chr19:45284840:C:T	0	-1.03783e-08	-2.90341	4.61214e-103	-1.03783e-08	-2.88167	1.3991e-60	-1.03783e-08	-2.97474
45285191	chr19:45285191:C:T	0	-1.03783e-08	-2.93656	4.6091e-103	-1.03783e-08	-2.88233	1.41541e-60	-1.03783e-08	-2.96315
45285354	chr19:45285354:T:C	0	-3.52556	-2.5461	1.40709e-104	-3.51508	-2.85634	6.0021e-62	-3.45975	-2.66388
45285665	chr19:45285665:A:T	0	-1.03783e-08	-0.903028	1.35882e-102	-1.03783e-08	-1.80116	5.63895e-60	-1.03783e-08	-1.58088
45285667	chr19:45285667:C:G	0	-1.03783e-08	-0.903722	1.35902e-102	-1.03783e-08	-1.80101	5.63763e-60	-1.03783e-08	-1.58111
45285791	chr19:45285791:A:G	0	-1.03783e-08	-2.78781	4.67675e-103	-1.03783e-08	-2.86776	1.80066e-60	-1.03783e-08	-2.72242
45286743	chr19:45286743:T:A	0	-3.52307	-3.08571	2.18037e-104	-2.92765	-3.00581	1.0764e-61	-2.44723	-3.0923
45286916	chr19:45286916:G:T	0	-1.03783e-08	-2.88166	4.71995e-103	-1.03783e-08	-2.85857	1.42363e-60	-1.03783e-08	-2.95737
45287042	chr19:45287042:C:T	0	-2.13347	-2.27515e-08	3.29288e-103	-3.2186	-2.27515e-08	9.12185e-61	-3.40249	-2.27515e-08
45287095	chr19:45287095:T:G	0	-1.03783e-08	-3.0008	3.73478e-103	-1.03783e-08	-3.09268	1.45947e-60	-1.03783e-08	-2.9325
45287221	chr19:45287221:AAG:A	0	-3.48253	-2.27515e-08	2.40992e-103	-3.53077	-2.27515e-08	8.58696e-61	-3.46291	-2.27515e-08
45287945	chr19:45287945:A:G	0	-1.03783e-08	-2.88166	4.71995e-103	-1.03783e-08	-2.85857	1.42363e-60	-1.03783e-08	-2.95737
45288421	chr19:45288421:C:T	0	-3.33583	-2.83302	1.23213e-104	-3.54145	-2.96276	6.41433e-62	-3.31373	-2.74348
45288432	chr19:45288432:A:G	0	-1.03783e-08	-1.96702	2.04495e-102	-1.03783e-08	-1.39241	2.99424e-60	-1.03783e-08	-2.21388
45288509	chr19:45288509:C:T	0	-1.03783e-08	-2.36678	1.02674e-102	-1.03783e-08	-2.08139	2.6799e-60	-1.03783e-08	-2.32479
45288774	chr19:45288774:C:T	0	-1.03783e-08	-1.57999	6.85018e-103	-1.03783e-08	-2.48609	3.0314e-60	-1.03783e-08	-2.20155
45288854	chr19:45288854:A:AAG	0	-3.44782	-2.27515e-08	2.4425e-103	-3.51734	-2.27515e-08	8.8467e-61	-3.43311	-2.27515e-08
45289118	chr19:45289118:G:A	0	-1.80256	-2.27515e-08	1.44242e-102	-1.74146	-2.27515e-08	3.87564e-60	-1.95586	-2.27515e-08
45289506	chr19:45289506:C:T	0	-3.51362	-2.91445	1.36611e-104	-3.31747	-3.08351	4.02503e-62	-3.50317	-3.02004
45289560	chr19:45289560:G:A	0	-2.63052	-2.27515e-08	5.5253e-103	-2.70103	-2.27515e-08	1.35075e-60	-3.00992	-2.27515e-08
45289648	chr19:45289648:T:TA	0	-1.03783e-08	-3.07194	4.09069e-103	-1.03783e-08	-3.00165	1.24607e-60	-1.03783e-08	-3.09058
45289718	chr19:45289718:C:T	0	-1.03783e-08	-3.05697	4.24118e-103	-1.03783e-08	-2.96552	1.25739e-60	-1.03783e-08	-3.08154
45289856	chr19:45289856:C:T	0	-1.03783e-08	-2.77305	4.19385e-103	-1.03783e-08	-2.97675	1.44508e-60	-1.03783e-08	-2.94241
45289857	chr19:45289857:A:G	0	-3.45516	-2.98789	1.30543e-104	-3.36396	-3.08246	5.69792e-62	-3.13911	-3.03653
45289971	chr19:45289971:G:A	0	-1.03783e-08	-1.77153	6.48878e-103	-1.03783e-08	-2.54029	2.67478e-60	-1.03783e-08	-2.32671
45290449	chr19:45290449:G:T	0	-3.45513	-2.21234	1.60689e-104	-3.25077	-2.98788	1.17007e-61	-2.81277	-2.64333
45290570	chr19:45290570:T:C	0	-3.42892	-2.84332	1.2648e-104	-3.5444	-2.93363	6.10778e-62	-3.39714	-2.70904
45290574	chr19:45290574:A:T	0	-3.27719	-2.25046	2.71272e-104	-3.49942	-2.21558	7.96069e-62	-3.53543	-2.30579
45291110	chr19:45291110:A:G	0	-1.03783e-08	-1.72755	2.74423e-102	-1.03783e-08	-1.09828	3.66266e-60	-1.03783e-08	-2.01238
45291511	chr19:45291511:G:A	0	-3.0616	-2.27515e-08	2.94583e-103	-3.32997	-2.27515e-08	1.03196e-60	-3.27911	-2.27515e-08
45291675	chr19:45291675:G:A	0	-3.40731	-2.27515e-08	2.48214e-103	-3.50124	-2.27515e-08	9.16041e-61	-3.39827	-2.27515e-08
45291880	chr19:45291880:G:A	0	-1.03783e-08	-1.53398	7.55415e-103	-1.03783e-08	-2.38827	5.37747e-60	-1.03783e-08	-1.62836
45292028	chr19:45292028:A:C	0	-1.03783e-08	-3.06126	3.77214e-103	-1.03783e-08	-3.08272	1.2697e-60	-1.03783e-08	-3.07179
45292357	chr19:45292357:C:T	0	-1.03783e-08	-3.08179	4.0019e-103	-1.03783e-08	-3.0236	1.24312e-60	-1.03783e-08	-3.09295
45292850	chr19:45292850:C:T	0	-1.03783e-08	-2.98785	4.53752e-103	-1.03783e-08	-2.89798	1.37818e-60	-1.03783e-08	-2.98981
45293071	chr19:45293071:C:T	0	-2.4937	-2.27515e-08	3.76167e-103	-3.0855	-2.27515e-08	9.35261e-61	-3.3775	-2.27515e-08
45293188	chr19:45293188:T:C	0	-3.33816	-2.13884	3.16504e-104	-3.46636	-2.09442	8.86585e-62	-3.54402	-2.18952
45293507	chr19:45293507:C:G	0	-3.49585	-2.27515e-08	2.49233e-103	-3.49715	-2.27515e-08	8.40089e-61	-3.48482	-2.27515e-08
45293777	chr19:45293777:T:C	0	-1.03783e-08	-2.92177	5.04909e-103	-1.03783e-08	-2.79116	1.48034e-60	-1.03783e-08	-2.9183
45293973	chr19:45293973:T:G	0	-3.35589	-2.21134	2.96691e-104	-3.4585	-2.16693	8.33991e-62	-3.54513	-2.24956
45294335	chr19:45294335:T:C	0	-3.45287	-2.57114	2.09769e-104	-3.37618	-2.59594	5.55654e-62	-3.52961	-2.67116
45294734	chr19:45294734:A:C	0	-2.7285	-2.27515e-08	1.96324e-102	-1.43319	-2.27515e-08	1.44417e-59	-0.640452	-2.27515e-08
45294834	chr19:45294834:G:A	0	-3.46542	-2.54922	2.20174e-104	-3.3659	-2.5578	5.75546e-62	-3.52619	-2.6394
45294937	chr19:45294937:C:T	0	-3.46633	-2.31678	1.538e-104	-3.26124	-3.02123	1.06998e-61	-2.82277	-2.72275
45295121	chr19:45295121:A:G	0	-3.51053	-3.08866	1.75761e-104	-3.22145	-2.92755	6.4224e-62	-2.96596	-3.08999
45295134	chr19:45295134:A:T	0	-3.53301	-2.91945	1.47384e-104	-3.24165	-3.08343	4.12739e-62	-3.47489	-3.02321
45295227	chr19:45295227:T:C	0	-3.51673	-3.06457	1.61324e-104	-3.22371	-3.01099	6.5299e-62	-2.94857	-3.09079
45295441	chr19:45295441:C:T	0	-1.03783e-08	-3.06239	3.95069e-103	-1.03783e-08	-3.03648	1.26246e-60	-1.03783e-08	-3.07751
45295541	chr19:45295541:G:A	0	-3.48789	-2.54645	2.29696e-104	-3.32309	-2.55827	5.86631e-62	-3.51116	-2.63536
45295715	chr19:45295715:G:A	0	-1.03783e-08	-3.05254	3.99673e-103	-1.03783e-08	-3.02489	1.26977e-60	-1.03783e-08	-3.07173
45295773	chr19:45295773:C:T	0	-3.40792	-2.83815	1.26909e-104	-3.53877	-2.93588	6.27891e-62	-3.35991	-2.71864
45295820	chr19:45295820:A:G	0	-1.03783e-08	-1.74859	6.4461e-103	-1.03783e-08	-2.54689	2.7049e-60	-1.03783e-08	-2.31551
45296184	chr19:45296184:T:C	0	-3.52901	-3.08856	1.80247e-104	-3.19222	-2.93157	6.77939e-62	-2.9114	-3.09046
45296446	chr19:45296446:G:C	0	-3.52221	-3.09309	1.89591e-104	-3.21739	-2.85586	6.65785e-62	-2.94536	-3.07459
45296494	chr19:45296494:C:T	0	-1.03783e-08	-1.07851	1.18153e-102	-1.03783e-08	-1.94097	4.91238e-60	-1.03783e-08	-1.71881
45296534	chr19:45296534:C:T	0	-1.03783e-08	-3.08014	4.04003e-103	-1.03783e-08	-3.01411	1.2441e-60	-1.03783e-08	-3.09216
45296717	chr19:45296717:G:C	0	-3.54506	-3.011	1.79932e-104	-3.05587	-3.06967	8.9568e-62	-2.63073	-3.0926
45297133	chr19:45297133:G:A	0	-1.31964	-2.27515e-08	3.00062e-102	-1.00896	-2.27515e-08	8.39473e-60	-1.18297	-2.27515e-08
45298321	chr19:45298321:GGGTCTGTGCGT:G	0	-3.46613	-3.07983	1.61189e-104	-3.4229	-2.81264	8.20917e-62	-2.8307	-2.97979
45298470	chr19:45298470:G:T	0	-3.54579	0.561916	5.69424e-104	-3.50903	-1.46447	5.11108e-61	-3.10293	-0.87882
45298693	chr19:45298693:C:T	0	-3.47119	-2.38726	1.43971e-104	-3.2997	-3.0488	9.30151e-62	-2.91468	-2.77088
45298764	chr19:45298764:C:T	0	-3.45082	-2.99641	1.29177e-104	-3.36857	-3.08836	6.44168e-62	-2.97507	-3.07788
45299152	chr19:45299152:G:C	0	-1.03783e-08	-0.935216	1.58244e-102	-1.03783e-08	-1.64881	7.89197e-60	-1.03783e-08	-1.24473
45299333	chr19:45299333:A:G	0	-1.03783e-08	-1.78492	6.4152e-103	-1.03783e-08	-2.5517	2.66982e-60	-1.03783e-08	-2.32856
45299380	chr19:45299380:C:T	0	-1.03783e-08	-2.8724	3.92918e-103	-1.03783e-08	-3.04194	1.24336e-60	-1.03783e-08	-3.09276
45299550	chr19:45299550:TGTAA:T	0	-1.03783e-08	-1.12777	1.72086e-102	-1.03783e-08	-1.56496	9.65462e-60	-1.03783e-08	-1.04314
45299605	chr19:45299605:A:G	0	-3.53577	-2.92807	1.46067e-104	-3.24744	-3.08662	4.10003e-62	-3.47566	-3.02909
45299750	chr19:45299750:G:A	0	-3.44362	-2.87643	1.24826e-104	-3.54511	-2.94609	5.86986e-62	-3.40645	-2.73946
45301106	chr19:45301106:A:C	0	-3.46575	-2.46482	1.42209e-104	-3.29895	-3.06188	8.79226e-62	-2.92478	-2.8171
45301749	chr19:45301749:C:G	0	-1.03783e-08	-1.8889	1.17475e-102	-1.03783e-08	-1.94672	6.77952e-60	-1.03783e-08	-1.39667
45301779	chr19:45301779:C:T	0	-3.51681	-3.08058	1.97203e-104	-3.0058	-3.02809	4.62748e-62	-3.29377	-3.08996
45301887	chr19:45301887:AG:A	0	-3.48947	-2.27515e-08	2.99601e-103	-3.31309	-2.27515e-08	8.20749e-61	-3.50811	-2.27515e-08
45301889	chr19:45301889:G:A	0	-3.51443	-3.08724	2.92309e-104	-2.72882	-2.91149	1.0909e-61	-2.43571	-3.09045
45302290	chr19:45302290:C:T	0	-1.03783e-08	-0.62996	2.10057e-102	-1.03783e-08	-1.36557	1.07805e-59	-1.03783e-08	-0.932835
45303264	chr19:45303264:C:T	0	-1.03783e-08	-3.04384	3.78653e-103	-1.03783e-08	-3.07892	1.32465e-60	-1.03783e-08	-3.02942
45303351	chr19:45303351:A:G	0	-3.54122	-2.81594	1.43861e-104	-3.25655	-3.09272	7.72713e-62	-2.9064	-2.96461
45303467	chr19:45303467:C:T	0	-1.03783e-08	-2.80791	6.41758e-103	-1.03783e-08	-2.55132	1.82196e-60	-1.03783e-08	-2.71066
45303539	chr19:45303539:G:A	0	-2.69462	-2.27515e-08	3.00703e-103	-3.30941	-2.27515e-08	1.3952e-60	-2.97754	-2.27515e-08
45303728	chr19:45303728:CTCTG:C	0	-1.03783e-08	-1.64834	7.72214e-103	-1.03783e-08	-2.36627	3.41157e-60	-1.03783e-08	-2.0834
45303901	chr19:45303901:C:G	0	-1.03783e-08	-1.88329	6.87657e-103	-1.03783e-08	-2.48225	2.94301e-60	-1.03783e-08	-2.23114
45303968	chr19:45303968:C:T	0	-1.03783e-08	-2.85762	6.5145e-103	-1.03783e-08	-2.53634	1.9389e-60	-1.03783e-08	-2.64845
45304130	chr19:45304130:G:A	0	-3.26354	-2.27515e-08	2.72348e-103	-3.40846	-2.27515e-08	1.06844e-60	-3.24438	-2.27515e-08
45304673	chr19:45304673:T:C	0	-3.54465	-3.02632	1.23299e-104	-3.49963	-3.00388	4.83165e-62	-3.25092	-3.08964
45304687	chr19:45304687:G:A	0	-3.53672	-3.02121	1.4806e-104	-3.23321	-3.08729	4.22972e-62	-3.40064	-3.07297
45305380	chr19:45305380:A:G	0	-1.03783e-08	-2.56595	4.58767e-103	-1.03783e-08	-2.88699	2.18612e-60	-1.03783e-08	-2.52845
45305482	chr19:45305482:C:T	0	-1.03783e-08	-1.56387	1.21794e-102	-1.03783e-08	-1.91062	4.76726e-60	-1.03783e-08	-1.7488
45305535	chr19:45305535:T:C	0	-3.3686	-3.08765	1.09316e-104	-3.53244	-3.09144	4.93005e-62	-3.28089	-3.0395
45305574	chr19:45305574:T:C	0	-1.03783e-08	-1.6982	2.50133e-102	-1.03783e-08	-1.19096	3.55163e-60	-1.03783e-08	-2.04317
45305950	chr19:45305950:T:C	0	-3.52705	-2.67465	1.08582e-104	-3.53767	-3.09294	4.63965e-62	-3.37572	-3.00539
45306492	chr19:45306492:A:G	0	-1.03783e-08	-1.91514	5.78382e-103	-1.03783e-08	-2.6553	2.42564e-60	-1.03783e-08	-2.42448
45306628	chr19:45306628:A:G	0	-1.03783e-08	-3.09154	3.74581e-103	-1.03783e-08	-3.08973	1.24477e-60	-1.03783e-08	-3.09162
45306654	chr19:45306654:A:C	0	-1.03783e-08	-1.79095	7.20143e-103	-1.03783e-08	-2.43609	3.01771e-60	-1.03783e-08	-2.20607
45306777	chr19:45306777:A:G	0	-3.51515	-3.08233	1.83489e-104	-3.37536	-2.73061	6.36975e-62	-3.06559	-2.99859
45307685	chr19:45307685:G:A	0	-1.03783e-08	-1.46722	1.38101e-102	-1.03783e-08	-1.78497	5.02859e-60	-1.03783e-08	-1.69543
45307708	chr19:45307708:G:A	0	-1.03783e-08	-2.92381	4.81404e-103	-1.03783e-08	-2.83883	1.33472e-60	-1.03783e-08	-3.02185
45308843	chr19:45308843:T:A	0	-2.73237	-2.27515e-08	3.43075e-103	-3.17759	-2.27515e-08	2.51184e-60	-2.38956	-2.27515e-08
45309029	chr19:45309029:C:A	0	-1.03783e-08	-2.67011	6.36792e-103	-1.03783e-08	-2.55909	1.71824e-60	-1.03783e-08	-2.76927
45309096	chr19:45309096:C:T	0	-3.50185	-3.03146	1.68935e-104	-3.10644	-3.08217	4.56894e-62	-3.31434	-3.08212
45310372	chr19:45310372:G:A	0	-0.98037	-3.07818	1.08026e-104	-3.54364	-3.09212	4.35038e-62	-3.35582	-3.08966
45310565	chr19:45310565:T:A	0	-3.26711	-2.27515e-08	2.63451e-103	-3.44167	-2.27515e-08	1.00862e-60	-3.30199	-2.27515e-08
45310572	chr19:45310572:G:T	0	-3.44925	-3.06138	1.17275e-104	-3.54528	-3.00832	3.86606e-62	-3.47337	-3.09014
45310573	chr19:45310573:T:C	0	-3.53967	-2.4419	1.27721e-104	-3.44519	-3.02308	1.08966e-61	-2.65877	-2.86852
45311023	chr19:45311023:G:A	0	-3.09388	-3.0805	1.28963e-104	-3.36545	-3.09315	6.6694e-62	-2.95113	-3.06709
45311334	chr19:45311334:A:G	0	-1.03783e-08	-2.02925	1.43449e-102	-1.03783e-08	-1.74697	3.34626e-60	-1.03783e-08	-2.10273
45311348	chr19:45311348:A:C	0	-1.03783e-08	-2.99632	4.50853e-103	-1.03783e-08	-2.9044	1.35991e-60	-1.03783e-08	-3.00315
45311352	chr19:45311352:T:G	0	-1.03783e-08	-2.94126	5.01788e-103	-1.03783e-08	-2.79736	1.42405e-60	-1.03783e-08	-2.95707
45311354	chr19:45311354:T:C	0	-1.03783e-08	-2.94347	4.84425e-103	-1.03783e-08	-2.83257	1.40822e-60	-1.03783e-08	-2.96824
45311483	chr19:45311483:C:T	0	-1.37352	-3.07945	3.77882e-104	-2.31358	-3.06996	3.65956e-61	-1.22398	-3.09183
45311606	chr19:45311606:G:A	0	-1.03783e-08	-1.37445	2.21993e-102	-1.03783e-08	-1.3103	6.11152e-60	-1.03783e-08	-1.5004
45311650	chr19:45311650:C:T	0	-3.4092	-3.09072	1.89066e-104	-3.22006	-2.85596	7.94778e-62	-2.81151	-3.03134
45311689	chr19:45311689:C:T	0	-1.021	-2.087	9.85588e-104	-2.09011	-2.33478	9.73527e-61	-0.872381	-2.46502
45311990	chr19:45311990:T:C	0	-3.3131	-3.08956	2.17375e-104	-3.07828	-2.85822	9.51102e-62	-2.61495	-3.04834
45312026	chr19:45312026:C:T	0	-1.03783e-08	-2.81232	4.09947e-103	-1.03783e-08	-2.99951	1.37106e-60	-1.03783e-08	-2.99499
45312509	chr19:45312509:G:A	0	-1.03783e-08	-2.63449	6.38976e-103	-1.03783e-08	-2.55567	1.77337e-60	-1.03783e-08	-2.73769
45312867	chr19:45312867:A:T	0	-3.52578	-2.78626	1.24788e-104	-3.41048	-3.08102	6.18042e-62	-3.033	-3.06136
45313271	chr19:45313271:A:G	0	-1.46676	-3.09234	3.37399e-104	-2.40656	-3.09029	3.21328e-61	-1.3587	-3.08717
45313289	chr19:45313289:C:T	0	-3.52279	-3.07484	1.1742e-104	-3.53487	-3.01749	4.13168e-62	-3.45034	-3.04672
45313950	chr19:45313950:C:T	0	-3.45483	-3.08724	1.15774e-104	-3.49604	-3.07044	3.96758e-62	-3.45993	-3.07766
45314466	chr19:45314466:T:G	0	-3.5455	-2.7985	1.80057e-104	-3.52739	-2.59746	5.57339e-62	-3.39633	-2.80141
45314805	chr19:45314805:G:A	0	-3.42723	-2.27515e-08	5.61268e-103	-2.68534	-2.27515e-08	2.51083e-60	-2.38996	-2.27515e-08
45314859	chr19:45314859:G:A	0	-3.39638	-2.27515e-08	5.09155e-103	-2.78278	-2.27515e-08	7.91081e-61	-3.54493	-2.27515e-08
45315268	chr19:45315268:G:A	0	-3.46155	-2.67884	1.28251e-104	-3.42027	-3.04386	4.34194e-62	-3.48229	-2.96513
45315269	chr19:45315269:G:A	0	-3.20024	-2.60826	1.69073e-104	-3.12624	-3.06155	5.44144e-62	-3.20371	-3.01799
45315370	chr19:45315370:A:G	0	-3.3486	-3.0795	1.17293e-104	-3.50271	-3.05073	6.16998e-62	-3.05819	-3.03786
45315577	chr19:45315577:A:G	0	-3.02704	-3.09265	1.42201e-104	-3.30501	-3.05588	1.0225e-61	-2.5161	-3.0748
45316049	chr19:45316049:G:A	0	-3.23895	-2.01133	1.98409e-104	-3.39733	-2.63046	1.54043e-61	-2.83363	-2.34747
45316200	chr19:45316200:C:T	0	-1.03783e-08	-3.02597	5.44931e-103	-1.03783e-08	-2.71488	1.44753e-60	-1.03783e-08	-2.94072
45316551	chr19:45316551:C:A	0	-3.33007	-2.27515e-08	2.46163e-103	-3.50954	-2.27515e-08	7.9406e-61	-3.54117	-2.27515e-08
45316838	chr19:45316838:C:T	0	-3.30728	-2.3961	1.1906e-104	-3.49267	-3.04583	7.11285e-62	-3.08465	-2.86919
45316868	chr19:45316868:A:G	0	-2.62479	-3.08217	1.76446e-104	-3.05287	-3.09224	1.54924e-61	-2.08423	-3.09116
45316886	chr19:45316886:C:T	0	-3.15403	-2.27515e-08	3.82945e-103	-3.06764	-2.27515e-08	2.02683e-60	-2.6041	-2.27515e-08
45316906	chr19:45316906:C:T	0	-2.71072	-2.27515e-08	4.71699e-103	-2.85919	-2.27515e-08	1.71241e-60	-2.77267	-2.27515e-08
45317459	chr19:45317459:G:C	0	-3.37127	-2.70971	1.5071e-104	-3.39651	-2.90625	5.34831e-62	-3.35618	-2.88278
45317475	chr19:45317475:C:T	0	-1.03783e-08	-2.65633	3.91943e-103	-1.03783e-08	-3.04442	1.36307e-60	-1.03783e-08	-3.00084
45317479	chr19:45317479:G:A	0	-3.37651	-2.49091	1.75442e-104	-3.39903	-2.75179	6.16202e-62	-3.35942	-2.73792
45317669	chr19:45317669:G:A	0	-3.19763	-2.48299	1.57731e-104	-3.36216	-2.89507	1.20347e-61	-2.74812	-2.67983
45317925	chr19:45317925:T:C	0	-3.50991	-2.27515e-08	3.37531e-103	-3.19388	-2.27515e-08	8.02495e-61	-3.5306	-2.27515e-08
45318073	chr19:45318073:G:A	0	-1.03783e-08	-2.83874	4.76133e-103	-1.03783e-08	-2.84984	1.739e-60	-1.03783e-08	-2.75727
45318433	chr19:45318433:C:G	0	-0.437123	-2.63809	6.4563e-103	0.396813	-2.94212	6.94822e-61	-0.732121	-2.94255
45318734	chr19:45318734:T:C	0	-3.50049	-2.27515e-08	2.45856e-103	-3.51079	-2.27515e-08	7.90788e-61	-3.5453	-2.27515e-08
45318741	chr19:45318741:C:T	0	-3.54338	-3.08639	1.40622e-104	-3.29013	-3.08192	3.72426e-62	-3.51085	-3.09003
45318790	chr19:45318790:A:G	0	-3.02898	-2.27515e-08	3.01912e-103	-3.3054	-2.27515e-08	1.53713e-60	-2.88066	-2.27515e-08
45318968	chr19:45318968:C:T	0	-1.03783e-08	-1.29516	7.40331e-103	-1.03783e-08	-2.40844	1.97938e-60	-1.03783e-08	-2.62779
45319462	chr19:45319462:G:A	0	-1.03783e-08	-3.09288	4.39281e-103	-1.03783e-08	-2.9304	1.32041e-60	-1.03783e-08	-3.03263
45319748	chr19:45319748:G:A	0	-1.03783e-08	-3.06885	4.92534e-103	-1.03783e-08	-2.81597	1.43938e-60	-1.03783e-08	-2.94636
45319887	chr19:45319887:T:C	0	-1.03783e-08	-2.83657	5.37292e-103	-1.03783e-08	-2.72899	1.46986e-60	-1.03783e-08	-2.92541
45319916	chr19:45319916:G:A	0	-2.06681	-2.16867	4.09752e-104	-2.29448	-3.00809	1.8072e-61	-2.24839	-2.77299
45319948	chr19:45319948:G:A	0	-1.03783e-08	-1.44869	6.72877e-103	-1.03783e-08	-2.50397	1.85349e-60	-1.03783e-08	-2.6935
45320005	chr19:45320005:A:G	0	-1.03783e-08	-2.95967	4.11588e-103	-1.03783e-08	-2.99551	1.31718e-60	-1.03783e-08	-3.03508
45320036	chr19:45320036:G:A	0	-1.03783e-08	-2.52702	1.04004e-102	-1.03783e-08	-2.06852	2.50723e-60	-1.03783e-08	-2.3914
45320191	chr19:45320191:A:T	0	-1.03783e-08	-2.2341	9.47515e-103	-1.03783e-08	-2.16169	2.52112e-60	-1.03783e-08	-2.38587
45320232	chr19:45320232:G:A	0	-3.16441	-3.09172	2.33519e-104	-2.90646	-2.9584	5.78053e-62	-3.13371	-3.02753
45320405	chr19:45320405:A:G	0	-3.48516	-2.97273	1.46144e-104	-3.50422	-2.82931	3.75522e-62	-3.52298	-3.06962
45320806	chr19:45320806:G:A	0	-3.25852	-3.09187	2.11647e-104	-3.01877	-2.94443	5.32341e-62	-3.22594	-3.01769
45320895	chr19:45320895:A:ATTATTT	0	-3.47994	-2.84198	1.67525e-104	-3.34177	-2.85522	4.68285e-62	-3.46906	-2.90277
45320946	chr19:45320946:G:A	0	-3.42615	-2.71903	1.44029e-104	-3.25668	-3.09143	8.71506e-62	-2.74399	-3.0067
45320960	chr19:45320960:G:A	0	-2.86754	-3.09244	2.15295e-104	-2.91714	-3.02897	5.46095e-62	-3.1258	-3.09232
45321009	chr19:45321009:T:C	0	-1.03783e-08	-3.09303	3.73486e-103	-1.03783e-08	-3.09265	1.25403e-60	-1.03783e-08	-3.08421
45321337	chr19:45321337:A:G	0	-3.35033	-3.07079	1.63128e-104	-3.13646	-3.08713	4.47511e-62	-3.33106	-3.08615
45321410	chr19:45321410:C:T	0	-1.03783e-08	-3.08919	4.46996e-103	-1.03783e-08	-2.91299	1.35448e-60	-1.03783e-08	-3.00716
45321737	chr19:45321737:G:A	0	-1.03783e-08	-1.00741	8.114e-103	-1.03783e-08	-2.31677	2.19174e-60	-1.03783e-08	-2.52588
45321762	chr19:45321762:C:T	0	-3.31529	-2.68249	2.27492e-104	-3.07381	-2.81719	5.93434e-62	-3.27534	-2.85965
45321853	chr19:45321853:G:A	0	-0.8833	-2.27515e-08	3.11847e-103	-3.27302	-2.27515e-08	1.83392e-60	-2.70412	-2.27515e-08
45322156	chr19:45322156:A:T	0	-1.45452	-3.09009	2.93447e-104	-2.65474	-2.98169	1.43832e-61	-2.1751	-3.07459
45322568	chr19:45322568:C:T	0	-3.33635	-2.71448	2.09012e-104	-3.12416	-2.85157	4.93493e-62	-3.30997	-3.00944
45322600	chr19:45322600:G:A	0	-1.03783e-08	-1.97441	4.71158e-103	-1.03783e-08	-2.86034	1.38486e-60	-1.03783e-08	-2.98497
45322690	chr19:45322690:G:A	0	-3.21684	-3.09128	2.19448e-104	-2.97688	-2.95013	5.49527e-62	-3.19013	-3.02172
45323108	chr19:45323108:G:A	0	-2.94066	-2.995	2.20618e-104	-2.83934	-3.08235	1.77969e-61	-2.06536	-2.97136
45323890	chr19:45323890:G:T	0	-3.31477	-3.01413	1.49323e-104	-3.24972	-3.06228	4.38468e-62	-3.34529	-3.09233
45324605	chr19:45324605:G:C	0	-3.4809	-2.98056	1.16326e-104	-3.54424	-3.01749	4.41971e-62	-3.44742	-2.98225
45324668	chr19:45324668:A:ATGG	0	-3.527	-2.27515e-08	2.42886e-103	-3.52294	-2.27515e-08	8.50288e-61	-3.47275	-2.27515e-08
45324895	chr19:45324895:G:A	0	-3.36749	-2.64166	2.02031e-104	-3.297	-2.7127	5.48228e-62	-3.38191	-2.83231
45324982	chr19:45324982:A:C	0	-1.03783e-08	-3.04835	3.73313e-103	-1.03783e-08	-3.09312	1.2633e-60	-1.03783e-08	-3.07684
45325383	chr19:45325383:C:T	0	-1.92955	-3.01799	7.44845e-104	-1.61197	-3.09297	9.81475e-61	-0.260827	-3.06844
45325489	chr19:45325489:C:G	0	-2.62142	-2.27515e-08	4.69184e-103	-2.86454	-2.27515e-08	1.24707e-60	-3.08977	-2.27515e-08
45325629	chr19:45325629:T:C	0	-1.03783e-08	-3.05844	3.73513e-103	-1.03783e-08	-3.09258	1.24515e-60	-1.03783e-08	-3.09132
45325722	chr19:45325722:T:A	0	-3.52836	-2.27515e-08	4.62627e-103	-2.87861	-2.27515e-08	2.49053e-60	-2.39808	-2.27515e-08
45325900	chr19:45325900:TTG:T	0	-2.33745	-3.08781	1.65536e-104	-3.21834	-2.99059	7.04673e-62	-2.88651	-3.07667
45326040	chr19:45326040:C:A	0	-2.41066	-2.27515e-08	5.40519e-103	-2.72301	-2.27515e-08	1.7934e-60	-2.72646	-2.27515e-08
45326124	chr19:45326124:G:A	0	-3.54618	-1.34149	1.41736e-104	-3.48387	-2.88029	7.03563e-62	-3.49861	-2.46615
45326251	chr19:45326251:C:T	0	-1.03783e-08	-2.45077	4.29039e-103	-1.03783e-08	-2.95399	1.35261e-60	-1.03783e-08	-3.00854
45326460	chr19:45326460:T:C	0	-1.03783e-08	-0.13982	3.48233e-102	-1.03783e-08	-0.860078	2.80798e-59	-1.03783e-08	0.0244767
45326536	chr19:45326536:G:C	0	-3.54436	-1.82326	1.26156e-104	-3.45927	-3.02133	5.70506e-62	-3.47728	-2.69711
45327424	chr19:45327424:G:A	0	-1.03783e-08	-3.05686	3.73332e-103	-1.03783e-08	-3.09307	1.24346e-60	-1.03783e-08	-3.09267
45327505	chr19:45327505:C:A	0	-3.52606	-2.20804	1.41949e-104	-3.38867	-2.97399	5.61803e-62	-3.41479	-2.77497
45327689	chr19:45327689:G:A	0	-3.51383	-2.74989	1.39535e-104	-3.28678	-3.09303	4.63475e-62	-3.38086	-3.0013
45327708	chr19:45327708:C:T	0	-1.03783e-08	-0.873193	8.70904e-103	-1.03783e-08	-2.246	4.27087e-60	-1.03783e-08	-1.85876
45327876	chr19:45327876:C:G	0	-3.48912	-2.27515e-08	2.3886e-103	-3.53966	-2.27515e-08	8.84228e-61	-3.43361	-2.27515e-08
45327915	chr19:45327915:AAAGT:A	0	-1.03783e-08	-3.02249	4.17514e-103	-1.03783e-08	-2.98122	1.24463e-60	-1.03783e-08	-3.09174
45328088	chr19:45328088:G:A	0	-1.03783e-08	-2.03061	5.2673e-103	-1.03783e-08	-2.74885	1.9813e-60	-1.03783e-08	-2.62682
45328257	chr19:45328257:A:G	0	-1.03783e-08	-3.05969	3.73296e-103	-1.03783e-08	-3.09316	1.24463e-60	-1.03783e-08	-3.09174
45328272	chr19:45328272:A:G	0	-1.03783e-08	-3.05998	4.01519e-103	-1.03783e-08	-3.02028	1.28281e-60	-1.03783e-08	-3.06152
45328680	chr19:45328680:A:G	0	-1.03783e-08	-3.09311	3.74337e-103	-1.03783e-08	-3.09038	1.2429e-60	-1.03783e-08	-3.09313
45329362	chr19:45329362:C:T	0	-1.03783e-08	-2.00558	5.39558e-103	-1.03783e-08	-2.72479	2.03975e-60	-1.03783e-08	-2.59774
45329800	chr19:45329800:CACTT:C	0	-1.03783e-08	-2.02582	5.33623e-103	-1.03783e-08	-2.73585	1.9947e-60	-1.03783e-08	-2.62008
45329806	chr19:45329806:T:C	0	-2.49266	-2.27515e-08	3.61592e-103	-3.12502	-2.27515e-08	2.03365e-60	-2.60074	-2.27515e-08
45329869	chr19:45329869:G:A	0	-1.03783e-08	-3.04305	3.92819e-103	-1.03783e-08	-3.04219	1.24366e-60	-1.03783e-08	-3.09252
45330228	chr19:45330228:C:G	0	-3.45654	-2.27515e-08	2.40303e-103	-3.53363	-2.27515e-08	8.93358e-61	-3.42334	-2.27515e-08
45330360	chr19:45330360:G:A	0	-2.46472	-3.08741	1.45986e-104	-3.31382	-3.0208	6.07158e-62	-3.02711	-3.08501
45330381	chr19:45330381:A:G	0	-3.00024	-2.27515e-08	2.76958e-103	-3.39167	-2.27515e-08	1.02306e-60	-3.28778	-2.27515e-08
45330789	chr19:45330789:C:A	0	-1.03783e-08	-3.03234	5.19262e-103	-1.03783e-08	-2.76313	1.45438e-60	-1.03783e-08	-2.936
45331022	chr19:45331022:C:T	0	-1.03783e-08	-2.45959	4.2884e-103	-1.03783e-08	-2.95445	1.34333e-60	-1.03783e-08	-3.01542
45331794	chr19:45331794:C:T	0	-3.44973	-2.27515e-08	2.39434e-103	-3.53726	-2.27515e-08	8.8642e-61	-3.43114	-2.27515e-08
45332120	chr19:45332120:C:G	0	-1.03783e-08	-3.07846	3.75676e-103	-1.03783e-08	-3.08681	1.24467e-60	-1.03783e-08	-3.0917
45332480	chr19:45332480:T:TG	0	-1.03783e-08	-2.55069	6.46833e-103	-1.03783e-08	-2.54345	2.17891e-60	-1.03783e-08	-2.53175
45332713	chr19:45332713:T:C	0	-1.03783e-08	-3.09215	3.7401e-103	-1.03783e-08	-3.09125	1.24417e-60	-1.03783e-08	-3.0921
45332725	chr19:45332725:A:G	0	-2.88284	-3.09155	1.79785e-104	-3.2214	-2.90496	4.54843e-62	-3.4377	-2.96327
45332851	chr19:45332851:C:A	0	-3.06226	-2.95566	2.10478e-104	-2.94076	-3.02798	4.15451e-62	-3.39954	-3.09201
45332946	chr19:45332946:G:A	0	-3.42672	-2.07703	1.22921e-104	-3.54517	-2.96141	6.35942e-62	-3.53604	-2.52977
45333055	chr19:45333055:G:C	0	-3.49524	-2.13394	1.22571e-104	-3.54635	-2.96308	6.4831e-62	-3.54624	-2.50031
45333242	chr19:45333242:G:A	0	-1.03783e-08	-2.61872	5.67783e-103	-1.03783e-08	-2.6738	1.85116e-60	-1.03783e-08	-2.69476
45333262	chr19:45333262:C:T	0	-2.54309	-2.99198	1.77732e-104	-3.06944	-3.0684	5.02795e-62	-3.26361	-3.03712
45333267	chr19:45333267:T:C	0	-3.02988	-2.86319	1.5824e-104	-3.33383	-2.92017	4.6648e-62	-3.45166	-2.92404
45333565	chr19:45333565:A:T	0	-3.53506	-2.27515e-08	2.40781e-103	-3.53165	-2.27515e-08	7.99217e-61	-3.5347	-2.27515e-08
45333901	chr19:45333901:C:G	0	-3.53733	-2.27515e-08	2.41834e-103	-3.52729	-2.27515e-08	7.96077e-61	-3.53863	-2.27515e-08
45334011	chr19:45334011:T:C	0	-3.47339	-2.18861	1.20866e-104	-3.5429	-2.98054	6.2776e-62	-3.54494	-2.53381
45334025	chr19:45334025:A:G	0	-2.69749	-2.96471	1.59015e-104	-3.1905	-3.05862	4.65207e-62	-3.35599	-3.02244
45334046	chr19:45334046:C:T	0	-1.03783e-08	-3.09173	3.79845e-103	-1.03783e-08	-3.07577	1.25982e-60	-1.03783e-08	-3.0796
45334323	chr19:45334323:T:TTTCA	0	-1.03783e-08	-2.95259	3.74137e-103	-1.03783e-08	-3.09091	1.26861e-60	-1.03783e-08	-3.07265
45334385	chr19:45334385:T:A	0	1.19288	-2.27515e-08	3.17771e-102	-0.95162	-2.27515e-08	2.21616e-59	-0.212213	-2.27515e-08
45334386	chr19:45334386:T:A	0	-2.6729	-2.80265	5.09303e-104	-2.48629	-2.59879	3.3547e-61	-2.14315	-2.25964
45334836	chr19:45334836:A:G	0	-1.03783e-08	-2.2632	5.04187e-103	-1.03783e-08	-2.79259	1.73443e-60	-1.03783e-08	-2.75989
45334884	chr19:45334884:G:A	0	-1.03783e-08	-2.82551	4.46929e-103	-1.03783e-08	-2.91314	1.51691e-60	-1.03783e-08	-2.8939
45335328	chr19:45335328:T:A	0	-1.03783e-08	-1.54412	1.15644e-102	-1.03783e-08	-1.96243	4.34496e-60	-1.03783e-08	-1.84156
45335569	chr19:45335569:A:G	0	-3.51044	-2.27515e-08	2.37262e-103	-3.54637	-2.27515e-08	8.32604e-61	-3.49377	-2.27515e-08
45336253	chr19:45336253:G:T	0	-3.47356	-3.06111	1.20023e-104	-3.54366	-2.98677	3.58746e-62	-3.54637	-3.09193
45336262	chr19:45336262:A:C	0	-1.03783e-08	-3.05658	4.45827e-103	-1.03783e-08	-2.91561	1.25774e-60	-1.03783e-08	-3.08126
45336353	chr19:45336353:G:A	0	-2.91478	-2.9581	2.63979e-104	-2.7329	-3.00936	1.40381e-61	-2.39272	-2.88125
45336447	chr19:45336447:C:T	0	-3.50366	-1.19814	1.2653e-103	-3.54548	-0.629576	4.05852e-61	-3.48207	-0.730266
45336762	chr19:45336762:G:A	0	-2.98246	-2.95127	2.16457e-104	-2.85448	-3.08625	4.48511e-62	-3.35566	-3.05932
45336898	chr19:45336898:T:C	0	-1.03783e-08	-3.0863	3.98404e-103	-1.03783e-08	-3.02807	1.29609e-60	-1.03783e-08	-3.05122
45336947	chr19:45336947:G:C	0	-2.94432	-2.61849	1.88854e-104	-3.00528	-3.07187	5.53303e-62	-3.26932	-2.93569
45338059	chr19:45338059:C:T	0	-1.03783e-08	-2.90129	3.82621e-103	-1.03783e-08	-3.06849	1.35167e-60	-1.03783e-08	-3.00923
45338060	chr19:45338060:G:A	0	-3.52426	-2.25159	1.85275e-104	-3.47268	-2.6236	5.89672e-62	-3.51066	-2.63068
45338513	chr19:45338513:C:G	0	-1.03783e-08	-2.89982	5.11502e-103	-1.03783e-08	-2.77818	1.531e-60	-1.03783e-08	-2.88465
45340057	chr19:45340057:G:T	0	-2.96057	-3.03099	1.36459e-104	-3.33226	-3.06983	4.09393e-62	-3.46921	-3.03703
45340147	chr19:45340147:T:C	0	-1.08276	-2.92643	5.96952e-104	-1.84666	-3.07963	1.59828e-61	-2.15361	-2.99062
45340226	chr19:45340226:A:G	0	-3.44574	-2.27515e-08	3.37694e-103	-3.1934	-2.27515e-08	9.36845e-61	-3.37581	-2.27515e-08
45340351	chr19:45340351:T:A	0	0.543499	-3.04131	2.11645e-103	-0.57065	-3.08997	7.04984e-61	-0.626184	-3.03397
45340403	chr19:45340403:G:A	0	-1.03783e-08	-2.82971	4.3416e-103	-1.03783e-08	-2.94212	1.79245e-60	-1.03783e-08	-2.72699
45340780	chr19:45340780:G:A	0	-3.51812	-2.27515e-08	3.19909e-103	-3.2475	-2.27515e-08	8.35305e-61	-3.49053	-2.27515e-08
45341250	chr19:45341250:G:C	0	-3.50866	-2.27515e-08	3.29384e-103	-3.21831	-2.27515e-08	8.45894e-61	-3.47793	-2.27515e-08
45341392	chr19:45341392:C:T	0	-1.42042	-2.88634	3.70137e-104	-2.31201	-3.09224	1.12909e-61	-2.45574	-3.036
45341973	chr19:45341973:C:G	0	-3.42446	-3.07386	1.8716e-104	-3.12936	-2.95679	5.55204e-62	-3.12475	-3.07683
45342150	chr19:45342150:A:G	0	-3.29798	-2.27515e-08	2.93887e-103	-3.33234	-2.27515e-08	8.77986e-61	-3.4407	-2.27515e-08
45342189	chr19:45342189:G:A	0	-1.03783e-08	-3.09066	3.89194e-103	-1.03783e-08	-3.05146	1.24686e-60	-1.03783e-08	-3.08995
45342982	chr19:45342982:G:A	0	-1.03783e-08	-2.12607	5.27493e-103	-1.03783e-08	-2.7474	1.92591e-60	-1.03783e-08	-2.65518
45343135	chr19:45343135:T:C	0	-0.964589	-2.27515e-08	4.08497e-101	1.60212	-2.27515e-08	1.00092e-59	-1.00707	-2.27515e-08
45343166	chr19:45343166:G:T	0	-1.03783e-08	-2.43733	4.37342e-103	-1.03783e-08	-2.93482	1.55011e-60	-1.03783e-08	-2.87225
45343190	chr19:45343190:T:C	0	-1.03783e-08	-2.43942	4.12637e-103	-1.03783e-08	-2.99297	1.29264e-60	-1.03783e-08	-3.05388
45343244	chr19:45343244:G:A	0	-1.03783e-08	-2.74709	4.06703e-103	-1.03783e-08	-3.00745	1.4688e-60	-1.03783e-08	-2.92613
45343311	chr19:45343311:T:G	0	-1.03783e-08	-3.08376	4.99048e-103	-1.03783e-08	-2.80283	1.98831e-60	-1.03783e-08	-2.62329
45343341	chr19:45343341:T:C	0	-1.03783e-08	-2.41793	6.82399e-103	-1.03783e-08	-2.48992	1.96656e-60	-1.03783e-08	-2.63429
45343420	chr19:45343420:C:T	0	-3.54472	-2.27515e-08	2.38575e-103	-3.54085	-2.27515e-08	8.01394e-61	-3.53198	-2.27515e-08
45343506	chr19:45343506:T:C	0	-1.03783e-08	-3.09127	3.75085e-103	-1.03783e-08	-3.08838	1.24379e-60	-1.03783e-08	-3.09241
45343554	chr19:45343554:C:T	0	-1.03783e-08	-3.09159	3.75575e-103	-1.03783e-08	-3.08708	1.24764e-60	-1.03783e-08	-3.08932
45343972	chr19:45343972:A:G	0	2.15464	-2.75186	4.43015e-103	0.11792	-3.03985	1.97329e-60	0.234864	-2.86574
45344018	chr19:45344018:G:A	0	-1.03783e-08	-2.95742	3.81728e-103	-1.03783e-08	-3.07083	1.33087e-60	-1.03783e-08	-3.02474
45344182	chr19:45344182:T:G	0	-1.03783e-08	-2.37215	7.10436e-103	-1.03783e-08	-2.44966	2.04932e-60	-1.03783e-08	-2.59307
45344298	chr19:45344298:C:T	0	-2.39895	-2.90391	1.73701e-104	-3.1923	-2.96848	4.27145e-62	-3.48946	-2.97433
45344397	chr19:45344397:C:T	0	-2.57515	-1.72142	3.62893e-104	-2.57875	-2.84526	4.29374e-61	-1.81912	-2.33688
45344565	chr19:45344565:G:A	0	-1.03783e-08	-2.39076	6.98531e-103	-1.03783e-08	-2.46656	2.01916e-60	-1.03783e-08	-2.60789
45344619	chr19:45344619:G:A	0	-1.03783e-08	-2.7524	4.08995e-103	-1.03783e-08	-3.00183	1.49574e-60	-1.03783e-08	-2.90795
45344875	chr19:45344875:C:T	0	-1.30648	-2.84383	3.74229e-104	-2.49033	-2.90293	7.91668e-62	-3.02855	-2.81822
45344887	chr19:45344887:TC:T	0	-1.03783e-08	-2.26482	6.7767e-103	-1.03783e-08	-2.49688	2.98996e-60	-1.03783e-08	-2.21531
45345130	chr19:45345130:G:A	0	-1.63288	-2.27515e-08	2.8601e-103	-3.35951	-2.27515e-08	1.50703e-60	-2.90043	-2.27515e-08
45345134	chr19:45345134:C:T	0	-0.624405	-2.94149	2.47534e-103	-0.415383	-3.0886	4.97552e-60	1.327	-3.03304
45345688	chr19:45345688:G:A	0	-1.03783e-08	-3.0043	4.08132e-103	-1.03783e-08	-3.00395	1.37775e-60	-1.03783e-08	-2.99012
45345712	chr19:45345712:G:A	0	-1.03783e-08	-2.36888	7.13123e-103	-1.03783e-08	-2.44588	2.05628e-60	-1.03783e-08	-2.58968
45346108	chr19:45346108:G:A	0	-3.48439	-2.96531	1.151e-104	-3.52751	-3.04481	4.63617e-62	-3.4306	-2.95126
45346360	chr19:45346360:A:G	0	-1.03783e-08	-2.36366	7.16325e-103	-1.03783e-08	-2.4414	2.06492e-60	-1.03783e-08	-2.58548
45346975	chr19:45346975:G:A	0	-1.03783e-08	-3.06397	4.77224e-103	-1.03783e-08	-2.84755	1.87624e-60	-1.03783e-08	-2.6813
45347108	chr19:45347108:C:T	0	2.5157	-2.40749	5.03228e-103	0.206874	-3.00137	2.30385e-60	0.400155	-2.87615
45347461	chr19:45347461:G:A	0	-1.03783e-08	-2.73442	4.37939e-103	-1.03783e-08	-2.93346	1.42268e-60	-1.03783e-08	-2.95803
45347624	chr19:45347624:C:T	0	-1.03783e-08	-2.6081	4.15459e-103	-1.03783e-08	-2.98615	1.47466e-60	-1.03783e-08	-2.92214
45347675	chr19:45347675:A:G	0	-2.11908	-3.06363	2.29677e-104	-3.01309	-2.86836	8.43415e-62	-2.78384	-2.99961
45348375	chr19:45348375:AGAG:A	0	-1.28242	-3.06705	1.32165e-102	1.02081	-2.84971	6.32243e-61	-0.733899	-3.03516
45348999	chr19:45348999:G:A	0	-1.03783e-08	-3.08034	3.83242e-103	-1.03783e-08	-3.06687	1.2435e-60	-1.03783e-08	-3.09265
45349060	chr19:45349060:CACCCA:C	0	-1.03783e-08	-1.66452	8.57594e-103	-1.03783e-08	-2.26141	3.60625e-60	-1.03783e-08	-2.0279
45349215	chr19:45349215:C:T	0	-1.03783e-08	-2.73851	4.8135e-103	-1.03783e-08	-2.83894	1.56252e-60	-1.03783e-08	-2.86427
45349272	chr19:45349272:C:T	0	2.32645	-2.78493	6.76075e-103	0.578685	-3.07792	2.59472e-60	0.625426	-2.98252
45349336	chr19:45349336:G:A	0	-1.03783e-08	-2.3593	6.55148e-103	-1.03783e-08	-2.53067	1.96226e-60	-1.03783e-08	-2.63647
45349399	chr19:45349399:T:A	0	-1.03783e-08	-2.35863	6.55305e-103	-1.03783e-08	-2.53044	1.96248e-60	-1.03783e-08	-2.63636
45349594	chr19:45349594:A:C	0	-1.03783e-08	-2.64715	4.44737e-103	-1.03783e-08	-2.91805	1.46336e-60	-1.03783e-08	-2.92984
45349817	chr19:45349817:C:T	0	-1.03783e-08	-1.99126	5.13753e-103	-1.03783e-08	-2.77379	3.63459e-60	-1.03783e-08	-2.02008
45349863	chr19:45349863:C:T	0	-3.47095	-2.99273	1.13704e-104	-3.51588	-3.06864	4.6213e-62	-3.40186	-2.98321
45349937	chr19:45349937:G:C	0	-1.03783e-08	-2.65618	4.61686e-103	-1.03783e-08	-2.88065	1.49578e-60	-1.03783e-08	-2.90792
45350155	chr19:45350155:T:C	0	-2.44201	-0.156741	8.70527e-104	-2.34649	-2.20253	1.09801e-60	-1.75918	-1.45789
45350278	chr19:45350278:G:A	0	-1.03783e-08	-2.42114	3.90192e-103	-1.03783e-08	-3.0489	2.30227e-60	-1.03783e-08	-2.47668
45350806	chr19:45350806:CA:C	0	-3.48973	-3.08307	1.09295e-104	-3.53595	-3.08812	3.99905e-62	-3.44786	-3.08182
45351072	chr19:45351072:A:C	0	-2.76162	-3.02888	2.0185e-104	-3.24394	-2.76666	7.64052e-62	-2.89312	-2.98916
45351105	chr19:45351105:G:A	0	-3.4717	-3.05854	1.11836e-104	-3.51566	-3.08542	4.20122e-62	-3.39864	-3.08173
45351194	chr19:45351194:T:G	0	-1.03783e-08	-2.49081	5.31356e-103	-1.03783e-08	-2.7401	1.67058e-60	-1.03783e-08	-2.7974
45351198	chr19:45351198:T:C	0	-1.03783e-08	-2.50106	5.27009e-103	-1.03783e-08	-2.74832	1.65778e-60	-1.03783e-08	-2.80509
45351245	chr19:45351245:CCCTCA:C	0	-1.90918	-2.69137	3.11679e-104	-2.86416	-2.71199	7.10017e-62	-3.22607	-2.72956
45352060	chr19:45352060:A:G	0	-3.53232	-1.07988	5.47972e-104	-3.37479	-1.6371	1.9398e-61	-3.33226	-1.61832
45352266	chr19:45352266:G:A	0	-2.11403	-3.08746	1.93336e-104	-2.96609	-3.0876	4.26057e-62	-3.37416	-3.09218
45352886	chr19:45352886:G:A	0	-2.98449	-3.0909	1.24578e-104	-3.40037	-3.09281	3.58425e-62	-3.54637	-3.09282
45353791	chr19:45353791:T:C	0	-2.82063	-0.85403	4.14561e-104	-2.74131	-2.54959	3.92352e-61	-2.2688	-1.97737
45353895	chr19:45353895:C:A	0	-1.03783e-08	-2.97678	4.04201e-103	-1.03783e-08	-3.01362	1.67225e-60	-1.03783e-08	-2.7964
45354182	chr19:45354182:C:T	0	-1.03783e-08	-3.08592	3.73911e-103	-1.03783e-08	-3.09152	1.24325e-60	-1.03783e-08	-3.09284
45354561	chr19:45354561:G:A	0	-1.03783e-08	-3.07486	3.82098e-103	-1.03783e-08	-3.06986	1.24326e-60	-1.03783e-08	-3.09283
45354562	chr19:45354562:G:A	0	2.17716	-2.53349	4.91563e-103	0.230959	-3.0489	2.21943e-60	0.31965	-2.83297
45354609	chr19:45354609:A:G	0	-3.5245	-2.27515e-08	2.65724e-103	-3.43308	-2.27515e-08	7.91973e-61	-3.5438	-2.27515e-08
45354987	chr19:45354987:C:T	0	-2.27236	-3.09132	1.93454e-104	-3.03163	-3.02145	6.71716e-62	-2.9272	-3.08388
45355347	chr19:45355347:ACT:A	0	0.926781	-2.5151	2.02799e-103	-0.706383	-2.99694	9.64411e-61	-0.709389	-2.63742
45355979	chr19:45355979:G:A	0	-1.03783e-08	-2.90121	3.7583e-103	-1.03783e-08	-3.0864	1.25355e-60	-1.03783e-08	-3.0846
45356096	chr19:45356096:C:T	0	-1.03783e-08	-2.98269	3.97724e-103	-1.03783e-08	-3.02978	1.33695e-60	-1.03783e-08	-3.02018
45356427	chr19:45356427:T:C	0	-1.03783e-08	-1.93459	6.19423e-103	-1.03783e-08	-2.58675	3.13663e-60	-1.03783e-08	-2.16742
45356502	chr19:45356502:G:C	0	-3.38128	-2.27515e-08	2.76716e-103	-3.39254	-2.27515e-08	8.49173e-61	-3.47407	-2.27515e-08
45356626	chr19:45356626:G:A	0	-2.56783	-0.155185	5.79428e-104	-2.56059	-2.39549	6.36671e-61	-1.97306	-1.78902
45356868	chr19:45356868:T:C	0	-1.03783e-08	-2.9352	3.74457e-103	-1.03783e-08	-3.09006	1.25808e-60	-1.03783e-08	-3.08099
45356900	chr19:45356900:G:A	0	-2.70596	-2.27515e-08	3.25071e-103	-3.23149	-2.27515e-08	1.21209e-60	-3.11823	-2.27515e-08
45356944	chr19:45356944:T:G	0	-3.53995	-2.64548	3.57316e-104	-3.42979	-2.00971	7.55046e-62	-3.36628	-2.52786
45357731	chr19:45357731:A:AC	0	-1.03783e-08	-2.58361	4.11994e-103	-1.03783e-08	-2.99453	1.41996e-60	-1.03783e-08	-2.95994
45357954	chr19:45357954:C:T	0	-3.47866	-2.27515e-08	2.53787e-103	-3.47904	-2.27515e-08	7.95093e-61	-3.53987	-2.27515e-08
45358194	chr19:45358194:G:A	0	-1.03783e-08	-2.57716	3.76994e-103	-1.03783e-08	-3.08331	1.28675e-60	-1.03783e-08	-3.05845
45358334	chr19:45358334:T:C	0	-3.53602	-3.09258	2.01599e-104	-2.95885	-3.05299	9.12984e-62	-2.61481	-3.08939
45358551	chr19:45358551:C:T	0	-2.68273	-2.27515e-08	2.48035e-102	-1.19938	-2.27515e-08	3.00077e-60	-2.2117	-2.27515e-08
45358583	chr19:45358583:C:G	0	-1.03783e-08	-2.91197	3.75688e-103	-1.03783e-08	-3.08678	1.25034e-60	-1.03783e-08	-3.08715
45358936	chr19:45358936:A:G	0	-1.03783e-08	-2.55174	4.85673e-103	-1.03783e-08	-2.83	1.69031e-60	-1.03783e-08	-2.78566
45359178	chr19:45359178:T:C	0	-3.47444	-2.27515e-08	2.87768e-103	-3.35338	-2.27515e-08	7.9186e-61	-3.54394	-2.27515e-08
45359191	chr19:45359191:A:G	0	-3.43865	-3.07543	1.36571e-104	-3.34324	-3.05803	3.86605e-62	-3.47588	-3.08763
45359479	chr19:45359479:C:A	0	-1.03783e-08	-2.76946	3.80169e-103	-1.03783e-08	-3.07492	1.26099e-60	-1.03783e-08	-3.07867
45359625	chr19:45359625:G:A	0	-3.50821	-2.27515e-08	2.41235e-103	-3.52976	-2.27515e-08	8.65072e-61	-3.45552	-2.27515e-08
45359643	chr19:45359643:T:A	0	-3.40757	-2.27515e-08	2.6224e-103	-3.44627	-2.27515e-08	9.22278e-61	-3.39148	-2.27515e-08
45359658	chr19:45359658:T:C	0	-1.03783e-08	-2.89551	4.94012e-103	-1.03783e-08	-2.81298	1.50525e-60	-1.03783e-08	-2.90161
45359703	chr19:45359703:G:A	0	-1.03783e-08	-2.83794	3.78712e-103	-1.03783e-08	-3.07876	1.2632e-60	-1.03783e-08	-3.07693
45359906	chr19:45359906:T:C	0	-1.03783e-08	-2.85824	4.30928e-103	-1.03783e-08	-2.94959	1.47874e-60	-1.03783e-08	-2.91938
45359910	chr19:45359910:A:G	0	-1.03783e-08	-2.83805	4.37076e-103	-1.03783e-08	-2.93543	1.5034e-60	-1.03783e-08	-2.90284
45359919	chr19:45359919:T:C	0	-1.03783e-08	-2.9091	4.13643e-103	-1.03783e-08	-2.99053	1.41364e-60	-1.03783e-08	-2.96441
45359922	chr19:45359922:G:A	0	-1.03783e-08	-3.0871	3.73352e-103	-1.03783e-08	-3.09301	1.24498e-60	-1.03783e-08	-3.09145
45360526	chr19:45360526:C:T	0	-1.03783e-08	-3.04687	3.83621e-103	-1.03783e-08	-3.06588	1.25076e-60	-1.03783e-08	-3.08682
45360562	chr19:45360562:G:A	0	-2.74891	0.0294023	2.61293e-103	-1.40794	-2.04196	7.34742e-61	-2.24638	-1.37243
45360738	chr19:45360738:C:T	0	-1.03783e-08	-2.87036	3.77735e-103	-1.03783e-08	-3.08134	1.27758e-60	-1.03783e-08	-3.0656
45360774	chr19:45360774:A:G	0	-2.44766	-0.166138	1.96711e-103	-1.63998	-2.09382	5.68605e-61	-2.41904	-1.4561
45360795	chr19:45360795:A:C	0	-1.03783e-08	-1.16501	8.11127e-103	-1.03783e-08	-2.31711	3.28476e-60	-1.03783e-08	-2.12128
45361231	chr19:45361231:G:A	0	-1.03783e-08	-0.850055	1.42764e-102	-1.03783e-08	-1.75176	6.96903e-60	-1.03783e-08	-1.3691
45361339	chr19:45361339:A:G	0	-1.03783e-08	-2.96103	4.07354e-103	-1.03783e-08	-3.00585	1.33211e-60	-1.03783e-08	-3.02381
45361744	chr19:45361744:C:A	0	-2.14159	0.562876	5.74887e-103	-1.00282	-1.65854	1.57605e-60	-1.982	-0.873651
45361758	chr19:45361758:G:C	0	-1.03783e-08	-2.6995	4.50425e-103	-1.03783e-08	-2.90534	1.5e-60	-1.03783e-08	-2.90511
45361788	chr19:45361788:A:C	0	-3.29284	-2.27515e-08	2.48571e-103	-3.49981	-2.27515e-08	8.48021e-61	-3.47542	-2.27515e-08
45361959	chr19:45361959:T:C	0	-2.26359	0.455774	3.74728e-103	-1.34059	-1.74875	1.21655e-60	-2.1875	-0.927051
45362012	chr19:45362012:G:A	0	-1.03783e-08	-2.65881	4.06026e-103	-1.03783e-08	-3.00912	1.36386e-60	-1.03783e-08	-3.00025
45362763	chr19:45362763:G:A	0	-2.88457	-2.27515e-08	3.94643e-103	-3.03755	-2.27515e-08	1.35363e-60	-3.00779	-2.27515e-08
45363492	chr19:45363492:T:C	0	-2.84224	-2.27515e-08	4.12863e-103	-2.99242	-2.27515e-08	1.3968e-60	-2.97639	-2.27515e-08
45363573	chr19:45363573:A:G	0	-1.03783e-08	-3.06635	4.44376e-103	-1.03783e-08	-2.91887	1.45036e-60	-1.03783e-08	-2.93876
45364418	chr19:45364418:C:A	0	-1.03783e-08	-3.05739	3.74072e-103	-1.03783e-08	-3.09109	1.30136e-60	-1.03783e-08	-3.04716
45364780	chr19:45364780:G:A	0	-3.30862	-2.98461	1.4275e-104	-3.53616	-2.82087	4.38395e-62	-3.54628	-2.89152
45365051	chr19:45365051:T:G	0	-2.00717	-0.241615	4.07543e-103	-0.898548	-2.10684	1.11848e-60	-1.70124	-1.49737
45365220	chr19:45365220:T:A	0	-2.08818	-0.372241	3.49289e-103	-0.992417	-2.16722	8.17315e-61	-1.97476	-1.53755
45365389	chr19:45365389:G:A	0	-3.26361	-3.00075	1.39948e-104	-3.52631	-2.85054	4.29196e-62	-3.54423	-2.91477
45365391	chr19:45365391:C:G	0	-2.06079	-0.250495	3.97852e-103	-0.941301	-2.08815	9.3938e-61	-1.93228	-1.44083
45367199	chr19:45367199:T:C	0	1.84082	-2.96901	3.79682e-102	2.27474	-3.04836	1.29553e-60	0.0404055	-3.09206
45367402	chr19:45367402:T:C	0	-1.03783e-08	-3.04211	3.90172e-103	-1.03783e-08	-3.04895	1.43631e-60	-1.03783e-08	-2.9485
45367797	chr19:45367797:G:A	0	-1.03783e-08	-2.94363	4.62948e-103	-1.03783e-08	-2.87792	1.29743e-60	-1.03783e-08	-3.05019
45368265	chr19:45368265:T:C	0	-1.03783e-08	-3.04291	3.89685e-103	-1.03783e-08	-3.0502	1.2551e-60	-1.03783e-08	-3.08336
45368778	chr19:45368778:C:T	0	-1.97113	0.0953709	5.72056e-103	-0.842881	-1.82342	1.4709e-60	-1.82295	-1.10175
45369714	chr19:45369714:T:A	0	-1.03783e-08	-2.99491	3.82662e-103	-1.03783e-08	-3.06838	1.2745e-60	-1.03783e-08	-3.06802
45370730	chr19:45370730:T:G	0	-3.39728	-2.27515e-08	2.83928e-103	-3.36682	-2.27515e-08	8.20969e-61	-3.50784	-2.27515e-08
45370865	chr19:45370865:TTGTC:T	0	2.06211	-0.498174	4.14424e-101	4.04631	-2.42979	1.43137e-58	3.46638	-1.81315
45370963	chr19:45370963:C:A	0	-1.03783e-08	-3.07833	3.90429e-103	-1.03783e-08	-3.04829	1.28413e-60	-1.03783e-08	-3.06049
45371056	chr19:45371056:C:T	0	-1.03783e-08	-2.70594	3.90817e-103	-1.03783e-08	-3.0473	1.32937e-60	-1.03783e-08	-3.02587
45372529	chr19:45372529:T:C	0	3.07079	0.708046	1.91731e-100	4.97459	-1.82628	1.04223e-57	4.53348	-0.894939
45372593	chr19:45372593:C:T	0	-2.60835	-2.27515e-08	2.42496e-103	-3.52455	-2.27515e-08	8.32163e-61	-3.4943	-2.27515e-08
45372604	chr19:45372604:C:T	0	-1.03783e-08	-2.66206	3.98197e-103	-1.03783e-08	-3.02859	1.36021e-60	-1.03783e-08	-3.00293
45372660	chr19:45372660:G:A	0	-1.03783e-08	-2.91509	5.66769e-103	-1.03783e-08	-2.67558	1.55837e-60	-1.03783e-08	-2.86693
45372915	chr19:45372915:C:T	0	-1.03783e-08	-2.69034	3.93919e-103	-1.03783e-08	-3.03939	1.34296e-60	-1.03783e-08	-3.01569
45373517	chr19:45373517:T:A	0	-1.03783e-08	-2.85334	3.75104e-103	-1.03783e-08	-3.08833	1.59506e-60	-1.03783e-08	-2.84366
45373709	chr19:45373709:T:C	0	3.38681	-0.152229	1.62578e-100	5.3154	-2.33203	8.11458e-58	4.92731	-1.53905
45374530	chr19:45374530:G:A	0	-2.88905	-2.26076	1.05884e-103	-2.13768	-2.21551	1.19294e-60	-1.04563	-2.08852
45374607	chr19:45374607:A:G	0	2.69179	0.477574	1.43603e-100	4.72763	-1.86835	6.6039e-58	4.12555	-0.943296
45374792	chr19:45374792:G:T	0	-3.39282	-2.27515e-08	2.37261e-103	-3.54637	-2.27515e-08	1.02383e-60	-3.28702	-2.27515e-08
45375347	chr19:45375347:C:T	0	2.4757	-3.05614	7.41682e-102	2.91303	-3.01706	2.29737e-60	0.579199	-3.05801
45375937	chr19:45375937:T:G	0	-3.01934	-2.27515e-08	5.61505e-103	-2.68492	-2.27515e-08	1.9561e-60	-2.63962	-2.27515e-08
45376410	chr19:45376410:T:G	0	3.04302	-0.0994822	1.0957e-100	4.8901	-2.30132	4.95696e-58	4.45147	-1.55608
45376538	chr19:45376538:ACCCCTT:A	0	-1.03783e-08	-2.99951	3.83756e-103	-1.03783e-08	-3.06553	1.27548e-60	-1.03783e-08	-3.06725
45376717	chr19:45376717:C:T	0	2.74066	-1.80425	5.95244e-101	4.69967	-2.72107	2.11995e-58	4.35092	-2.30493
45377119	chr19:45377119:G:C	0	-3.44945	-2.27515e-08	2.3785e-103	-3.5439	-2.27515e-08	7.91169e-61	-3.54482	-2.27515e-08
45377201	chr19:45377201:A:C	0	-1.03783e-08	-3.05915	4.06212e-103	-1.03783e-08	-3.00866	1.68465e-60	-1.03783e-08	-2.78902
45377432	chr19:45377432:C:T	0	-1.53645	-2.27515e-08	5.2442e-102	-0.450658	-2.27515e-08	2.03378e-51	18.1226	-2.27515e-08
45377678	chr19:45377678:A:G	0	2.97308	-1.92318	7.07203e-101	4.923	-2.77205	3.56499e-58	4.96458	-2.39882
45378090	chr19:45378090:C:T	0	-1.03783e-08	-1.664	2.85557e-102	-1.03783e-08	-1.05851	7.49664e-60	-1.03783e-08	-1.29612
45378723	chr19:45378723:A:G	0	3.71989	-0.573692	1.85141e-100	5.64638	-2.53305	1.14045e-57	5.66654	-1.93794
45378905	chr19:45378905:A:G	0	-1.03783e-08	-2.48006	7.87513e-103	-1.03783e-08	-2.34666	2.03431e-60	-1.03783e-08	-2.60041
45379015	chr19:45379015:G:A	0	-3.54004	-2.27515e-08	7.18262e-103	-2.4387	-2.27515e-08	1.08327e-60	-3.23059	-2.27515e-08
45379176	chr19:45379176:G:A	0	-1.03783e-08	-3.09316	3.9978e-103	-1.03783e-08	-3.02462	1.3901e-60	-1.03783e-08	-2.9812
45379339	chr19:45379339:G:C	0	-0.989273	-1.61001	1.88144e-103	-1.38015	-2.39818	3.13437e-60	-0.0706857	-2.09746
45379371	chr19:45379371:T:C	0	-1.03783e-08	-3.03769	4.16543e-103	-1.03783e-08	-2.98355	1.24977e-60	-1.03783e-08	-3.08761
45379435	chr19:45379435:G:A	0	1.88738	-3.0851	5.53833e-102	2.48553	-2.88162	1.71312e-60	0.180862	-2.95312
45379704	chr19:45379704:T:A	0	2.72372	-3.08526	1.09558e-101	3.24485	-2.95876	3.11103e-60	0.844628	-3.02025
45380010	chr19:45380010:A:G	0	-1.03783e-08	-3.07309	3.78627e-103	-1.03783e-08	-3.07899	1.38967e-60	-1.03783e-08	-2.98151
45380296	chr19:45380296:C:T	0	-1.44191	-2.05286	8.38754e-104	-1.87538	-2.71082	1.20785e-60	-0.713231	-2.4085
45380584	chr19:45380584:G:A	0	-1.03783e-08	-2.49932	4.2093e-103	-1.03783e-08	-2.97307	1.4773e-60	-1.03783e-08	-2.92036
45380695	chr19:45380695:C:T	0	-1.43711	-0.421714	7.66842e-103	-0.150601	-2.22265	1.70241e-60	-1.21764	-1.56089
45381288	chr19:45381288:C:T	0	-3.09504	-2.0715	9.9591e-104	-2.42219	-1.99228	1.05688e-60	-1.36958	-1.88566
45381297	chr19:45381297:G:T	0	-1.03783e-08	-2.80799	4.76052e-103	-1.03783e-08	-2.85001	1.70966e-60	-1.03783e-08	-2.77428
45382021	chr19:45382021:A:T	0	1.02364	-1.83783	2.45329e-101	3.27252	-2.18029	5.7259e-59	2.82902	-2.09201
45383932	chr19:45383932:G:T	0	-1.19827	-0.753958	1.08207e-102	0.316007	-2.34491	1.71309e-60	-0.936316	-1.83596
45384007	chr19:45384007:C:T	0	1.07289	-0.86458	3.0805e-101	3.16956	-1.84966	7.0922e-59	2.60295	-1.65194
45384472	chr19:45384472:T:C	0	-1.03783e-08	-2.45842	4.14519e-103	-1.03783e-08	-2.98842	1.47678e-60	-1.03783e-08	-2.92071
45384670	chr19:45384670:T:C	0	-3.24399	-2.27515e-08	2.72467e-103	-3.40802	-2.27515e-08	8.14189e-61	-3.51614	-2.27515e-08
45384686	chr19:45384686:T:C	0	-1.25207	-1.68908	1.51224e-103	-1.56158	-2.43519	2.39576e-60	-0.409504	-2.02737
45384783	chr19:45384783:G:A	0	-1.03783e-08	-1.54772	3.3977e-102	-1.03783e-08	-0.884683	9.48834e-60	-1.03783e-08	-1.06051
45384859	chr19:45384859:TAATA:T	0	-1.03783e-08	-3.02397	3.76335e-103	-1.03783e-08	-3.08506	1.24299e-60	-1.03783e-08	-3.09305
45385255	chr19:45385255:G:A	0	-3.52877	-2.82335	2.66825e-104	-3.12268	-2.60885	5.72519e-62	-3.53811	-2.63276
45387615	chr19:45387615:T:C	0	-0.283884	-2.01949	2.09225e-102	0.798235	-2.16778	5.51048e-61	-1.86863	-2.03787
45387647	chr19:45387647:C:T	0	-1.03783e-08	-2.66699	6.37055e-103	-1.03783e-08	-2.55868	1.74008e-60	-1.03783e-08	-2.75664
45387787	chr19:45387787:G:A	0	-2.42574	-2.27515e-08	1.42759e-102	-1.75179	-2.27515e-08	2.96268e-60	-2.22448	-2.27515e-08
45387838	chr19:45387838:A:C	0	-1.03783e-08	-3.09234	3.74515e-103	-1.03783e-08	-3.0899	1.26386e-60	-1.03783e-08	-3.0764
45388299	chr19:45388299:T:C	0	-1.03783e-08	-2.91563	4.4886e-103	-1.03783e-08	-2.90883	1.35697e-60	-1.03783e-08	-3.00532
45388411	chr19:45388411:T:A	0	-2.77915	-2.71647	3.57583e-104	-2.53509	-2.90366	5.74989e-62	-3.43952	-2.72704
45388713	chr19:45388713:TA:T	0	-1.63397	-2.4474	3.19859e-103	-0.285518	-2.96214	3.52685e-61	-1.45647	-2.89629
45388887	chr19:45388887:A:G	0	-2.89417	-1.96189	6.92099e-104	-2.44931	-2.32908	9.21906e-62	-3.53925	-2.15522
45389174	chr19:45389174:T:A	0	-1.03783e-08	-2.34073	7.93017e-103	-1.03783e-08	-2.33969	2.75594e-60	-1.03783e-08	-2.29682
45389460	chr19:45389460:A:C	0	-3.14684	-2.74861	2.21012e-104	-2.9978	-2.9221	4.09229e-62	-3.52473	-2.98191
45389521	chr19:45389521:T:C	0	-1.03783e-08	-2.47424	4.10354e-103	-1.03783e-08	-2.99852	1.46082e-60	-1.03783e-08	-2.93157
45389957	chr19:45389957:C:A	0	-2.82014	-3.05117	5.30828e-104	-2.07504	-2.96864	1.05821e-60	-0.222552	-3.03144
45390071	chr19:45390071:A:G	0	-3.52788	-3.04247	1.413e-104	-3.31943	-3.0478	3.82629e-62	-3.48549	-3.08835
45390218	chr19:45390218:G:T	0	-2.79312	-2.96818	5.83261e-104	-2.06186	-2.88762	1.13094e-60	-0.228765	-2.95876
45390235	chr19:45390235:G:T	0	-1.03783e-08	-3.06485	3.73548e-103	-1.03783e-08	-3.09249	1.33544e-60	-1.03783e-08	-3.02131
45390365	chr19:45390365:T:C	0	-3.54595	-3.03877	1.28608e-104	-3.4121	-3.04926	4.06821e-62	-3.42338	-3.08916
45390413	chr19:45390413:A:T	0	-1.03783e-08	-2.52131	3.87449e-103	-1.03783e-08	-3.05595	1.36302e-60	-1.03783e-08	-3.00087
45390420	chr19:45390420:T:C	0	-1.10525	-2.61209	9.20167e-103	0.763448	-2.95443	8.91146e-61	-0.653126	-2.77269
45390651	chr19:45390651:G:A	0	-1.03783e-08	-2.5838	3.80545e-103	-1.03783e-08	-3.07393	1.31987e-60	-1.03783e-08	-3.03304
45390889	chr19:45390889:T:G	0	2.35	-2.71395	1.02505e-102	0.970802	-3.05384	3.09839e-60	0.81379	-2.99348
45391360	chr19:45391360:G:A	0	-1.03783e-08	-2.40971	4.26048e-103	-1.03783e-08	-2.96098	1.52837e-60	-1.03783e-08	-2.88637
45391510	chr19:45391510:T:C	0	-3.35088	-2.68754	3.77216e-104	-3.19951	-2.18579	6.00085e-62	-3.54618	-2.57766
45391868	chr19:45391868:T:C	0	0.323086	-2.61594	7.92372e-103	0.733823	-3.07433	8.9294e-61	-0.374399	-3.04941
45392431	chr19:45392431:T:C	0	-1.03783e-08	-2.99848	3.77094e-103	-1.03783e-08	-3.08304	1.26036e-60	-1.03783e-08	-3.07918
45393136	chr19:45393136:A:G	0	-1.03783e-08	-2.0565	7.63611e-103	-1.03783e-08	-2.37748	3.25024e-60	-1.03783e-08	-2.13185
45393576	chr19:45393576:G:C	0	-2.83439	-2.8477	3.14253e-104	-2.55486	-3.01306	9.93612e-62	-2.65032	-2.96925
45394001	chr19:45394001:C:T	0	-1.03783e-08	-1.90064	1.47172e-102	-1.03783e-08	-1.72135	4.4234e-60	-1.03783e-08	-1.82366
45394002	chr19:45394002:G:A	0	-1.03783e-08	-3.06864	3.99647e-103	-1.03783e-08	-3.02496	1.24341e-60	-1.03783e-08	-3.09271
45394724	chr19:45394724:C:T	0	-1.03783e-08	-2.79274	4.59653e-103	-1.03783e-08	-2.88506	1.33638e-60	-1.03783e-08	-3.02061
45395164	chr19:45395164:T:G	0	-1.03783e-08	-2.86697	4.64249e-103	-1.03783e-08	-2.87511	1.42723e-60	-1.03783e-08	-2.95484
45396157	chr19:45396157:C:T	0	-1.03783e-08	-2.63084	7.21339e-103	-1.03783e-08	-2.43443	1.89173e-60	-1.03783e-08	-2.67308
45396509	chr19:45396509:C:A	0	-1.03783e-08	-2.79353	4.6466e-103	-1.03783e-08	-2.87423	1.69283e-60	-1.03783e-08	-2.78417
45397362	chr19:45397362:TTCTTTCTC:T	0	-1.03783e-08	-2.12981	5.64475e-103	-1.03783e-08	-2.67964	2.20908e-60	-1.03783e-08	-2.518
45397416	chr19:45397416:T:C	0	-1.03783e-08	-3.0913	3.82407e-103	-1.03783e-08	-3.06905	1.24673e-60	-1.03783e-08	-3.09005
45397811	chr19:45397811:C:T	0	-1.03783e-08	-2.91571	4.81947e-103	-1.03783e-08	-2.8377	1.33182e-60	-1.03783e-08	-3.02403
45397926	chr19:45397926:T:C	0	-1.03783e-08	-3.04175	3.78556e-103	-1.03783e-08	-3.07917	1.2656e-60	-1.03783e-08	-3.07503
45397974	chr19:45397974:C:T	0	-1.03783e-08	-2.17731	1.11836e-102	-1.03783e-08	-1.99592	3.4174e-60	-1.03783e-08	-2.08169
45398041	chr19:45398041:G:A	0	-1.03783e-08	-1.92615	6.21174e-103	-1.03783e-08	-2.58392	2.57515e-60	-1.03783e-08	-2.36466
45399436	chr19:45399436:A:G	0	-1.03783e-08	-3.05439	4.0516e-103	-1.03783e-08	-3.01125	1.34368e-60	-1.03783e-08	-3.01516
45399466	chr19:45399466:T:C	0	-3.13726	-2.27515e-08	2.75471e-103	-3.39706	-2.27515e-08	8.54103e-61	-3.46828	-2.27515e-08
45399481	chr19:45399481:A:G	0	-1.03783e-08	-1.30733	7.45223e-103	-1.03783e-08	-2.40185	2.62769e-60	-1.03783e-08	-2.34447
45399560	chr19:45399560:C:T	0	-1.5998	-2.63745	5.92327e-103	0.459421	-3.0909	3.26975e-60	0.854976	-2.98084
45400003	chr19:45400003:G:A	0	-1.03783e-08	-2.01108	4.60962e-103	-1.03783e-08	-2.88222	1.66714e-60	-1.03783e-08	-2.79947
45400148	chr19:45400148:C:T	0	-3.4267	-2.74675	4.41076e-104	-2.14432	-3.08458	3.60441e-61	-1.33236	-2.99865
45400270	chr19:45400270:G:T	0	-3.447	-2.87096	3.90003e-104	-2.25973	-3.09224	2.98871e-61	-1.45777	-3.06054
45400339	chr19:45400339:C:T	0	-1.03783e-08	-3.07588	3.80056e-103	-1.03783e-08	-3.07522	1.26645e-60	-1.03783e-08	-3.07435
45400508	chr19:45400508:T:C	0	-3.54368	-3.08612	1.20132e-104	-3.445	-3.08453	3.89654e-62	-3.52212	-3.03354
45401331	chr19:45401331:G:A	0	-1.03783e-08	-2.10064	2.65055e-102	-1.03783e-08	-1.13301	5.80296e-60	-1.03783e-08	-1.55221
45401501	chr19:45401501:T:C	0	-2.16694	-2.22947	7.15713e-103	0.579521	-3.02178	2.75868e-60	0.412238	-2.70806
45401630	chr19:45401630:C:T	0	-2.6043	-2.84198	5.85409e-103	-0.130906	-2.51232	1.30527e-60	-0.306671	-2.73749
45401737	chr19:45401737:C:T	0	-1.03783e-08	-3.00683	3.81905e-103	-1.03783e-08	-3.07036	1.28576e-60	-1.03783e-08	-3.05922
45401800	chr19:45401800:CA:C	0	-2.9007	-3.06229	1.1612e-103	-1.17981	-3.0811	1.40037e-60	0.104167	-3.078
45402414	chr19:45402414:A:G	0	-1.03783e-08	-3.00438	4.33989e-103	-1.03783e-08	-2.94252	1.40018e-60	-1.03783e-08	-2.97397
45402757	chr19:45402757:C:G	0	-1.03783e-08	-3.09259	4.97016e-103	-1.03783e-08	-2.80691	1.7696e-60	-1.03783e-08	-2.73982
45402942	chr19:45402942:C:T	0	-2.52431	-1.44858	1.77278e-103	-1.60065	-2.23717	8.19497e-61	-1.51747	-1.99217
45404263	chr19:45404263:T:C	0	-3.54224	-2.51491	1.58827e-104	-3.39531	-2.85499	4.29505e-62	-3.5422	-2.91608
45404264	chr19:45404264:C:A	0	-3.54129	-2.52097	1.58898e-104	-3.39017	-2.85969	4.27565e-62	-3.54307	-2.91974
45404602	chr19:45404602:C:T	0	-3.40499	-3.09052	1.28144e-104	-3.39072	-3.07424	3.81203e-62	-3.53463	-3.04295
45404702	chr19:45404702:A:G	0	-2.6073	-3.03869	2.84356e-103	-0.275403	-3.08991	3.28232e-60	0.961518	-3.08354
45405203	chr19:45405203:A:G	0	-2.75921	-2.238	4.31383e-103	-0.0862077	-2.86233	1.04038e-60	-0.406435	-2.86455
45405510	chr19:45405510:C:G	0	-3.52539	-2.27515e-08	2.5691e-103	-3.46681	-2.27515e-08	7.94383e-61	-3.54076	-2.27515e-08
45405792	chr19:45405792:C:T	0	-3.54387	-2.36801	1.50472e-104	-3.47288	-2.83146	4.52737e-62	-3.50834	-2.89726
45405898	chr19:45405898:T:C	0	-1.03783e-08	-2.96775	4.4198e-103	-1.03783e-08	-2.92427	1.469e-60	-1.03783e-08	-2.92599
45406004	chr19:45406004:C:T	0	-1.03783e-08	-2.65967	4.26753e-103	-1.03783e-08	-2.95933	2.30426e-60	-1.03783e-08	-2.47581
45406085	chr19:45406085:A:G	0	-2.17452	-2.27515e-08	6.5618e-103	-2.5291	-2.27515e-08	1.49689e-60	-2.90718	-2.27515e-08
45406376	chr19:45406376:G:T	0	-3.41799	-2.27515e-08	5.3168e-103	-2.73949	-2.27515e-08	1.35045e-60	-3.01014	-2.27515e-08
45406745	chr19:45406745:G:T	0	-3.53614	-3.04864	1.2245e-104	-3.47302	-3.0374	4.3994e-62	-3.49647	-2.93781
45407414	chr19:45407414:A:G	0	-3.00761	-3.08987	1.5008e-103	-0.95539	-3.04898	1.63365e-60	0.246776	-3.06653
45407534	chr19:45407534:C:T	0	-1.12265	-2.27515e-08	1.83076e-102	-1.50305	-2.27515e-08	6.81084e-60	-1.39206	-2.27515e-08
45407639	chr19:45407639:A:C	0	-1.03783e-08	-2.92046	4.70353e-103	-1.03783e-08	-2.86205	1.57366e-60	-1.03783e-08	-2.85717
45408009	chr19:45408009:A:G	0	-3.08287	-2.27515e-08	2.51715e-103	-3.48724	-2.27515e-08	7.93182e-61	-3.54228	-2.27515e-08
45408178	chr19:45408178:G:A	0	-1.03783e-08	-2.62755	4.37236e-103	-1.03783e-08	-2.93506	1.43443e-60	-1.03783e-08	-2.94981
45408744	chr19:45408744:A:C	0	-3.50604	-1.83323	2.40902e-104	-3.32282	-2.51091	5.99813e-62	-3.54167	-2.58262
45408812	chr19:45408812:A:G	0	-1.03783e-08	-0.0298139	1.53089e-102	-1.03783e-08	-1.68193	6.34234e-60	-1.03783e-08	-1.46333
45408999	chr19:45408999:C:T	0	-1.03783e-08	-2.5203	4.58994e-103	-1.03783e-08	-2.8865	1.4892e-60	-1.03783e-08	-2.91233
45409085	chr19:45409085:A:G	0	-3.50889	-1.88533	2.30144e-104	-3.32913	-2.55029	5.80173e-62	-3.54079	-2.6168
45409148	chr19:45409148:G:A	0	-3.52364	-1.85293	2.27865e-104	-3.36056	-2.52881	5.80794e-62	-3.53366	-2.62286
45409478	chr19:45409478:C:A	0	-3.2823	-3.03798	7.33605e-104	-1.65591	-3.06424	8.2442e-61	-0.444712	-3.05894
45409492	chr19:45409492:G:A	0	-3.45037	-2.27515e-08	2.38888e-103	-3.53954	-2.27515e-08	8.41554e-61	-3.48308	-2.27515e-08
45409590	chr19:45409590:AG:A	0	-1.03783e-08	-2.91444	4.74844e-103	-1.03783e-08	-2.85255	1.57648e-60	-1.03783e-08	-2.85538
45409828	chr19:45409828:C:G	0	-3.45777	-2.23108	4.58908e-104	-2.71299	-2.47628	5.44807e-61	-1.46881	-2.44909
45409932	chr19:45409932:C:A	0	-1.03783e-08	-2.83155	3.97283e-103	-1.03783e-08	-3.03089	1.3137e-60	-1.03783e-08	-3.03772
45409938	chr19:45409938:T:C	0	-1.03783e-08	-2.84796	3.94691e-103	-1.03783e-08	-3.03743	1.30563e-60	-1.03783e-08	-3.04389
45410108	chr19:45410108:C:T	0	-1.03783e-08	-2.99463	4.71477e-103	-1.03783e-08	-2.85967	1.50797e-60	-1.03783e-08	-2.89981
45410198	chr19:45410198:T:A	0	-3.19413	-1.81941	1.45909e-103	-2.16947	-1.86308	1.82078e-60	-0.700722	-2.01058
45410202	chr19:45410202:T:C	0	-3.4558	-2.23733	4.55191e-104	-2.69391	-2.50349	5.31345e-61	-1.46597	-2.47695
45410446	chr19:45410446:G:C	0	-2.95202	-2.27515e-08	3.62766e-103	-3.12178	-2.27515e-08	9.31596e-61	-3.38143	-2.27515e-08
45410479	chr19:45410479:T:G	0	-1.03783e-08	-2.84725	4.80115e-103	-1.03783e-08	-2.84151	1.60927e-60	-1.03783e-08	-2.83479
45410564	chr19:45410564:T:TG	0	-1.03783e-08	-3.09126	3.93938e-103	-1.03783e-08	-3.03934	1.28524e-60	-1.03783e-08	-3.05963
45410673	chr19:45410673:CT:C	0	-1.03783e-08	-3.02408	3.84238e-103	-1.03783e-08	-3.06427	1.29767e-60	-1.03783e-08	-3.05
45410729	chr19:45410729:T:C	0	-3.51889	-3.03915	1.38003e-104	-3.30603	-3.08481	3.6212e-62	-3.54153	-3.0874
45410788	chr19:45410788:T:C	0	-2.93076	-2.97047	4.67271e-104	-2.07863	-3.09258	4.58382e-62	-3.32032	-3.07289
45411025	chr19:45411025:C:T	0	-1.03783e-08	-2.93501	4.40991e-103	-1.03783e-08	-2.92651	1.47496e-60	-1.03783e-08	-2.92194
45411343	chr19:45411343:CT:C	0	-2.50681	-2.13331	3.75661e-103	-0.0906789	-2.99617	1.46448e-60	-0.284143	-2.64493
45411525	chr19:45411525:G:A	0	-1.03783e-08	-3.04688	4.3255e-103	-1.03783e-08	-2.94584	1.38779e-60	-1.03783e-08	-2.98286
45411780	chr19:45411780:T:C	0	-3.35226	-3.07125	5.74241e-104	-1.89037	-3.07471	5.94345e-61	-0.770191	-3.06068
45412005	chr19:45412005:C:T	0	-1.03783e-08	-3.04897	4.31208e-103	-1.03783e-08	-2.94894	1.38331e-60	-1.03783e-08	-2.9861
45412006	chr19:45412006:A:G	0	-1.03783e-08	-3.04802	4.31771e-103	-1.03783e-08	-2.94764	1.38604e-60	-1.03783e-08	-2.98412
45412127	chr19:45412127:G:A	0	-1.03783e-08	-1.25322	4.10006e-102	-1.03783e-08	-0.69678	8.97614e-60	-1.03783e-08	-1.116
45412244	chr19:45412244:C:T	0	-1.03783e-08	-2.7561	6.06626e-103	-1.03783e-08	-2.60762	1.69644e-60	-1.03783e-08	-2.78204
45412332	chr19:45412332:T:C	0	-1.03783e-08	-2.94133	3.98485e-103	-1.03783e-08	-3.02787	1.31843e-60	-1.03783e-08	-3.03413
45412406	chr19:45412406:G:A	0	-1.03783e-08	-2.10511	5.74608e-103	-1.03783e-08	-2.66185	4.53872e-60	-1.03783e-08	-1.79793
45413183	chr19:45413183:T:G	0	-3.31992	-2.93435	7.44914e-104	-1.7516	-2.95325	6.44524e-61	-0.797681	-2.95214
45413671	chr19:45413671:T:C	0	-1.03783e-08	-3.06999	3.90571e-103	-1.03783e-08	-3.04793	1.41851e-60	-1.03783e-08	-2.96096
45414326	chr19:45414326:A:C	0	-1.03783e-08	-2.85189	5.06017e-103	-1.03783e-08	-2.78897	1.6832e-60	-1.03783e-08	-2.78987
45414426	chr19:45414426:G:A	0	-1.03783e-08	-2.98706	4.71679e-103	-1.03783e-08	-2.85924	1.50248e-60	-1.03783e-08	-2.90346
45414997	chr19:45414997:G:A	0	-2.95121	-2.27515e-08	2.5812e-103	-3.46211	-2.27515e-08	8.8832e-61	-3.429	-2.27515e-08
45415130	chr19:45415130:T:C	0	-0.91578	-2.27515e-08	9.85976e-102	0.180681	-2.27515e-08	6.81203e-60	-1.39188	-2.27515e-08
45415278	chr19:45415278:T:G	0	-3.43398	-2.54236	3.74011e-104	-2.5892	-2.80464	4.67817e-61	-1.32237	-2.74788
45415402	chr19:45415402:T:C	0	-2.7763	-1.40446	4.82836e-103	-0.417415	-2.41844	1.89676e-60	-0.774908	-1.89552
45415461	chr19:45415461:C:T	0	-1.03783e-08	-2.9876	4.35224e-103	-1.03783e-08	-2.93968	1.4534e-60	-1.03783e-08	-2.93667
45415503	chr19:45415503:G:A	0	-3.4519	-2.99034	1.64559e-104	-3.14551	-3.06934	3.61162e-62	-3.53856	-3.09302
45415591	chr19:45415591:A:G	0	-2.00421	-2.09983	9.11428e-103	0.776295	-2.97682	2.6946e-60	0.272067	-2.59139
45415645	chr19:45415645:A:AC	0	-1.03783e-08	-0.947978	1.05949e-102	-1.03783e-08	-2.04999	4.53934e-60	-1.03783e-08	-1.79779
45416032	chr19:45416032:G:A	0	-3.36431	0.318034	9.72054e-104	-3.18969	-1.24902	4.13261e-61	-3.53366	-0.660587
45416545	chr19:45416545:G:C	0	-1.03783e-08	-3.06006	4.06822e-103	-1.03783e-08	-3.00716	1.29584e-60	-1.03783e-08	-3.05141
45416697	chr19:45416697:G:C	0	-2.80889	-2.92375	2.65748e-104	-2.66027	-3.07531	4.38532e-62	-3.38867	-3.04881
45417006	chr19:45417006:G:A	0	-3.23229	-1.25384	3.60693e-104	-3.02639	-2.4037	1.11693e-61	-3.50223	-2.00034
45417322	chr19:45417322:G:A	0	-1.03783e-08	-3.07009	4.07113e-103	-1.03783e-08	-3.00645	1.37138e-60	-1.03783e-08	-2.99476
45417398	chr19:45417398:G:T	0	-1.03783e-08	-2.01071	1.15122e-102	-1.03783e-08	-1.96696	3.5707e-60	-1.03783e-08	-2.03781
45417538	chr19:45417538:C:T	0	-3.4573	-3.01111	2.02275e-104	-3.16081	-2.84769	4.52503e-62	-3.54063	-2.86549
45418539	chr19:45418539:T:G	0	-1.03783e-08	-2.46103	7.30311e-103	-1.03783e-08	-2.42207	2.4568e-60	-1.03783e-08	-2.41171
45418545	chr19:45418545:C:T	0	-1.03783e-08	-3.09295	4.75925e-103	-1.03783e-08	-2.85028	1.70297e-60	-1.03783e-08	-2.7782
45419365	chr19:45419365:G:C	0	-1.03783e-08	-2.73447	4.56751e-103	-1.03783e-08	-2.8914	1.8234e-60	-1.03783e-08	-2.70987
45419514	chr19:45419514:C:T	0	-2.75601	-2.27515e-08	4.28783e-103	-2.95459	-2.27515e-08	1.16044e-60	-3.16177	-2.27515e-08
45419580	chr19:45419580:G:A	0	-1.06777	-2.98168	4.32207e-104	-2.32608	-2.92313	1.77821e-61	-2.01705	-3.0205
45419606	chr19:45419606:T:C	0	-1.03783e-08	-3.03051	3.77382e-103	-1.03783e-08	-3.08228	1.25582e-60	-1.03783e-08	-3.08279
45419819	chr19:45419819:G:A	0	-1.03783e-08	-3.04445	3.73983e-103	-1.03783e-08	-3.09133	1.30638e-60	-1.03783e-08	-3.04331
45420238	chr19:45420238:T:C	0	-3.38424	-2.66364	7.3033e-104	-1.96176	-2.76286	6.88249e-61	-0.904433	-2.77974
45420289	chr19:45420289:C:G	0	-1.03783e-08	-2.1705	4.10204e-103	-1.03783e-08	-2.99888	1.46215e-60	-1.03783e-08	-2.93067
45420359	chr19:45420359:A:G	0	-1.03783e-08	-1.1147	4.25846e-102	-1.03783e-08	-0.658873	1.02914e-59	-1.03783e-08	-0.97926
45420395	chr19:45420395:A:G	0	-2.93588	-1.72769	2.54851e-103	-0.646598	-2.82826	9.58064e-61	-1.00037	-2.35305
45420780	chr19:45420780:G:A	0	-3.50132	-2.27515e-08	3.13904e-103	-3.26645	-2.27515e-08	7.89945e-61	-3.54636	-2.27515e-08
45421396	chr19:45421396:G:A	0	-1.03783e-08	-2.66183	5.62479e-103	-1.03783e-08	-2.68318	1.73602e-60	-1.03783e-08	-2.75898
45421434	chr19:45421434:G:A	0	-3.54253	-2.27515e-08	2.42965e-103	-3.52262	-2.27515e-08	7.90808e-61	-3.54527	-2.27515e-08
45421883	chr19:45421883:TC:T	0	-1.03783e-08	-3.08457	3.73951e-103	-1.03783e-08	-3.09141	1.24495e-60	-1.03783e-08	-3.09148
45422312	chr19:45422312:A:G	0	-0.0089133	-2.98201	5.62029e-104	-1.8939	-3.09266	2.45357e-61	-1.6381	-3.07752
45422764	chr19:45422764:T:A	0	-3.5096	-2.27515e-08	2.46319e-103	-3.50891	-2.27515e-08	8.10634e-61	-3.52051	-2.27515e-08
45422865	chr19:45422865:C:T	0	-1.03783e-08	-2.26578	4.01887e-103	-1.03783e-08	-3.01937	1.41441e-60	-1.03783e-08	-2.96386
45423517	chr19:45423517:T:C	0	-1.40793	-3.05078	3.12198e-104	-2.54423	-3.03025	1.29874e-61	-2.27902	-3.07275
45423878	chr19:45423878:G:A	0	-1.03783e-08	-2.34589	3.90756e-103	-1.03783e-08	-3.04745	1.3705e-60	-1.03783e-08	-2.9954
45423900	chr19:45423900:A:G	0	-1.03783e-08	-2.35464	3.89851e-103	-1.03783e-08	-3.04977	1.36553e-60	-1.03783e-08	-2.99903
45424352	chr19:45424352:A:G	0	-3.53796	-2.95716	4.10088e-104	-2.27963	-3.02212	2.26024e-61	-1.80146	-2.99623
45424370	chr19:45424370:C:A	0	0.237556	-2.95015	6.68345e-104	-1.72016	-3.09316	3.00752e-61	-1.44283	-3.06922
45424602	chr19:45424602:A:T	0	0.0853464	-2.94697	6.06116e-104	-1.81808	-3.09297	2.7094e-61	-1.55075	-3.06568
45425445	chr19:45425445:A:G	0	-3.33334	-2.91251	9.75107e-104	-1.4578	-2.97777	6.22609e-61	-0.805954	-2.97846
45425543	chr19:45425543:T:C	0	0.153245	-2.96393	6.33297e-104	-1.77416	-3.09302	2.82506e-61	-1.50112	-3.07351
45425654	chr19:45425654:G:A	0	-1.03783e-08	-2.77778	3.90236e-103	-1.03783e-08	-3.04878	1.48534e-60	-1.03783e-08	-2.91493
45426130	chr19:45426130:C:T	0	-1.33283	-2.27515e-08	5.86769e-103	-2.6409	-2.27515e-08	4.23261e-60	-1.86775	-2.27515e-08
45426568	chr19:45426568:T:A	0	-3.41655	-3.02162	1.10587e-104	-3.51937	-3.09295	3.76262e-62	-3.50915	-3.08148
45426767	chr19:45426767:A:T	0	-0.0618031	-2.67366	5.99039e-104	-1.89458	-3.02822	2.8027e-61	-1.64677	-2.9358
45426796	chr19:45426796:A:G	0	-0.130885	-2.69081	5.7016e-104	-1.93562	-3.03658	2.66236e-61	-1.69229	-2.94166
45426885	chr19:45426885:G:A	0	-1.03783e-08	-3.02786	3.76075e-103	-1.03783e-08	-3.08575	1.3287e-60	-1.03783e-08	-3.02637
45427408	chr19:45427408:A:C	0	-2.81045	-3.02978	2.53951e-104	-2.76749	-3.01349	8.94573e-62	-2.67944	-3.04513
45427498	chr19:45427498:C:T	0	-0.0467113	-2.68584	6.03044e-104	-1.88148	-3.03465	2.84317e-61	-1.62517	-2.94307
45427521	chr19:45427521:G:A	0	-3.28529	-1.67839	1.54654e-103	-1.14534	-2.829	5.95657e-61	-1.42482	-2.40384
45427713	chr19:45427713:G:A	0	-1.03783e-08	-3.09274	3.73336e-103	-1.03783e-08	-3.09306	1.25359e-60	-1.03783e-08	-3.08456
45427963	chr19:45427963:G:A	0	-3.26594	-1.62018	1.65543e-103	-1.10278	-2.80352	6.49377e-61	-1.37928	-2.36304
45428129	chr19:45428129:A:G	0	-0.175834	-1.99508	7.78824e-104	-1.99594	-2.66439	4.08347e-61	-1.74567	-2.46054
45428693	chr19:45428693:G:T	0	-2.04678	-2.27515e-08	1.91667e-102	-1.45719	-2.27515e-08	2.20816e-60	-2.51841	-2.27515e-08
45429612	chr19:45429612:TGGACTCAG:T	0	-1.03783e-08	-3.0925	3.8823e-103	-1.03783e-08	-3.05394	1.28791e-60	-1.03783e-08	-3.05755
45429847	chr19:45429847:T:C	0	-1.03783e-08	-2.02961	6.5121e-103	-1.03783e-08	-2.5367	2.92151e-60	-1.03783e-08	-2.23847
45429943	chr19:45429943:C:A	0	-3.30641	-2.79212	1.19473e-103	-1.3604	-2.87205	7.74578e-61	-0.680389	-2.88562
45430174	chr19:45430174:C:T	0	-1.03783e-08	-3.04692	3.75542e-103	-1.03783e-08	-3.08716	1.31851e-60	-1.03783e-08	-3.03407
45430633	chr19:45430633:C:T	0	-3.501	-3.01574	1.12267e-104	-3.51722	-3.08003	3.85608e-62	-3.48377	-3.08233
45430666	chr19:45430666:A:C	0	-3.5416	-2.41745	1.35944e-104	-3.39291	-3.01296	4.40546e-62	-3.54239	-2.89051
45430818	chr19:45430818:G:A	0	-3.35629	-2.27515e-08	3.14657e-103	-3.26405	-2.27515e-08	8.00122e-61	-3.53356	-2.27515e-08
45431078	chr19:45431078:A:G	0	-3.54358	-2.47406	1.24917e-104	-3.47219	-3.01828	4.22963e-62	-3.54522	-2.92841
45431272	chr19:45431272:T:A	0	-3.5054	-2.38683	1.60504e-104	-3.28943	-2.95037	4.55034e-62	-3.53173	-2.86881
45431495	chr19:45431495:C:T	0	-3.47355	-2.77056	6.94507e-104	-1.99992	-2.775	5.60392e-61	-1.06207	-2.82762
45431632	chr19:45431632:A:G	0	-3.48032	-2.84513	7.21213e-104	-1.64592	-3.09126	2.1427e-61	-1.7972	-3.05389
45432123	chr19:45432123:C:T	0	-1.03783e-08	-3.08655	3.86022e-103	-1.03783e-08	-3.05964	1.29537e-60	-1.03783e-08	-3.05178
45432873	chr19:45432873:C:T	0	-1.03783e-08	-3.09225	4.10632e-103	-1.03783e-08	-2.99784	1.41679e-60	-1.03783e-08	-2.96218
45432936	chr19:45432936:C:T	0	-1.03783e-08	-3.09297	4.14923e-103	-1.03783e-08	-2.98744	1.43409e-60	-1.03783e-08	-2.95004
45433434	chr19:45433434:G:A	0	-1.03783e-08	-2.95593	4.73518e-103	-1.03783e-08	-2.85535	1.53398e-60	-1.03783e-08	-2.88271
45433527	chr19:45433527:AAAAC:A	0	-1.03783e-08	-3.08556	4.14128e-103	-1.03783e-08	-2.98936	1.42436e-60	-1.03783e-08	-2.95685
45433560	chr19:45433560:C:T	0	-3.1118	-2.67984	1.91574e-104	-3.27731	-2.78554	9.30831e-62	-3.04102	-2.64381
45433962	chr19:45433962:G:A	0	-1.03783e-08	-3.08966	3.92197e-103	-1.03783e-08	-3.04377	1.32171e-60	-1.03783e-08	-3.03165
45434073	chr19:45434073:G:C	0	-3.52917	-3.04757	1.28362e-104	-3.39515	-3.06812	3.67029e-62	-3.52891	-3.08656
45434292	chr19:45434292:G:C	0	-3.08767	-2.65709	1.86974e-104	-3.30764	-2.77951	9.38021e-62	-3.0763	-2.60084
45434807	chr19:45434807:C:T	0	-1.03783e-08	-2.95829	7.43451e-103	-1.03783e-08	-2.40423	2.84826e-60	-1.03783e-08	-2.26387
45435059	chr19:45435059:A:G	0	-1.03783e-08	-2.87329	3.94793e-103	-1.03783e-08	-3.03717	1.36351e-60	-1.03783e-08	-3.00051
45435171	chr19:45435171:C:A	0	-2.41246	-2.27515e-08	4.50998e-103	-2.90407	-2.27515e-08	2.12579e-60	-2.55643	-2.27515e-08
45435237	chr19:45435237:A:G	0	-1.03783e-08	-3.0254	3.80719e-103	-1.03783e-08	-3.07347	1.38035e-60	-1.03783e-08	-2.98824
45435265	chr19:45435265:T:C	0	-1.03783e-08	-0.218441	1.60511e-102	-1.03783e-08	-1.63459	6.19739e-60	-1.03783e-08	-1.48645
45435584	chr19:45435584:T:G	0	-1.03783e-08	-3.02091	3.7331e-103	-1.03783e-08	-3.09313	1.24499e-60	-1.03783e-08	-3.09144
45435731	chr19:45435731:T:C	0	-1.03783e-08	-1.87123	4.17909e-103	-1.03783e-08	-2.98027	1.49498e-60	-1.03783e-08	-2.90846
45435747	chr19:45435747:C:T	0	-1.03783e-08	-2.90665	4.533e-103	-1.03783e-08	-2.89898	1.44336e-60	-1.03783e-08	-2.9436
45436026	chr19:45436026:A:G	0	-2.49656	-2.27515e-08	4.20168e-103	-2.97488	-2.27515e-08	1.94781e-60	-2.64387	-2.27515e-08
45436075	chr19:45436075:T:A	0	-1.03783e-08	-1.95899	4.1179e-103	-1.03783e-08	-2.99502	1.46599e-60	-1.03783e-08	-2.92804
45436108	chr19:45436108:T:C	0	-1.03783e-08	-3.01819	3.73307e-103	-1.03783e-08	-3.09313	1.24528e-60	-1.03783e-08	-3.09121
45436121	chr19:45436121:C:T	0	-1.03783e-08	-3.02149	3.73308e-103	-1.03783e-08	-3.09313	1.24518e-60	-1.03783e-08	-3.09129
45436281	chr19:45436281:T:C	0	-3.54526	-2.27515e-08	3.33977e-103	-3.20446	-2.27515e-08	8.46342e-61	-3.4774	-2.27515e-08
45436584	chr19:45436584:C:A	0	-1.03783e-08	-2.93917	9.61978e-103	-1.03783e-08	-2.14654	3.96673e-60	-1.03783e-08	-1.93263
45436721	chr19:45436721:A:G	0	-1.03783e-08	-2.46197	5.21118e-103	-1.03783e-08	-2.75956	1.58385e-60	-1.03783e-08	-2.85071
45436839	chr19:45436839:C:A	0	-1.03783e-08	-3.02289	3.73326e-103	-1.03783e-08	-3.09308	1.24535e-60	-1.03783e-08	-3.09116
45436874	chr19:45436874:G:A	0	-1.39822	-2.27515e-08	2.37884e-103	-3.54375	-2.27515e-08	8.14525e-61	-3.51572	-2.27515e-08
45437227	chr19:45437227:C:T	0	-2.46484	-2.27515e-08	4.20455e-103	-2.9742	-2.27515e-08	1.97922e-60	-2.62787	-2.27515e-08
45437315	chr19:45437315:G:A	0	-1.03783e-08	-3.0251	3.73346e-103	-1.03783e-08	-3.09303	1.24576e-60	-1.03783e-08	-3.09083
45437573	chr19:45437573:A:T	0	-1.03783e-08	-2.86359	4.51861e-103	-1.03783e-08	-2.90216	1.42622e-60	-1.03783e-08	-2.95555
45437709	chr19:45437709:G:T	0	-1.03783e-08	-2.73274	5.86423e-103	-1.03783e-08	-2.64149	1.543e-60	-1.03783e-08	-2.87684
45437787	chr19:45437787:C:A	0	-1.03783e-08	-3.04909	4.92494e-103	-1.03783e-08	-2.81605	1.62689e-60	-1.03783e-08	-2.8239
45437907	chr19:45437907:TCTGA:T	0	-1.03783e-08	-2.97556	5.72894e-103	-1.03783e-08	-2.66484	1.63941e-60	-1.03783e-08	-2.81624
45438059	chr19:45438059:G:C	0	-1.03783e-08	-2.87477	3.86337e-103	-1.03783e-08	-3.05883	1.26715e-60	-1.03783e-08	-3.07381
45438357	chr19:45438357:C:T	0	-1.03783e-08	-3.04105	3.73736e-103	-1.03783e-08	-3.09199	1.24991e-60	-1.03783e-08	-3.0875
45438372	chr19:45438372:C:T	0	-1.03783e-08	-2.09267	4.29508e-103	-1.03783e-08	-2.9529	1.46998e-60	-1.03783e-08	-2.92532
45438468	chr19:45438468:A:G	0	-1.03783e-08	-2.98714	3.74644e-103	-1.03783e-08	-3.08956	1.24302e-60	-1.03783e-08	-3.09303
45438534	chr19:45438534:C:T	0	-1.03783e-08	-3.05515	3.74946e-103	-1.03783e-08	-3.08875	1.25716e-60	-1.03783e-08	-3.08172
45438868	chr19:45438868:C:G	0	-3.51937	-2.97466	1.5373e-104	-3.22892	-3.054	3.99482e-62	-3.53571	-2.99504
45439150	chr19:45439150:C:T	0	-1.03783e-08	-2.71837	4.49703e-103	-1.03783e-08	-2.90695	2.34406e-60	-1.03783e-08	-2.45869
45439298	chr19:45439298:G:A	0	-1.03783e-08	-3.04972	3.74616e-103	-1.03783e-08	-3.08963	1.25534e-60	-1.03783e-08	-3.08317
45439345	chr19:45439345:C:A	0	-3.18857	-2.27515e-08	4.1739e-103	-2.98152	-2.27515e-08	1.63822e-60	-2.81696	-2.27515e-08
45440648	chr19:45440648:A:G	0	-1.03783e-08	-3.07549	3.8042e-103	-1.03783e-08	-3.07426	1.28267e-60	-1.03783e-08	-3.06163
45441617	chr19:45441617:C:T	0	-1.03783e-08	-3.06315	3.75067e-103	-1.03783e-08	-3.08843	1.26402e-60	-1.03783e-08	-3.07628
45441818	chr19:45441818:C:T	0	-1.03783e-08	-2.62117	4.84399e-103	-1.03783e-08	-2.83263	2.22637e-60	-1.03783e-08	-2.5102
45441908	chr19:45441908:T:C	0	-1.03783e-08	-3.08668	3.85342e-103	-1.03783e-08	-3.06141	1.31053e-60	-1.03783e-08	-3.04014
45441924	chr19:45441924:C:T	0	-1.03783e-08	-3.08376	3.81915e-103	-1.03783e-08	-3.07034	1.29544e-60	-1.03783e-08	-3.05173
45442334	chr19:45442334:AAG:A	0	-3.54305	-2.92595	1.37823e-104	-3.36955	-3.0226	4.26255e-62	-3.53943	-2.92644
45442412	chr19:45442412:C:T	0	-1.03783e-08	-2.57899	7.35177e-103	-1.03783e-08	-2.41542	2.06717e-60	-1.03783e-08	-2.58439
45443141	chr19:45443141:C:T	0	-3.46058	-2.99368	6.58819e-104	-1.83226	-2.99541	5.84955e-61	-0.916892	-2.9299
45443469	chr19:45443469:C:G	0	-1.03783e-08	-1.66568	8.1095e-103	-1.03783e-08	-2.31733	2.1529e-60	-1.03783e-08	-2.54376
45444513	chr19:45444513:G:T	0	-1.03783e-08	-3.093	4.33473e-103	-1.03783e-08	-2.94371	1.35722e-60	-1.03783e-08	-3.00514
45445040	chr19:45445040:G:C	0	-1.03783e-08	-2.09384	7.82232e-103	-1.03783e-08	-2.35338	5.13757e-60	-1.03783e-08	-1.67399
45445365	chr19:45445365:A:G	0	-1.03783e-08	-3.0764	3.85941e-103	-1.03783e-08	-3.05985	1.26256e-60	-1.03783e-08	-3.07743
45445533	chr19:45445533:T:C	0	-1.03783e-08	-3.07118	3.83442e-103	-1.03783e-08	-3.06635	1.25707e-60	-1.03783e-08	-3.08179
45445888	chr19:45445888:T:A	0	-2.93734	-3.04276	5.32348e-103	0.352965	-3.0912	1.15238e-60	-0.078084	-3.09066
45445892	chr19:45445892:T:A	0	-1.95462	-0.738285	4.61618e-103	-2.70776	-0.173033	1.22e-60	-2.42484	-0.686888
45445996	chr19:45445996:C:T	0	-1.03783e-08	-2.83404	4.57011e-103	-1.03783e-08	-2.89083	1.55428e-60	-1.03783e-08	-2.86956
45446166	chr19:45446166:T:C	0	-1.03783e-08	-3.09124	4.12034e-103	-1.03783e-08	-2.99443	1.31737e-60	-1.03783e-08	-3.03494
45446319	chr19:45446319:A:T	0	-3.31512	-2.81329	1.14963e-103	-1.46192	-2.80901	1.1974e-60	-0.44858	-2.68184
45446320	chr19:45446320:C:T	0	-3.30918	-2.81329	1.1708e-103	-1.44367	-2.80901	1.22324e-60	-0.427234	-2.68184
45446337	chr19:45446337:T:C	0	-1.03783e-08	-2.86163	4.12023e-103	-1.03783e-08	-2.99446	1.39086e-60	-1.03783e-08	-2.98065
45446642	chr19:45446642:C:T	0	-3.47068	-2.61409	4.08477e-104	-2.77159	-2.53409	2.32965e-61	-2.24443	-2.52301
45447006	chr19:45447006:G:T	0	-2.55755	-2.27515e-08	4.2366e-103	-2.9666	-2.27515e-08	1.82347e-60	-2.70983	-2.27515e-08
45447486	chr19:45447486:G:A	0	-3.3788	-2.27515e-08	2.4316e-103	-3.52182	-2.27515e-08	8.81436e-61	-3.43678	-2.27515e-08
45447796	chr19:45447796:C:T	0	-1.03783e-08	-3.08498	3.78775e-103	-1.03783e-08	-3.07859	1.25913e-60	-1.03783e-08	-3.08015
45447837	chr19:45447837:C:T	0	-3.51573	-2.27515e-08	2.39635e-103	-3.53642	-2.27515e-08	7.98652e-61	-3.5354	-2.27515e-08
45448020	chr19:45448020:T:C	0	-3.50043	-2.97694	8.26053e-104	-1.74539	-2.85608	5.41522e-61	-1.04105	-2.8829
45448102	chr19:45448102:C:A	0	-1.70737	-2.27515e-08	5.73958e-102	-0.360394	-2.27515e-08	6.70652e-60	-1.40749	-2.27515e-08
45448172	chr19:45448172:G:A	0	-1.03783e-08	-2.91742	4.48264e-103	-1.03783e-08	-2.91015	1.51999e-60	-1.03783e-08	-2.89187
45448348	chr19:45448348:G:C	0	-1.03783e-08	-2.77255	4.0306e-103	-1.03783e-08	-3.01645	1.36971e-60	-1.03783e-08	-2.99597
45448379	chr19:45448379:A:C	0	-1.03783e-08	-3.09147	3.85185e-103	-1.03783e-08	-3.06181	1.278e-60	-1.03783e-08	-3.06528
45449067	chr19:45449067:G:T	0	-3.53475	-1.65895	4.0703e-104	-3.51976	-1.78947	1.37709e-61	-3.5462	-1.74699
45449212	chr19:45449212:C:T	0	-1.03783e-08	-2.46601	4.05312e-103	-1.03783e-08	-3.01088	1.60295e-60	-1.03783e-08	-2.83873
45449753	chr19:45449753:T:A	0	-1.03783e-08	-3.03841	3.88601e-103	-1.03783e-08	-3.05298	1.24309e-60	-1.03783e-08	-3.09297
45449816	chr19:45449816:T:C	0	-3.51958	-2.98134	5.98965e-104	-1.8769	-3.04602	3.87291e-61	-1.18633	-3.07282
45449981	chr19:45449981:G:A	0	-1.03783e-08	-2.32622	1.31432e-102	-1.03783e-08	-1.83446	4.17904e-60	-1.03783e-08	-1.88049
45451217	chr19:45451217:G:A	0	-2.11539	-2.1485	3.17607e-104	-2.62939	-2.92791	1.75221e-61	-2.34986	-2.70242
45451461	chr19:45451461:T:C	0	-1.03783e-08	-2.58088	5.3638e-103	-1.03783e-08	-2.73069	1.99314e-60	-1.03783e-08	-2.62086
45451754	chr19:45451754:A:G	0	-1.03783e-08	-1.70705	4.94516e-103	-1.03783e-08	-2.81196	1.88619e-60	-1.03783e-08	-2.67602
45451760	chr19:45451760:CAGTG:C	0	-1.03783e-08	-3.07325	3.81266e-103	-1.03783e-08	-3.07204	1.25368e-60	-1.03783e-08	-3.08449
45451788	chr19:45451788:G:A	0	-2.10184	-1.91736	3.09185e-104	-2.7317	-2.85248	2.52459e-61	-2.33554	-2.35155
45451835	chr19:45451835:A:G	0	-1.03783e-08	-2.94063	3.97048e-103	-1.03783e-08	-3.03148	1.64775e-60	-1.03783e-08	-2.81116
45451943	chr19:45451943:G:T	0	-3.54247	-2.23879	1.93258e-104	-3.52214	-2.53196	6.2258e-62	-3.54406	-2.54298
45451952	chr19:45451952:G:C	0	-1.03783e-08	-0.654683	4.02592e-102	-1.03783e-08	-0.715026	9.27303e-60	-1.03783e-08	-1.08346
45452015	chr19:45452015:A:G	0	-3.34088	-2.94613	3.31454e-104	-2.44994	-3.06469	5.78451e-62	-3.0743	-3.08626
45452103	chr19:45452103:A:G	0	-2.7813	-2.27515e-08	3.52957e-103	-3.14919	-2.27515e-08	1.45231e-60	-2.93742	-2.27515e-08
45452126	chr19:45452126:A:G	0	-1.03783e-08	-2.58149	5.35849e-103	-1.03783e-08	-2.73168	1.99121e-60	-1.03783e-08	-2.62183
45452414	chr19:45452414:A:G	0	-2.69251	-1.74646	7.94205e-103	0.465636	-2.80383	3.25809e-60	0.314894	-2.44433
45452623	chr19:45452623:T:C	0	-2.47924	-1.14495	9.70245e-104	-2.36902	-2.07155	3.29923e-61	-2.94807	-1.4714
45452667	chr19:45452667:C:T	0	-2.1425	-2.243	3.02461e-104	-2.63878	-2.96738	1.62953e-61	-2.36326	-2.76161
45452995	chr19:45452995:T:C	0	-2.85875	-3.00433	4.96039e-103	0.266916	-3.0758	1.59414e-60	0.159476	-3.00371
45453181	chr19:45453181:G:A	0	-3.40647	-2.89348	2.85236e-104	-2.60554	-3.05926	5.56339e-62	-3.15128	-3.04825
45453627	chr19:45453627:C:T	0	-1.03783e-08	-2.75651	4.19317e-103	-1.03783e-08	-2.97691	1.29549e-60	-1.03783e-08	-3.05169
45453718	chr19:45453718:TGCACTCG:T	0	-1.03783e-08	-2.73421	9.08817e-103	-1.03783e-08	-2.20339	2.99596e-60	-1.03783e-08	-2.21331
45453726	chr19:45453726:GT:G	0	-3.5094	-1.00671	4.49776e-104	-3.48298	-1.72639	1.60019e-61	-3.54326	-1.59977
45453960	chr19:45453960:G:C	0	-1.03783e-08	-2.13572	4.05623e-103	-1.03783e-08	-3.01011	1.51094e-60	-1.03783e-08	-2.89784
45454348	chr19:45454348:C:A	0	-1.03783e-08	-2.5285	1.5056e-102	-1.03783e-08	-1.69859	4.65515e-60	-1.03783e-08	-1.7726
45454451	chr19:45454451:G:A	0	-1.03783e-08	-2.76839	4.81029e-103	-1.03783e-08	-2.83961	1.66346e-60	-1.03783e-08	-2.80167
45454453	chr19:45454453:G:A	0	-2.70178	-2.27515e-08	3.80484e-103	-3.07409	-2.27515e-08	1.60079e-60	-2.84008	-2.27515e-08
45454521	chr19:45454521:G:T	0	-1.03783e-08	-2.66456	4.30064e-103	-1.03783e-08	-2.9516	1.40562e-60	-1.03783e-08	-2.9701
45454779	chr19:45454779:T:C	0	-1.03783e-08	-1.58085	4.89179e-103	-1.03783e-08	-2.82281	2.07088e-60	-1.03783e-08	-2.5826
45455036	chr19:45455036:A:G	0	-2.65131	-0.688361	5.29638e-102	1.18087	-1.62163	6.88561e-60	-0.0340853	-1.34705
45455832	chr19:45455832:G:A	0	-3.32307	-2.27515e-08	2.69196e-103	-3.4201	-2.27515e-08	9.72484e-61	-3.33847	-2.27515e-08
45456132	chr19:45456132:C:T	0	-3.53912	-2.27515e-08	7.10188e-103	-2.45001	-2.27515e-08	1.0745e-60	-3.23872	-2.27515e-08
45456342	chr19:45456342:T:C	0	-3.08343	-2.27515e-08	2.99074e-103	-3.31484	-2.27515e-08	1.18452e-60	-3.14123	-2.27515e-08
45456367	chr19:45456367:A:T	0	-3.47754	-2.27515e-08	3.03699e-103	-3.2995	-2.27515e-08	8.22584e-61	-3.50588	-2.27515e-08
45456370	chr19:45456370:A:G	0	-3.04134	-2.27515e-08	2.98775e-103	-3.31584	-2.27515e-08	1.21303e-60	-3.11745	-2.27515e-08
45456501	chr19:45456501:G:T	0	-1.03783e-08	-2.90252	4.17732e-103	-1.03783e-08	-2.9807	1.58204e-60	-1.03783e-08	-2.85186
45457645	chr19:45457645:C:CCG	0	-1.03783e-08	-1.90426	1.16747e-102	-1.03783e-08	-1.95295	2.81222e-60	-1.03783e-08	-2.2766
45458093	chr19:45458093:GC:G	0	-3.1701	-2.27515e-08	2.72827e-103	-3.4067	-2.27515e-08	1.07779e-60	-3.23566	-2.27515e-08
45458231	chr19:45458231:G:A	0	-1.03783e-08	-3.05603	3.90787e-103	-1.03783e-08	-3.04737	1.25189e-60	-1.03783e-08	-3.08592
45458317	chr19:45458317:A:G	0	-2.99628	-2.27515e-08	3.31139e-103	-3.213	-2.27515e-08	1.15997e-60	-3.16218	-2.27515e-08
45458487	chr19:45458487:G:A	0	-3.5283	-3.00747	1.51848e-104	-3.43312	-2.86212	5.05224e-62	-3.40532	-2.89059
45458948	chr19:45458948:G:A	0	-1.03783e-08	-0.0239966	3.11524e-102	-1.03783e-08	-0.971473	1.15364e-59	-1.03783e-08	-0.865067
45458965	chr19:45458965:C:T	0	-3.18406	-2.27515e-08	2.72767e-103	-3.40692	-2.27515e-08	1.26273e-60	-3.0773	-2.27515e-08
45459045	chr19:45459045:G:GTC	0	-3.52215	-3.08162	1.26805e-104	-3.41428	-3.06119	4.74772e-62	-3.26553	-3.09255
45459422	chr19:45459422:C:T	0	-1.03783e-08	-1.93827	9.12937e-103	-1.03783e-08	-2.19887	3.07458e-60	-1.03783e-08	-2.1874
45459541	chr19:45459541:A:G	0	-3.4951	-2.96678	4.0198e-104	-2.41967	-2.90204	1.29327e-61	-2.51519	-2.84079
45459592	chr19:45459592:AAG:A	0	-3.20562	-2.27515e-08	2.78179e-103	-3.38727	-2.27515e-08	1.08364e-60	-3.23025	-2.27515e-08
45459598	chr19:45459598:G:A	0	-3.31238	-2.7192	1.83574e-104	-3.54051	-2.565	9.13683e-62	-3.40435	-2.29908
45459612	chr19:45459612:G:A	0	-3.464	-2.27515e-08	4.40025e-103	-2.9287	-2.27515e-08	8.51325e-61	-3.47153	-2.27515e-08
45460328	chr19:45460328:A:G	0	-3.4352	-2.983	2.6951e-104	-2.67119	-3.05033	1.75185e-61	-2.03415	-3.01834
45460669	chr19:45460669:A:G	0	-3.42469	-3.0228	2.70943e-104	-2.65674	-3.05947	1.73063e-61	-2.02778	-3.03689
45460843	chr19:45460843:G:A	0	-1.03783e-08	-2.89889	3.74699e-103	-1.03783e-08	-3.08941	1.2489e-60	-1.03783e-08	-3.08831
45460916	chr19:45460916:G:C	0	-3.25261	-2.27515e-08	2.58557e-103	-3.46042	-2.27515e-08	9.93949e-61	-3.31664	-2.27515e-08
45461178	chr19:45461178:C:CTCTG	0	-3.41622	-2.27515e-08	2.71604e-103	-3.41119	-2.27515e-08	8.66032e-61	-3.45441	-2.27515e-08
45461414	chr19:45461414:A:G	0	-1.03783e-08	-3.06712	4.0127e-103	-1.03783e-08	-3.0209	1.32745e-60	-1.03783e-08	-3.02731
45461559	chr19:45461559:T:A	0	-1.03783e-08	-2.20435	8.88685e-103	-1.03783e-08	-2.22579	2.39901e-60	-1.03783e-08	-2.43552
45461584	chr19:45461584:A:G	0	-1.03783e-08	-0.126664	2.71637e-102	-1.03783e-08	-1.10848	1.05116e-59	-1.03783e-08	-0.958091
45462350	chr19:45462350:T:C	0	-1.03783e-08	-2.01063	5.39187e-103	-1.03783e-08	-2.72547	3.60035e-60	-1.03783e-08	-2.02954
45462383	chr19:45462383:C:T	0	-2.10543	-2.99226	1.25574e-103	-1.12799	-3.05465	2.70237e-60	0.710402	-3.02685
45462799	chr19:45462799:G:A	0	-3.24983	-2.17609	1.38703e-104	-3.52888	-2.8569	5.75475e-62	-3.53469	-2.63103
45462916	chr19:45462916:C:A	0	-3.54224	-2.69377	2.12267e-104	-3.53514	-2.42514	9.97517e-62	-3.38464	-2.23101
45463014	chr19:45463014:T:A	0	-1.03783e-08	-2.82919	4.46946e-103	-1.03783e-08	-2.9131	1.63826e-60	-1.03783e-08	-2.81694
45463093	chr19:45463093:A:C	0	-3.54554	-2.61663	2.58028e-104	-2.8958	-2.86925	1.17725e-61	-2.88076	-2.56921
45463213	chr19:45463213:G:A	0	-1.03783e-08	-2.83935	4.92334e-103	-1.03783e-08	-2.81638	1.86733e-60	-1.03783e-08	-2.68606
45463391	chr19:45463391:A:G	0	-3.54028	-2.40701	3.54687e-104	-2.75089	-2.69599	1.59703e-61	-2.78908	-2.35593
45463478	chr19:45463478:C:T	0	-3.50342	-2.78441	1.80933e-104	-3.46059	-2.6594	6.12535e-62	-3.44699	-2.65632
45463935	chr19:45463935:A:C	0	-1.03783e-08	-3.08772	3.73328e-103	-1.03783e-08	-3.09308	1.26584e-60	-1.03783e-08	-3.07484
45464032	chr19:45464032:A:G	0	-3.50769	-2.95979	2.79436e-104	-2.62343	-3.06192	1.02766e-61	-2.6409	-2.94498
45464111	chr19:45464111:G:C	0	-2.62582	-1.7385	2.24099e-104	-3.41568	-2.49035	2.31556e-61	-2.83351	-1.94
45464372	chr19:45464372:T:C	0	-3.16347	-2.27515e-08	2.81865e-103	-3.37411	-2.27515e-08	1.14851e-60	-3.1721	-2.27515e-08
45464400	chr19:45464400:C:T	0	-1.03783e-08	-2.22972	8.57455e-103	-1.03783e-08	-2.26157	2.39745e-60	-1.03783e-08	-2.43617
45464482	chr19:45464482:G:T	0	-1.03783e-08	-3.0797	5.42254e-103	-1.03783e-08	-2.7198	1.85409e-60	-1.03783e-08	-2.69318
45464811	chr19:45464811:G:C	0	-3.16813	-2.27515e-08	2.80988e-103	-3.37722	-2.27515e-08	1.14328e-60	-3.17667	-2.27515e-08
45465204	chr19:45465204:G:A	0	-3.44819	-2.27515e-08	2.75733e-103	-3.3961	-2.27515e-08	1.04805e-60	-3.26364	-2.27515e-08
45465349	chr19:45465349:T:C	0	-3.54237	-3.06981	2.11136e-104	-3.40712	-2.55849	4.82978e-62	-3.50143	-2.83951
45465733	chr19:45465733:G:A	0	-1.03783e-08	-1.66511	1.51188e-102	-1.03783e-08	-1.69443	3.91811e-60	-1.03783e-08	-1.94496
45465832	chr19:45465832:C:T	0	-3.53726	-2.92062	1.98228e-104	-2.99894	-3.02976	1.2325e-61	-2.43318	-2.97093
45465853	chr19:45465853:A:G	0	-3.425	-2.8092	1.12476e-104	-3.54631	-3.04907	4.11057e-62	-3.54532	-2.95686
45465937	chr19:45465937:A:G	0	-1.03783e-08	-3.06779	4.00965e-103	-1.03783e-08	-3.02166	1.37743e-60	-1.03783e-08	-2.99035
45466152	chr19:45466152:T:A	0	-1.03783e-08	-2.58552	4.04115e-103	-1.03783e-08	-3.01384	1.61861e-60	-1.03783e-08	-2.829
45466332	chr19:45466332:G:A	0	-1.03783e-08	-2.72556	5.18533e-103	-1.03783e-08	-2.76453	1.39802e-60	-1.03783e-08	-2.97552
45466396	chr19:45466396:A:T	0	-3.12052	-2.27515e-08	4.85471e-103	-2.83042	-2.27515e-08	1.04035e-60	-3.27102	-2.27515e-08
45466454	chr19:45466454:G:A	0	-3.18933	-2.27515e-08	2.75495e-103	-3.39697	-2.27515e-08	1.10781e-60	-3.20819	-2.27515e-08
45467215	chr19:45467215:G:C	0	-3.52198	-2.96505	1.10034e-104	-3.52583	-3.0915	3.96522e-62	-3.48981	-3.04838
45467814	chr19:45467814:C:T	0	-1.03783e-08	-2.73717	5.77284e-103	-1.03783e-08	-2.6572	1.89766e-60	-1.03783e-08	-2.66995
45467837	chr19:45467837:G:A	0	-3.41652	-3.09316	1.64056e-104	-3.24423	-2.97369	4.08268e-62	-3.51826	-2.99073
45468683	chr19:45468683:G:A	0	-1.03783e-08	-3.06662	5.2539e-103	-1.03783e-08	-2.7514	1.87247e-60	-1.03783e-08	-2.68331
45468703	chr19:45468703:C:G	0	-3.54531	-2.95443	1.672e-104	-3.15165	-3.04728	9.20212e-62	-2.60456	-3.09175
45468781	chr19:45468781:A:C	0	-3.53685	-2.84179	2.45301e-104	-2.74321	-3.07243	9.16775e-62	-2.7501	-2.94995
45469033	chr19:45469033:G:C	0	-3.473	-2.80863	1.09969e-104	-3.54488	-3.07304	3.98774e-62	-3.54601	-2.98651
45469150	chr19:45469150:C:G	0	-3.41665	-3.02818	1.46056e-104	-3.24621	-3.08793	3.68151e-62	-3.52179	-3.09063
45469603	chr19:45469603:A:G	0	-3.50567	-2.92962	2.68182e-104	-2.63867	-3.08778	9.39626e-62	-2.65251	-3.02292
45469623	chr19:45469623:A:C	0	-3.54256	-2.87866	2.28462e-104	-2.80357	-3.08318	8.3321e-62	-2.81387	-2.98176
45469740	chr19:45469740:C:T	0	-1.03783e-08	-3.07135	3.73342e-103	-1.03783e-08	-3.09304	1.24296e-60	-1.03783e-08	-3.09308
45469798	chr19:45469798:T:C	0	-3.43214	-3.06866	1.45337e-104	-3.2735	-3.06556	3.75331e-62	-3.52884	-3.06427
45469908	chr19:45469908:G:C	0	-3.41665	-3.08164	1.53638e-104	-3.24953	-3.03398	3.85755e-62	-3.51966	-3.04605
45470369	chr19:45470369:AC:A	0	-2.69273	-2.27515e-08	3.10451e-103	-3.27751	-2.27515e-08	1.45394e-60	-2.9363	-2.27515e-08
45470490	chr19:45470490:T:C	0	-1.03783e-08	-1.7131	1.81311e-102	-1.03783e-08	-1.51274	4.47007e-60	-1.03783e-08	-1.81317
45471174	chr19:45471174:C:T	0	-1.03783e-08	-3.05433	4.04753e-103	-1.03783e-08	-3.01226	1.32924e-60	-1.03783e-08	-3.02597
45471335	chr19:45471335:T:C	0	-3.54129	-2.83852	2.36311e-104	-2.77953	-3.07344	8.74914e-62	-2.78795	-2.95884
45471389	chr19:45471389:TG:T	0	-1.03783e-08	-2.92948	5.03524e-103	-1.03783e-08	-2.79391	1.63823e-60	-1.03783e-08	-2.81696
45471410	chr19:45471410:C:T	0	-3.539	-2.8277	2.44189e-104	-2.75251	-3.06767	9.13831e-62	-2.75889	-2.94438
45471440	chr19:45471440:G:C	0	-3.42156	-3.0029	1.20466e-104	-3.47322	-3.05353	4.29563e-62	-3.39606	-3.06208
45471551	chr19:45471551:A:G	0	-3.53866	-2.36645	3.32218e-104	-2.71428	-2.79805	1.25754e-61	-2.83864	-2.54537
45471674	chr19:45471674:C:T	0	-3.26295	-2.86998	1.12157e-104	-3.53717	-3.06105	4.14687e-62	-3.50139	-2.992
45472024	chr19:45472024:G:A	0	-3.39818	-3.01041	1.23691e-104	-3.45477	-3.04556	4.37082e-62	-3.37193	-3.06887
45472224	chr19:45472224:C:A	0	-1.34148	-2.27515e-08	4.97059e-102	-0.504243	-2.27515e-08	1.04892e-59	-0.960227	-2.27515e-08
45473378	chr19:45473378:T:G	0	-1.03783e-08	-1.38508	8.29472e-103	-1.03783e-08	-2.29475	4.89869e-60	-1.03783e-08	-1.72161
45473460	chr19:45473460:T:C	0	-2.99324	-3.0895	1.57295e-104	-3.21149	-3.0485	4.39443e-62	-3.4017	-3.0337
45473500	chr19:45473500:T:C	0	-3.53908	-2.94311	1.13522e-104	-3.4938	-3.09233	4.19089e-62	-3.43057	-3.05226
45473501	chr19:45473501:A:T	0	-1.03783e-08	-3.05625	4.01868e-103	-1.03783e-08	-3.01941	1.32432e-60	-1.03783e-08	-3.02967
45473813	chr19:45473813:A:T	0	-3.23948	-2.27515e-08	2.65466e-103	-3.43405	-2.27515e-08	1.02737e-60	-3.28357	-2.27515e-08
45473906	chr19:45473906:A:G	0	-1.03783e-08	-2.43735	9.80013e-103	-1.03783e-08	-2.12797	2.87454e-60	-1.03783e-08	-2.25468
45474214	chr19:45474214:G:C	0	-3.54192	-2.98955	1.15934e-104	-3.47274	-3.09236	4.16523e-62	-3.4155	-3.07347
45475117	chr19:45475117:A:G	0	-3.43767	-2.86949	2.01836e-104	-2.93284	-3.07783	2.05927e-61	-1.82238	-3.06843
45475344	chr19:45475344:A:C	0	-3.54623	-3.0242	1.21231e-104	-3.43315	-3.08728	4.3728e-62	-3.35975	-3.08059
45475351	chr19:45475351:C:T	0	-3.54329	-3.0419	1.18203e-104	-3.47662	-3.06909	4.09852e-62	-3.41549	-3.08962
45475432	chr19:45475432:T:G	0	-3.49392	-2.36604	2.02593e-104	-3.05992	-2.947	2.2726e-61	-2.08247	-2.70977
45475436	chr19:45475436:T:C	0	-3.39059	-3.05493	2.73687e-104	-2.62341	-3.08272	1.17909e-61	-2.37147	-3.07694
45475502	chr19:45475502:C:T	0	-1.03783e-08	-1.97028	8.39575e-103	-1.03783e-08	-2.28264	3.19541e-60	-1.03783e-08	-2.14886
45475651	chr19:45475651:G:A	0	-3.54226	-2.27515e-08	2.62228e-103	-3.44632	-2.27515e-08	7.92344e-61	-3.54333	-2.27515e-08
45475779	chr19:45475779:G:C	0	-3.28387	-2.52826	3.33103e-104	-2.44663	-3.06304	1.81898e-61	-2.15052	-2.86437
45475901	chr19:45475901:G:A	0	-3.43081	-2.00048	2.25207e-104	-3.47146	-2.42964	7.4832e-62	-3.4762	-2.42688
45475918	chr19:45475918:G:A	0	-3.49962	-2.27515e-08	2.38083e-103	-3.54292	-2.27515e-08	9.30154e-61	-3.38298	-2.27515e-08
45476158	chr19:45476158:G:C	0	-1.03783e-08	-2.41066	4.86754e-103	-1.03783e-08	-2.82778	1.72624e-60	-1.03783e-08	-2.76463
45476177	chr19:45476177:T:C	0	-3.27764	-3.06821	3.83424e-104	-2.31609	-3.05289	1.82305e-61	-1.92066	-3.09199
45476462	chr19:45476462:A:G	0	-2.9759	-3.07977	1.57541e-104	-3.26901	-2.98943	6.00651e-62	-3.0454	-3.0775
45476631	chr19:45476631:T:C	0	-1.03783e-08	-2.96207	3.78505e-103	-1.03783e-08	-3.07931	1.31569e-60	-1.03783e-08	-3.03621
45476997	chr19:45476997:A:C	0	-3.42746	-2.63388	1.21118e-104	-3.54508	-2.97627	4.75797e-62	-3.54066	-2.81526
45477318	chr19:45477318:G:T	0	-3.4619	-2.8724	1.13137e-104	-3.52759	-3.06193	3.96237e-62	-3.54545	-2.99345
45477333	chr19:45477333:A:T	0	-1.03783e-08	-1.22067	9.34498e-103	-1.03783e-08	-2.17553	8.11519e-60	-1.03783e-08	-1.21684
45477681	chr19:45477681:A:G	0	-1.03783e-08	-2.12749	7.21675e-103	-1.03783e-08	-2.43396	2.73827e-60	-1.03783e-08	-2.30325
45477847	chr19:45477847:C:T	0	-3.42426	-3.09282	1.83152e-104	-3.15628	-2.95152	3.88601e-62	-3.54442	-3.01394
45478197	chr19:45478197:T:C	0	-3.29552	-2.50459	2.00246e-104	-3.07712	-2.94145	2.5887e-61	-1.95645	-2.70555
45478404	chr19:45478404:C:T	0	-3.49004	-2.27515e-08	2.3797e-103	-3.54339	-2.27515e-08	8.12465e-61	-3.51826	-2.27515e-08
45478506	chr19:45478506:C:A	0	-1.03783e-08	-2.29027	6.38721e-103	-1.03783e-08	-2.55607	2.3914e-60	-1.03783e-08	-2.43869
45479115	chr19:45479115:T:G	0	-3.43	-2.96707	2.66684e-104	-3.16724	-2.56482	4.93927e-62	-3.54523	-2.77329
45479182	chr19:45479182:G:C	0	-3.54414	-2.90615	1.1089e-104	-3.54621	-3.06337	4.14091e-62	-3.52725	-2.96758
45479522	chr19:45479522:T:G	0	-3.54428	-2.93737	1.09722e-104	-3.54617	-3.074	4.04675e-62	-3.52743	-2.9904
45480041	chr19:45480041:T:G	0	-3.23943	-3.05108	1.10675e-104	-3.54531	-3.06621	4.15997e-62	-3.41229	-3.07795
45480067	chr19:45480067:A:G	0	-1.03783e-08	-2.66638	6.7053e-103	-1.03783e-08	-2.50747	2.05532e-60	-1.03783e-08	-2.59014
45480269	chr19:45480269:C:T	0	-3.24419	-3.0637	1.09455e-104	-3.54565	-3.07696	4.11277e-62	-3.41609	-3.08555
45480803	chr19:45480803:G:A	0	-1.03783e-08	-3.08578	4.16825e-103	-1.03783e-08	-2.98287	1.30626e-60	-1.03783e-08	-3.0434
45480837	chr19:45480837:T:C	0	0.369004	-2.27515e-08	1.78593e-102	-1.52784	-2.27515e-08	1.8928e-59	-0.369929	-2.27515e-08
45481309	chr19:45481309:A:G	0	-3.02005	-2.98284	3.58727e-104	-2.34872	-3.08684	1.99022e-61	-1.89111	-3.0338
45481406	chr19:45481406:G:A	0	-3.50501	-3.06415	2.15705e-104	-2.85997	-3.08424	1.47017e-61	-2.15358	-3.0742
45481464	chr19:45481464:C:T	0	-3.54024	-2.98259	1.08002e-104	-3.54452	-3.09145	3.83557e-62	-3.53586	-3.03556
45481612	chr19:45481612:T:C	0	-3.05876	-2.65208	1.83809e-104	-3.52586	-2.57836	6.96676e-62	-3.29523	-2.67937
45482093	chr19:45482093:T:C	0	-3.42337	-3.06992	2.01961e-104	-3.15779	-2.85225	3.99024e-62	-3.54478	-2.98711
45482266	chr19:45482266:G:A	0	-1.03783e-08	-2.00518	6.95007e-103	-1.03783e-08	-2.47161	3.91402e-60	-1.03783e-08	-1.94601
45482274	chr19:45482274:A:G	0	-3.27127	-3.01964	1.12491e-104	-3.54638	-3.04887	4.12217e-62	-3.43658	-3.06278
45482287	chr19:45482287:C:T	0	-1.03783e-08	-1.09836	5.9355e-103	-1.03783e-08	-2.62941	1.94665e-60	-1.03783e-08	-2.64446
45482346	chr19:45482346:A:G	0	-3.11078	-3.0496	3.09749e-104	-2.49042	-3.09194	1.62193e-61	-2.0584	-3.07114
45482543	chr19:45482543:G:A	0	-3.26245	-2.99252	8.45287e-104	-1.77205	-2.80639	5.01469e-61	-1.04497	-2.95582
45482636	chr19:45482636:G:A	0	-1.03783e-08	-2.75976	4.29975e-103	-1.03783e-08	-2.95181	1.5126e-60	-1.03783e-08	-2.89675
45482837	chr19:45482837:T:G	0	-2.97378	-2.27515e-08	4.42307e-103	-2.92353	-2.27515e-08	1.5231e-60	-2.88982	-2.27515e-08
45483225	chr19:45483225:A:G	0	-3.26553	-2.99923	1.46275e-104	-3.35698	-2.97565	4.3837e-62	-3.41634	-3.02151
45483632	chr19:45483632:A:G	0	-3.10638	-3.05356	3.13925e-104	-2.47704	-3.09193	1.64994e-61	-2.0395	-3.07292
45484177	chr19:45484177:C:G	0	-1.03783e-08	-3.05885	3.78676e-103	-1.03783e-08	-3.07885	1.27525e-60	-1.03783e-08	-3.06743
45485753	chr19:45485753:G:A	0	-1.03783e-08	-2.87002	6.37852e-103	-1.03783e-08	-2.55743	2.41005e-60	-1.03783e-08	-2.43092
45486215	chr19:45486215:G:T	0	-3.20921	-3.02848	1.12655e-104	-3.53803	-3.05576	4.32322e-62	-3.38538	-3.06636
45486857	chr19:45486857:C:T	0	-1.03783e-08	-2.53454	6.79638e-103	-1.03783e-08	-2.49397	1.90067e-60	-1.03783e-08	-2.66837
45486975	chr19:45486975:T:TCC	0	-3.35754	-3.06391	1.12246e-104	-3.51808	-3.07935	3.65992e-62	-3.54165	-3.07666
45487480	chr19:45487480:C:T	0	-1.03783e-08	-2.3086	5.90973e-103	-1.03783e-08	-2.63377	2.27623e-60	-1.03783e-08	-2.48805
45487902	chr19:45487902:C:T	0	-1.03783e-08	-2.82958	6.18614e-103	-1.03783e-08	-2.58806	1.85562e-60	-1.03783e-08	-2.69236
45488817	chr19:45488817:A:G	0	-3.54559	-2.27515e-08	7.46605e-103	-2.4	-2.27515e-08	1.07284e-60	-3.24026	-2.27515e-08
45489136	chr19:45489136:G:GGGGTCA	0	-1.03783e-08	-2.26873	5.2198e-103	-1.03783e-08	-2.75791	1.86678e-60	-1.03783e-08	-2.68636
45489172	chr19:45489172:T:G	0	-1.03783e-08	-2.47454	8.06862e-103	-1.03783e-08	-2.32238	2.72648e-60	-1.03783e-08	-2.30756
45489286	chr19:45489286:G:A	0	-2.0365	-3.06748	2.74391e-104	-2.6105	-3.09307	4.92575e-60	1.37684	-3.09294
45489738	chr19:45489738:G:A	0	-1.9917	-2.14047	5.68119e-104	-2.59545	-2.38034	1.08668e-59	1.34528	-2.27015
45489873	chr19:45489873:A:G	0	-3.53599	-2.8889	1.32368e-104	-3.39962	-3.03291	6.3227e-62	-3.07431	-2.99729
45489928	chr19:45489928:C:T	0	-1.93214	-3.07549	2.93857e-104	-2.54186	-3.09316	5.85324e-60	1.54957	-3.09315
45490253	chr19:45490253:G:A	0	-3.29909	-2.27515e-08	2.41254e-103	-3.52969	-2.27515e-08	8.61371e-61	-3.4598	-2.27515e-08
45490290	chr19:45490290:G:A	0	-1.99972	-3.06688	2.84345e-104	-2.57477	-3.09316	5.39849e-60	1.4687	-3.09316
45490310	chr19:45490310:A:C	0	-3.54605	-2.89364	1.38286e-104	-3.37737	-3.01143	7.13392e-62	-2.96461	-2.98627
45490737	chr19:45490737:C:T	0	-3.53105	-2.27515e-08	3.48202e-103	-3.16275	-2.27515e-08	8.64341e-61	-3.45636	-2.27515e-08
45491207	chr19:45491207:A:T	0	-1.03783e-08	-2.88691	4.05155e-103	-1.03783e-08	-3.01127	1.35304e-60	-1.03783e-08	-3.00822
45491301	chr19:45491301:A:T	0	-2.0589	-3.0394	2.70096e-104	-2.63108	-3.08826	4.83582e-60	1.35247	-3.08699
45491453	chr19:45491453:C:T	0	-3.38714	-2.27515e-08	2.38071e-103	-3.54297	-2.27515e-08	8.29092e-61	-3.498	-2.27515e-08
45491512	chr19:45491512:T:C	0	-2.11136	-3.06132	2.59556e-104	-2.66625	-3.0929	4.55229e-60	1.29774	-3.09268
45491856	chr19:45491856:TG:T	0	-2.05511	-3.06332	2.68453e-104	-2.63228	-3.09316	4.72318e-60	1.33499	-3.09308
45492314	chr19:45492314:G:A	0	-2.87219	-3.08554	1.23351e-104	-3.40998	-3.0931	7.02607e-62	-2.90259	-3.06353
45492458	chr19:45492458:T:C	0	-2.03548	-3.05385	2.75707e-104	-2.60707	-3.09172	4.91812e-60	1.37376	-3.0914
45492798	chr19:45492798:G:A	0	-3.52955	-3.0552	1.55615e-104	-3.19205	-3.07869	8.20885e-62	-2.73268	-3.07786
45492929	chr19:45492929:G:A	0	-3.14349	-2.27515e-08	2.77601e-103	-3.38935	-2.27515e-08	1.1448e-60	-3.17534	-2.27515e-08
45493042	chr19:45493042:T:G	0	-2.98464	-3.08964	1.16572e-104	-3.46659	-3.09302	6.20805e-62	-3.00055	-3.08934
45494003	chr19:45494003:T:A	0	-3.40924	-2.7641	1.37809e-104	-3.54628	-2.84597	6.381e-62	-3.1832	-2.87922
45494089	chr19:45494089:T:C	0	-3.11757	-2.95681	5.79082e-104	-2.70397	-2.25271	6.45593e-62	-3.41254	-2.6382
45494188	chr19:45494188:G:T	0	-1.03783e-08	-3.04638	3.8457e-103	-1.03783e-08	-3.06341	1.24506e-60	-1.03783e-08	-3.09139
45495088	chr19:45495088:C:A	0	-2.94921	-3.09178	1.19692e-104	-3.44113	-3.09207	6.70683e-62	-2.93418	-3.07844
45495123	chr19:45495123:T:C	0	-3.06114	-2.27515e-08	2.48428e-103	-3.50038	-2.27515e-08	8.48239e-61	-3.47517	-2.27515e-08
45496302	chr19:45496302:C:T	0	-1.03783e-08	-3.08213	3.74581e-103	-1.03783e-08	-3.08973	1.33081e-60	-1.03783e-08	-3.02479
45496345	chr19:45496345:T:C	0	-1.03783e-08	-1.63861	9.83582e-103	-1.03783e-08	-2.12434	4.12953e-60	-1.03783e-08	-1.89241
45496350	chr19:45496350:G:C	0	-1.03783e-08	-1.76462	1.32142e-102	-1.03783e-08	-1.82908	3.06085e-60	-1.03783e-08	-2.19188
45496565	chr19:45496565:C:G	0	-2.93561	-2.27515e-08	6.41011e-103	-2.55249	-2.27515e-08	1.0636e-60	-3.24891	-2.27515e-08
45497146	chr19:45497146:C:T	0	-1.03783e-08	-3.0929	3.93015e-103	-1.03783e-08	-3.04169	1.26688e-60	-1.03783e-08	-3.07402
45497643	chr19:45497643:G:C	0	-3.50281	-3.05904	2.2105e-104	-2.84557	-3.07416	2.09106e-61	-1.79772	-3.07777
45497835	chr19:45497835:T:C	0	-2.97348	-3.06736	1.18206e-104	-3.46406	-3.08163	6.75279e-62	-2.97974	-3.02605
45499195	chr19:45499195:T:G	0	-1.03783e-08	-2.915	3.81351e-103	-1.03783e-08	-3.07182	1.28552e-60	-1.03783e-08	-3.05941
45499421	chr19:45499421:G:A	0	-1.03783e-08	-3.09187	3.7973e-103	-1.03783e-08	-3.07608	1.26787e-60	-1.03783e-08	-3.07323
45499508	chr19:45499508:G:T	0	-3.07693	-2.92755	1.32316e-104	-3.48904	-2.94389	6.42886e-62	-3.05167	-3.00328
45499528	chr19:45499528:G:A	0	-1.03783e-08	-3.04986	4.16229e-103	-1.03783e-08	-2.9843	1.35921e-60	-1.03783e-08	-3.00367
45499682	chr19:45499682:G:A	0	-1.03783e-08	-2.76315	4.03314e-103	-1.03783e-08	-3.01582	1.37824e-60	-1.03783e-08	-2.98977
45499808	chr19:45499808:T:G	0	-3.02786	-2.96007	6.38832e-104	-2.57428	-2.2842	6.99442e-62	-3.35834	-2.61229
45499810	chr19:45499810:A:G	0	-1.59692	-2.94953	1.24831e-103	-1.61752	-2.57105	2.33676e-60	0.254617	-2.71642
45500230	chr19:45500230:G:A	0	-1.03783e-08	-2.91285	3.816e-103	-1.03783e-08	-3.07116	1.28666e-60	-1.03783e-08	-3.05852
45500288	chr19:45500288:T:C	0	-2.25391	-2.93923	2.42077e-104	-2.76389	-3.06497	3.39233e-60	0.974984	-3.06404
45500343	chr19:45500343:C:T	0	-3.08081	-2.84365	1.394e-104	-3.49073	-2.89004	6.69095e-62	-3.06414	-2.95085
45500748	chr19:45500748:G:A	0	-2.1019	-2.21139	3.97191e-104	-2.67267	-2.66104	6.52689e-60	1.1287	-2.56334
45501147	chr19:45501147:GC:G	0	-1.03783e-08	-2.71805	5.70618e-103	-1.03783e-08	-2.66882	1.86798e-60	-1.03783e-08	-2.68571
45501152	chr19:45501152:A:G	0	-1.03783e-08	-2.71985	5.69313e-103	-1.03783e-08	-2.67111	1.8636e-60	-1.03783e-08	-2.68806
45501262	chr19:45501262:G:A	0	-1.03783e-08	-1.64746	1.46316e-102	-1.03783e-08	-1.72718	3.35677e-60	-1.03783e-08	-2.09959
45502113	chr19:45502113:C:T	0	-3.53001	-2.27515e-08	3.45176e-103	-3.17148	-2.27515e-08	8.59096e-61	-3.46245	-2.27515e-08
45502566	chr19:45502566:T:G	0	-1.7645	-3.04589	3.40774e-104	-2.40027	-3.08663	7.4883e-60	1.78198	-3.07921
45502858	chr19:45502858:G:A	0	-2.36533	-3.09313	1.51311e-104	-3.21725	-3.08154	7.28794e-62	-2.83856	-3.09096
45502954	chr19:45502954:G:A	0	-3.12525	-2.73209	2.91239e-104	-2.68215	-2.96183	1.32583e-61	-2.42005	-2.91107
45502956	chr19:45502956:A:G	0	-3.25635	-2.38519	1.65515e-104	-3.42436	-2.78471	8.65056e-62	-3.08296	-2.67516
45503197	chr19:45503197:T:C	0	-1.03783e-08	-3.08418	3.75032e-103	-1.03783e-08	-3.08853	1.26306e-60	-1.03783e-08	-3.07703
45503878	chr19:45503878:C:T	0	-1.03783e-08	-2.44324	8.53085e-103	-1.03783e-08	-2.26668	3.29414e-60	-1.03783e-08	-2.11843
45504076	chr19:45504076:C:A	0	-3.53398	-3.02875	1.56039e-104	-3.41097	-2.85704	6.95684e-62	-3.07789	-2.89813
45504153	chr19:45504153:A:G	0	-1.03783e-08	-2.38775	8.98739e-103	-1.03783e-08	-2.21454	3.45601e-60	-1.03783e-08	-2.07046
45504693	chr19:45504693:C:T	0	-1.03783e-08	-3.09024	3.78316e-103	-1.03783e-08	-3.07981	1.26651e-60	-1.03783e-08	-3.07431
45505007	chr19:45505007:C:T	0	-2.94233	-2.19916	3.69766e-104	-3.25806	-2.1472	1.1184e-61	-3.42675	-2.07451
45505168	chr19:45505168:G:C	0	-3.53015	-2.27515e-08	2.53817e-103	-3.47892	-2.27515e-08	8.19965e-61	-3.50907	-2.27515e-08
45505545	chr19:45505545:G:A	0	-1.03783e-08	-2.48337	7.96106e-103	-1.03783e-08	-2.3358	3.06239e-60	-1.03783e-08	-2.19138
45505980	chr19:45505980:CT:C	0	-3.54634	-3.06502	1.25281e-104	-3.44875	-3.03881	6.64155e-62	-3.09213	-2.93027
45506355	chr19:45506355:A:G	0	-1.03783e-08	-2.46795	4.89734e-103	-1.03783e-08	-2.82167	1.84383e-60	-1.03783e-08	-2.69873
45506375	chr19:45506375:ATTG:A	0	-1.03783e-08	-2.95026	3.91826e-103	-1.03783e-08	-3.04472	1.33066e-60	-1.03783e-08	-3.0249
45506589	chr19:45506589:G:A	0	-1.03783e-08	-2.8995	4.49516e-103	-1.03783e-08	-2.90737	1.29454e-60	-1.03783e-08	-3.05242
45507236	chr19:45507236:A:G	0	-1.03783e-08	-2.69004	4.39369e-103	-1.03783e-08	-2.9302	1.6628e-60	-1.03783e-08	-2.80207
45507617	chr19:45507617:G:T	0	-1.03783e-08	-3.09316	3.7804e-103	-1.03783e-08	-3.08054	1.25871e-60	-1.03783e-08	-3.08049
45507973	chr19:45507973:G:A	0	1.01325	-2.27515e-08	3.02509e-102	-1.00084	-2.27515e-08	3.90833e-59	0.355121	-2.27515e-08
45508080	chr19:45508080:C:T	0	-1.03783e-08	-2.53873	4.66555e-103	-1.03783e-08	-2.87016	1.73876e-60	-1.03783e-08	-2.7574
45508351	chr19:45508351:G:C	0	-1.03783e-08	-2.91201	3.88372e-103	-1.03783e-08	-3.05357	1.35366e-60	-1.03783e-08	-3.00776
45508541	chr19:45508541:A:G	0	-3.38258	-2.27515e-08	2.7822e-103	-3.38712	-2.27515e-08	8.315e-61	-3.4951	-2.27515e-08
45508569	chr19:45508569:AG:A	0	-2.90663	-2.95634	1.45914e-104	-3.24773	-3.08738	4.12044e-62	-3.40686	-3.09292
45508662	chr19:45508662:C:T	0	-1.03783e-08	-3.03899	4.20353e-103	-1.03783e-08	-2.97444	1.33616e-60	-1.03783e-08	-3.02077
45508702	chr19:45508702:C:T	0	-1.03783e-08	-3.05282	4.5196e-103	-1.03783e-08	-2.90194	1.3153e-60	-1.03783e-08	-3.03651
45509201	chr19:45509201:G:T	0	-3.39303	-2.27515e-08	3.11172e-103	-3.27519	-2.27515e-08	1.11367e-60	-3.20292	-2.27515e-08
45509649	chr19:45509649:C:T	0	-1.03783e-08	-2.82378	3.81805e-103	-1.03783e-08	-3.07063	1.39121e-60	-1.03783e-08	-2.9804
45509757	chr19:45509757:A:G	0	-3.51402	-2.99266	1.69168e-104	-3.37953	-2.8077	7.74515e-62	-3.03293	-2.83575
45509768	chr19:45509768:C:T	0	-1.03783e-08	-3.08741	4.79246e-103	-1.03783e-08	-2.84332	1.57377e-60	-1.03783e-08	-2.8571
45510136	chr19:45510136:T:G	0	-3.50841	-2.27515e-08	5.02085e-103	-2.79677	-2.27515e-08	9.27632e-61	-3.38569	-2.27515e-08
45510248	chr19:45510248:G:A	0	-3.15349	-2.7384	1.4925e-104	-3.29445	-3.01805	7.76857e-62	-2.88477	-2.98089
45510425	chr19:45510425:C:T	0	-3.48479	-2.27515e-08	6.49444e-103	-2.53942	-2.27515e-08	1.29275e-60	-3.0538	-2.27515e-08
45510531	chr19:45510531:T:A	0	-1.03783e-08	-2.83981	3.83176e-103	-1.03783e-08	-3.06704	1.29538e-60	-1.03783e-08	-3.05177
45510551	chr19:45510551:C:T	0	-1.03783e-08	-1.08588	1.74364e-102	-1.03783e-08	-1.5518	1.10718e-59	-1.03783e-08	-0.906175
45511430	chr19:45511430:CTG:C	0	-2.54756	-2.52299	3.89277e-104	-2.57015	-2.78368	1.09105e-60	-0.538053	-2.68538
45511647	chr19:45511647:C:T	0	-2.65417	-2.66586	2.40052e-104	-3.2792	-2.55806	1.0307e-61	-2.86675	-2.71618
45511714	chr19:45511714:G:A	0	-3.54635	-2.27515e-08	6.80971e-103	-2.49202	-2.27515e-08	1.0623e-60	-3.25013	-2.27515e-08
45512288	chr19:45512288:CCTCA:C	0	-2.44217	-2.39548	4.5766e-104	-2.57082	-2.62118	1.42517e-60	-0.386994	-2.56929
45512395	chr19:45512395:TCTC:T	0	-1.03783e-08	-1.72303	6.86977e-103	-1.03783e-08	-2.48324	2.70535e-60	-1.03783e-08	-2.31534
45512580	chr19:45512580:G:A	0	-3.52747	-2.97331	1.31939e-104	-3.53144	-2.90434	4.85933e-62	-3.34106	-2.99379
45512856	chr19:45512856:C:A	0	-3.05167	-2.27515e-08	3.2235e-103	-3.2399	-2.27515e-08	1.06764e-60	-3.24512	-2.27515e-08
45513023	chr19:45513023:C:T	0	-1.03783e-08	-2.89463	4.12437e-103	-1.03783e-08	-2.99345	1.51839e-60	-1.03783e-08	-2.89292
45513222	chr19:45513222:A:T	0	-2.02811	-2.38599	6.64532e-104	-2.1294	-2.68963	2.82782e-60	0.353949	-2.62502
45513313	chr19:45513313:A:T	0	-3.4754	-2.85911	1.45926e-104	-3.31561	-3.01941	7.27755e-62	-3.02175	-2.9092
45514196	chr19:45514196:G:A	0	-2.89721	-2.27515e-08	3.98733e-103	-3.02724	-2.27515e-08	1.51807e-60	-2.89313	-2.27515e-08
45514345	chr19:45514345:CAAG:C	0	-1.03783e-08	-2.68859	3.85134e-103	-1.03783e-08	-3.06195	1.26715e-60	-1.03783e-08	-3.0738
45514473	chr19:45514473:G:A	0	-1.98155	-2.2988	7.21518e-104	-2.10195	-2.63481	3.17343e-60	0.408414	-2.56417
45514537	chr19:45514537:C:G	0	-3.53041	-2.94612	1.65536e-104	-3.30294	-2.90599	4.40702e-62	-3.53979	-2.89276
45515288	chr19:45515288:G:T	0	-1.03783e-08	-2.89463	4.12437e-103	-1.03783e-08	-2.99345	1.51839e-60	-1.03783e-08	-2.89292
45515566	chr19:45515566:T:G	0	-1.03783e-08	-2.36532	6.35063e-103	-1.03783e-08	-2.56181	2.47769e-60	-1.03783e-08	-2.40325
45515612	chr19:45515612:C:CCAGGA	0	-1.03783e-08	-2.57194	3.76958e-103	-1.03783e-08	-3.0834	1.24846e-60	-1.03783e-08	-3.08867
45515882	chr19:45515882:C:T	0	-2.17889	-2.13844	7.44193e-104	-2.19703	-2.50879	2.7927e-60	0.144532	-2.4281
45516116	chr19:45516116:G:A	0	-1.03783e-08	-3.09043	3.93323e-103	-1.03783e-08	-3.0409	1.24857e-60	-1.03783e-08	-3.08857
45516117	chr19:45516117:T:C	0	-2.73335	-2.77133	2.63766e-104	-3.21246	-2.5306	1.40899e-61	-2.48305	-2.78723
45516158	chr19:45516158:A:T	0	-3.48773	-2.9488	1.38817e-104	-3.32107	-3.06389	6.52145e-62	-3.05857	-2.98207
45516222	chr19:45516222:G:A	0	-3.35533	-1.53375	2.56894e-104	-3.47432	-2.29514	1.56194e-61	-3.158	-2.00923
45516454	chr19:45516454:C:T	0	-1.65358	-2.72537	5.44062e-104	-2.37057	-2.64849	2.48612e-59	2.56286	-2.66012
45516527	chr19:45516527:C:G	0	-1.03783e-08	-2.50754	6.04961e-103	-1.03783e-08	-2.61037	2.30172e-60	-1.03783e-08	-2.47692
45517632	chr19:45517632:C:T	0	-2.52371	-2.27515e-08	5.91889e-103	-2.63222	-2.27515e-08	2.10156e-60	-2.56789	-2.27515e-08
45518061	chr19:45518061:G:A	0	-1.03783e-08	-3.07929	3.93477e-103	-1.03783e-08	-3.04051	1.35354e-60	-1.03783e-08	-3.00785
45518256	chr19:45518256:C:T	0	-3.39324	-3.01707	1.21113e-104	-3.50321	-3.01819	5.20538e-62	-3.26959	-2.99646
45518423	chr19:45518423:G:A	0	-1.03783e-08	-2.52454	3.91518e-103	-1.03783e-08	-3.04551	1.29038e-60	-1.03783e-08	-3.05563
45518648	chr19:45518648:C:T	0	-2.38592	-2.27515e-08	1.06118e-102	-2.0484	-2.27515e-08	1.96715e-60	-2.63399	-2.27515e-08
45518720	chr19:45518720:A:C	0	-2.64381	-1.8976	1.15387e-103	-2.6103	-1.65695	2.39196e-60	-0.707135	-1.73133
45519256	chr19:45519256:C:T	0	-1.03783e-08	-2.54068	6.02683e-103	-1.03783e-08	-2.61414	2.39548e-60	-1.03783e-08	-2.43699
45519740	chr19:45519740:C:CGTGTGAG	0	-1.03783e-08	-2.98867	3.80175e-103	-1.03783e-08	-3.0749	1.25306e-60	-1.03783e-08	-3.08498
45519908	chr19:45519908:T:C	0	-1.03783e-08	-2.97843	3.96835e-103	-1.03783e-08	-3.03202	1.41494e-60	-1.03783e-08	-2.96348
45520122	chr19:45520122:G:A	0	-1.03783e-08	-3.02229	3.92177e-103	-1.03783e-08	-3.04382	1.30859e-60	-1.03783e-08	-3.04162
45520192	chr19:45520192:C:T	0	-0.38287	-2.27515e-08	1.08971e-102	-2.02186	-2.27515e-08	8.35509e-60	-1.1877	-2.27515e-08
45520293	chr19:45520293:A:G	0	-1.03783e-08	-3.09281	3.89048e-103	-1.03783e-08	-3.05183	1.25542e-60	-1.03783e-08	-3.0831
45520494	chr19:45520494:A:G	0	-1.03783e-08	-3.01725	3.97807e-103	-1.03783e-08	-3.02957	1.36552e-60	-1.03783e-08	-2.99903
45521476	chr19:45521476:C:G	0	-1.03783e-08	-3.00876	3.8389e-103	-1.03783e-08	-3.06518	1.24773e-60	-1.03783e-08	-3.08925
45521655	chr19:45521655:G:A	0	-3.0592	-2.27515e-08	3.10859e-103	-3.2762	-2.27515e-08	1.04325e-60	-3.26823	-2.27515e-08
45521816	chr19:45521816:G:C	0	-1.03783e-08	-3.05792	4.53653e-103	-1.03783e-08	-2.8982	1.36893e-60	-1.03783e-08	-2.99654
45522000	chr19:45522000:T:C	0	-1.03783e-08	-2.47857	7.36848e-103	-1.03783e-08	-2.41315	2.33332e-60	-1.03783e-08	-2.46328
45522130	chr19:45522130:G:A	0	-3.42418	-2.93257	1.33389e-104	-3.48951	-2.93534	6.02931e-62	-3.2212	-2.89791
45523426	chr19:45523426:C:T	0	-3.54631	-2.22597	3.25613e-104	-3.44916	-2.08325	1.01362e-61	-3.47717	-2.12246
45523712	chr19:45523712:T:A	0	-3.54584	-2.14	2.30081e-104	-3.44549	-2.4342	1.58767e-61	-2.90461	-2.24628
45524394	chr19:45524394:T:A	0	-1.03783e-08	-3.02041	3.92626e-103	-1.03783e-08	-3.04268	1.31193e-60	-1.03783e-08	-3.03908
45525291	chr19:45525291:C:T	0	-1.03783e-08	-2.33661	9.27437e-103	-1.03783e-08	-2.18311	2.12062e-60	-1.03783e-08	-2.55886
45525330	chr19:45525330:G:A	0	-1.03783e-08	-3.04668	3.84934e-103	-1.03783e-08	-3.06246	1.28422e-60	-1.03783e-08	-3.06042
45525595	chr19:45525595:G:A	0	-3.52478	-2.09535	2.21399e-104	-3.51925	-2.3989	8.27033e-62	-3.40883	-2.39424
45525676	chr19:45525676:T:C	0	-3.22381	-2.61739	2.19288e-104	-3.2222	-2.70553	6.98283e-62	-3.40644	-2.56585
45525929	chr19:45525929:T:C	0	-2.43806	-2.48023	4.70773e-104	-2.7863	-2.37745	9.32072e-60	1.3036	-2.38193
45526552	chr19:45526552:AG:A	0	-1.03783e-08	-3.0219	3.78988e-103	-1.03783e-08	-3.07803	1.34006e-60	-1.03783e-08	-3.01786
45526723	chr19:45526723:T:C	0	-3.08583	-2.85259	1.18497e-104	-3.46625	-3.07698	3.77178e-62	-3.52897	-3.05923
45526896	chr19:45526896:G:A	0	-3.0915	-2.88003	1.17708e-104	-3.46663	-3.08328	3.73226e-62	-3.52964	-3.06909
45527153	chr19:45527153:A:G	0	-3.54209	-2.47393	1.66043e-104	-3.40594	-2.79994	1.17981e-61	-2.82509	-2.62271
45527434	chr19:45527434:A:G	0	-3.23852	-2.93633	1.10807e-104	-3.51724	-3.09309	3.62454e-62	-3.54394	-3.08408
45528348	chr19:45528348:T:C	0	-1.75954	-2.27515e-08	1.04644e-102	-2.06238	-2.27515e-08	2.69036e-60	-2.3209	-2.27515e-08
45528866	chr19:45528866:T:C	0	-2.66826	-2.49493	3.76172e-104	-2.99132	-2.39676	5.46818e-60	0.778007	-2.38964
45529800	chr19:45529800:A:G	0	-3.09577	-2.96834	1.16723e-104	-3.46525	-3.09307	3.6526e-62	-3.5302	-3.0901
45529935	chr19:45529935:C:G	0	-1.03783e-08	-3.08851	4.01494e-103	-1.03783e-08	-3.02034	1.24835e-60	-1.03783e-08	-3.08875
45530124	chr19:45530124:T:C	0	-3.12197	-2.91478	1.14095e-104	-3.48818	-3.09291	3.65139e-62	-3.53997	-3.08066
45530229	chr19:45530229:C:T	0	-3.52615	-3.02529	1.2017e-104	-3.47872	-3.05049	1.6829e-61	-2.12477	-2.96787
45530594	chr19:45530594:C:T	0	-1.03783e-08	-2.03944	4.06377e-103	-1.03783e-08	-3.00825	1.39265e-60	-1.03783e-08	-2.97936
45530833	chr19:45530833:C:T	0	-1.03783e-08	-3.07808	3.74394e-103	-1.03783e-08	-3.09023	1.24349e-60	-1.03783e-08	-3.09265
45531253	chr19:45531253:A:G	0	-3.53305	-2.69459	1.98585e-104	-3.36734	-2.65956	1.42262e-61	-2.7512	-2.50946
45531300	chr19:45531300:C:T	0	-3.4171	-2.90647	1.53965e-104	-3.49317	-2.78823	8.02668e-62	-3.0037	-2.82927
45532204	chr19:45532204:A:T	0	-3.53425	-2.69629	1.99172e-104	-3.36732	-2.65663	1.42218e-61	-2.75052	-2.51045
45532708	chr19:45532708:A:G	0	-3.49404	-2.9938	1.32939e-104	-3.40443	-3.0238	2.21433e-61	-1.8918	-2.92641
45533624	chr19:45533624:C:T	0	-1.03783e-08	-3.09316	3.93682e-103	-1.03783e-08	-3.03999	1.24932e-60	-1.03783e-08	-3.08797
45533674	chr19:45533674:T:C	0	-3.46423	-2.27515e-08	7.07219e-103	-2.4542	-2.27515e-08	1.39008e-60	-2.98121	-2.27515e-08
45533738	chr19:45533738:C:G	0	-2.91421	-2.27515e-08	2.74542e-103	-3.40043	-2.27515e-08	8.0498e-61	-3.52751	-2.27515e-08
45533937	chr19:45533937:T:A	0	-3.23694	-2.90404	1.11216e-104	-3.52199	-3.08466	3.67393e-62	-3.54496	-3.06952
45534451	chr19:45534451:C:T	0	-1.03783e-08	-2.90029	4.61302e-103	-1.03783e-08	-2.88148	1.56416e-60	-1.03783e-08	-2.86322
45534780	chr19:45534780:G:A	0	-3.24393	-2.27515e-08	2.59182e-103	-3.45801	-2.27515e-08	8.95166e-61	-3.42132	-2.27515e-08
45534781	chr19:45534781:C:T	0	-3.52648	-2.68509	1.21186e-104	-3.54103	-2.97976	8.71681e-62	-2.90556	-2.84493
45535295	chr19:45535295:G:T	0	-3.53415	-2.37869	2.50072e-104	-3.51114	-2.28523	9.03537e-62	-3.4222	-2.2924
45536002	chr19:45536002:G:A	0	-3.54545	-2.9555	1.51955e-104	-3.41936	-2.87518	4.76702e-62	-3.49859	-2.85544
45536068	chr19:45536068:A:G	0	-3.40797	-1.65591	2.28035e-104	-3.49601	-2.39261	1.27689e-61	-3.2461	-2.12263
45536261	chr19:45536261:G:T	0	-1.03783e-08	-2.72626	5.0628e-103	-1.03783e-08	-2.78845	1.93385e-60	-1.03783e-08	-2.65106
45536271	chr19:45536271:C:T	0	-2.38375	-2.27515e-08	9.26446e-103	-2.18418	-2.27515e-08	6.59273e-60	-1.42461	-2.27515e-08
45536318	chr19:45536318:C:T	0	-1.03783e-08	-2.38808	6.31963e-103	-1.03783e-08	-2.5667	2.50646e-60	-1.03783e-08	-2.3917
45536451	chr19:45536451:G:A	0	-1.03783e-08	-1.03156	2.06928e-102	-1.03783e-08	-1.38058	1.123e-59	-1.03783e-08	-0.891989
45536528	chr19:45536528:A:G	0	-3.54082	-2.66615	1.45075e-104	-3.50246	-2.83841	1.72729e-61	-2.28829	-2.77831
45537005	chr19:45537005:G:A	0	-1.03783e-08	-2.68667	5.33573e-103	-1.03783e-08	-2.73594	1.84722e-60	-1.03783e-08	-2.69689
45537087	chr19:45537087:G:A	0	-1.03783e-08	-3.06449	3.73297e-103	-1.03783e-08	-3.09316	1.24448e-60	-1.03783e-08	-3.09185
45537527	chr19:45537527:C:T	0	-1.03783e-08	-3.09296	4.10157e-103	-1.03783e-08	-2.99899	1.46642e-60	-1.03783e-08	-2.92775
45537741	chr19:45537741:T:G	0	-1.03783e-08	-2.57369	3.77022e-103	-1.03783e-08	-3.08323	1.24862e-60	-1.03783e-08	-3.08853
45538752	chr19:45538752:A:T	0	-1.03783e-08	-2.81294	5.6411e-103	-1.03783e-08	-2.68029	1.71033e-60	-1.03783e-08	-2.77389
45538902	chr19:45538902:G:C	0	0.65828	-2.27515e-08	2.4681e-102	-1.20433	-2.27515e-08	3.01906e-59	0.0969564	-2.27515e-08
45538987	chr19:45538987:G:A	0	-3.49663	-2.51845	1.25517e-104	-3.53706	-2.94862	5.9832e-62	-3.27234	-2.85445
45539250	chr19:45539250:G:A	0	-2.81734	-2.27515e-08	2.99779e-103	-3.31249	-2.27515e-08	1.59575e-60	-2.84323	-2.27515e-08
45539338	chr19:45539338:C:T	0	-3.54381	-2.99797	1.20347e-104	-3.49939	-3.02835	1.37162e-61	-2.37057	-2.9266
45539407	chr19:45539407:C:T	0	-1.54668	-2.27515e-08	9.42956e-102	0.136069	-2.27515e-08	3.14651e-55	9.34865	-2.27515e-08
45539422	chr19:45539422:T:C	0	-3.54382	-2.7939	1.16692e-104	-3.53295	-3.02563	1.14845e-61	-2.56525	-2.90949
45539640	chr19:45539640:G:A	0	-3.4419	-2.27515e-08	3.2342e-103	-3.23658	-2.27515e-08	1.01285e-60	-3.2978	-2.27515e-08
45539722	chr19:45539722:C:G	0	-1.03783e-08	-3.04988	3.73298e-103	-1.03783e-08	-3.09316	1.24285e-60	-1.03783e-08	-3.09316
45540068	chr19:45540068:C:T	0	-3.02071	-3.02691	1.76997e-104	-3.49739	-2.64459	5.47411e-62	-3.4698	-2.74591
45540308	chr19:45540308:C:T	0	-1.03783e-08	-2.66767	3.84019e-103	-1.03783e-08	-3.06484	1.26442e-60	-1.03783e-08	-3.07596
45540905	chr19:45540905:C:G	0	-3.52283	-2.90551	1.31707e-104	-3.46648	-2.97106	1.90008e-61	-2.14193	-2.82934
45540935	chr19:45540935:C:T	0	-0.912365	-2.27515e-08	8.52035e-103	-2.26791	-2.27515e-08	8.62747e-60	-1.15562	-2.27515e-08
45541298	chr19:45541298:C:T	0	-1.03783e-08	-2.9619	5.16448e-103	-1.03783e-08	-2.76856	1.88774e-60	-1.03783e-08	-2.67519
45541436	chr19:45541436:C:T	0	-1.03783e-08	-3.0702	3.9546e-103	-1.03783e-08	-3.03549	1.28651e-60	-1.03783e-08	-3.05864
45541494	chr19:45541494:C:T	0	-1.03783e-08	-2.40907	6.9757e-103	-1.03783e-08	-2.46793	2.42684e-60	-1.03783e-08	-2.42398
45541666	chr19:45541666:G:A	0	-3.40236	-2.95923	1.53385e-104	-3.46784	-2.81733	4.88601e-62	-3.36597	-2.96339
45541915	chr19:45541915:A:G	0	-3.38999	-2.84172	1.69041e-104	-3.51654	-2.67144	5.91127e-62	-3.53289	-2.60599
45542092	chr19:45542092:T:TGA	0	-1.03783e-08	-3.08997	3.88836e-103	-1.03783e-08	-3.05238	1.25244e-60	-1.03783e-08	-3.08548
45542370	chr19:45542370:T:C	0	-3.54069	-2.58955	1.58065e-104	-3.38517	-2.86995	9.64589e-62	-2.99216	-2.65705
45542547	chr19:45542547:A:G	0	-1.03783e-08	-3.09281	3.96366e-103	-1.03783e-08	-3.0332	1.24539e-60	-1.03783e-08	-3.09112
45542574	chr19:45542574:C:T	0	-3.47883	-1.96255	1.83353e-104	-3.5304	-2.5763	9.04198e-62	-3.32451	-2.38936
45542590	chr19:45542590:T:C	0	-3.32181	-2.77334	1.81928e-104	-3.50322	-2.61129	6.36081e-62	-3.53837	-2.52722
45542658	chr19:45542658:T:C	0	-3.32793	-3.08366	1.16682e-104	-3.50738	-3.05129	3.89768e-62	-3.53915	-3.01621
45542820	chr19:45542820:C:T	0	-1.03783e-08	-2.5922	6.17928e-103	-1.03783e-08	-2.58916	2.06652e-60	-1.03783e-08	-2.58471
45542963	chr19:45542963:G:A	0	-1.03783e-08	-3.07169	4.00847e-103	-1.03783e-08	-3.02196	1.28861e-60	-1.03783e-08	-3.05701
45542970	chr19:45542970:G:A	0	-3.54105	-2.84376	1.49922e-104	-3.5461	-2.76191	5.00452e-62	-3.43444	-2.87096
45543413	chr19:45543413:T:C	0	-3.54163	-2.27515e-08	7.76738e-103	-2.36043	-2.27515e-08	3.31759e-60	-2.11133	-2.27515e-08
45543797	chr19:45543797:T:G	0	-3.52243	-1.45859	2.29189e-104	-3.50277	-2.38081	1.15276e-61	-3.40347	-2.06752
45544054	chr19:45544054:A:C	0	-1.03783e-08	-2.78104	5.01007e-103	-1.03783e-08	-2.79892	1.64135e-60	-1.03783e-08	-2.81506
45544390	chr19:45544390:T:C	0	-1.03783e-08	-2.88806	4.99833e-103	-1.03783e-08	-2.80126	1.76229e-60	-1.03783e-08	-2.74396
45544478	chr19:45544478:G:A	0	-1.03783e-08	-3.091	3.93104e-103	-1.03783e-08	-3.04146	1.2501e-60	-1.03783e-08	-3.08735
45544698	chr19:45544698:G:A	0	-3.4823	-1.42753	2.67579e-104	-3.53504	-2.19367	1.39726e-61	-3.34733	-1.93131
45545076	chr19:45545076:A:C	0	-1.03783e-08	-2.95152	3.7353e-103	-1.03783e-08	-3.09254	1.31327e-60	-1.03783e-08	-3.03805
45545194	chr19:45545194:T:A	0	-3.17356	-3.06912	1.28626e-104	-3.37484	-3.08638	3.69245e-62	-3.51924	-3.09021
45545494	chr19:45545494:G:A	0	-2.63711	-2.90014	1.86724e-104	-3.25754	-2.83095	8.67895e-62	-2.8679	-2.88694
45546154	chr19:45546154:G:T	0	-3.54621	-1.2483	3.52115e-104	-3.35592	-2.09824	4.01755e-61	-2.56006	-1.66242
45546213	chr19:45546213:A:G	0	-1.03783e-08	-3.0083	3.91741e-103	-1.03783e-08	-3.04493	1.39597e-60	-1.03783e-08	-2.97698
45546429	chr19:45546429:T:C	0	-1.97026	-2.27515e-08	8.65465e-103	-2.25227	-2.27515e-08	4.06873e-60	-1.90724	-2.27515e-08
45546724	chr19:45546724:A:G	0	-3.49531	-3.08386	1.10302e-104	-3.53064	-3.08426	3.71674e-62	-3.51199	-3.09091
45546747	chr19:45546747:C:T	0	-1.03783e-08	-3.07043	4.38172e-103	-1.03783e-08	-2.93292	1.35254e-60	-1.03783e-08	-3.00859
45547120	chr19:45547120:C:T	0	-1.35699	-2.27515e-08	1.29076e-101	0.450036	-2.27515e-08	3.12655e-55	9.34228	-2.27515e-08
45547220	chr19:45547220:T:G	0	-1.03783e-08	-2.99826	3.90028e-103	-1.03783e-08	-3.04932	1.31999e-60	-1.03783e-08	-3.03295
45547239	chr19:45547239:A:G	0	-1.03783e-08	-2.91882	3.86203e-103	-1.03783e-08	-3.05917	1.50081e-60	-1.03783e-08	-2.90457
45547408	chr19:45547408:CTT:C	0	-3.54168	-2.27515e-08	2.69363e-103	-3.41948	-2.27515e-08	1.13467e-60	-3.18423	-2.27515e-08
45547413	chr19:45547413:T:C	0	-1.03783e-08	-2.92112	4.53605e-103	-1.03783e-08	-2.89831	1.63948e-60	-1.03783e-08	-2.81619
45547502	chr19:45547502:T:C	0	-3.54589	-3.06151	2.42314e-104	-2.96253	-2.86535	4.84724e-62	-3.33593	-3.0014
45547609	chr19:45547609:C:T	0	-1.03783e-08	-2.4362	7.11131e-103	-1.03783e-08	-2.44868	2.14979e-60	-1.03783e-08	-2.5452
45548560	chr19:45548560:G:A	0	-1.03783e-08	-3.06852	4.29609e-103	-1.03783e-08	-2.95266	1.2945e-60	-1.03783e-08	-3.05245
45548720	chr19:45548720:G:A	0	-1.03783e-08	-2.17443	6.1301e-103	-1.03783e-08	-2.59716	2.13544e-60	-1.03783e-08	-2.5519
45548842	chr19:45548842:C:T	0	-3.33115	-2.77727	1.69842e-104	-3.09319	-3.09006	6.95816e-62	-2.9318	-3.04403
45549196	chr19:45549196:A:G	0	-0.857188	-2.0408	1.63373e-103	-1.48194	-2.43756	1.84263e-60	-0.435685	-2.26369
45549542	chr19:45549542:G:A	0	-1.03783e-08	-1.89185	3.12899e-102	-1.03783e-08	-0.967071	1.35321e-59	-1.03783e-08	-0.705509
45549636	chr19:45549636:T:C	0	-3.37181	-2.75405	2.07461e-104	-3.04527	-2.93791	4.97002e-62	-3.43461	-2.87771
45549792	chr19:45549792:C:T	0	-0.681951	-3.08889	8.5302e-104	-1.55828	-3.01106	2.73589e-61	-1.51376	-3.09294
45550127	chr19:45550127:C:T	0	-0.904858	-2.03872	1.58601e-103	-1.53132	-2.41782	1.76594e-60	-0.499803	-2.24208
45550292	chr19:45550292:G:A	0	-1.03783e-08	-3.04211	3.73298e-103	-1.03783e-08	-3.09316	1.24434e-60	-1.03783e-08	-3.09197
45550302	chr19:45550302:C:T	0	-3.30999	-2.7932	1.75924e-104	-3.05659	-3.09148	7.12754e-62	-2.90178	-3.04999
45550476	chr19:45550476:C:T	0	-1.03783e-08	-2.71454	3.77596e-103	-1.03783e-08	-3.08171	1.5133e-60	-1.03783e-08	-2.89628
45551029	chr19:45551029:C:T	0	-0.832486	-3.09097	7.6358e-104	-1.678	-3.0021	2.45967e-61	-1.621	-3.09213
45551045	chr19:45551045:C:T	0	-1.03783e-08	-2.1418	6.19404e-103	-1.03783e-08	-2.58678	2.15017e-60	-1.03783e-08	-2.54503
45551564	chr19:45551564:C:T	0	-0.964234	-1.79772	1.88325e-103	-1.55994	-2.21743	2.0447e-60	-0.549139	-2.04618
45551659	chr19:45551659:A:G	0	-1.03783e-08	-1.45283	7.75949e-103	-1.03783e-08	-2.36145	3.39817e-60	-1.03783e-08	-2.08734
45551678	chr19:45551678:G:A	0	-0.992446	-2.27515e-08	7.87426e-103	-2.34677	-2.27515e-08	5.31861e-60	-1.63936	-2.27515e-08
45551872	chr19:45551872:T:C	0	-1.03783e-08	-3.0885	3.84306e-103	-1.03783e-08	-3.0641	1.24298e-60	-1.03783e-08	-3.09307
45552127	chr19:45552127:G:A	0	-1.03783e-08	-2.67628	3.9805e-103	-1.03783e-08	-3.02896	1.52846e-60	-1.03783e-08	-2.88632
45552174	chr19:45552174:G:A	0	-1.03783e-08	-2.31669	5.11283e-103	-1.03783e-08	-2.77861	1.7613e-60	-1.03783e-08	-2.74452
45552876	chr19:45552876:A:T	0	-2.74414	-3.05495	9.87445e-104	-1.41324	-3.00976	1.14882e-60	-0.0937601	-3.07808
45552937	chr19:45552937:A:G	0	-3.41657	-2.83892	1.82996e-104	-3.10984	-2.99882	4.53143e-62	-3.45696	-2.94775
45553152	chr19:45553152:A:G	0	-1.03783e-08	-3.05906	3.97296e-103	-1.03783e-08	-3.03086	1.25962e-60	-1.03783e-08	-3.07976
45553242	chr19:45553242:C:T	0	-1.03783e-08	-2.67462	3.85501e-103	-1.03783e-08	-3.06099	1.56438e-60	-1.03783e-08	-2.86309
45553362	chr19:45553362:C:T	0	-1.90411	-2.76326	3.97398e-104	-2.40579	-2.92739	3.30762e-61	-1.58203	-2.8349
45553642	chr19:45553642:C:T	0	-1.03783e-08	-3.08415	3.8352e-103	-1.03783e-08	-3.06614	1.24551e-60	-1.03783e-08	-3.09103
45553823	chr19:45553823:A:G	0	-0.955656	-2.35054	1.10019e-103	-1.68095	-2.63393	1.05145e-60	-0.663544	-2.59685
45554085	chr19:45554085:G:A	0	-2.9727	-2.27515e-08	3.81886e-103	-3.07041	-2.27515e-08	1.51912e-60	-2.89244	-2.27515e-08
45554274	chr19:45554274:C:G	0	-1.03783e-08	-2.81953	3.89121e-103	-1.03783e-08	-3.05165	1.36614e-60	-1.03783e-08	-2.99858
45555025	chr19:45555025:C:T	0	-1.03783e-08	-2.98934	4.09888e-103	-1.03783e-08	-2.99965	1.50545e-60	-1.03783e-08	-2.90148
45555096	chr19:45555096:T:C	0	-1.03783e-08	-2.69832	3.81982e-103	-1.03783e-08	-3.07016	1.52248e-60	-1.03783e-08	-2.89023
45555173	chr19:45555173:C:T	0	-1.03783e-08	-2.7097	3.83706e-103	-1.03783e-08	-3.06566	1.5287e-60	-1.03783e-08	-2.88616
45555264	chr19:45555264:G:A	0	-1.39007	-2.78427	1.2795e-103	-1.27933	-2.88457	3.4821e-61	-1.47148	-2.89404
45555530	chr19:45555530:G:A	0	-1.03783e-08	-2.43249	1.8735e-102	-1.03783e-08	-1.47997	7.05464e-60	-1.03783e-08	-1.35689
45556106	chr19:45556106:T:G	0	-3.50901	-3.08736	1.78864e-104	-3.18002	-2.95147	4.11538e-62	-3.4589	-3.04212
45556294	chr19:45556294:C:A	0	-3.37613	-2.27515e-08	2.47396e-103	-3.50455	-2.27515e-08	8.2452e-61	-3.50353	-2.27515e-08
45556402	chr19:45556402:G:A	0	-1.03783e-08	-2.48357	6.83681e-103	-1.03783e-08	-2.48804	2.65488e-60	-1.03783e-08	-2.33418
45556997	chr19:45556997:G:A	0	-1.03783e-08	-2.10422	2.43053e-102	-1.03783e-08	-1.21967	1.01649e-59	-1.03783e-08	-0.991631
45557101	chr19:45557101:C:G	0	-1.03783e-08	-2.71718	3.80202e-103	-1.03783e-08	-3.07483	1.49836e-60	-1.03783e-08	-2.9062
45557192	chr19:45557192:G:C	0	-2.15457	-2.27515e-08	7.58078e-103	-2.38475	-2.27515e-08	2.08878e-60	-2.57399	-2.27515e-08
45557212	chr19:45557212:G:T	0	-1.03783e-08	-2.82001	4.56233e-103	-1.03783e-08	-2.89253	1.75788e-60	-1.03783e-08	-2.74647
45557272	chr19:45557272:G:A	0	-1.03783e-08	-2.1417	2.29217e-102	-1.03783e-08	-1.27828	9.53441e-60	-1.03783e-08	-1.05567
45557427	chr19:45557427:G:A	0	-1.89077	-2.75487	7.74487e-104	-1.79544	-2.87048	2.23975e-61	-1.93325	-2.87354
45557496	chr19:45557496:C:T	0	-1.03783e-08	-2.60295	4.34431e-103	-1.03783e-08	-2.9415	1.48105e-60	-1.03783e-08	-2.91782
45557842	chr19:45557842:G:A	0	-1.03783e-08	-2.17097	2.32923e-102	-1.03783e-08	-1.26224	9.5012e-60	-1.03783e-08	-1.05916
45558793	chr19:45558793:C:T	0	-1.03783e-08	-2.15922	2.34957e-102	-1.03783e-08	-1.25355	9.48732e-60	-1.03783e-08	-1.06062
45559710	chr19:45559710:T:C	0	-1.03783e-08	-2.82093	3.78396e-103	-1.03783e-08	-3.07959	1.40125e-60	-1.03783e-08	-2.97321
45559909	chr19:45559909:G:A	0	-2.70997	-2.16259	2.71266e-104	-3.24355	-2.47148	2.52669e-61	-2.41472	-2.27153
45560604	chr19:45560604:C:A	0	-3.03102	-2.29685	2.31721e-104	-3.50605	-2.36653	1.74688e-61	-3.1645	-1.89083
45560818	chr19:45560818:C:A	0	-0.985928	-2.27515e-08	9.99046e-102	0.19385	-2.27515e-08	1.38269e-59	-0.683956	-2.27515e-08
45561769	chr19:45561769:C:T	0	-3.34815	-2.86542	2.03404e-104	-2.99317	-3.00976	4.70319e-62	-3.40491	-2.9626
45561932	chr19:45561932:G:A	0	-3.05183	-2.27383	2.35416e-104	-3.51138	-2.34538	1.69713e-61	-3.18537	-1.89885
45562537	chr19:45562537:AG:A	0	-1.11482	-1.92049	1.46341e-103	-1.81793	-2.21167	1.47245e-60	-0.768968	-2.15468
45563060	chr19:45563060:G:A	0	-2.63441	-2.95884	9.38889e-104	-1.39482	-3.0786	1.27071e-60	0.0215613	-3.09256
45563263	chr19:45563263:C:T	0	-1.03783e-08	-2.51857	4.53417e-103	-1.03783e-08	-2.89872	1.59086e-60	-1.03783e-08	-2.8463
45563349	chr19:45563349:G:A	0	-3.28482	-2.68708	1.17291e-104	-3.46039	-3.09307	7.22549e-62	-2.96243	-2.9757
45563466	chr19:45563466:CAATTA:C	0	-1.03783e-08	-1.12864	3.33303e-102	-1.03783e-08	-0.903897	1.5243e-59	-1.03783e-08	-0.586451
45563701	chr19:45563701:G:A	0	-1.03783e-08	-2.75117	4.88853e-103	-1.03783e-08	-2.82347	1.51984e-60	-1.03783e-08	-2.89197
45564242	chr19:45564242:T:A	0	-1.03783e-08	-2.56477	7.49669e-103	-1.03783e-08	-2.3959	2.24805e-60	-1.03783e-08	-2.50051
45564325	chr19:45564325:GA:G	0	-1.26878	-1.99706	1.2797e-103	-1.91384	-2.24989	1.16104e-60	-0.963209	-2.19805
45564482	chr19:45564482:A:G	0	-1.03783e-08	-2.62971	4.88557e-103	-1.03783e-08	-2.82408	1.64758e-60	-1.03783e-08	-2.81126
45564751	chr19:45564751:T:G	0	-1.07207	-2.22142	1.18975e-103	-1.77456	-2.46207	1.15691e-60	-0.774042	-2.39078
45564796	chr19:45564796:C:A	0	-1.03783e-08	-2.71527	3.77667e-103	-1.03783e-08	-3.08152	1.48253e-60	-1.03783e-08	-2.91683
45564960	chr19:45564960:C:T	0	-3.54117	-3.0879	1.41399e-104	-3.33341	-3.03313	4.01781e-62	-3.5375	-2.98751
45565103	chr19:45565103:A:G	0	-2.8205	-3.00384	2.0147e-104	-2.9498	-3.06268	1.14849e-61	-2.39149	-3.08323
45565283	chr19:45565283:T:G	0	-1.03783e-08	-3.0909	3.99076e-103	-1.03783e-08	-3.02638	1.24368e-60	-1.03783e-08	-3.0925
45565472	chr19:45565472:A:G	0	-1.03783e-08	-2.46928	4.13106e-103	-1.03783e-08	-2.99183	1.91389e-60	-1.03783e-08	-2.66144
45565647	chr19:45565647:G:A	0	-1.03783e-08	-3.08985	4.00706e-103	-1.03783e-08	-3.02231	1.26009e-60	-1.03783e-08	-3.07939
45565776	chr19:45565776:C:T	0	-1.22444	-2.36926	9.64531e-104	-1.89032	-2.55616	8.40486e-61	-0.973153	-2.51119
45566294	chr19:45566294:C:T	0	-3.54461	-2.27515e-08	2.41192e-103	-3.52994	-2.27515e-08	7.90604e-61	-3.54553	-2.27515e-08
45566464	chr19:45566464:C:T	0	-1.97017	-2.92069	5.88213e-104	-1.90936	-3.03167	1.87849e-61	-1.96473	-3.01796
45566665	chr19:45566665:A:G	0	-2.92664	-2.27515e-08	2.96647e-103	-3.32299	-2.27515e-08	1.25713e-60	-3.08175	-2.27515e-08
45566690	chr19:45566690:G:A	0	-1.03783e-08	-3.00652	3.97529e-103	-1.03783e-08	-3.03027	1.33388e-60	-1.03783e-08	-3.02248
45567073	chr19:45567073:G:A	0	-1.57244	-2.19627	9.02662e-104	-2.16669	-2.34609	6.99304e-61	-1.33516	-2.33308
45567105	chr19:45567105:C:A	0	-1.03783e-08	-2.80973	3.74764e-103	-1.03783e-08	-3.08924	1.36064e-60	-1.03783e-08	-3.00262
45567406	chr19:45567406:G:A	0	-1.54916	-2.1177	9.22587e-104	-2.17304	-2.31789	7.4589e-61	-1.33632	-2.26743
45567596	chr19:45567596:A:G	0	-1.03783e-08	-1.90046	3.16341e-102	-1.03783e-08	-0.956129	1.36087e-59	-1.03783e-08	-0.699862
45567923	chr19:45567923:G:A	0	-1.03783e-08	-2.0731	6.38479e-103	-1.03783e-08	-2.55645	2.73843e-60	-1.03783e-08	-2.30319
45567954	chr19:45567954:A:C	0	-1.49067	-2.19823	9.51516e-104	-2.11516	-2.34491	7.62614e-61	-1.26068	-2.3209
45568554	chr19:45568554:G:A	0	-1.03783e-08	-2.47079	4.4781e-103	-1.03783e-08	-2.91117	1.73698e-60	-1.03783e-08	-2.75843
45568807	chr19:45568807:G:A	0	-1.03783e-08	-2.76505	6.09609e-103	-1.03783e-08	-2.60272	2.04915e-60	-1.03783e-08	-2.59315
45569776	chr19:45569776:A:G	0	-3.51658	-2.54304	4.48799e-104	-3.23334	-1.9782	1.06124e-61	-3.54075	-2.01297
45570063	chr19:45570063:C:T	0	-1.03783e-08	-2.71027	3.76781e-103	-1.03783e-08	-3.08387	1.67934e-60	-1.03783e-08	-2.79217
45570214	chr19:45570214:G:A	0	-2.15066	-2.77869	2.73915e-104	-2.63632	-3.06899	1.43654e-61	-2.18915	-3.06177
45570298	chr19:45570298:C:T	0	-3.2819	-3.09	3.29077e-104	-2.44448	-3.07735	4.81758e-62	-3.2667	-3.07678
45570316	chr19:45570316:A:G	0	-2.57974	-0.302407	7.02285e-104	-3.03672	-1.72706	5.82232e-61	-2.31993	-1.53153
45570411	chr19:45570411:G:A	0	-2.103	-2.7807	2.84086e-104	-2.60191	-3.06694	1.4924e-61	-2.1494	-3.06337
45570478	chr19:45570478:T:C	0	-1.03783e-08	-2.17732	5.82744e-103	-1.03783e-08	-2.64779	2.29031e-60	-1.03783e-08	-2.48189
45570538	chr19:45570538:T:A	0	-3.47697	-2.27515e-08	2.3928e-103	-3.5379	-2.27515e-08	8.01873e-61	-3.53138	-2.27515e-08
45570588	chr19:45570588:G:A	0	-0.646471	-2.27515e-08	1.55105e-101	0.633739	-2.27515e-08	1.88217e-59	-0.375565	-2.27515e-08
45571268	chr19:45571268:C:T	0	-1.94447	-2.84537	3.18049e-104	-2.51777	-3.03815	1.71336e-61	-1.99282	-3.08188
45571277	chr19:45571277:G:C	0	-1.66795	-3.04029	2.10173e-103	-0.857331	-2.81027	7.71169e-60	1.68553	-2.95337
45571319	chr19:45571319:ATT:A	0	-3.53851	-3.08585	2.49996e-104	-2.73119	-3.06549	6.49457e-62	-2.96532	-3.07945
45571376	chr19:45571376:G:A	0	-3.46153	-2.894	2.78265e-104	-2.59908	-3.09047	7.77412e-62	-2.81217	-3.05278
45572656	chr19:45572656:T:C	0	-2.18551	-2.90532	2.75815e-104	-2.70596	-2.99243	1.36748e-61	-2.20741	-3.09277
45572851	chr19:45572851:T:A	0	-1.00801	-3.08929	2.86057e-102	2.0328	-3.08956	2.21091e-60	0.575565	-3.09273
45572968	chr19:45572968:T:C	0	-3.48175	-2.9701	2.66161e-104	-2.64142	-3.0926	7.21463e-62	-2.85808	-3.08155
45573006	chr19:45573006:A:T	0	-2.08341	-3.01228	4.45441e-104	-2.16197	-3.05708	1.59335e-61	-2.10911	-3.03821
45573392	chr19:45573392:G:A	0	-1.03783e-08	-2.72109	5.87137e-103	-1.03783e-08	-2.64028	1.71967e-60	-1.03783e-08	-2.76844
45573654	chr19:45573654:C:G	0	-1.03783e-08	-2.80553	3.78143e-103	-1.03783e-08	-3.08026	1.42198e-60	-1.03783e-08	-2.95852
45574609	chr19:45574609:T:C	0	-1.82488	-3.0602	4.75847e-104	-2.33271	-2.82031	2.15219e-61	-1.78715	-3.05953
45575229	chr19:45575229:A:T	0	-1.98615	-3.0748	4.21762e-104	-2.54712	-2.72656	1.85843e-61	-1.96203	-3.0314
45575774	chr19:45575774:T:C	0	-1.03783e-08	-3.09015	3.87431e-103	-1.03783e-08	-3.056	1.24287e-60	-1.03783e-08	-3.09315
45576256	chr19:45576256:C:T	0	-1.03783e-08	-2.62308	5.46644e-103	-1.03783e-08	-2.71174	1.49704e-60	-1.03783e-08	-2.90709
45576396	chr19:45576396:G:A	0	-1.97686	-3.07666	1.37442e-103	-1.18379	-2.90855	4.58331e-60	1.21634	-3.00449
45576437	chr19:45576437:C:A	0	-1.03783e-08	-2.29615	6.03201e-103	-1.03783e-08	-2.61329	2.20797e-60	-1.03783e-08	-2.5185
45576453	chr19:45576453:G:A	0	-1.03783e-08	-3.00505	4.08811e-103	-1.03783e-08	-3.00228	1.29977e-60	-1.03783e-08	-3.04839
45576774	chr19:45576774:C:G	0	-1.03783e-08	-3.07512	3.81782e-103	-1.03783e-08	-3.07069	1.24915e-60	-1.03783e-08	-3.08811
45576979	chr19:45576979:G:A	0	-1.44531	-2.9652	5.153e-103	0.0803118	-2.8511	2.1491e-60	0.535004	-3.08053
45577017	chr19:45577017:T:C	0	-1.2563	-2.97371	6.48483e-103	0.347826	-2.88873	2.85075e-60	0.814829	-3.07782
45577118	chr19:45577118:G:A	0	-1.4006	-2.97554	5.56241e-103	0.135976	-2.83031	2.29647e-60	0.596484	-3.07569
45577314	chr19:45577314:T:C	0	-3.39344	-2.27515e-08	3.95658e-103	-3.03498	-2.27515e-08	1.22943e-60	-3.10403	-2.27515e-08
45577422	chr19:45577422:A:G	0	-2.03306	-2.7956	6.77462e-104	-2.08319	-2.71658	2.0855e-61	-2.13097	-2.74718
45577424	chr19:45577424:C:T	0	-3.44265	-2.95959	1.31699e-104	-3.38061	-3.05698	5.03032e-62	-3.20711	-3.09315
45579878	chr19:45579878:T:C	0	-3.02148	-0.511208	6.40424e-104	-3.20601	-1.64998	3.99048e-61	-2.7149	-1.51435
45579962	chr19:45579962:A:C	0	-1.03783e-08	-2.43943	6.87779e-103	-1.03783e-08	-2.48207	2.40231e-60	-1.03783e-08	-2.43414
45579990	chr19:45579990:TTTTTTTTTTTC:T	0	-1.71225	-2.27515e-08	7.37715e-103	-2.41198	-2.27515e-08	2.13538e-60	-2.55193	-2.27515e-08
45580082	chr19:45580082:C:T	0	-1.03783e-08	-1.2943	8.06875e-103	-1.03783e-08	-2.32237	3.37023e-60	-1.03783e-08	-2.09559
45580174	chr19:45580174:T:G	0	-3.12325	-3.06518	1.86667e-104	-3.01342	-3.07538	1.49611e-61	-2.12143	-3.08886
45580443	chr19:45580443:G:A	0	-1.03783e-08	-3.05865	4.239e-103	-1.03783e-08	-2.96604	1.34282e-60	-1.03783e-08	-3.0158
45580670	chr19:45580670:G:T	0	-1.03783e-08	-2.90661	5.94467e-103	-1.03783e-08	-2.62787	1.96329e-60	-1.03783e-08	-2.63595
45581229	chr19:45581229:A:G	0	-1.03783e-08	-3.09175	3.87177e-103	-1.03783e-08	-3.05665	1.31159e-60	-1.03783e-08	-3.03933
45581419	chr19:45581419:A:T	0	-1.03783e-08	-2.87056	3.96025e-103	-1.03783e-08	-3.03406	1.4922e-60	-1.03783e-08	-2.91032
45581591	chr19:45581591:G:A	0	-1.03783e-08	-2.4634	4.05822e-103	-1.03783e-08	-3.00962	2.22201e-60	-1.03783e-08	-2.51216
45581711	chr19:45581711:C:T	0	-1.03783e-08	-3.03291	3.7654e-103	-1.03783e-08	-3.08451	1.25582e-60	-1.03783e-08	-3.08278
45582084	chr19:45582084:A:G	0	-1.03783e-08	-3.07129	3.73424e-103	-1.03783e-08	-3.09282	1.25775e-60	-1.03783e-08	-3.08125
45582249	chr19:45582249:C:T	0	-1.03783e-08	-3.01364	3.73303e-103	-1.03783e-08	-3.09314	1.32959e-60	-1.03783e-08	-3.0257
45582544	chr19:45582544:C:T	0	-1.03783e-08	-3.0865	3.8181e-103	-1.03783e-08	-3.07061	1.26952e-60	-1.03783e-08	-3.07194
45582691	chr19:45582691:G:C	0	-1.03783e-08	-3.07717	3.73314e-103	-1.03783e-08	-3.09312	1.2533e-60	-1.03783e-08	-3.0848
45583174	chr19:45583174:G:A	0	-1.03783e-08	-2.64791	1.10159e-102	-1.03783e-08	-2.01103	3.42205e-60	-1.03783e-08	-2.08033
45583224	chr19:45583224:C:T	0	-1.03783e-08	-2.62242	3.88871e-103	-1.03783e-08	-3.05229	1.93224e-60	-1.03783e-08	-2.65189
45583296	chr19:45583296:G:T	0	-2.25776	-2.27515e-08	1.85555e-102	-1.4896	-2.27515e-08	1.80244e-60	-2.72143	-2.27515e-08
45583641	chr19:45583641:A:G	0	-3.45885	-3.0855	1.33578e-104	-3.33731	-3.08613	3.61587e-62	-3.53743	-3.09298
45583868	chr19:45583868:T:C	0	-1.03783e-08	-3.01712	4.66503e-103	-1.03783e-08	-2.87027	1.40124e-60	-1.03783e-08	-2.97322
45584542	chr19:45584542:A:G	0	-1.03783e-08	-3.09096	3.85177e-103	-1.03783e-08	-3.06183	1.30184e-60	-1.03783e-08	-3.0468
45584554	chr19:45584554:C:G	0	-2.43784	-2.27515e-08	3.58628e-103	-3.13325	-2.27515e-08	2.21493e-60	-2.51535	-2.27515e-08
45584802	chr19:45584802:T:C	0	-2.78492	-2.27515e-08	2.38036e-103	-3.54311	-2.27515e-08	7.89997e-61	-3.5463	-2.27515e-08
45584839	chr19:45584839:C:T	0	-2.5503	-0.0632223	8.86431e-104	-2.93453	-1.59639	6.38935e-61	-2.30206	-1.45647
45584850	chr19:45584850:C:T	0	-1.03783e-08	-2.97071	3.77689e-103	-1.03783e-08	-3.08147	1.35698e-60	-1.03783e-08	-3.00531
45584961	chr19:45584961:T:C	0	-1.03783e-08	-2.53542	3.99623e-103	-1.03783e-08	-3.02502	2.10182e-60	-1.03783e-08	-2.56777
45585093	chr19:45585093:A:T	0	-1.03783e-08	-3.09044	3.77729e-103	-1.03783e-08	-3.08136	1.24289e-60	-1.03783e-08	-3.09313
45585268	chr19:45585268:C:T	0	-1.03783e-08	-2.51166	6.805e-103	-1.03783e-08	-2.49271	2.29143e-60	-1.03783e-08	-2.4814
45585666	chr19:45585666:T:G	0	-2.91148	-2.99275	3.14854e-104	-2.64758	-2.91843	4.65723e-61	-1.01108	-3.06365
45585722	chr19:45585722:C:T	0	-1.03783e-08	-3.07165	3.73397e-103	-1.03783e-08	-3.09289	1.25862e-60	-1.03783e-08	-3.08055
45585797	chr19:45585797:T:C	0	-3.32073	-2.27515e-08	3.19658e-103	-3.24828	-2.27515e-08	1.36854e-60	-2.99683	-2.27515e-08
45585954	chr19:45585954:C:G	0	-1.74547	-2.55143	9.35118e-104	-2.53733	-1.94012	8.81954e-60	1.02722	-2.16082
45586497	chr19:45586497:G:A	0	-1.03783e-08	-2.69806	1.01342e-102	-1.03783e-08	-2.09445	3.17881e-60	-1.03783e-08	-2.15407
45586626	chr19:45586626:C:T	0	-2.83584	-2.27515e-08	2.38724e-103	-3.54023	-2.27515e-08	7.90091e-61	-3.54618	-2.27515e-08
45587025	chr19:45587025:T:C	0	-3.22466	-2.82971	2.41927e-104	-3.2822	-2.54728	7.25136e-62	-3.34944	-2.58511
45587151	chr19:45587151:C:T	0	-3.52641	-2.27515e-08	2.37424e-103	-3.54569	-2.27515e-08	7.93501e-61	-3.54187	-2.27515e-08
45587152	chr19:45587152:A:G	0	-3.52755	-2.27515e-08	2.37323e-103	-3.54612	-2.27515e-08	7.92969e-61	-3.54254	-2.27515e-08
45587459	chr19:45587459:G:A	0	-3.13612	-3.09316	2.70339e-104	-2.78342	-2.93502	4.11614e-61	-1.23548	-2.96276
45587686	chr19:45587686:C:T	0	-3.54512	-2.27515e-08	2.38701e-103	-3.54032	-2.27515e-08	7.90932e-61	-3.54512	-2.27515e-08
45588082	chr19:45588082:T:C	0	-3.11487	-3.09315	2.77832e-104	-2.7461	-2.94501	4.3437e-61	-1.17359	-2.97084
45588338	chr19:45588338:A:G	0	-1.03783e-08	-2.5374	3.99221e-103	-1.03783e-08	-3.02602	2.09679e-60	-1.03783e-08	-2.57017
45588389	chr19:45588389:G:A	0	-2.95174	-2.70567	1.85037e-104	-3.13927	-2.95829	1.08686e-60	-0.329104	-2.89817
45588621	chr19:45588621:C:T	0	-3.47549	-3.08647	1.40294e-104	-3.28626	-3.08812	3.68227e-62	-3.54535	-3.06686
45588633	chr19:45588633:G:A	0	-1.03783e-08	-2.65902	6.35286e-103	-1.03783e-08	-2.56146	2.08027e-60	-1.03783e-08	-2.57808
45588713	chr19:45588713:T:C	0	-2.96822	-2.69854	1.83271e-104	-3.15308	-2.95407	1.02711e-60	-0.39072	-2.89311
45589785	chr19:45589785:A:G	0	-1.03783e-08	-2.79211	9.61522e-103	-1.03783e-08	-2.14702	2.89082e-60	-1.03783e-08	-2.24903
45589897	chr19:45589897:T:C	0	-3.0376	-2.78758	2.99348e-104	-3.08381	-2.53271	9.24522e-62	-3.18426	-2.50738
45589953	chr19:45589953:T:C	0	-2.98354	-3.09069	3.1891e-104	-2.57257	-2.98064	5.55808e-61	-0.894908	-3.003
45590910	chr19:45590910:G:A	0	-1.03783e-08	-2.85203	4.05838e-103	-1.03783e-08	-3.00958	1.40908e-60	-1.03783e-08	-2.96764
45591339	chr19:45591339:G:A	0	-2.99462	-2.80369	1.67566e-104	-3.17337	-3.02338	9.0941e-61	-0.431056	-2.97448
45592393	chr19:45592393:A:G	0	-3.46274	-1.89873	3.46548e-104	-3.13979	-2.33031	4.25008e-61	-1.93224	-2.23398
45592914	chr19:45592914:G:A	0	-0.993246	-2.27515e-08	1.2441e-101	0.41322	-2.27515e-08	6.4474e-55	10.066	-2.27515e-08
45593081	chr19:45593081:A:C	0	-3.46499	-1.75855	3.56926e-104	-3.16364	-2.27696	4.4869e-61	-1.95147	-2.16053
45593265	chr19:45593265:C:G	0	-1.03783e-08	-3.08856	3.76828e-103	-1.03783e-08	-3.08375	1.26057e-60	-1.03783e-08	-3.07901
45593282	chr19:45593282:C:T	0	-1.03783e-08	-3.09121	3.87336e-103	-1.03783e-08	-3.05624	1.24663e-60	-1.03783e-08	-3.09013
45593868	chr19:45593868:A:G	0	-1.03783e-08	-2.53955	3.99193e-103	-1.03783e-08	-3.02609	2.09482e-60	-1.03783e-08	-2.57111
45593953	chr19:45593953:C:T	0	-2.8115	-2.75782	1.93853e-104	-3.04085	-3.01017	1.33941e-60	-0.0722105	-2.94613
45594451	chr19:45594451:C:T	0	-1.03783e-08	-3.05832	3.73444e-103	-1.03783e-08	-3.09277	1.24288e-60	-1.03783e-08	-3.09314
45594645	chr19:45594645:C:T	0	-1.03783e-08	-3.07155	3.76692e-103	-1.03783e-08	-3.08411	1.27762e-60	-1.03783e-08	-3.06558
45594721	chr19:45594721:GCCTGTAATCCCAGCACTTTGGGAGGCCAAGGCGGGAGGATCGCCTGAGGTCAGGAGTTCAAGATCAGCCTGGCCAACATGGTGAAACCCTGTCTCTACTAAAAATACAAAAATTAGCTGGGCGTGGTGGCACATA:G	0	-1.03783e-08	-2.61829	5.88272e-103	-1.03783e-08	-2.63835	1.95449e-60	-1.03783e-08	-2.64045
45594875	chr19:45594875:C:T	0	-1.03783e-08	-3.06688	3.78171e-103	-1.03783e-08	-3.08019	1.25228e-60	-1.03783e-08	-3.08561
45595135	chr19:45595135:G:A	0	-1.90243	-2.351	1.82178e-103	-2.51898	-1.29157	5.37001e-61	-2.50109	-1.43124
45595472	chr19:45595472:C:T	0	-1.03783e-08	-2.51127	4.01503e-103	-1.03783e-08	-3.02032	2.14216e-60	-1.03783e-08	-2.54876
45595627	chr19:45595627:A:G	0	-3.35796	-2.37008	3.71677e-104	-2.96671	-2.43339	5.07148e-61	-1.53793	-2.45159
45596262	chr19:45596262:A:G	0	-1.03783e-08	-2.96331	3.93463e-103	-1.03783e-08	-3.04055	1.31633e-60	-1.03783e-08	-3.03573
45596266	chr19:45596266:C:T	0	-3.49202	-2.68071	2.02122e-104	-3.20953	-2.79972	2.1193e-61	-2.06138	-2.80069
45596495	chr19:45596495:G:A	0	-1.03783e-08	-2.89093	4.14933e-103	-1.03783e-08	-2.98742	1.60035e-60	-1.03783e-08	-2.84035
45597135	chr19:45597135:C:A	0	-2.11719	-3.03061	2.85033e-104	-3.29921	-2.36631	8.10278e-62	-3.03148	-2.79206
45597189	chr19:45597189:T:C	0	-2.93054	-2.92334	3.02648e-104	-2.51241	-3.09314	5.67169e-61	-0.785895	-3.09178
45598342	chr19:45598342:C:T	0	-3.28103	-0.689239	3.63756e-104	-3.4593	-1.96234	1.72861e-61	-3.20503	-1.86081
45598900	chr19:45598900:C:T	0	-1.51813	-2.27515e-08	2.32698e-101	1.03938	-2.27515e-08	3.07387e-59	0.11495	-2.27515e-08
45599543	chr19:45599543:G:T	0	-3.54637	-2.27515e-08	2.4871e-103	-3.49925	-2.27515e-08	8.22883e-61	-3.50551	-2.27515e-08
45600467	chr19:45600467:A:T	0	-1.03783e-08	-2.91596	3.79821e-103	-1.03783e-08	-3.07584	1.61733e-60	-1.03783e-08	-2.82979
45600882	chr19:45600882:A:G	0	-1.03783e-08	-2.45909	5.08542e-103	-1.03783e-08	-2.78399	1.78298e-60	-1.03783e-08	-2.73229
45601426	chr19:45601426:C:T	0	-3.48338	-2.99746	3.23867e-104	-3.42749	-2.1103	6.05731e-62	-3.54572	-2.56876
45601878	chr19:45601878:A:T	0	-1.03783e-08	-3.07277	4.13021e-103	-1.03783e-08	-2.99204	1.243e-60	-1.03783e-08	-3.09304
45601940	chr19:45601940:A:G	0	-3.3339	-0.841862	3.36743e-104	-3.5458	-1.953	4.23283e-61	-2.53025	-1.64004
45602085	chr19:45602085:C:T	0	-1.03783e-08	-2.7389	7.81048e-103	-1.03783e-08	-2.3549	2.02069e-60	-1.03783e-08	-2.60713
45602570	chr19:45602570:A:G	0	-1.03783e-08	-2.96287	5.69744e-103	-1.03783e-08	-2.67035	1.47699e-60	-1.03783e-08	-2.92057
45602994	chr19:45602994:T:G	0	-1.03783e-08	-1.40138	9.0974e-103	-1.03783e-08	-2.20238	6.90398e-60	-1.03783e-08	-1.37847
45603199	chr19:45603199:T:C	0	-1.03783e-08	-2.59063	5.74799e-103	-1.03783e-08	-2.66151	2.50907e-60	-1.03783e-08	-2.39066
45603254	chr19:45603254:T:A	0	-1.03783e-08	-2.73105	6.08628e-103	-1.03783e-08	-2.60433	1.76037e-60	-1.03783e-08	-2.74505
45603398	chr19:45603398:C:T	0	-1.03783e-08	-3.08578	3.74852e-103	-1.03783e-08	-3.08901	1.24354e-60	-1.03783e-08	-3.09261
45603434	chr19:45603434:A:G	0	-1.03783e-08	-2.8685	6.02302e-103	-1.03783e-08	-2.61478	1.51497e-60	-1.03783e-08	-2.89518
45603839	chr19:45603839:G:A	0	-1.03783e-08	-2.98772	3.84445e-103	-1.03783e-08	-3.06374	1.32471e-60	-1.03783e-08	-3.02938
45604049	chr19:45604049:G:A	0	-1.03783e-08	-2.75748	5.32701e-103	-1.03783e-08	-2.73758	1.61564e-60	-1.03783e-08	-2.83084
45605034	chr19:45605034:A:G	0	-1.03783e-08	-2.71758	7.56197e-103	-1.03783e-08	-2.38723	1.76987e-60	-1.03783e-08	-2.73967
45605197	chr19:45605197:A:G	0	-3.31882	-2.88035	9.01938e-104	-3.34268	-1.17089	1.03374e-61	-3.52138	-2.0586
45605486	chr19:45605486:T:C	0	-1.03783e-08	-2.9079	5.26268e-103	-1.03783e-08	-2.74972	1.6331e-60	-1.03783e-08	-2.82009
45605490	chr19:45605490:A:G	0	-3.41447	-2.988	1.63802e-104	-3.25564	-2.96383	5.05892e-62	-3.35414	-2.94045
45605750	chr19:45605750:CCT:C	0	-3.18511	-2.27515e-08	5.47104e-103	-2.7109	-2.27515e-08	9.47148e-61	-3.36487	-2.27515e-08
45605887	chr19:45605887:C:T	0	-1.03783e-08	-2.4799	5.55226e-103	-1.03783e-08	-2.69616	1.82023e-60	-1.03783e-08	-2.71161
45606066	chr19:45606066:G:A	0	-1.03783e-08	-3.09222	4.17769e-103	-1.03783e-08	-2.98061	1.24482e-60	-1.03783e-08	-3.09158
45606414	chr19:45606414:C:T	0	-3.47942	-3.02868	1.14424e-104	-3.54233	-3.03588	3.82644e-62	-3.52562	-3.04819
45606843	chr19:45606843:C:G	0	-2.84466	-2.92876	3.77276e-104	-3.02196	-2.36319	7.08006e-62	-3.06953	-2.88893
45608113	chr19:45608113:T:C	0	-3.52517	-2.97969	1.2323e-104	-3.44913	-3.05494	3.87172e-62	-3.54545	-3.01659
45608680	chr19:45608680:C:T	0	-3.26281	-2.27515e-08	2.8415e-103	-3.36603	-2.27515e-08	9.98352e-61	-3.31222	-2.27515e-08
45609140	chr19:45609140:G:A	0	-1.03783e-08	-2.65498	5.10854e-103	-1.03783e-08	-2.77945	1.90113e-60	-1.03783e-08	-2.66813
45609205	chr19:45609205:A:G	0	-1.03783e-08	-3.08302	6.89952e-103	-1.03783e-08	-2.47891	1.6795e-60	-1.03783e-08	-2.79208
45609649	chr19:45609649:C:T	0	-3.43683	-2.97043	1.30601e-104	-3.4398	-3.00617	5.41867e-62	-3.27431	-2.95158
45609890	chr19:45609890:T:C	0	-2.94539	-2.27515e-08	4.64623e-103	-2.87431	-2.27515e-08	2.4132e-60	-2.42962	-2.27515e-08
45610034	chr19:45610034:G:A	0	-1.03783e-08	-2.8349	3.90608e-103	-1.03783e-08	-3.04783	1.5344e-60	-1.03783e-08	-2.88243
45610151	chr19:45610151:A:T	0	-1.03783e-08	-3.06275	4.38936e-103	-1.03783e-08	-2.93118	1.60842e-60	-1.03783e-08	-2.83532
45610164	chr19:45610164:G:A	0	-3.30694	-2.31795	2.90091e-104	-3.36583	-2.28209	1.02075e-61	-3.21601	-2.3766
45610467	chr19:45610467:G:A	0	-1.03783e-08	-3.09292	3.83325e-103	-1.03783e-08	-3.06665	1.24562e-60	-1.03783e-08	-3.09094
45610532	chr19:45610532:G:A	0	-3.42233	-3.01888	1.29176e-104	-3.42979	-3.02716	5.2499e-62	-3.26074	-2.9968
45611419	chr19:45611419:A:G	0	-3.53995	-1.74653	2.7885e-103	-3.25548	-0.129379	3.58902e-61	-3.52439	-0.81089
45611537	chr19:45611537:G:A	0	-1.03783e-08	-2.89743	4.09602e-103	-1.03783e-08	-3.00035	1.3738e-60	-1.03783e-08	-2.99299
45611724	chr19:45611724:G:A	0	-1.03783e-08	-2.94573	3.96234e-103	-1.03783e-08	-3.03353	1.32759e-60	-1.03783e-08	-3.02721
45611754	chr19:45611754:C:T	0	-1.03783e-08	-2.38604	9.52426e-103	-1.03783e-08	-2.15652	2.44593e-60	-1.03783e-08	-2.41615
45611770	chr19:45611770:G:A	0	-1.03783e-08	-2.95237	3.94586e-103	-1.03783e-08	-3.0377	1.32186e-60	-1.03783e-08	-3.03153
45611838	chr19:45611838:A:G	0	-2.95442	-3.08831	3.51042e-104	-2.59003	-2.86718	5.59349e-62	-3.15341	-3.04073
45611856	chr19:45611856:C:T	0	-3.50553	-2.8949	2.75216e-104	-3.53412	-2.16645	7.80239e-62	-3.53467	-2.32664
45612226	chr19:45612226:T:G	0	-3.4897	-2.96708	2.20613e-104	-2.91278	-3.00893	4.83566e-62	-3.43865	-2.90108
45612456	chr19:45612456:T:C	0	-3.54638	-1.6619	3.61342e-103	-3.29119	0.165483	6.09767e-61	-3.49859	-0.306663
45612584	chr19:45612584:G:A	0	-3.54379	-1.93527	2.47599e-103	-3.23718	-0.266545	4.30799e-61	-3.47278	-0.679911
45613219	chr19:45613219:A:G	0	-3.47204	-2.77219	2.2396e-104	-2.90897	-2.99769	5.5086e-62	-3.42931	-2.78012
45613267	chr19:45613267:A:G	0	-3.28395	-2.80426	1.86488e-104	-3.35139	-2.73837	7.30723e-62	-3.05553	-2.87135
45613412	chr19:45613412:A:G	0	-3.42548	-2.87127	1.49815e-104	-3.37381	-2.93491	7.29968e-62	-2.86901	-3.0589
45613529	chr19:45613529:C:T	0	-3.26946	-2.73655	2.03339e-104	-3.33785	-2.6654	7.90826e-62	-3.03501	-2.81283
45614018	chr19:45614018:C:T	0	-1.03783e-08	-2.83682	3.90369e-103	-1.03783e-08	-3.04844	1.53159e-60	-1.03783e-08	-2.88426
45614155	chr19:45614155:G:C	0	-3.39106	-3.01395	1.37343e-104	-3.4397	-2.95594	5.29387e-62	-3.21484	-3.03435
45614274	chr19:45614274:C:T	0	-1.85469	-2.07296	5.50457e-103	-0.400413	-2.30437	2.45167e-58	4.31465	-2.12328
45614869	chr19:45614869:C:T	0	-3.53093	-1.78885	3.11385e-103	-2.976	-0.298502	5.46138e-61	-3.30627	-0.609187
45615103	chr19:45615103:A:G	0	-2.98308	-1.40897	4.86533e-104	-2.8323	-2.29851	1.02355e-61	-3.5231	-2.06678
45616745	chr19:45616745:G:A	0	-3.27067	-2.8594	1.53075e-104	-3.46457	-2.82262	6.46988e-62	-3.03468	-3.01391
45617225	chr19:45617225:G:A	0	-1.03783e-08	-1.15266	4.09671e-102	-1.03783e-08	-0.697596	1.25436e-59	-1.03783e-08	-0.781359
45617762	chr19:45617762:T:C	0	-3.15309	-1.54613	3.72346e-104	-3.00184	-2.39646	8.88676e-62	-3.54413	-2.18705
45617845	chr19:45617845:A:G	0	-1.03783e-08	-3.08724	3.73425e-103	-1.03783e-08	-3.09282	1.24355e-60	-1.03783e-08	-3.0926
45618062	chr19:45618062:A:T	0	-1.03783e-08	-3.05437	4.06341e-103	-1.03783e-08	-3.00834	1.44129e-60	-1.03783e-08	-2.94504
45618174	chr19:45618174:C:T	0	-3.36696	-2.99987	1.44525e-104	-3.41262	-2.93205	5.62787e-62	-3.16826	-3.01975
45618724	chr19:45618724:G:A	0	-3.50242	-2.2999	1.70611e-103	-2.94269	-0.933463	2.9334e-61	-3.24532	-1.29168
45618806	chr19:45618806:A:G	0	-3.06442	-1.89235	3.30683e-104	-2.90159	-2.61537	6.8836e-62	-3.53606	-2.45055
45619490	chr19:45619490:G:A	0	-3.5301	-2.66937	1.84851e-104	-3.20944	-2.88913	1.21768e-61	-2.48915	-2.92706
45620263	chr19:45620263:G:A	0	-1.03783e-08	-3.0879	4.13626e-103	-1.03783e-08	-2.99057	1.24553e-60	-1.03783e-08	-3.09101
45620671	chr19:45620671:G:A	0	-3.28496	-3.06784	1.45325e-104	-3.2545	-3.08465	4.488e-62	-3.32403	-3.09031
45620770	chr19:45620770:T:C	0	-1.03783e-08	-2.07529	4.90324e-103	-1.03783e-08	-2.82047	3.27446e-60	-1.03783e-08	-2.12442
45621273	chr19:45621273:G:A	0	-2.88343	-2.27515e-08	4.78471e-103	-2.84494	-2.27515e-08	2.60455e-60	-2.35331	-2.27515e-08
45621306	chr19:45621306:G:A	0	-3.54506	-2.27515e-08	3.07676e-103	-3.28649	-2.27515e-08	9.28206e-61	-3.38508	-2.27515e-08
45621748	chr19:45621748:A:G	0	-1.03783e-08	-3.07262	3.96963e-103	-1.03783e-08	-3.03169	1.25874e-60	-1.03783e-08	-3.08046
45621857	chr19:45621857:A:G	0	-2.85787	-1.29673	4.92593e-104	-2.99418	-2.12425	1.2296e-61	-3.52028	-1.88619
45621905	chr19:45621905:T:C	0	-2.86833	-1.34759	4.70004e-104	-2.99983	-2.16555	1.1751e-61	-3.52191	-1.92989
45621992	chr19:45621992:C:T	0	-3.54127	-3.07698	1.54834e-104	-3.21003	-3.06574	1.14828e-61	-2.38799	-3.08691
45622294	chr19:45622294:A:G	0	-1.03783e-08	-3.0681	3.93227e-103	-1.03783e-08	-3.04115	1.26541e-60	-1.03783e-08	-3.07518
45622398	chr19:45622398:C:G	0	-1.03783e-08	-2.45118	7.48767e-103	-1.03783e-08	-2.39711	3.16394e-60	-1.03783e-08	-2.15876
45623014	chr19:45623014:C:T	0	-3.14955	-2.71465	1.6612e-104	-3.28315	-2.92226	5.31064e-62	-3.5419	-2.70414
45623071	chr19:45623071:G:A	0	-1.03783e-08	-2.95531	5.00255e-103	-1.03783e-08	-2.80042	1.43674e-60	-1.03783e-08	-2.9482
45623479	chr19:45623479:G:A	0	-1.03783e-08	-3.08999	3.733e-103	-1.03783e-08	-3.09315	1.24342e-60	-1.03783e-08	-3.09271
45624501	chr19:45624501:A:G	0	-1.03783e-08	-3.08434	4.05086e-103	-1.03783e-08	-3.01144	1.24841e-60	-1.03783e-08	-3.08871
45624660	chr19:45624660:A:G	0	-3.01587	-3.06372	1.82127e-104	-3.02715	-3.08626	5.60142e-62	-3.10661	-3.08612
45624741	chr19:45624741:C:T	0	-3.44254	-2.27515e-08	2.3873e-103	-3.5402	-2.27515e-08	7.92399e-61	-3.54326	-2.27515e-08
45625194	chr19:45625194:C:T	0	-3.52642	-2.96606	2.67553e-104	-3.4305	-2.29831	6.56987e-62	-3.49154	-2.54171
45625272	chr19:45625272:C:T	0	-1.03783e-08	-2.95518	4.17124e-103	-1.03783e-08	-2.98215	1.40501e-60	-1.03783e-08	-2.97053
45625397	chr19:45625397:C:T	0	-3.40932	-2.75583	1.85312e-104	-3.30905	-2.78703	7.78738e-62	-3.40942	-2.45382
45625673	chr19:45625673:T:C	0	-1.03783e-08	-2.93714	4.71807e-103	-1.03783e-08	-2.85896	1.36318e-60	-1.03783e-08	-3.00075
45625757	chr19:45625757:G:A	0	-3.52883	-2.42385	6.24916e-104	-3.43131	-1.44919	1.41886e-61	-3.49913	-1.76417
45626933	chr19:45626933:T:G	0	-3.00188	-1.59995	3.63787e-104	-3.09559	-2.32596	9.51925e-62	-3.53719	-2.12524
45627046	chr19:45627046:G:A	0	-1.03783e-08	-2.16584	1.24724e-102	-1.03783e-08	-1.88685	3.79468e-60	-1.03783e-08	-1.97697
45627698	chr19:45627698:C:A	0	-1.03783e-08	-3.07236	3.92122e-103	-1.03783e-08	-3.04396	1.37389e-60	-1.03783e-08	-2.99293
45627799	chr19:45627799:C:T	0	-3.5404	-3.08976	1.99017e-104	-2.93363	-3.0911	2.00304e-61	-1.91087	-3.00762
45627827	chr19:45627827:C:A	0	-3.53419	-2.83002	1.27188e-104	-3.54609	-2.92636	4.60667e-62	-3.42839	-2.95985
45627922	chr19:45627922:G:A	0	-3.39138	-3.03515	2.6347e-104	-2.88296	-2.86122	7.20098e-62	-3.08864	-2.85289
45628303	chr19:45628303:G:A	0	-3.53633	-2.63214	4.40822e-104	-3.40408	-1.8254	1.04877e-61	-3.48109	-2.08445
45628671	chr19:45628671:A:C	0	-3.47348	-3.02302	2.19935e-104	-3.06666	-2.85813	6.20016e-62	-3.23858	-2.85259
45628718	chr19:45628718:G:C	0	-1.03783e-08	-2.85351	3.8648e-103	-1.03783e-08	-3.05846	1.5262e-60	-1.03783e-08	-2.88779
45628846	chr19:45628846:AGT:A	0	-3.03761	-3.06215	1.98887e-104	-3.03463	-2.99075	5.85494e-62	-3.09152	-3.05693
45628853	chr19:45628853:AAG:A	0	-1.03783e-08	-2.86673	5.43094e-103	-1.03783e-08	-2.71825	1.98554e-60	-1.03783e-08	-2.62468
45628860	chr19:45628860:T:TAAAC	0	-1.03783e-08	-3.08618	3.83955e-103	-1.03783e-08	-3.06501	1.24289e-60	-1.03783e-08	-3.09313
45629434	chr19:45629434:C:A	0	-1.03783e-08	-3.01048	4.19218e-103	-1.03783e-08	-2.97714	1.28609e-60	-1.03783e-08	-3.05897
45629601	chr19:45629601:G:A	0	-3.53905	-2.90611	1.20987e-104	-3.5437	-2.97874	4.28741e-62	-3.45455	-3.00551
45629993	chr19:45629993:C:T	0	-3.09979	-3.09062	1.85474e-104	-3.07823	-3.01697	5.56601e-62	-3.12915	-3.06992
45629998	chr19:45629998:G:A	0	-2.94056	-3.08418	2.13838e-104	-2.95427	-2.99863	6.28581e-62	-3.0168	-3.06065
45630336	chr19:45630336:G:A	0	-3.37129	-3.06819	2.68476e-104	-2.83619	-2.88917	6.46064e-62	-3.07297	-2.97705
45630347	chr19:45630347:T:C	0	-1.03783e-08	-3.07008	4.60825e-103	-1.03783e-08	-2.88252	1.26067e-60	-1.03783e-08	-3.07893
45630908	chr19:45630908:G:A	0	-3.54235	-3.01649	1.1162e-104	-3.54163	-3.0614	3.982e-62	-3.46755	-3.06641
45631018	chr19:45631018:T:A	0	-1.03783e-08	0.361058	1.91804e-101	-1.03783e-08	0.846108	3.48157e-59	-1.03783e-08	0.239494
45631031	chr19:45631031:G:C	0	-3.53343	-2.47982	6.06096e-104	-3.41687	-1.49422	1.35423e-61	-3.49079	-1.81913
45631487	chr19:45631487:G:A	0	-1.03783e-08	0.552539	2.35692e-101	-1.03783e-08	1.05216	4.27246e-59	-1.03783e-08	0.444203
45631688	chr19:45631688:A:T	0	-1.03783e-08	0.304046	1.8331e-101	-1.03783e-08	0.800812	3.32614e-59	-1.03783e-08	0.193825
45632497	chr19:45632497:A:T	0	-3.54086	-3.02672	1.33052e-104	-3.54379	-2.88359	4.46402e-62	-3.38585	-3.03384
45633010	chr19:45633010:C:CT	0	-3.46445	-2.97824	1.26722e-104	-3.41882	-3.0573	7.20651e-62	-2.8476	-3.09316
45633229	chr19:45633229:T:C	0	-3.54637	-2.9369	1.57514e-104	-3.17345	-3.08516	1.34869e-61	-2.33404	-2.97998
45633431	chr19:45633431:C:T	0	-1.03783e-08	-2.94516	4.27374e-103	-1.03783e-08	-2.95788	1.42606e-60	-1.03783e-08	-2.95566
45633865	chr19:45633865:C:A	0	-3.54546	-3.04287	1.12307e-104	-3.52467	-3.07221	3.79018e-62	-3.50887	-3.07446
45634943	chr19:45634943:C:T	0	-3.49717	-2.96227	1.40658e-104	-3.2975	-3.07429	9.52669e-62	-2.56996	-3.09168
45635057	chr19:45635057:G:A	0	-1.03783e-08	-1.66169	9.30926e-103	-1.03783e-08	-2.17936	3.97613e-60	-1.03783e-08	-1.93026
45635065	chr19:45635065:G:A	0	-1.03783e-08	0.305044	1.87302e-101	-1.03783e-08	0.822359	3.34542e-59	-1.03783e-08	0.199603
45635072	chr19:45635072:A:G	0	-1.03783e-08	-3.07157	3.76503e-103	-1.03783e-08	-3.08461	1.32805e-60	-1.03783e-08	-3.02686
45635440	chr19:45635440:G:A	0	-3.40029	-3.06598	1.31002e-104	-3.44169	-3.00122	3.69888e-62	-3.5256	-3.08211
45635539	chr19:45635539:C:T	0	-1.03783e-08	0.204874	1.77617e-101	-1.03783e-08	0.769263	3.37577e-59	-1.03783e-08	0.208634
45635742	chr19:45635742:G:A	0	-3.42352	-2.72849	2.20552e-104	-3.43031	-2.49167	4.85271e-62	-3.52726	-2.80895
45635843	chr19:45635843:C:T	0	-1.03783e-08	-1.65412	7.08556e-103	-1.03783e-08	-2.45231	3.05311e-60	-1.03783e-08	-2.19441
45636071	chr19:45636071:A:G	0	-3.22865	-3.09152	1.65433e-104	-3.11712	-3.09244	5.04893e-62	-3.2163	-3.08027
45636234	chr19:45636234:A:G	0	-1.03783e-08	-2.81831	4.65142e-103	-1.03783e-08	-2.87319	1.54596e-60	-1.03783e-08	-2.87493
45636282	chr19:45636282:TA:T	0	-1.03783e-08	-2.94816	4.26504e-103	-1.03783e-08	-2.95991	1.42324e-60	-1.03783e-08	-2.95763
45636813	chr19:45636813:A:G	0	-1.03783e-08	-2.81748	5.80134e-103	-1.03783e-08	-2.65228	1.99144e-60	-1.03783e-08	-2.62172
45636905	chr19:45636905:CCA:C	0	-1.03783e-08	-2.81748	5.80134e-103	-1.03783e-08	-2.65228	1.99144e-60	-1.03783e-08	-2.62172
45637197	chr19:45637197:A:G	0	-1.03783e-08	-2.25518	9.6431e-103	-1.03783e-08	-2.14412	3.28453e-60	-1.03783e-08	-2.12135
45638088	chr19:45638088:G:A	0	-3.54245	-3.0453	1.29289e-104	-3.54638	-2.90969	4.67251e-62	-3.34868	-3.02536
45638202	chr19:45638202:T:A	0	-1.03783e-08	-2.14588	1.25949e-102	-1.03783e-08	-1.87707	5.11124e-60	-1.03783e-08	-1.67913
45638419	chr19:45638419:A:G	0	-3.10103	-3.08873	1.39243e-104	-3.28907	-3.09283	3.82042e-62	-3.54237	-3.03301
45638434	chr19:45638434:G:A	0	-2.51344	-2.27515e-08	3.37052e-103	-3.1953	-2.27515e-08	1.32627e-60	-3.02821	-2.27515e-08
45638587	chr19:45638587:T:C	0	-3.42995	-2.8236	3.17762e-104	-3.3202	-2.23662	8.17367e-62	-3.42181	-2.39301
45638736	chr19:45638736:T:C	0	-3.53988	-2.68167	2.13898e-104	-3.08658	-2.86604	1.45819e-61	-2.23703	-2.99894
45638795	chr19:45638795:C:T	0	-3.54573	-2.83322	3.88957e-104	-3.39731	-1.95734	8.18318e-62	-3.49481	-2.31885
45639366	chr19:45639366:A:C	0	-1.03783e-08	-2.99115	4.08472e-103	-1.03783e-08	-3.00311	1.355e-60	-1.03783e-08	-3.00677
45639643	chr19:45639643:A:G	0	-1.03783e-08	-3.03935	3.73499e-103	-1.03783e-08	-3.09262	1.35412e-60	-1.03783e-08	-3.00742
45639694	chr19:45639694:G:A	0	-1.03783e-08	0.0645884	1.38228e-101	-1.03783e-08	0.518537	2.69948e-59	-1.03783e-08	-0.0149282
45639809	chr19:45639809:C:T	0	-3.48845	-2.27515e-08	3.1917e-103	-3.24981	-2.27515e-08	8.00428e-61	-3.53318	-2.27515e-08
45640119	chr19:45640119:A:C	0	-1.03783e-08	-3.06669	4.60986e-103	-1.03783e-08	-2.88217	1.61107e-60	-1.03783e-08	-2.83367
45640402	chr19:45640402:T:C	0	-1.03783e-08	-2.98557	3.74613e-103	-1.03783e-08	-3.08964	1.47798e-60	-1.03783e-08	-2.9199
45640690	chr19:45640690:T:G	0	-3.1893	-1.75173	2.55707e-104	-3.26999	-2.5041	8.04944e-62	-3.54348	-2.28666
45641337	chr19:45641337:C:G	0	-2.79958	-0.544734	1.46098e-102	-1.06275	-0.665918	1.70765e-60	-2.1799	-0.595561
45641556	chr19:45641556:G:A	0	-3.07557	-2.63684	1.94731e-104	-3.54632	-2.50018	5.765e-62	-3.47851	-2.68543
45642403	chr19:45642403:C:T	0	-1.70264	-2.27515e-08	2.95732e-102	-1.0235	-2.27515e-08	1.05765e-58	1.35064	-2.27515e-08
45642644	chr19:45642644:C:T	0	-1.03783e-08	-1.97967	1.03273e-102	-1.03783e-08	-2.07557	3.08e-60	-1.03783e-08	-2.18564
45642809	chr19:45642809:T:A	0	-3.04726	-2.27515e-08	2.5295e-103	-3.48234	-2.27515e-08	8.52717e-61	-3.4699	-2.27515e-08
45643504	chr19:45643504:C:T	0	-3.52556	-2.27515e-08	2.50908e-103	-3.49045	-2.27515e-08	7.89938e-61	-3.54637	-2.27515e-08
45644269	chr19:45644269:T:C	0	-3.5305	-2.87721	1.28977e-104	-3.48755	-2.97093	6.50015e-62	-3.21619	-2.82773
45644601	chr19:45644601:C:G	0	-1.03783e-08	-2.81082	4.08709e-103	-1.03783e-08	-3.00253	1.52454e-60	-1.03783e-08	-2.88888
45644865	chr19:45644865:C:T	0	-1.03783e-08	-2.80991	4.76229e-103	-1.03783e-08	-2.84964	1.59748e-60	-1.03783e-08	-2.84215
45644901	chr19:45644901:G:A	0	-1.03783e-08	-3.0107	3.73315e-103	-1.03783e-08	-3.09311	1.41683e-60	-1.03783e-08	-2.96215
45645396	chr19:45645396:A:C	0	-1.03783e-08	-2.99665	3.73303e-103	-1.03783e-08	-3.09315	1.24845e-60	-1.03783e-08	-3.08867
45645564	chr19:45645564:A:C	0	-1.03783e-08	-2.99325	3.73368e-103	-1.03783e-08	-3.09297	1.24893e-60	-1.03783e-08	-3.08829
45645638	chr19:45645638:T:C	0	-3.53572	-2.27515e-08	2.5441e-103	-3.47659	-2.27515e-08	7.91229e-61	-3.54474	-2.27515e-08
45646346	chr19:45646346:C:G	0	-1.03783e-08	-2.35789	1.20761e-102	-1.03783e-08	-1.91914	2.70925e-60	-1.03783e-08	-2.3139
45646360	chr19:45646360:C:G	0	-2.10972	-3.08859	2.78742e-103	-0.297779	-3.08747	1.01887e-60	-0.272057	-3.01982
45646369	chr19:45646369:C:A	0	-1.03783e-08	-2.75915	4.1577e-103	-1.03783e-08	-2.9854	1.45336e-60	-1.03783e-08	-2.9367
45646370	chr19:45646370:C:A	0	-1.03783e-08	-2.75915	4.1577e-103	-1.03783e-08	-2.9854	1.45336e-60	-1.03783e-08	-2.9367
45646384	chr19:45646384:G:A	0	-1.03783e-08	-2.99128	3.73661e-103	-1.03783e-08	-3.09219	1.45883e-60	-1.03783e-08	-2.93294
45646495	chr19:45646495:G:C	0	-1.03783e-08	-2.86034	3.8719e-103	-1.03783e-08	-3.05662	1.32326e-60	-1.03783e-08	-3.03048
45647262	chr19:45647262:C:T	0	-1.03783e-08	-2.7992	4.83425e-103	-1.03783e-08	-2.83464	1.62416e-60	-1.03783e-08	-2.82558
45647700	chr19:45647700:A:G	0	-3.54549	-2.27515e-08	2.40444e-103	-3.53305	-2.27515e-08	8.45318e-61	-3.47862	-2.27515e-08
45647876	chr19:45647876:A:G	0	-1.99325	-3.08058	1.89285e-103	-0.680749	-3.09153	6.22446e-61	-0.745261	-3.03941
45649205	chr19:45649205:AT:A	0	-3.53701	-3.09302	1.36619e-104	-3.30786	-3.09306	6.61375e-62	-2.94731	-3.07928
45649280	chr19:45649280:C:T	0	-1.83681	-3.05059	7.95336e-104	-1.5473	-3.09205	9.33704e-62	-2.58921	-3.09254
45649416	chr19:45649416:G:A	0	-3.50588	-3.04123	1.4792e-104	-3.2822	-3.03925	6.96833e-62	-2.88825	-3.08612
45649457	chr19:45649457:T:C	0	-3.51614	-3.02548	1.28332e-104	-3.39083	-3.07268	4.99538e-62	-3.42941	-2.87782
45649868	chr19:45649868:T:C	0	-3.50027	-3.08589	1.38992e-104	-3.29096	-3.09274	7.21728e-62	-2.88811	-3.05115
45649872	chr19:45649872:C:T	0	-2.7796	-1.68154	3.13208e-104	-3.42071	-2.15054	2.62095e-61	-2.57956	-2.07006
45650295	chr19:45650295:A:G	0	-2.13077	-2.27515e-08	9.96497e-103	-2.11129	-2.27515e-08	2.61071e-60	-2.35095	-2.27515e-08
45650299	chr19:45650299:T:C	0	-1.03783e-08	-2.92373	3.81521e-103	-1.03783e-08	-3.07137	1.62443e-60	-1.03783e-08	-2.82542
45650393	chr19:45650393:C:T	0	-3.53714	-2.95156	1.23413e-104	-3.49133	-3.01125	6.04402e-62	-3.21893	-2.89775
45650546	chr19:45650546:G:T	0	-3.54229	-2.83697	1.28333e-104	-3.44722	-3.01627	5.73033e-62	-3.47961	-2.69036
45650547	chr19:45650547:G:A	0	-3.52797	-2.95157	1.24594e-104	-3.47744	-3.01562	6.24069e-62	-3.18666	-2.898
45650703	chr19:45650703:T:C	0	-3.49338	-3.07547	1.43924e-104	-3.27623	-3.07261	7.36627e-62	-2.82567	-3.09316
45651108	chr19:45651108:T:G	0	-3.44365	-2.69466	1.67051e-104	-3.52488	-2.67494	4.94566e-62	-3.52354	-2.79369
45651184	chr19:45651184:C:T	0	-3.54554	-2.75405	1.31153e-104	-3.4726	-2.96916	6.25214e-62	-3.49654	-2.58628
45651275	chr19:45651275:T:C	0	-3.48823	-3.08041	1.4582e-104	-3.25604	-3.07971	7.20746e-62	-2.84796	-3.09267
45651335	chr19:45651335:T:C	0	-1.03783e-08	-2.94132	3.79703e-103	-1.03783e-08	-3.07615	1.29477e-60	-1.03783e-08	-3.05224
45651351	chr19:45651351:A:G	0	-3.54207	-2.8394	1.28735e-104	-3.44358	-3.01678	5.743e-62	-3.47682	-2.69094
45651562	chr19:45651562:G:A	0	-3.50206	-3.08241	1.41501e-104	-3.28355	-3.08226	6.96117e-62	-2.88355	-3.09184
45651648	chr19:45651648:C:CT	0	-3.51243	-3.08162	1.38107e-104	-3.3096	-3.0805	6.68076e-62	-2.9242	-3.09231
45651791	chr19:45651791:G:A	0	-3.50553	-3.08169	1.40554e-104	-3.29222	-3.08031	6.89626e-62	-2.89244	-3.09232
45651854	chr19:45651854:T:C	0	-2.12765	-3.09315	2.61438e-103	-0.372456	-3.07688	9.71503e-61	-0.349356	-2.99013
45652106	chr19:45652106:AC:A	0	-3.51731	-2.57014	2.18201e-104	-3.46259	-2.47011	1.1353e-61	-3.13668	-2.34958
45652115	chr19:45652115:C:A	0	-1.13164	-3.00969	9.24638e-103	0.897079	-3.08321	2.95996e-60	0.867147	-3.09255
45652575	chr19:45652575:G:A	0	-1.03783e-08	-3.05908	4.13774e-103	-1.03783e-08	-2.99022	1.40779e-60	-1.03783e-08	-2.96856
45652661	chr19:45652661:G:A	0	-1.91846	-3.04683	3.66872e-103	-0.0174087	-3.09311	1.23082e-60	-0.0237554	-3.07914
45652872	chr19:45652872:C:T	0	-1.03783e-08	-2.94304	4.1264e-103	-1.03783e-08	-2.99296	1.38231e-60	-1.03783e-08	-2.98682
45653047	chr19:45653047:C:A	0	-1.03783e-08	-0.966077	2.93635e-102	-1.03783e-08	-1.03061	8.87773e-60	-1.03783e-08	-1.12703
45653114	chr19:45653114:C:G	0	-3.26358	-3.08523	4.01514e-104	-2.39726	-2.92561	6.46715e-62	-3.09042	-2.95859
45653537	chr19:45653537:G:A	0	-1.03783e-08	-2.9618	3.77601e-103	-1.03783e-08	-3.0817	1.5686e-60	-1.03783e-08	-2.86039
45653746	chr19:45653746:T:C	0	-3.29765	-3.0722	1.38869e-104	-3.29271	-3.09188	7.99091e-62	-2.76838	-3.06905
45653764	chr19:45653764:C:T	0	-1.03783e-08	-2.8596	3.92269e-103	-1.03783e-08	-3.04359	1.43456e-60	-1.03783e-08	-2.94971
45653788	chr19:45653788:C:T	0	-2.09592	-2.7116	1.41537e-103	-0.969814	-3.09316	1.76946e-61	-1.99898	-3.04351
45653979	chr19:45653979:G:A	0	-3.05942	-3.08043	1.58452e-104	-3.16986	-3.08281	9.89358e-62	-2.54281	-3.08104
45653995	chr19:45653995:C:T	0	-1.03783e-08	-2.17518	8.01914e-103	-1.03783e-08	-2.32853	2.51907e-60	-1.03783e-08	-2.38668
45654198	chr19:45654198:T:C	0	-1.03783e-08	-2.84439	4.19594e-103	-1.03783e-08	-2.97625	1.48781e-60	-1.03783e-08	-2.91327
45654205	chr19:45654205:G:A	0	-2.24272	-2.68047	1.13062e-103	-1.41182	-2.87578	1.27133e-61	-2.52699	-2.8461
45654375	chr19:45654375:G:A	0	-1.03783e-08	-3.0416	4.23569e-103	-1.03783e-08	-2.96682	1.34204e-60	-1.03783e-08	-3.01638
45654406	chr19:45654406:T:C	0	-1.03783e-08	-3.0901	3.87582e-103	-1.03783e-08	-3.05561	1.26562e-60	-1.03783e-08	-3.07501
45654461	chr19:45654461:A:G	0	-3.49324	-3.079	1.0856e-104	-3.5385	-3.09231	3.71046e-62	-3.51554	-3.08905
45654490	chr19:45654490:A:G	0	-3.05063	-3.07925	1.93309e-104	-3.06837	-2.98546	4.26658e-62	-3.39871	-3.06622
45654495	chr19:45654495:G:A	0	-1.03783e-08	-3.0558	3.79362e-103	-1.03783e-08	-3.07704	1.25748e-60	-1.03783e-08	-3.08147
45654580	chr19:45654580:A:AG	0	-3.2016	-3.09272	1.64378e-104	-3.22985	-2.9861	1.06075e-61	-2.46654	-3.08764
45654594	chr19:45654594:A:G	0	-1.03783e-08	-2.8889	5.02842e-103	-1.03783e-08	-2.79526	1.60843e-60	-1.03783e-08	-2.83531
45654658	chr19:45654658:G:A	0	-3.33744	-2.85421	1.22454e-104	-3.42107	-3.08931	7.84284e-62	-2.93264	-2.9235
45654898	chr19:45654898:A:G	0	-2.82962	-2.99837	8.02415e-104	-1.72892	-2.90158	1.36021e-61	-2.55454	-2.75098
45655035	chr19:45655035:A:G	0	-2.74539	-2.84548	3.19118e-103	-0.568224	-2.68175	2.58018e-61	-2.11043	-2.55487
45655159	chr19:45655159:G:A	0	-2.80753	-2.92546	9.17888e-104	-1.71166	-2.78439	1.47038e-61	-2.57803	-2.64961
45655178	chr19:45655178:A:G	0	-2.78224	-2.92902	9.53255e-104	-1.66937	-2.78887	1.50828e-61	-2.54648	-2.65571
45655528	chr19:45655528:G:A	0	-2.7117	-3.03234	9.43096e-104	-1.54285	-2.9261	1.3797e-61	-2.45595	-2.83534
45655567	chr19:45655567:T:C	0	-3.4846	-2.27515e-08	4.33679e-103	-2.94323	-2.27515e-08	2.02362e-60	-2.60569	-2.27515e-08
45655570	chr19:45655570:A:G	0	-2.73788	-3.02461	8.97184e-104	-1.60085	-2.91801	1.33836e-61	-2.498	-2.82372
45655602	chr19:45655602:G:A	0	-2.67123	-3.01423	1.02563e-103	-1.4831	-2.90196	1.4676e-61	-2.42317	-2.80636
45655678	chr19:45655678:A:C	0	-3.30099	-2.83178	1.20063e-104	-3.53096	-2.99915	4.06968e-62	-3.54436	-2.96782
45656156	chr19:45656156:G:C	0	-2.71686	-3.02129	9.43601e-104	-1.55362	-2.9148	1.38987e-61	-2.4677	-2.81625
45656255	chr19:45656255:T:C	0	-1.03783e-08	-2.59072	8.76199e-103	-1.03783e-08	-2.23994	3.14541e-60	-1.03783e-08	-2.16463
45656520	chr19:45656520:T:C	0	-2.86773	-3.02629	6.71937e-104	-1.88387	-2.92409	1.12213e-61	-2.68866	-2.80927
45656763	chr19:45656763:GCACT:G	0	-1.07794	-2.87813	6.89153e-103	0.455145	-2.93522	2.20662e-60	0.544885	-3.06399
45656775	chr19:45656775:G:A	0	-1.03783e-08	-2.73466	5.55061e-103	-1.03783e-08	-2.69646	1.60903e-60	-1.03783e-08	-2.83494
45656901	chr19:45656901:A:T	0	-1.03783e-08	-2.69641	5.78838e-103	-1.03783e-08	-2.65451	1.67507e-60	-1.03783e-08	-2.79472
45656988	chr19:45656988:G:A	0	-2.65445	-3.01435	1.05441e-103	-1.45467	-2.90272	1.51853e-61	-2.39005	-2.80537
45657024	chr19:45657024:C:T	0	-2.50002	-3.04018	5.01949e-104	-2.01221	-3.08741	5.46701e-61	-0.880109	-3.03432
45657065	chr19:45657065:A:G	0	-2.69808	-2.98196	1.0141e-103	-1.54839	-2.84798	1.50704e-61	-2.46645	-2.73656
45657200	chr19:45657200:A:G	0	-1.15581	-2.92814	8.79155e-103	0.659228	-2.8958	2.43449e-60	0.253903	-2.67474
45657380	chr19:45657380:C:A	0	-2.54295	-3.0245	9.22217e-104	-1.55734	-2.934	1.45404e-61	-2.39811	-2.8407
45657401	chr19:45657401:A:C	0	-2.55631	-3.03442	8.90523e-104	-1.57608	-2.95023	1.39938e-61	-2.4165	-2.86063
45657402	chr19:45657402:G:A	0	0.14468	-2.71497	5.76518e-103	0.030453	-2.68898	7.43134e-61	-1.0998	-2.50765
45657445	chr19:45657445:G:A	0	-2.56422	-3.02252	8.91634e-104	-1.58872	-2.93635	1.41555e-61	-2.42382	-2.84182
45657499	chr19:45657499:G:A	0	-1.03783e-08	-3.01557	3.74664e-103	-1.03783e-08	-3.08951	1.24717e-60	-1.03783e-08	-3.0897
45657563	chr19:45657563:G:A	0	-1.03783e-08	-2.85292	3.74292e-103	-1.03783e-08	-3.0905	1.4656e-60	-1.03783e-08	-2.92831
45657711	chr19:45657711:A:G	0	0.454527	-2.5305	9.84423e-103	0.311873	-2.43535	1.25819e-60	-0.906304	-2.1746
45657918	chr19:45657918:G:A	0	-1.03783e-08	-2.91639	4.80925e-103	-1.03783e-08	-2.83983	1.65098e-60	-1.03783e-08	-2.8092
45658047	chr19:45658047:G:T	0	-1.09588	-3.06052	2.22178e-103	-0.83584	-2.77622	2.93645e-61	-1.52077	-3.01518
45658546	chr19:45658546:A:G	0	-3.42986	-3.06701	2.5415e-104	-2.70518	-3.07502	1.07466e-61	-2.44824	-3.09291
45658620	chr19:45658620:C:T	0	-3.38602	-2.78195	1.25767e-104	-3.53595	-2.94774	4.27384e-62	-3.54585	-2.91738
45658672	chr19:45658672:C:T	0	-1.03783e-08	-2.84333	5.60676e-103	-1.03783e-08	-2.68639	1.53117e-60	-1.03783e-08	-2.88454
45658685	chr19:45658685:C:T	0	-2.14861	-2.27515e-08	5.0658e-103	-2.78785	-2.27515e-08	1.55566e-60	-2.86867	-2.27515e-08
45658730	chr19:45658730:T:G	0	-1.03783e-08	-3.07978	3.86012e-103	-1.03783e-08	-3.05967	1.25636e-60	-1.03783e-08	-3.08235
45658897	chr19:45658897:TTTTG:T	0	-3.47622	-2.27515e-08	2.37852e-103	-3.54389	-2.27515e-08	8.01885e-61	-3.53136	-2.27515e-08
45659088	chr19:45659088:T:C	0	-3.41775	-2.9016	1.25752e-104	-3.52698	-2.95683	4.00841e-62	-3.54596	-2.98139
45659224	chr19:45659224:T:C	0	-3.42086	-2.92331	1.23688e-104	-3.52532	-2.97504	3.94422e-62	-3.54567	-2.99782
45660273	chr19:45660273:G:A	0	-1.03783e-08	-2.97694	6.99295e-103	-1.03783e-08	-2.46546	2.4791e-60	-1.03783e-08	-2.40268
45660303	chr19:45660303:T:C	0	-3.3857	-2.81124	1.35209e-104	-3.53613	-2.87518	4.37228e-62	-3.54616	-2.8943
45660458	chr19:45660458:C:T	0	-2.08941	-2.27515e-08	1.21664e-102	-1.91168	-2.27515e-08	2.28171e-60	-2.48565	-2.27515e-08
45660511	chr19:45660511:T:C	0	-2.39968	-3.08136	9.67155e-104	-1.38345	-3.06031	1.45732e-61	-2.23483	-3.00173
45660538	chr19:45660538:A:C	0	-2.39927	-3.05575	1.00486e-103	-1.37698	-3.02853	1.53671e-61	-2.23319	-2.95032
45660554	chr19:45660554:AAGAAG:A	0	-1.03783e-08	-2.98887	4.3055e-103	-1.03783e-08	-2.95047	1.45264e-60	-1.03783e-08	-2.93719
45660732	chr19:45660732:T:C	0	-3.4126	-2.82678	1.27006e-104	-3.51062	-2.96327	4.20166e-62	-3.54542	-2.93484
45660914	chr19:45660914:C:T	0	-3.30964	-3.09215	3.22622e-104	-2.4491	-3.09255	1.29466e-61	-2.26584	-3.08908
45661020	chr19:45661020:C:T	0	-1.03783e-08	-2.95098	3.74722e-103	-1.03783e-08	-3.08935	1.36567e-60	-1.03783e-08	-2.99893
45661157	chr19:45661157:A:G	0	-3.39193	-2.93944	1.21624e-104	-3.5348	-2.98239	3.96862e-62	-3.54615	-2.99117
45661351	chr19:45661351:T:C	0	-3.36139	-2.88691	1.26475e-104	-3.54084	-2.93724	4.1496e-62	-3.54401	-2.94872
45661411	chr19:45661411:C:T	0	-3.41934	-2.94685	1.22043e-104	-3.52692	-2.98683	3.94877e-62	-3.54587	-2.99647
45661414	chr19:45661414:T:C	0	-3.46071	-2.89991	1.30912e-104	-3.40382	-3.03978	4.42287e-62	-3.48281	-2.94614
45661535	chr19:45661535:C:T	0	-3.40583	-2.77239	1.38654e-104	-3.52924	-2.8569	4.61127e-62	-3.54635	-2.84089
45661633	chr19:45661633:C:T	0	-1.03783e-08	-3.09194	3.739e-103	-1.03783e-08	-3.09155	1.24709e-60	-1.03783e-08	-3.08976
45661645	chr19:45661645:G:A	0	-1.70391	-3.04324	1.31734e-103	-1.09764	-3.03712	1.28685e-60	-0.0250998	-3.03328
45661723	chr19:45661723:G:A	0	-3.42845	-2.74501	1.42746e-104	-3.52053	-2.83652	4.71361e-62	-3.54527	-2.82002
45661809	chr19:45661809:C:T	0	-3.37798	-2.91445	1.23836e-104	-3.53868	-2.96048	4.04866e-62	-3.54523	-2.97212
45661900	chr19:45661900:G:A	0	-1.92366	-2.27515e-08	1.44694e-102	-1.73833	-2.27515e-08	2.61888e-60	-2.34783	-2.27515e-08
45661954	chr19:45661954:C:T	0	-3.35467	-2.86285	1.281e-104	-3.54534	-2.91997	4.23405e-62	-3.54215	-2.93043
45661964	chr19:45661964:T:C	0	-3.50526	-3.04752	1.19276e-104	-3.46471	-3.07197	3.80041e-62	-3.51164	-3.069
45661970	chr19:45661970:G:T	0	-3.39864	-2.93616	1.21068e-104	-3.53777	-2.98399	3.96685e-62	-3.54603	-2.99174
45662292	chr19:45662292:G:C	0	-3.3228	-3.085	3.20813e-104	-2.45513	-3.09213	1.25872e-61	-2.29045	-3.09262
45662336	chr19:45662336:C:G	0	-1.03783e-08	-3.09125	3.73785e-103	-1.03783e-08	-3.09186	1.24626e-60	-1.03783e-08	-3.09042
45662338	chr19:45662338:G:A	0	-3.46249	-2.91087	1.29108e-104	-3.40495	-3.05252	4.31053e-62	-3.48643	-2.96825
45662815	chr19:45662815:T:C	0	-3.37663	-3.08895	1.96987e-104	-2.99067	-3.04431	1.03119e-61	-2.63792	-2.94453
45663102	chr19:45663102:A:T	0	-2.95881	-3.04418	3.27464e-104	-2.43717	-3.08957	7.33124e-62	-2.83222	-3.09138
45663169	chr19:45663169:G:A	0	-3.49623	-2.86427	1.22728e-104	-3.44367	-3.06448	4.39995e-62	-3.50015	-2.934
45663327	chr19:45663327:C:T	0	-1.03783e-08	-3.0064	4.53102e-103	-1.03783e-08	-2.89942	1.31127e-60	-1.03783e-08	-3.03958
45663346	chr19:45663346:C:T	0	-0.579603	-3.09279	2.85844e-103	-0.359317	-3.00077	2.98951e-61	-1.47212	-3.04593
45664211	chr19:45664211:A:G	0	-3.53515	-3.04553	1.20102e-104	-3.49193	-3.03786	4.22528e-62	-3.53408	-2.94058
45664228	chr19:45664228:G:A	0	-0.482977	-3.08982	1.13891e-102	1.10665	-3.08436	3.48539e-60	0.989431	-3.05142
45664826	chr19:45664826:G:A	0	-1.03783e-08	-2.95615	3.73853e-103	-1.03783e-08	-3.09167	1.37542e-60	-1.03783e-08	-2.99181
45664843	chr19:45664843:A:G	0	-3.54598	-3.05761	1.21372e-104	-3.43127	-3.08799	4.40682e-62	-3.48277	-2.94982
45665015	chr19:45665015:G:A	0	-3.43923	-2.53724	1.74592e-104	-3.52712	-2.62855	5.44898e-62	-3.54612	-2.67419
45665683	chr19:45665683:G:A	0	-1.03783e-08	-2.83449	6.33444e-103	-1.03783e-08	-2.56436	2.35868e-60	-1.03783e-08	-2.45247
45665708	chr19:45665708:T:G	0	-1.03783e-08	-3.07388	3.73296e-103	-1.03783e-08	-3.09316	1.24617e-60	-1.03783e-08	-3.0905
45665713	chr19:45665713:G:A	0	-1.03783e-08	-2.82322	6.44979e-103	-1.03783e-08	-2.54632	2.40144e-60	-1.03783e-08	-2.43451
45666188	chr19:45666188:T:A	0	-3.54316	-3.05113	1.3253e-104	-3.34988	-3.08143	4.97006e-62	-3.43024	-2.88207
45666216	chr19:45666216:A:G	0	-3.52801	-3.07145	1.381e-104	-3.3033	-3.08684	4.96089e-62	-3.38901	-2.92515
45666568	chr19:45666568:C:G	0	-1.00271	-2.77273	1.91373e-103	-0.699044	-3.06227	2.48366e-61	-1.80436	-2.89907
45666673	chr19:45666673:AAAT:A	0	-3.53105	-2.27515e-08	2.65105e-103	-3.43541	-2.27515e-08	8.25357e-61	-3.50251	-2.27515e-08
45666798	chr19:45666798:C:T	0	-1.03783e-08	-2.95279	3.73711e-103	-1.03783e-08	-3.09205	1.38202e-60	-1.03783e-08	-2.98703
45667207	chr19:45667207:T:C	0	-2.82829	-3.08685	5.95804e-104	-1.84224	-3.08597	2.75325e-61	-1.59545	-3.00492
45667271	chr19:45667271:A:T	0	-1.03783e-08	-2.89748	4.0581e-103	-1.03783e-08	-3.00965	1.92215e-60	-1.03783e-08	-2.65713
45667453	chr19:45667453:T:A	0	-2.2862	-3.07877	6.77745e-104	-1.76055	-3.0388	5.84223e-61	-0.772179	-3.07587
45667542	chr19:45667542:G:A	0	-1.03783e-08	-2.75526	5.3728e-103	-1.03783e-08	-2.72902	1.57923e-60	-1.03783e-08	-2.85364
45667679	chr19:45667679:C:T	0	-1.03783e-08	-3.08726	4.12182e-103	-1.03783e-08	-2.99407	1.24367e-60	-1.03783e-08	-3.0925
45667901	chr19:45667901:G:T	0	-1.03783e-08	-3.08856	3.94911e-103	-1.03783e-08	-3.03688	1.25911e-60	-1.03783e-08	-3.08016
45668197	chr19:45668197:C:T	0	-2.14585	-2.27515e-08	5.2737e-103	-2.74763	-2.27515e-08	2.05478e-60	-2.5904	-2.27515e-08
45668238	chr19:45668238:GT:G	0	-0.68025	-3.09195	5.12363e-103	0.251556	-3.02806	1.54017e-60	0.107269	-2.98595
45668431	chr19:45668431:C:G	0	-1.03783e-08	-3.08056	3.75704e-103	-1.03783e-08	-3.08674	1.24492e-60	-1.03783e-08	-3.0915
45668758	chr19:45668758:G:A	0	-1.03783e-08	-2.18958	7.09517e-103	-1.03783e-08	-2.45095	2.24959e-60	-1.03783e-08	-2.49982
45669020	chr19:45669020:G:A	0	0.242122	-3.05157	6.08074e-103	0.477076	-3.08232	4.56011e-61	-1.01421	-3.0816
45669140	chr19:45669140:G:A	0	-3.33488	-2.27515e-08	5.56339e-103	-2.69416	-2.27515e-08	1.00068e-60	-3.30989	-2.27515e-08
45669262	chr19:45669262:C:T	0	-1.03783e-08	-2.99047	3.744e-103	-1.03783e-08	-3.09021	1.29866e-60	-1.03783e-08	-3.04924
45669289	chr19:45669289:C:T	0	-2.41642	-2.27515e-08	8.26127e-103	-2.29879	-2.27515e-08	1.91727e-60	-2.65967	-2.27515e-08
45669519	chr19:45669519:C:G	0	-1.03783e-08	-3.08274	4.14632e-103	-1.03783e-08	-2.98814	1.24411e-60	-1.03783e-08	-3.09215
45670317	chr19:45670317:C:T	0	-2.98648	-2.27515e-08	2.99558e-103	-3.31323	-2.27515e-08	9.49841e-61	-3.36203	-2.27515e-08
45671665	chr19:45671665:A:C	0	-1.03783e-08	-1.69947	7.84689e-103	-1.03783e-08	-2.35025	2.8357e-60	-1.03783e-08	-2.26828
45671788	chr19:45671788:A:T	0	1.40824	-2.66897	2.61865e-102	1.80879	-2.95391	1.12699e-59	1.82713	-2.71558
45671792	chr19:45671792:A:T	0	-1.03783e-08	-3.01537	3.81847e-103	-1.03783e-08	-3.07052	1.31191e-60	-1.03783e-08	-3.03909
45672133	chr19:45672133:C:T	0	-1.03783e-08	-3.05497	3.98897e-103	-1.03783e-08	-3.02683	1.39815e-60	-1.03783e-08	-2.97542
45673147	chr19:45673147:G:C	0	1.20591	-3.0913	8.83854e-103	0.848323	-3.07957	7.41698e-61	-0.517004	-3.09238
45673465	chr19:45673465:G:C	0	1.10129	-3.05527	9.2574e-103	0.781025	-2.96597	7.27961e-61	-0.567041	-3.06104
45673977	chr19:45673977:T:C	0	-0.512055	-3.01819	2.97391e-103	-0.232988	-3.0875	2.73067e-61	-1.54292	-3.06569
45674329	chr19:45674329:C:T	0	-1.03783e-08	-3.02821	4.44257e-103	-1.03783e-08	-2.91913	1.62311e-60	-1.03783e-08	-2.82623
45674444	chr19:45674444:C:T	0	-1.03783e-08	-3.09303	4.10748e-103	-1.03783e-08	-2.99756	1.24314e-60	-1.03783e-08	-3.09293
45674554	chr19:45674554:C:A	0	-1.03783e-08	-3.08081	3.95877e-103	-1.03783e-08	-3.03443	1.27193e-60	-1.03783e-08	-3.07004
45674703	chr19:45674703:C:T	0	-1.03783e-08	-3.04987	3.92479e-103	-1.03783e-08	-3.04305	1.26719e-60	-1.03783e-08	-3.07377
45675236	chr19:45675236:C:T	0	-1.03783e-08	-1.71724	1.18806e-102	-1.03783e-08	-1.93546	4.77573e-60	-1.03783e-08	-1.74703
45675403	chr19:45675403:T:C	0	1.09445	-2.90173	2.0864e-102	1.48892	-2.86126	1.19166e-59	2.18215	-3.01479
45675628	chr19:45675628:G:A	0	-3.45318	-3.07226	1.09171e-104	-3.54584	-3.07937	3.97839e-62	-3.44183	-3.09303
45675785	chr19:45675785:G:A	0	4.12729	-2.85468	2.30504e-101	3.97793	-2.94802	7.32818e-58	6.24195	-2.95562
45675852	chr19:45675852:T:C	0	-3.54297	-3.04374	1.11821e-104	-3.51371	-3.08751	3.88223e-62	-3.54598	-3.01336
45676106	chr19:45676106:G:A	0	-1.03783e-08	-1.92658	1.06899e-102	-1.03783e-08	-2.04107	3.31139e-60	-1.03783e-08	-2.11321
45676147	chr19:45676147:G:A	0	-1.03783e-08	-2.9331	3.73375e-103	-1.03783e-08	-3.09295	1.3866e-60	-1.03783e-08	-2.98372
45676596	chr19:45676596:G:T	0	-1.03783e-08	-2.5597	8.74234e-103	-1.03783e-08	-2.24219	2.05248e-60	-1.03783e-08	-2.59153
45676697	chr19:45676697:G:T	0	-1.03783e-08	-2.81529	4.10449e-103	-1.03783e-08	-2.99828	1.50918e-60	-1.03783e-08	-2.89901
45676892	chr19:45676892:A:G	0	2.10676	-3.08079	3.89338e-102	2.32366	-3.07217	5.93248e-60	1.49179	-3.02192
45677071	chr19:45677071:G:C	0	-1.03783e-08	-3.04516	4.63392e-103	-1.03783e-08	-2.87696	1.46791e-60	-1.03783e-08	-2.92673
45677156	chr19:45677156:G:T	0	4.12308	-2.85236	2.30727e-101	3.97671	-2.94584	7.30382e-58	6.23669	-2.9537
45677199	chr19:45677199:C:T	0	-3.43846	-2.218	2.08421e-104	-3.43652	-2.54204	7.65683e-62	-3.53553	-2.34462
45678134	chr19:45678134:G:C	0	4.50729	-3.04902	2.59283e-101	4.23169	-3.08414	8.65083e-58	6.53546	-3.08321
45678295	chr19:45678295:TACAGTCGTTCTCTGGTGCAGCC:T	0	-1.03783e-08	-1.49059	8.80876e-103	-1.03783e-08	-2.23462	3.33616e-60	-1.03783e-08	-2.10575
45679046	chr19:45679046:T:A	0	3.40816	-2.28342	1.60049e-101	3.23618	-2.57106	5.17876e-58	5.48941	-2.55025
45679389	chr19:45679389:G:A	0	-3.13255	-2.27515e-08	3.97612e-103	-3.03006	-2.27515e-08	1.33248e-60	-3.02353	-2.27515e-08
45679708	chr19:45679708:G:A	0	-1.03783e-08	-2.72106	6.31774e-103	-1.03783e-08	-2.567	1.69615e-60	-1.03783e-08	-2.78221
45680016	chr19:45680016:C:T	0	-1.03783e-08	-2.96981	4.16499e-103	-1.03783e-08	-2.98365	1.50587e-60	-1.03783e-08	-2.9012
45680328	chr19:45680328:C:T	0	1.13872	-0.441454	2.7493e-102	0.657035	-1.75347	2.43157e-59	1.19782	-1.31727
45680417	chr19:45680417:C:T	0	-3.43748	-2.27515e-08	2.45001e-103	-3.51427	-2.27515e-08	8.94325e-61	-3.42226	-2.27515e-08
45680696	chr19:45680696:G:T	0	2.61305	-3.09098	6.52978e-102	2.82062	-3.05203	9.87316e-60	1.96278	-2.98353
45680721	chr19:45680721:C:G	0	-1.03783e-08	-3.05484	3.96762e-103	-1.03783e-08	-3.0322	1.26659e-60	-1.03783e-08	-3.07424
45680754	chr19:45680754:C:G	0	-3.4994	-3.04863	1.07678e-104	-3.54638	-3.0926	3.85514e-62	-3.47892	-3.08742
45680803	chr19:45680803:C:A	0	-3.54454	-3.09236	1.28676e-104	-3.46779	-2.99303	3.70481e-62	-3.54474	-3.06137
45681283	chr19:45681283:T:TC	0	-2.93483	-2.27515e-08	8.61927e-103	-2.25637	-2.27515e-08	3.84567e-60	-1.96363	-2.27515e-08
45681959	chr19:45681959:C:A	0	-3.54637	-3.08203	1.1293e-104	-3.5462	-3.04515	3.86908e-62	-3.47249	-3.09024
45682424	chr19:45682424:T:C	0	-1.03783e-08	-3.0491	3.89243e-103	-1.03783e-08	-3.05133	1.27613e-60	-1.03783e-08	-3.06674
45682602	chr19:45682602:C:T	0	-1.03783e-08	-0.412028	1.0923e-101	-1.03783e-08	0.283089	1.2235e-59	-1.03783e-08	-0.806269
45682892	chr19:45682892:G:T	0	-3.53652	-3.01541	1.09539e-104	-3.53431	-3.08753	3.7123e-62	-3.52131	-3.08279
45683454	chr19:45683454:T:C	0	-1.03783e-08	-2.98736	4.37703e-103	-1.03783e-08	-2.93399	1.39603e-60	-1.03783e-08	-2.97694
45683888	chr19:45683888:G:A	0	-1.03783e-08	-3.04107	3.89406e-103	-1.03783e-08	-3.05091	1.27682e-60	-1.03783e-08	-3.0662
45684079	chr19:45684079:G:A	0	-1.03783e-08	-3.02869	4.26305e-103	-1.03783e-08	-2.96038	1.3033e-60	-1.03783e-08	-3.04567
45684742	chr19:45684742:G:T	0	-3.52242	-3.04934	1.1278e-104	-3.51809	-3.07458	3.62692e-62	-3.5359	-3.09146
45685057	chr19:45685057:G:A	0	-1.03783e-08	-3.06183	3.79018e-103	-1.03783e-08	-3.07795	1.25135e-60	-1.03783e-08	-3.08635
45685099	chr19:45685099:C:T	0	-3.53368	-3.07996	1.15193e-104	-3.5316	-3.03991	3.68e-62	-3.52449	-3.08834
45685222	chr19:45685222:G:A	0	-3.52962	-3.06288	1.13154e-104	-3.52718	-3.06219	3.64717e-62	-3.52863	-3.09316
45685368	chr19:45685368:A:C	0	3.29439	-3.06954	1.52305e-101	3.70284	-3.08733	1.87159e-59	2.67226	-3.05346
45685718	chr19:45685718:C:T	0	-2.83844	-3.07215	2.38553e-104	-2.7652	-3.07834	4.33827e-62	-3.35594	-3.09233
45685887	chr19:45685887:C:T	0	-1.03783e-08	-2.96146	4.91596e-103	-1.03783e-08	-2.81788	1.38138e-60	-1.03783e-08	-2.98749
45686185	chr19:45686185:G:A	0	-1.03783e-08	-3.05855	3.74399e-103	-1.03783e-08	-3.09021	1.26766e-60	-1.03783e-08	-3.0734
45686210	chr19:45686210:G:A	0	-1.03783e-08	-3.09104	4.21652e-103	-1.03783e-08	-2.97135	1.33417e-60	-1.03783e-08	-3.02227
45686346	chr19:45686346:TC:T	0	-3.44293	-2.27515e-08	2.37319e-103	-3.54613	-2.27515e-08	7.98975e-61	-3.535	-2.27515e-08
45686603	chr19:45686603:C:T	0	-3.52876	-3.08194	1.16073e-104	-3.52515	-3.03875	3.66009e-62	-3.53021	-3.08805
45686806	chr19:45686806:G:A	0	-1.03783e-08	-3.06395	4.823e-103	-1.03783e-08	-2.83697	1.27505e-60	-1.03783e-08	-3.06759
45687028	chr19:45687028:T:C	0	-3.52485	-2.27515e-08	2.44952e-103	-3.51447	-2.27515e-08	8.46883e-61	-3.47677	-2.27515e-08
45687185	chr19:45687185:A:G	0	-1.03783e-08	-2.07756	1.07697e-102	-1.03783e-08	-2.03363	4.52603e-60	-1.03783e-08	-1.80073
45687273	chr19:45687273:A:G	0	-3.52051	-2.82619	1.12233e-104	-3.52109	-3.07645	4.11141e-62	-3.45034	-3.05163
45687957	chr19:45687957:C:G	0	-3.52774	-3.06977	1.14256e-104	-3.52444	-3.05524	3.63866e-62	-3.53121	-3.09291
45688246	chr19:45688246:G:A	0	-1.03783e-08	-3.09222	3.75257e-103	-1.03783e-08	-3.08793	1.25288e-60	-1.03783e-08	-3.08513
45688792	chr19:45688792:A:G	0	-3.5362	-3.08075	1.15558e-104	-3.53285	-3.0355	3.69151e-62	-3.52258	-3.08713
45689145	chr19:45689145:T:A	0	-3.34767	-3.06877	1.36857e-104	-3.50791	-2.89128	5.18134e-62	-3.25953	-3.01115
45689616	chr19:45689616:TAGA:T	0	-1.03783e-08	-2.71903	4.40772e-103	-1.03783e-08	-2.92701	1.65009e-60	-1.03783e-08	-2.80974
45689932	chr19:45689932:G:A	0	-1.03783e-08	-3.04337	3.79659e-103	-1.03783e-08	-3.07626	1.25688e-60	-1.03783e-08	-3.08194
45689960	chr19:45689960:C:T	0	-1.03783e-08	-2.71226	4.43428e-103	-1.03783e-08	-2.921	1.66097e-60	-1.03783e-08	-2.80317
45690072	chr19:45690072:C:A	0	-1.03783e-08	-2.78927	4.00937e-103	-1.03783e-08	-3.02173	1.64848e-60	-1.03783e-08	-2.81072
45690093	chr19:45690093:A:G	0	4.80095	-3.04877	3.4952e-101	4.45805	-3.01186	1.45804e-57	6.98755	-3.01327
45690299	chr19:45690299:G:T	0	2.76328	-3.09268	8.57615e-102	3.11425	-3.07305	1.18124e-59	2.16944	-3.01087
45690488	chr19:45690488:CAAACA:C	0	-3.53349	-3.08015	1.15779e-104	-3.53225	-3.03419	3.66156e-62	-3.52496	-3.09289
45691716	chr19:45691716:G:A	0	-1.03783e-08	-3.03192	3.87254e-103	-1.03783e-08	-3.05645	1.28425e-60	-1.03783e-08	-3.0604
45692317	chr19:45692317:T:C	0	-1.03783e-08	-3.04151	3.79244e-103	-1.03783e-08	-3.07736	1.25576e-60	-1.03783e-08	-3.08284
45692498	chr19:45692498:A:C	0	-3.38241	-2.27515e-08	2.45652e-103	-3.51162	-2.27515e-08	7.93893e-61	-3.54138	-2.27515e-08
45693019	chr19:45693019:C:G	0	-1.03783e-08	-3.093	3.78485e-103	-1.03783e-08	-3.07936	1.24497e-60	-1.03783e-08	-3.09147
45693046	chr19:45693046:C:T	0	-1.03783e-08	-3.04002	3.90289e-103	-1.03783e-08	-3.04865	1.27611e-60	-1.03783e-08	-3.06675
45693282	chr19:45693282:A:C	0	-1.03783e-08	-2.5846	4.78556e-103	-1.03783e-08	-2.84476	1.73896e-60	-1.03783e-08	-2.75729
45693424	chr19:45693424:C:T	0	-1.03783e-08	-3.09287	4.24212e-103	-1.03783e-08	-2.9653	1.37566e-60	-1.03783e-08	-2.99164
45693618	chr19:45693618:C:A	0	-1.03783e-08	-2.61823	4.67852e-103	-1.03783e-08	-2.86738	1.68782e-60	-1.03783e-08	-2.78714
45693812	chr19:45693812:T:C	0	-1.03783e-08	-3.07781	3.88373e-103	-1.03783e-08	-3.05357	1.3707e-60	-1.03783e-08	-2.99525
45694050	chr19:45694050:G:A	0	-1.03783e-08	-3.09269	3.76312e-103	-1.03783e-08	-3.08512	1.25536e-60	-1.03783e-08	-3.08315
45694163	chr19:45694163:C:T	0	1.0245	-3.0798	3.86053e-102	2.33331	-3.09029	2.61542e-60	0.742607	-3.09175
45694524	chr19:45694524:G:A	0	-2.19463	-0.380684	3.17029e-103	-2.10827	-1.14828	4.18455e-61	-2.78533	-1.39642
45695193	chr19:45695193:G:A	0	-1.03783e-08	-3.04664	3.75966e-103	-1.03783e-08	-3.08604	1.2796e-60	-1.03783e-08	-3.06402
45695567	chr19:45695567:G:A	0	-1.03783e-08	-3.07484	3.94508e-103	-1.03783e-08	-3.0379	1.40284e-60	-1.03783e-08	-2.97208
45696026	chr19:45696026:G:A	0	-3.25254	-2.27515e-08	3.79869e-103	-3.07571	-2.27515e-08	1.06335e-60	-3.24915	-2.27515e-08
45696858	chr19:45696858:C:T	0	-1.03783e-08	-3.08031	3.91002e-103	-1.03783e-08	-3.04682	1.38467e-60	-1.03783e-08	-2.98511
45696872	chr19:45696872:C:T	0	-1.03783e-08	-3.05546	3.84954e-103	-1.03783e-08	-3.06241	1.28047e-60	-1.03783e-08	-3.06334
45697295	chr19:45697295:G:A	0	-3.46779	-3.08572	1.43327e-104	-3.26012	-3.09287	3.6427e-62	-3.53247	-3.09055
45697518	chr19:45697518:C:T	0	-3.00583	-2.96836	2.15007e-104	-2.95503	-2.99242	4.18545e-62	-3.4318	-3.05233
45698324	chr19:45698324:C:T	0	-3.45293	-2.96274	1.3119e-104	-3.43045	-3.01102	4.55786e-62	-3.53563	-2.86326
45698554	chr19:45698554:C:T	0	-1.03783e-08	-3.04669	3.75637e-103	-1.03783e-08	-3.08691	1.27837e-60	-1.03783e-08	-3.06498
45698914	chr19:45698914:C:T	0	5.95543	-2.98633	1.02431e-100	5.45023	-2.92882	5.29766e-57	8.19913	-2.93468
45698962	chr19:45698962:C:T	0	-1.03783e-08	-3.05589	4.0117e-103	-1.03783e-08	-3.02115	1.44191e-60	-1.03783e-08	-2.9446
45699564	chr19:45699564:A:G	0	1.1062	-3.08381	3.97625e-102	2.33527	-3.06271	2.68262e-60	0.707556	-3.03133
45699825	chr19:45699825:G:A	0	0.0518523	-2.97624	7.82887e-103	0.706482	-3.05903	3.19651e-60	0.866594	-3.01511
45699889	chr19:45699889:G:A	0	-1.03783e-08	-3.09264	4.23767e-103	-1.03783e-08	-2.96635	1.24286e-60	-1.03783e-08	-3.09316
45700354	chr19:45700354:A:G	0	-1.03783e-08	-2.79769	4.25228e-103	-1.03783e-08	-2.96291	1.58247e-60	-1.03783e-08	-2.85158
45700410	chr19:45700410:C:T	0	-1.03783e-08	-2.84382	4.21713e-103	-1.03783e-08	-2.97121	1.56183e-60	-1.03783e-08	-2.86472
45700589	chr19:45700589:G:A	0	-1.03783e-08	-3.08911	4.21909e-103	-1.03783e-08	-2.97075	1.3503e-60	-1.03783e-08	-3.01025
45700599	chr19:45700599:A:G	0	-1.03783e-08	-2.63195	3.90932e-103	-1.03783e-08	-3.047	1.4106e-60	-1.03783e-08	-2.96656
45700714	chr19:45700714:A:G	0	-1.03783e-08	-3.07441	3.87685e-103	-1.03783e-08	-3.05534	1.24427e-60	-1.03783e-08	-3.09202
45700832	chr19:45700832:G:A	0	-1.03783e-08	-3.07197	3.83898e-103	-1.03783e-08	-3.06516	1.24299e-60	-1.03783e-08	-3.09306
45701329	chr19:45701329:G:A	0	-1.08202	-3.00069	3.12367e-102	1.6246	-2.59337	2.42272e-60	0.322845	-2.74853
45701474	chr19:45701474:C:T	0	-1.03783e-08	-2.17468	9.1486e-103	-1.03783e-08	-2.19677	2.71625e-60	-1.03783e-08	-2.31132
45701620	chr19:45701620:T:C	0	-1.24489	-0.749683	7.0592e-103	-0.508869	-1.94716	3.22447e-59	1.74579	-1.58301
45701680	chr19:45701680:C:T	0	-3.40125	-2.27515e-08	2.37262e-103	-3.54637	-2.27515e-08	8.02539e-61	-3.53055	-2.27515e-08
45701792	chr19:45701792:T:C	0	-3.40253	-2.99644	1.14376e-104	-3.53124	-3.04739	3.79152e-62	-3.48983	-3.09315
45702334	chr19:45702334:A:T	0	-1.03783e-08	-3.05518	3.7854e-103	-1.03783e-08	-3.07921	1.2745e-60	-1.03783e-08	-3.06802
45702840	chr19:45702840:G:A	0	1.08714	-3.02336	1.74895e-102	1.35015	-2.89892	2.47114e-60	0.566006	-2.9719
45702945	chr19:45702945:G:A	0	-1.03783e-08	-3.00765	5.84795e-103	-1.03783e-08	-2.64427	1.52004e-60	-1.03783e-08	-2.89183
45703004	chr19:45703004:G:A	0	-0.286118	-3.08668	3.11308e-103	-0.194782	-3.07997	7.90706e-61	-0.455793	-3.08961
45703167	chr19:45703167:T:C	0	-2.0944	-2.14073	1.29273e-103	-1.34086	-2.81275	3.23782e-61	-1.80521	-2.63305
45703608	chr19:45703608:T:C	0	-1.03783e-08	-3.04217	5.26916e-103	-1.03783e-08	-2.7485	1.48893e-60	-1.03783e-08	-2.91251
45704328	chr19:45704328:G:A	0	-1.77097	-2.27515e-08	5.37865e-103	-2.72793	-2.27515e-08	5.9542e-60	-1.52648	-2.27515e-08
45704552	chr19:45704552:A:C	0	-1.15324	0.193437	1.13697e-102	-0.684609	-1.2948	7.33194e-59	1.63956	-0.655312
45705319	chr19:45705319:C:G	0	-1.03783e-08	-2.82348	4.49883e-103	-1.03783e-08	-2.90655	1.57985e-60	-1.03783e-08	-2.85324
45705369	chr19:45705369:T:A	0	-1.03783e-08	-3.06518	3.76966e-103	-1.03783e-08	-3.08338	1.2432e-60	-1.03783e-08	-3.09289
45705411	chr19:45705411:G:A	0	0.656091	-2.47851	1.2844e-102	0.692951	-2.55044	2.21709e-60	0.180962	-2.69534
45706416	chr19:45706416:A:C	0	-2.40451	-2.79566	9.04079e-104	-1.60839	-2.90282	3.63609e-61	-1.59102	-2.73123
45706812	chr19:45706812:G:A	0	-1.03783e-08	-2.25338	8.38924e-103	-1.03783e-08	-2.28342	2.50418e-60	-1.03783e-08	-2.39261
45707107	chr19:45707107:T:G	0	-3.38175	-2.71825	1.25767e-104	-3.52281	-2.96088	4.57377e-62	-3.48882	-2.90659
45707244	chr19:45707244:T:C	0	-1.03783e-08	-2.88469	3.76198e-103	-1.03783e-08	-3.08542	1.30045e-60	-1.03783e-08	-3.04786
45707265	chr19:45707265:C:T	0	0.117037	-2.24695	4.11751e-102	1.70465	-2.39718	8.2267e-59	3.50152	-2.40212
45707434	chr19:45707434:T:C	0	-3.54422	-2.13081	1.45902e-104	-3.54508	-2.7901	6.24276e-62	-3.5275	-2.55682
45707485	chr19:45707485:G:A	0	-1.03783e-08	-3.06504	4.71957e-103	-1.03783e-08	-2.85865	1.48691e-60	-1.03783e-08	-2.91387
45707513	chr19:45707513:T:A	0	-1.03783e-08	-2.98889	4.08216e-103	-1.03783e-08	-3.00374	1.26586e-60	-1.03783e-08	-3.07482
45707567	chr19:45707567:T:G	0	-1.03783e-08	-3.05392	4.87329e-103	-1.03783e-08	-2.8266	1.52714e-60	-1.03783e-08	-2.88717
45707921	chr19:45707921:C:T	0	-1.03783e-08	-3.09311	3.76128e-103	-1.03783e-08	-3.08561	1.25974e-60	-1.03783e-08	-3.07967
45708051	chr19:45708051:G:A	0	-2.25705	-2.76742	9.18795e-104	-1.41823	-3.07683	3.55957e-61	-1.34795	-2.99557
45708384	chr19:45708384:C:T	0	-1.03783e-08	-2.9322	4.37008e-103	-1.03783e-08	-2.93558	1.29077e-60	-1.03783e-08	-3.05533
45709000	chr19:45709000:G:A	0	-1.03783e-08	-2.85947	4.40786e-103	-1.03783e-08	-2.92698	1.54392e-60	-1.03783e-08	-2.87625
45709667	chr19:45709667:C:T	0	0.691892	-2.76508	9.69916e-103	0.687322	-2.82565	1.87882e-60	0.213463	-2.89339
45709694	chr19:45709694:T:C	0	1.00593	-3.08619	3.13609e-102	2.08098	-3.04579	3.67405e-59	3.38635	-3.09304
45709934	chr19:45709934:A:C	0	-1.03783e-08	-2.86422	3.83821e-103	-1.03783e-08	-3.06536	1.26697e-60	-1.03783e-08	-3.07395
45710087	chr19:45710087:G:A	0	-1.03783e-08	-3.09239	4.1387e-103	-1.03783e-08	-2.98998	1.30812e-60	-1.03783e-08	-3.04198
45710153	chr19:45710153:G:A	0	-1.03783e-08	-2.81429	4.17534e-103	-1.03783e-08	-2.98117	1.74397e-60	-1.03783e-08	-2.75441
45710280	chr19:45710280:T:C	0	-1.03783e-08	-2.90671	4.55339e-103	-1.03783e-08	-2.89449	1.31287e-60	-1.03783e-08	-3.03836
45710292	chr19:45710292:C:T	0	-1.10013	0.862436	2.30456e-102	-0.281253	-0.991639	1.12072e-58	2.02122	-0.612648
45710294	chr19:45710294:G:T	0	-2.42928	-2.63224	1.01577e-103	-1.6428	-2.75192	4.39518e-61	-1.59672	-2.53593
45710659	chr19:45710659:A:G	0	-1.03783e-08	-3.03169	5.10856e-103	-1.03783e-08	-2.77945	1.58567e-60	-1.03783e-08	-2.84957
45710986	chr19:45710986:A:G	0	-2.76644	-2.93282	4.88813e-104	-2.0429	-3.08324	1.89708e-61	-1.97341	-2.99943
45711039	chr19:45711039:C:T	0	0.547187	-2.98712	2.35861e-102	1.84009	-3.0898	2.64917e-59	3.02614	-3.05988
45711283	chr19:45711283:G:C	0	-1.03783e-08	-3.08816	3.73296e-103	-1.03783e-08	-3.09316	1.24708e-60	-1.03783e-08	-3.08977
45713018	chr19:45713018:G:A	0	-1.03783e-08	-2.96669	4.05037e-103	-1.03783e-08	-3.01156	1.28676e-60	-1.03783e-08	-3.05844
45713384	chr19:45713384:G:T	0	-3.34058	-1.72886	3.24365e-104	-3.53794	-1.99831	1.28805e-61	-3.49162	-1.86841
45713768	chr19:45713768:G:A	0	-1.11359	-3.0129	5.53461e-104	-2.05572	-2.94621	2.22305e-61	-1.787	-3.02728
45713791	chr19:45713791:T:A	0	-1.03783e-08	-2.69169	6.26839e-103	-1.03783e-08	-2.57485	1.70207e-60	-1.03783e-08	-2.77873
45714498	chr19:45714498:G:A	0	-1.03783e-08	-2.89548	4.01807e-103	-1.03783e-08	-3.01956	1.30467e-60	-1.03783e-08	-3.04462
45714755	chr19:45714755:G:A	0	-3.51678	-2.27515e-08	2.54378e-103	-3.47671	-2.27515e-08	8.20061e-61	-3.50895	-2.27515e-08
45714816	chr19:45714816:C:G	0	-1.03783e-08	-2.34839	5.53142e-103	-1.03783e-08	-2.69992	2.23675e-60	-1.03783e-08	-2.50555
45715585	chr19:45715585:T:A	0	-1.03783e-08	-2.71453	5.25166e-103	-1.03783e-08	-2.75182	1.62819e-60	-1.03783e-08	-2.82311
45715682	chr19:45715682:C:T	0	-1.03783e-08	-2.37439	5.4014e-103	-1.03783e-08	-2.72371	2.17814e-60	-1.03783e-08	-2.5321
45715887	chr19:45715887:G:C	0	-2.92722	-2.95203	2.30281e-104	-2.84639	-3.03243	9.50083e-62	-2.6328	-3.03157
45716277	chr19:45716277:T:A	0	-1.03783e-08	-3.05018	3.82374e-103	-1.03783e-08	-3.06914	1.28069e-60	-1.03783e-08	-3.06317
45716644	chr19:45716644:A:T	0	-1.03783e-08	-2.61239	3.98572e-103	-1.03783e-08	-3.02765	1.57303e-60	-1.03783e-08	-2.85757
45716675	chr19:45716675:A:G	0	-1.03783e-08	-3.01577	4.5928e-103	-1.03783e-08	-2.88588	1.56396e-60	-1.03783e-08	-2.86335
45717458	chr19:45717458:G:A	0	-3.52226	-2.27515e-08	2.64482e-103	-3.43776	-2.27515e-08	8.028e-61	-3.53022	-2.27515e-08
45717571	chr19:45717571:G:A	0	-1.03783e-08	-3.07724	3.77719e-103	-1.03783e-08	-3.08138	1.24285e-60	-1.03783e-08	-3.09316
45717912	chr19:45717912:C:T	0	-1.03783e-08	-0.755228	1.99104e-102	-1.03783e-08	-1.41913	8.48304e-60	-1.03783e-08	-1.1725
45717922	chr19:45717922:G:A	0	-1.03783e-08	-3.07987	3.73465e-103	-1.03783e-08	-3.09271	1.24912e-60	-1.03783e-08	-3.08813
45718226	chr19:45718226:T:C	0	-1.03783e-08	-0.758849	1.99533e-102	-1.03783e-08	-1.41697	8.46235e-60	-1.03783e-08	-1.17495
45718429	chr19:45718429:C:T	0	-3.54269	-2.27515e-08	2.54129e-103	-3.47769	-2.27515e-08	7.91141e-61	-3.54485	-2.27515e-08
45718468	chr19:45718468:G:A	0	-3.5417	-3.01481	1.21102e-104	-3.5081	-3.01339	3.94851e-62	-3.47028	-3.07212
45718769	chr19:45718769:C:G	0	-1.03783e-08	-2.32485	5.65199e-103	-1.03783e-08	-2.67836	2.28406e-60	-1.03783e-08	-2.48462
45718880	chr19:45718880:C:T	0	-1.03783e-08	-3.08881	3.85485e-103	-1.03783e-08	-3.06103	1.24327e-60	-1.03783e-08	-3.09283
45719043	chr19:45719043:G:A	0	-3.34256	-2.27515e-08	2.37777e-103	-3.5442	-2.27515e-08	8.2903e-61	-3.49807	-2.27515e-08
45720234	chr19:45720234:C:T	0	-3.30876	-2.27515e-08	3.51494e-103	-3.15334	-2.27515e-08	8.78618e-61	-3.43998	-2.27515e-08
45720831	chr19:45720831:G:T	0	-1.03783e-08	-2.91463	4.45895e-103	-1.03783e-08	-2.91545	1.51454e-60	-1.03783e-08	-2.89546
45720898	chr19:45720898:A:G	0	-3.3651	-2.34449	2.95031e-104	-3.37158	-2.25946	1.05396e-61	-3.29578	-2.26482
45721299	chr19:45721299:T:G	0	-3.54277	-3.09164	1.28066e-104	-3.47948	-2.98609	3.77338e-62	-3.5143	-3.07347
45721357	chr19:45721357:CAGAA:C	0	-1.03783e-08	0.250254	3.00484e-101	-1.03783e-08	1.29503	3.34445e-59	-1.03783e-08	0.199313
45721396	chr19:45721396:C:T	0	-3.07721	-2.86591	2.03463e-104	-3.04902	-2.95362	7.44235e-62	-2.9445	-2.96406
45721701	chr19:45721701:C:T	0	-1.03783e-08	-2.23306	6.26224e-103	-1.03783e-08	-2.57583	2.50497e-60	-1.03783e-08	-2.3923
45721713	chr19:45721713:C:T	0	-2.95835	-2.82273	2.38238e-104	-2.9169	-2.92795	8.76672e-62	-2.81283	-2.93195
45721775	chr19:45721775:TGACCTCGTGATCCACCCAAAGTGCTGGGATTATAGGCGTGAGCCACCACGCCC:T	0	-1.03783e-08	-1.97701	9.08459e-103	-1.03783e-08	-2.20379	4.18033e-60	-1.03783e-08	-1.88018
45721865	chr19:45721865:T:G	0	-1.03783e-08	-0.731571	2.05671e-102	-1.03783e-08	-1.38667	8.71631e-60	-1.03783e-08	-1.14538
45722221	chr19:45722221:C:T	0	-1.03783e-08	-2.94604	5.1476e-103	-1.03783e-08	-2.77183	1.51567e-60	-1.03783e-08	-2.89472
45722260	chr19:45722260:C:A	0	-3.3206	-3.05796	1.17829e-104	-3.48059	-3.0683	4.61587e-62	-3.2941	-3.09214
45722261	chr19:45722261:A:G	0	-1.03783e-08	-2.04062	7.80169e-103	-1.03783e-08	-2.35603	3.7756e-60	-1.03783e-08	-1.98202
45722666	chr19:45722666:G:T	0	-1.03783e-08	-2.45789	4.46041e-103	-1.03783e-08	-2.91513	1.83825e-60	-1.03783e-08	-2.70176
45722694	chr19:45722694:G:A	0	-3.49648	-1.45413	5.34087e-104	-3.48459	-1.55297	2.11204e-61	-3.41462	-1.45088
45722696	chr19:45722696:A:G	0	-1.03783e-08	-3.00726	4.20946e-103	-1.03783e-08	-2.97303	1.32053e-60	-1.03783e-08	-3.03254
45723401	chr19:45723401:T:A	0	-1.03783e-08	-3.04313	3.75084e-103	-1.03783e-08	-3.08839	1.31269e-60	-1.03783e-08	-3.0385
45724607	chr19:45724607:G:A	0	-1.03783e-08	-2.71124	5.27501e-103	-1.03783e-08	-2.74738	1.6351e-60	-1.03783e-08	-2.81887
45724622	chr19:45724622:T:C	0	-3.47057	-1.20913	7.03828e-104	-3.47395	-1.28764	2.79998e-61	-3.42837	-1.15518
45725389	chr19:45725389:C:T	0	-1.03783e-08	-2.14455	7.31705e-103	-1.03783e-08	-2.42016	3.49518e-60	-1.03783e-08	-2.05919
45725665	chr19:45725665:T:C	0	-1.03783e-08	-2.37879	5.39519e-103	-1.03783e-08	-2.72486	2.16095e-60	-1.03783e-08	-2.54003
45725964	chr19:45725964:T:C	0	-1.03783e-08	-2.15296	7.90872e-103	-1.03783e-08	-2.3424	3.56077e-60	-1.03783e-08	-2.0406
45726453	chr19:45726453:T:G	0	-3.53847	-3.09011	1.31489e-104	-3.46336	-2.97584	3.84103e-62	-3.50182	-3.06819
45727528	chr19:45727528:C:T	0	-3.38954	-2.72297	1.18054e-104	-3.52076	-3.02622	5.23789e-62	-3.37807	-2.88175
45727905	chr19:45727905:G:A	0	-1.03783e-08	-2.32558	8.37203e-103	-1.03783e-08	-2.28547	2.76634e-60	-1.03783e-08	-2.29305
45728441	chr19:45728441:T:A	0	-1.03783e-08	-3.07987	3.73465e-103	-1.03783e-08	-3.09271	1.24912e-60	-1.03783e-08	-3.08813
45728537	chr19:45728537:G:T	0	-1.03783e-08	-2.93999	5.18811e-103	-1.03783e-08	-2.764	1.52963e-60	-1.03783e-08	-2.88555
45728765	chr19:45728765:G:A	0	-1.03783e-08	-1.59318	1.0964e-102	-1.03783e-08	-2.01575	4.67022e-60	-1.03783e-08	-1.76937
45729071	chr19:45729071:C:T	0	-1.03783e-08	-3.07583	3.79486e-103	-1.03783e-08	-3.07672	1.26017e-60	-1.03783e-08	-3.07933
45729154	chr19:45729154:C:T	0	-1.03783e-08	-2.78983	4.45418e-103	-1.03783e-08	-2.91652	1.68039e-60	-1.03783e-08	-2.79155
45730152	chr19:45730152:T:G	0	-1.03783e-08	-2.98369	4.32573e-103	-1.03783e-08	-2.94578	1.34741e-60	-1.03783e-08	-3.01239
45730290	chr19:45730290:G:A	0	-1.03783e-08	-1.65272	1.36869e-102	-1.03783e-08	-1.79393	4.79596e-60	-1.03783e-08	-1.7428
45730703	chr19:45730703:C:T	0	-1.03783e-08	-0.906732	1.67949e-102	-1.03783e-08	-1.58929	6.61474e-60	-1.03783e-08	-1.42127
45731285	chr19:45731285:G:C	0	-1.03783e-08	-0.32604	1.91506e-102	-1.03783e-08	-1.45803	7.73884e-60	-1.03783e-08	-1.26432
45731374	chr19:45731374:T:C	0	-3.49932	-1.39855	4.29797e-104	-3.48844	-1.76637	1.66331e-61	-3.41188	-1.69247
45731597	chr19:45731597:G:A	0	-1.03783e-08	-2.02137	1.22124e-102	-1.03783e-08	-1.90791	3.25557e-60	-1.03783e-08	-2.13021
45732692	chr19:45732692:A:G	0	-3.22537	-2.522	2.5171e-104	-3.31258	-2.47726	9.08187e-62	-3.12743	-2.58203
45732978	chr19:45732978:T:C	0	-1.03783e-08	-2.65301	5.68067e-103	-1.03783e-08	-2.6733	2.1535e-60	-1.03783e-08	-2.54348
45732992	chr19:45732992:T:A	0	-1.03783e-08	-2.88655	4.61675e-103	-1.03783e-08	-2.88067	1.75607e-60	-1.03783e-08	-2.7475
45733480	chr19:45733480:C:A	0	-1.03783e-08	-3.06392	3.75464e-103	-1.03783e-08	-3.08737	1.24763e-60	-1.03783e-08	-3.08933
45733761	chr19:45733761:T:C	0	-1.03783e-08	-2.72587	5.22608e-103	-1.03783e-08	-2.7567	1.62464e-60	-1.03783e-08	-2.82528
45733809	chr19:45733809:G:A	0	-1.03783e-08	-2.9838	4.32563e-103	-1.03783e-08	-2.94581	1.34733e-60	-1.03783e-08	-3.01245
45734003	chr19:45734003:G:A	0	-1.03783e-08	-2.72882	5.2119e-103	-1.03783e-08	-2.75942	1.61959e-60	-1.03783e-08	-2.8284
45734215	chr19:45734215:T:C	0	-1.03783e-08	-3.01896	3.90811e-103	-1.03783e-08	-3.04731	1.31401e-60	-1.03783e-08	-3.03749
45734526	chr19:45734526:C:T	0	-1.03783e-08	-2.73148	5.19744e-103	-1.03783e-08	-2.7622	1.61659e-60	-1.03783e-08	-2.83026
45734544	chr19:45734544:T:C	0	-1.03783e-08	-2.72848	5.21493e-103	-1.03783e-08	-2.75884	1.62073e-60	-1.03783e-08	-2.82769
45734981	chr19:45734981:C:T	0	-3.4443	-2.27515e-08	2.37935e-103	-3.54354	-2.27515e-08	7.97986e-61	-3.53624	-2.27515e-08
45735297	chr19:45735297:T:C	0	-3.50537	-2.43153	2.4308e-104	-3.50815	-2.31658	8.15595e-62	-3.42923	-2.38776
45735311	chr19:45735311:C:G	0	-1.03783e-08	-2.72882	5.2119e-103	-1.03783e-08	-2.75942	1.61959e-60	-1.03783e-08	-2.8284
45735529	chr19:45735529:C:T	0	-1.03783e-08	-3.04537	3.83515e-103	-1.03783e-08	-3.06616	1.28738e-60	-1.03783e-08	-3.05796
45735668	chr19:45735668:G:T	0	-3.52966	-3.09158	1.3862e-104	-3.4128	-2.97358	3.9432e-62	-3.47233	-3.07142
45735865	chr19:45735865:T:C	0	-3.41719	-1.99813	4.30652e-104	-3.23621	-2.01661	1.02581e-61	-3.19463	-2.39304
45736365	chr19:45736365:T:A	0	-1.03783e-08	-2.29556	8.43719e-103	-1.03783e-08	-2.27772	2.79654e-60	-1.03783e-08	-2.28219
45736577	chr19:45736577:C:T	0	-1.03783e-08	-2.91822	4.42602e-103	-1.03783e-08	-2.92286	1.38491e-60	-1.03783e-08	-2.98494
45736645	chr19:45736645:T:C	0	-1.03783e-08	-2.98263	4.29187e-103	-1.03783e-08	-2.95364	1.33681e-60	-1.03783e-08	-3.02029
45736655	chr19:45736655:A:G	0	-1.03783e-08	-2.76117	5.00902e-103	-1.03783e-08	-2.79913	1.58793e-60	-1.03783e-08	-2.84814
45736657	chr19:45736657:C:T	0	-3.54542	-2.27515e-08	2.52403e-103	-3.48451	-2.27515e-08	8.23578e-61	-3.50467	-2.27515e-08
45736818	chr19:45736818:A:G	0	-1.03783e-08	-3.08294	3.7787e-103	-1.03783e-08	-3.08098	1.2471e-60	-1.03783e-08	-3.08975
45736938	chr19:45736938:G:A	0	-1.03783e-08	-3.08418	3.80261e-103	-1.03783e-08	-3.07468	1.27827e-60	-1.03783e-08	-3.06507
45736951	chr19:45736951:C:A	0	-1.03783e-08	0.242923	3.71462e-101	-1.03783e-08	1.50708	3.40506e-59	-1.03783e-08	0.217275
45736954	chr19:45736954:C:T	0	-1.03783e-08	-2.7402	5.24861e-103	-1.03783e-08	-2.7524	1.61811e-60	-1.03783e-08	-2.82932
45737371	chr19:45737371:G:A	0	-1.03783e-08	-2.98554	4.27817e-103	-1.03783e-08	-2.95684	1.33395e-60	-1.03783e-08	-3.02243
45737375	chr19:45737375:T:C	0	-1.03783e-08	-3.04958	3.75664e-103	-1.03783e-08	-3.08684	1.24577e-60	-1.03783e-08	-3.09082
45737937	chr19:45737937:T:C	0	-3.52269	-1.6074	4.5039e-104	-3.51454	-1.69347	1.67546e-61	-3.4509	-1.64618
45737956	chr19:45737956:A:G	0	-1.03783e-08	-2.20422	9.10259e-103	-1.03783e-08	-2.20181	3.1058e-60	-1.03783e-08	-2.1773
45737987	chr19:45737987:C:T	0	-1.03783e-08	-1.94402	1.52471e-102	-1.03783e-08	-1.68598	3.56219e-60	-1.03783e-08	-2.0402
45738074	chr19:45738074:G:A	0	-1.93152	-2.27515e-08	3.37153e-102	-0.892414	-2.27515e-08	2.61811e-57	4.55964	-2.27515e-08
45738584	chr19:45738584:G:A	0	-1.03783e-08	-2.73162	5.199e-103	-1.03783e-08	-2.7619	1.61586e-60	-1.03783e-08	-2.8307
45738688	chr19:45738688:C:T	0	-3.16403	-2.48624	3.35298e-104	-3.04994	-2.45316	7.66908e-62	-3.21979	-2.65876
45738729	chr19:45738729:G:A	0	-1.03783e-08	-3.09203	4.69773e-103	-1.03783e-08	-2.86329	1.60941e-60	-1.03783e-08	-2.8347
45739046	chr19:45739046:T:C	0	-2.28154	-2.27515e-08	6.42198e-103	-2.55064	-2.27515e-08	1.83077e-60	-2.70584	-2.27515e-08
45739082	chr19:45739082:T:C	0	-1.03783e-08	-3.06392	3.75464e-103	-1.03783e-08	-3.08737	1.24763e-60	-1.03783e-08	-3.08933
45739353	chr19:45739353:A:T	0	-1.03783e-08	-3.08441	3.76653e-103	-1.03783e-08	-3.08421	1.24351e-60	-1.03783e-08	-3.09264
45739447	chr19:45739447:T:C	0	-1.03783e-08	-3.09315	3.73758e-103	-1.03783e-08	-3.09193	1.24433e-60	-1.03783e-08	-3.09197
45739487	chr19:45739487:CA:C	0	-1.03783e-08	-3.02857	3.73301e-103	-1.03783e-08	-3.09315	1.24513e-60	-1.03783e-08	-3.09133
45740154	chr19:45740154:G:A	0	-1.03783e-08	-2.73015	5.21475e-103	-1.03783e-08	-2.75887	1.61963e-60	-1.03783e-08	-2.82838
45740384	chr19:45740384:C:G	0	-1.03783e-08	-3.08537	3.77871e-103	-1.03783e-08	-3.08098	1.26955e-60	-1.03783e-08	-3.07191
45740618	chr19:45740618:C:T	0	-1.03783e-08	-3.0183	3.76373e-103	-1.03783e-08	-3.08495	1.26344e-60	-1.03783e-08	-3.07673
45740802	chr19:45740802:A:G	0	-3.35268	-2.79179	1.35932e-104	-3.40621	-2.99976	4.90287e-62	-3.35784	-2.96808
45740812	chr19:45740812:A:G	0	-1.03783e-08	-3.01314	4.10922e-103	-1.03783e-08	-2.99713	1.29675e-60	-1.03783e-08	-3.05071
45740910	chr19:45740910:T:C	0	-1.03783e-08	-3.09283	3.73322e-103	-1.03783e-08	-3.0931	1.24667e-60	-1.03783e-08	-3.0901
45741026	chr19:45741026:A:G	0	-1.03783e-08	-2.6723	6.63584e-103	-1.03783e-08	-2.51788	2.06371e-60	-1.03783e-08	-2.58607
45741060	chr19:45741060:A:T	0	-1.03783e-08	-2.99299	3.74889e-103	-1.03783e-08	-3.0889	1.25624e-60	-1.03783e-08	-3.08245
45741234	chr19:45741234:C:A	0	-1.03783e-08	-3.07858	3.8486e-103	-1.03783e-08	-3.06266	1.27391e-60	-1.03783e-08	-3.06848
45741809	chr19:45741809:T:C	0	-1.03783e-08	-3.08667	4.11931e-103	-1.03783e-08	-2.99468	1.28465e-60	-1.03783e-08	-3.06009
45741821	chr19:45741821:G:A	0	-1.03783e-08	-3.04869	3.93649e-103	-1.03783e-08	-3.04008	1.26827e-60	-1.03783e-08	-3.07292
45741877	chr19:45741877:TA:T	0	-1.03783e-08	-2.72882	5.2119e-103	-1.03783e-08	-2.75942	1.61959e-60	-1.03783e-08	-2.8284
45742341	chr19:45742341:A:G	0	-1.03783e-08	-2.29022	6.31381e-103	-1.03783e-08	-2.56763	3.02822e-60	-1.03783e-08	-2.2026
45742508	chr19:45742508:G:A	0	-1.03783e-08	-2.49847	6.82057e-103	-1.03783e-08	-2.49042	2.30705e-60	-1.03783e-08	-2.4746
45742751	chr19:45742751:C:T	0	-1.03783e-08	-3.08504	4.04628e-103	-1.03783e-08	-3.01257	1.28258e-60	-1.03783e-08	-3.0617
45742953	chr19:45742953:C:T	0	-1.03783e-08	-2.72882	5.2119e-103	-1.03783e-08	-2.75942	1.61959e-60	-1.03783e-08	-2.8284
45743066	chr19:45743066:G:C	0	-1.03783e-08	-3.09283	3.73322e-103	-1.03783e-08	-3.0931	1.24667e-60	-1.03783e-08	-3.0901
45743446	chr19:45743446:C:T	0	-3.37461	-2.22559	2.94667e-104	-3.38251	-2.24977	9.78168e-62	-3.28718	-2.34805
45744217	chr19:45744217:G:A	0	-1.03783e-08	-3.08776	4.02725e-103	-1.03783e-08	-3.01728	1.27753e-60	-1.03783e-08	-3.06564
45744383	chr19:45744383:A:G	0	-3.34994	-2.65992	2.36865e-104	-3.37106	-2.47957	7.67681e-62	-3.27215	-2.60539
45744711	chr19:45744711:G:A	0	-1.03783e-08	-2.31542	8.22255e-103	-1.03783e-08	-2.30348	2.77707e-60	-1.03783e-08	-2.28918
45744979	chr19:45744979:G:C	0	-1.03783e-08	-3.04938	3.93128e-103	-1.03783e-08	-3.0414	1.26631e-60	-1.03783e-08	-3.07447
45745073	chr19:45745073:G:A	0	-1.03783e-08	-3.06249	3.77581e-103	-1.03783e-08	-3.08175	1.26078e-60	-1.03783e-08	-3.07884
45745149	chr19:45745149:G:A	0	-3.30525	-2.70702	1.86201e-104	-3.31826	-2.77303	6.45461e-62	-3.21475	-2.8362
45745299	chr19:45745299:C:T	0	-3.31865	-2.27515e-08	8.95205e-103	-2.21848	-2.27515e-08	1.66495e-60	-2.80078	-2.27515e-08
45745849	chr19:45745849:G:C	0	-1.03783e-08	-2.71582	5.25075e-103	-1.03783e-08	-2.75199	1.6281e-60	-1.03783e-08	-2.82316
45746691	chr19:45746691:C:T	0	-1.03783e-08	-3.06955	4.16967e-103	-1.03783e-08	-2.98253	1.31039e-60	-1.03783e-08	-3.04025
45747002	chr19:45747002:T:C	0	-1.03783e-08	-2.95452	4.08093e-103	-1.03783e-08	-3.00404	1.38372e-60	-1.03783e-08	-2.9858
45747066	chr19:45747066:C:T	0	-1.03783e-08	-1.65007	1.03835e-102	-1.03783e-08	-2.07015	2.92089e-60	-1.03783e-08	-2.23868
45747123	chr19:45747123:C:T	0	-1.03783e-08	-3.02125	3.86779e-103	-1.03783e-08	-3.05768	1.30344e-60	-1.03783e-08	-3.04557
45747723	chr19:45747723:A:C	0	-1.03783e-08	-3.0045	4.10086e-103	-1.03783e-08	-2.99917	1.30454e-60	-1.03783e-08	-3.04472
45748104	chr19:45748104:G:A	0	-3.53595	-2.74555	1.5579e-104	-3.53789	-2.73172	4.85503e-62	-3.498	-2.83772
45748202	chr19:45748202:T:C	0	-3.30435	-2.8278	1.76131e-104	-3.31648	-2.83042	6.43149e-62	-3.16319	-2.89135
45748238	chr19:45748238:C:T	0	-1.03783e-08	-3.02309	4.01803e-103	-1.03783e-08	-3.01957	1.28504e-60	-1.03783e-08	-3.05978
45748510	chr19:45748510:A:G	0	-2.90971	-2.89786	1.80257e-104	-3.05038	-3.07335	6.38865e-62	-3.01235	-3.04887
45749007	chr19:45749007:T:C	0	-1.03783e-08	-3.09266	4.27298e-103	-1.03783e-08	-2.95806	1.45982e-60	-1.03783e-08	-2.93226
45749075	chr19:45749075:A:T	0	-0.848058	-2.96778	6.55468e-103	0.535972	-3.06616	2.27213e-60	0.588039	-3.0779
45749290	chr19:45749290:C:T	0	-1.03783e-08	-3.07677	4.13397e-103	-1.03783e-08	-2.99113	1.30969e-60	-1.03783e-08	-3.04078
45749726	chr19:45749726:C:T	0	-1.03783e-08	-2.63718	6.68118e-103	-1.03783e-08	-2.51107	2.09074e-60	-1.03783e-08	-2.57306
45750495	chr19:45750495:C:T	0	-1.03783e-08	-2.34085	8.02217e-103	-1.03783e-08	-2.32816	2.71565e-60	-1.03783e-08	-2.31154
45750508	chr19:45750508:T:G	0	-2.52305	-1.85386	1.04397e-103	-2.66822	-1.69912	4.82297e-61	-2.29656	-1.74321
45750611	chr19:45750611:G:A	0	-1.03783e-08	-2.41616	5.40329e-103	-1.03783e-08	-2.72336	2.17988e-60	-1.03783e-08	-2.5313
45751221	chr19:45751221:G:A	0	-1.03783e-08	-0.183344	3.00861e-102	-1.03783e-08	-1.0063	1.34202e-59	-1.03783e-08	-0.713809
45751557	chr19:45751557:C:T	0	-1.03783e-08	-2.8184	4.56631e-103	-1.03783e-08	-2.89166	1.37244e-60	-1.03783e-08	-2.99399
45751622	chr19:45751622:C:T	0	-1.03783e-08	-3.08738	3.91349e-103	-1.03783e-08	-3.04594	1.29562e-60	-1.03783e-08	-3.05159
45751701	chr19:45751701:ATGT:GTGT	0	-1.03783e-08	-2.76656	4.38123e-103	-1.03783e-08	-2.93304	1.33771e-60	-1.03783e-08	-3.01961
45751774	chr19:45751774:A:G	0	-3.54056	-2.27515e-08	2.54171e-103	-3.47753	-2.27515e-08	7.91999e-61	-3.54377	-2.27515e-08
45751817	chr19:45751817:G:A	0	-3.52903	-2.7818	1.739e-104	-3.53117	-2.62847	5.44242e-62	-3.48343	-2.73809
45751852	chr19:45751852:T:C	0	-1.03783e-08	-2.30914	6.17002e-103	-1.03783e-08	-2.59066	2.93012e-60	-1.03783e-08	-2.23553
45751984	chr19:45751984:T:C	0	-3.13834	-2.27515e-08	2.86618e-103	-3.35739	-2.27515e-08	1.11496e-60	-3.20176	-2.27515e-08
45752620	chr19:45752620:TG:T	0	-3.54636	-2.83632	1.22323e-104	-3.52851	-2.98294	3.95588e-62	-3.5429	-2.99764
45752682	chr19:45752682:G:A	0	-1.03783e-08	-2.4052	5.44477e-103	-1.03783e-08	-2.71571	2.23611e-60	-1.03783e-08	-2.50584
45752834	chr19:45752834:A:G	0	-1.03783e-08	-1.53978	2.38426e-102	-1.03783e-08	-1.23889	5.29408e-60	-1.03783e-08	-1.64398
45752922	chr19:45752922:T:C	0	-2.89619	-2.27515e-08	3.65857e-103	-3.11329	-2.27515e-08	1.02582e-60	-3.28508	-2.27515e-08
45753209	chr19:45753209:G:A	0	-1.03783e-08	-2.89956	3.89536e-103	-1.03783e-08	-3.05058	1.30266e-60	-1.03783e-08	-3.04616
45753640	chr19:45753640:C:T	0	-1.03783e-08	-3.04312	3.8048e-103	-1.03783e-08	-3.0741	1.27974e-60	-1.03783e-08	-3.06392
45753865	chr19:45753865:A:C	0	-1.03783e-08	-0.997251	1.46224e-102	-1.03783e-08	-1.72781	5.26841e-60	-1.03783e-08	-1.64885
45754696	chr19:45754696:C:T	0	-3.53913	-2.27515e-08	2.64149e-103	-3.43902	-2.27515e-08	8.00997e-61	-3.53247	-2.27515e-08
45756035	chr19:45756035:G:A	0	-3.22084	-2.96198	2.14851e-104	-2.93673	-3.01144	5.54655e-62	-3.13468	-3.06789
45756106	chr19:45756106:A:C	0	-1.03783e-08	-2.96116	3.78215e-103	-1.03783e-08	-3.08007	1.26409e-60	-1.03783e-08	-3.07622
45756569	chr19:45756569:C:T	0	-1.03783e-08	-2.79328	5.3347e-103	-1.03783e-08	-2.73613	1.64812e-60	-1.03783e-08	-2.81094
45756754	chr19:45756754:A:G	0	-1.03783e-08	-3.0418	3.81388e-103	-1.03783e-08	-3.07172	1.27738e-60	-1.03783e-08	-3.06576
45756832	chr19:45756832:T:C	0	-1.03783e-08	-3.08266	3.76088e-103	-1.03783e-08	-3.08571	1.24377e-60	-1.03783e-08	-3.09243
45756987	chr19:45756987:G:A	0	-3.50982	-2.77685	1.77793e-104	-3.51494	-2.62256	5.63844e-62	-3.44783	-2.73831
45757117	chr19:45757117:C:T	0	-3.5153	-2.78232	1.76904e-104	-3.51909	-2.62343	5.5754e-62	-3.45817	-2.73921
45757164	chr19:45757164:C:T	0	-1.03783e-08	-2.40353	5.40313e-103	-1.03783e-08	-2.72339	2.21977e-60	-1.03783e-08	-2.51317
45757381	chr19:45757381:G:A	0	-1.03783e-08	-3.09173	3.86115e-103	-1.03783e-08	-3.0594	1.27681e-60	-1.03783e-08	-3.06621
45757431	chr19:45757431:C:T	0	-1.03783e-08	-3.09173	3.86115e-103	-1.03783e-08	-3.0594	1.27681e-60	-1.03783e-08	-3.06621
45758159	chr19:45758159:A:C	0	-3.52063	-2.27515e-08	2.41019e-103	-3.53066	-2.27515e-08	7.9395e-61	-3.54131	-2.27515e-08
45758504	chr19:45758504:A:G	0	-3.51251	-2.76715	1.79875e-104	-3.51783	-2.60803	5.69004e-62	-3.45618	-2.72085
45758724	chr19:45758724:C:T	0	-3.51209	-2.78556	1.76223e-104	-3.51607	-2.6303	5.58563e-62	-3.45101	-2.74454
45759028	chr19:45759028:C:A	0	-2.82242	-2.87003	2.88002e-104	-2.68787	-2.96728	1.13999e-61	-2.49486	-2.98728
45759274	chr19:45759274:G:A	0	-1.03783e-08	-2.41275	5.38472e-103	-1.03783e-08	-2.7268	2.20532e-60	-1.03783e-08	-2.5197
45759342	chr19:45759342:C:T	0	-1.03783e-08	-3.0494	3.83294e-103	-1.03783e-08	-3.06673	1.27757e-60	-1.03783e-08	-3.06561
45759621	chr19:45759621:T:C	0	-3.46464	-2.27515e-08	2.43386e-103	-3.52089	-2.27515e-08	7.95682e-61	-3.53913	-2.27515e-08
45759852	chr19:45759852:G:A	0	-3.5207	-2.27515e-08	2.99656e-103	-3.3129	-2.27515e-08	8.91516e-61	-3.42541	-2.27515e-08
45760243	chr19:45760243:G:A	0	-1.03783e-08	-2.91749	3.85992e-103	-1.03783e-08	-3.05972	1.29041e-60	-1.03783e-08	-3.05561
45760477	chr19:45760477:G:A	0	-3.41645	-3.0779	1.61106e-104	-3.19759	-3.03847	4.61074e-62	-3.29464	-3.09272
45761101	chr19:45761101:T:C	0	-1.03783e-08	-3.04788	3.83861e-103	-1.03783e-08	-3.06526	1.27964e-60	-1.03783e-08	-3.06399
45761193	chr19:45761193:C:T	0	-1.03783e-08	-3.05916	3.8845e-103	-1.03783e-08	-3.05337	1.2573e-60	-1.03783e-08	-3.08161
45761705	chr19:45761705:C:T	0	-3.18367	-3.08686	6.45803e-104	-1.94814	-2.89948	1.22121e-61	-2.41002	-3.0033
45761731	chr19:45761731:G:A	0	-1.03783e-08	-3.0655	4.33495e-103	-1.03783e-08	-2.94366	1.31491e-60	-1.03783e-08	-3.0368
45761771	chr19:45761771:C:T	0	-3.49114	-2.94831	1.46596e-104	-3.49739	-2.83305	4.85257e-62	-3.42201	-2.91423
45761964	chr19:45761964:C:T	0	-2.64924	-2.27515e-08	3.8177e-103	-3.07072	-2.27515e-08	1.90254e-60	-2.66738	-2.27515e-08
45762364	chr19:45762364:C:T	0	-1.03783e-08	-3.09031	3.94063e-103	-1.03783e-08	-3.03903	1.26259e-60	-1.03783e-08	-3.07741
45762458	chr19:45762458:C:A	0	-1.03783e-08	-2.7952	5.36193e-103	-1.03783e-08	-2.73104	1.65004e-60	-1.03783e-08	-2.80977
45763572	chr19:45763572:T:C	0	-3.53898	-2.27515e-08	2.87885e-103	-3.35297	-2.27515e-08	1.01855e-60	-3.29219	-2.27515e-08
45763925	chr19:45763925:G:A	0	-1.03783e-08	-3.06973	3.75799e-103	-1.03783e-08	-3.08648	1.25535e-60	-1.03783e-08	-3.08316
45764096	chr19:45764096:C:T	0	-1.03783e-08	-3.09181	3.87213e-103	-1.03783e-08	-3.05656	1.24728e-60	-1.03783e-08	-3.08961
45764195	chr19:45764195:G:T	0	-3.13118	-2.97507	1.38985e-104	-3.29344	-3.09032	5.04795e-62	-3.20786	-3.0889
45764276	chr19:45764276:C:T	0	-3.46998	-3.06523	1.44034e-104	-3.28835	-3.05972	4.27773e-62	-3.37164	-3.09068
45764501	chr19:45764501:T:C	0	-1.03783e-08	-3.01425	4.10616e-103	-1.03783e-08	-2.99788	1.29614e-60	-1.03783e-08	-3.05118
45764889	chr19:45764889:C:T	0	-1.03783e-08	-3.09316	3.80528e-103	-1.03783e-08	-3.07398	1.25844e-60	-1.03783e-08	-3.0807
45765170	chr19:45765170:G:A	0	-1.03783e-08	-2.85029	4.84108e-103	-1.03783e-08	-2.83323	1.6931e-60	-1.03783e-08	-2.78401
45765195	chr19:45765195:C:T	0	-1.03783e-08	-2.62862	7.03714e-103	-1.03783e-08	-2.45916	2.20719e-60	-1.03783e-08	-2.51885
45765469	chr19:45765469:A:G	0	-1.03783e-08	-2.74158	5.49767e-103	-1.03783e-08	-2.70604	1.65805e-60	-1.03783e-08	-2.80493
45765644	chr19:45765644:C:T	0	-3.11659	-2.56842	2.82205e-104	-2.98974	-2.68575	1.01307e-61	-2.82389	-2.77629
45765758	chr19:45765758:G:A	0	-1.03783e-08	-3.09177	3.86042e-103	-1.03783e-08	-3.05959	1.27663e-60	-1.03783e-08	-3.06635
45765818	chr19:45765818:G:A	0	-3.12734	-0.558707	1.97884e-103	-3.18853	-0.539327	6.3542e-61	-3.0409	-0.72314
45765938	chr19:45765938:C:T	0	-1.03783e-08	-2.36491	5.55889e-103	-1.03783e-08	-2.69497	2.2999e-60	-1.03783e-08	-2.47771
45766287	chr19:45766287:C:G	0	-1.03783e-08	-3.08491	4.0311e-103	-1.03783e-08	-3.01633	1.28467e-60	-1.03783e-08	-3.06007
45766320	chr19:45766320:C:T	0	-1.03783e-08	-2.8056	5.77036e-103	-1.03783e-08	-2.65763	1.66981e-60	-1.03783e-08	-2.79786
45767919	chr19:45767919:G:T	0	-3.50095	-2.85214	1.66463e-104	-3.50295	-2.7004	5.32743e-62	-3.43194	-2.81094
45768889	chr19:45768889:C:T	0	-1.03783e-08	-2.75328	5.60155e-103	-1.03783e-08	-2.68732	2.26049e-60	-1.03783e-08	-2.49499
45768903	chr19:45768903:C:T	0	-1.03783e-08	-3.04003	4.083e-103	-1.03783e-08	-3.00353	1.39131e-60	-1.03783e-08	-2.98033
45769710	chr19:45769710:C:A	0	-1.03783e-08	-3.07704	4.13065e-103	-1.03783e-08	-2.99193	1.30608e-60	-1.03783e-08	-3.04354
45770530	chr19:45770530:G:A	0	-1.03783e-08	-3.0568	4.19085e-103	-1.03783e-08	-2.97746	1.42692e-60	-1.03783e-08	-2.95506
45771099	chr19:45771099:G:A	0	-2.95853	-2.27515e-08	2.72863e-103	-3.40657	-2.27515e-08	1.07719e-60	-3.23622	-2.27515e-08
45771295	chr19:45771295:G:A	0	-1.76275	-2.27515e-08	4.51556e-103	-2.90284	-2.27515e-08	5.02621e-60	-1.69591	-2.27515e-08
45771714	chr19:45771714:A:C	0	-3.48232	-2.78622	2.0359e-104	-3.50985	-2.49216	6.02399e-62	-3.42995	-2.69004
45772018	chr19:45772018:T:C	0	-1.03783e-08	-2.36323	5.54417e-103	-1.03783e-08	-2.69762	2.32389e-60	-1.03783e-08	-2.46733
45772423	chr19:45772423:G:A	0	-1.03783e-08	-3.09059	3.90586e-103	-1.03783e-08	-3.04789	1.26267e-60	-1.03783e-08	-3.07734
45772500	chr19:45772500:A:AGT	0	-1.03783e-08	-2.07841	1.0192e-102	-1.03783e-08	-2.08877	2.37117e-60	-1.03783e-08	-2.44719
45772718	chr19:45772718:G:C	0	-2.3458	-3.09309	5.91162e-104	-1.84825	-3.08778	3.49353e-61	-1.27841	-3.08384
45772798	chr19:45772798:C:A	0	-3.5146	-2.93881	1.39518e-104	-3.51741	-2.86251	4.56119e-62	-3.4574	-2.94076
45773224	chr19:45773224:C:T	0	-3.51733	-2.27515e-08	2.79246e-103	-3.38344	-2.27515e-08	8.23767e-61	-3.50444	-2.27515e-08
45773370	chr19:45773370:G:A	0	-1.03783e-08	-2.38056	4.85833e-103	-1.03783e-08	-2.82967	1.61905e-60	-1.03783e-08	-2.82874
45774030	chr19:45774030:C:A	0	-3.51799	-2.89513	1.59054e-104	-3.5197	-2.72917	5.04925e-62	-3.46032	-2.83619
45774251	chr19:45774251:CTAAA:C	0	-1.03783e-08	-3.09309	3.80055e-103	-1.03783e-08	-3.07522	1.26089e-60	-1.03783e-08	-3.07876
45774388	chr19:45774388:A:C	0	-1.03783e-08	-3.01171	4.10081e-103	-1.03783e-08	-2.99918	1.31406e-60	-1.03783e-08	-3.03745
45774696	chr19:45774696:C:T	0	-1.03783e-08	-3.00994	3.85615e-103	-1.03783e-08	-3.0607	1.31236e-60	-1.03783e-08	-3.03875
45774931	chr19:45774931:G:A	0	-1.03783e-08	-2.92859	3.78147e-103	-1.03783e-08	-3.08025	1.2656e-60	-1.03783e-08	-3.07502
45775365	chr19:45775365:C:T	0	-1.03783e-08	-3.09316	3.82553e-103	-1.03783e-08	-3.06867	1.26653e-60	-1.03783e-08	-3.07429
45775371	chr19:45775371:G:A	0	-1.03783e-08	-3.06822	3.733e-103	-1.03783e-08	-3.09315	1.2436e-60	-1.03783e-08	-3.09256
45777032	chr19:45777032:C:T	0	-1.03783e-08	-1.37044	1.34831e-102	-1.03783e-08	-1.80893	5.64135e-60	-1.03783e-08	-1.58045
45777080	chr19:45777080:C:T	0	-1.03783e-08	-2.35089	5.63146e-103	-1.03783e-08	-2.682	2.33974e-60	-1.03783e-08	-2.46053
45777159	chr19:45777159:C:T	0	-1.03783e-08	-3.09311	3.76861e-103	-1.03783e-08	-3.08366	1.29132e-60	-1.03783e-08	-3.05491
45777178	chr19:45777178:C:T	0	-1.03783e-08	-3.08975	3.7588e-103	-1.03783e-08	-3.08627	1.24764e-60	-1.03783e-08	-3.08932
45778487	chr19:45778487:A:G	0	-3.2359	-2.9886	1.54431e-104	-3.33066	-2.94772	5.64816e-62	-3.15279	-3.03163
45778570	chr19:45778570:C:T	0	-1.03783e-08	-3.06395	4.38317e-103	-1.03783e-08	-2.93259	1.39514e-60	-1.03783e-08	-2.97758
45778618	chr19:45778618:C:T	0	-1.03783e-08	-3.08704	3.98744e-103	-1.03783e-08	-3.02722	1.27801e-60	-1.03783e-08	-3.06527
45779245	chr19:45779245:A:C	0	-2.41638	-3.07715	4.79932e-104	-2.09406	-3.05042	3.22015e-61	-1.35096	-3.09277
45779567	chr19:45779567:A:G	0	-1.03783e-08	-0.0824242	3.18208e-102	-1.03783e-08	-0.950245	1.45988e-59	-1.03783e-08	-0.629635
45780200	chr19:45780200:C:G	0	-1.03783e-08	-0.155116	2.98659e-102	-1.03783e-08	-1.01365	1.37583e-59	-1.03783e-08	-0.688931
45780271	chr19:45780271:C:G	0	-1.03783e-08	-2.19129	7.82479e-103	-1.03783e-08	-2.35307	2.89804e-60	-1.03783e-08	-2.24654
45780599	chr19:45780599:G:A	0	-1.03783e-08	-3.09265	3.81642e-103	-1.03783e-08	-3.07105	1.27285e-60	-1.03783e-08	-3.06932
45781262	chr19:45781262:G:A	0	-3.50402	-2.8286	1.74148e-104	-3.5074	-2.65081	5.53166e-62	-3.43749	-2.76776
45781271	chr19:45781271:C:G	0	-1.03783e-08	-3.04004	3.97732e-103	-1.03783e-08	-3.02976	1.27176e-60	-1.03783e-08	-3.07017
45781476	chr19:45781476:G:A	0	-1.03783e-08	-3.00394	3.73562e-103	-1.03783e-08	-3.09245	1.24545e-60	-1.03783e-08	-3.09107
45781550	chr19:45781550:G:T	0	-1.03783e-08	-3.04004	3.97732e-103	-1.03783e-08	-3.02976	1.27176e-60	-1.03783e-08	-3.07017
45781606	chr19:45781606:G:C	0	-1.03783e-08	-2.80051	3.91257e-103	-1.03783e-08	-3.04617	1.31065e-60	-1.03783e-08	-3.04005
45781689	chr19:45781689:T:C	0	-3.43673	-3.07469	1.5742e-104	-3.20615	-3.05306	4.48915e-62	-3.32179	-3.09229
45781830	chr19:45781830:C:T	0	-1.03783e-08	-3.07596	4.13373e-103	-1.03783e-08	-2.99118	1.30986e-60	-1.03783e-08	-3.04065
45782731	chr19:45782731:CAAG:C	0	-3.52915	-3.08488	1.15274e-104	-3.47772	-3.09309	4.07741e-62	-3.42689	-3.08339
45783456	chr19:45783456:A:C	0	-2.95448	-2.86538	1.73111e-104	-3.09856	-3.06563	6.14457e-62	-3.06566	-3.03451
45783768	chr19:45783768:G:A	0	-1.03783e-08	-3.03986	3.97933e-103	-1.03783e-08	-3.02925	1.27196e-60	-1.03783e-08	-3.07001
45783942	chr19:45783942:C:G	0	-3.53245	-1.55643	5.3177e-104	-3.5259	-1.51601	1.92492e-61	-3.47674	-1.48154
45783955	chr19:45783955:T:C	0	-1.03783e-08	-3.07369	4.16143e-103	-1.03783e-08	-2.98451	1.31784e-60	-1.03783e-08	-3.03458
45784063	chr19:45784063:A:G	0	-1.03783e-08	-3.09169	3.86195e-103	-1.03783e-08	-3.05919	1.27694e-60	-1.03783e-08	-3.0661
45785148	chr19:45785148:G:A	0	-1.03783e-08	-3.07596	4.13373e-103	-1.03783e-08	-2.99118	1.30986e-60	-1.03783e-08	-3.04065
45785388	chr19:45785388:T:C	0	-1.03783e-08	-2.73102	4.03279e-103	-1.03783e-08	-3.01591	1.34703e-60	-1.03783e-08	-3.01267
45785448	chr19:45785448:A:T	0	-3.4433	-3.04924	1.47631e-104	-3.24925	-3.07415	4.44509e-62	-3.33697	-3.08697
45785751	chr19:45785751:G:A	0	-3.53244	-2.27515e-08	2.5008e-103	-3.49375	-2.27515e-08	7.93435e-61	-3.54196	-2.27515e-08
45785801	chr19:45785801:G:A	0	-3.42815	-2.27515e-08	7.16127e-103	-2.44168	-2.27515e-08	1.31438e-60	-3.03721	-2.27515e-08
45785819	chr19:45785819:A:G	0	-1.03783e-08	-3.08997	3.78388e-103	-1.03783e-08	-3.07962	1.24332e-60	-1.03783e-08	-3.09279
45785915	chr19:45785915:T:C	0	-1.03783e-08	-3.09186	3.8592e-103	-1.03783e-08	-3.05991	1.27616e-60	-1.03783e-08	-3.06671
45786245	chr19:45786245:C:T	0	-2.9038	-2.97957	2.45697e-104	-2.78013	-3.03389	9.73354e-62	-2.58645	-3.05371
45786251	chr19:45786251:G:A	0	-3.53868	-2.81374	1.19725e-104	-3.54123	-2.9917	3.96542e-62	-3.52427	-3.01386
45787012	chr19:45787012:G:A	0	-3.51276	-2.27515e-08	2.82646e-103	-3.37134	-2.27515e-08	8.28527e-61	-3.49868	-2.27515e-08
45787357	chr19:45787357:G:C	0	-2.44634	-3.08369	4.25296e-104	-2.17392	-3.09142	3.01226e-61	-1.45729	-3.05318
45787433	chr19:45787433:C:A	0	-1.03783e-08	0.864485	6.77992e-101	-1.03783e-08	2.10877	5.73428e-59	-1.03783e-08	0.738473
45787497	chr19:45787497:G:A	0	-1.03783e-08	-3.07159	4.17485e-103	-1.03783e-08	-2.98129	1.32041e-60	-1.03783e-08	-3.03263
45787564	chr19:45787564:C:T	0	-2.8497	-2.98386	2.61311e-104	-2.71147	-3.04093	1.04145e-61	-2.51518	-3.05736
45787877	chr19:45787877:C:T	0	-3.24582	-2.27515e-08	5.03335e-103	-2.79428	-2.27515e-08	6.98001e-60	-1.36752	-2.27515e-08
45788042	chr19:45788042:A:C	0	-1.03783e-08	-2.83475	3.849e-103	-1.03783e-08	-3.06255	1.28672e-60	-1.03783e-08	-3.05848
45788192	chr19:45788192:T:A	0	-1.03783e-08	-3.0808	3.97955e-103	-1.03783e-08	-3.0292	1.31874e-60	-1.03783e-08	-3.03389
45788414	chr19:45788414:C:A	0	-3.02544	-2.87757	1.63274e-104	-3.1551	-3.06759	5.72719e-62	-3.12868	-3.04184
45788799	chr19:45788799:C:A	0	-1.03783e-08	-3.04281	3.96501e-103	-1.03783e-08	-3.03286	1.26958e-60	-1.03783e-08	-3.07189
45788865	chr19:45788865:G:A	0	-1.03783e-08	-3.04004	3.97732e-103	-1.03783e-08	-3.02976	1.27176e-60	-1.03783e-08	-3.07017
45788874	chr19:45788874:A:T	0	-1.03783e-08	-3.00373	3.73562e-103	-1.03783e-08	-3.09245	1.24548e-60	-1.03783e-08	-3.09106
45788884	chr19:45788884:G:A	0	-1.03783e-08	-2.293	5.91722e-103	-1.03783e-08	-2.6325	2.47494e-60	-1.03783e-08	-2.40436
45789001	chr19:45789001:G:A	0	-3.16761	-2.97864	1.64218e-104	-3.28142	-2.93551	6.0626e-62	-3.09027	-3.02334
45789232	chr19:45789232:A:G	0	-1.03783e-08	-3.07699	3.77064e-103	-1.03783e-08	-3.08312	1.25782e-60	-1.03783e-08	-3.0812
45789391	chr19:45789391:T:C	0	-3.21107	-2.27515e-08	3.08648e-103	-3.28333	-2.27515e-08	9.48649e-61	-3.36329	-2.27515e-08
45789671	chr19:45789671:A:G	0	-1.03783e-08	-2.57614	5.30375e-103	-1.03783e-08	-2.74195	1.56376e-60	-1.03783e-08	-2.86348
45789746	chr19:45789746:G:A	0	-2.75639	-2.27515e-08	2.4969e-103	-3.49531	-2.27515e-08	8.13889e-61	-3.5165	-2.27515e-08
45789932	chr19:45789932:C:T	0	-1.03783e-08	-3.06643	4.29152e-103	-1.03783e-08	-2.95373	1.32927e-60	-1.03783e-08	-3.02595
45790367	chr19:45790367:A:G	0	-1.03783e-08	-3.04143	3.97081e-103	-1.03783e-08	-3.0314	1.2704e-60	-1.03783e-08	-3.07124
45790508	chr19:45790508:G:A	0	-1.03783e-08	-3.06343	4.24918e-103	-1.03783e-08	-2.96364	1.33648e-60	-1.03783e-08	-3.02053
45790749	chr19:45790749:A:G	0	-1.03783e-08	-3.08621	3.8975e-103	-1.03783e-08	-3.05003	1.26323e-60	-1.03783e-08	-3.0769
45790878	chr19:45790878:G:A	0	-0.903534	-2.86998	8.19725e-103	0.440956	-2.74752	2.62428e-60	0.553764	-2.89953
45791252	chr19:45791252:G:A	0	-3.50894	-3.0174	1.21068e-104	-3.51057	-3.0112	4.20159e-62	-3.44581	-3.03447
45791294	chr19:45791294:G:A	0	-1.03783e-08	-3.04976	4.35846e-103	-1.03783e-08	-2.93825	1.36519e-60	-1.03783e-08	-2.99928
45791429	chr19:45791429:A:G	0	-1.03783e-08	-3.02829	3.74606e-103	-1.03783e-08	-3.08966	1.25614e-60	-1.03783e-08	-3.08253
45791684	chr19:45791684:A:G	0	-1.03783e-08	-3.04062	3.97521e-103	-1.03783e-08	-3.03029	1.27133e-60	-1.03783e-08	-3.07051
45791692	chr19:45791692:AGAGATGTCCT:A	0	-1.03783e-08	-3.06992	4.31429e-103	-1.03783e-08	-2.94843	1.32019e-60	-1.03783e-08	-3.0328
45791965	chr19:45791965:A:G	0	-2.79982	-2.27515e-08	1.51403e-102	-1.693	-2.27515e-08	2.66437e-57	4.57715	-2.27515e-08
45792430	chr19:45792430:G:A	0	-1.03783e-08	-2.75006	4.90259e-103	-1.03783e-08	-2.8206	1.44304e-60	-1.03783e-08	-2.94382
45792972	chr19:45792972:A:T	0	-3.48357	-2.56152	2.3089e-104	-3.50709	-2.36909	6.52584e-62	-3.42781	-2.61217
45795072	chr19:45795072:A:G	0	-1.03783e-08	-2.97507	4.16103e-103	-1.03783e-08	-2.9846	1.30698e-60	-1.03783e-08	-3.04286
45795195	chr19:45795195:G:A	0	-1.03783e-08	-2.94169	3.80318e-103	-1.03783e-08	-3.07453	1.25208e-60	-1.03783e-08	-3.08576
45795419	chr19:45795419:A:G	0	-3.33824	-2.27515e-08	2.37643e-103	-3.54477	-2.27515e-08	7.90957e-61	-3.54508	-2.27515e-08
45796724	chr19:45796724:G:A	0	-1.03783e-08	-2.56908	7.44369e-103	-1.03783e-08	-2.403	2.30707e-60	-1.03783e-08	-2.47459
45796939	chr19:45796939:C:T	0	-1.03783e-08	-3.07574	4.10183e-103	-1.03783e-08	-2.99893	1.29924e-60	-1.03783e-08	-3.04879
45796945	chr19:45796945:T:C	0	-1.03783e-08	-3.06445	4.20385e-103	-1.03783e-08	-2.97437	1.32415e-60	-1.03783e-08	-3.02981
45797000	chr19:45797000:T:C	0	-3.41062	-2.27515e-08	2.47962e-103	-3.50226	-2.27515e-08	8.17106e-61	-3.51256	-2.27515e-08
45797098	chr19:45797098:T:C	0	-1.03783e-08	-3.08531	4.02383e-103	-1.03783e-08	-3.01813	1.28191e-60	-1.03783e-08	-3.06222
45797417	chr19:45797417:A:G	0	-1.03783e-08	-3.03208	3.76627e-103	-1.03783e-08	-3.08428	1.25416e-60	-1.03783e-08	-3.0841
45798198	chr19:45798198:A:C	0	-3.25975	-2.91761	1.9649e-104	-3.07742	-2.96009	6.24264e-62	-3.06891	-3.01543
45798353	chr19:45798353:C:T	0	-1.03783e-08	-2.58046	5.44889e-103	-1.03783e-08	-2.71495	1.6368e-60	-1.03783e-08	-2.81783
45798413	chr19:45798413:G:A	0	-3.11622	-3.01402	1.98388e-104	-2.96369	-3.06421	7.59431e-62	-2.8097	-3.07865
45798489	chr19:45798489:G:A	0	-1.03783e-08	-0.878552	7.84733e-102	-1.03783e-08	-0.0476074	1.10101e-59	-1.03783e-08	-0.911761
45798722	chr19:45798722:C:A	0	-1.03783e-08	-2.73398	4.09557e-103	-1.03783e-08	-3.00046	1.51327e-60	-1.03783e-08	-2.8963
45798887	chr19:45798887:G:A	0	-3.49568	-3.0552	1.23683e-104	-3.52576	-2.97464	4.05001e-62	-3.4671	-3.04992
45799106	chr19:45799106:T:C	0	-1.03783e-08	-3.06262	3.7896e-103	-1.03783e-08	-3.07811	1.28953e-60	-1.03783e-08	-3.0563
45799116	chr19:45799116:T:A	0	-3.18215	-3.01254	1.80339e-104	-3.06536	-3.05792	6.74198e-62	-2.9361	-3.07129
45799245	chr19:45799245:G:A	0	-3.53453	-2.27515e-08	2.37507e-103	-3.54534	-2.27515e-08	8.30248e-61	-3.4966	-2.27515e-08
45799522	chr19:45799522:C:T	0	-1.03783e-08	-3.08853	3.73678e-103	-1.03783e-08	-3.09214	1.2575e-60	-1.03783e-08	-3.08145
45799924	chr19:45799924:G:A	0	-1.03783e-08	-2.98407	3.80017e-103	-1.03783e-08	-3.07532	1.27119e-60	-1.03783e-08	-3.07062
45800225	chr19:45800225:T:G	0	-1.03783e-08	-2.76804	4.28975e-103	-1.03783e-08	-2.95414	1.72766e-60	-1.03783e-08	-2.76381
45800370	chr19:45800370:C:T	0	-2.40561	-2.40176	1.41925e-103	-1.72943	-2.33081	2.45766e-60	0.00936069	-2.42072
45800756	chr19:45800756:ACACACACACACACACACACT:A	0	-3.46372	-2.91446	1.55998e-104	-3.49574	-2.77254	4.87229e-62	-3.42003	-2.91215
45801142	chr19:45801142:G:A	0	-2.49677	-2.31063	8.05345e-104	-2.35603	-2.27082	2.27713e-61	-2.18159	-2.60865
45801773	chr19:45801773:T:C	0	-2.29407	-2.48325	1.49764e-103	-1.58841	-2.41806	2.75648e-60	0.226913	-2.52353
45801828	chr19:45801828:C:T	0	-1.03783e-08	-3.01003	3.7556e-103	-1.03783e-08	-3.08712	1.25467e-60	-1.03783e-08	-3.0837
45801888	chr19:45801888:G:A	0	-1.03783e-08	-3.09069	3.8755e-103	-1.03783e-08	-3.05569	1.30181e-60	-1.03783e-08	-3.04682
45802272	chr19:45802272:T:C	0	-2.96322	-3.09283	4.03212e-104	-2.22604	-3.09262	5.96311e-61	-0.759725	-3.06784
45802910	chr19:45802910:C:G	0	-1.03783e-08	-1.99722	1.40592e-102	-1.03783e-08	-1.76709	3.34848e-60	-1.03783e-08	-2.10207
45802949	chr19:45802949:C:T	0	-1.03783e-08	-3.07516	3.77105e-103	-1.03783e-08	-3.08301	1.26208e-60	-1.03783e-08	-3.07781
45803157	chr19:45803157:C:T	0	-2.39686	-2.54069	1.21148e-103	-1.71761	-2.50091	2.19234e-60	0.0693703	-2.59497
45803461	chr19:45803461:G:C	0	-3.44944	-3.09255	1.36392e-104	-3.33589	-3.0667	4.97471e-62	-3.25596	-3.05542
45803600	chr19:45803600:T:C	0	-2.39242	-2.42339	1.41376e-103	-1.70291	-2.3612	2.48931e-60	0.0758955	-2.47446
45803646	chr19:45803646:C:T	0	-2.39793	-2.87119	5.6795e-104	-2.24616	-2.72992	1.73723e-61	-2.09694	-2.96393
45804099	chr19:45804099:G:A	0	-1.03783e-08	-3.09057	3.73328e-103	-1.03783e-08	-3.09308	1.24939e-60	-1.03783e-08	-3.08792
45804148	chr19:45804148:A:G	0	-3.00428	-3.04129	7.36505e-104	-1.95713	-2.75908	1.40186e-61	-2.38894	-2.88642
45804167	chr19:45804167:G:A	0	-1.03783e-08	-3.09057	3.73328e-103	-1.03783e-08	-3.09308	1.24939e-60	-1.03783e-08	-3.08792
45804713	chr19:45804713:T:TCTCCTGGTC	0	-1.03783e-08	-2.99632	3.76756e-103	-1.03783e-08	-3.08394	1.2603e-60	-1.03783e-08	-3.07922
45804959	chr19:45804959:C:T	0	-1.03783e-08	-3.08648	3.77037e-103	-1.03783e-08	-3.08319	1.24581e-60	-1.03783e-08	-3.09079
45805116	chr19:45805116:G:T	0	-1.03783e-08	-3.038	4.60689e-103	-1.03783e-08	-2.88281	1.38941e-60	-1.03783e-08	-2.98169
45805458	chr19:45805458:A:G	0	-3.43156	-3.08984	1.33631e-104	-3.32997	-3.09307	4.83806e-62	-3.24815	-3.09108
45805657	chr19:45805657:A:C	0	-3.36047	-3.01143	1.57291e-104	-3.227	-3.03303	5.82206e-62	-3.12676	-3.02733
45805846	chr19:45805846:T:G	0	-1.03783e-08	-1.50237	1.01785e-102	-1.03783e-08	-2.09009	3.62703e-60	-1.03783e-08	-2.02216
45805849	chr19:45805849:C:T	0	-3.25416	-2.96497	1.85837e-104	-3.0007	-3.09255	4.71902e-62	-3.31316	-3.05098
45806758	chr19:45806758:T:A	0	-1.03783e-08	-3.09254	3.73745e-103	-1.03783e-08	-3.09196	1.24548e-60	-1.03783e-08	-3.09105
45807051	chr19:45807051:A:G	0	-3.31202	-2.99593	1.70481e-104	-3.08644	-3.09306	4.4354e-62	-3.35867	-3.06745
45807417	chr19:45807417:A:G	0	-2.53487	-2.35522	1.27161e-103	-1.92706	-2.24302	2.20686e-60	-0.218272	-2.30073
45807562	chr19:45807562:G:A	0	-1.03783e-08	-2.04666	7.01532e-103	-1.03783e-08	-2.46227	3.10478e-60	-1.03783e-08	-2.17763
45807873	chr19:45807873:G:T	0	-1.03783e-08	-3.0358	3.73689e-103	-1.03783e-08	-3.09211	1.24597e-60	-1.03783e-08	-3.09066
45808090	chr19:45808090:T:A	0	-2.48179	-2.35064	1.35047e-103	-1.80866	-2.30125	2.23522e-60	-0.106907	-2.39933
45808162	chr19:45808162:C:T	0	-2.73439	-1.86274	9.64816e-104	-2.66121	-1.78497	2.83203e-61	-2.50586	-2.0663
45808321	chr19:45808321:G:A	0	-3.52182	-2.27515e-08	3.01672e-103	-3.3062	-2.27515e-08	8.87955e-61	-3.42941	-2.27515e-08
45808375	chr19:45808375:T:C	0	-3.28293	-2.9575	1.76358e-104	-3.05434	-3.09126	4.61053e-62	-3.34335	-3.04405
45808603	chr19:45808603:GA:G	0	-3.39049	-3.08126	1.31921e-104	-3.44144	-2.99448	4.53125e-62	-3.34319	-3.06156
45809087	chr19:45809087:C:T	0	-2.63346	-1.40136	1.29993e-103	-2.5362	-1.61185	3.95115e-61	-2.37232	-1.86683
45809146	chr19:45809146:C:T	0	-1.03783e-08	-0.728623	9.42208e-102	-1.03783e-08	0.135275	1.2068e-59	-1.03783e-08	-0.820017
45809433	chr19:45809433:T:G	0	-3.18725	-2.98504	2.04678e-104	-2.90354	-3.09315	4.96912e-62	-3.25037	-3.06213
45809454	chr19:45809454:G:A	0	-3.20371	-2.98955	1.97918e-104	-2.93717	-3.0931	4.86471e-62	-3.26972	-3.06402
45809622	chr19:45809622:G:A	0	-3.19468	-2.95561	1.91119e-104	-3.04558	-3.01964	7.08087e-62	-2.92176	-3.03659
45809847	chr19:45809847:C:T	0	-3.43154	-3.09312	1.20943e-104	-3.47697	-3.04583	4.21502e-62	-3.38874	-3.08835
45810078	chr19:45810078:G:A	0	-1.03783e-08	-3.00712	3.76887e-103	-1.03783e-08	-3.08359	1.24453e-60	-1.03783e-08	-3.09181
45810118	chr19:45810118:G:A	0	-3.43893	-3.08823	1.23636e-104	-3.48116	-3.01962	4.21232e-62	-3.40067	-3.07706
45810145	chr19:45810145:ATTATTTTTATTTATTTAT:A	0	-2.65881	-1.72709	1.57769e-103	-2.01749	-1.93692	2.2502e-60	-0.455241	-2.04431
45810247	chr19:45810247:GC:G	0	-3.22216	-3.00708	1.91074e-104	-2.97356	-3.0919	4.76183e-62	-3.28176	-3.07335
45810500	chr19:45810500:G:C	0	-2.84596	-1.85868	1.0637e-103	-2.71862	-1.62999	3.46399e-61	-2.5718	-1.79894
45810567	chr19:45810567:A:T	0	-2.84523	-2.79948	3.54941e-104	-2.8508	-2.59537	9.05016e-62	-3.003	-2.70996
45810914	chr19:45810914:G:C	0	-1.03783e-08	-2.02133	7.33188e-103	-1.03783e-08	-2.41813	3.26949e-60	-1.03783e-08	-2.12594
45810920	chr19:45810920:G:T	0	-1.03783e-08	-2.66459	4.2402e-103	-1.03783e-08	-2.96575	1.62099e-60	-1.03783e-08	-2.82754
45811224	chr19:45811224:C:T	0	-3.18708	-2.85754	2.64221e-104	-2.97565	-2.76569	6.50281e-62	-3.26656	-2.77695
45811246	chr19:45811246:C:T	0	-2.63923	-2.91374	1.57815e-103	-1.4351	-2.51901	2.71397e-61	-1.90054	-2.71421
45811394	chr19:45811394:T:TC	0	-3.32562	-3.08932	1.33917e-104	-3.39993	-3.02097	4.82197e-62	-3.26139	-3.08117
45811526	chr19:45811526:C:T	0	-1.03783e-08	-2.05858	7.16361e-103	-1.03783e-08	-2.44135	3.09251e-60	-1.03783e-08	-2.18159
45811721	chr19:45811721:C:A	0	-3.27495	-3.08941	1.41531e-104	-3.34555	-3.02004	5.19302e-62	-3.18711	-3.08132
45811895	chr19:45811895:C:A	0	-3.2099	-2.84349	2.61366e-104	-2.99396	-2.75824	6.43446e-62	-3.28526	-2.76882
45812410	chr19:45812410:G:A	0	-2.23725	-2.44483	1.97726e-103	-1.4128	-2.31585	3.62539e-60	0.404947	-2.42756
45812411	chr19:45812411:T:G	0	-2.23379	-2.4559	1.96251e-103	-1.41048	-2.32566	3.60893e-60	0.409046	-2.43621
45812551	chr19:45812551:A:G	0	-3.26973	-1.19348	1.18309e-103	-3.21952	-1.02272	2.97608e-61	-3.11155	-1.41101
45812844	chr19:45812844:G:A	0	-1.03783e-08	-2.99297	3.80692e-103	-1.03783e-08	-3.07354	1.2434e-60	-1.03783e-08	-3.09272
45813351	chr19:45813351:T:G	0	-1.03783e-08	-3.06399	4.23798e-103	-1.03783e-08	-2.96628	1.32747e-60	-1.03783e-08	-3.0273
45813406	chr19:45813406:C:T	0	-1.03783e-08	-3.06058	4.33138e-103	-1.03783e-08	-2.94448	1.34108e-60	-1.03783e-08	-3.0171
45813563	chr19:45813563:T:C	0	-1.03783e-08	-2.99854	3.73303e-103	-1.03783e-08	-3.09315	1.39344e-60	-1.03783e-08	-2.9788
45813807	chr19:45813807:T:C	0	-3.20007	-2.9342	2.40994e-104	-2.9742	-2.85915	6.02912e-62	-3.2514	-2.86774
45813898	chr19:45813898:T:G	0	-1.03783e-08	-3.08474	4.14433e-103	-1.03783e-08	-2.98863	1.2922e-60	-1.03783e-08	-3.05422
45813935	chr19:45813935:C:T	0	-2.66664	0.258527	4.09345e-103	-2.90966	-0.0913185	1.06714e-60	-2.84679	-0.398805
45814020	chr19:45814020:G:T	0	-3.12154	-2.85976	2.88126e-104	-2.88512	-2.76961	7.0131e-62	-3.19297	-2.77499
45815054	chr19:45815054:C:T	0	-3.3534	-2.27515e-08	2.41937e-103	-3.52686	-2.27515e-08	8.57958e-61	-3.46377	-2.27515e-08
45815305	chr19:45815305:G:A	0	-1.03783e-08	-2.25579	6.36308e-103	-1.03783e-08	-2.55985	2.67786e-60	-1.03783e-08	-2.32556
45815419	chr19:45815419:TC:T	0	-3.43404	-1.05942	1.7897e-103	-2.86623	-0.962083	5.85728e-61	-2.87233	-0.973143
45815705	chr19:45815705:C:A	0	-2.75059	-2.79947	5.10503e-104	-2.471	-2.61173	9.29359e-62	-2.95779	-2.72863
45816548	chr19:45816548:G:A	0	-1.03783e-08	-2.80068	4.18345e-103	-1.03783e-08	-2.97923	1.29945e-60	-1.03783e-08	-3.04864
45816701	chr19:45816701:G:A	0	-1.03783e-08	-3.06853	3.73302e-103	-1.03783e-08	-3.09315	1.24885e-60	-1.03783e-08	-3.08835
45817106	chr19:45817106:G:A	0	-1.03783e-08	-0.149163	1.93526e-101	-1.03783e-08	0.855048	2.38935e-59	-1.03783e-08	-0.136968
45818249	chr19:45818249:A:G	0	-1.03783e-08	-2.98285	3.87482e-103	-1.03783e-08	-3.05587	1.26554e-60	-1.03783e-08	-3.07507
45818589	chr19:45818589:G:A	0	-1.03783e-08	0.889458	5.93591e-101	-1.03783e-08	1.97583	5.28583e-59	-1.03783e-08	0.657041
45818720	chr19:45818720:G:A	0	-3.18042	-2.9748	2.35409e-104	-2.95353	-2.90326	5.76075e-62	-3.25403	-2.91065
45818865	chr19:45818865:A:G	0	-1.03783e-08	-3.01415	3.73607e-103	-1.03783e-08	-3.09233	1.36547e-60	-1.03783e-08	-2.99908
45819066	chr19:45819066:C:T	0	-1.03783e-08	0.993371	6.66626e-101	-1.03783e-08	2.09186	5.83886e-59	-1.03783e-08	0.756548
45819133	chr19:45819133:G:A	0	-2.94479	-0.380556	2.06969e-103	-3.11326	-0.56971	3.92892e-61	-3.08101	-1.16379
45819559	chr19:45819559:T:A	0	-1.03783e-08	-3.0817	4.27433e-103	-1.03783e-08	-2.95774	1.46036e-60	-1.03783e-08	-2.93189
45819561	chr19:45819561:C:T	0	-1.03783e-08	-3.07238	3.74612e-103	-1.03783e-08	-3.08965	1.25332e-60	-1.03783e-08	-3.08477
45819572	chr19:45819572:T:C	0	-3.5352	-2.68543	1.95237e-104	-3.543	-2.50091	5.1733e-62	-3.53327	-2.73896
45820684	chr19:45820684:G:T	0	-3.17592	-2.92919	2.49552e-104	-2.9526	-2.84586	6.10842e-62	-3.25015	-2.85593
45820721	chr19:45820721:T:C	0	-1.03783e-08	-3.09035	4.18801e-103	-1.03783e-08	-2.97814	1.24642e-60	-1.03783e-08	-3.0903
45820969	chr19:45820969:C:G	0	-1.03783e-08	-3.09192	3.85619e-103	-1.03783e-08	-3.06069	1.2661e-60	-1.03783e-08	-3.07463
45821622	chr19:45821622:C:T	0	-3.21541	-2.90934	2.13852e-104	-3.03594	-2.9169	7.3776e-62	-2.91683	-3.00046
45821728	chr19:45821728:G:A	0	-3.541	-2.27515e-08	2.53197e-103	-3.48137	-2.27515e-08	8.31327e-61	-3.49531	-2.27515e-08
45822180	chr19:45822180:A:G	0	-3.40625	-2.96365	1.71312e-104	-3.30272	-2.87192	4.68739e-62	-3.46963	-2.90124
45822219	chr19:45822219:T:C	0	-1.03783e-08	-0.174422	2.6385e-102	-1.03783e-08	-1.13757	1.07643e-59	-1.03783e-08	-0.934334
45822225	chr19:45822225:T:C	0	-3.24465	-2.81413	2.22251e-104	-3.09315	-2.82116	7.43329e-62	-2.97136	-2.93841
45822360	chr19:45822360:C:T	0	-2.99076	-0.0105616	3.08421e-103	-3.15263	-0.131436	5.422e-61	-3.12022	-0.80247
45822494	chr19:45822494:G:T	0	-3.52429	-2.27515e-08	2.64126e-103	-3.43911	-2.27515e-08	7.99243e-61	-3.53466	-2.27515e-08
45822545	chr19:45822545:C:T	0	-1.03783e-08	-2.65224	7.43334e-103	-1.03783e-08	-2.40439	2.53499e-60	-1.03783e-08	-2.38038
45822942	chr19:45822942:A:G	0	-3.18162	-2.9785	2.33151e-104	-2.95923	-2.9072	5.73932e-62	-3.25416	-2.91425
45823156	chr19:45823156:C:T	0	-1.03783e-08	-3.08839	3.82778e-103	-1.03783e-08	-3.06808	1.30673e-60	-1.03783e-08	-3.04305
45823179	chr19:45823179:G:A	0	-1.03783e-08	-3.05338	4.32843e-103	-1.03783e-08	-2.94516	1.33966e-60	-1.03783e-08	-3.01816
45823214	chr19:45823214:G:C	0	-3.27112	-3.09249	1.36661e-104	-3.34665	-3.05397	5.10307e-62	-3.19604	-3.08986
45823222	chr19:45823222:G:A	0	-1.03783e-08	-2.90278	3.9163e-103	-1.03783e-08	-3.04522	1.27782e-60	-1.03783e-08	-3.06542
45823299	chr19:45823299:C:T	0	-1.03783e-08	-3.08208	4.26327e-103	-1.03783e-08	-2.96033	1.44877e-60	-1.03783e-08	-2.93986
45823526	chr19:45823526:AG:A	0	-0.979762	-2.27515e-08	1.73435e-102	-1.55715	-2.27515e-08	3.70498e-60	-2.0009	-2.27515e-08
45823795	chr19:45823795:C:T	0	-3.12362	-2.61361	2.95986e-104	-3.12262	-2.50518	1.35826e-61	-2.65739	-2.64957
45823927	chr19:45823927:G:C	0	-3.22737	-2.92575	2.34427e-104	-3.01721	-2.84377	5.8692e-62	-3.29669	-2.84934
45823951	chr19:45823951:CT:C	0	-3.2625	-2.7611	1.8936e-104	-3.03402	-3.04045	5.29106e-62	-3.32407	-2.92566
45823974	chr19:45823974:G:C	0	-1.03783e-08	-3.07095	4.1864e-103	-1.03783e-08	-2.97852	1.30973e-60	-1.03783e-08	-3.04075
45823984	chr19:45823984:G:T	0	-3.53866	-2.89838	1.54582e-104	-3.35632	-2.92107	6.576e-62	-3.20877	-2.82354
45824039	chr19:45824039:A:G	0	-3.23139	-2.97218	2.20903e-104	-3.02266	-2.89773	5.53929e-62	-3.29932	-2.90456
45824109	chr19:45824109:T:C	0	-3.18867	-2.95147	2.39496e-104	-2.97048	-2.8691	5.92637e-62	-3.26238	-2.87395
45824180	chr19:45824180:C:T	0	-3.12666	-2.63931	2.86658e-104	-3.12717	-2.53266	1.3213e-61	-2.66334	-2.6712
45824295	chr19:45824295:T:C	0	-3.1944	-2.74657	2.08428e-104	-2.94396	-3.03457	5.66802e-62	-3.26561	-2.91529
45824451	chr19:45824451:C:G	0	-3.20878	-2.95577	2.31458e-104	-2.9946	-2.87912	5.75554e-62	-3.28042	-2.88516
45824488	chr19:45824488:A:G	0	-3.15672	-2.97218	2.39725e-104	-2.9409	-2.89773	5.83975e-62	-3.24649	-2.90456
45824675	chr19:45824675:C:T	0	-3.54292	-2.49458	2.43384e-104	-3.54623	-2.27725	6.22564e-62	-3.52182	-2.56525
45824684	chr19:45824684:G:A	0	-3.07151	-2.55881	3.31063e-104	-3.07516	-2.44065	1.54429e-61	-2.58632	-2.59228
45824799	chr19:45824799:T:C	0	-3.18935	-2.95805	2.36065e-104	-2.97204	-2.88197	5.84155e-62	-3.26278	-2.88796
45824819	chr19:45824819:G:A	0	-1.03783e-08	-3.05541	3.73877e-103	-1.03783e-08	-3.09161	1.25128e-60	-1.03783e-08	-3.08641
45824921	chr19:45824921:C:T	0	-2.7862	-0.0392461	3.80747e-103	-3.00023	-0.0731736	8.22268e-61	-2.95305	-0.553214
45824970	chr19:45824970:G:A	0	-3.21536	-2.97574	2.23094e-104	-3.00826	-2.90227	5.58452e-62	-3.28673	-2.90901
45825151	chr19:45825151:G:C	0	-3.53792	-2.27515e-08	2.41675e-103	-3.52794	-2.27515e-08	8.76865e-61	-3.44198	-2.27515e-08
45825821	chr19:45825821:T:C	0	-3.27812	-3.09314	1.36113e-104	-3.35098	-3.05366	5.06341e-62	-3.20282	-3.09089
45825967	chr19:45825967:C:T	0	-1.03783e-08	-3.07477	4.03818e-103	-1.03783e-08	-3.01457	1.31427e-60	-1.03783e-08	-3.0373
45826129	chr19:45826129:C:G	0	-3.20647	-2.97446	2.24291e-104	-2.99755	-2.90763	5.53681e-62	-3.28339	-2.92093
45826180	chr19:45826180:G:A	0	-3.17844	-2.99614	2.27722e-104	-2.95832	-2.93167	5.54298e-62	-3.26009	-2.94312
45826523	chr19:45826523:GT:G	0	-3.0448	-2.85235	2.84178e-104	-2.85382	-2.8147	9.82539e-62	-2.70042	-2.93036
45827195	chr19:45827195:G:A	0	-1.03783e-08	-1.34264	2.55732e-102	-1.03783e-08	-1.16882	5.78773e-60	-1.03783e-08	-1.55483
45827289	chr19:45827289:A:G	0	-3.18522	-2.94711	2.39298e-104	-2.96627	-2.87415	5.85899e-62	-3.26247	-2.88529
45827353	chr19:45827353:A:AAAAC	0	-3.10628	-2.92444	2.82818e-104	-2.88572	-2.7876	7.19881e-62	-3.10187	-2.83996
45827378	chr19:45827378:C:A	0	-3.27721	-3.09316	1.36362e-104	-3.34811	-3.0547	5.07717e-62	-3.19984	-3.09115
45827430	chr19:45827430:C:T	0	-1.03783e-08	-2.9733	3.83258e-103	-1.03783e-08	-3.06683	1.28147e-60	-1.03783e-08	-3.06256
45827551	chr19:45827551:G:A	0	-3.53214	-2.83505	1.70174e-104	-3.33282	-2.84848	7.45229e-62	-3.17664	-2.73058
45828044	chr19:45828044:C:G	0	-3.20644	-2.967	2.2016e-104	-3.00418	-2.91959	5.58687e-62	-3.28994	-2.90539
45828884	chr19:45828884:G:A	0	-3.09672	-2.5025	3.42188e-104	-3.09822	-2.38454	1.58025e-61	-2.62139	-2.53418
45828936	chr19:45828936:C:T	0	-3.21009	-2.95317	2.31188e-104	-2.99775	-2.87714	5.72983e-62	-3.28143	-2.88862
45829400	chr19:45829400:G:A	0	-1.03783e-08	-3.00002	4.78677e-103	-1.03783e-08	-2.84451	1.42338e-60	-1.03783e-08	-2.95754
45829544	chr19:45829544:G:C	0	-1.03783e-08	-2.94407	3.91111e-103	-1.03783e-08	-3.04654	1.27667e-60	-1.03783e-08	-3.06632
45829584	chr19:45829584:C:T	0	-3.11406	-2.84429	2.54292e-104	-2.92692	-2.85272	8.78066e-62	-2.78179	-2.9614
45830529	chr19:45830529:C:T	0	-3.15327	-3.01492	2.30001e-104	-2.92989	-2.95015	5.64341e-62	-3.22468	-2.96058
45830663	chr19:45830663:G:A	0	-1.03783e-08	-3.00786	3.83126e-103	-1.03783e-08	-3.06717	1.25617e-60	-1.03783e-08	-3.0825
45830699	chr19:45830699:T:C	0	-3.20226	-2.79989	2.03132e-104	-2.94908	-3.05518	5.43396e-62	-3.27022	-2.95286
45830883	chr19:45830883:C:T	0	-2.85721	0.337076	6.15997e-103	-2.84453	0.25224	1.36038e-60	-2.78809	-0.214724
45830954	chr19:45830954:GGTGT:G	0	-3.15507	-2.93108	2.25529e-104	-2.93007	-2.9696	8.13131e-62	-2.79599	-3.02403
45831697	chr19:45831697:C:T	0	-3.19539	-3.01478	2.19941e-104	-2.97186	-2.95291	5.4152e-62	-3.26385	-2.96268
45831873	chr19:45831873:A:G	0	-2.84162	-0.0856447	3.02543e-103	-3.03386	-0.26945	6.56861e-61	-3.01065	-0.720202
45831886	chr19:45831886:T:TA	0	-3.04891	-2.41916	3.51475e-104	-3.06777	-2.38821	1.76513e-61	-2.57074	-2.47419
45832102	chr19:45832102:C:G	0	-1.03783e-08	-3.08312	3.73815e-103	-1.03783e-08	-3.09178	1.2435e-60	-1.03783e-08	-3.09264
45832143	chr19:45832143:C:G	0	-1.03783e-08	-3.05513	4.33019e-103	-1.03783e-08	-2.94475	1.34158e-60	-1.03783e-08	-3.01673
45832164	chr19:45832164:C:T	0	-1.03783e-08	-3.02589	3.74586e-103	-1.03783e-08	-3.08971	1.24756e-60	-1.03783e-08	-3.08939
45832253	chr19:45832253:C:T	0	-2.93661	-2.82597	3.17419e-104	-2.71663	-2.84126	1.13863e-61	-2.53929	-2.94404
45832620	chr19:45832620:G:A	0	-1.03783e-08	-3.04786	4.65926e-103	-1.03783e-08	-2.87151	1.60593e-60	-1.03783e-08	-2.83687
45833576	chr19:45833576:C:T	0	-1.03783e-08	-1.34079	2.56481e-102	-1.03783e-08	-1.1659	5.8014e-60	-1.03783e-08	-1.55247
45833794	chr19:45833794:T:C	0	-3.19725	-3.00178	2.23502e-104	-2.97187	-2.93683	5.50656e-62	-3.26346	-2.94635
45834017	chr19:45834017:C:G	0	-3.19631	-2.98984	2.28298e-104	-2.96592	-2.92155	5.58147e-62	-3.26228	-2.93401
45834319	chr19:45834319:C:T	0	-2.69265	-2.5094	5.44358e-104	-2.10288	-2.91563	1.0001e-61	-2.8692	-2.74386
45834488	chr19:45834488:G:A	0	-1.03783e-08	-0.297612	2.50275e-102	-1.03783e-08	-1.19039	1.03455e-59	-1.03783e-08	-0.974023
45834512	chr19:45834512:TTTA:T	0	-3.1966	-2.96018	2.36854e-104	-2.96511	-2.88557	5.80431e-62	-3.26136	-2.89579
45834516	chr19:45834516:GCTCAT:G	0	-3.19987	-2.97993	2.29508e-104	-2.97204	-2.91014	5.63641e-62	-3.26685	-2.91965
45834525	chr19:45834525:G:A	0	-3.19525	-2.97349	2.31184e-104	-2.96934	-2.90556	5.67911e-62	-3.26405	-2.91489
45834556	chr19:45834556:C:T	0	-3.21611	-2.97661	2.26271e-104	-2.99076	-2.90563	5.58784e-62	-3.27998	-2.91517
45834581	chr19:45834581:C:T	0	-3.20111	-2.9526	2.35704e-104	-2.97862	-2.87692	5.80704e-62	-3.2705	-2.88617
45834880	chr19:45834880:T:C	0	-3.18419	-2.97651	2.34346e-104	-2.9548	-2.90653	5.72399e-62	-3.25508	-2.91599
45835247	chr19:45835247:G:C	0	-0.421675	-2.27515e-08	1.51208e-101	0.608288	-2.27515e-08	4.18077e-59	0.422507	-2.27515e-08
45835447	chr19:45835447:G:A	0	-1.03783e-08	-2.99117	4.86507e-103	-1.03783e-08	-2.82829	1.44095e-60	-1.03783e-08	-2.94527
45835516	chr19:45835516:G:A	0	-3.15822	-2.97493	2.42273e-104	-2.92311	-2.90494	5.87953e-62	-3.23003	-2.91423
45835562	chr19:45835562:C:T	0	-1.03783e-08	-2.24735	6.32591e-103	-1.03783e-08	-2.56571	2.66202e-60	-1.03783e-08	-2.33149
45836023	chr19:45836023:C:T	0	-3.19727	-2.82126	2.0358e-104	-2.94046	-3.0616	5.39881e-62	-3.263	-2.96657
45836213	chr19:45836213:C:T	0	-3.12527	-2.96291	2.55694e-104	-2.88475	-2.88939	6.15218e-62	-3.20194	-2.897
45836401	chr19:45836401:T:C	0	-3.03807	0.220222	3.61395e-103	-3.23016	0.1046	7.63735e-61	-3.1913	-0.388805
45836491	chr19:45836491:C:T	0	-3.07765	-2.23414	4.46445e-104	-3.09606	-2.12075	2.01202e-61	-2.60771	-2.30631
45836826	chr19:45836826:T:C	0	-1.03783e-08	-3.05897	4.41294e-103	-1.03783e-08	-2.92582	1.45459e-60	-1.03783e-08	-2.93585
45836912	chr19:45836912:T:A	0	-3.14948	-2.96389	2.52786e-104	-2.89223	-2.89335	6.09035e-62	-3.20779	-2.90124
45837330	chr19:45837330:T:C	0	-1.03783e-08	-3.07827	3.75645e-103	-1.03783e-08	-3.08689	1.25427e-60	-1.03783e-08	-3.08402
45837919	chr19:45837919:G:A	0	-3.22779	-3.09262	1.41588e-104	-3.31937	-3.04583	5.32024e-62	-3.15546	-3.08876
45837959	chr19:45837959:C:T	0	-1.03783e-08	0.0829213	2.84194e-101	-1.03783e-08	1.23929	6.15082e-59	-1.03783e-08	0.808598
45838066	chr19:45838066:G:A	0	-1.03783e-08	-3.06149	4.36672e-103	-1.03783e-08	-2.93635	1.33502e-60	-1.03783e-08	-3.02163
45838193	chr19:45838193:C:T	0	-3.10242	-2.97392	2.60016e-104	-2.85371	-2.90367	6.17494e-62	-3.18226	-2.91299
45838929	chr19:45838929:G:A	0	-3.1927	-2.97282	2.29657e-104	-2.97966	-2.90187	5.65904e-62	-3.27104	-2.91145
45838962	chr19:45838962:T:C	0	-2.80415	0.160142	4.20378e-103	-3.02387	0.0494876	9.08452e-61	-2.99194	-0.414649
45839076	chr19:45839076:A:T	0	-3.17876	-2.95945	2.37726e-104	-2.96266	-2.88435	5.82967e-62	-3.25827	-2.89451
45839354	chr19:45839354:A:T	0	-1.03783e-08	-3.04416	4.44499e-103	-1.03783e-08	-2.91859	1.36358e-60	-1.03783e-08	-3.00046
45839404	chr19:45839404:G:T	0	-3.49476	-3.0814	1.4564e-104	-3.26136	-3.07562	6.13257e-62	-3.06721	-3.03492
45840351	chr19:45840351:G:A	0	-3.49213	-2.27515e-08	2.4345e-103	-3.52063	-2.27515e-08	8.36415e-61	-3.4892	-2.27515e-08
45840385	chr19:45840385:C:T	0	-3.17396	-2.80952	2.10983e-104	-2.90731	-3.05904	5.56595e-62	-3.23917	-2.9599
45840599	chr19:45840599:C:G	0	-3.33466	-3.09295	1.43605e-104	-3.25923	-3.09182	7.10298e-62	-2.91017	-3.04506
45840665	chr19:45840665:A:T	0	-2.16805	-2.27515e-08	6.39608e-103	-2.55468	-2.27515e-08	1.6622e-60	-2.80243	-2.27515e-08
45840844	chr19:45840844:A:G	0	-3.2005	-3.0123	2.16832e-104	-2.98517	-2.95383	5.35511e-62	-3.27592	-2.96177
45840863	chr19:45840863:T:G	0	-3.04517	-2.27433	4.03169e-104	-3.0539	-2.26486	2.00648e-61	-2.5495	-2.36727
45841362	chr19:45841362:G:A	0	-2.77021	-3.0096	2.12535e-104	-2.94043	-3.01859	8.54506e-62	-2.69683	-3.07356
45841417	chr19:45841417:A:G	0	-3.23159	-2.99697	2.13588e-104	-3.02945	-2.92462	5.36178e-62	-3.30292	-2.93353
45841694	chr19:45841694:T:C	0	-3.10299	-2.27515e-08	4.81621e-103	-2.83838	-2.27515e-08	1.02332e-60	-3.28752	-2.27515e-08
45841713	chr19:45841713:A:C	0	-1.03783e-08	-2.31891	6.00806e-103	-1.03783e-08	-2.61726	2.49609e-60	-1.03783e-08	-2.39585
45842524	chr19:45842524:A:AC	0	-3.21336	-3.01566	2.12887e-104	-3.0023	-2.95506	5.29876e-62	-3.28594	-2.96233
45842628	chr19:45842628:T:C	0	-3.41979	-2.629	2.03841e-104	-3.42518	-2.57561	7.42868e-62	-3.18732	-2.72308
45842633	chr19:45842633:T:C	0	-1.03783e-08	-3.06155	4.39131e-103	-1.03783e-08	-2.93074	1.339e-60	-1.03783e-08	-3.01865
45843115	chr19:45843115:C:T	0	-1.03783e-08	-3.05619	4.34191e-103	-1.03783e-08	-2.94205	1.34077e-60	-1.03783e-08	-3.01733
45843458	chr19:45843458:G:A	0	-3.2394	-2.98696	2.16864e-104	-3.02043	-2.91842	5.41789e-62	-3.29796	-2.92808
45844284	chr19:45844284:G:T	0	-2.77862	-3.00232	2.11564e-104	-2.95314	-3.01045	8.40228e-62	-2.71824	-3.069
45844346	chr19:45844346:T:C	0	-3.22662	-3.00215	2.12049e-104	-3.02221	-2.9391	5.29079e-62	-3.30216	-2.94761
45844390	chr19:45844390:G:A	0	-1.03783e-08	-2.93084	3.80695e-103	-1.03783e-08	-3.07354	1.45834e-60	-1.03783e-08	-2.93328
45844399	chr19:45844399:G:A	0	-1.03783e-08	-2.49976	8.59395e-103	-1.03783e-08	-2.25931	2.88826e-60	-1.03783e-08	-2.24992
45844606	chr19:45844606:C:G	0	-1.03783e-08	-2.97949	5.00993e-103	-1.03783e-08	-2.79894	1.46533e-60	-1.03783e-08	-2.92849
45845277	chr19:45845277:TATCA:T	0	-1.03783e-08	-3.08077	4.18171e-103	-1.03783e-08	-2.97965	1.30033e-60	-1.03783e-08	-3.04795
45845395	chr19:45845395:G:C	0	-1.03783e-08	-3.00125	3.7886e-103	-1.03783e-08	-3.07837	1.25098e-60	-1.03783e-08	-3.08665
45845607	chr19:45845607:T:C	0	-3.24281	-2.98504	2.14547e-104	-3.03226	-2.91733	5.3542e-62	-3.31047	-2.92739
45845761	chr19:45845761:T:C	0	-3.22541	-2.78912	1.99408e-104	-2.97404	-3.04872	5.36866e-62	-3.29196	-2.94321
45846053	chr19:45846053:A:G	0	-2.64409	-2.51484	2.54722e-104	-2.90259	-2.87535	9.32922e-62	-2.86755	-2.81504
45846415	chr19:45846415:T:G	0	-3.22036	-3.02919	2.08468e-104	-3.00422	-2.97411	5.17382e-62	-3.29079	-2.98134
45846816	chr19:45846816:GAC:G	0	-3.24331	-3.00125	2.14449e-104	-3.01381	-2.93624	5.22494e-62	-3.31373	-2.94857
45846820	chr19:45846820:G:A	0	-3.49566	-3.06793	1.50098e-104	-3.26636	-3.04048	6.52865e-62	-3.05918	-2.98037
45847026	chr19:45847026:C:T	0	-3.24722	-2.99919	2.12817e-104	-3.02318	-2.93451	5.31534e-62	-3.30248	-2.94266
45847139	chr19:45847139:C:T	0	-1.03783e-08	-3.09206	3.77262e-103	-1.03783e-08	-3.0826	1.26652e-60	-1.03783e-08	-3.0743
45847160	chr19:45847160:C:T	0	-3.30482	-3.08668	1.34206e-104	-3.39862	-3.02012	4.95685e-62	-3.23432	-3.08066
45847280	chr19:45847280:C:A	0	-3.23763	-2.76208	2.01943e-104	-2.97095	-3.03919	5.49602e-62	-3.28746	-2.92426
45847293	chr19:45847293:G:A	0	-3.26165	-2.99486	2.07782e-104	-3.04073	-2.9409	5.25578e-62	-3.31491	-2.94151
45847514	chr19:45847514:T:C	0	-2.48022	-1.78298	2.01414e-103	-1.72655	-1.98363	2.90368e-60	-0.105211	-2.13938
45847702	chr19:45847702:A:G	0	-3.2046	-3.04651	2.16101e-104	-2.94631	-2.99607	5.26512e-62	-3.25174	-3.0029
45848262	chr19:45848262:G:A	0	-1.03783e-08	-2.98029	3.83028e-103	-1.03783e-08	-3.06743	1.2598e-60	-1.03783e-08	-3.07962
45848544	chr19:45848544:G:A	0	-1.03783e-08	-2.82561	4.94698e-103	-1.03783e-08	-2.81159	1.35399e-60	-1.03783e-08	-3.00752
45848548	chr19:45848548:G:A	0	-3.39428	-2.27515e-08	3.13551e-103	-3.26757	-2.27515e-08	9.02057e-61	-3.41365	-2.27515e-08
45848549	chr19:45848549:G:T	0	-1.03783e-08	-0.335149	2.46564e-102	-1.03783e-08	-1.20533	9.88532e-60	-1.03783e-08	-1.01952
45848864	chr19:45848864:A:G	0	-3.21635	-2.7177	2.07565e-104	-2.96335	-3.01933	5.68777e-62	-3.28182	-2.8956
45848945	chr19:45848945:C:T	0	-2.60685	-2.2757	1.01404e-103	-2.28995	-2.10648	2.1858e-61	-2.48583	-2.34535
45849256	chr19:45849256:T:C	0	-1.03783e-08	-2.94167	3.78222e-103	-1.03783e-08	-3.08005	1.26337e-60	-1.03783e-08	-3.07679
45849902	chr19:45849902:G:A	0	-1.03783e-08	-2.93166	5.67296e-103	-1.03783e-08	-2.67465	1.63678e-60	-1.03783e-08	-2.81784
45850153	chr19:45850153:G:A	0	-3.25273	-3.03411	2.00704e-104	-3.03376	-2.98252	5.05919e-62	-3.30801	-2.98653
45850211	chr19:45850211:C:T	0	-1.03783e-08	-2.97051	3.84429e-103	-1.03783e-08	-3.06378	1.26308e-60	-1.03783e-08	-3.07702
45850486	chr19:45850486:T:C	0	-3.54433	-2.27515e-08	2.37986e-103	-3.54332	-2.27515e-08	7.91488e-61	-3.54441	-2.27515e-08
45850568	chr19:45850568:C:T	0	-2.79305	-2.47419	2.84519e-104	-2.97853	-2.68879	1.8884e-61	-2.34965	-2.62778
45851071	chr19:45851071:A:G	0	-2.39368	-2.4671	8.64696e-104	-2.25766	-2.29808	1.91787e-61	-2.45856	-2.50338
45851201	chr19:45851201:C:T	0	-2.70778	-2.27515e-08	4.07015e-103	-3.00669	-2.27515e-08	1.98052e-60	-2.62721	-2.27515e-08
45851300	chr19:45851300:G:A	0	-2.61399	-2.60412	3.42188e-104	-2.84199	-2.64077	1.28101e-61	-2.56671	-2.7988
45851535	chr19:45851535:G:A	0	-3.01253	-2.95843	2.33049e-104	-2.86438	-3.00249	9.06614e-62	-2.66231	-3.04889
45851596	chr19:45851596:A:G	0	-3.24195	-2.97801	2.12618e-104	-3.03474	-2.92388	5.37641e-62	-3.30015	-2.93357
45851733	chr19:45851733:A:G	0	-3.21898	-3.02255	2.13178e-104	-2.98872	-2.96728	5.27989e-62	-3.27959	-2.97224
45851862	chr19:45851862:G:C	0	-1.03783e-08	-3.05567	4.23071e-103	-1.03783e-08	-2.968	1.3656e-60	-1.03783e-08	-2.99898
45852574	chr19:45852574:A:G	0	-1.03783e-08	-2.97612	5.1298e-103	-1.03783e-08	-2.7753	1.53857e-60	-1.03783e-08	-2.87972
45852653	chr19:45852653:T:C	0	-3.23559	-3.02969	2.02684e-104	-3.02892	-2.97755	5.09937e-62	-3.30516	-2.98147
45852896	chr19:45852896:T:TCAC	0	-1.03783e-08	-3.06532	3.73572e-103	-1.03783e-08	-3.09242	1.25417e-60	-1.03783e-08	-3.0841
45853160	chr19:45853160:C:T	0	-2.62289	-2.61583	3.37748e-104	-2.84778	-2.64804	1.25699e-61	-2.57744	-2.807
45853290	chr19:45853290:T:C	0	-0.9059	-2.12739	3.71137e-103	-0.994155	-2.10481	1.82575e-60	-0.573417	-2.13517
45853569	chr19:45853569:G:A	0	-2.98706	-2.53414	3.01879e-104	-2.98919	-2.6189	1.40376e-61	-2.49884	-2.77517
45853749	chr19:45853749:A:G	0	-3.23192	-3.00691	2.10066e-104	-3.02505	-2.94565	5.2711e-62	-3.30463	-2.94888
45853818	chr19:45853818:A:T	0	-1.03783e-08	-3.03245	4.5428e-103	-1.03783e-08	-2.89682	1.39211e-60	-1.03783e-08	-2.97975
45854147	chr19:45854147:C:T	0	-1.03783e-08	-2.97581	5.19649e-103	-1.03783e-08	-2.76238	1.53512e-60	-1.03783e-08	-2.88197
45854421	chr19:45854421:C:T	0	-1.03783e-08	-2.28534	6.189e-103	-1.03783e-08	-2.58759	2.58934e-60	-1.03783e-08	-2.35917
45855167	chr19:45855167:A:G	0	-2.95605	-2.89998	2.74849e-104	-2.75488	-2.94702	1.02147e-61	-2.5818	-3.01012
45855420	chr19:45855420:T:C	0	-3.01396	-3.05339	1.97614e-104	-2.94151	-3.0903	9.86403e-62	-2.53713	-3.08972
45855450	chr19:45855450:C:T	0	-1.03783e-08	-1.53694	1.02826e-102	-1.03783e-08	-2.07991	4.318e-60	-1.03783e-08	-1.84778
45855542	chr19:45855542:T:C	0	-1.03783e-08	-3.0902	4.1922e-103	-1.03783e-08	-2.97714	1.24663e-60	-1.03783e-08	-3.09013
45855696	chr19:45855696:A:C	0	-1.03783e-08	-2.99657	5.08509e-103	-1.03783e-08	-2.78405	1.51309e-60	-1.03783e-08	-2.89642
45855699	chr19:45855699:A:G	0	-2.45707	-2.33107	1.98858e-104	-3.10408	-2.92145	1.2711e-61	-2.65011	-2.72317
45855985	chr19:45855985:GA:G	0	-1.03783e-08	-3.09059	3.73301e-103	-1.03783e-08	-3.09315	1.24523e-60	-1.03783e-08	-3.09125
45856214	chr19:45856214:C:G	0	-1.03783e-08	-3.09117	4.02737e-103	-1.03783e-08	-3.01725	1.27266e-60	-1.03783e-08	-3.06946
45856254	chr19:45856254:C:T	0	-1.03783e-08	-2.22874	6.22132e-103	-1.03783e-08	-2.58238	2.48438e-60	-1.03783e-08	-2.40055
45856295	chr19:45856295:A:G	0	-1.2581	-0.855945	1.33721e-102	-1.15635	-0.660842	3.9827e-60	-0.832254	-1.09636
45856367	chr19:45856367:T:C	0	-1.03783e-08	-3.09265	3.78559e-103	-1.03783e-08	-3.07916	1.24669e-60	-1.03783e-08	-3.09008
45856456	chr19:45856456:A:G	0	-1.03783e-08	0.440346	3.56911e-101	-1.03783e-08	1.46712	4.05892e-59	-1.03783e-08	0.392928
45856536	chr19:45856536:C:T	0	-3.15073	-3.05133	1.67035e-104	-3.25827	-2.94165	6.12811e-62	-3.06384	-3.03902
45856696	chr19:45856696:C:T	0	-1.03783e-08	-2.0129	6.23156e-103	-1.03783e-08	-2.58074	2.3091e-60	-1.03783e-08	-2.47372
45856750	chr19:45856750:G:C	0	-1.03783e-08	-1.80447	7.82019e-103	-1.03783e-08	-2.35366	2.64313e-60	-1.03783e-08	-2.33861
45856946	chr19:45856946:GT:G	0	-3.23999	-3.0283	2.05703e-104	-3.01581	-2.97588	5.14405e-62	-3.2978	-2.98011
45857004	chr19:45857004:C:G	0	-1.03783e-08	-2.96203	3.86591e-103	-1.03783e-08	-3.05817	1.26833e-60	-1.03783e-08	-3.07287
45857413	chr19:45857413:A:AC	0	-2.70675	-2.27515e-08	2.40321e-103	-3.53356	-2.27515e-08	7.94194e-61	-3.541	-2.27515e-08
45857414	chr19:45857414:A:C	0	-3.40455	-3.06984	2.23317e-104	-2.87517	-3.03436	5.28979e-62	-3.22487	-3.02509
45857421	chr19:45857421:A:C	0	-3.36172	-3.04396	2.66865e-104	-2.74264	-2.98874	6.19723e-62	-3.11679	-2.97485
45857481	chr19:45857481:C:T	0	-3.22273	-3.08054	1.46096e-104	-3.32433	-3.00952	5.41522e-62	-3.15537	-3.07116
45857659	chr19:45857659:T:C	0	-2.84876	-2.97893	3.22226e-104	-2.69545	-2.84742	8.43392e-62	-2.85978	-2.9237
45857925	chr19:45857925:A:G	0	-3.1615	-3.06073	1.6054e-104	-3.27281	-2.96677	5.9486e-62	-3.08259	-3.05
45858349	chr19:45858349:C:T	0	-2.78721	-2.52631	2.74789e-104	-2.9889	-2.71322	1.7769e-61	-2.37945	-2.65884
45858408	chr19:45858408:G:A	0	-1.03783e-08	-0.201495	1.16278e-101	-1.03783e-08	0.345616	1.8309e-59	-1.03783e-08	-0.403182
45858907	chr19:45858907:A:G	0	-1.03783e-08	-0.51349	6.33986e-102	-1.03783e-08	-0.260923	1.24379e-59	-1.03783e-08	-0.789826
45858960	chr19:45858960:G:A	0	-3.31541	-3.05129	1.77084e-104	-3.13454	-3.00696	4.56368e-62	-3.38259	-3.01502
45859003	chr19:45859003:A:G	0	-2.57664	-2.44931	7.07475e-104	-2.4983	-2.25812	1.54623e-61	-2.69437	-2.48297
45859066	chr19:45859066:C:T	0	-1.03783e-08	-1.95834	8.89268e-103	-1.03783e-08	-2.22514	2.28651e-60	-1.03783e-08	-2.48355
45859414	chr19:45859414:A:G	0	-1.03783e-08	-1.53561	1.02781e-102	-1.03783e-08	-2.08035	4.32126e-60	-1.03783e-08	-1.84703
45859543	chr19:45859543:C:T	0	-1.03783e-08	-2.87849	6.25718e-103	-1.03783e-08	-2.57664	1.76592e-60	-1.03783e-08	-2.7419
45859961	chr19:45859961:A:C	0	-1.03783e-08	-1.2225	1.81062e-102	-1.03783e-08	-1.51411	6.38892e-60	-1.03783e-08	-1.45601
45860019	chr19:45860019:A:G	0	-1.03783e-08	-2.90844	5.72028e-103	-1.03783e-08	-2.66635	1.65718e-60	-1.03783e-08	-2.80546
45860075	chr19:45860075:G:T	0	-3.18526	-2.95115	2.12902e-104	-3.0484	-2.90889	5.41141e-62	-3.31424	-2.913
45860183	chr19:45860183:C:T	0	-3.2018	-2.27515e-08	4.31669e-103	-2.94788	-2.27515e-08	1.15121e-60	-3.16976	-2.27515e-08
45860278	chr19:45860278:A:G	0	-2.85166	-2.00091	5.91804e-104	-2.9132	-2.02174	3.1621e-61	-2.33582	-2.1261
45860389	chr19:45860389:A:G	0	-3.185	-3.0259	2.21318e-104	-2.94183	-2.97669	5.45238e-62	-3.23633	-2.98336
45861104	chr19:45861104:A:C	0	-3.29141	-3.00381	1.98586e-104	-3.07891	-2.94799	5.04362e-62	-3.34223	-2.95539
45861276	chr19:45861276:CCT:C	0	-1.03783e-08	-2.38747	5.64968e-103	-1.03783e-08	-2.67877	2.33563e-60	-1.03783e-08	-2.46229
45861479	chr19:45861479:G:A	0	-1.03783e-08	-2.33551	6.00954e-103	-1.03783e-08	-2.61702	1.86256e-60	-1.03783e-08	-2.68862
45861528	chr19:45861528:C:A	0	-1.03783e-08	-2.97662	5.19032e-103	-1.03783e-08	-2.76357	1.53355e-60	-1.03783e-08	-2.88299
45861605	chr19:45861605:G:A	0	-3.06384	-2.90775	2.59123e-104	-2.90239	-2.85843	6.28985e-62	-3.21314	-2.86367
45861919	chr19:45861919:T:C	0	-3.09648	-2.77274	1.52492e-104	-3.19803	-3.09297	6.61994e-62	-2.98445	-3.04121
45862185	chr19:45862185:G:C	0	-1.03783e-08	-2.69763	5.59832e-103	-1.03783e-08	-2.6879	1.82906e-60	-1.03783e-08	-2.70677
45862414	chr19:45862414:T:C	0	-2.46238	-2.52745	4.07535e-104	-2.7236	-2.5844	1.53398e-61	-2.42436	-2.76093
45862436	chr19:45862436:T:C	0	-3.28722	-3.02086	1.9724e-104	-3.0661	-2.9676	5.02425e-62	-3.32511	-2.97636
45862712	chr19:45862712:G:A	0	-2.92458	-3.04858	4.33439e-104	-2.16357	-3.0828	6.44609e-61	-0.721198	-3.02849
45863218	chr19:45863218:C:A	0	-3.1751	-2.87117	2.17789e-104	-2.85773	-3.07686	5.4856e-62	-3.21389	-2.99973
45863240	chr19:45863240:G:T	0	-1.03783e-08	-2.90682	5.65671e-103	-1.03783e-08	-2.67752	1.66593e-60	-1.03783e-08	-2.80019
45863281	chr19:45863281:CT:C	0	-1.03783e-08	-2.95276	3.87033e-103	-1.03783e-08	-3.05703	1.26875e-60	-1.03783e-08	-3.07254
45863425	chr19:45863425:G:A	0	-1.03783e-08	-1.49886	1.04905e-102	-1.03783e-08	-2.0599	4.44333e-60	-1.03783e-08	-1.81917
45863742	chr19:45863742:T:C	0	-1.03783e-08	-2.97352	5.15132e-103	-1.03783e-08	-2.77111	1.54431e-60	-1.03783e-08	-2.876
45863767	chr19:45863767:C:T	0	-2.79536	-3.01122	2.94371e-104	-2.56916	-3.06412	1.1429e-61	-2.39842	-3.08117
45863948	chr19:45863948:T:C	0	-2.75843	-2.51521	2.03013e-104	-3.00869	-2.99616	7.75692e-62	-2.95987	-2.90729
45863975	chr19:45863975:G:A	0	-1.03783e-08	-0.165847	2.89832e-102	-1.03783e-08	-1.04365	1.2742e-59	-1.03783e-08	-0.765668
45864007	chr19:45864007:A:G	0	-2.47615	-2.43022	8.02244e-104	-2.33955	-2.29116	1.77462e-61	-2.54412	-2.49545
45864277	chr19:45864277:A:G	0	-1.03783e-08	-2.45613	6.70051e-103	-1.03783e-08	-2.50818	2.55438e-60	-1.03783e-08	-2.37276
45864322	chr19:45864322:G:T	0	-1.03783e-08	-0.468848	2.1618e-102	-1.03783e-08	-1.33684	8.71319e-60	-1.03783e-08	-1.14573
45864445	chr19:45864445:T:C	0	-3.28354	-3.01907	1.90586e-104	-3.09969	-2.96833	4.86246e-62	-3.35615	-2.97805
45864964	chr19:45864964:G:T	0	-2.71967	-2.55589	3.23262e-104	-2.91818	-2.62148	1.18865e-61	-2.66672	-2.77362
45865499	chr19:45865499:T:G	0	-3.3152	-3.08924	1.65555e-104	-3.13375	-3.07507	4.30168e-62	-3.38	-3.07674
45865536	chr19:45865536:G:A	0	-1.03783e-08	-2.39003	9.61912e-103	-1.03783e-08	-2.14661	2.22722e-60	-1.03783e-08	-2.50982
45866257	chr19:45866257:T:A	0	-1.03783e-08	-3.06345	3.7781e-103	-1.03783e-08	-3.08114	1.26426e-60	-1.03783e-08	-3.07608
45867043	chr19:45867043:C:T	0	-2.61043	-2.50283	3.54351e-104	-2.80243	-2.6454	1.32597e-61	-2.54352	-2.78749
45867384	chr19:45867384:G:A	0	-2.91647	-2.64383	2.79701e-104	-2.97627	-2.70813	1.5385e-61	-2.42769	-2.75466
45867603	chr19:45867603:A:T	0	-1.03783e-08	-3.05511	4.47322e-103	-1.03783e-08	-2.91226	1.38166e-60	-1.03783e-08	-2.98729
45867849	chr19:45867849:G:A	0	-1.03783e-08	-3.03552	3.88678e-103	-1.03783e-08	-3.05278	1.3161e-60	-1.03783e-08	-3.0359
45867864	chr19:45867864:G:A	0	-1.03783e-08	-2.89803	3.92704e-103	-1.03783e-08	-3.04248	1.3021e-60	-1.03783e-08	-3.0466
45867932	chr19:45867932:C:T	0	-1.03783e-08	-3.04851	3.77446e-103	-1.03783e-08	-3.08211	1.31263e-60	-1.03783e-08	-3.03854
45868029	chr19:45868029:A:G	0	-1.03783e-08	-2.42258	6.41201e-103	-1.03783e-08	-2.55219	1.94439e-60	-1.03783e-08	-2.64563
45869609	chr19:45869609:T:C	0	-1.03783e-08	-3.08856	4.29991e-103	-1.03783e-08	-2.95177	1.47639e-60	-1.03783e-08	-2.92097
45869795	chr19:45869795:T:A	0	-3.10239	-2.94638	1.9444e-104	-2.96367	-3.08432	7.93721e-62	-2.76109	-3.08309
45869854	chr19:45869854:C:T	0	-1.03783e-08	-3.07765	3.78113e-103	-1.03783e-08	-3.08034	1.24289e-60	-1.03783e-08	-3.09314
45869960	chr19:45869960:G:A	0	-3.48761	-2.92971	2.03481e-104	-3.45335	-2.5492	6.16734e-62	-3.24385	-2.85263
45870011	chr19:45870011:C:A	0	-1.03783e-08	-3.02156	3.76909e-103	-1.03783e-08	-3.08353	1.25825e-60	-1.03783e-08	-3.08085
45870442	chr19:45870442:G:A	0	-3.51663	-2.27515e-08	2.52566e-103	-3.48386	-2.27515e-08	8.64817e-61	-3.45581	-2.27515e-08
45870779	chr19:45870779:G:A	0	-3.42014	-2.95922	1.91979e-104	-3.42973	-2.631	6.26861e-62	-3.2085	-2.87169
45870948	chr19:45870948:G:A	0	-1.03783e-08	-2.96464	5.196e-103	-1.03783e-08	-2.76248	1.69497e-60	-1.03783e-08	-2.78291
45871149	chr19:45871149:G:A	0	-1.03783e-08	-3.08353	3.74058e-103	-1.03783e-08	-3.09113	1.24386e-60	-1.03783e-08	-3.09235
45871299	chr19:45871299:T:C	0	-3.46626	-2.81703	2.16447e-104	-3.49951	-2.44126	6.3782e-62	-3.32581	-2.73705
45871387	chr19:45871387:A:G	0	-3.19835	-2.58482	1.91285e-104	-3.22515	-2.8392	8.71409e-62	-2.84273	-2.90807
45871658	chr19:45871658:C:T	0	-2.67023	-3.08141	3.542e-104	-2.57803	-2.87023	1.63752e-61	-2.08202	-3.03795
45871817	chr19:45871817:C:T	0	-1.03783e-08	-3.03223	4.71588e-103	-1.03783e-08	-2.85943	1.54772e-60	-1.03783e-08	-2.87379
45872521	chr19:45872521:C:T	0	-2.37719	-2.73907	3.01415e-104	-2.70236	-2.90727	1.63501e-61	-2.12831	-2.99321
45872785	chr19:45872785:T:C	0	-1.03783e-08	-3.01472	3.78812e-103	-1.03783e-08	-3.0785	1.28483e-60	-1.03783e-08	-3.05995
45872959	chr19:45872959:C:A	0	-3.46279	-3.03848	1.42217e-104	-3.50398	-2.85679	4.61273e-62	-3.41426	-2.97266
45873360	chr19:45873360:T:C	0	-1.03783e-08	-3.05375	5.10197e-103	-1.03783e-08	-2.78074	1.71813e-60	-1.03783e-08	-2.76934
45874646	chr19:45874646:A:T	0	-1.03783e-08	-2.42489	7.02447e-103	-1.03783e-08	-2.46097	2.47737e-60	-1.03783e-08	-2.40338
45874877	chr19:45874877:G:A	0	-1.03783e-08	-2.6347	7.8667e-103	-1.03783e-08	-2.34773	2.595e-60	-1.03783e-08	-2.35699
45875049	chr19:45875049:G:T	0	-1.03783e-08	-2.00075	9.55558e-103	-1.03783e-08	-2.15324	2.8285e-60	-1.03783e-08	-2.27083
45875116	chr19:45875116:G:A	0	-2.79382	-2.76168	1.40815e-104	-3.39396	-2.97671	4.95516e-62	-3.33373	-2.98159
45875360	chr19:45875360:G:C	0	-1.03783e-08	-2.82844	5.55708e-103	-1.03783e-08	-2.69529	1.61718e-60	-1.03783e-08	-2.82989
45876124	chr19:45876124:T:A	0	-1.03783e-08	-3.04971	4.2933e-103	-1.03783e-08	-2.95331	1.34094e-60	-1.03783e-08	-3.0172
45877352	chr19:45877352:G:A	0	-3.17803	-1.41891	8.39352e-104	-2.35426	-2.23123	3.09443e-61	-2.59085	-1.89271
45877429	chr19:45877429:A:G	0	-1.03783e-08	-2.67889	3.98191e-103	-1.03783e-08	-3.0286	1.53035e-60	-1.03783e-08	-2.88508
45877519	chr19:45877519:A:G	0	-3.26357	-2.27515e-08	3.00897e-103	-3.30877	-2.27515e-08	9.11316e-61	-3.40344	-2.27515e-08
45877845	chr19:45877845:G:A	0	-3.42973	-2.83423	1.34857e-104	-3.40997	-3.00394	4.72917e-62	-3.29827	-3.06373
45877923	chr19:45877923:G:A	0	-1.99324	-1.60741	1.56605e-103	-1.81515	-2.14666	9.76536e-61	-1.20435	-2.12997
45878556	chr19:45878556:G:C	0	-3.5456	-3.06867	1.49258e-104	-3.30254	-3.0099	4.64773e-62	-3.30575	-3.07362
45878985	chr19:45878985:T:A	0	-2.91173	-2.27515e-08	2.47546e-103	-3.50394	-2.27515e-08	8.05119e-61	-3.52734	-2.27515e-08
45879062	chr19:45879062:C:T	0	-1.03783e-08	-2.34763	1.16096e-102	-1.03783e-08	-1.95853	3.25112e-60	-1.03783e-08	-2.13157
45879466	chr19:45879466:G:A	0	-1.03783e-08	-1.15229	2.26184e-102	-1.03783e-08	-1.2916	6.02298e-60	-1.03783e-08	-1.51499
45879739	chr19:45879739:G:T	0	-2.58995	-2.27515e-08	5.69554e-103	-2.67068	-2.27515e-08	1.96043e-60	-2.63741	-2.27515e-08
45879861	chr19:45879861:A:G	0	-2.90354	-1.4479	1.61e-103	-2.28994	-1.64419	1.2782e-60	-1.27915	-1.78598
45880197	chr19:45880197:C:G	0	-3.24352	-2.80628	4.76384e-104	-2.82779	-2.32411	5.82251e-62	-3.34345	-2.81057
45880225	chr19:45880225:C:T	0	-1.03783e-08	-2.26431	8.13445e-103	-1.03783e-08	-2.31426	3.30838e-60	-1.03783e-08	-2.11412
45880244	chr19:45880244:C:T	0	-2.56174	-2.81548	1.55622e-104	-3.24209	-3.0286	5.3888e-62	-3.18694	-3.04448
45880548	chr19:45880548:C:T	0	-1.03783e-08	-0.866184	2.69265e-102	-1.03783e-08	-1.11726	6.63309e-60	-1.03783e-08	-1.4185
45880627	chr19:45880627:T:C	0	-3.21244	-3.02327	2.8382e-104	-2.62524	-3.04455	1.03166e-61	-2.51271	-3.06928
45880744	chr19:45880744:C:T	0	-1.03783e-08	-0.475153	1.99936e-102	-1.03783e-08	-1.41496	5.31999e-60	-1.03783e-08	-1.6391
45881052	chr19:45881052:T:C	0	-1.03783e-08	-1.73818	1.03563e-102	-1.03783e-08	-2.07277	4.16089e-60	-1.03783e-08	-1.88484
45881053	chr19:45881053:G:A	0	-1.03783e-08	-1.76597	1.01221e-102	-1.03783e-08	-2.09565	4.0611e-60	-1.03783e-08	-1.90912
45881054	chr19:45881054:C:A	0	-2.68284	-1.91046	4.19023e-103	-2.00057	-0.977036	2.02945e-60	-1.44496	-1.15785
45881201	chr19:45881201:C:T	0	-3.54581	-2.41845	2.42952e-104	-3.54376	-2.2815	7.71128e-62	-3.51591	-2.35715
45881296	chr19:45881296:A:G	0	-1.34498	-1.66795	6.4515e-103	-0.831912	-1.71414	3.54103e-60	-0.0741544	-1.972
45881572	chr19:45881572:C:T	0	-1.36648	-1.3669	5.68131e-103	-1.25919	-1.41399	4.43442e-60	-0.199411	-1.62177
45882180	chr19:45882180:A:C	0	-2.15774	-3.07837	6.22853e-104	-1.88373	-3.00008	4.4905e-61	-1.04827	-3.06292
45882739	chr19:45882739:T:A	0	-1.65638	-2.78676	3.99634e-103	-0.291837	-2.73315	6.42168e-61	-1.10219	-2.65129
45883166	chr19:45883166:C:G	0	-3.27004	-2.92053	1.29228e-104	-3.36673	-3.08981	3.87832e-62	-3.51429	-3.04605
45883416	chr19:45883416:C:T	0	-3.49357	-2.03176	3.36553e-104	-3.54324	-1.95613	1.10804e-61	-3.53675	-1.97382
45884086	chr19:45884086:G:A	0	-0.625938	-2.99254	1.67201e-103	-0.816471	-3.07987	1.67096e-60	0.295788	-3.09296
45884245	chr19:45884245:T:C	0	-1.68482	-3.077	1.49006e-103	-0.982606	-3.02894	4.07697e-61	-1.18409	-3.02372
45884534	chr19:45884534:G:C	0	-3.28416	-2.35712	4.87981e-104	-3.0206	-2.10724	8.28303e-62	-3.40515	-2.39639
45884683	chr19:45884683:G:A	0	-1.70418	-2.27515e-08	1.31314e-102	-1.83536	-2.27515e-08	2.81332e-60	-2.27621	-2.27515e-08
45886068	chr19:45886068:C:T	0	-2.97562	-2.96031	1.83596e-104	-3.01284	-3.09254	9.72848e-62	-2.56472	-3.07597
45886270	chr19:45886270:G:C	0	-3.54545	-1.82801	2.94501e-104	-3.32337	-2.30947	6.88898e-62	-3.53723	-2.44859
45886273	chr19:45886273:G:C	0	-3.54538	-1.83364	2.93007e-104	-3.32432	-2.3136	6.85959e-62	-3.53701	-2.45309
45886345	chr19:45886345:T:G	0	-3.54445	-1.82801	2.91333e-104	-3.33418	-2.30947	6.90667e-62	-3.53467	-2.44859
45886476	chr19:45886476:C:T	0	-3.54432	-1.85366	2.8467e-104	-3.33716	-2.32963	6.78488e-62	-3.53419	-2.46686
45886501	chr19:45886501:G:A	0	-2.12821	-3.0733	6.06193e-104	-1.88932	-3.0216	4.57606e-61	-1.01897	-3.07335
45886578	chr19:45886578:C:G	0	-3.54623	-1.62289	3.54752e-104	-3.30771	-2.13899	8.08944e-62	-3.54026	-2.28493
45886622	chr19:45886622:C:T	0	-1.2108	-3.09286	2.69387e-103	-0.388499	-3.03089	5.19895e-61	-0.898185	-3.06652
45886631	chr19:45886631:C:T	0	-3.39465	-1.2305	5.38393e-104	-3.49799	-1.53154	1.55614e-61	-3.42849	-1.74246
45886660	chr19:45886660:C:G	0	-1.03783e-08	-3.02096	3.87551e-103	-1.03783e-08	-3.05569	1.34551e-60	-1.03783e-08	-3.0138
45886988	chr19:45886988:G:A	0	-1.03783e-08	-3.08676	3.82172e-103	-1.03783e-08	-3.06966	1.36698e-60	-1.03783e-08	-2.99797
45887022	chr19:45887022:T:C	0	-1.26628	-3.08712	2.64179e-103	-0.439275	-2.99963	4.99893e-61	-0.959062	-3.04487
45887155	chr19:45887155:A:G	0	-1.03783e-08	-0.0387368	4.91847e-102	-1.03783e-08	-0.514784	1.46062e-59	-1.03783e-08	-0.62913
45887197	chr19:45887197:C:G	0	0.215188	-2.44505	3.03014e-103	-0.360402	-2.94135	3.8944e-60	0.971145	-2.92218
45887347	chr19:45887347:G:A	0	-1.45009	-2.82284	8.8253e-104	-1.56759	-2.96774	8.10351e-61	-0.64198	-2.87888
45888644	chr19:45888644:AT:A	0	-2.30088	-3.09255	7.07973e-104	-1.76927	-2.98645	3.45852e-61	-1.30528	-3.06703
45888659	chr19:45888659:A:G	0	-2.65422	-3.07881	2.28021e-104	-2.83923	-3.04945	7.99453e-62	-2.79429	-3.0427
45888701	chr19:45888701:G:T	0	-2.46815	-3.06887	2.68636e-104	-2.69097	-3.03379	9.52048e-62	-2.63539	-3.0269
45889193	chr19:45889193:A:G	0	-1.03783e-08	-2.73534	4.4113e-103	-1.03783e-08	-2.9262	1.77943e-60	-1.03783e-08	-2.73428
45889661	chr19:45889661:G:A	0	-1.03783e-08	0.216481	8.20005e-102	-1.03783e-08	-0.00364078	1.93389e-59	-1.03783e-08	-0.348456
45889937	chr19:45889937:A:G	0	-2.94546	-2.98377	1.8789e-104	-2.99408	-3.08819	1.00373e-61	-2.5252	-3.08424
45890604	chr19:45890604:G:A	0	-1.03783e-08	-2.88879	4.2347e-103	-1.03783e-08	-2.96705	1.52631e-60	-1.03783e-08	-2.88772
45890837	chr19:45890837:G:T	0	-3.51743	-2.27515e-08	5.17453e-103	-2.76662	-2.27515e-08	9.8108e-61	-3.32967	-2.27515e-08
45890929	chr19:45890929:C:T	0	-3.49483	-3.0892	1.17014e-104	-3.54606	-3.00977	3.64685e-62	-3.54347	-3.07841
45891010	chr19:45891010:G:A	0	-2.13267	-2.27515e-08	1.5673e-102	-1.65842	-2.27515e-08	4.92521e-60	-1.71621	-2.27515e-08
45891064	chr19:45891064:G:A	0	-1.36604	-2.85099	9.92279e-104	-1.43546	-2.98265	9.44655e-61	-0.462845	-2.90466
45891783	chr19:45891783:AG:A	0	-3.54484	-2.27515e-08	2.37442e-103	-3.54561	-2.27515e-08	7.94994e-61	-3.53999	-2.27515e-08
45891815	chr19:45891815:G:A	0	-3.30836	-2.90797	1.38443e-104	-3.29495	-3.09271	9.51549e-62	-2.64003	-3.02279
45891982	chr19:45891982:T:C	0	-3.5455	-2.46379	2.63887e-104	-3.3966	-2.346	7.03484e-62	-3.50107	-2.4638
45892045	chr19:45892045:A:G	0	-3.27601	-2.31987	1.84865e-104	-3.37616	-2.72233	6.83676e-62	-3.46528	-2.52815
45892720	chr19:45892720:G:A	0	-3.19224	-2.53472	1.63645e-104	-3.25932	-2.9611	5.87426e-62	-3.45108	-2.69409
45892920	chr19:45892920:G:C	0	-3.18931	-2.5142	3.73418e-104	-2.99335	-2.40207	7.0451e-62	-3.37499	-2.58843
45893655	chr19:45893655:G:C	0	-1.03783e-08	-2.88043	4.1546e-103	-1.03783e-08	-2.98615	1.46656e-60	-1.03783e-08	-2.92765
45893762	chr19:45893762:T:C	0	-1.03783e-08	-2.76952	4.32013e-103	-1.03783e-08	-2.94708	1.70994e-60	-1.03783e-08	-2.77412
45893843	chr19:45893843:G:A	0	-1.03783e-08	-3.03693	4.27643e-103	-1.03783e-08	-2.95725	1.44957e-60	-1.03783e-08	-2.93931
45894274	chr19:45894274:G:A	0	-3.27178	-1.67686	2.53518e-104	-3.52671	-2.25597	1.16024e-61	-3.33496	-2.12957
45894401	chr19:45894401:C:T	0	-1.97685	-2.82306	4.40775e-104	-2.14239	-3.08719	2.33269e-61	-1.75075	-3.01539
45894459	chr19:45894459:G:C	0	-1.03783e-08	-2.73838	5.24856e-103	-1.03783e-08	-2.75241	1.75082e-60	-1.03783e-08	-2.75049
45894629	chr19:45894629:T:C	0	-1.1768	-3.07077	1.44223e-103	-0.952637	-3.09154	8.63862e-61	-0.379982	-3.07693
45894720	chr19:45894720:TTTTC:T	0	-2.29511	-3.03304	4.98731e-104	-2.03988	-3.06617	3.83359e-61	-1.17779	-3.09156
45895004	chr19:45895004:T:C	0	-3.38164	-2.40572	3.92203e-104	-3.17487	-2.17147	7.27384e-62	-3.48515	-2.44631
45895210	chr19:45895210:G:C	0	-3.40799	-2.40902	3.73448e-104	-3.21862	-2.17672	7.13126e-62	-3.5014	-2.44985
45895502	chr19:45895502:T:C	0	-1.03783e-08	-2.8376	5.63083e-103	-1.03783e-08	-2.68211	1.99216e-60	-1.03783e-08	-2.62135
45895580	chr19:45895580:T:C	0	-1.03783e-08	-2.68188	4.02623e-103	-1.03783e-08	-3.01754	1.53431e-60	-1.03783e-08	-2.88249
45895631	chr19:45895631:G:A	0	-1.03783e-08	-2.61221	4.58184e-103	-1.03783e-08	-2.88826	1.56729e-60	-1.03783e-08	-2.86122
45895649	chr19:45895649:CACA:C	0	-1.03783e-08	-2.67484	4.03847e-103	-1.03783e-08	-3.0145	1.54208e-60	-1.03783e-08	-2.87744
45895701	chr19:45895701:G:A	0	-3.41875	-2.30442	3.4628e-104	-3.41161	-2.05927	7.907e-62	-3.48988	-2.35812
45895731	chr19:45895731:A:G	0	-2.19022	-3.04113	5.6683e-104	-1.91826	-3.0598	4.41115e-61	-1.03915	-3.08987
45896054	chr19:45896054:G:A	0	-3.53615	-1.88224	1.64754e-104	-3.53842	-2.67524	8.73009e-62	-3.54424	-2.20473
45896787	chr19:45896787:G:A	0	-1.03783e-08	-0.862667	2.00343e-102	-1.03783e-08	-1.41292	5.48745e-60	-1.03783e-08	-1.60811
45896877	chr19:45896877:G:A	0	-3.53749	-2.08992	1.46412e-104	-3.53857	-2.79313	7.34258e-62	-3.54394	-2.37812
45897033	chr19:45897033:G:A	0	-3.29461	-1.94585	2.09534e-104	-3.5211	-2.45213	9.23767e-62	-3.35837	-2.33409
45897091	chr19:45897091:G:T	0	-1.20304	-3.08096	1.41185e-103	-0.978564	-3.0869	8.29034e-61	-0.411668	-3.0864
45897185	chr19:45897185:C:T	0	-1.40202	-2.82413	1.0681e-103	-1.38919	-2.9553	1.02232e-60	-0.423378	-2.86512
45897237	chr19:45897237:A:AT	0	-1.38476	-2.84419	1.11885e-103	-1.3109	-2.98717	1.06768e-60	-0.346092	-2.89899
45897399	chr19:45897399:T:A	0	-1.49811	-3.00011	7.06581e-104	-1.7227	-3.03498	3.43984e-61	-1.28679	-3.09094
45897503	chr19:45897503:C:T	0	-3.24277	-2.27515e-08	8.10606e-103	-2.31775	-2.27515e-08	1.1325e-60	-3.18615	-2.27515e-08
45897553	chr19:45897553:G:A	0	-1.03783e-08	-2.79298	4.77413e-103	-1.03783e-08	-2.84715	1.76374e-60	-1.03783e-08	-2.74314
45897678	chr19:45897678:C:T	0	-3.4873	-2.29559	1.42051e-104	-3.53209	-2.82984	5.57774e-62	-3.54423	-2.65273
45898076	chr19:45898076:AC:A	0	-3.34115	-1.05439	6.40252e-104	-3.51375	-1.3425	2.17467e-61	-3.38846	-1.44782
45898290	chr19:45898290:G:A	0	-1.03783e-08	-2.44427	7.66296e-103	-1.03783e-08	-2.37397	2.23477e-60	-1.03783e-08	-2.50644
45898554	chr19:45898554:C:G	0	-2.34799	-3.01331	2.94241e-104	-2.57308	-3.06064	1.65126e-61	-2.0253	-3.08632
45898634	chr19:45898634:A:G	0	-2.32496	-3.0316	3.04635e-104	-2.55203	-3.04698	1.70794e-61	-1.98798	-3.08989
45898685	chr19:45898685:C:T	0	-3.53887	-2.72059	1.13857e-104	-3.5296	-3.05358	3.98822e-62	-3.54531	-2.98709
45898740	chr19:45898740:C:T	0	-2.11582	-2.96381	2.87378e-104	-3.10899	-2.54833	2.14396e-61	-1.95661	-2.89389
45898774	chr19:45898774:T:C	0	-3.35699	-3.03911	1.57143e-104	-3.54579	-2.71517	4.86723e-62	-3.40134	-2.93188
45899834	chr19:45899834:C:G	0	-3.526	-2.8073	1.09203e-104	-3.54525	-3.07966	4.13832e-62	-3.50699	-2.98846
45899920	chr19:45899920:G:A	0	-1.03783e-08	-2.83799	4.52756e-103	-1.03783e-08	-2.90018	1.62987e-60	-1.03783e-08	-2.82207
45900116	chr19:45900116:A:G	0	-2.70123	-1.98881	2.4782e-104	-2.79743	-3.00799	2.11368e-61	-2.01306	-2.85167
45900156	chr19:45900156:T:A	0	-3.4907	-2.76348	1.07902e-104	-3.5454	-3.0915	3.95089e-62	-3.49305	-3.04876
45900299	chr19:45900299:T:A	0	-1.03783e-08	-2.83667	4.53433e-103	-1.03783e-08	-2.89869	1.63256e-60	-1.03783e-08	-2.82042
45900656	chr19:45900656:A:G	0	-3.41483	-2.1023	1.26883e-104	-3.52245	-2.9524	5.46571e-62	-3.41749	-2.79976
45900700	chr19:45900700:C:T	0	-1.03783e-08	-1.0292	1.24352e-102	-1.03783e-08	-1.88984	5.0716e-60	-1.03783e-08	-1.68692
45900733	chr19:45900733:G:A	0	-1.03783e-08	-1.78533	6.98912e-103	-1.03783e-08	-2.46601	2.8507e-60	-1.03783e-08	-2.26301
45900787	chr19:45900787:T:C	0	-3.3408	-1.72234	2.4833e-104	-3.48873	-2.31463	9.91204e-62	-3.40581	-2.21618
45901170	chr19:45901170:G:A	0	-3.08691	-2.3467	1.38405e-104	-3.37647	-3.01147	6.14689e-62	-3.19476	-2.90504
45901321	chr19:45901321:A:G	0	-3.53371	-2.30441	2.54377e-104	-3.5143	-2.26501	6.83203e-62	-3.41006	-2.58406
45901336	chr19:45901336:G:C	0	-1.03783e-08	1.2606	5.35164e-101	-1.03783e-08	1.87221	7.09464e-59	-1.03783e-08	0.951351
45901988	chr19:45901988:G:A	0	-1.56913	-2.97778	4.42842e-104	-2.6371	-2.58781	3.89724e-61	-1.42728	-2.82561
45902332	chr19:45902332:T:C	0	-1.52496	-3.03773	4.06155e-104	-2.60536	-2.70603	3.72087e-61	-1.39525	-2.90395
45902468	chr19:45902468:C:T	0	-1.03783e-08	-3.09309	3.82189e-103	-1.03783e-08	-3.06962	1.24326e-60	-1.03783e-08	-3.09283
45902577	chr19:45902577:G:A	0	-1.03783e-08	-3.05043	3.99885e-103	-1.03783e-08	-3.02436	1.43917e-60	-1.03783e-08	-2.94651
45902873	chr19:45902873:C:CA	0	-3.40283	-2.27515e-08	3.70304e-103	-3.10121	-2.27515e-08	8.50226e-61	-3.47283	-2.27515e-08
45903205	chr19:45903205:C:T	0	-2.23179	-3.02248	5.8573e-104	-1.86882	-3.07644	4.3115e-61	-1.09087	-3.061
45903467	chr19:45903467:C:T	0	-1.03783e-08	-3.09052	3.84543e-103	-1.03783e-08	-3.06348	1.3193e-60	-1.03783e-08	-3.03347
45903519	chr19:45903519:A:C	0	-1.03783e-08	-2.60049	7.6918e-103	-1.03783e-08	-2.37021	2.60781e-60	-1.03783e-08	-2.35206
45903690	chr19:45903690:T:A	0	-2.80008	-2.90839	3.58524e-104	-2.34297	-3.09316	2.43979e-61	-1.63957	-3.08168
45903759	chr19:45903759:C:G	0	-1.03783e-08	-2.68825	6.35655e-103	-1.03783e-08	-2.56088	1.9208e-60	-1.03783e-08	-2.65783
45904025	chr19:45904025:A:AG	0	-1.03783e-08	-2.85519	3.80333e-103	-1.03783e-08	-3.07449	1.31615e-60	-1.03783e-08	-3.03586
45904397	chr19:45904397:G:A	0	-2.85595	-2.27515e-08	6.09722e-103	-2.60253	-2.27515e-08	2.01036e-60	-2.61226	-2.27515e-08
45904427	chr19:45904427:G:A	0	-2.87392	-1.62741	6.26487e-104	-3.17938	-1.69861	2.94413e-61	-2.79265	-1.7407
45904638	chr19:45904638:G:A	0	-1.03783e-08	-1.28352	1.45402e-102	-1.03783e-08	-1.73345	4.49407e-60	-1.03783e-08	-1.80781
45904760	chr19:45904760:A:C	0	-2.21288	-3.068	5.91898e-104	-1.84281	-3.09198	4.32332e-61	-1.06319	-3.08595
45904768	chr19:45904768:G:A	0	-3.3556	-2.27515e-08	3.18555e-103	-3.25174	-2.27515e-08	8.56876e-61	-3.46504	-2.27515e-08
45904949	chr19:45904949:A:C	0	-3.46848	-2.27515e-08	2.3732e-103	-3.54613	-2.27515e-08	8.07873e-61	-3.52392	-2.27515e-08
45905318	chr19:45905318:C:T	0	-1.03783e-08	-1.19744	1.85618e-102	-1.03783e-08	-1.48926	8.1517e-60	-1.03783e-08	-1.21235
45905380	chr19:45905380:T:G	0	-2.51438	-2.27515e-08	5.06281e-103	-2.78844	-2.27515e-08	2.24057e-60	-2.50384	-2.27515e-08
45905467	chr19:45905467:G:A	0	-2.63609	-1.59714	8.00166e-104	-2.98824	-1.64507	4.06511e-61	-2.55462	-1.6561
45906153	chr19:45906153:T:C	0	-1.8795	-2.43102	7.81061e-104	-2.83361	-1.82386	5.73901e-61	-1.78863	-2.07724
45906311	chr19:45906311:T:C	0	-1.80911	-2.50553	7.5464e-104	-2.76297	-1.92891	5.90547e-61	-1.67814	-2.15914
45906933	chr19:45906933:G:T	0	-1.3635	-2.27515e-08	1.80699e-102	-1.51612	-2.27515e-08	7.89155e-60	-1.24478	-2.27515e-08
45906958	chr19:45906958:G:A	0	-2.78378	-2.90712	3.64967e-104	-2.32515	-3.09316	2.46349e-61	-1.63001	-3.08157
45907302	chr19:45907302:C:T	0	-1.03783e-08	-0.913759	2.45391e-102	-1.03783e-08	-1.2101	1.08319e-59	-1.03783e-08	-0.928077
45907423	chr19:45907423:G:A	0	-1.37754	-3.09169	3.86681e-104	-2.49669	-2.86383	4.05487e-61	-1.20448	-3.00876
45907456	chr19:45907456:C:T	0	-3.50533	-2.62496	1.10438e-104	-3.54603	-3.06763	4.17027e-62	-3.50593	-2.98183
45907830	chr19:45907830:G:C	0	-3.54253	-2.27515e-08	2.69486e-103	-3.41902	-2.27515e-08	9.19715e-61	-3.39427	-2.27515e-08
45908024	chr19:45908024:T:C	0	-1.58826	-3.08891	3.26116e-104	-2.57284	-2.95803	3.31206e-61	-1.36198	-3.05361
45908845	chr19:45908845:T:C	0	-3.47621	-3.01464	1.44532e-104	-3.31044	-3.03418	3.91769e-62	-3.50006	-3.05019
45909273	chr19:45909273:T:C	0	-2.859	-2.89823	1.74917e-104	-3.20307	-2.95074	1.00338e-61	-2.71432	-2.89546
45909779	chr19:45909779:C:T	0	-2.67311	-2.79092	5.95476e-104	-2.44068	-2.48808	2.58595e-61	-1.99956	-2.66351
45909819	chr19:45909819:C:G	0	-2.8206	-3.03132	3.7013e-104	-2.62047	-2.7838	1.62718e-61	-2.19949	-2.92681
45910140	chr19:45910140:A:G	0	-3.54485	-3.01309	1.15995e-104	-3.51995	-3.04463	4.40323e-62	-3.36951	-3.0639
45910150	chr19:45910150:G:A	0	-3.54006	-3.00271	1.17937e-104	-3.50644	-3.04153	4.54403e-62	-3.34153	-3.0604
45910186	chr19:45910186:G:A	0	-1.03783e-08	-3.08112	3.81672e-103	-1.03783e-08	-3.07097	1.25863e-60	-1.03783e-08	-3.08055
45910337	chr19:45910337:A:C	0	-3.53409	-2.94038	1.34927e-104	-3.3379	-3.07549	3.74009e-62	-3.54284	-3.0538
45910531	chr19:45910531:C:T	0	-3.52174	-2.51107	1.56043e-104	-3.28127	-2.98672	4.84767e-62	-3.51615	-2.82109
45911070	chr19:45911070:A:G	0	-3.53594	-3.08	1.44694e-104	-3.47309	-2.87041	4.00887e-62	-3.5412	-2.98603
45911370	chr19:45911370:T:C	0	-3.54349	-2.9126	1.10925e-104	-3.54279	-3.06647	4.11781e-62	-3.44313	-3.05729
45911590	chr19:45911590:C:T	0	-1.03783e-08	-3.05988	3.73945e-103	-1.03783e-08	-3.09143	1.25388e-60	-1.03783e-08	-3.08433
45911752	chr19:45911752:T:C	0	-3.54377	-2.92116	1.10603e-104	-3.54248	-3.0697	4.09634e-62	-3.4446	-3.06105
45911819	chr19:45911819:C:T	0	-1.03783e-08	-2.26815	5.38462e-103	-1.03783e-08	-2.72682	1.74794e-60	-1.03783e-08	-2.75213
45911987	chr19:45911987:A:G	0	-3.51819	-2.84625	1.14689e-104	-3.53966	-3.03625	4.71064e-62	-3.34158	-3.02434
45912085	chr19:45912085:T:G	0	-3.54002	-2.56695	1.97343e-104	-3.52805	-2.50512	6.60889e-62	-3.49394	-2.53339
45912326	chr19:45912326:A:G	0	-3.54197	-2.9126	1.10786e-104	-3.54405	-3.06647	4.15109e-62	-3.43508	-3.05729
45912438	chr19:45912438:C:T	0	-3.4283	-2.78185	2.40569e-104	-3.14409	-2.69103	1.06643e-61	-2.80323	-2.74561
45912507	chr19:45912507:G:A	0	-1.03783e-08	-2.82115	3.81646e-103	-1.03783e-08	-3.07104	1.39452e-60	-1.03783e-08	-2.97803
45912696	chr19:45912696:G:A	0	-3.52874	-2.89299	1.15308e-104	-3.47878	-3.09173	3.81332e-62	-3.53833	-3.03892
45912779	chr19:45912779:A:G	0	-3.51662	-2.81904	1.47181e-104	-3.24411	-3.08234	4.1151e-62	-3.49735	-3.00373
45912918	chr19:45912918:G:A	0	-3.51636	-2.56995	1.56762e-104	-3.2467	-3.01669	4.75801e-62	-3.49811	-2.85781
45913007	chr19:45913007:AAC:A	0	-2.76916	-2.7233	5.46519e-104	-2.75348	-2.26107	2.49138e-61	-2.16374	-2.53659
45913104	chr19:45913104:A:G	0	-1.03783e-08	-2.81598	3.82882e-103	-1.03783e-08	-3.06781	1.40172e-60	-1.03783e-08	-2.97287
45913389	chr19:45913389:G:A	0	-3.54591	-2.82488	1.15024e-104	-3.53897	-3.03401	4.19982e-62	-3.4599	-3.0208
45913480	chr19:45913480:C:T	0	-3.54534	-2.81284	1.15852e-104	-3.54035	-3.02545	4.24837e-62	-3.45618	-3.01303
45913858	chr19:45913858:A:G	0	-1.03783e-08	-3.08675	4.62012e-103	-1.03783e-08	-2.87995	1.47026e-60	-1.03783e-08	-2.92514
45914071	chr19:45914071:C:A	0	-1.03783e-08	-2.95402	5.21616e-103	-1.03783e-08	-2.7586	1.64018e-60	-1.03783e-08	-2.81577
45914171	chr19:45914171:G:A	0	-2.27716	-2.2862	6.1625e-104	-2.00212	-2.89234	4.6239e-61	-1.33139	-2.75053
45914710	chr19:45914710:T:A	0	-1.03783e-08	-3.09316	4.28513e-103	-1.03783e-08	-2.95522	1.404e-60	-1.03783e-08	-2.97125
45914831	chr19:45914831:T:C	0	-3.53882	-2.45908	2.23639e-104	-3.52752	-2.38057	7.34663e-62	-3.49506	-2.42644
45915628	chr19:45915628:G:T	0	-3.53359	-2.74583	1.47066e-104	-3.34104	-2.9862	4.14841e-62	-3.5404	-2.95262
45915836	chr19:45915836:A:G	0	-3.54295	-2.75353	2.39443e-104	-3.34992	-2.48988	8.74815e-62	-3.13454	-2.61237
45916133	chr19:45916133:C:T	0	-1.03783e-08	-1.94387	2.13316e-102	-1.03783e-08	-1.35018	7.72437e-60	-1.03783e-08	-1.26619
45916189	chr19:45916189:A:G	0	-2.93635	-2.26554	2.47266e-104	-2.86141	-2.94625	1.63736e-61	-2.34738	-2.7727
45916223	chr19:45916223:A:G	0	-1.03783e-08	-1.58753	9.17138e-103	-1.03783e-08	-2.19428	3.46636e-60	-1.03783e-08	-2.06747
45916431	chr19:45916431:G:A	0	-1.03783e-08	-2.75937	4.17722e-103	-1.03783e-08	-2.98072	1.3698e-60	-1.03783e-08	-2.99591
45916515	chr19:45916515:A:G	0	-3.42974	-2.86326	2.41007e-104	-3.1138	-2.7195	1.05492e-61	-2.76462	-2.79507
45916655	chr19:45916655:C:T	0	-1.03783e-08	-2.86056	5.68135e-103	-1.03783e-08	-2.67318	1.82209e-60	-1.03783e-08	-2.71059
45916889	chr19:45916889:A:C	0	-3.54569	-2.82427	1.09115e-104	-3.54633	-3.07939	3.89399e-62	-3.5327	-3.02361
45916940	chr19:45916940:G:A	0	-1.03783e-08	-3.03612	3.76034e-103	-1.03783e-08	-3.08586	1.25009e-60	-1.03783e-08	-3.08736
45917300	chr19:45917300:G:A	0	-1.03783e-08	-3.01989	3.80758e-103	-1.03783e-08	-3.07337	1.29816e-60	-1.03783e-08	-3.04962
45917465	chr19:45917465:A:G	0	-1.03783e-08	-2.82327	4.31409e-103	-1.03783e-08	-2.94848	1.38689e-60	-1.03783e-08	-2.98351
45917494	chr19:45917494:G:A	0	-1.03783e-08	-2.76499	4.15553e-103	-1.03783e-08	-2.98593	1.36323e-60	-1.03783e-08	-3.00071
45918162	chr19:45918162:C:T	0	-3.12367	-2.85751	1.46939e-104	-3.42763	-2.90047	7.48078e-62	-2.96061	-2.94279
45918306	chr19:45918306:C:T	0	-3.27086	-2.78548	1.98593e-104	-3.0058	-3.02106	4.71296e-62	-3.35884	-3.00659
45918408	chr19:45918408:G:C	0	-1.03783e-08	-3.08359	4.1212e-103	-1.03783e-08	-2.99422	1.32225e-60	-1.03783e-08	-3.03124
45918469	chr19:45918469:A:G	0	-3.54505	-0.954565	6.45388e-104	-3.52985	-1.31842	2.68625e-61	-3.4719	-1.15312
45918813	chr19:45918813:G:C	0	-3.49369	-2.4832	1.74588e-104	-3.17622	-2.97947	5.19501e-62	-3.46654	-2.8015
45919219	chr19:45919219:C:T	0	-1.03783e-08	-2.85282	4.01738e-103	-1.03783e-08	-3.01974	1.34259e-60	-1.03783e-08	-3.01597
45920087	chr19:45920087:A:T	0	-3.41894	-1.29525	8.17977e-104	-3.36574	-1.24555	5.20156e-61	-2.75494	-1.20926
45920606	chr19:45920606:C:A	0	-3.29625	-3.08871	1.53959e-104	-3.18926	-3.09217	9.33058e-62	-2.60257	-3.07988
45920617	chr19:45920617:T:A	0	-1.03783e-08	-2.75324	9.29106e-103	-1.03783e-08	-2.18131	1.98385e-60	-1.03783e-08	-2.62554
45920891	chr19:45920891:C:T	0	-1.03783e-08	-2.56262	5.73814e-103	-1.03783e-08	-2.66323	1.79435e-60	-1.03783e-08	-2.72593
45921052	chr19:45921052:ATATT:A	0	-1.03783e-08	-3.02697	3.74303e-103	-1.03783e-08	-3.09047	1.24472e-60	-1.03783e-08	-3.09166
45921103	chr19:45921103:ATG:A	0	-1.03783e-08	-0.96684	1.58168e-102	-1.03783e-08	-1.6493	7.82483e-60	-1.03783e-08	-1.25327
45921108	chr19:45921108:A:C	0	-1.03783e-08	-2.33452	6.36614e-103	-1.03783e-08	-2.55937	2.02433e-60	-1.03783e-08	-2.60533
45921258	chr19:45921258:ATAT:A	0	-3.02372	-2.00264	3.3776e-104	-2.82763	-2.66815	9.24067e-62	-3.24936	-2.44277
45921600	chr19:45921600:A:T	0	-1.03783e-08	-2.27148	6.7691e-103	-1.03783e-08	-2.498	2.15907e-60	-1.03783e-08	-2.5409
45921716	chr19:45921716:C:T	0	-2.94411	-2.27515e-08	2.91984e-103	-3.33884	-2.27515e-08	9.54744e-61	-3.35689	-2.27515e-08
45921729	chr19:45921729:T:A	0	-1.03783e-08	-2.26542	6.71773e-103	-1.03783e-08	-2.50562	2.14889e-60	-1.03783e-08	-2.54562
45921766	chr19:45921766:C:T	0	-2.32231	-2.42828	7.46003e-104	-1.98887	-2.71452	3.24672e-61	-1.7142	-2.72132
45921857	chr19:45921857:C:T	0	-2.36024	-2.49105	6.87935e-104	-2.02363	-2.7608	2.93723e-61	-1.76772	-2.76797
45921975	chr19:45921975:T:C	0	-2.38723	-2.42984	7.00164e-104	-2.05737	-2.70943	2.99185e-61	-1.7994	-2.71787
45922172	chr19:45922172:G:A	0	-3.40017	-2.40455	1.89189e-104	-3.30866	-2.76672	1.84084e-61	-2.51158	-2.49136
45922206	chr19:45922206:G:A	0	-2.80469	-2.27515e-08	7.33898e-103	-2.41717	-2.27515e-08	2.2067e-59	-0.216492	-2.27515e-08
45922394	chr19:45922394:A:G	0	-2.26185	-2.44479	8.04747e-104	-1.90955	-2.71804	3.41914e-61	-1.65434	-2.72943
45922652	chr19:45922652:G:A	0	-1.03783e-08	-2.2087	7.16016e-103	-1.03783e-08	-2.44183	2.2638e-60	-1.03783e-08	-2.49353
45922734	chr19:45922734:G:A	0	-1.03783e-08	-0.812115	1.83846e-102	-1.03783e-08	-1.49885	8.92181e-60	-1.03783e-08	-1.12207
45922752	chr19:45922752:A:T	0	-2.44745	-1.56316	1.16032e-103	-2.12434	-2.13733	4.66041e-61	-1.89487	-2.17918
45922818	chr19:45922818:T:C	0	-3.42121	-2.24443	2.04213e-104	-3.33408	-2.66488	2.00747e-61	-2.5614	-2.35488
45922838	chr19:45922838:C:T	0	-1.03783e-08	-2.09394	6.02659e-103	-1.03783e-08	-2.61418	2.24833e-60	-1.03783e-08	-2.50039
45922864	chr19:45922864:A:G	0	-3.45624	-2.6688	1.51027e-104	-3.31269	-2.98797	6.07255e-62	-3.22024	-2.89172
45923056	chr19:45923056:C:T	0	-3.37169	-2.8253	1.61457e-104	-3.26675	-2.96713	1.52176e-61	-2.41676	-2.77653
45923342	chr19:45923342:C:T	0	-1.03783e-08	-2.17477	7.2388e-103	-1.03783e-08	-2.43091	2.31438e-60	-1.03783e-08	-2.47143
45923472	chr19:45923472:G:A	0	-3.19055	-2.18922	2.54128e-104	-3.23025	-2.55004	8.12731e-62	-3.44877	-2.37174
45923527	chr19:45923527:T:A	0	-1.86449	-1.56789	1.38366e-103	-1.63879	-2.44684	6.98155e-61	-1.32894	-2.34095
45923618	chr19:45923618:A:G	0	-3.43595	-3.09191	1.16244e-104	-3.47725	-3.08517	8.38218e-62	-2.73855	-3.05109
45923633	chr19:45923633:T:C	0	-3.50524	-3.08642	1.11656e-104	-3.52603	-3.07666	6.64294e-62	-2.99432	-3.02787
45923678	chr19:45923678:G:A	0	-3.43544	-3.08624	1.27353e-104	-3.38343	-3.08773	4.27531e-62	-3.37298	-3.08991
45923708	chr19:45923708:C:T	0	-3.3858	-2.97465	1.46672e-104	-3.35881	-2.97112	1.10983e-61	-2.65847	-2.85048
45923802	chr19:45923802:C:T	0	-1.03783e-08	-2.89085	5.03379e-103	-1.03783e-08	-2.79419	1.60916e-60	-1.03783e-08	-2.83486
45924127	chr19:45924127:C:T	0	-3.51297	-2.27218	1.7322e-104	-3.27521	-2.88835	5.82375e-62	-3.50288	-2.65092
45924429	chr19:45924429:TA:T	0	-3.49091	-2.3752	1.34384e-104	-3.49264	-2.92478	6.87158e-62	-3.0789	-2.90945
45924467	chr19:45924467:A:G	0	-3.45632	-2.88327	1.19e-104	-3.45631	-3.08269	6.46855e-62	-2.97421	-3.07458
45924543	chr19:45924543:G:A	0	-1.03783e-08	-3.00285	3.80482e-103	-1.03783e-08	-3.0741	1.30528e-60	-1.03783e-08	-3.04415
45924922	chr19:45924922:G:A	0	-3.54293	-3.08868	1.22954e-104	-3.53752	-2.96879	3.84305e-62	-3.54499	-3.02449
45925017	chr19:45925017:C:A	0	-2.19278	-0.953836	1.8599e-103	-1.93388	-1.85597	9.84233e-61	-1.64196	-1.6845
45925070	chr19:45925070:G:C	0	-1.03783e-08	-2.68949	5.85469e-103	-1.03783e-08	-2.64312	1.82123e-60	-1.03783e-08	-2.71106
45925438	chr19:45925438:T:A	0	-2.60107	-0.0360259	2.3093e-103	-2.23605	-1.33737	1.1935e-60	-1.96643	-1.16725
45925529	chr19:45925529:C:T	0	-3.26649	-2.68664	2.66117e-104	-3.18478	-2.5494	6.69081e-62	-3.49713	-2.51788
45925668	chr19:45925668:C:T	0	-1.03783e-08	-2.20725	7.26849e-103	-1.03783e-08	-2.42682	2.33538e-60	-1.03783e-08	-2.4624
45926461	chr19:45926461:G:C	0	-3.45059	-2.8979	1.18251e-104	-3.45296	-3.09235	6.43315e-62	-2.96481	-3.08947
45926525	chr19:45926525:C:T	0	-1.90566	-1.79134	1.11918e-103	-1.68893	-2.60884	5.50837e-61	-1.37793	-2.52896
45926998	chr19:45926998:A:T	0	-2.31887	-1.17605	1.31854e-103	-2.09366	-2.04017	6.92499e-61	-1.79267	-1.88535
45927121	chr19:45927121:C:T	0	-3.13448	-2.55664	3.28733e-104	-2.92184	-2.60104	7.51284e-62	-3.38484	-2.5143
45927441	chr19:45927441:C:A	0	-3.09518	-2.66906	3.17448e-104	-2.88318	-2.67463	6.92681e-62	-3.36653	-2.61381
45927656	chr19:45927656:T:A	0	-3.40089	-2.94249	1.261e-104	-3.38876	-3.09229	7.6738e-62	-2.78748	-3.09045
45927698	chr19:45927698:AT:A	0	-3.5327	-3.02862	1.07963e-104	-3.54414	-3.09219	4.58471e-62	-3.30081	-3.09221
45927753	chr19:45927753:T:G	0	-3.4145	-3.09024	1.17898e-104	-3.46667	-3.08163	8.37502e-62	-2.71724	-3.07325
45927891	chr19:45927891:C:G	0	-3.3619	-2.95014	1.4451e-104	-3.28522	-3.05956	5.05667e-62	-3.23932	-3.05572
45928080	chr19:45928080:G:A	0	-3.08767	-2.70713	3.13258e-104	-2.86367	-2.70743	6.7237e-62	-3.36099	-2.64911
45928082	chr19:45928082:G:A	0	-3.08341	-2.71706	3.12036e-104	-2.85803	-2.71698	6.66658e-62	-3.35819	-2.66044
45928114	chr19:45928114:C:T	0	-3.44362	-2.40546	1.38017e-104	-3.44036	-2.95039	7.93246e-62	-2.91128	-2.9335
45928380	chr19:45928380:G:A	0	-3.19673	-1.74041	4.12549e-104	-3.03679	-2.25898	1.03387e-61	-3.37646	-2.20338
45928794	chr19:45928794:G:A	0	-3.16163	-1.62561	6.58389e-104	-2.97636	-1.85196	1.57944e-61	-3.41601	-1.74008
45929953	chr19:45929953:A:G	0	-3.31462	-3.09243	3.21051e-104	-2.45876	-3.08776	4.11214e-62	-3.42389	-3.07791
45930111	chr19:45930111:G:A	0	-1.03783e-08	-2.74675	7.445e-103	-1.03783e-08	-2.40282	2.18109e-60	-1.03783e-08	-2.53075
45930139	chr19:45930139:T:C	0	-3.38246	-3.01832	1.46188e-104	-3.24657	-3.08666	4.12925e-62	-3.4171	-3.08055
45930394	chr19:45930394:C:G	0	-1.03783e-08	-2.62229	4.97433e-103	-1.03783e-08	-2.80607	1.49923e-60	-1.03783e-08	-2.90562
45930475	chr19:45930475:A:G	0	-2.63986	-3.09093	2.67895e-104	-2.68083	-3.04669	6.74662e-62	-2.92645	-3.08026
45931116	chr19:45931116:C:T	0	-1.03783e-08	-2.92891	4.05864e-103	-1.03783e-08	-3.00952	1.33217e-60	-1.03783e-08	-3.02377
45931166	chr19:45931166:G:A	0	-3.2305	-2.27515e-08	2.85754e-103	-3.36041	-2.27515e-08	1.22443e-60	-3.1081	-2.27515e-08
45931678	chr19:45931678:G:A	0	-1.03783e-08	-2.78275	5.0295e-103	-1.03783e-08	-2.79505	1.52986e-60	-1.03783e-08	-2.8854
45932062	chr19:45932062:G:A	0	-1.03783e-08	-2.78396	7.1846e-103	-1.03783e-08	-2.43843	2.12173e-60	-1.03783e-08	-2.55834
45932196	chr19:45932196:G:A	0	-1.03783e-08	-2.50558	7.75371e-103	-1.03783e-08	-2.36219	2.23375e-60	-1.03783e-08	-2.50689
45932502	chr19:45932502:A:G	0	-3.31735	-3.0689	1.27196e-104	-3.38742	-3.08496	3.61125e-62	-3.54633	-3.08536
45932551	chr19:45932551:A:C	0	-1.03783e-08	-2.73372	5.30807e-103	-1.03783e-08	-2.74114	1.59922e-60	-1.03783e-08	-2.84106
45932807	chr19:45932807:T:C	0	-3.26828	-3.07371	1.30624e-104	-3.35795	-3.08785	3.61253e-62	-3.54367	-3.08767
45933306	chr19:45933306:C:T	0	-2.90796	-2.27515e-08	1.00572e-102	-2.10208	-2.27515e-08	3.55284e-58	2.56234	-2.27515e-08
45933978	chr19:45933978:G:A	0	-2.55555	-2.27515e-08	7.11217e-103	-2.44856	-2.27515e-08	2.2676e-60	-2.49185	-2.27515e-08
45935429	chr19:45935429:A:G	0	-2.82694	-1.45257	1.15743e-103	-2.06911	-2.19505	4.66981e-61	-2.05404	-2.018
45935867	chr19:45935867:A:T	0	-2.99775	-2.2199	2.20508e-104	-2.98921	-2.93298	6.55516e-62	-3.22459	-2.8109
45936045	chr19:45936045:C:T	0	-1.03783e-08	-3.07837	3.74649e-103	-1.03783e-08	-3.08955	1.24513e-60	-1.03783e-08	-3.09133
45936063	chr19:45936063:G:A	0	-3.31718	-3.0912	2.67865e-104	-2.64124	-3.0864	4.27919e-62	-3.36886	-3.09312
45936208	chr19:45936208:G:A	0	-1.03783e-08	-2.20959	7.05037e-103	-1.03783e-08	-2.45728	2.31049e-60	-1.03783e-08	-2.47311
45936625	chr19:45936625:AAGAC:A	0	-1.03783e-08	-2.80712	3.88238e-103	-1.03783e-08	-3.05392	1.37601e-60	-1.03783e-08	-2.99139
45936891	chr19:45936891:G:A	0	-1.03783e-08	-2.82944	3.85158e-103	-1.03783e-08	-3.06188	1.35523e-60	-1.03783e-08	-3.0066
45936956	chr19:45936956:C:G	0	-1.03783e-08	-3.09137	3.80868e-103	-1.03783e-08	-3.07308	1.25876e-60	-1.03783e-08	-3.08044
45938239	chr19:45938239:A:G	0	-1.03783e-08	-3.09033	3.73381e-103	-1.03783e-08	-3.09294	1.2551e-60	-1.03783e-08	-3.08336
45938391	chr19:45938391:C:T	0	-3.546	-3.06914	1.144e-104	-3.53914	-3.03928	4.65809e-62	-3.32768	-3.04946
45938692	chr19:45938692:T:C	0	-3.20756	-2.00479	1.53712e-104	-3.40053	-2.88251	5.74e-62	-3.40841	-2.75987
45938955	chr19:45938955:C:T	0	0.0787202	-3.0753	2.26687e-102	1.7517	-3.04108	4.19078e-60	1.19727	-3.07496
45940193	chr19:45940193:G:A	0	-1.03783e-08	-2.94523	5.07757e-103	-1.03783e-08	-2.78553	1.69551e-60	-1.03783e-08	-2.78259
45940628	chr19:45940628:C:A	0	-3.5045	-2.91222	1.76592e-104	-3.12517	-3.01911	5.42106e-62	-3.26891	-2.95654
45940989	chr19:45940989:A:T	0	-1.03783e-08	-2.12991	8.76728e-103	-1.03783e-08	-2.23934	3.88532e-60	-1.03783e-08	-1.95337
45941017	chr19:45941017:C:T	0	-1.03783e-08	-3.06696	3.7379e-103	-1.03783e-08	-3.09184	1.24656e-60	-1.03783e-08	-3.09018
45941422	chr19:45941422:C:A	0	-3.31274	-3.05041	2.69403e-104	-2.67181	-3.05011	5.68441e-62	-3.22743	-2.95058
45941552	chr19:45941552:G:A	0	-1.03783e-08	-2.92038	5.43365e-103	-1.03783e-08	-2.71775	1.79666e-60	-1.03783e-08	-2.72464
45941750	chr19:45941750:A:T	0	-2.47868	-2.44537	9.85584e-104	-2.16505	-2.25983	1.57963e-61	-3.12216	-2.03381
45942164	chr19:45942164:C:A	0	-3.53895	-2.79765	1.85425e-104	-3.19537	-2.9001	5.02331e-62	-3.35858	-2.94307
45942205	chr19:45942205:C:A	0	-1.03783e-08	-2.97262	3.88806e-103	-1.03783e-08	-3.05246	1.30734e-60	-1.03783e-08	-3.04258
45942222	chr19:45942222:G:C	0	-1.03783e-08	-3.04758	3.76979e-103	-1.03783e-08	-3.08335	1.25792e-60	-1.03783e-08	-3.08111
45943431	chr19:45943431:C:T	0	-1.03783e-08	-3.08799	3.81285e-103	-1.03783e-08	-3.07199	1.27537e-60	-1.03783e-08	-3.06733
45943547	chr19:45943547:C:A	0	-1.03783e-08	-2.99012	4.63877e-103	-1.03783e-08	-2.87592	1.35236e-60	-1.03783e-08	-3.00872
45943619	chr19:45943619:A:G	0	-3.33375	-2.31614	4.61461e-104	-2.63288	-2.55084	1.09219e-61	-2.94562	-2.57936
45944015	chr19:45944015:T:A	0	-3.34121	-2.27515e-08	8.23558e-103	-2.3019	-2.27515e-08	1.26967e-60	-3.07182	-2.27515e-08
45944267	chr19:45944267:A:C	0	-1.03783e-08	-3.00754	4.05329e-103	-1.03783e-08	-3.01084	1.31284e-60	-1.03783e-08	-3.03838
45945163	chr19:45945163:T:C	0	-1.03783e-08	-2.94773	5.17444e-103	-1.03783e-08	-2.76664	1.71825e-60	-1.03783e-08	-2.76927
45945322	chr19:45945322:A:G	0	-3.21921	-3.07477	3.15018e-104	-2.49179	-3.0737	6.00999e-62	-3.11684	-3.00547
45945502	chr19:45945502:T:C	0	-3.53908	-2.32656	2.85741e-104	-3.20366	-2.45937	7.89744e-62	-3.36718	-2.48202
45946091	chr19:45946091:G:A	0	-1.03783e-08	-2.84042	5.78603e-103	-1.03783e-08	-2.65492	1.95146e-60	-1.03783e-08	-2.642
45946284	chr19:45946284:C:T	0	-1.03783e-08	-2.79089	4.3832e-103	-1.03783e-08	-2.93259	1.47292e-60	-1.03783e-08	-2.92333
45946395	chr19:45946395:T:C	0	-1.03783e-08	-2.67521	6.27959e-103	-1.03783e-08	-2.57306	2.03397e-60	-1.03783e-08	-2.60058
45946464	chr19:45946464:T:C	0	-1.03783e-08	-3.08121	3.74343e-103	-1.03783e-08	-3.09036	1.25039e-60	-1.03783e-08	-3.08712
45946520	chr19:45946520:A:G	0	-1.03783e-08	-3.02103	4.44591e-103	-1.03783e-08	-2.91838	1.31865e-60	-1.03783e-08	-3.03397
45946689	chr19:45946689:T:C	0	-1.03783e-08	-1.97862	1.23334e-102	-1.03783e-08	-1.89805	4.75694e-60	-1.03783e-08	-1.75097
45946891	chr19:45946891:AT:A	0	-1.03783e-08	-2.30636	9.89666e-103	-1.03783e-08	-2.11817	2.83976e-60	-1.03783e-08	-2.26685
45946975	chr19:45946975:G:A	0	-3.17842	-3.08992	2.06654e-104	-2.90644	-3.08063	9.85177e-62	-2.53496	-3.09313
45947042	chr19:45947042:A:G	0	-1.03783e-08	-2.96807	3.74428e-103	-1.03783e-08	-3.09014	1.31161e-60	-1.03783e-08	-3.03932
45947061	chr19:45947061:T:C	0	-1.03783e-08	-2.87106	3.95097e-103	-1.03783e-08	-3.0364	1.58175e-60	-1.03783e-08	-2.85204
45947956	chr19:45947956:C:T	0	-2.13265	-2.89327	1.23357e-103	-1.1255	-3.07495	2.03656e-61	-1.90753	-2.99436
45948142	chr19:45948142:C:A	0	-3.35722	-3.01036	1.31509e-104	-3.38843	-3.05061	5.82594e-62	-3.25378	-2.89965
45948516	chr19:45948516:C:T	0	-1.03783e-08	-3.00611	4.61245e-103	-1.03783e-08	-2.88161	1.33786e-60	-1.03783e-08	-3.0195
45948669	chr19:45948669:G:C	0	-1.03783e-08	-3.08121	3.74343e-103	-1.03783e-08	-3.09036	1.25039e-60	-1.03783e-08	-3.08712
45949427	chr19:45949427:T:C	0	-1.03783e-08	-2.3209	1.0278e-102	-1.03783e-08	-2.08036	2.62893e-60	-1.03783e-08	-2.344
45949625	chr19:45949625:C:T	0	-3.47206	-2.27515e-08	2.37959e-103	-3.54344	-2.27515e-08	8.03589e-61	-3.52924	-2.27515e-08
45949635	chr19:45949635:G:A	0	-1.03783e-08	-3.06551	4.40253e-103	-1.03783e-08	-2.92819	1.32532e-60	-1.03783e-08	-3.02892
45949677	chr19:45949677:T:C	0	-1.03783e-08	-2.95048	4.0913e-103	-1.03783e-08	-3.0015	1.44354e-60	-1.03783e-08	-2.94347
45949867	chr19:45949867:G:A	0	-3.05404	-2.27515e-08	4.17779e-103	-2.98058	-2.27515e-08	1.30053e-60	-3.0478	-2.27515e-08
45950362	chr19:45950362:T:C	0	-1.03783e-08	-2.34594	9.92922e-103	-1.03783e-08	-2.11488	2.56182e-60	-1.03783e-08	-2.36986
45950371	chr19:45950371:C:T	0	-1.03783e-08	-2.10587	1.03541e-102	-1.03783e-08	-2.07299	3.95111e-60	-1.03783e-08	-1.93658
45950394	chr19:45950394:C:T	0	-1.03783e-08	-3.02391	4.10127e-103	-1.03783e-08	-2.99907	1.37177e-60	-1.03783e-08	-2.99447
45950546	chr19:45950546:T:C	0	-1.03783e-08	-2.9582	5.09029e-103	-1.03783e-08	-2.78303	1.69087e-60	-1.03783e-08	-2.78533
45950760	chr19:45950760:ATAC:A	0	-3.41048	-2.41373	1.3909e-104	-3.53745	-2.84555	5.88085e-62	-3.45044	-2.69361
45950992	chr19:45950992:A:G	0	-2.51479	-2.27515e-08	1.39131e-102	-1.77754	-2.27515e-08	4.03823e-60	-1.91477	-2.27515e-08
45951575	chr19:45951575:G:T	0	-1.03783e-08	-3.08632	3.95698e-103	-1.03783e-08	-3.03488	1.32095e-60	-1.03783e-08	-3.03223
45951613	chr19:45951613:C:T	0	-1.03783e-08	-3.03912	4.04491e-103	-1.03783e-08	-3.01291	1.3535e-60	-1.03783e-08	-3.00788
45951801	chr19:45951801:T:A	0	-3.35475	-0.95399	1.22147e-103	-2.83861	-1.3717	3.37948e-61	-3.09069	-1.30475
45951908	chr19:45951908:T:C	0	-1.03783e-08	-3.08584	4.00181e-103	-1.03783e-08	-3.02362	1.33296e-60	-1.03783e-08	-3.02317
45952399	chr19:45952399:GC:G	0	-1.03783e-08	-2.73884	4.58006e-103	-1.03783e-08	-2.88865	1.53578e-60	-1.03783e-08	-2.88153
45952874	chr19:45952874:C:T	0	-1.03783e-08	-3.06274	4.30858e-103	-1.03783e-08	-2.94976	1.30435e-60	-1.03783e-08	-3.04486
45953063	chr19:45953063:C:T	0	-1.03783e-08	-3.01665	4.19498e-103	-1.03783e-08	-2.97648	1.3745e-60	-1.03783e-08	-2.99248
45953506	chr19:45953506:G:T	0	-2.27993	-2.90712	1.00055e-103	-1.3318	-3.07801	1.7182e-61	-2.07411	-2.99778
45954070	chr19:45954070:G:A	0	-3.4146	-3.08984	2.02407e-104	-2.92436	-3.08347	4.30352e-62	-3.36578	-3.09053
45954577	chr19:45954577:G:A	0	-1.03783e-08	-3.06031	4.35149e-103	-1.03783e-08	-2.93985	1.31518e-60	-1.03783e-08	-3.0366
45954718	chr19:45954718:T:C	0	-3.46488	-2.27515e-08	4.55295e-103	-2.89459	-2.27515e-08	1.15856e-60	-3.16339	-2.27515e-08
45954871	chr19:45954871:T:C	0	-3.41648	-3.07118	1.25111e-104	-3.53267	-2.95625	4.08244e-62	-3.44914	-3.05991
45955039	chr19:45955039:G:A	0	-3.11788	-2.27515e-08	3.17218e-103	-3.25595	-2.27515e-08	1.31285e-60	-3.03837	-2.27515e-08
45955328	chr19:45955328:T:C	0	-1.03783e-08	-3.0929	3.81499e-103	-1.03783e-08	-3.07143	1.24371e-60	-1.03783e-08	-3.09248
45955348	chr19:45955348:A:G	0	-1.03783e-08	-3.03601	4.52313e-103	-1.03783e-08	-2.90116	1.34741e-60	-1.03783e-08	-3.01239
45955585	chr19:45955585:T:A	0	-3.14748	-2.92084	3.61225e-104	-2.42309	-3.00553	8.99043e-62	-2.66634	-3.05324
45955586	chr19:45955586:G:A	0	-1.03783e-08	-3.01759	4.54329e-103	-1.03783e-08	-2.89671	1.32939e-60	-1.03783e-08	-3.02585
45955841	chr19:45955841:A:G	0	-1.03783e-08	-2.16841	9.41185e-103	-1.03783e-08	-2.1684	3.16233e-60	-1.03783e-08	-2.15926
45955853	chr19:45955853:T:C	0	-3.37567	-2.68251	1.20811e-104	-3.51617	-3.00772	4.94017e-62	-3.45197	-2.86637
45956707	chr19:45956707:T:C	0	-3.20398	-2.0508	4.43499e-104	-3.01843	-2.205	2.54848e-61	-3.14685	-1.53081
45957138	chr19:45957138:C:CAG	0	-3.48721	-3.01765	1.67886e-104	-3.34922	-2.84561	4.74564e-62	-3.41429	-2.94423
45957411	chr19:45957411:C:T	0	-3.32838	-2.27515e-08	2.88767e-103	-3.34992	-2.27515e-08	8.83057e-61	-3.43494	-2.27515e-08
45957878	chr19:45957878:C:T	0	-1.03783e-08	-2.49836	1.03249e-102	-1.03783e-08	-2.07581	3.00804e-60	-1.03783e-08	-2.20928
45958508	chr19:45958508:A:G	0	-1.03783e-08	-1.38346	1.06499e-102	-1.03783e-08	-2.04481	2.54369e-60	-1.03783e-08	-2.37696
45959868	chr19:45959868:G:A	0	-3.46561	-2.27515e-08	2.63646e-103	-3.44093	-2.27515e-08	8.37909e-61	-3.48742	-2.27515e-08
45960879	chr19:45960879:A:G	0	-3.12009	-2.74335	4.14257e-104	-2.53361	-2.75802	1.53383e-61	-2.79507	-2.39032
45961440	chr19:45961440:C:T	0	-3.31037	-3.08066	1.55472e-104	-3.19943	-3.07223	6.49976e-62	-2.99301	-3.05097
45962073	chr19:45962073:G:T	0	-3.0519	-2.27515e-08	7.67789e-103	-2.37202	-2.27515e-08	2.39817e-60	-2.43587	-2.27515e-08
45962131	chr19:45962131:A:C	0	-2.60843	-2.27515e-08	5.72666e-103	-2.66523	-2.27515e-08	2.35e-60	-2.45616	-2.27515e-08
45962138	chr19:45962138:G:A	0	-3.52551	-2.64163	1.57802e-104	-3.5043	-2.75248	4.48718e-62	-3.54605	-2.86846
45963457	chr19:45963457:G:A	0	-1.03783e-08	-2.86033	5.56369e-103	-1.03783e-08	-2.6941	1.83322e-60	-1.03783e-08	-2.7045
45963594	chr19:45963594:C:T	0	-1.35059	-2.91363	7.23434e-103	0.01182	-2.44335	6.29836e-61	-1.23929	-2.53358
45963942	chr19:45963942:T:G	0	-1.03783e-08	-2.33543	5.54427e-103	-1.03783e-08	-2.6976	2.10614e-60	-1.03783e-08	-2.56571
45964077	chr19:45964077:T:C	0	-0.860377	-3.02913	1.03441e-102	0.617053	-2.691	8.13623e-61	-0.741399	-2.77543
45964243	chr19:45964243:G:A	0	-3.42149	-2.46727	2.28633e-104	-3.33196	-2.55405	7.09131e-62	-3.21585	-2.74103
45964656	chr19:45964656:G:A	0	-2.3939	-2.69433	1.48902e-103	-0.934197	-3.07805	2.80022e-61	-1.62952	-2.95394
45965161	chr19:45965161:G:A	0	-3.54525	-2.75491	1.33573e-104	-3.54338	-2.88009	4.11071e-62	-3.52688	-2.97527
45965445	chr19:45965445:A:G	0	-3.11923	-3.08617	3.31408e-104	-2.45881	-3.05596	7.14655e-62	-2.99884	-2.95027
45965498	chr19:45965498:G:A	0	-1.03783e-08	-3.05858	3.95989e-103	-1.03783e-08	-3.03415	1.30171e-60	-1.03783e-08	-3.0469
45965504	chr19:45965504:G:A	0	-1.03783e-08	-2.78709	4.05905e-103	-1.03783e-08	-3.00942	1.44083e-60	-1.03783e-08	-2.94535
45965593	chr19:45965593:A:G	0	-3.32011	-2.27515e-08	4.1572e-103	-2.98552	-2.27515e-08	1.32208e-60	-3.03137	-2.27515e-08
45965765	chr19:45965765:C:T	0	-3.53605	-2.27515e-08	2.82745e-103	-3.37099	-2.27515e-08	8.64817e-61	-3.45581	-2.27515e-08
45966054	chr19:45966054:G:GAGA	0	-1.03783e-08	-3.08696	3.9311e-103	-1.03783e-08	-3.04145	1.26183e-60	-1.03783e-08	-3.07801
45966066	chr19:45966066:T:G	0	-1.03783e-08	-1.5556	9.18425e-103	-1.03783e-08	-2.19288	5.92453e-60	-1.03783e-08	-1.53147
45966153	chr19:45966153:A:G	0	-3.47321	-2.69533	1.87766e-104	-3.39037	-2.69255	5.58393e-62	-3.29293	-2.90292
45966208	chr19:45966208:C:G	0	-2.29488	-2.75856	1.55677e-103	-0.876331	-3.09142	2.85957e-61	-1.55987	-3.00261
45966224	chr19:45966224:G:C	0	-3.07963	-2.64546	4.85545e-104	-2.43399	-2.69886	1.55851e-61	-2.63669	-2.53274
45966262	chr19:45966262:T:C	0	-1.03783e-08	-3.09136	4.22284e-103	-1.03783e-08	-2.96986	1.34894e-60	-1.03783e-08	-3.01126
45967035	chr19:45967035:T:C	0	-3.10864	-2.27515e-08	4.37687e-103	-2.93403	-2.27515e-08	1.12552e-60	-3.19233	-2.27515e-08
45967047	chr19:45967047:T:C	0	-3.48294	-2.84502	1.60606e-104	-3.40405	-2.83512	5.13191e-62	-3.31137	-2.96889
45967176	chr19:45967176:G:A	0	-3.46033	-2.79356	1.73205e-104	-3.37423	-2.78942	5.47331e-62	-3.27969	-2.93617
45967178	chr19:45967178:T:C	0	-1.03783e-08	-2.75166	6.51911e-103	-1.03783e-08	-2.53563	1.81419e-60	-1.03783e-08	-2.71494
45967835	chr19:45967835:TG:T	0	-1.03783e-08	-2.55974	4.30972e-103	-1.03783e-08	-2.94949	1.56679e-60	-1.03783e-08	-2.86154
45967861	chr19:45967861:TG:T	0	-1.03783e-08	-2.89165	5.44856e-103	-1.03783e-08	-2.71501	1.83831e-60	-1.03783e-08	-2.70173
45968519	chr19:45968519:G:A	0	-1.03783e-08	-2.59582	4.50606e-103	-1.03783e-08	-2.90494	1.65743e-60	-1.03783e-08	-2.8053
45968595	chr19:45968595:G:A	0	-3.42598	-3.00613	2.34835e-104	-2.79419	-3.06505	4.98564e-62	-3.21712	-3.09206
45968610	chr19:45968610:G:T	0	-1.03783e-08	-2.89063	5.45507e-103	-1.03783e-08	-2.71382	1.84017e-60	-1.03783e-08	-2.70071
45968688	chr19:45968688:A:T	0	-1.03783e-08	0.377417	2.89754e-102	-1.03783e-08	-1.04392	1.78953e-59	-1.03783e-08	-0.426036
45968694	chr19:45968694:C:G	0	-1.03783e-08	-2.83017	4.67683e-103	-1.03783e-08	-2.86774	1.53527e-60	-1.03783e-08	-2.88187
45968756	chr19:45968756:G:A	0	-2.4326	-2.84609	1.24028e-103	-1.10355	-3.09148	2.24403e-61	-1.76135	-3.04354
45968834	chr19:45968834:G:A	0	-2.41646	-2.77462	1.26481e-103	-1.09363	-3.08181	2.45169e-61	-1.75347	-2.96291
45968896	chr19:45968896:C:T	0	-1.03783e-08	-3.06668	3.74741e-103	-1.03783e-08	-3.0893	1.25909e-60	-1.03783e-08	-3.08019
45969657	chr19:45969657:G:A	0	-3.29677	-3.02978	1.76268e-104	-3.05295	-3.09316	5.93968e-62	-3.04288	-3.09121
45970563	chr19:45970563:A:T	0	-1.03783e-08	-3.05982	4.68378e-103	-1.03783e-08	-2.86626	1.4792e-60	-1.03783e-08	-2.91907
45970738	chr19:45970738:T:C	0	-3.51717	-3.07977	1.15841e-104	-3.48509	-3.08081	4.14366e-62	-3.40275	-3.09142
45970965	chr19:45970965:G:A	0	-1.03783e-08	-3.05374	4.50359e-103	-1.03783e-08	-2.90549	1.40904e-60	-1.03783e-08	-2.96766
45971068	chr19:45971068:G:A	0	-1.03783e-08	-3.09154	3.78088e-103	-1.03783e-08	-3.08041	1.24951e-60	-1.03783e-08	-3.08782
45971080	chr19:45971080:G:A	0	-1.03783e-08	-2.97675	4.34827e-103	-1.03783e-08	-2.94059	1.42307e-60	-1.03783e-08	-2.95775
45971170	chr19:45971170:G:A	0	-3.22166	-3.06578	2.98622e-104	-2.61624	-3.0027	6.80042e-62	-3.12081	-2.87795
45971527	chr19:45971527:C:T	0	-1.03783e-08	-2.91479	4.83571e-103	-1.03783e-08	-2.83434	1.49875e-60	-1.03783e-08	-2.90594
45971588	chr19:45971588:C:T	0	-1.03783e-08	-2.95181	3.99076e-103	-1.03783e-08	-3.02638	1.36569e-60	-1.03783e-08	-2.99891
45971987	chr19:45971987:A:G	0	-1.03783e-08	-2.63603	4.32529e-103	-1.03783e-08	-2.94589	1.67193e-60	-1.03783e-08	-2.7966
45972497	chr19:45972497:C:G	0	-3.21858	-2.64281	4.84223e-104	-2.44609	-2.68949	7.02499e-62	-3.3011	-2.66517
45973808	chr19:45973808:C:T	0	-3.31581	-2.27515e-08	4.71247e-103	-2.86015	-2.27515e-08	1.07192e-60	-3.24112	-2.27515e-08
45974354	chr19:45974354:A:G	0	-1.03783e-08	-2.93174	4.55083e-103	-1.03783e-08	-2.89506	1.54209e-60	-1.03783e-08	-2.87744
45974440	chr19:45974440:T:C	0	-3.07911	-2.40982	5.75208e-104	-2.26813	-2.69526	9.09822e-62	-3.18947	-2.51819
45975752	chr19:45975752:C:T	0	-1.03783e-08	-2.93794	3.93985e-103	-1.03783e-08	-3.03922	1.43038e-60	-1.03783e-08	-2.95263
45975830	chr19:45975830:T:C	0	-3.38452	-2.27515e-08	2.45012e-103	-3.51423	-2.27515e-08	8.35534e-61	-3.49026	-2.27515e-08
45976467	chr19:45976467:G:A	0	-1.03783e-08	-3.00928	4.12593e-103	-1.03783e-08	-2.99307	1.35143e-60	-1.03783e-08	-3.00941
45976571	chr19:45976571:C:T	0	-1.03783e-08	-2.5157	6.81893e-103	-1.03783e-08	-2.49066	2.78448e-60	-1.03783e-08	-2.28651
45976911	chr19:45976911:T:A	0	-3.13192	-2.69708	2.80772e-104	-2.68796	-2.99262	5.11696e-62	-3.25343	-3.02975
45977085	chr19:45977085:G:A	0	-1.03783e-08	-3.08786	3.73297e-103	-1.03783e-08	-3.09316	1.24297e-60	-1.03783e-08	-3.09307
45977149	chr19:45977149:T:C	0	-1.03783e-08	-3.02775	3.73358e-103	-1.03783e-08	-3.093	1.24409e-60	-1.03783e-08	-3.09217
45977207	chr19:45977207:C:T	0	-1.03783e-08	-2.53672	8.45958e-103	-1.03783e-08	-2.27507	2.12826e-60	-1.03783e-08	-2.55527
45977456	chr19:45977456:C:G	0	-1.03783e-08	-2.65799	3.95676e-103	-1.03783e-08	-3.03494	1.4937e-60	-1.03783e-08	-2.90932
45977537	chr19:45977537:A:G	0	-1.03783e-08	-3.08971	3.88547e-103	-1.03783e-08	-3.05312	1.27204e-60	-1.03783e-08	-3.06996
45977678	chr19:45977678:T:C	0	-1.03783e-08	-3.09262	3.93792e-103	-1.03783e-08	-3.03971	1.27086e-60	-1.03783e-08	-3.07088
45977946	chr19:45977946:T:C	0	-1.03783e-08	-3.02916	5.00267e-103	-1.03783e-08	-2.80039	1.40815e-60	-1.03783e-08	-2.9683
45978077	chr19:45978077:A:G	0	-3.30225	-3.0832	3.00868e-104	-2.60413	-3.00732	6.31226e-62	-3.16222	-2.91102
45978187	chr19:45978187:C:T	0	-3.50605	-2.96336	1.33951e-104	-3.51375	-2.9069	4.44926e-62	-3.54565	-2.87736
45978711	chr19:45978711:C:T	0	-2.80313	-2.59803	7.8574e-104	-1.82405	-2.82744	1.00821e-61	-2.9309	-2.67409
45979401	chr19:45979401:G:A	0	-1.03783e-08	-3.06565	3.77e-103	-1.03783e-08	-3.08329	1.30153e-60	-1.03783e-08	-3.04704
45979564	chr19:45979564:T:A	0	-3.33016	-2.9807	2.70419e-104	-2.64996	-3.06819	5.09835e-62	-3.19415	-3.09268
45980033	chr19:45980033:C:T	0	-1.03783e-08	-1.56593	1.47686e-102	-1.03783e-08	-1.71787	5.09039e-60	-1.03783e-08	-1.68322
45980142	chr19:45980142:C:T	0	-3.27957	-2.27515e-08	2.84371e-103	-3.36525	-2.27515e-08	1.32486e-60	-3.02927	-2.27515e-08
45980254	chr19:45980254:G:A	0	-2.62318	-1.29788	1.25708e-103	-2.82432	-1.35725	4.26617e-61	-3.15749	-1.00495
45980324	chr19:45980324:G:A	0	-1.03783e-08	-2.95225	4.4801e-103	-1.03783e-08	-2.91072	1.59323e-60	-1.03783e-08	-2.84481
45980416	chr19:45980416:C:T	0	-3.34218	-2.27515e-08	2.51875e-103	-3.4866	-2.27515e-08	8.6083e-61	-3.46043	-2.27515e-08
45980472	chr19:45980472:A:G	0	-3.25696	-3.06433	3.35663e-104	-2.53597	-2.96604	6.98533e-62	-3.11538	-2.85655
45981113	chr19:45981113:C:T	0	-1.03783e-08	-2.97211	3.79426e-103	-1.03783e-08	-3.07687	1.27393e-60	-1.03783e-08	-3.06847
45983409	chr19:45983409:T:G	0	-2.90467	-2.71007	5.41521e-104	-2.1239	-2.89984	8.40502e-62	-3.03197	-2.75494
45984604	chr19:45984604:C:T	0	-1.03783e-08	-3.06798	3.73585e-103	-1.03783e-08	-3.09239	1.2452e-60	-1.03783e-08	-3.09128
45985160	chr19:45985160:C:T	0	-3.51749	-3.08502	1.21106e-104	-3.50456	-3.01689	4.63679e-62	-3.29243	-3.0893
45985261	chr19:45985261:C:T	0	-3.10066	-3.07307	3.89018e-104	-2.47022	-2.88428	6.41982e-62	-3.07882	-2.97753
45985546	chr19:45985546:G:A	0	-1.03783e-08	-3.09311	3.89856e-103	-1.03783e-08	-3.04976	1.27916e-60	-1.03783e-08	-3.06437
45985847	chr19:45985847:T:C	0	-3.28563	-2.91834	3.11273e-104	-2.54282	-3.03463	5.69246e-62	-3.11028	-3.06632
45985869	chr19:45985869:T:C	0	-3.19405	-2.63795	2.02364e-104	-3.05546	-2.95259	7.07309e-62	-3.04821	-2.91124
45985984	chr19:45985984:A:G	0	-2.94463	-3.0053	4.92666e-104	-2.03387	-3.08442	6.11236e-62	-3.05929	-3.04614
45986186	chr19:45986186:ACT:A	0	-1.03783e-08	-3.06731	3.73626e-103	-1.03783e-08	-3.09228	1.24543e-60	-1.03783e-08	-3.09109
45986732	chr19:45986732:C:T	0	-1.03783e-08	-2.35951	1.09417e-102	-1.03783e-08	-2.01778	2.72146e-60	-1.03783e-08	-2.3094
45986806	chr19:45986806:A:G	0	-3.30417	-2.27515e-08	8.31631e-103	-2.29215	-2.27515e-08	1.34317e-60	-3.01554	-2.27515e-08
45986907	chr19:45986907:T:A	0	-1.03783e-08	-3.09069	4.02154e-103	-1.03783e-08	-3.0187	1.30757e-60	-1.03783e-08	-3.0424
45987409	chr19:45987409:C:T	0	-1.1932	-2.27515e-08	6.33545e-102	-0.26162	-2.27515e-08	1.02584e-59	-0.98248	-2.27515e-08
45988567	chr19:45988567:G:T	0	-2.10206	-2.57464	6.44475e-104	-1.77769	-3.072	9.03733e-62	-2.7185	-2.99588
45988698	chr19:45988698:T:C	0	-3.23429	-2.97577	3.06299e-104	-2.52366	-3.0699	4.82498e-62	-3.32316	-3.01877
45989018	chr19:45989018:C:T	0	-3.0956	-2.98409	3.929e-104	-2.28117	-3.0634	5.42945e-62	-3.20883	-3.01508
45989188	chr19:45989188:T:G	0	-3.18631	-2.88017	3.59895e-104	-2.42885	-3.00346	5.45939e-62	-3.29388	-2.92452
45989784	chr19:45989784:C:G	0	-1.03783e-08	-2.8445	3.94581e-103	-1.03783e-08	-3.03771	1.45723e-60	-1.03783e-08	-2.93404
45989862	chr19:45989862:C:T	0	-1.03783e-08	-3.09305	3.83344e-103	-1.03783e-08	-3.0666	1.24749e-60	-1.03783e-08	-3.08944
45989957	chr19:45989957:G:A	0	-3.09259	-2.9925	3.95164e-104	-2.27071	-3.06811	5.45889e-62	-3.19755	-3.02095
45990065	chr19:45990065:C:T	0	-3.21797	-2.92077	3.23204e-104	-2.48982	-3.05001	5.06984e-62	-3.30384	-2.9886
45990091	chr19:45990091:G:A	0	-3.12764	-2.86435	3.4309e-104	-2.45157	-3.02856	5.42042e-62	-3.27327	-2.9523
45990317	chr19:45990317:G:A	0	-1.03783e-08	-3.09316	3.84565e-103	-1.03783e-08	-3.06342	1.24906e-60	-1.03783e-08	-3.08818
45990334	chr19:45990334:G:A	0	-1.03783e-08	-2.69519	6.72554e-103	-1.03783e-08	-2.50445	2.12595e-60	-1.03783e-08	-2.55635
45990579	chr19:45990579:T:C	0	-2.95972	-3.02847	4.43041e-104	-2.14391	-3.08055	5.72871e-62	-3.11912	-3.05114
45990739	chr19:45990739:T:G	0	-1.03783e-08	-3.09314	3.82322e-103	-1.03783e-08	-3.06927	1.24796e-60	-1.03783e-08	-3.08906
45990789	chr19:45990789:T:C	0	-3.05444	-3.0077	3.85615e-104	-2.28846	-3.07483	5.33451e-62	-3.19309	-3.04846
45991916	chr19:45991916:C:A	0	-1.03783e-08	-3.05111	4.0716e-103	-1.03783e-08	-3.00633	1.29691e-60	-1.03783e-08	-3.05059
45991947	chr19:45991947:T:C	0	-3.54442	-3.08558	1.22608e-104	-3.46645	-3.04268	3.66116e-62	-3.54636	-3.0716
45992246	chr19:45992246:T:C	0	-3.54568	-3.06587	1.2248e-104	-3.42406	-3.08611	3.64173e-62	-3.54424	-3.07905
45992381	chr19:45992381:T:C	0	-3.44009	-3.08644	1.68911e-104	-3.14708	-3.04167	3.77315e-62	-3.51324	-3.07459
45992385	chr19:45992385:A:G	0	-3.46589	-3.0786	1.67435e-104	-3.16631	-3.03121	3.77606e-62	-3.52272	-3.06434
45992395	chr19:45992395:C:T	0	-1.03783e-08	-3.00756	4.52974e-103	-1.03783e-08	-2.8997	1.48485e-60	-1.03783e-08	-2.91526
45992487	chr19:45992487:A:G	0	-3.41401	-3.06448	1.85891e-104	-3.0885	-3.00446	3.92913e-62	-3.497	-3.05033
45992535	chr19:45992535:T:C	0	-3.44392	-3.09103	1.67444e-104	-3.13382	-3.06365	3.73611e-62	-3.51235	-3.08534
45992577	chr19:45992577:G:A	0	-3.42921	-3.06694	1.79765e-104	-3.12387	-3.0026	3.88957e-62	-3.50695	-3.05049
45992677	chr19:45992677:A:G	0	-3.41525	-3.07647	1.80669e-104	-3.09586	-3.02559	3.86477e-62	-3.49869	-3.06515
45992858	chr19:45992858:T:C	0	-3.44626	-3.06762	1.73348e-104	-3.15202	-3.0108	3.82652e-62	-3.51518	-3.05861
45993113	chr19:45993113:T:C	0	-3.41031	-3.07447	1.828e-104	-3.08823	-3.0215	3.88093e-62	-3.49643	-3.06324
45993192	chr19:45993192:A:G	0	-2.58014	-3.01383	3.52509e-104	-2.74974	-2.70331	7.1516e-62	-3.149	-2.7994
45993535	chr19:45993535:A:C	0	-2.93607	-3.02125	3.21922e-104	-2.46828	-3.07553	4.65623e-62	-3.30787	-3.06966
45993611	chr19:45993611:A:T	0	-1.03783e-08	-2.29243	8.87372e-103	-1.03783e-08	-2.22727	3.31364e-60	-1.03783e-08	-2.11253
45994035	chr19:45994035:A:C	0	-3.41226	-3.07277	1.82833e-104	-3.09029	-3.01925	3.88922e-62	-3.49667	-3.06086
45994039	chr19:45994039:A:T	0	-3.41045	-3.06696	1.86311e-104	-3.08147	-3.00923	3.9275e-62	-3.49386	-3.05388
45994080	chr19:45994080:T:C	0	-3.3693	-3.09135	1.44032e-104	-3.28524	-3.06284	3.79225e-62	-3.48968	-3.09311
45994143	chr19:45994143:G:A	0	-3.41269	-3.07056	1.83127e-104	-3.0937	-3.01424	3.89739e-62	-3.49733	-3.05811
45994162	chr19:45994162:C:T	0	-3.42819	-3.07173	1.78024e-104	-3.12025	-3.01595	3.863e-62	-3.50515	-3.05915
45994327	chr19:45994327:G:T	0	-3.40313	-3.06235	1.87212e-104	-3.08078	-3.0051	3.94092e-62	-3.49193	-3.0524
45994448	chr19:45994448:A:G	0	-3.16362	-2.76189	1.70726e-104	-3.26897	-2.90909	9.54471e-62	-2.8779	-2.78185
45994501	chr19:45994501:A:G	0	-2.38405	-2.33186	4.21283e-103	-1.40398	-1.56825	2.61673e-61	-2.92804	-1.72319
45995095	chr19:45995095:C:G	0	-3.39114	-3.07435	1.89961e-104	-3.05042	-3.02089	3.94056e-62	-3.48076	-3.06366
45995774	chr19:45995774:A:G	0	-2.74259	-2.97492	3.33347e-104	-2.8926	-2.61634	6.98751e-62	-3.24785	-2.72377
45996249	chr19:45996249:G:T	0	-1.03783e-08	-2.34599	7.63083e-103	-1.03783e-08	-2.37817	1.70139e-60	-1.03783e-08	-2.77913
45996279	chr19:45996279:A:G	0	-3.53682	-3.09077	1.38915e-104	-3.32926	-3.05499	3.77161e-62	-3.5199	-3.06834
45996285	chr19:45996285:G:T	0	-1.03783e-08	-2.99001	4.41408e-103	-1.03783e-08	-2.92557	1.35121e-60	-1.03783e-08	-3.00957
45996498	chr19:45996498:T:C	0	-3.3657	-3.07926	1.96341e-104	-3.00948	-3.02879	3.98848e-62	-3.46436	-3.06797
45996798	chr19:45996798:T:C	0	-3.3566	-3.06878	2.08095e-104	-2.9904	-2.98973	4.09708e-62	-3.4577	-3.04777
45996823	chr19:45996823:C:T	0	-3.374	-3.07465	2.01052e-104	-3.01252	-3.00204	4.01665e-62	-3.46914	-3.05615
45996939	chr19:45996939:T:C	0	-3.40906	-3.05626	1.96667e-104	-3.06628	-2.97033	4.00023e-62	-3.49283	-3.03656
45996941	chr19:45996941:T:C	0	-3.41236	-3.05422	1.96522e-104	-3.06995	-2.9674	4.00303e-62	-3.49394	-3.03475
45996970	chr19:45996970:C:T	0	-3.36358	-2.86158	2.78132e-104	-3.01323	-2.6768	5.49227e-62	-3.46839	-2.74401
45996971	chr19:45996971:A:G	0	-3.40186	-3.04916	2.02787e-104	-3.05338	-2.95259	4.06162e-62	-3.48857	-3.0256
45997032	chr19:45997032:C:T	0	-1.03783e-08	-2.91814	4.79523e-103	-1.03783e-08	-2.84274	1.39697e-60	-1.03783e-08	-2.97626
45997036	chr19:45997036:C:T	0	-3.41218	-3.04395	2.00197e-104	-3.07406	-2.94476	4.0616e-62	-3.49497	-3.01919
45997084	chr19:45997084:AG:A	0	-3.52057	-2.96818	1.23741e-104	-3.52393	-2.97601	5.94886e-62	-3.31193	-2.82061
45997100	chr19:45997100:C:T	0	-3.41805	-3.03717	2.0028e-104	-3.08421	-2.9342	4.07839e-62	-3.49807	-3.01197
45997101	chr19:45997101:C:T	0	-3.42237	-3.04362	1.97038e-104	-3.0912	-2.94352	4.0329e-62	-3.50113	-3.02012
45997197	chr19:45997197:G:T	0	-2.89653	-3.0812	2.22246e-104	-3.07914	-2.8352	5.13027e-62	-3.35619	-2.9244
45997334	chr19:45997334:T:C	0	-1.03783e-08	-2.73805	4.46179e-103	-1.03783e-08	-2.91482	1.70005e-60	-1.03783e-08	-2.77991
45997357	chr19:45997357:A:G	0	-1.03783e-08	-2.93783	4.23114e-103	-1.03783e-08	-2.96789	1.50083e-60	-1.03783e-08	-2.90455
45997400	chr19:45997400:TA:T	0	-1.03783e-08	-2.96849	4.59679e-103	-1.03783e-08	-2.88501	1.39108e-60	-1.03783e-08	-2.98049
45997404	chr19:45997404:T:A	0	-2.61124	-2.99453	3.76386e-104	-2.81579	-2.57171	7.24373e-62	-3.18642	-2.74919
45997477	chr19:45997477:A:G	0	-2.74362	-3.04098	2.4956e-104	-2.72246	-3.07596	4.77694e-62	-3.26197	-3.08998
45997603	chr19:45997603:G:C	0	-3.29873	-2.9534	2.00459e-104	-3.2178	-2.79971	4.53558e-62	-3.44506	-2.95873
45997669	chr19:45997669:G:A	0	-2.43617	-3.01249	4.09767e-104	-2.66288	-2.63965	7.69156e-62	-3.07588	-2.79974
45997762	chr19:45997762:C:T	0	-1.03783e-08	-2.69905	6.53131e-103	-1.03783e-08	-2.53376	2.10038e-60	-1.03783e-08	-2.56846
45997869	chr19:45997869:C:T	0	-3.51014	-2.87077	2.36083e-104	-3.26293	-2.59101	4.68148e-62	-3.53939	-2.83273
45997906	chr19:45997906:C:T	0	-1.03783e-08	-3.05603	4.11647e-103	-1.03783e-08	-2.99537	1.33097e-60	-1.03783e-08	-3.02466
45998205	chr19:45998205:G:A	0	-3.34706	-3.03795	1.46093e-104	-3.2623	-3.07158	4.00011e-62	-3.46509	-3.06433
45998343	chr19:45998343:T:C	0	-1.03783e-08	-3.09299	3.73307e-103	-1.03783e-08	-3.09314	1.24363e-60	-1.03783e-08	-3.09254
45998998	chr19:45998998:G:T	0	-1.03783e-08	-3.08924	3.74637e-103	-1.03783e-08	-3.08958	1.24977e-60	-1.03783e-08	-3.08762
45999043	chr19:45999043:C:T	0	-3.09493	-3.0309	1.93459e-104	-2.98751	-3.06554	4.42366e-62	-3.39787	-3.0309
45999459	chr19:45999459:T:G	0	-2.97613	-3.07269	2.27238e-104	-2.8518	-3.04033	4.56255e-62	-3.32467	-3.0732
46000468	chr19:46000468:G:GA	0	-2.98278	-3.0321	2.16501e-104	-2.85326	-3.08726	4.78688e-62	-3.32305	-3.02682
46000517	chr19:46000517:A:T	0	-2.99934	-3.01882	2.13716e-104	-2.86989	-3.08358	4.78922e-62	-3.33409	-3.01528
46000932	chr19:46000932:G:A	0	-1.03783e-08	-2.73448	6.98223e-103	-1.03783e-08	-2.467	1.79185e-60	-1.03783e-08	-2.72732
46000937	chr19:46000937:G:A	0	-1.03783e-08	-3.07922	3.78699e-103	-1.03783e-08	-3.0788	1.24294e-60	-1.03783e-08	-3.09309
46001475	chr19:46001475:C:T	0	-1.03783e-08	-2.39121	5.76129e-103	-1.03783e-08	-2.6592	1.94526e-60	-1.03783e-08	-2.64518
46001491	chr19:46001491:T:C	0	-3.04424	-3.02653	2.17762e-104	-2.88008	-3.05464	4.54213e-62	-3.33416	-3.06819
46001776	chr19:46001776:A:C	0	-2.99561	-3.0931	2.21068e-104	-2.83648	-3.08317	4.6345e-62	-3.30693	-3.07528
46001800	chr19:46001800:T:G	0	-2.98617	-3.09298	2.22822e-104	-2.82969	-3.08205	4.65607e-62	-3.30363	-3.07394
46001805	chr19:46001805:A:G	0	-3.14101	-2.27515e-08	3.14821e-103	-3.26353	-2.27515e-08	9.82421e-61	-3.32831	-2.27515e-08
46001984	chr19:46001984:G:A	0	-3.02097	-3.04481	1.98756e-104	-2.93377	-3.09227	4.52938e-62	-3.36076	-3.0444
46002064	chr19:46002064:C:A	0	-3.02344	-3.09292	2.15276e-104	-2.86536	-3.08084	4.55466e-62	-3.32652	-3.07307
46002126	chr19:46002126:A:G	0	-1.03783e-08	-3.09275	3.73564e-103	-1.03783e-08	-3.09245	1.24513e-60	-1.03783e-08	-3.09133
46002285	chr19:46002285:A:G	0	-2.88661	-3.09082	4.6407e-104	-2.0906	-3.08749	4.72657e-62	-3.30234	-3.0602
46002445	chr19:46002445:T:TC	0	-1.03783e-08	-2.37277	5.55642e-103	-1.03783e-08	-2.69541	1.88115e-60	-1.03783e-08	-2.67869
46002463	chr19:46002463:C:T	0	-1.03783e-08	-2.55705	6.48386e-103	-1.03783e-08	-2.54105	2.27724e-60	-1.03783e-08	-2.48761
46002571	chr19:46002571:A:G	0	-3.00696	-3.06921	2.06766e-104	-2.89398	-3.09255	4.50012e-62	-3.33662	-3.07502
46002747	chr19:46002747:A:G	0	-3.0342	-3.09314	2.11119e-104	-2.88072	-3.08498	4.5089e-62	-3.33137	-3.07832
46002945	chr19:46002945:C:G	0	-2.19549	-3.08206	7.54147e-104	-1.59946	-3.09307	6.06305e-62	-3.08211	-3.03143
46003175	chr19:46003175:G:A	0	-1.03783e-08	-1.68002	8.56112e-103	-1.03783e-08	-2.26313	4.31467e-60	-1.03783e-08	-1.84855
46003272	chr19:46003272:C:T	0	-1.03783e-08	-3.05831	3.98783e-103	-1.03783e-08	-3.02712	1.27128e-60	-1.03783e-08	-3.07055
46003314	chr19:46003314:T:C	0	-1.03783e-08	-2.88047	5.1195e-103	-1.03783e-08	-2.77731	1.51497e-60	-1.03783e-08	-2.89518
46003551	chr19:46003551:G:A	0	-3.02327	-3.07255	2.03577e-104	-2.90912	-3.09296	4.43807e-62	-3.3472	-3.07833
46004000	chr19:46004000:A:G	0	-2.62118	-3.02129	9.55559e-104	-1.55976	-2.89606	6.9317e-62	-3.10836	-2.87128
46004099	chr19:46004099:C:T	0	-1.03783e-08	-3.05415	4.08303e-103	-1.03783e-08	-3.00353	1.42758e-60	-1.03783e-08	-2.95459
46004220	chr19:46004220:G:A	0	-2.73475	-2.66378	6.43967e-104	-1.93662	-2.91386	8.79519e-62	-3.20626	-2.53528
46004286	chr19:46004286:T:C	0	-1.03783e-08	-3.06829	4.07151e-103	-1.03783e-08	-3.00635	1.28931e-60	-1.03783e-08	-3.05646
46004320	chr19:46004320:T:C	0	-2.84641	-2.72588	4.48096e-104	-2.83989	-2.37322	7.29488e-62	-3.30745	-2.62112
46004412	chr19:46004412:A:T	0	-1.03783e-08	-0.224135	2.41052e-102	-1.03783e-08	-1.22794	1.50996e-59	-1.03783e-08	-0.595903
46004478	chr19:46004478:T:G	0	-2.91973	-2.33231	3.96333e-104	-3.37684	-1.95903	8.19887e-62	-3.5409	-2.27085
46004484	chr19:46004484:A:G	0	-1.03783e-08	-0.40391	4.83038e-102	-1.03783e-08	-0.532855	1.71452e-59	-1.03783e-08	-0.468855
46004704	chr19:46004704:A:G	0	-3.05835	-0.449734	1.95964e-103	-2.57847	-1.15914	7.24398e-61	-3.13809	-0.494899
46004744	chr19:46004744:C:T	0	-1.03783e-08	-2.81245	4.22095e-103	-1.03783e-08	-2.97031	1.43486e-60	-1.03783e-08	-2.94951
46004945	chr19:46004945:T:C	0	-1.03783e-08	-2.74191	4.29903e-103	-1.03783e-08	-2.95198	1.44738e-60	-1.03783e-08	-2.94082
46005075	chr19:46005075:A:G	0	-1.03783e-08	-1.56063	9.836e-103	-1.03783e-08	-2.12432	3.20117e-60	-1.03783e-08	-2.14706
46005108	chr19:46005108:T:C	0	-3.41906	-2.96265	1.21588e-104	-3.42473	-3.09275	4.34053e-62	-3.41898	-3.02877
46005136	chr19:46005136:G:A	0	-1.03783e-08	-3.05369	3.83369e-103	-1.03783e-08	-3.06654	1.24391e-60	-1.03783e-08	-3.09231
46005146	chr19:46005146:A:G	0	-1.03783e-08	-2.8568	7.11896e-103	-1.03783e-08	-2.4476	1.89406e-60	-1.03783e-08	-2.67185
46005266	chr19:46005266:T:TC	0	-3.13424	-3.06492	3.39082e-104	-2.49905	-2.99283	8.26028e-62	-2.74943	-3.05485
46006196	chr19:46006196:G:A	0	-1.03783e-08	-2.75487	4.33665e-103	-1.03783e-08	-2.94326	1.6616e-60	-1.03783e-08	-2.80279
46006321	chr19:46006321:A:G	0	-3.44685	-2.85866	2.09715e-104	-3.20896	-2.76341	5.90123e-62	-3.42005	-2.72054
46006517	chr19:46006517:G:A	0	-1.03783e-08	-1.86594	1.37456e-102	-1.03783e-08	-1.78965	4.80114e-60	-1.03783e-08	-1.74172
46006521	chr19:46006521:C:T	0	-1.03783e-08	-3.0357	6.05019e-103	-1.03783e-08	-2.61028	1.69425e-60	-1.03783e-08	-2.78333
46006997	chr19:46006997:G:C	0	-1.03783e-08	-2.76769	1.05132e-102	-1.03783e-08	-2.05774	2.70169e-60	-1.03783e-08	-2.31669
46007184	chr19:46007184:G:T	0	-1.03783e-08	-2.82434	9.52088e-103	-1.03783e-08	-2.15688	1.89422e-60	-1.03783e-08	-2.67177
46007410	chr19:46007410:A:C	0	-1.03783e-08	-1.70894	1.64742e-102	-1.03783e-08	-1.60857	5.74988e-60	-1.03783e-08	-1.56139
46007411	chr19:46007411:C:T	0	-1.03783e-08	-1.70874	1.64835e-102	-1.03783e-08	-1.608	5.75373e-60	-1.03783e-08	-1.56072
46007492	chr19:46007492:A:G	0	-2.59665	-3.06177	2.86651e-104	-2.66313	-2.99673	1.27516e-61	-2.32213	-3.04796
46007624	chr19:46007624:G:A	0	-3.0418	-2.32886	4.41889e-104	-3.32219	-1.90488	1.72243e-61	-2.89901	-2.17041
46007731	chr19:46007731:C:T	0	-1.03783e-08	-2.45655	9.50173e-103	-1.03783e-08	-2.15889	2.60226e-60	-1.03783e-08	-2.35419
46008002	chr19:46008002:A:G	0	-2.8873	-3.09005	2.00507e-104	-2.95378	-3.06349	8.69763e-62	-2.66443	-3.08826
46008088	chr19:46008088:C:T	0	-2.71464	-3.07345	2.53452e-104	-2.77303	-3.00992	1.15093e-61	-2.4142	-3.05839
46008357	chr19:46008357:C:T	0	-2.60467	-3.06449	2.56019e-104	-2.68215	-3.09072	1.24574e-61	-2.32706	-3.06637
46008751	chr19:46008751:G:A	0	-2.34429	-2.97025	3.63162e-104	-2.39068	-3.03259	1.72719e-61	-2.06713	-2.99953
46008872	chr19:46008872:C:T	0	-3.54474	-2.40628	3.96672e-104	-3.51753	-1.81748	8.58631e-62	-3.54417	-2.22141
46009040	chr19:46009040:T:C	0	-3.54389	-2.69355	2.75764e-104	-3.46597	-2.23261	6.12147e-62	-3.54203	-2.56192
46009077	chr19:46009077:G:C	0	-1.03783e-08	-2.99057	5.2387e-103	-1.03783e-08	-2.75429	1.51665e-60	-1.03783e-08	-2.89407
46009144	chr19:46009144:G:A	0	-1.03783e-08	-2.79295	3.88626e-103	-1.03783e-08	-3.05292	1.64826e-60	-1.03783e-08	-2.81085
46009377	chr19:46009377:G:A	0	-2.51514	-3.00222	1.22938e-103	-1.23864	-2.96522	1.23116e-61	-2.48506	-2.92014
46009393	chr19:46009393:G:A	0	-3.50895	-2.4563	3.41568e-104	-3.54152	-1.94305	8.0047e-62	-3.50825	-2.32746
46009412	chr19:46009412:G:A	0	-3.50744	-2.20781	4.57603e-104	-3.5417	-1.65042	1.05684e-61	-3.50753	-2.05034
46009625	chr19:46009625:T:C	0	-1.03783e-08	-1.31097	4.76915e-102	-1.03783e-08	-0.545613	1.42439e-59	-1.03783e-08	-0.654244
46009719	chr19:46009719:T:C	0	-3.16882	-2.40825	5.41756e-104	-2.81831	-2.205	1.14195e-61	-2.98332	-2.49711
46009806	chr19:46009806:GTGTGTGTGTA:G	0	-3.08574	-2.17196	7.73818e-104	-2.72263	-1.94416	1.48148e-61	-2.92408	-2.29604
46009825	chr19:46009825:T:C	0	-3.14796	-2.47676	5.02596e-104	-2.81341	-2.28492	1.02894e-61	-2.99875	-2.58588
46009827	chr19:46009827:T:C	0	-3.14528	-2.42595	5.42275e-104	-2.79542	-2.22693	1.08654e-61	-2.98296	-2.5472
46009829	chr19:46009829:T:C	0	-3.14569	-2.33778	6.11986e-104	-2.79395	-2.10746	1.19079e-61	-2.98419	-2.45435
46009831	chr19:46009831:T:C	0	-3.13713	-2.31916	6.2899e-104	-2.78481	-2.08919	1.21995e-61	-2.97419	-2.44016
46009833	chr19:46009833:T:C	0	-3.13426	-2.32042	6.31732e-104	-2.77953	-2.09012	1.22348e-61	-2.96941	-2.44205
46009912	chr19:46009912:G:T	0	-1.03783e-08	-2.90297	5.0384e-103	-1.03783e-08	-2.79328	1.64944e-60	-1.03783e-08	-2.81014
46010066	chr19:46010066:T:G	0	-1.03783e-08	-2.40467	2.02472e-102	-1.03783e-08	-1.40235	3.37175e-60	-1.03783e-08	-2.09514
46010265	chr19:46010265:T:C	0	-1.03783e-08	-3.0915	3.81457e-103	-1.03783e-08	-3.07154	1.24508e-60	-1.03783e-08	-3.09138
46011141	chr19:46011141:TG:T	0	-1.03783e-08	-2.68878	4.05461e-103	-1.03783e-08	-3.01051	1.83613e-60	-1.03783e-08	-2.70291
46011183	chr19:46011183:G:A	0	-3.06557	-2.31994	7.13347e-104	-2.59043	-2.15773	1.40998e-61	-2.81395	-2.45564
46011186	chr19:46011186:C:T	0	-3.37325	-2.27515e-08	2.97281e-103	-3.32086	-2.27515e-08	1.01204e-60	-3.29861	-2.27515e-08
46011663	chr19:46011663:C:T	0	-1.03783e-08	-2.15396	8.93716e-103	-1.03783e-08	-2.22015	3.22925e-60	-1.03783e-08	-2.13832
46011800	chr19:46011800:A:G	0	-2.93747	-2.54507	6.66692e-104	-2.41789	-2.3979	1.31228e-61	-2.66127	-2.68013
46012327	chr19:46012327:A:C	0	-1.03783e-08	-2.55291	1.4298e-102	-1.03783e-08	-1.75025	2.6743e-60	-1.03783e-08	-2.32689
46012374	chr19:46012374:A:T	0	-3.12564	-2.52557	5.15931e-104	-2.71477	-2.35738	1.06411e-61	-2.90811	-2.6429
46012388	chr19:46012388:A:G	0	-3.04815	-2.40593	6.58311e-104	-2.59999	-2.22845	1.32001e-61	-2.80161	-2.53391
46012400	chr19:46012400:C:T	0	-3.47482	-2.27515e-08	2.63805e-103	-3.44033	-2.27515e-08	8.86984e-61	-3.4305	-2.27515e-08
46012547	chr19:46012547:T:C	0	-1.03783e-08	-2.88331	4.80794e-103	-1.03783e-08	-2.8401	1.64261e-60	-1.03783e-08	-2.81429
46012579	chr19:46012579:A:G	0	-2.99889	-2.18633	9.61761e-104	-2.54125	-1.9081	1.75893e-61	-2.75315	-2.2953
46012640	chr19:46012640:CTA:C	0	-3.41558	-2.27515e-08	2.82961e-103	-3.37023	-2.27515e-08	9.57739e-61	-3.35375	-2.27515e-08
46012648	chr19:46012648:A:G	0	-2.91509	-2.57461	6.69647e-104	-2.40181	-2.40956	1.33539e-61	-2.62748	-2.69646
46012663	chr19:46012663:GA:G	0	-2.95803	-2.60596	6.14868e-104	-2.46012	-2.4366	1.22767e-61	-2.68983	-2.71821
46012775	chr19:46012775:G:A	0	-1.03783e-08	-2.74606	5.52399e-103	-1.03783e-08	-2.70127	1.87882e-60	-1.03783e-08	-2.67993
46012787	chr19:46012787:G:A	0	-1.03783e-08	-2.83897	4.75615e-103	-1.03783e-08	-2.85093	1.68155e-60	-1.03783e-08	-2.79086
46012814	chr19:46012814:A:ATATAGTTTAGTTGTATCTCTTT	0	-3.38398	-2.27515e-08	2.98038e-103	-3.31831	-2.27515e-08	9.72793e-61	-3.33816	-2.27515e-08
46012957	chr19:46012957:C:T	0	-3.49693	-2.27515e-08	2.5624e-103	-3.46942	-2.27515e-08	8.60781e-61	-3.46049	-2.27515e-08
46013016	chr19:46013016:T:A	0	-3.07244	-2.49608	5.67895e-104	-2.63222	-2.34396	1.1688e-61	-2.83354	-2.62365
46013121	chr19:46013121:C:T	0	-1.84189	-2.43782	1.91598e-103	-1.2158	-2.54434	7.43356e-61	-1.20042	-2.40673
46013210	chr19:46013210:GA:G	0	-1.03783e-08	-2.81333	5.13971e-103	-1.03783e-08	-2.77337	1.74436e-60	-1.03783e-08	-2.75419
46013590	chr19:46013590:C:T	0	-3.05972	-2.48853	6.03354e-104	-2.58967	-2.32595	1.21267e-61	-2.80618	-2.61415
46013781	chr19:46013781:G:A	0	-3.52835	-3.06703	1.28297e-104	-3.53027	-2.9335	3.99444e-62	-3.48323	-3.04761
46013933	chr19:46013933:C:T	0	-2.93245	-2.41045	8.3637e-104	-2.40139	-2.18766	1.59755e-61	-2.6228	-2.52188
46014295	chr19:46014295:C:T	0	-3.1006	-2.45041	5.98896e-104	-2.65237	-2.27066	1.19527e-61	-2.85655	-2.57823
46014817	chr19:46014817:G:A	0	-2.79503	-3.08591	2.861e-104	-2.84193	-2.81985	1.08423e-61	-2.56049	-2.9718
46014820	chr19:46014820:G:A	0	-1.03783e-08	-3.08283	3.89499e-103	-1.03783e-08	-3.05067	1.26033e-60	-1.03783e-08	-3.0792
46015043	chr19:46015043:C:T	0	-2.15513	-3.09162	7.2338e-104	-1.64546	-3.08872	2.48869e-61	-1.60828	-3.09312
46015157	chr19:46015157:C:G	0	-3.50912	-2.27515e-08	2.51659e-103	-3.48746	-2.27515e-08	8.46821e-61	-3.47684	-2.27515e-08
46015318	chr19:46015318:C:T	0	-3.31952	-2.27515e-08	2.60615e-103	-3.45249	-2.27515e-08	9.74443e-61	-3.33646	-2.27515e-08
46015393	chr19:46015393:A:G	0	-2.15498	-3.03721	7.63893e-104	-1.60734	-3.07235	2.71452e-61	-1.57856	-3.03598
46015977	chr19:46015977:G:A	0	-2.04296	-3.02589	8.68509e-104	-1.48624	-3.0651	3.1243e-61	-1.44862	-3.02532
46016106	chr19:46016106:TCGTCCCGGGAGCGCTCCG:T	0	-1.03783e-08	-3.09127	3.90216e-103	-1.03783e-08	-3.04884	1.25106e-60	-1.03783e-08	-3.08658
46016768	chr19:46016768:A:G	0	-1.94979	-2.66351	5.74807e-104	-2.04078	-2.92331	3.12733e-61	-1.6648	-2.80818
46016811	chr19:46016811:C:T	0	-3.47593	-2.27515e-08	2.61538e-103	-3.44896	-2.27515e-08	8.81038e-61	-3.43723	-2.27515e-08
46016953	chr19:46016953:A:C	0	-1.03783e-08	-2.03721	9.68806e-103	-1.03783e-08	-2.13947	3.47527e-60	-1.03783e-08	-2.0649
46017470	chr19:46017470:G:C	0	-3.54622	-2.35819	6.33827e-104	-3.43074	-1.43561	9.55216e-62	-3.54502	-2.11396
46017814	chr19:46017814:G:A	0	-2.78655	-2.46712	1.85905e-104	-3.38382	-2.70907	1.03044e-61	-3.04659	-2.53658
46018040	chr19:46018040:C:T	0	-1.03783e-08	-3.06517	4.61167e-103	-1.03783e-08	-2.88178	1.393e-60	-1.03783e-08	-2.97912
46018273	chr19:46018273:CA:C	0	-1.03783e-08	-2.73742	1.16168e-102	-1.03783e-08	-1.95791	2.26704e-60	-1.03783e-08	-2.4921
46018776	chr19:46018776:G:A	0	-3.53711	-2.27515e-08	2.42886e-103	-3.52294	-2.27515e-08	8.08788e-61	-3.52279	-2.27515e-08
46019192	chr19:46019192:T:G	0	-1.03783e-08	-3.09066	3.74507e-103	-1.03783e-08	-3.08992	1.24498e-60	-1.03783e-08	-3.09146
46019401	chr19:46019401:T:A	0	-1.03783e-08	-3.07799	3.80139e-103	-1.03783e-08	-3.075	1.24511e-60	-1.03783e-08	-3.09135
46020355	chr19:46020355:C:T	0	-1.03783e-08	-2.73039	6.16599e-103	-1.03783e-08	-2.59132	2.00172e-60	-1.03783e-08	-2.61657
46020426	chr19:46020426:T:C	0	-1.01616	-2.27515e-08	2.83645e-102	-1.06523	-2.27515e-08	1.49375e-59	-0.606696	-2.27515e-08
46020609	chr19:46020609:G:A	0	0.294222	-2.95681	2.36079e-103	-0.518939	-3.03243	4.13041e-61	-1.13751	-3.05727
46021038	chr19:46021038:A:T	0	-3.15654	-3.03795	1.11605e-104	-3.51199	-3.09116	5.32669e-62	-3.19163	-3.05139
46021114	chr19:46021114:C:T	0	-1.03783e-08	-2.23772	5.55277e-103	-1.03783e-08	-2.69607	2.9387e-60	-1.03783e-08	-2.23261
46021140	chr19:46021140:G:A	0	-1.03783e-08	-2.09325	1.92036e-102	-1.03783e-08	-1.45527	4.51374e-60	-1.03783e-08	-1.80345
46021213	chr19:46021213:C:T	0	-3.17414	-3.02414	1.10191e-104	-3.52562	-3.09029	5.09232e-62	-3.24734	-3.04067
46021349	chr19:46021349:A:G	0	-1.03783e-08	-2.70883	6.32767e-103	-1.03783e-08	-2.56543	2.02223e-60	-1.03783e-08	-2.60637
46021449	chr19:46021449:T:A	0	-1.03783e-08	-3.07493	3.74083e-103	-1.03783e-08	-3.09106	1.26096e-60	-1.03783e-08	-3.0787
46022038	chr19:46022038:A:AT	0	-1.03783e-08	-2.25483	1.56791e-102	-1.03783e-08	-1.65804	3.80311e-60	-1.03783e-08	-1.97475
46022045	chr19:46022045:G:A	0	-1.03783e-08	-3.02219	5.0899e-103	-1.03783e-08	-2.78311	1.5186e-60	-1.03783e-08	-2.89279
46022314	chr19:46022314:G:T	0	-1.03783e-08	-2.25264	1.57282e-102	-1.03783e-08	-1.65491	3.8113e-60	-1.03783e-08	-1.9726
46022397	chr19:46022397:C:T	0	-1.03783e-08	-2.36606	1.35855e-102	-1.03783e-08	-1.80136	3.36918e-60	-1.03783e-08	-2.0959
46022609	chr19:46022609:T:G	0	-3.48786	-2.98583	1.46958e-104	-3.36533	-2.96265	4.26722e-62	-3.53692	-2.92786
46022746	chr19:46022746:G:A	0	-1.03783e-08	-2.57773	4.56735e-103	-1.03783e-08	-2.89143	2.10469e-60	-1.03783e-08	-2.5664
46023040	chr19:46023040:T:G	0	-3.54628	-3.05824	1.3446e-104	-3.36433	-3.05253	3.58697e-62	-3.54635	-3.09209
46023150	chr19:46023150:C:T	0	-1.03783e-08	-2.22286	5.37834e-103	-1.03783e-08	-2.72799	2.6251e-60	-1.03783e-08	-2.34545
46023390	chr19:46023390:G:A	0	-2.93424	-2.75962	1.4258e-104	-3.51106	-2.84716	7.32467e-62	-3.18945	-2.73504
46023692	chr19:46023692:T:A	0	-3.54456	-3.0389	1.2362e-104	-3.41465	-3.08625	3.70324e-62	-3.5412	-3.06533
46024511	chr19:46024511:A:G	0	-1.03783e-08	-2.19816	9.32592e-103	-1.03783e-08	-2.17757	3.433e-60	-1.03783e-08	-2.07714
46024912	chr19:46024912:C:T	0	-3.40792	-2.27515e-08	2.91747e-103	-3.33965	-2.27515e-08	9.50368e-61	-3.36148	-2.27515e-08
46025162	chr19:46025162:C:T	0	-3.49913	-2.27515e-08	2.56937e-103	-3.4667	-2.27515e-08	8.59644e-61	-3.46181	-2.27515e-08
46025683	chr19:46025683:C:T	0	-2.90685	-2.99964	1.18596e-104	-3.49657	-3.04582	5.88268e-62	-3.15107	-2.99266
46025695	chr19:46025695:T:C	0	-1.03783e-08	-2.94659	4.17504e-103	-1.03783e-08	-2.98124	1.35429e-60	-1.03783e-08	-3.00729
46026198	chr19:46026198:G:A	0	-2.88106	-3.00569	1.19414e-104	-3.48729	-3.04823	6.02098e-62	-3.12282	-2.99768
46026410	chr19:46026410:C:T	0	-2.86065	-3.00065	1.20493e-104	-3.47958	-3.04695	6.18125e-62	-3.10022	-2.99401
46026480	chr19:46026480:T:C	0	-2.89159	-2.27515e-08	5.45685e-103	-2.71349	-2.27515e-08	2.18787e-60	-2.52765	-2.27515e-08
46026660	chr19:46026660:C:T	0	-2.89634	-2.27515e-08	6.17694e-103	-2.58954	-2.27515e-08	1.96031e-60	-2.63747	-2.27515e-08
46026662	chr19:46026662:C:T	0	3.94802	-2.87008	2.55591e-102	1.92008	-3.08945	5.39585e-60	1.36774	-2.99268
46026884	chr19:46026884:C:A	0	-1.03783e-08	-2.67837	6.49256e-103	-1.03783e-08	-2.53971	2.27236e-60	-1.03783e-08	-2.48975
46026905	chr19:46026905:C:G	0	-1.03783e-08	-2.29229	5.31024e-103	-1.03783e-08	-2.74073	2.51214e-60	-1.03783e-08	-2.38944
46026992	chr19:46026992:A:T	0	0.646725	-3.04399	2.65802e-103	-0.540123	-2.89266	5.73986e-61	-0.901272	-2.96445
46027131	chr19:46027131:T:C	0	-2.7129	-2.27287	2.2553e-104	-3.44216	-2.45751	1.42051e-61	-3.0118	-2.25035
46027349	chr19:46027349:C:T	0	-1.03783e-08	-2.36565	1.21662e-102	-1.03783e-08	-1.9117	4.63962e-60	-1.03783e-08	-1.77594
46027905	chr19:46027905:T:C	0	-1.03783e-08	-3.05582	3.74038e-103	-1.03783e-08	-3.09118	1.25299e-60	-1.03783e-08	-3.08504
46027961	chr19:46027961:T:C	0	1.03377	-3.03353	3.78283e-103	-0.1972	-2.88269	7.76629e-61	-0.63152	-2.93185
46029285	chr19:46029285:C:T	0	-1.03783e-08	-2.73341	5.89335e-103	-1.03783e-08	-2.63654	1.99651e-60	-1.03783e-08	-2.61917
46029507	chr19:46029507:G:A	0	1.48973	-2.27515e-08	6.53691e-101	2.07227	-2.27515e-08	1.16785e-58	1.44976	-2.27515e-08
46029891	chr19:46029891:C:T	0	-1.50865	-2.85204	4.82154e-104	-2.3414	-2.79846	5.58571e-61	-1.14792	-2.74503
46030209	chr19:46030209:A:G	0	-1.03783e-08	-2.83524	5.28695e-103	-1.03783e-08	-2.74512	1.75451e-60	-1.03783e-08	-2.74838
46030421	chr19:46030421:C:T	0	-1.03783e-08	-2.98689	3.80224e-103	-1.03783e-08	-3.07477	1.29688e-60	-1.03783e-08	-3.05061
46030528	chr19:46030528:G:T	0	-3.40355	-2.27515e-08	2.57373e-103	-3.46501	-2.27515e-08	8.82502e-61	-3.43557	-2.27515e-08
46030656	chr19:46030656:G:A	0	-2.14457	-2.84364	3.26527e-104	-2.75149	-2.77811	3.20691e-61	-1.71995	-2.7279
46030738	chr19:46030738:T:C	0	-2.08828	-2.79468	3.65859e-104	-2.70755	-2.70832	3.70559e-61	-1.65178	-2.65154
46031026	chr19:46031026:G:A	0	-1.10364	-2.80238	3.6789e-103	-0.524887	-2.58287	1.12705e-60	-0.400658	-2.79032
46031146	chr19:46031146:G:A	0	-2.17441	-2.75583	3.48261e-104	-2.75389	-2.71128	3.49603e-61	-1.73059	-2.63094
46031306	chr19:46031306:G:A	0	-2.10658	-2.92826	3.23307e-104	-2.69262	-2.8469	3.18428e-61	-1.6411	-2.81383
46031941	chr19:46031941:G:A	0	-1.03783e-08	-2.83518	3.95189e-103	-1.03783e-08	-3.03617	1.57803e-60	-1.03783e-08	-2.8544
46031988	chr19:46031988:A:G	0	-1.03783e-08	-2.67151	4.41256e-103	-1.03783e-08	-2.92591	1.84751e-60	-1.03783e-08	-2.69674
46032079	chr19:46032079:C:T	0	-1.03783e-08	-2.38575	4.92851e-103	-1.03783e-08	-2.81533	1.9745e-60	-1.03783e-08	-2.63026
46032143	chr19:46032143:T:C	0	-1.03783e-08	-2.6558	4.42617e-103	-1.03783e-08	-2.92283	1.85578e-60	-1.03783e-08	-2.69227
46032157	chr19:46032157:C:T	0	-1.03783e-08	-2.85244	6.53045e-103	-1.03783e-08	-2.53389	2.08012e-60	-1.03783e-08	-2.57815
46032196	chr19:46032196:A:C	0	-1.03783e-08	-2.77168	5.28036e-103	-1.03783e-08	-2.74637	1.70154e-60	-1.03783e-08	-2.77904
46032220	chr19:46032220:G:A	0	-1.03783e-08	-2.41152	4.97346e-103	-1.03783e-08	-2.80625	1.9627e-60	-1.03783e-08	-2.63625
46032386	chr19:46032386:C:G	0	-3.48155	-2.27515e-08	2.82269e-103	-3.37268	-2.27515e-08	8.06558e-61	-3.52555	-2.27515e-08
46032391	chr19:46032391:G:A	0	-1.03783e-08	-2.41125	4.97512e-103	-1.03783e-08	-2.80592	1.9633e-60	-1.03783e-08	-2.63594
46032686	chr19:46032686:C:T	0	-1.03783e-08	-1.43891	1.23345e-102	-1.03783e-08	-1.89797	4.53e-60	-1.03783e-08	-1.79985
46032799	chr19:46032799:A:G	0	-1.03783e-08	-2.68368	7.61784e-103	-1.03783e-08	-2.37987	2.21669e-60	-1.03783e-08	-2.51456
46033155	chr19:46033155:G:C	0	1.04656	-2.72578	7.31888e-103	-0.0662052	-2.3537	1.27603e-60	-0.546672	-2.52015
46033294	chr19:46033294:A:G	0	-1.03783e-08	-2.69351	4.54071e-103	-1.03783e-08	-2.89728	1.93243e-60	-1.03783e-08	-2.65179
46033583	chr19:46033583:C:T	0	-3.53824	-2.80762	1.69997e-104	-3.38331	-2.79903	4.71619e-62	-3.54565	-2.81909
46033644	chr19:46033644:G:A	0	-1.03783e-08	-2.69389	4.5478e-103	-1.03783e-08	-2.89572	1.93313e-60	-1.03783e-08	-2.65143
46033711	chr19:46033711:C:T	0	-1.03783e-08	-3.0092	5.21949e-103	-1.03783e-08	-2.75797	1.53122e-60	-1.03783e-08	-2.88451
46033744	chr19:46033744:C:G	0	-1.03783e-08	-2.69477	5.05575e-103	-1.03783e-08	-2.78984	1.86447e-60	-1.03783e-08	-2.68759
46033747	chr19:46033747:G:A	0	-1.03783e-08	-2.23666	5.50683e-103	-1.03783e-08	-2.70438	2.24965e-60	-1.03783e-08	-2.4998
46034023	chr19:46034023:C:T	0	-1.03783e-08	-2.64556	8.02142e-103	-1.03783e-08	-2.32825	2.3587e-60	-1.03783e-08	-2.45246
46034034	chr19:46034034:G:A	0	-1.03783e-08	-2.76024	4.27836e-103	-1.03783e-08	-2.9568	1.75574e-60	-1.03783e-08	-2.74768
46034455	chr19:46034455:G:A	0	-1.03783e-08	-2.74957	4.30418e-103	-1.03783e-08	-2.95078	1.77297e-60	-1.03783e-08	-2.73792
46034679	chr19:46034679:G:A	0	-1.03783e-08	-2.79523	4.16401e-103	-1.03783e-08	-2.98389	1.66625e-60	-1.03783e-08	-2.8
46035031	chr19:46035031:G:A	0	-1.03783e-08	-2.77141	4.24803e-103	-1.03783e-08	-2.96391	1.73588e-60	-1.03783e-08	-2.75906
46035055	chr19:46035055:A:G	0	-1.03783e-08	-2.76139	4.27467e-103	-1.03783e-08	-2.95766	1.75673e-60	-1.03783e-08	-2.74712
46035067	chr19:46035067:C:T	0	-3.51735	-2.54954	1.91805e-104	-3.41167	-2.64997	6.40448e-62	-3.54496	-2.51379
46035156	chr19:46035156:G:T	0	-1.03783e-08	-2.88237	3.87482e-103	-1.03783e-08	-3.05587	1.5101e-60	-1.03783e-08	-2.8984
46035158	chr19:46035158:C:T	0	1.72773	-2.8403	1.02436e-102	0.434664	-2.51838	1.87243e-60	-0.0127455	-2.67059
46035168	chr19:46035168:G:A	0	-3.42946	-1.07281	3.74176e-104	-3.44345	-1.94994	1.89731e-61	-3.43248	-1.54025
46035232	chr19:46035232:C:G	0	-1.03783e-08	-2.30296	5.29763e-103	-1.03783e-08	-2.74311	2.62703e-60	-1.03783e-08	-2.34472
46035297	chr19:46035297:C:T	0	-1.03783e-08	-2.41103	4.90773e-103	-1.03783e-08	-2.81955	2.31672e-60	-1.03783e-08	-2.47042
46035352	chr19:46035352:T:C	0	-1.03783e-08	-2.38426	5.02871e-103	-1.03783e-08	-2.7952	2.39827e-60	-1.03783e-08	-2.43583
46035387	chr19:46035387:G:A	0	-0.771341	-3.05269	2.89582e-103	-0.25662	-3.09048	1.15393e-60	-0.112653	-3.05475
46035397	chr19:46035397:C:T	0	-1.03783e-08	-2.46179	4.87673e-103	-1.03783e-08	-2.82589	1.89781e-60	-1.03783e-08	-2.66987
46035499	chr19:46035499:C:T	0	-1.03783e-08	-2.30593	5.22627e-103	-1.03783e-08	-2.75667	2.56848e-60	-1.03783e-08	-2.36726
46035505	chr19:46035505:A:G	0	4.42043	-3.07395	3.22039e-102	2.06662	-3.0049	5.99284e-60	1.57278	-3.09279
46035564	chr19:46035564:T:C	0	-1.03783e-08	-2.73181	4.32501e-103	-1.03783e-08	-2.94595	1.79457e-60	-1.03783e-08	-2.72581
46035579	chr19:46035579:CTG:C	0	-1.03783e-08	-2.70702	4.38867e-103	-1.03783e-08	-2.93134	1.83732e-60	-1.03783e-08	-2.70226
46035639	chr19:46035639:T:C	0	-1.92009	-3.03027	9.06988e-104	-1.4259	-3.08209	3.74263e-61	-1.24398	-3.04939
46035670	chr19:46035670:C:T	0	1.84004	-2.68474	1.34679e-102	0.51634	-2.3264	2.37317e-60	0.0222012	-2.46855
46035725	chr19:46035725:T:C	0	-2.24115	-2.47315	4.4978e-104	-2.82446	-2.3849	4.53855e-61	-1.84931	-2.25123
46036018	chr19:46036018:A:G	0	-1.03783e-08	-2.62348	4.76203e-103	-1.03783e-08	-2.84969	1.97376e-60	-1.03783e-08	-2.63064
46036069	chr19:46036069:T:C	0	-1.03783e-08	-2.40387	4.85082e-103	-1.03783e-08	-2.83122	2.28562e-60	-1.03783e-08	-2.48393
46036373	chr19:46036373:A:G	0	-2.73376	-3.05444	2.22282e-104	-3.09455	-2.81962	1.46828e-61	-2.27959	-2.94948
46036475	chr19:46036475:A:C	0	-1.03783e-08	-2.45212	4.77773e-103	-1.03783e-08	-2.8464	2.21162e-60	-1.03783e-08	-2.51685
46036832	chr19:46036832:G:T	0	-1.03783e-08	-2.47137	4.69165e-103	-1.03783e-08	-2.86458	2.16272e-60	-1.03783e-08	-2.53921
46036906	chr19:46036906:G:C	0	-1.03783e-08	-2.9639	4.53063e-103	-1.03783e-08	-2.8995	1.51669e-60	-1.03783e-08	-2.89404
46036975	chr19:46036975:T:C	0	-2.72896	-3.08646	1.99226e-104	-3.0725	-2.95118	1.36992e-61	-2.26007	-3.03834
46037021	chr19:46037021:G:A	0	-3.37295	-2.27515e-08	3.00404e-103	-3.31041	-2.27515e-08	9.79642e-61	-3.33114	-2.27515e-08
46037232	chr19:46037232:A:AAG	0	-2.07213	-3.01037	6.56214e-104	-1.76811	-3.06352	2.98891e-61	-1.50923	-3.00902
46037296	chr19:46037296:C:A	0	-1.03783e-08	-2.40912	4.87232e-103	-1.03783e-08	-2.8268	2.30367e-60	-1.03783e-08	-2.47607
46037390	chr19:46037390:T:C	0	-1.03783e-08	-2.44134	4.78135e-103	-1.03783e-08	-2.84564	2.22591e-60	-1.03783e-08	-2.51041
46037440	chr19:46037440:G:A	0	-1.03783e-08	-2.44058	4.78357e-103	-1.03783e-08	-2.84518	2.22749e-60	-1.03783e-08	-2.5097
46037456	chr19:46037456:C:T	0	-1.03783e-08	-2.36954	5.00036e-103	-1.03783e-08	-2.80086	2.35119e-60	-1.03783e-08	-2.45565
46037502	chr19:46037502:A:G	0	-1.03783e-08	-2.50103	4.64737e-103	-1.03783e-08	-2.87407	2.10867e-60	-1.03783e-08	-2.56452
46037665	chr19:46037665:C:A	0	-1.03783e-08	-2.43406	4.80287e-103	-1.03783e-08	-2.84115	2.24128e-60	-1.03783e-08	-2.50353
46037853	chr19:46037853:A:G	0	-1.03783e-08	-2.40704	4.88163e-103	-1.03783e-08	-2.82489	2.29519e-60	-1.03783e-08	-2.47976
46038187	chr19:46038187:A:G	0	-2.14484	-3.01035	6.26938e-104	-1.80858	-3.0687	2.77222e-61	-1.57876	-3.01475
46038244	chr19:46038244:G:A	0	-1.03783e-08	-2.42697	4.8218e-103	-1.03783e-08	-2.83722	2.24741e-60	-1.03783e-08	-2.50079
46038337	chr19:46038337:C:T	0	-1.03783e-08	-0.322693	3.52062e-102	-1.03783e-08	-0.849144	2.06705e-59	-1.03783e-08	-0.281865
46038360	chr19:46038360:G:T	0	1.32136	-2.8634	7.32158e-103	0.104735	-2.52427	1.37115e-60	-0.315303	-2.67962
46039213	chr19:46039213:G:A	0	-3.14909	-2.47836	3.09645e-104	-3.41465	-2.16804	1.03733e-61	-3.26365	-2.31286
46039954	chr19:46039954:T:C	0	-1.03783e-08	-2.4998	4.63144e-103	-1.03783e-08	-2.8775	2.10275e-60	-1.03783e-08	-2.56733
46039992	chr19:46039992:G:A	0	-1.03783e-08	-2.44819	4.75281e-103	-1.03783e-08	-2.85163	2.19465e-60	-1.03783e-08	-2.52455
46039994	chr19:46039994:C:T	0	-1.03783e-08	-2.49143	4.62432e-103	-1.03783e-08	-2.87904	2.11181e-60	-1.03783e-08	-2.56303
46040122	chr19:46040122:C:G	0	-1.03783e-08	-3.04441	4.34145e-103	-1.03783e-08	-2.94216	1.31494e-60	-1.03783e-08	-3.03679
46040269	chr19:46040269:TGGAAGCAGGGCC:T	0	-1.03783e-08	0.431679	3.33095e-101	-1.03783e-08	1.39806	6.41235e-59	-1.03783e-08	0.850238
46040700	chr19:46040700:G:A	0	-1.03783e-08	-2.7762	4.44815e-103	-1.03783e-08	-2.91788	1.4736e-60	-1.03783e-08	-2.92286
46040723	chr19:46040723:G:A	0	-1.03783e-08	-2.4848	4.68921e-103	-1.03783e-08	-2.8651	2.14216e-60	-1.03783e-08	-2.54876
46040732	chr19:46040732:G:A	0	-1.03783e-08	-2.75502	6.94932e-103	-1.03783e-08	-2.47172	1.67622e-60	-1.03783e-08	-2.79403
46040990	chr19:46040990:G:A	0	-1.03783e-08	-2.54485	4.51258e-103	-1.03783e-08	-2.9035	2.02399e-60	-1.03783e-08	-2.6055
46041049	chr19:46041049:T:TA	0	-0.972183	-2.27515e-08	3.08164e-102	-0.982317	-2.27515e-08	9.50952e-60	-1.05828	-2.27515e-08
46041053	chr19:46041053:G:A	0	-1.03783e-08	-2.51436	4.5948e-103	-1.03783e-08	-2.88544	2.06621e-60	-1.03783e-08	-2.58486
46041211	chr19:46041211:A:G	0	-1.03783e-08	-2.8689	3.88037e-103	-1.03783e-08	-3.05444	1.5394e-60	-1.03783e-08	-2.87918
46041840	chr19:46041840:T:C	0	-3.5461	-2.27515e-08	2.377e-103	-3.54453	-2.27515e-08	7.90469e-61	-3.5457	-2.27515e-08
46042100	chr19:46042100:CATTGATTTTGTTGTTGT:C	0	-2.62015	-3.04884	2.61981e-104	-2.94371	-2.80614	1.78845e-61	-2.09933	-2.93248
46042122	chr19:46042122:C:A	0	-2.56411	-3.04204	2.7627e-104	-2.90495	-2.79179	1.93158e-61	-2.03417	-2.92065
46042127	chr19:46042127:T:G	0	-2.60843	-3.05253	2.63319e-104	-2.92911	-2.81564	1.819e-61	-2.0753	-2.93957
46042130	chr19:46042130:C:A	0	-2.59915	-3.04844	2.66332e-104	-2.92873	-2.80465	1.82642e-61	-2.07849	-2.93231
46042131	chr19:46042131:ACT:A	0	-2.55238	-3.0513	2.74499e-104	-2.89375	-2.80943	1.92499e-61	-2.02135	-2.93689
46042138	chr19:46042138:C:T	0	-1.03783e-08	-2.09524	5.69428e-103	-1.03783e-08	-2.6709	3.10257e-60	-1.03783e-08	-2.17834
46042743	chr19:46042743:T:C	0	-1.03783e-08	-1.05044	1.2705e-102	-1.03783e-08	-1.86837	8.85371e-60	-1.03783e-08	-1.12974
46042896	chr19:46042896:T:C	0	-2.47392	-2.27515e-08	6.86514e-103	-2.48391	-2.27515e-08	3.06011e-60	-2.19212	-2.27515e-08
46042992	chr19:46042992:G:A	0	-2.90802	-1.85804	3.59772e-104	-3.49533	-1.93732	2.09002e-61	-3.17147	-1.70452
46043139	chr19:46043139:G:A	0	1.14628	-2.67072	8.88573e-103	-0.0739711	-2.15195	1.59809e-60	-0.399407	-2.44236
46043582	chr19:46043582:C:A	0	-3.51681	-2.27515e-08	2.37276e-103	-3.54631	-2.27515e-08	7.90094e-61	-3.54618	-2.27515e-08
46043700	chr19:46043700:T:A	0	-1.03783e-08	-2.75372	4.71449e-103	-1.03783e-08	-2.85972	1.65606e-60	-1.03783e-08	-2.80613
46043765	chr19:46043765:T:C	0	-3.15726	-2.37944	1.77452e-104	-3.53038	-2.60904	9.51231e-62	-3.30521	-2.35795
46044072	chr19:46044072:A:G	0	-3.51353	-3.04809	1.11243e-104	-3.52627	-3.08013	3.97347e-62	-3.45268	-3.08342
46044262	chr19:46044262:G:A	0	-0.915852	-2.27515e-08	4.53304e-102	-0.596387	-2.27515e-08	1.95133e-59	-0.339476	-2.27515e-08
46044589	chr19:46044589:G:A	0	-1.03783e-08	-3.08813	3.73531e-103	-1.03783e-08	-3.09253	1.24446e-60	-1.03783e-08	-3.09187
46044675	chr19:46044675:C:T	0	-3.53538	-3.08531	1.07846e-104	-3.54616	-3.09125	3.61897e-62	-3.54304	-3.08652
46044821	chr19:46044821:C:T	0	-3.47652	-3.04063	1.70891e-104	-3.53576	-2.64133	4.72098e-62	-3.42666	-2.93707
46044892	chr19:46044892:CCTGA:C	0	-3.42848	-3.03296	1.78662e-104	-3.52236	-2.61027	5.02033e-62	-3.38698	-2.91527
46044970	chr19:46044970:G:A	0	0.736498	-2.27515e-08	2.65362e-102	-1.13186	-2.27515e-08	1.55863e-59	-0.564178	-2.27515e-08
46045179	chr19:46045179:T:C	0	-1.03783e-08	-2.54855	6.35546e-103	-1.03783e-08	-2.56105	1.97857e-60	-1.03783e-08	-2.6282
46045398	chr19:46045398:G:A	0	-3.46901	-3.09284	1.15352e-104	-3.54254	-3.02759	3.99169e-62	-3.44797	-3.08355
46045400	chr19:46045400:G:A	0	-3.5447	-3.05399	1.7002e-104	-3.35212	-2.83009	3.92684e-62	-3.48704	-3.06087
46045455	chr19:46045455:AG:A	0	-1.03783e-08	-3.02832	3.98509e-103	-1.03783e-08	-3.0278	1.29727e-60	-1.03783e-08	-3.05031
46045456	chr19:46045456:G:A	0	-3.54136	-3.00534	1.22732e-104	-3.43016	-3.07796	3.99804e-62	-3.54169	-2.98825
46045671	chr19:46045671:C:G	0	-1.03783e-08	-2.84484	5.33267e-103	-1.03783e-08	-2.73651	1.68436e-60	-1.03783e-08	-2.78919
46045778	chr19:46045778:T:C	0	-1.03783e-08	-2.66334	8.66217e-103	-1.03783e-08	-2.2514	2.12022e-60	-1.03783e-08	-2.55906
46046063	chr19:46046063:C:A	0	-3.36962	-3.09227	1.21921e-104	-3.50583	-3.00892	4.42997e-62	-3.35044	-3.07691
46046406	chr19:46046406:C:T	0	-3.40822	-3.0225	1.78678e-104	-3.51482	-2.61771	5.14576e-62	-3.36494	-2.91263
46046736	chr19:46046736:C:T	0	-1.03783e-08	-3.09283	3.7353e-103	-1.03783e-08	-3.09254	1.25144e-60	-1.03783e-08	-3.08628
46047393	chr19:46047393:A:G	0	-1.03783e-08	-2.85751	6.17114e-103	-1.03783e-08	-2.59048	1.64938e-60	-1.03783e-08	-2.81017
46047487	chr19:46047487:T:G	0	-1.03783e-08	-2.85187	5.09849e-103	-1.03783e-08	-2.78142	1.45604e-60	-1.03783e-08	-2.93485
46048141	chr19:46048141:C:T	0	-3.13896	-2.27515e-08	3.07029e-103	-3.28859	-2.27515e-08	8.48031e-61	-3.47541	-2.27515e-08
46048200	chr19:46048200:T:C	0	-3.03813	-2.99459	2.06456e-104	-3.11841	-2.86963	9.13313e-62	-2.74114	-2.9627
46048380	chr19:46048380:C:T	0	-3.50377	-3.08636	1.16635e-104	-3.46826	-3.09081	3.70934e-62	-3.5197	-3.08519
46048607	chr19:46048607:T:G	0	-3.45245	-2.93955	2.63734e-104	-3.04571	-2.69747	5.04441e-62	-3.31274	-2.98472
46048746	chr19:46048746:C:T	0	-1.03783e-08	-3.0847	4.282e-103	-1.03783e-08	-2.95594	1.36388e-60	-1.03783e-08	-3.00024
46048808	chr19:46048808:G:A	0	-3.38707	-3.05445	1.18379e-104	-3.54634	-2.99789	4.15795e-62	-3.41043	-3.08029
46048990	chr19:46048990:A:G	0	-3.11271	-3.00262	1.87776e-104	-3.20038	-2.88249	8.12768e-62	-2.84938	-2.97109
46050799	chr19:46050799:A:G	0	-1.03783e-08	-3.08792	4.2221e-103	-1.03783e-08	-2.97003	1.35543e-60	-1.03783e-08	-3.00645
46050903	chr19:46050903:T:A	0	-1.03783e-08	-2.91095	4.46945e-103	-1.03783e-08	-2.9131	1.49014e-60	-1.03783e-08	-2.9117
46050934	chr19:46050934:C:A	0	-3.41013	-3.08726	1.13126e-104	-3.54453	-3.0451	4.00215e-62	-3.43582	-3.09309
46051078	chr19:46051078:T:C	0	-3.09093	-2.99561	1.95373e-104	-3.17632	-2.86689	8.45972e-62	-2.81923	-2.96119
46051081	chr19:46051081:A:G	0	-1.03783e-08	-3.09237	3.73385e-103	-1.03783e-08	-3.09293	1.24959e-60	-1.03783e-08	-3.08776
46051227	chr19:46051227:C:T	0	-3.40584	-3.07121	1.15552e-104	-3.54581	-3.02259	4.16215e-62	-3.40063	-3.08908
46051399	chr19:46051399:G:C	0	-3.06351	-2.9754	2.06415e-104	-3.15162	-2.83662	8.95814e-62	-2.78533	-2.93785
46051416	chr19:46051416:T:C	0	-3.14341	-3.09207	1.54262e-104	-3.22699	-3.05247	6.99853e-62	-2.88546	-3.08459
46051505	chr19:46051505:G:A	0	-1.03783e-08	-2.6167	9.96651e-103	-1.03783e-08	-2.11114	3.15951e-60	-1.03783e-08	-2.16016
46051624	chr19:46051624:C:T	0	-3.15917	-2.27515e-08	1.47466e-102	-1.71935	-2.27515e-08	2.64414e-60	-2.33823	-2.27515e-08
46051973	chr19:46051973:C:A	0	-2.57895	-2.96733	2.45559e-104	-2.7847	-3.02988	5.65921e-62	-3.17999	-3.00247
46052135	chr19:46052135:C:T	0	-2.97352	-3.05436	1.79442e-104	-3.26947	-2.8588	6.3687e-62	-3.08705	-2.9773
46052282	chr19:46052282:T:G	0	-1.03783e-08	-3.08744	3.89265e-103	-1.03783e-08	-3.05128	1.2441e-60	-1.03783e-08	-3.09216
46052537	chr19:46052537:C:T	0	-2.30902	-2.27515e-08	1.31408e-102	-1.83464	-2.27515e-08	4.36264e-60	-1.8375	-2.27515e-08
46053448	chr19:46053448:C:T	0	-3.11028	-3.08947	2.10892e-104	-2.94524	-3.02154	5.34515e-62	-3.24436	-2.9952
46053560	chr19:46053560:T:A	0	-3.44575	-2.94301	1.96079e-104	-3.53223	-2.50738	4.89542e-62	-3.53786	-2.78958
46053840	chr19:46053840:T:C	0	-1.03783e-08	-3.09179	3.82492e-103	-1.03783e-08	-3.06883	1.243e-60	-1.03783e-08	-3.09304
46054008	chr19:46054008:T:G	0	-1.03783e-08	-3.03904	3.94575e-103	-1.03783e-08	-3.03773	1.35524e-60	-1.03783e-08	-3.00659
46054295	chr19:46054295:T:C	0	-3.18486	-3.07591	1.47914e-104	-3.38258	-2.9389	5.63308e-62	-3.15601	-3.03108
46054593	chr19:46054593:C:T	0	-3.38791	-3.02114	1.27717e-104	-3.54492	-2.92339	4.34334e-62	-3.38748	-3.05962
46055100	chr19:46055100:G:C	0	-1.03783e-08	-2.891	5.90548e-103	-1.03783e-08	-2.63448	1.61728e-60	-1.03783e-08	-2.82983
46055494	chr19:46055494:T:C	0	-3.2852	-2.76582	3.91192e-104	-3.44279	-1.90613	1.07333e-61	-3.23944	-2.30294
46055808	chr19:46055808:A:G	0	-1.03783e-08	-3.08818	4.03727e-103	-1.03783e-08	-3.0148	1.24293e-60	-1.03783e-08	-3.0931
46055888	chr19:46055888:C:T	0	-3.26729	-3.01524	1.44171e-104	-3.47422	-2.8729	4.69362e-62	-3.38836	-2.98118
46055932	chr19:46055932:G:A	0	-3.42788	-3.07953	1.14273e-104	-3.48715	-3.09237	4.37008e-62	-3.35138	-3.08958
46056491	chr19:46056491:C:G	0	-1.03783e-08	-2.68528	8.37616e-103	-1.03783e-08	-2.28498	2.48224e-60	-1.03783e-08	-2.40141
46056925	chr19:46056925:G:C	0	-1.03783e-08	-2.98626	4.21522e-103	-1.03783e-08	-2.97167	1.33209e-60	-1.03783e-08	-3.02382
46057055	chr19:46057055:A:C	0	-3.36728	-3.06285	1.19953e-104	-3.43823	-3.0928	4.7768e-62	-3.2707	-3.08127
46057252	chr19:46057252:T:C	0	-3.5002	-2.98783	1.70558e-104	-3.54496	-2.63409	4.52884e-62	-3.49232	-2.91295
46057423	chr19:46057423:A:G	0	-3.47118	-2.27515e-08	2.53032e-103	-3.48202	-2.27515e-08	8.88551e-61	-3.42874	-2.27515e-08
46057623	chr19:46057623:G:T	0	-3.21515	-3.02598	1.451e-104	-3.4492	-2.8915	4.79552e-62	-3.3523	-2.99576
46057705	chr19:46057705:A:T	0	-3.4404	-3.05069	1.36223e-104	-3.53048	-2.87335	3.93674e-62	-3.53566	-3.00973
46057767	chr19:46057767:C:T	0	-2.46775	-3.06488	3.05686e-104	-2.56749	-3.02807	1.41375e-61	-2.30781	-2.95911
46059176	chr19:46059176:G:A	0	-1.03783e-08	-3.03618	4.04327e-103	-1.03783e-08	-3.01331	1.34793e-60	-1.03783e-08	-3.012
46059515	chr19:46059515:T:G	0	-3.45075	-3.03588	1.39855e-104	-3.53514	-2.84237	3.99512e-62	-3.53958	-2.99109
46060081	chr19:46060081:T:C	0	-3.4418	-2.98288	2.55964e-104	-3.01769	-2.7554	5.04949e-62	-3.28229	-3.01417
46060395	chr19:46060395:G:A	0	-3.21465	-3.02532	1.45394e-104	-3.44612	-2.89255	4.82043e-62	-3.34875	-2.99413
46060710	chr19:46060710:A:G	0	-1.03783e-08	-2.80674	4.9755e-103	-1.03783e-08	-2.80584	1.67909e-60	-1.03783e-08	-2.79232
46061267	chr19:46061267:A:G	0	-3.2337	-3.03031	1.40287e-104	-3.45284	-2.92159	4.65078e-62	-3.36757	-3.01114
46061362	chr19:46061362:A:T	0	-3.41141	-3.07403	1.15514e-104	-3.4756	-3.09313	4.47562e-62	-3.33035	-3.08675
46061511	chr19:46061511:G:A	0	-1.03783e-08	-3.08614	3.75314e-103	-1.03783e-08	-3.08777	1.26494e-60	-1.03783e-08	-3.07555
46061566	chr19:46061566:A:G	0	-3.12551	-2.94646	2.52335e-104	-2.97876	-2.8086	6.97808e-62	-3.27174	-2.70123
46061714	chr19:46061714:A:G	0	-3.19522	-3.03477	1.42071e-104	-3.43218	-2.92962	4.76598e-62	-3.33873	-3.01551
46062223	chr19:46062223:T:C	0	-3.25834	-2.77797	3.90278e-104	-3.42587	-1.92539	1.07603e-61	-3.21329	-2.32659
46062364	chr19:46062364:A:C	0	-3.40473	-3.08209	1.1634e-104	-3.46975	-3.09185	4.51669e-62	-3.31713	-3.09083
46062370	chr19:46062370:T:C	0	-3.40516	-3.02661	1.40308e-104	-3.51812	-2.85616	4.06901e-62	-3.52738	-2.98496
46062726	chr19:46062726:A:T	0	-2.78395	-2.27515e-08	5.64223e-103	-2.68009	-2.27515e-08	2.65137e-60	-2.3355	-2.27515e-08
46063237	chr19:46063237:T:A	0	-2.22052	-3.08133	2.84926e-104	-2.57525	-3.09064	6.32443e-62	-2.98162	-3.08971
46063403	chr19:46063403:A:G	0	-3.1145	-3.01459	1.53667e-104	-3.38426	-2.89907	5.18084e-62	-3.27883	-2.99195
46063477	chr19:46063477:T:C	0	-1.03783e-08	-3.08873	3.80572e-103	-1.03783e-08	-3.07386	1.25279e-60	-1.03783e-08	-3.0852
46063550	chr19:46063550:C:T	0	-3.14753	-3.01838	1.49337e-104	-3.40685	-2.90506	5.03202e-62	-3.30033	-2.99959
46063874	chr19:46063874:G:A	0	-3.40696	-3.08128	1.16531e-104	-3.4679	-3.09206	4.507e-62	-3.31979	-3.09032
46064730	chr19:46064730:G:A	0	-2.22196	-3.07429	2.90666e-104	-2.56369	-3.08225	6.45107e-62	-2.97186	-3.07964
46064905	chr19:46064905:C:T	0	-1.03783e-08	-2.90216	5.90219e-103	-1.03783e-08	-2.63504	1.60491e-60	-1.03783e-08	-2.8375
46065380	chr19:46065380:C:T	0	-3.09577	-3.03015	1.55643e-104	-3.37399	-2.89656	5.31505e-62	-3.2497	-2.9955
46065597	chr19:46065597:G:A	0	-1.03783e-08	-3.09267	4.21194e-103	-1.03783e-08	-2.97244	1.25344e-60	-1.03783e-08	-3.08468
46065708	chr19:46065708:C:T	0	-1.03783e-08	-3.07507	3.84093e-103	-1.03783e-08	-3.06465	1.27341e-60	-1.03783e-08	-3.06888
46066361	chr19:46066361:A:G	0	-3.10417	-3.06262	1.42955e-104	-3.3751	-2.98049	4.99406e-62	-3.26008	-3.04742
46066482	chr19:46066482:C:T	0	-3.35447	-3.07776	1.21757e-104	-3.42429	-3.0918	4.84015e-62	-3.24975	-3.08905
46066568	chr19:46066568:T:C	0	-3.4091	-3.06907	1.30859e-104	-3.5165	-2.92751	3.86532e-62	-3.52571	-3.03799
46066573	chr19:46066573:A:T	0	-3.09094	-3.0503	1.48444e-104	-3.36582	-2.95209	5.15528e-62	-3.24813	-3.02759
46066731	chr19:46066731:C:T	0	-1.03783e-08	-2.79135	4.12341e-103	-1.03783e-08	-2.99368	1.79472e-60	-1.03783e-08	-2.72572
46067397	chr19:46067397:T:C	0	-1.03783e-08	-2.95507	5.21338e-103	-1.03783e-08	-2.75914	1.42588e-60	-1.03783e-08	-2.95579
46067411	chr19:46067411:C:T	0	-2.66042	-0.421643	1.92645e-103	-2.55222	-1.20247	9.48542e-61	-2.48158	-0.881827
46067482	chr19:46067482:G:A	0	-3.37187	-3.03625	1.59655e-104	-3.54572	-2.69938	5.2685e-62	-3.46185	-2.79215
46067662	chr19:46067662:G:C	0	-1.03783e-08	-2.88414	4.41617e-103	-1.03783e-08	-2.92509	1.50683e-60	-1.03783e-08	-2.90057
46068153	chr19:46068153:T:C	0	-3.54623	-3.06758	2.10536e-104	-3.53685	-2.43161	4.94865e-62	-3.54376	-2.77287
46068410	chr19:46068410:A:C	0	-3.5456	-3.02386	2.64412e-104	-3.5427	-2.19791	5.94615e-62	-3.53616	-2.59684
46068545	chr19:46068545:G:T	0	-1.03783e-08	-3.0718	3.98993e-103	-1.03783e-08	-3.02659	1.35686e-60	-1.03783e-08	-3.0054
46068595	chr19:46068595:C:T	0	-1.03783e-08	-2.53406	6.08275e-103	-1.03783e-08	-2.60491	2.1112e-60	-1.03783e-08	-2.56332
46068647	chr19:46068647:G:T	0	-1.52298	-2.84968	3.1344e-103	-0.293822	-2.97411	4.68005e-61	-1.22129	-2.84856
46069030	chr19:46069030:C:T	0	-1.03783e-08	-2.49579	1.14185e-102	-1.03783e-08	-1.97513	2.65274e-60	-1.03783e-08	-2.33498
46069286	chr19:46069286:C:T	0	-2.28958	-3.07879	2.52071e-104	-2.69581	-3.0926	6.36223e-62	-2.97241	-3.09295
46069445	chr19:46069445:A:T	0	-2.16777	-3.04756	1.15477e-103	-1.19009	-3.07637	2.23436e-61	-1.79967	-3.00953
46069504	chr19:46069504:T:C	0	-2.28589	-3.0282	1.00758e-103	-1.33735	-3.06547	1.99484e-61	-1.9354	-2.9872
46069901	chr19:46069901:T:C	0	-2.47131	-3.04728	9.35079e-104	-1.48661	-2.99088	1.55665e-61	-2.09532	-3.0753
46070123	chr19:46070123:C:A	0	-3.28328	-2.85567	1.86639e-104	-3.32141	-2.76754	6.46723e-62	-3.19465	-2.85434
46070227	chr19:46070227:A:G	0	-2.19279	-2.67562	3.32572e-104	-2.64989	-2.86138	8.05576e-62	-2.94668	-2.88267
46070526	chr19:46070526:G:A	0	-2.62855	-3.0664	7.44207e-104	-1.68583	-3.01997	1.29616e-61	-2.26733	-3.08642
46071585	chr19:46071585:C:A	0	-2.23981	-2.97943	2.6464e-104	-2.6964	-3.04335	6.5913e-62	-2.97092	-3.05907
46071715	chr19:46071715:A:G	0	-2.25155	-2.27515e-08	9.72778e-103	-2.13538	-2.27515e-08	2.30827e-60	-2.47408	-2.27515e-08
46071916	chr19:46071916:G:A	0	-1.03783e-08	-3.07561	3.73424e-103	-1.03783e-08	-3.09282	1.24663e-60	-1.03783e-08	-3.09013
46072145	chr19:46072145:G:A	0	-2.62466	-3.07452	7.56471e-104	-1.65739	-3.03207	1.32854e-61	-2.23973	-3.08935
46072233	chr19:46072233:T:A	0	-2.61132	-3.01642	8.36764e-104	-1.64152	-2.94706	1.40218e-61	-2.23021	-3.04492
46072239	chr19:46072239:C:G	0	-3.11425	-2.27515e-08	2.44865e-103	-3.51483	-2.27515e-08	8.2796e-61	-3.49936	-2.27515e-08
46072545	chr19:46072545:T:G	0	-2.66143	-3.07456	7.17166e-104	-1.70746	-3.03535	1.2723e-61	-2.28274	-3.08958
46072866	chr19:46072866:G:A	0	-2.78491	-3.08401	5.96338e-104	-1.87541	-3.05191	1.10053e-61	-2.4246	-3.09277
46073042	chr19:46073042:A:G	0	-3.01305	-2.39354	2.5858e-104	-3.53691	-2.226	1.12851e-61	-3.35458	-2.13768
46073642	chr19:46073642:C:T	0	-3.16691	-2.27515e-08	3.96468e-103	-3.03294	-2.27515e-08	1.133e-60	-3.18571	-2.27515e-08
46073975	chr19:46073975:T:C	0	-3.37593	-2.86779	2.17531e-104	-3.03091	-2.90487	6.12349e-62	-3.30439	-2.79922
46074061	chr19:46074061:A:G	0	-3.42793	-3.09067	1.6796e-104	-3.10236	-3.09204	4.3871e-62	-3.3749	-3.06218
46074307	chr19:46074307:A:C	0	-1.03783e-08	-3.0859	3.75273e-103	-1.03783e-08	-3.08788	1.24523e-60	-1.03783e-08	-3.09126
46074778	chr19:46074778:C:G	0	-1.03783e-08	-2.70302	5.74422e-103	-1.03783e-08	-2.66217	2.02348e-60	-1.03783e-08	-2.60575
46075536	chr19:46075536:A:T	0	-1.03783e-08	-3.04578	3.92028e-103	-1.03783e-08	-3.0442	1.27673e-60	-1.03783e-08	-3.06627
46075644	chr19:46075644:A:G	0	-1.03783e-08	-2.66506	5.47162e-103	-1.03783e-08	-2.71079	1.83596e-60	-1.03783e-08	-2.70301
46075780	chr19:46075780:C:A	0	-1.03783e-08	-3.06285	3.88878e-103	-1.03783e-08	-3.05227	1.2721e-60	-1.03783e-08	-3.06991
46075927	chr19:46075927:C:T	0	-1.03783e-08	-3.0929	4.05268e-103	-1.03783e-08	-3.01099	1.24354e-60	-1.03783e-08	-3.09261
46075941	chr19:46075941:G:A	0	-1.03783e-08	-2.85681	4.77434e-103	-1.03783e-08	-2.84711	1.40863e-60	-1.03783e-08	-2.96796
46076545	chr19:46076545:T:C	0	-3.54424	-2.27515e-08	2.42281e-103	-3.52544	-2.27515e-08	8.12543e-61	-3.51816	-2.27515e-08
46076626	chr19:46076626:GT:G	0	-3.53937	-2.27515e-08	2.4e-103	-3.53489	-2.27515e-08	8.03365e-61	-3.52952	-2.27515e-08
46076855	chr19:46076855:T:C	0	-1.03783e-08	-2.20855	9.84125e-103	-1.03783e-08	-2.12378	3.12513e-60	-1.03783e-08	-2.1711
46077190	chr19:46077190:C:T	0	-3.52417	-2.27515e-08	2.37367e-103	-3.54593	-2.27515e-08	7.92334e-61	-3.54335	-2.27515e-08
46077236	chr19:46077236:C:G	0	-2.73649	-2.27515e-08	5.45368e-103	-2.71408	-2.27515e-08	1.72445e-60	-2.76567	-2.27515e-08
46077267	chr19:46077267:A:C	0	-3.53316	-2.27515e-08	2.38273e-103	-3.54212	-2.27515e-08	7.95958e-61	-3.53878	-2.27515e-08
46077354	chr19:46077354:G:C	0	-3.53516	-2.27515e-08	2.38597e-103	-3.54076	-2.27515e-08	7.97364e-61	-3.53702	-2.27515e-08
46077495	chr19:46077495:T:C	0	-3.53986	-2.27515e-08	2.39511e-103	-3.53694	-2.27515e-08	8.01522e-61	-3.53182	-2.27515e-08
46077539	chr19:46077539:G:A	0	-1.03783e-08	-3.05195	3.92025e-103	-1.03783e-08	-3.04421	1.27874e-60	-1.03783e-08	-3.0647
46077581	chr19:46077581:A:G	0	-3.13841	-2.39906	2.69421e-104	-3.34223	-2.37962	1.14593e-61	-3.42273	-2.05421
46077687	chr19:46077687:G:A	0	-1.03783e-08	-1.65399	1.27884e-102	-1.03783e-08	-1.86182	6.12427e-60	-1.03783e-08	-1.49831
46077896	chr19:46077896:C:T	0	-2.90334	-3.09134	1.7794e-104	-3.05133	-3.08534	5.49745e-62	-3.12301	-3.08845
46078305	chr19:46078305:G:C	0	-3.53602	-2.27515e-08	2.38748e-103	-3.54013	-2.27515e-08	7.97977e-61	-3.53625	-2.27515e-08
46078360	chr19:46078360:A:G	0	-2.69752	-1.23016	1.03135e-103	-2.58011	-1.79939	4.76292e-61	-2.48222	-1.57008
46078596	chr19:46078596:T:G	0	-3.53708	-2.27515e-08	2.38952e-103	-3.53927	-2.27515e-08	7.9884e-61	-3.53517	-2.27515e-08
46078667	chr19:46078667:A:G	0	-3.53722	-2.27515e-08	2.38982e-103	-3.53915	-2.27515e-08	7.98953e-61	-3.53503	-2.27515e-08
46078873	chr19:46078873:A:G	0	-3.52787	-2.27515e-08	2.38073e-103	-3.54296	-2.27515e-08	7.95921e-61	-3.53883	-2.27515e-08
46078881	chr19:46078881:C:G	0	-3.54637	-2.27515e-08	2.4761e-103	-3.50368	-2.27515e-08	8.30739e-61	-3.49601	-2.27515e-08
46079071	chr19:46079071:C:A	0	-3.53891	-2.27515e-08	2.39053e-103	-3.53885	-2.27515e-08	7.97436e-61	-3.53693	-2.27515e-08
46079089	chr19:46079089:A:G	0	-3.54615	-2.27515e-08	2.42687e-103	-3.52376	-2.27515e-08	8.12214e-61	-3.51856	-2.27515e-08
46079113	chr19:46079113:A:G	0	-3.53991	-2.27515e-08	2.39102e-103	-3.53864	-2.27515e-08	7.99575e-61	-3.53425	-2.27515e-08
46079114	chr19:46079114:C:G	0	-3.54013	-2.27515e-08	2.39407e-103	-3.53737	-2.27515e-08	8.00486e-61	-3.53311	-2.27515e-08
46079132	chr19:46079132:A:G	0	-1.94781	-2.27515e-08	1.40908e-102	-1.76484	-2.27515e-08	7.59525e-60	-1.28305	-2.27515e-08
46079171	chr19:46079171:C:T	0	-3.49817	-2.27515e-08	2.72943e-103	-3.40627	-2.27515e-08	9.40669e-61	-3.37174	-2.27515e-08
46079194	chr19:46079194:T:C	0	-3.54561	-2.27515e-08	2.49295e-103	-3.4969	-2.27515e-08	8.46886e-61	-3.47676	-2.27515e-08
46079256	chr19:46079256:T:C	0	-1.03783e-08	-2.8335	3.89482e-103	-1.03783e-08	-3.05072	1.38377e-60	-1.03783e-08	-2.98576
46079279	chr19:46079279:G:C	0	-3.54358	-2.27515e-08	2.41084e-103	-3.53039	-2.27515e-08	8.07452e-61	-3.52445	-2.27515e-08
46079329	chr19:46079329:C:T	0	-1.03783e-08	-2.17351	1.03243e-102	-1.03783e-08	-2.07587	3.81974e-60	-1.03783e-08	-1.97039
46079392	chr19:46079392:G:C	0	-1.03783e-08	-3.0652	3.84901e-103	-1.03783e-08	-3.06255	1.26831e-60	-1.03783e-08	-3.07288
46079416	chr19:46079416:T:C	0	-3.5364	-2.27515e-08	2.38822e-103	-3.53982	-2.27515e-08	7.98289e-61	-3.53586	-2.27515e-08
46079468	chr19:46079468:C:T	0	-1.03783e-08	-2.40009	4.95932e-103	-1.03783e-08	-2.8091	1.88258e-60	-1.03783e-08	-2.67793
46079488	chr19:46079488:C:T	0	-1.03783e-08	-3.07393	3.74983e-103	-1.03783e-08	-3.08866	1.26748e-60	-1.03783e-08	-3.07354
46079494	chr19:46079494:T:C	0	-1.03783e-08	-2.85144	4.81521e-103	-1.03783e-08	-2.83859	1.49854e-60	-1.03783e-08	-2.90609
46079529	chr19:46079529:A:T	0	-2.88658	-3.06273	1.82802e-104	-3.04896	-3.06076	5.71986e-62	-3.11166	-3.06014
46079664	chr19:46079664:C:T	0	-3.53705	-2.27515e-08	2.38952e-103	-3.53927	-2.27515e-08	7.98836e-61	-3.53517	-2.27515e-08
46079759	chr19:46079759:GC:G	0	-1.03783e-08	-2.30796	8.0261e-103	-1.03783e-08	-2.32767	2.49989e-60	-1.03783e-08	-2.39433
46079952	chr19:46079952:C:G	0	-3.10886	-3.03509	1.21802e-104	-3.42327	-3.09246	4.91311e-62	-3.23182	-3.09202
46080016	chr19:46080016:A:AG	0	-3.1639	-3.0159	1.40315e-104	-3.33303	-3.0412	4.5257e-62	-3.44589	-2.96008
46080136	chr19:46080136:A:G	0	-1.03783e-08	-3.09316	3.94211e-103	-1.03783e-08	-3.03865	1.2701e-60	-1.03783e-08	-3.07148
46080212	chr19:46080212:C:T	0	-1.03783e-08	-3.09309	3.73454e-103	-1.03783e-08	-3.09274	1.26035e-60	-1.03783e-08	-3.07918
46080300	chr19:46080300:A:G	0	-3.53685	-2.27515e-08	2.38975e-103	-3.53918	-2.27515e-08	7.98796e-61	-3.53522	-2.27515e-08
46080343	chr19:46080343:C:T	0	-3.16491	-3.01653	1.40532e-104	-3.33051	-3.04217	4.52158e-62	-3.44549	-2.9614
46080404	chr19:46080404:AAG:A	0	-3.1725	-3.03253	1.40523e-104	-3.34922	-3.02353	4.77087e-62	-3.44653	-2.90669
46080720	chr19:46080720:C:T	0	-3.53114	-2.27515e-08	2.38082e-103	-3.54292	-2.27515e-08	7.94968e-61	-3.54003	-2.27515e-08
46080726	chr19:46080726:A:C	0	-3.53113	-2.27515e-08	2.38082e-103	-3.54292	-2.27515e-08	7.94942e-61	-3.54006	-2.27515e-08
46080728	chr19:46080728:A:G	0	-3.53615	-2.27515e-08	2.38827e-103	-3.5398	-2.27515e-08	7.98163e-61	-3.53602	-2.27515e-08
46080951	chr19:46080951:C:T	0	-3.53479	-2.27515e-08	2.38582e-103	-3.54082	-2.27515e-08	7.97132e-61	-3.53731	-2.27515e-08
46081043	chr19:46081043:G:A	0	-3.50947	-2.27515e-08	2.37265e-103	-3.54636	-2.27515e-08	7.90176e-61	-3.54607	-2.27515e-08
46081620	chr19:46081620:T:C	0	-1.03783e-08	-2.19499	8.97248e-103	-1.03783e-08	-2.2162	2.78218e-60	-1.03783e-08	-2.28734
46081820	chr19:46081820:C:CAAAT	0	-3.53682	-2.27515e-08	2.38959e-103	-3.53924	-2.27515e-08	7.98718e-61	-3.53532	-2.27515e-08
46082021	chr19:46082021:C:G	0	-1.03783e-08	-2.40829	7.55368e-103	-1.03783e-08	-2.38833	2.25151e-60	-1.03783e-08	-2.49897
46082203	chr19:46082203:T:C	0	-3.53685	-2.27515e-08	2.3896e-103	-3.53924	-2.27515e-08	7.98753e-61	-3.53528	-2.27515e-08
46082266	chr19:46082266:C:G	0	-1.03783e-08	-2.83253	5.31505e-103	-1.03783e-08	-2.73982	1.7324e-60	-1.03783e-08	-2.76107
46082309	chr19:46082309:T:A	0	-1.03783e-08	-3.02082	4.04215e-103	-1.03783e-08	-3.01359	1.49494e-60	-1.03783e-08	-2.90849
46082492	chr19:46082492:G:A	0	-3.53764	-2.27515e-08	2.39189e-103	-3.53828	-2.27515e-08	7.99365e-61	-3.53451	-2.27515e-08
46082511	chr19:46082511:C:T	0	-3.53838	-2.27515e-08	2.39125e-103	-3.53855	-2.27515e-08	7.99115e-61	-3.53482	-2.27515e-08
46082521	chr19:46082521:A:G	0	-3.53675	-2.27515e-08	2.38945e-103	-3.5393	-2.27515e-08	7.98659e-61	-3.53539	-2.27515e-08
46082663	chr19:46082663:C:T	0	-1.03783e-08	-3.05956	3.9119e-103	-1.03783e-08	-3.04634	1.27354e-60	-1.03783e-08	-3.06877
46082989	chr19:46082989:G:A	0	-1.03783e-08	-3.08474	3.9141e-103	-1.03783e-08	-3.04578	1.28577e-60	-1.03783e-08	-3.05921
46082990	chr19:46082990:G:A	0	-3.53691	-2.27515e-08	2.38976e-103	-3.53917	-2.27515e-08	7.98792e-61	-3.53523	-2.27515e-08
46083030	chr19:46083030:G:A	0	-3.53774	-2.27515e-08	2.39217e-103	-3.53817	-2.27515e-08	7.99658e-61	-3.53414	-2.27515e-08
46083046	chr19:46083046:A:T	0	-1.03783e-08	-2.83253	5.31505e-103	-1.03783e-08	-2.73982	1.7324e-60	-1.03783e-08	-2.76107
46083061	chr19:46083061:C:T	0	-3.53838	-2.27515e-08	2.39312e-103	-3.53777	-2.27515e-08	8.00173e-61	-3.5335	-2.27515e-08
46083189	chr19:46083189:C:G	0	-3.5371	-2.27515e-08	2.39021e-103	-3.53898	-2.27515e-08	7.99017e-61	-3.53495	-2.27515e-08
46083235	chr19:46083235:T:C	0	-3.53694	-2.27515e-08	2.38984e-103	-3.53914	-2.27515e-08	7.98867e-61	-3.53513	-2.27515e-08
46083362	chr19:46083362:T:C	0	-3.54023	-2.27515e-08	2.39765e-103	-3.53587	-2.27515e-08	8.02187e-61	-3.53099	-2.27515e-08
46083431	chr19:46083431:G:A	0	-3.54019	-2.27515e-08	2.39339e-103	-3.53766	-2.27515e-08	8.00277e-61	-3.53337	-2.27515e-08
46083527	chr19:46083527:G:A	0	-3.53097	-2.27515e-08	2.38063e-103	-3.543	-2.27515e-08	7.94855e-61	-3.54017	-2.27515e-08
46083666	chr19:46083666:G:A	0	-3.5314	-2.27515e-08	2.38113e-103	-3.54279	-2.27515e-08	7.95082e-61	-3.53988	-2.27515e-08
46083884	chr19:46083884:A:G	0	-3.53082	-3.09307	1.18182e-104	-3.48432	-3.06157	3.87088e-62	-3.54346	-3.01881
46083907	chr19:46083907:T:C	0	-3.53664	-2.27515e-08	2.38922e-103	-3.5394	-2.27515e-08	7.98572e-61	-3.5355	-2.27515e-08
46083953	chr19:46083953:C:T	0	-1.03783e-08	-2.17518	9.3003e-103	-1.03783e-08	-2.18032	3.07149e-60	-1.03783e-08	-2.18841
46083955	chr19:46083955:G:C	0	-3.54075	-2.27515e-08	2.40281e-103	-3.53373	-2.27515e-08	8.02557e-61	-3.53053	-2.27515e-08
46084021	chr19:46084021:A:T	0	-3.53409	-2.27515e-08	2.38467e-103	-3.54131	-2.27515e-08	7.9663e-61	-3.53794	-2.27515e-08
46084119	chr19:46084119:C:T	0	-3.54472	-2.27515e-08	2.48104e-103	-3.50169	-2.27515e-08	8.10704e-61	-3.52043	-2.27515e-08
46084120	chr19:46084120:G:A	0	-3.54298	-2.27515e-08	2.41002e-103	-3.53073	-2.27515e-08	8.06814e-61	-3.52524	-2.27515e-08
46084128	chr19:46084128:A:G	0	-3.54059	-2.27515e-08	2.39945e-103	-3.53513	-2.27515e-08	8.02748e-61	-3.53029	-2.27515e-08
46084172	chr19:46084172:G:A	0	-3.536	-2.27515e-08	2.38791e-103	-3.53995	-2.27515e-08	7.98008e-61	-3.53621	-2.27515e-08
46084197	chr19:46084197:T:C	0	-1.03783e-08	-3.05321	3.90967e-103	-1.03783e-08	-3.04691	1.28153e-60	-1.03783e-08	-3.06252
46084357	chr19:46084357:G:A	0	-1.03783e-08	-1.79153	1.11542e-102	-1.03783e-08	-1.99855	5.26984e-60	-1.03783e-08	-1.64857
46084494	chr19:46084494:A:G	0	-3.21405	-3.02429	1.34512e-104	-3.37866	-3.03781	4.63794e-62	-3.47411	-2.90736
46084820	chr19:46084820:G:T	0	-1.03783e-08	-2.52671	6.58546e-103	-1.03783e-08	-2.5255	2.46376e-60	-1.03783e-08	-2.40888
46084891	chr19:46084891:G:A	0	-3.5367	-2.27515e-08	2.38935e-103	-3.53935	-2.27515e-08	7.98615e-61	-3.53545	-2.27515e-08
46084966	chr19:46084966:T:A	0	-3.53679	-2.27515e-08	2.38955e-103	-3.53926	-2.27515e-08	7.98735e-61	-3.5353	-2.27515e-08
46085110	chr19:46085110:G:A	0	-3.53687	-2.27515e-08	2.38964e-103	-3.53922	-2.27515e-08	7.98727e-61	-3.53531	-2.27515e-08
46085194	chr19:46085194:C:T	0	-1.03783e-08	-1.7961	1.54303e-102	-1.03783e-08	-1.67403	4.76542e-60	-1.03783e-08	-1.74919
46085553	chr19:46085553:C:T	0	-1.38709	-2.27515e-08	1.72569e-102	-1.56215	-2.27515e-08	8.27289e-60	-1.19759	-2.27515e-08
46085578	chr19:46085578:AC:A	0	-3.07168	-2.98337	1.52481e-104	-3.28896	-3.00212	5.00039e-62	-3.41261	-2.89361
46085725	chr19:46085725:C:T	0	-3.53695	-2.27515e-08	2.3898e-103	-3.53916	-2.27515e-08	7.98834e-61	-3.53518	-2.27515e-08
46085846	chr19:46085846:G:C	0	-1.03783e-08	-2.76217	4.44888e-103	-1.03783e-08	-2.91771	1.79049e-60	-1.03783e-08	-2.72808
46085853	chr19:46085853:A:C	0	-3.53705	-2.27515e-08	2.39e-103	-3.53907	-2.27515e-08	7.98916e-61	-3.53507	-2.27515e-08
46085867	chr19:46085867:C:T	0	-3.28392	-3.05983	1.13684e-104	-3.49166	-3.09304	4.41365e-62	-3.34187	-3.08918
46085978	chr19:46085978:T:G	0	-1.03783e-08	-3.09185	3.74532e-103	-1.03783e-08	-3.08986	1.24661e-60	-1.03783e-08	-3.09015
46086252	chr19:46086252:T:C	0	-3.54187	-2.27515e-08	2.40288e-103	-3.5337	-2.27515e-08	8.06288e-61	-3.52589	-2.27515e-08
46086546	chr19:46086546:G:A	0	-3.53803	-2.27515e-08	2.3922e-103	-3.53815	-2.27515e-08	7.99856e-61	-3.5339	-2.27515e-08
46086621	chr19:46086621:A:G	0	-3.53725	-2.27515e-08	2.39044e-103	-3.53889	-2.27515e-08	7.99121e-61	-3.53482	-2.27515e-08
46086717	chr19:46086717:G:A	0	-3.51185	-2.27515e-08	2.37264e-103	-3.54636	-2.27515e-08	7.90329e-61	-3.54588	-2.27515e-08
46086911	chr19:46086911:T:G	0	-3.53699	-2.27515e-08	2.39001e-103	-3.53907	-2.27515e-08	7.98863e-61	-3.53514	-2.27515e-08
46087186	chr19:46087186:C:T	0	-1.03783e-08	-2.56504	4.48905e-103	-1.03783e-08	-2.90872	1.67325e-60	-1.03783e-08	-2.7958
46087217	chr19:46087217:A:G	0	-2.72096	-3.05457	2.78856e-104	-3.04562	-2.64181	1.11799e-61	-2.66713	-2.8345
46087705	chr19:46087705:T:C	0	-1.03783e-08	-2.87265	5.45777e-103	-1.03783e-08	-2.71332	1.93142e-60	-1.03783e-08	-2.65232
46087724	chr19:46087724:A:G	0	-3.53694	-2.27515e-08	2.38985e-103	-3.53914	-2.27515e-08	7.98822e-61	-3.53519	-2.27515e-08
46087832	chr19:46087832:T:G	0	-1.03783e-08	-2.32717	6.56421e-103	-1.03783e-08	-2.52873	2.15699e-60	-1.03783e-08	-2.54186
46087932	chr19:46087932:T:G	0	-3.52829	-2.27515e-08	2.37795e-103	-3.54413	-2.27515e-08	7.93617e-61	-3.54173	-2.27515e-08
46088100	chr19:46088100:T:C	0	-3.53682	-2.27515e-08	2.3896e-103	-3.53924	-2.27515e-08	7.98726e-61	-3.53531	-2.27515e-08
46088155	chr19:46088155:A:G	0	0.0189251	-2.27515e-08	7.66295e-102	-0.0713832	-2.27515e-08	2.15917e-58	2.06432	-2.27515e-08
46088217	chr19:46088217:A:G	0	-1.03783e-08	-3.08246	3.93058e-103	-1.03783e-08	-3.04158	1.28997e-60	-1.03783e-08	-3.05595
46088464	chr19:46088464:A:T	0	-1.03783e-08	-2.71605	5.28832e-103	-1.03783e-08	-2.74486	1.64258e-60	-1.03783e-08	-2.8143
46088513	chr19:46088513:G:A	0	-1.03783e-08	-2.87575	4.11671e-103	-1.03783e-08	-2.99531	1.57487e-60	-1.03783e-08	-2.8564
46088527	chr19:46088527:A:G	0	-1.03783e-08	-3.09065	3.82639e-103	-1.03783e-08	-3.06845	1.26305e-60	-1.03783e-08	-3.07704
46088847	chr19:46088847:G:C	0	-1.03783e-08	-3.09184	3.74155e-103	-1.03783e-08	-3.09087	1.24681e-60	-1.03783e-08	-3.08999
46088872	chr19:46088872:A:G	0	-3.53494	-2.27515e-08	2.38608e-103	-3.54071	-2.27515e-08	7.97249e-61	-3.53716	-2.27515e-08
46089134	chr19:46089134:T:C	0	-1.03783e-08	-2.82626	4.23729e-103	-1.03783e-08	-2.96644	1.67021e-60	-1.03783e-08	-2.79762
46089183	chr19:46089183:T:C	0	-3.53647	-2.27515e-08	2.38948e-103	-3.53929	-2.27515e-08	7.98499e-61	-3.5356	-2.27515e-08
46089381	chr19:46089381:T:C	0	-3.5341	-2.27515e-08	2.38469e-103	-3.54129	-2.27515e-08	7.96636e-61	-3.53793	-2.27515e-08
46089487	chr19:46089487:C:T	0	-3.51432	-2.27515e-08	2.44015e-103	-3.51831	-2.27515e-08	7.90332e-61	-3.54588	-2.27515e-08
46089705	chr19:46089705:G:A	0	-1.03783e-08	-2.25962	9.56071e-103	-1.03783e-08	-2.1527	3.47171e-60	-1.03783e-08	-2.06593
46089727	chr19:46089727:T:C	0	-1.03783e-08	-2.54726	7.11073e-103	-1.03783e-08	-2.44876	2.57429e-60	-1.03783e-08	-2.365
46090273	chr19:46090273:G:A	0	-3.53691	-2.27515e-08	2.38976e-103	-3.53917	-2.27515e-08	7.98792e-61	-3.53523	-2.27515e-08
46090365	chr19:46090365:T:G	0	-3.53674	-2.27515e-08	2.38944e-103	-3.53931	-2.27515e-08	7.98626e-61	-3.53544	-2.27515e-08
46090515	chr19:46090515:C:T	0	-1.03783e-08	-2.11992	9.86185e-103	-1.03783e-08	-2.12169	3.25688e-60	-1.03783e-08	-2.1298
46090658	chr19:46090658:G:C	0	-1.03783e-08	-2.11992	9.86185e-103	-1.03783e-08	-2.12169	3.25688e-60	-1.03783e-08	-2.1298
46090733	chr19:46090733:C:T	0	-3.53674	-2.27515e-08	2.38943e-103	-3.53931	-2.27515e-08	7.98648e-61	-3.53541	-2.27515e-08
46090763	chr19:46090763:T:C	0	-2.63752	-3.09057	2.08711e-104	-2.88513	-3.09204	6.28461e-62	-2.98519	-3.09244
46090837	chr19:46090837:G:C	0	-3.53336	-2.27515e-08	2.38457e-103	-3.54135	-2.27515e-08	7.96338e-61	-3.53831	-2.27515e-08
46090980	chr19:46090980:A:G	0	-3.54534	-2.27515e-08	2.4256e-103	-3.52429	-2.27515e-08	8.13425e-61	-3.51707	-2.27515e-08
46091336	chr19:46091336:G:A	0	-1.03783e-08	-3.03515	3.73572e-103	-1.03783e-08	-3.09242	1.33182e-60	-1.03783e-08	-3.02402
46091490	chr19:46091490:G:A	0	-3.53676	-2.27515e-08	2.38941e-103	-3.53932	-2.27515e-08	7.98672e-61	-3.53538	-2.27515e-08
46091591	chr19:46091591:A:G	0	-3.54288	-2.27515e-08	2.40873e-103	-3.53127	-2.27515e-08	8.06431e-61	-3.52571	-2.27515e-08
46091838	chr19:46091838:G:A	0	-3.54117	-2.27515e-08	2.40429e-103	-3.53311	-2.27515e-08	8.03167e-61	-3.52977	-2.27515e-08
46092161	chr19:46092161:GTGT:G	0	-2.65314	-2.27515e-08	5.81347e-103	-2.65019	-2.27515e-08	1.86798e-60	-2.68571	-2.27515e-08
46092233	chr19:46092233:C:T	0	-3.14226	-3.04019	1.39597e-104	-3.31694	-3.06243	4.41376e-62	-3.43464	-2.99638
46092329	chr19:46092329:A:T	0	-3.49663	-2.27515e-08	2.37419e-103	-3.54571	-2.27515e-08	7.90005e-61	-3.54629	-2.27515e-08
46092568	chr19:46092568:G:A	0	-3.53639	-2.27515e-08	2.38886e-103	-3.53955	-2.27515e-08	7.98377e-61	-3.53575	-2.27515e-08
46092598	chr19:46092598:C:A	0	-3.54338	-2.27515e-08	2.41241e-103	-3.52974	-2.27515e-08	8.07115e-61	-3.52486	-2.27515e-08
46092993	chr19:46092993:A:G	0	-3.33034	-2.27515e-08	3.01555e-103	-3.30658	-2.27515e-08	1.07118e-60	-3.24182	-2.27515e-08
46093121	chr19:46093121:G:A	0	-3.39555	-2.88059	1.16881e-104	-3.53266	-3.02431	4.10277e-62	-3.44553	-3.05855
46093198	chr19:46093198:T:C	0	-3.53739	-2.27515e-08	2.39066e-103	-3.5388	-2.27515e-08	7.99195e-61	-3.53472	-2.27515e-08
46093199	chr19:46093199:G:A	0	-3.54195	-2.27515e-08	2.40128e-103	-3.53436	-2.27515e-08	8.03212e-61	-3.52971	-2.27515e-08
46093212	chr19:46093212:TTA:T	0	-1.03783e-08	-1.28167	3.13659e-102	-1.03783e-08	-0.964643	1.25101e-59	-1.03783e-08	-0.784035
46093252	chr19:46093252:TAATA:T	0	-1.03783e-08	-2.56266	4.49469e-103	-1.03783e-08	-2.90747	1.67609e-60	-1.03783e-08	-2.79411
46093366	chr19:46093366:T:C	0	-3.5368	-2.27515e-08	2.38944e-103	-3.53931	-2.27515e-08	7.98669e-61	-3.53538	-2.27515e-08
46093389	chr19:46093389:A:G	0	-1.03783e-08	-2.77284	4.39749e-103	-1.03783e-08	-2.92933	1.76553e-60	-1.03783e-08	-2.74212
46093535	chr19:46093535:C:A	0	-3.54294	-2.27515e-08	2.40978e-103	-3.53083	-2.27515e-08	8.06167e-61	-3.52604	-2.27515e-08
46093663	chr19:46093663:A:G	0	-3.45233	-1.8949	3.82654e-104	-3.01553	-2.35546	9.74065e-62	-3.44548	-2.19396
46093754	chr19:46093754:A:G	0	-3.4193	-2.27515e-08	3.33507e-103	-3.20587	-2.27515e-08	1.10531e-60	-3.21045	-2.27515e-08
46093769	chr19:46093769:T:C	0	-3.54323	-2.27515e-08	2.41158e-103	-3.53009	-2.27515e-08	8.0688e-61	-3.52515	-2.27515e-08
46093964	chr19:46093964:A:G	0	-3.54377	-2.27515e-08	2.41476e-103	-3.52877	-2.27515e-08	8.07741e-61	-3.52409	-2.27515e-08
46094241	chr19:46094241:T:C	0	-3.54324	-2.27515e-08	2.41135e-103	-3.53018	-2.27515e-08	8.06734e-61	-3.52533	-2.27515e-08
46094301	chr19:46094301:A:C	0	-3.54122	-2.27515e-08	2.40228e-103	-3.53395	-2.27515e-08	8.0332e-61	-3.52958	-2.27515e-08
46094466	chr19:46094466:T:A	0	-3.54304	-2.27515e-08	2.4101e-103	-3.5307	-2.27515e-08	8.06352e-61	-3.52581	-2.27515e-08
46094493	chr19:46094493:T:C	0	-3.53955	-2.27515e-08	2.39815e-103	-3.53567	-2.27515e-08	8.00986e-61	-3.53248	-2.27515e-08
46094556	chr19:46094556:T:C	0	-3.54328	-2.27515e-08	2.41181e-103	-3.52999	-2.27515e-08	8.06934e-61	-3.52509	-2.27515e-08
46094559	chr19:46094559:T:G	0	-3.54343	-2.27515e-08	2.41265e-103	-3.52964	-2.27515e-08	8.07353e-61	-3.52457	-2.27515e-08
46094754	chr19:46094754:T:C	0	-3.54184	-2.27515e-08	2.40557e-103	-3.53258	-2.27515e-08	8.04376e-61	-3.52826	-2.27515e-08
46094762	chr19:46094762:A:G	0	-3.54353	-2.27515e-08	2.4142e-103	-3.529	-2.27515e-08	8.07671e-61	-3.52417	-2.27515e-08
46094901	chr19:46094901:T:C	0	-1.03783e-08	-3.07262	3.8257e-103	-1.03783e-08	-3.06862	1.32463e-60	-1.03783e-08	-3.02944
46094906	chr19:46094906:T:C	0	-3.54342	-2.27515e-08	2.41242e-103	-3.52974	-2.27515e-08	8.07171e-61	-3.52479	-2.27515e-08
46094979	chr19:46094979:G:A	0	-3.53856	-2.27515e-08	2.3941e-103	-3.53736	-2.27515e-08	8.00082e-61	-3.53361	-2.27515e-08
46095026	chr19:46095026:T:A	0	-1.03783e-08	-2.70282	5.97099e-103	-1.03783e-08	-2.62345	1.82561e-60	-1.03783e-08	-2.70866
46095155	chr19:46095155:G:A	0	-1.03783e-08	-2.70193	5.97639e-103	-1.03783e-08	-2.62255	1.82741e-60	-1.03783e-08	-2.70767
46095283	chr19:46095283:T:C	0	-3.54558	-2.27515e-08	2.4317e-103	-3.52178	-2.27515e-08	8.14485e-61	-3.51577	-2.27515e-08
46095289	chr19:46095289:G:A	0	-1.03783e-08	-2.56274	4.495e-103	-1.03783e-08	-2.9074	1.67628e-60	-1.03783e-08	-2.79399
46095303	chr19:46095303:G:A	0	-1.03783e-08	-3.08628	3.79649e-103	-1.03783e-08	-3.07629	1.30038e-60	-1.03783e-08	-3.04792
46095428	chr19:46095428:C:T	0	-1.03783e-08	-2.70619	5.94874e-103	-1.03783e-08	-2.62719	1.81876e-60	-1.03783e-08	-2.71242
46096084	chr19:46096084:T:C	0	-3.54296	-2.27515e-08	2.41013e-103	-3.53068	-2.27515e-08	8.06336e-61	-3.52583	-2.27515e-08
46096092	chr19:46096092:T:A	0	-1.03783e-08	-3.09278	3.75441e-103	-1.03783e-08	-3.08743	1.24964e-60	-1.03783e-08	-3.08772
46096199	chr19:46096199:G:T	0	-1.03783e-08	-3.09132	3.74335e-103	-1.03783e-08	-3.09039	1.24608e-60	-1.03783e-08	-3.09057
46096282	chr19:46096282:A:G	0	-1.03783e-08	-3.09304	3.77056e-103	-1.03783e-08	-3.08314	1.25633e-60	-1.03783e-08	-3.08238
46096399	chr19:46096399:G:A	0	-3.54504	-2.27515e-08	2.42818e-103	-3.52322	-2.27515e-08	8.13379e-61	-3.51713	-2.27515e-08
46096445	chr19:46096445:A:T	0	-3.53916	-2.27515e-08	2.39858e-103	-3.53549	-2.27515e-08	8.01972e-61	-3.53126	-2.27515e-08
46096446	chr19:46096446:T:C	0	-3.54119	-2.27515e-08	2.40706e-103	-3.53196	-2.27515e-08	8.06298e-61	-3.52588	-2.27515e-08
46096553	chr19:46096553:C:G	0	-3.05553	-3.07629	1.22345e-104	-3.41934	-3.09194	5.23388e-62	-3.19421	-3.06638
46096606	chr19:46096606:G:A	0	-1.03783e-08	-2.92279	4.60539e-103	-1.03783e-08	-2.88314	1.54028e-60	-1.03783e-08	-2.87861
46096689	chr19:46096689:T:C	0	-3.54139	-2.27515e-08	2.40315e-103	-3.53359	-2.27515e-08	8.03606e-61	-3.52922	-2.27515e-08
46096878	chr19:46096878:T:C	0	-3.54334	-2.27515e-08	2.41182e-103	-3.52999	-2.27515e-08	8.06935e-61	-3.52509	-2.27515e-08
46097183	chr19:46097183:C:T	0	-1.03783e-08	-2.81282	4.2912e-103	-1.03783e-08	-2.9538	1.66129e-60	-1.03783e-08	-2.80298
46097495	chr19:46097495:T:A	0	-1.03783e-08	-3.02508	4.08705e-103	-1.03783e-08	-3.00254	1.31435e-60	-1.03783e-08	-3.03723
46097971	chr19:46097971:C:T	0	-3.53826	-2.27515e-08	2.39393e-103	-3.53743	-2.27515e-08	7.99663e-61	-3.53414	-2.27515e-08
46098081	chr19:46098081:A:T	0	-3.54246	-3.08208	1.20609e-104	-3.44615	-3.07941	3.70883e-62	-3.51684	-3.08819
46098115	chr19:46098115:G:A	0	-3.54636	-2.27515e-08	2.44056e-103	-3.51814	-2.27515e-08	8.17199e-61	-3.51245	-2.27515e-08
46098146	chr19:46098146:G:A	0	-3.4645	-2.27515e-08	2.63663e-103	-3.44087	-2.27515e-08	8.40247e-61	-3.48463	-2.27515e-08
46098396	chr19:46098396:A:T	0	-3.54311	-2.27515e-08	2.41104e-103	-3.53031	-2.27515e-08	8.06607e-61	-3.52549	-2.27515e-08
46098440	chr19:46098440:A:G	0	-3.54354	-2.27515e-08	2.41323e-103	-3.5294	-2.27515e-08	8.0717e-61	-3.52479	-2.27515e-08
46098512	chr19:46098512:T:C	0	-3.53984	-2.27515e-08	2.39842e-103	-3.53556	-2.27515e-08	8.02325e-61	-3.53082	-2.27515e-08
46098519	chr19:46098519:A:G	0	-3.54489	-2.27515e-08	2.42161e-103	-3.52593	-2.27515e-08	8.10693e-61	-3.52044	-2.27515e-08
46098540	chr19:46098540:T:C	0	-3.5408	-2.27515e-08	2.40108e-103	-3.53445	-2.27515e-08	8.03026e-61	-3.52994	-2.27515e-08
46098694	chr19:46098694:G:A	0	-3.54305	-2.27515e-08	2.41033e-103	-3.5306	-2.27515e-08	8.0639e-61	-3.52576	-2.27515e-08
46098773	chr19:46098773:T:C	0	-3.54324	-2.27515e-08	2.41154e-103	-3.5301	-2.27515e-08	8.0685e-61	-3.52519	-2.27515e-08
46098805	chr19:46098805:A:G	0	-3.54378	-2.27515e-08	2.41477e-103	-3.52876	-2.27515e-08	8.08122e-61	-3.52362	-2.27515e-08
46098880	chr19:46098880:A:G	0	-1.03783e-08	-2.8297	5.33969e-103	-1.03783e-08	-2.7352	1.73431e-60	-1.03783e-08	-2.75996
46098959	chr19:46098959:G:C	0	-3.54088	-2.27515e-08	2.40109e-103	-3.53444	-2.27515e-08	8.02844e-61	-3.53017	-2.27515e-08
46099131	chr19:46099131:A:G	0	-1.03783e-08	-2.74073	4.51827e-103	-1.03783e-08	-2.90224	1.83096e-60	-1.03783e-08	-2.70573
46099137	chr19:46099137:A:T	0	-3.54312	-2.27515e-08	2.41071e-103	-3.53044	-2.27515e-08	8.06521e-61	-3.5256	-2.27515e-08
46099266	chr19:46099266:T:C	0	-3.54334	-2.27515e-08	2.41219e-103	-3.52983	-2.27515e-08	8.0711e-61	-3.52487	-2.27515e-08
46099268	chr19:46099268:A:T	0	-3.54336	-2.27515e-08	2.41209e-103	-3.52987	-2.27515e-08	8.07077e-61	-3.52491	-2.27515e-08
46099432	chr19:46099432:T:A	0	-3.54071	-3.09048	1.2416e-104	-3.43977	-3.05678	3.69848e-62	-3.51466	-3.09316
46099449	chr19:46099449:C:G	0	-3.23622	-2.92358	1.23412e-104	-3.44908	-3.05351	4.74127e-62	-3.27973	-3.07971
46099456	chr19:46099456:T:C	0	-3.54301	-2.27515e-08	2.41044e-103	-3.53056	-2.27515e-08	8.06388e-61	-3.52576	-2.27515e-08
46099714	chr19:46099714:A:G	0	-3.54427	-2.27515e-08	2.41845e-103	-3.52724	-2.27515e-08	8.09504e-61	-3.52191	-2.27515e-08
46099817	chr19:46099817:A:T	0	-3.53223	-3.09299	1.2144e-104	-3.47251	-3.04619	3.83688e-62	-3.54453	-3.02655
46099823	chr19:46099823:T:G	0	-3.53098	-3.09316	1.21107e-104	-3.46994	-3.05151	3.81567e-62	-3.54413	-3.03249
46099824	chr19:46099824:G:C	0	-3.53259	-3.09316	1.20664e-104	-3.47342	-3.05169	3.8126e-62	-3.54472	-3.03271
46099871	chr19:46099871:C:A	0	-3.54593	-2.27515e-08	2.4356e-103	-3.52017	-2.27515e-08	8.15963e-61	-3.51396	-2.27515e-08
46099968	chr19:46099968:C:G	0	-1.03783e-08	-2.8539	4.78022e-103	-1.03783e-08	-2.84588	1.48335e-60	-1.03783e-08	-2.91627
46100217	chr19:46100217:A:T	0	-3.52132	-2.27515e-08	2.43061e-103	-3.52222	-2.27515e-08	7.90948e-61	-3.5451	-2.27515e-08
46100309	chr19:46100309:A:C	0	-3.54307	-2.27515e-08	2.41054e-103	-3.53052	-2.27515e-08	8.0652e-61	-3.5256	-2.27515e-08
46100958	chr19:46100958:ACAGT:A	0	-3.54318	-2.27515e-08	2.41109e-103	-3.53029	-2.27515e-08	8.06682e-61	-3.5254	-2.27515e-08
46101115	chr19:46101115:C:T	0	-1.03783e-08	-2.84385	3.89946e-103	-1.03783e-08	-3.04953	1.38498e-60	-1.03783e-08	-2.98489
46101137	chr19:46101137:G:A	0	-3.54325	-2.27515e-08	2.41132e-103	-3.53019	-2.27515e-08	8.06777e-61	-3.52528	-2.27515e-08
46101181	chr19:46101181:T:G	0	-3.54344	-2.27515e-08	2.41254e-103	-3.52969	-2.27515e-08	8.0727e-61	-3.52467	-2.27515e-08
46101201	chr19:46101201:G:A	0	-3.51377	-2.27515e-08	2.3879e-103	-3.53995	-2.27515e-08	8.06228e-61	-3.52596	-2.27515e-08
46101482	chr19:46101482:C:G	0	-1.03783e-08	-3.07656	3.81246e-103	-1.03783e-08	-3.07209	1.32762e-60	-1.03783e-08	-3.02718
46101523	chr19:46101523:C:G	0	-3.54509	-2.27515e-08	2.42584e-103	-3.52419	-2.27515e-08	8.12017e-61	-3.51881	-2.27515e-08
46101596	chr19:46101596:C:T	0	-1.03783e-08	-1.85905	1.29114e-102	-1.03783e-08	-1.85226	4.36247e-60	-1.03783e-08	-1.83754
46101677	chr19:46101677:G:A	0	-3.54382	-2.27515e-08	2.41338e-103	-3.52934	-2.27515e-08	8.13702e-61	-3.51673	-2.27515e-08
46101754	chr19:46101754:C:T	0	-1.03783e-08	-3.07566	3.74473e-103	-1.03783e-08	-3.09002	1.27734e-60	-1.03783e-08	-3.0658
46101763	chr19:46101763:C:T	0	-3.53242	-2.27515e-08	2.38467e-103	-3.54131	-2.27515e-08	7.95975e-61	-3.53876	-2.27515e-08
46101779	chr19:46101779:C:T	0	-3.54335	-2.27515e-08	2.4117e-103	-3.53003	-2.27515e-08	8.06957e-61	-3.52506	-2.27515e-08
46101857	chr19:46101857:A:G	0	-3.14652	-2.98303	1.51913e-104	-3.32694	-2.96787	5.2334e-62	-3.43062	-2.83006
46101866	chr19:46101866:G:GCA	0	-3.54337	-2.27515e-08	2.41213e-103	-3.52986	-2.27515e-08	8.07098e-61	-3.52488	-2.27515e-08
46102087	chr19:46102087:G:A	0	-3.54331	-2.27515e-08	2.41157e-103	-3.53009	-2.27515e-08	8.06863e-61	-3.52517	-2.27515e-08
46102143	chr19:46102143:G:A	0	-1.03783e-08	-3.06931	3.89408e-103	-1.03783e-08	-3.05091	1.34785e-60	-1.03783e-08	-3.01206
46102337	chr19:46102337:C:T	0	-1.03783e-08	-2.80211	3.91693e-103	-1.03783e-08	-3.04506	1.41275e-60	-1.03783e-08	-2.96504
46102447	chr19:46102447:G:C	0	-1.03783e-08	-2.84069	5.1678e-103	-1.03783e-08	-2.76792	1.66339e-60	-1.03783e-08	-2.80172
46102760	chr19:46102760:GTCT:G	0	-1.03783e-08	-2.47333	6.21294e-103	-1.03783e-08	-2.58373	2.24612e-60	-1.03783e-08	-2.50137
46102874	chr19:46102874:T:C	0	-1.03783e-08	-2.78264	4.00843e-103	-1.03783e-08	-3.02197	1.44364e-60	-1.03783e-08	-2.9434
46103156	chr19:46103156:T:C	0	-3.54468	-2.27515e-08	2.42019e-103	-3.52652	-2.27515e-08	8.10357e-61	-3.52085	-2.27515e-08
46103705	chr19:46103705:A:G	0	-3.54509	-2.27515e-08	2.42696e-103	-3.52372	-2.27515e-08	8.1216e-61	-3.51863	-2.27515e-08
46103906	chr19:46103906:A:G	0	-3.54387	-2.27515e-08	2.41422e-103	-3.52899	-2.27515e-08	8.08107e-61	-3.52363	-2.27515e-08
46104147	chr19:46104147:G:A	0	-3.54072	-2.27515e-08	2.40055e-103	-3.53467	-2.27515e-08	8.02622e-61	-3.53044	-2.27515e-08
46104249	chr19:46104249:G:A	0	-1.03783e-08	-2.99903	5.28599e-103	-1.03783e-08	-2.74531	1.39528e-60	-1.03783e-08	-2.97747
46104349	chr19:46104349:A:G	0	-1.03783e-08	-3.07471	3.99231e-103	-1.03783e-08	-3.02599	1.30735e-60	-1.03783e-08	-3.04257
46104453	chr19:46104453:T:C	0	-3.54637	-2.27515e-08	2.45289e-103	-3.5131	-2.27515e-08	8.23302e-61	-3.50501	-2.27515e-08
46104455	chr19:46104455:G:A	0	-3.54515	-2.27515e-08	2.42535e-103	-3.52439	-2.27515e-08	8.12103e-61	-3.5187	-2.27515e-08
46104635	chr19:46104635:A:AG	0	-3.54313	-2.27515e-08	2.41051e-103	-3.53053	-2.27515e-08	8.06532e-61	-3.52559	-2.27515e-08
46104732	chr19:46104732:A:G	0	-1.03783e-08	-2.85454	4.77626e-103	-1.03783e-08	-2.84671	1.48243e-60	-1.03783e-08	-2.91689
46105137	chr19:46105137:A:G	0	-1.03783e-08	-2.13914	6.9451e-103	-1.03783e-08	-2.47233	2.37092e-60	-1.03783e-08	-2.44729
46105157	chr19:46105157:T:C	0	-3.5433	-2.27515e-08	2.41161e-103	-3.53007	-2.27515e-08	8.0688e-61	-3.52515	-2.27515e-08
46105486	chr19:46105486:G:A	0	-3.54254	-2.27515e-08	2.4094e-103	-3.53099	-2.27515e-08	8.05221e-61	-3.52721	-2.27515e-08
46105565	chr19:46105565:T:C	0	-3.52367	-3.0931	1.38375e-104	-3.3597	-3.02845	3.90124e-62	-3.46569	-3.08876
46105578	chr19:46105578:G:A	0	-3.38024	-3.03998	1.42539e-104	-3.37241	-2.9861	4.2083e-62	-3.45872	-3.01996
46105611	chr19:46105611:A:G	0	-3.42418	-2.9288	1.15096e-104	-3.53489	-3.03746	3.97661e-62	-3.46466	-3.07065
46105838	chr19:46105838:T:C	0	-3.50501	-3.0863	1.21893e-104	-3.43369	-3.08129	3.77866e-62	-3.52886	-3.05751
46106184	chr19:46106184:G:A	0	-3.54351	-2.27515e-08	2.41294e-103	-3.52952	-2.27515e-08	8.07469e-61	-3.52442	-2.27515e-08
46106222	chr19:46106222:T:C	0	-1.03783e-08	-1.46863	2.54233e-102	-1.03783e-08	-1.1747	9.89906e-60	-1.03783e-08	-1.01813
46106315	chr19:46106315:G:T	0	-3.47002	-3.09316	1.2987e-104	-3.39388	-3.0577	3.97733e-62	-3.51103	-3.0241
46106341	chr19:46106341:G:A	0	-1.03783e-08	-3.09316	3.76246e-103	-1.03783e-08	-3.08529	1.30834e-60	-1.03783e-08	-3.04182
46107350	chr19:46107350:G:T	0	-3.38692	-3.02074	1.09412e-104	-3.53429	-3.08871	3.98807e-62	-3.43959	-3.09285
46107712	chr19:46107712:T:C	0	-1.03783e-08	-3.06148	3.86624e-103	-1.03783e-08	-3.05808	1.27132e-60	-1.03783e-08	-3.07051
46107883	chr19:46107883:T:C	0	-1.03783e-08	-3.07276	4.01466e-103	-1.03783e-08	-3.02041	1.31266e-60	-1.03783e-08	-3.03852
46107900	chr19:46107900:C:T	0	-1.03783e-08	-3.08981	3.7527e-103	-1.03783e-08	-3.08789	1.24773e-60	-1.03783e-08	-3.08924
46108024	chr19:46108024:C:T	0	-3.4915	-3.07018	1.74957e-104	-3.13986	-3.01372	4.14586e-62	-3.42634	-3.06729
46108431	chr19:46108431:C:G	0	-3.34882	-3.03486	1.10593e-104	-3.52083	-3.09144	4.13661e-62	-3.40278	-3.09309
46109063	chr19:46109063:C:T	0	-1.03783e-08	-2.04121	1.07718e-102	-1.03783e-08	-2.03343	3.46617e-60	-1.03783e-08	-2.06752
46109066	chr19:46109066:C:T	0	-1.03783e-08	-2.71529	5.82117e-103	-1.03783e-08	-2.64886	1.76934e-60	-1.03783e-08	-2.73997
46109280	chr19:46109280:C:A	0	-1.03783e-08	-2.82191	3.90304e-103	-1.03783e-08	-3.04861	1.39905e-60	-1.03783e-08	-2.97478
46109519	chr19:46109519:T:C	0	-3.54489	-2.27515e-08	2.37305e-103	-3.54619	-2.27515e-08	8.06057e-61	-3.52617	-2.27515e-08
46109612	chr19:46109612:G:A	0	-3.27875	-2.73337	2.30245e-104	-2.7862	-3.09278	5.30665e-62	-3.18669	-3.06009
46109814	chr19:46109814:G:C	0	-1.03783e-08	-3.09038	3.7807e-103	-1.03783e-08	-3.08046	1.29447e-60	-1.03783e-08	-3.05247
46109922	chr19:46109922:ACATG:A	0	-3.5282	-2.27515e-08	2.3775e-103	-3.54432	-2.27515e-08	7.93037e-61	-3.54246	-2.27515e-08
46110014	chr19:46110014:A:G	0	-1.03783e-08	-3.09148	4.18531e-103	-1.03783e-08	-2.97878	1.31776e-60	-1.03783e-08	-3.03464
46110034	chr19:46110034:T:C	0	-3.4412	-3.09152	1.41678e-104	-3.28079	-3.08377	4.85448e-62	-3.26459	-3.07125
46110153	chr19:46110153:G:A	0	-3.52712	0.559494	2.04139e-103	-3.52038	-0.176359	9.54903e-61	-3.51979	0.16307
46110324	chr19:46110324:G:C	0	-3.29746	-3.09176	1.39825e-104	-3.28565	-3.09208	4.27342e-62	-3.3702	-3.09313
46110625	chr19:46110625:A:G	0	-1.03783e-08	-2.93473	4.5866e-103	-1.03783e-08	-2.88723	1.41156e-60	-1.03783e-08	-2.96588
46110726	chr19:46110726:T:G	0	-1.03783e-08	-1.88099	1.23893e-102	-1.03783e-08	-1.89353	4.19439e-60	-1.03783e-08	-1.87683
46110763	chr19:46110763:C:G	0	-1.03783e-08	-3.08286	3.93771e-103	-1.03783e-08	-3.03977	1.29138e-60	-1.03783e-08	-3.05486
46110803	chr19:46110803:G:T	0	-1.03783e-08	-2.67326	7.01927e-103	-1.03783e-08	-2.46171	2.45843e-60	-1.03783e-08	-2.41105
46110819	chr19:46110819:A:T	0	-3.52369	-2.60782	1.69177e-104	-3.43677	-2.75041	4.60449e-62	-3.53371	-2.85501
46111053	chr19:46111053:C:T	0	-3.38465	-2.7893	1.26757e-104	-3.52668	-2.94917	4.36837e-62	-3.43095	-3.0104
46111127	chr19:46111127:G:A	0	-3.30336	-2.98002	1.32801e-104	-3.43689	-2.99238	4.38876e-62	-3.51013	-2.92657
46111697	chr19:46111697:T:C	0	-3.21963	-2.97653	1.40074e-104	-3.39867	-2.97728	4.62055e-62	-3.48523	-2.9
46112287	chr19:46112287:AACC:A	0	-1.03783e-08	-3.04178	4.05295e-103	-1.03783e-08	-3.01092	1.37009e-60	-1.03783e-08	-2.9957
46112528	chr19:46112528:C:T	0	-1.03783e-08	-3.0759	3.73477e-103	-1.03783e-08	-3.09268	1.27182e-60	-1.03783e-08	-3.07013
46113181	chr19:46113181:TTCTACAGAGGCAAAAAGCGTTCCGTCCTC:T	0	-1.03783e-08	-2.19198	1.12509e-102	-1.03783e-08	-1.98992	2.79983e-60	-1.03783e-08	-2.28101
46113253	chr19:46113253:C:T	0	-1.03783e-08	-2.82325	4.24916e-103	-1.03783e-08	-2.96364	1.66553e-60	-1.03783e-08	-2.80043
46113258	chr19:46113258:T:C	0	-3.54347	-2.27515e-08	2.41367e-103	-3.52922	-2.27515e-08	8.07434e-61	-3.52447	-2.27515e-08
46113544	chr19:46113544:A:G	0	-3.54637	-2.27515e-08	2.45275e-103	-3.51316	-2.27515e-08	8.21713e-61	-3.50694	-2.27515e-08
46113651	chr19:46113651:G:A	0	-3.54423	-2.27515e-08	3.42789e-103	-3.17842	-2.27515e-08	8.14529e-61	-3.51572	-2.27515e-08
46113790	chr19:46113790:C:G	0	-1.03783e-08	-2.87457	4.81873e-103	-1.03783e-08	-2.83786	1.44896e-60	-1.03783e-08	-2.93972
46114311	chr19:46114311:A:G	0	-3.21218	-2.27515e-08	3.31065e-103	-3.21322	-2.27515e-08	1.12993e-60	-3.18842	-2.27515e-08
46114505	chr19:46114505:T:C	0	-1.03783e-08	-2.18	1.15706e-102	-1.03783e-08	-1.96189	3.85679e-60	-1.03783e-08	-1.96074
46114721	chr19:46114721:G:C	0	-3.53855	-2.27515e-08	2.39521e-103	-3.53689	-2.27515e-08	7.99904e-61	-3.53384	-2.27515e-08
46114853	chr19:46114853:C:T	0	-1.03783e-08	-3.09091	3.73999e-103	-1.03783e-08	-3.09128	1.24553e-60	-1.03783e-08	-3.09101
46114855	chr19:46114855:G:A	0	-1.03783e-08	-2.97357	3.79377e-103	-1.03783e-08	-3.07701	1.39938e-60	-1.03783e-08	-2.97454
46114948	chr19:46114948:A:G	0	-1.03783e-08	-3.07538	3.85353e-103	-1.03783e-08	-3.06138	1.32492e-60	-1.03783e-08	-3.02922
46115081	chr19:46115081:T:C	0	-1.03783e-08	-3.02973	4.0641e-103	-1.03783e-08	-3.00817	1.30902e-60	-1.03783e-08	-3.0413
46115243	chr19:46115243:A:G	0	-1.03783e-08	-2.3409	7.53888e-103	-1.03783e-08	-2.39029	2.38607e-60	-1.03783e-08	-2.44093
46115407	chr19:46115407:G:A	0	-3.20212	-2.92226	1.50016e-104	-3.37175	-2.93563	4.87992e-62	-3.46517	-2.86544
46115702	chr19:46115702:A:G	0	-2.474	-2.27515e-08	1.05253e-102	-2.05658	-2.27515e-08	2.04245e-60	-2.59642	-2.27515e-08
46116146	chr19:46116146:A:G	0	-1.03783e-08	-0.593566	3.90901e-102	-1.03783e-08	-0.744497	1.30793e-59	-1.03783e-08	-0.739543
46116335	chr19:46116335:T:C	0	-3.54153	-2.27515e-08	2.40644e-103	-3.53222	-2.27515e-08	8.03713e-61	-3.52909	-2.27515e-08
46116720	chr19:46116720:A:C	0	-1.03783e-08	-2.74589	4.57014e-103	-1.03783e-08	-2.89082	1.81765e-60	-1.03783e-08	-2.71303
46116952	chr19:46116952:CTTATA:C	0	-3.09442	-2.56879	1.96262e-104	-3.28898	-2.74969	6.86903e-62	-3.39985	-2.58887
46117014	chr19:46117014:C:T	0	-1.03783e-08	-2.59142	6.58881e-103	-1.03783e-08	-2.52499	1.99609e-60	-1.03783e-08	-2.61939
46117573	chr19:46117573:G:A	0	-1.03783e-08	-2.67493	5.78904e-103	-1.03783e-08	-2.6544	1.85153e-60	-1.03783e-08	-2.69456
46117592	chr19:46117592:C:T	0	0.243044	-2.27515e-08	9.18816e-102	0.110135	-2.27515e-08	2.92165e-58	2.36674	-2.27515e-08
46117644	chr19:46117644:A:G	0	-1.03783e-08	-3.02965	4.06477e-103	-1.03783e-08	-3.00801	1.30921e-60	-1.03783e-08	-3.04115
46117670	chr19:46117670:G:A	0	-3.34912	-1.40807	3.31937e-104	-3.42548	-2.0877	1.5183e-61	-3.39836	-1.79721
46117700	chr19:46117700:C:T	0	-2.92963	-2.9369	1.84768e-104	-3.1479	-2.95112	5.82968e-62	-3.27427	-2.87851
46117712	chr19:46117712:C:T	0	-1.03783e-08	-3.08943	3.87955e-103	-1.03783e-08	-3.05465	1.27307e-60	-1.03783e-08	-3.06914
46117907	chr19:46117907:C:T	0	-3.46257	-2.27515e-08	5.84208e-103	-2.64528	-2.27515e-08	1.49146e-60	-2.91082	-2.27515e-08
46118106	chr19:46118106:A:G	0	-2.99513	-2.93022	1.77677e-104	-3.19568	-2.94248	5.55103e-62	-3.33465	-2.86711
46118206	chr19:46118206:A:C	0	-3.47868	-3.09316	1.30781e-104	-3.38966	-3.05494	4.00819e-62	-3.50772	-3.01968
46118718	chr19:46118718:A:T	0	-1.03783e-08	-2.82946	5.33828e-103	-1.03783e-08	-2.73546	1.73359e-60	-1.03783e-08	-2.76038
46118955	chr19:46118955:G:A	0	-3.34459	-2.27515e-08	3.57619e-103	-3.13607	-2.27515e-08	1.16718e-60	-3.15599	-2.27515e-08
46119519	chr19:46119519:T:C	0	-3.54079	-2.99736	1.20558e-104	-3.45798	-3.06802	3.70598e-62	-3.52451	-3.08129
46119532	chr19:46119532:G:A	0	0.0415898	-2.27515e-08	6.31209e-102	-0.265314	-2.27515e-08	1.78241e-58	1.87257	-2.27515e-08
46120094	chr19:46120094:A:AT	0	-1.03783e-08	-2.72337	5.2028e-103	-1.03783e-08	-2.76117	1.86518e-60	-1.03783e-08	-2.68722
46120601	chr19:46120601:A:G	0	-1.03783e-08	-2.71998	4.15237e-103	-1.03783e-08	-2.98669	1.51395e-60	-1.03783e-08	-2.89585
46120751	chr19:46120751:A:G	0	-3.45942	-3.02323	1.21328e-104	-3.46173	-3.0579	3.6914e-62	-3.53973	-3.07001
46120925	chr19:46120925:A:G	0	-1.03783e-08	-2.69627	5.69952e-103	-1.03783e-08	-2.66998	2.09543e-60	-1.03783e-08	-2.57082
46121516	chr19:46121516:T:G	0	-1.13185	-2.27515e-08	9.66287e-103	-2.14207	-2.27515e-08	8.42021e-60	-1.17994	-2.27515e-08
46121797	chr19:46121797:C:T	0	-1.03783e-08	-2.53853	6.76905e-103	-1.03783e-08	-2.49801	2.2415e-60	-1.03783e-08	-2.50343
46121926	chr19:46121926:A:G	0	-3.54143	-2.27515e-08	2.40892e-103	-3.53119	-2.27515e-08	8.04346e-61	-3.5283	-2.27515e-08
46122932	chr19:46122932:G:C	0	-3.54307	-2.27515e-08	2.41879e-103	-3.5271	-2.27515e-08	8.08078e-61	-3.52367	-2.27515e-08
46123002	chr19:46123002:G:C	0	-1.03783e-08	-3.09307	3.92335e-103	-1.03783e-08	-3.04342	1.24526e-60	-1.03783e-08	-3.09123
46123328	chr19:46123328:A:C	0	-1.03783e-08	-3.08001	4.26563e-103	-1.03783e-08	-2.95978	1.30224e-60	-1.03783e-08	-3.04649
46123655	chr19:46123655:T:G	0	-1.03783e-08	-3.05416	3.80548e-103	-1.03783e-08	-3.07392	1.27312e-60	-1.03783e-08	-3.0691
46124039	chr19:46124039:G:C	0	-1.03783e-08	-2.64683	6.65835e-103	-1.03783e-08	-2.51449	1.60361e-60	-1.03783e-08	-2.83832
46124302	chr19:46124302:T:A	0	-1.03783e-08	-2.27713	1.30756e-102	-1.03783e-08	-1.83962	2.7126e-60	-1.03783e-08	-2.31267
46125320	chr19:46125320:A:G	0	-1.03783e-08	-3.04432	3.89888e-103	-1.03783e-08	-3.04968	1.26216e-60	-1.03783e-08	-3.07775
46126268	chr19:46126268:T:C	0	-1.03783e-08	-2.10239	7.70529e-103	-1.03783e-08	-2.36846	3.25509e-60	-1.03783e-08	-2.13035
46126337	chr19:46126337:T:A	0	-1.03783e-08	-3.08523	4.30929e-103	-1.03783e-08	-2.94959	1.33185e-60	-1.03783e-08	-3.02401
46126656	chr19:46126656:A:G	0	-0.356391	-2.27515e-08	2.99169e-102	-1.01194	-2.27515e-08	8.92689e-60	-1.12151	-2.27515e-08
46126668	chr19:46126668:G:A	0	-1.03783e-08	-3.09306	4.09154e-103	-1.03783e-08	-3.00144	1.28245e-60	-1.03783e-08	-3.0618
46127953	chr19:46127953:A:G	0	-1.03783e-08	-1.69989	1.86331e-102	-1.03783e-08	-1.48543	4.81951e-60	-1.03783e-08	-1.7379
46128054	chr19:46128054:T:C	0	-3.38093	-2.27515e-08	2.76258e-103	-3.3942	-2.27515e-08	1.4394e-60	-2.94635	-2.27515e-08
46128108	chr19:46128108:C:T	0	-1.03783e-08	-3.09037	3.90329e-103	-1.03783e-08	-3.04855	1.38284e-60	-1.03783e-08	-2.98643
46128422	chr19:46128422:A:T	0	-1.03783e-08	-1.90759	1.32437e-102	-1.03783e-08	-1.82684	3.69142e-60	-1.03783e-08	-2.00456
46128670	chr19:46128670:C:T	0	-3.3146	-2.27515e-08	2.70557e-103	-3.41505	-2.27515e-08	9.48806e-61	-3.36312	-2.27515e-08
46129047	chr19:46129047:C:T	0	-1.03783e-08	-1.88892	1.34926e-102	-1.03783e-08	-1.80823	3.75501e-60	-1.03783e-08	-1.98748
46129067	chr19:46129067:T:C	0	-1.03783e-08	-1.88977	1.34899e-102	-1.03783e-08	-1.80842	3.75501e-60	-1.03783e-08	-1.98748
46129268	chr19:46129268:A:T	0	-2.85819	-2.91414	1.97387e-104	-3.11583	-2.91712	6.73558e-62	-3.25439	-2.75394
46130079	chr19:46130079:CCTT:C	0	-3.4982	-2.20824	1.57915e-104	-3.32308	-2.93298	6.26586e-62	-3.46372	-2.6169
46130365	chr19:46130365:G:A	0	-3.41688	-2.83126	1.41981e-104	-3.51253	-2.8499	4.2973e-62	-3.54397	-2.91379
46130422	chr19:46130422:A:G	0	-1.03783e-08	0.67112	1.52012e-101	-1.03783e-08	0.613596	4.93903e-59	-1.03783e-08	0.58918
46131328	chr19:46131328:A:C	0	-2.64502	-2.27515e-08	3.34108e-103	-3.20407	-2.27515e-08	1.83197e-60	-2.70518	-2.27515e-08
46131459	chr19:46131459:A:G	0	-1.03783e-08	-2.96334	3.81776e-103	-1.03783e-08	-3.0707	1.35621e-60	-1.03783e-08	-3.00588
46131687	chr19:46131687:G:C	0	-3.40181	-2.90333	2.85642e-104	-2.94323	-2.72015	7.13649e-62	-3.17405	-2.77647
46132130	chr19:46132130:T:C	0	-1.03783e-08	-2.0649	1.16327e-102	-1.03783e-08	-1.95655	3.17551e-60	-1.03783e-08	-2.15511
46132136	chr19:46132136:AC:A	0	-1.03783e-08	-3.08855	3.87887e-103	-1.03783e-08	-3.05482	1.3631e-60	-1.03783e-08	-3.00081
46132275	chr19:46132275:C:T	0	-1.03783e-08	-2.27036	9.39637e-103	-1.03783e-08	-2.17004	2.06596e-60	-1.03783e-08	-2.58498
46132600	chr19:46132600:T:C	0	-3.11622	-2.90078	1.66228e-104	-3.3195	-2.88526	5.84156e-62	-3.42193	-2.72882
46132658	chr19:46132658:G:A	0	-1.03783e-08	-1.71407	1.34347e-102	-1.03783e-08	-1.81252	3.9452e-60	-1.03783e-08	-1.93807
46132882	chr19:46132882:C:T	0	-3.39355	-2.72208	2.09526e-104	-3.46993	-2.50334	7.15382e-62	-3.31768	-2.63042
46132908	chr19:46132908:T:C	0	-1.03783e-08	-2.83172	4.34981e-103	-1.03783e-08	-2.94023	1.53125e-60	-1.03783e-08	-2.88449
46133555	chr19:46133555:C:G	0	-1.03783e-08	-2.22321	5.41311e-103	-1.03783e-08	-2.72154	2.19742e-60	-1.03783e-08	-2.52329
46133618	chr19:46133618:C:T	0	-3.54619	-2.91652	1.25746e-104	-3.42261	-3.06125	4.01478e-62	-3.50977	-3.01599
46133843	chr19:46133843:T:C	0	-3.39911	-3.08087	1.80068e-104	-3.12472	-3.00007	4.47806e-62	-3.33359	-3.08296
46133900	chr19:46133900:A:G	0	-3.39869	-3.07971	1.80377e-104	-3.12009	-3.00299	4.47321e-62	-3.33346	-3.08418
46133924	chr19:46133924:A:C	0	-3.39489	-3.0779	1.80696e-104	-3.11471	-3.00659	4.48403e-62	-3.32944	-3.08578
46133943	chr19:46133943:A:G	0	-3.38425	-3.08045	1.86482e-104	-3.09527	-2.99452	4.58218e-62	-3.31041	-3.08316
46134118	chr19:46134118:G:A	0	-3.54341	-2.27515e-08	2.44079e-103	-3.51804	-2.27515e-08	8.1316e-61	-3.5174	-2.27515e-08
46134600	chr19:46134600:G:C	0	-1.03783e-08	-3.08369	3.76639e-103	-1.03783e-08	-3.08425	1.28594e-60	-1.03783e-08	-3.05908
46134845	chr19:46134845:T:C	0	-1.03783e-08	-2.22559	5.40347e-103	-1.03783e-08	-2.72332	2.19291e-60	-1.03783e-08	-2.52534
46134925	chr19:46134925:G:A	0	-3.45209	-3.08501	1.86446e-104	-3.02421	-3.06577	5.01305e-62	-3.23949	-3.06421
46135752	chr19:46135752:C:T	0	-1.03783e-08	-2.41417	8.71115e-103	-1.03783e-08	-2.24576	1.88342e-60	-1.03783e-08	-2.67749
46136269	chr19:46136269:G:A	0	-1.03783e-08	-3.09107	3.80193e-103	-1.03783e-08	-3.07486	1.25211e-60	-1.03783e-08	-3.08574
46137307	chr19:46137307:T:C	0	-1.03783e-08	-2.99442	4.36596e-103	-1.03783e-08	-2.93653	1.44673e-60	-1.03783e-08	-2.94127
46137335	chr19:46137335:G:A	0	-1.03783e-08	-1.73929	1.17548e-102	-1.03783e-08	-1.9461	5.67328e-60	-1.03783e-08	-1.57481
46137967	chr19:46137967:T:C	0	-2.91356	-2.27515e-08	3.67345e-103	-3.10923	-2.27515e-08	1.61762e-60	-2.82961	-2.27515e-08
46138388	chr19:46138388:A:G	0	-1.03783e-08	-2.83057	3.87935e-103	-1.03783e-08	-3.0547	1.3278e-60	-1.03783e-08	-3.02705
46139026	chr19:46139026:G:T	0	-3.47466	-2.95934	1.46809e-104	-3.23751	-3.09148	4.15275e-62	-3.41432	-3.07765
46139384	chr19:46139384:A:G	0	-3.21793	-2.99972	1.41462e-104	-3.38374	-2.98235	4.89383e-62	-3.47317	-2.85459
46139460	chr19:46139460:A:G	0	-2.51461	-2.27515e-08	5.03677e-103	-2.7936	-2.27515e-08	1.83932e-60	-2.70118	-2.27515e-08
46139957	chr19:46139957:T:C	0	-3.39047	-2.96986	1.72328e-104	-3.07728	-3.09144	4.74468e-62	-3.2798	-3.07892
46140237	chr19:46140237:C:T	0	-3.41752	-2.27515e-08	3.81015e-103	-3.0727	-2.27515e-08	9.91656e-61	-3.31895	-2.27515e-08
46140338	chr19:46140338:A:G	0	-3.46237	-2.93742	2.21155e-104	-3.05958	-2.85968	5.9552e-62	-3.26041	-2.87107
46140451	chr19:46140451:G:A	0	-1.03783e-08	-2.03746	1.16644e-102	-1.03783e-08	-1.95383	3.22224e-60	-1.03783e-08	-2.1405
46141252	chr19:46141252:A:G	0	-3.46557	-3.05702	1.91446e-104	-3.05496	-3.00856	5.12061e-62	-3.25831	-3.02416
46141688	chr19:46141688:T:C	0	-1.03783e-08	-2.79372	5.32958e-103	-1.03783e-08	-2.73709	1.75074e-60	-1.03783e-08	-2.75053
46141945	chr19:46141945:C:T	0	-3.48453	-3.03554	1.5065e-104	-3.21526	-3.0879	4.60713e-62	-3.29875	-3.08939
46142052	chr19:46142052:T:C	0	-3.2129	-2.9614	1.47592e-104	-3.38182	-2.94185	5.204e-62	-3.47155	-2.79476
46142093	chr19:46142093:A:C	0	-1.03783e-08	-2.36465	1.18756e-102	-1.03783e-08	-1.93588	2.40446e-60	-1.03783e-08	-2.43325
46142103	chr19:46142103:A:G	0	-1.03783e-08	-3.09168	3.79686e-103	-1.03783e-08	-3.07619	1.25132e-60	-1.03783e-08	-3.08638
46142727	chr19:46142727:C:T	0	-1.03783e-08	-2.92807	3.91297e-103	-1.03783e-08	-3.04607	1.40235e-60	-1.03783e-08	-2.97243
46142837	chr19:46142837:A:G	0	-3.01117	-3.00754	1.91483e-104	-2.98114	-3.08218	6.44226e-62	-2.96168	-3.09119
46143533	chr19:46143533:T:G	0	-1.03783e-08	-0.614777	3.25567e-102	-1.03783e-08	-0.927384	1.36181e-59	-1.03783e-08	-0.699172
46143584	chr19:46143584:A:G	0	-3.44314	-2.08966	5.6862e-104	-3.03658	-1.93833	1.45551e-61	-3.22911	-2.0087
46143679	chr19:46143679:T:C	0	-3.54306	-2.05696	3.99776e-104	-3.43041	-1.89681	1.10424e-61	-3.50089	-2.01312
46143745	chr19:46143745:C:T	0	-1.03783e-08	-2.23282	5.39814e-103	-1.03783e-08	-2.72431	2.19491e-60	-1.03783e-08	-2.52443
46144948	chr19:46144948:A:G	0	-1.03783e-08	-1.40514	2.29299e-102	-1.03783e-08	-1.27792	6.286e-60	-1.03783e-08	-1.47225
46145086	chr19:46145086:C:T	0	-1.03783e-08	-2.0389	1.1177e-102	-1.03783e-08	-1.99651	3.12952e-60	-1.03783e-08	-2.16969
46145287	chr19:46145287:T:G	0	-1.03783e-08	-2.21646	5.36123e-103	-1.03783e-08	-2.73117	2.20168e-60	-1.03783e-08	-2.52135
46145410	chr19:46145410:A:G	0	-1.89803	-2.27515e-08	1.80242e-102	-1.51865	-2.27515e-08	2.67508e-59	-0.0240086	-2.27515e-08
46145663	chr19:46145663:ATATTT:A	0	-1.48192	-2.27515e-08	1.91888e-102	-1.45604	-2.27515e-08	5.67854e-59	0.728707	-2.27515e-08
46145903	chr19:46145903:G:A	0	-3.24118	-3.02946	1.31058e-104	-3.38973	-3.05276	4.39971e-62	-3.48142	-2.95278
46146823	chr19:46146823:A:G	0	-1.03783e-08	-2.33858	1.24276e-102	-1.03783e-08	-1.89045	2.48383e-60	-1.03783e-08	-2.40077
46146830	chr19:46146830:C:T	0	-1.03783e-08	-3.08212	4.11276e-103	-1.03783e-08	-2.99627	1.31833e-60	-1.03783e-08	-3.03421
46147313	chr19:46147313:G:A	0	-3.43523	-2.76094	1.58425e-104	-3.19177	-3.06106	4.7642e-62	-3.38709	-2.96752
46147366	chr19:46147366:TA:T	0	-3.31178	-2.94151	1.3583e-104	-3.43553	-2.97119	4.94525e-62	-3.51074	-2.80658
46148879	chr19:46148879:A:G	0	-3.34235	-2.90055	1.39003e-104	-3.4669	-2.91673	4.75592e-62	-3.52703	-2.82932
46149139	chr19:46149139:TCTCTCTCTCTCC:T	0	-3.474	-3.01081	1.50305e-104	-3.21806	-3.08739	4.19616e-62	-3.40007	-3.0815
46149801	chr19:46149801:C:T	0	-3.47653	-2.85745	1.47919e-104	-3.24665	-3.0748	4.44873e-62	-3.41807	-3.00505
46150817	chr19:46150817:G:A	0	-1.03783e-08	-3.02601	3.79508e-103	-1.03783e-08	-3.07666	1.2828e-60	-1.03783e-08	-3.06153
46151652	chr19:46151652:G:A	0	-2.73546	-2.97299	3.67214e-104	-2.39794	-3.01423	2.1227e-61	-1.85517	-3.00529
46151657	chr19:46151657:C:A	0	-3.1952	-2.84477	1.66395e-104	-3.36934	-2.83442	6.08662e-62	-3.45999	-2.64966
46151868	chr19:46151868:C:T	0	-1.03783e-08	-3.09045	3.99765e-103	-1.03783e-08	-3.02466	1.29133e-60	-1.03783e-08	-3.0549
46152019	chr19:46152019:T:C	0	-1.03783e-08	-3.09294	3.82769e-103	-1.03783e-08	-3.0681	1.25441e-60	-1.03783e-08	-3.08391
46152143	chr19:46152143:C:T	0	-3.53225	-2.50209	1.49601e-104	-3.47343	-2.83673	5.10028e-62	-3.53569	-2.75076
46152552	chr19:46152552:G:A	0	-1.03783e-08	-2.18165	5.51443e-103	-1.03783e-08	-2.703	2.24404e-60	-1.03783e-08	-2.50229
46152830	chr19:46152830:G:C	0	-3.34192	-2.84257	1.11081e-104	-3.52403	-3.08383	4.13095e-62	-3.45559	-3.04165
46153121	chr19:46153121:G:A	0	-1.03783e-08	-2.73152	4.92775e-103	-1.03783e-08	-2.81548	1.79571e-60	-1.03783e-08	-2.72517
46153225	chr19:46153225:G:A	0	-1.03783e-08	-3.05714	4.07653e-103	-1.03783e-08	-3.00512	1.35151e-60	-1.03783e-08	-3.00935
46153535	chr19:46153535:T:G	0	-3.19334	-2.84208	1.66977e-104	-3.36824	-2.83203	6.1123e-62	-3.45916	-2.64628
46154694	chr19:46154694:C:G	0	-1.03783e-08	-2.18165	5.51443e-103	-1.03783e-08	-2.703	2.24404e-60	-1.03783e-08	-2.50229
46154699	chr19:46154699:T:C	0	-2.94369	-2.6404	2.10365e-104	-2.93909	-3.03019	8.00834e-62	-2.87569	-2.95957
46154729	chr19:46154729:G:A	0	-3.28593	-2.91379	1.41833e-104	-3.43442	-2.92905	4.76287e-62	-3.50926	-2.84564
46154799	chr19:46154799:G:C	0	-1.03783e-08	-2.97699	3.82454e-103	-1.03783e-08	-3.06893	1.35034e-60	-1.03783e-08	-3.01022
46154996	chr19:46154996:A:G	0	-3.22946	-2.98296	1.38057e-104	-3.37753	-3.01292	4.77188e-62	-3.47392	-2.87908
46154998	chr19:46154998:C:T	0	-3.25639	-2.99072	1.35244e-104	-3.39429	-3.01675	4.72313e-62	-3.48522	-2.87806
46155314	chr19:46155314:G:A	0	-3.36649	-2.93247	1.3431e-104	-3.47856	-2.93941	4.7793e-62	-3.53201	-2.81944
46155463	chr19:46155463:T:C	0	-1.03783e-08	-3.05049	3.91125e-103	-1.03783e-08	-3.04651	1.27575e-60	-1.03783e-08	-3.06704
46155896	chr19:46155896:C:T	0	-3.53639	-2.27515e-08	2.38552e-103	-3.54095	-2.27515e-08	8.07517e-61	-3.52436	-2.27515e-08
46155985	chr19:46155985:A:T	0	-3.34569	-2.27515e-08	2.62331e-103	-3.44593	-2.27515e-08	9.45125e-61	-3.36701	-2.27515e-08
46156185	chr19:46156185:G:A	0	-3.54638	-2.15886	2.2249e-104	-3.41615	-2.49709	7.37776e-62	-3.51017	-2.4071
46156319	chr19:46156319:G:T	0	-1.03783e-08	-2.59436	7.31861e-103	-1.03783e-08	-2.41994	1.6196e-60	-1.03783e-08	-2.82839
46157115	chr19:46157115:A:G	0	-3.54624	-2.27515e-08	2.37729e-103	-3.54441	-2.27515e-08	8.0842e-61	-3.52325	-2.27515e-08
46157177	chr19:46157177:C:T	0	-3.44739	-2.93371	2.46235e-104	-3.03503	-2.7768	6.31336e-62	-3.22742	-2.84565
46157320	chr19:46157320:A:T	0	-3.52344	-2.27515e-08	2.55118e-103	-3.47381	-2.27515e-08	8.07983e-61	-3.52379	-2.27515e-08
46157539	chr19:46157539:C:T	0	-2.69476	-2.27515e-08	3.25312e-103	-3.23075	-2.27515e-08	1.75837e-60	-2.74619	-2.27515e-08
46157697	chr19:46157697:A:T	0	-1.03783e-08	-3.08639	4.06818e-103	-1.03783e-08	-3.00717	1.31031e-60	-1.03783e-08	-3.04031
46158035	chr19:46158035:C:A	0	-1.03783e-08	-2.26444	1.34887e-102	-1.03783e-08	-1.80851	4.74928e-60	-1.03783e-08	-1.75258
46158347	chr19:46158347:T:A	0	-1.03783e-08	-2.94192	3.79001e-103	-1.03783e-08	-3.078	1.27867e-60	-1.03783e-08	-3.06475
46158703	chr19:46158703:A:G	0	-3.31257	-2.91054	1.39791e-104	-3.45104	-2.92693	4.72978e-62	-3.51911	-2.84276
46158749	chr19:46158749:A:G	0	-3.45735	-2.97249	1.52739e-104	-3.19625	-3.09314	4.446e-62	-3.36066	-3.06307
46159698	chr19:46159698:T:A	0	-1.03783e-08	-3.05548	3.73933e-103	-1.03783e-08	-3.09146	1.26423e-60	-1.03783e-08	-3.07611
46159959	chr19:46159959:C:A	0	-1.03783e-08	-3.0682	3.88883e-103	-1.03783e-08	-3.05226	1.24297e-60	-1.03783e-08	-3.09307
46160404	chr19:46160404:T:G	0	-1.03783e-08	-2.27055	1.37795e-102	-1.03783e-08	-1.78719	2.6566e-60	-1.03783e-08	-2.33353
46160575	chr19:46160575:C:T	0	-1.03783e-08	-2.27779	1.35785e-102	-1.03783e-08	-1.80188	2.66023e-60	-1.03783e-08	-2.33216
46160633	chr19:46160633:A:G	0	-3.043	-2.96113	1.58609e-104	-3.26086	-2.99082	5.11036e-62	-3.38313	-2.90134
46160911	chr19:46160911:G:A	0	-2.66049	-2.39611	6.48613e-104	-2.29522	-2.54806	4.00038e-61	-1.75997	-2.4668
46161143	chr19:46161143:A:G	0	-3.38955	-3.05055	2.32637e-104	-2.85798	-3.01066	5.98209e-62	-3.09595	-3.03102
46161285	chr19:46161285:A:G	0	-1.03783e-08	-2.67854	6.6734e-103	-1.03783e-08	-2.51224	1.67471e-60	-1.03783e-08	-2.79493
46161304	chr19:46161304:A:G	0	-3.22425	-3.01426	1.33611e-104	-3.37934	-3.04384	4.46568e-62	-3.47534	-2.94399
46161323	chr19:46161323:T:C	0	-1.03783e-08	-2.71387	6.99463e-103	-1.03783e-08	-2.46522	2.3344e-60	-1.03783e-08	-2.46282
46161920	chr19:46161920:G:A	0	-1.03783e-08	-2.8147	4.34441e-103	-1.03783e-08	-2.94148	1.56206e-60	-1.03783e-08	-2.86457
46161934	chr19:46161934:G:A	0	-1.79208	-2.27515e-08	1.16525e-102	-1.95485	-2.27515e-08	4.18727e-59	0.42406	-2.27515e-08
46161984	chr19:46161984:G:T	0	-3.51652	-2.70014	1.28337e-104	-3.48714	-2.97632	4.3443e-62	-3.53744	-2.90944
46162299	chr19:46162299:A:G	0	-3.40501	-2.27515e-08	2.73927e-103	-3.40267	-2.27515e-08	8.69289e-61	-3.45065	-2.27515e-08
46162647	chr19:46162647:C:G	0	-1.03783e-08	-3.01713	3.75764e-103	-1.03783e-08	-3.08657	1.2919e-60	-1.03783e-08	-3.05446
46162927	chr19:46162927:A:G	0	-3.54284	-2.61852	1.43608e-104	-3.41895	-2.93209	4.68294e-62	-3.50846	-2.86335
46163907	chr19:46163907:G:A	0	-1.03783e-08	-2.89832	3.95763e-103	-1.03783e-08	-3.03472	1.42908e-60	-1.03783e-08	-2.95354
46164724	chr19:46164724:C:T	0	-1.03783e-08	-2.65406	4.70524e-103	-1.03783e-08	-2.86169	1.6529e-60	-1.03783e-08	-2.80804
46165087	chr19:46165087:A:C	0	-1.03783e-08	-2.16133	5.4865e-103	-1.03783e-08	-2.70808	2.25753e-60	-1.03783e-08	-2.4963
46165164	chr19:46165164:C:G	0	-1.03783e-08	-3.09299	3.91166e-103	-1.03783e-08	-3.0464	1.27281e-60	-1.03783e-08	-3.06935
46165906	chr19:46165906:T:C	0	-3.54226	-2.08337	2.18893e-104	-3.41898	-2.51056	7.39821e-62	-3.50916	-2.40535
46166100	chr19:46166100:A:C	0	-1.03783e-08	-2.90066	4.25718e-103	-1.03783e-08	-2.96176	1.34769e-60	-1.03783e-08	-3.01218
46166252	chr19:46166252:G:A	0	-3.43016	-2.9894	2.48421e-104	-2.93829	-2.86471	6.36421e-62	-3.15273	-2.91233
46166439	chr19:46166439:A:G	0	-3.40759	-3.0148	2.70763e-104	-3.07576	-2.64112	5.74316e-62	-3.29093	-2.8768
46166639	chr19:46166639:T:C	0	-2.97278	-2.95241	1.66651e-104	-3.20836	-2.99386	5.29261e-62	-3.35445	-2.89498
46166815	chr19:46166815:T:C	0	-3.54233	-2.46467	1.7079e-104	-3.41663	-2.76105	5.49939e-62	-3.5066	-2.7045
46166823	chr19:46166823:C:T	0	-1.03783e-08	-1.60432	1.4039e-102	-1.03783e-08	-1.76853	3.15192e-60	-1.03783e-08	-2.16256
46167319	chr19:46167319:G:C	0	-1.03783e-08	-1.94277	1.32257e-102	-1.03783e-08	-1.8282	3.56963e-60	-1.03783e-08	-2.03811
46167652	chr19:46167652:A:G	0	-3.44165	-2.97278	1.62304e-104	-3.13563	-3.09302	4.55148e-62	-3.33455	-3.06575
46167728	chr19:46167728:A:G	0	-3.54262	-2.27515e-08	2.74116e-103	-3.40199	-2.27515e-08	8.44096e-61	-3.48006	-2.27515e-08
46167729	chr19:46167729:T:C	0	-2.56561	-2.95427	2.91245e-104	-2.55561	-3.08834	9.75461e-62	-2.54597	-3.09203
46167918	chr19:46167918:A:G	0	-3.45649	-2.98491	2.65723e-104	-3.16045	-2.57522	5.59331e-62	-3.35492	-2.83925
46168069	chr19:46168069:G:A	0	-3.06173	-3.01868	1.4843e-104	-3.27838	-3.03962	4.69291e-62	-3.40736	-2.96233
46168078	chr19:46168078:G:A	0	-3.0796	-3.02522	1.45137e-104	-3.29255	-3.04789	4.5895e-62	-3.41685	-2.97512
46168730	chr19:46168730:A:G	0	-3.02495	-3.06809	1.45085e-104	-3.26661	-3.07419	4.44935e-62	-3.39533	-3.02766
46168871	chr19:46168871:AT:A	0	-2.61109	-3.0529	1.52938e-104	-3.26627	-3.02182	1.23014e-61	-2.35217	-3.05387
46168940	chr19:46168940:A:G	0	-3.46329	-2.27515e-08	3.41801e-103	-3.18131	-2.27515e-08	9.70174e-61	-3.34085	-2.27515e-08
46169057	chr19:46169057:A:G	0	-1.03783e-08	-2.37617	9.01711e-103	-1.03783e-08	-2.21124	1.91246e-60	-1.03783e-08	-2.66218
46169278	chr19:46169278:A:G	0	-1.03783e-08	-3.06147	3.94108e-103	-1.03783e-08	-3.03891	1.30911e-60	-1.03783e-08	-3.04123
46169520	chr19:46169520:G:T	0	-1.03783e-08	-1.93948	1.32774e-102	-1.03783e-08	-1.8243	3.58088e-60	-1.03783e-08	-2.03496
46169773	chr19:46169773:G:A	0	-1.03783e-08	-2.97942	3.81855e-103	-1.03783e-08	-3.07049	1.34679e-60	-1.03783e-08	-3.01285
46170283	chr19:46170283:C:T	0	-1.03783e-08	-3.07515	3.99949e-103	-1.03783e-08	-3.0242	1.3241e-60	-1.03783e-08	-3.02984
46170337	chr19:46170337:A:G	0	-1.03783e-08	-2.24009	1.05552e-102	-1.03783e-08	-2.05375	3.04442e-60	-1.03783e-08	-2.19726
46170754	chr19:46170754:T:C	0	-2.87357	-3.09151	1.24274e-104	-3.40247	-3.09316	8.83386e-62	-2.64649	-3.09066
46170883	chr19:46170883:C:T	0	-1.03783e-08	-3.0365	4.39175e-103	-1.03783e-08	-2.93064	1.40313e-60	-1.03783e-08	-2.97187
46171047	chr19:46171047:A:G	0	-1.03783e-08	-2.94672	4.26679e-103	-1.03783e-08	-2.9595	1.51458e-60	-1.03783e-08	-2.89544
46171927	chr19:46171927:A:G	0	-3.5415	-2.7059	1.38087e-104	-3.42736	-2.96288	4.50683e-62	-3.51422	-2.89592
46172257	chr19:46172257:A:G	0	-1.03783e-08	-2.37518	1.20604e-102	-1.03783e-08	-1.92043	2.41635e-60	-1.03783e-08	-2.42832
46172355	chr19:46172355:A:G	0	-3.14362	-3.04544	1.3739e-104	-3.32905	-3.06624	4.48129e-62	-3.44014	-2.97569
46172450	chr19:46172450:T:G	0	-1.03783e-08	-2.90256	4.26724e-103	-1.03783e-08	-2.9594	1.35588e-60	-1.03783e-08	-3.00612
46172544	chr19:46172544:G:A	0	-1.03783e-08	-2.92834	4.3414e-103	-1.03783e-08	-2.94217	1.54786e-60	-1.03783e-08	-2.8737
46173131	chr19:46173131:T:C	0	-1.03783e-08	-2.70182	6.51217e-103	-1.03783e-08	-2.53669	2.02023e-60	-1.03783e-08	-2.60736
46173462	chr19:46173462:T:C	0	-3.53826	-2.79842	1.86274e-104	-3.3617	-2.7292	5.64163e-62	-3.45956	-2.72601
46173892	chr19:46173892:G:A	0	-3.40706	-3.05336	2.28932e-104	-2.88702	-2.99768	5.89623e-62	-3.11734	-3.02409
46174014	chr19:46174014:C:T	0	-2.72474	-2.99361	2.60458e-104	-2.68144	-3.07424	8.56467e-62	-2.67581	-3.09228
46174154	chr19:46174154:T:C	0	-1.03783e-08	-2.99911	3.84134e-103	-1.03783e-08	-3.06454	1.32876e-60	-1.03783e-08	-3.02633
46174821	chr19:46174821:G:A	0	-2.74551	-3.00087	4.33002e-104	-2.41038	-2.837	1.06264e-61	-2.62184	-2.93056
46175077	chr19:46175077:TTAA:T	0	-1.03783e-08	-2.5654	6.40258e-103	-1.03783e-08	-2.55366	2.6762e-60	-1.03783e-08	-2.32618
46175152	chr19:46175152:T:C	0	-1.88421	-2.17772	7.80976e-104	-2.61792	-2.03966	2.03597e-61	-2.70783	-2.19436
46175244	chr19:46175244:C:T	0	-2.54179	-3.05739	3.28891e-104	-2.49865	-3.02375	1.0655e-61	-2.47857	-3.07114
46175373	chr19:46175373:A:C	0	-1.03783e-08	-3.08925	4.00486e-103	-1.03783e-08	-3.02286	1.29487e-60	-1.03783e-08	-3.05217
46175657	chr19:46175657:G:T	0	-1.03783e-08	-2.23612	5.23594e-103	-1.03783e-08	-2.75482	2.12895e-60	-1.03783e-08	-2.55494
46176181	chr19:46176181:T:A	0	-3.54183	-2.70711	1.38751e-104	-3.4145	-2.97094	4.50886e-62	-3.50837	-2.90132
46176200	chr19:46176200:AAAG:A	0	-1.03783e-08	-3.05282	4.39414e-103	-1.03783e-08	-2.93009	1.37813e-60	-1.03783e-08	-2.98984
46176220	chr19:46176220:C:T	0	-1.03783e-08	-2.89758	4.26783e-103	-1.03783e-08	-2.95926	1.35022e-60	-1.03783e-08	-3.0103
46176483	chr19:46176483:A:G	0	-3.09371	-3.01702	1.46224e-104	-3.28893	-3.04405	4.79338e-62	-3.41265	-2.93586
46176763	chr19:46176763:G:A	0	-1.03783e-08	-3.05398	4.40102e-103	-1.03783e-08	-2.92853	1.38046e-60	-1.03783e-08	-2.98816
46177035	chr19:46177035:A:T	0	-2.73366	-3.06925	2.79344e-104	-2.67215	-3.01353	8.80982e-62	-2.67731	-3.06257
46177047	chr19:46177047:T:G	0	-1.03783e-08	-2.56211	8.34316e-103	-1.03783e-08	-2.28892	2.87996e-60	-1.03783e-08	-2.2528
46177388	chr19:46177388:G:A	0	-1.03783e-08	-3.09301	3.80466e-103	-1.03783e-08	-3.07414	1.26e-60	-1.03783e-08	-3.07946
46177402	chr19:46177402:T:G	0	-1.03783e-08	-3.06618	3.73378e-103	-1.03783e-08	-3.09295	1.25648e-60	-1.03783e-08	-3.08226
46177924	chr19:46177924:C:T	0	-1.03783e-08	-1.95722	1.30791e-102	-1.03783e-08	-1.83935	3.49883e-60	-1.03783e-08	-2.05815
46178273	chr19:46178273:C:T	0	-3.40487	-3.00532	2.50921e-104	-2.87402	-2.91896	6.37359e-62	-3.10547	-2.95811
46178300	chr19:46178300:C:T	0	3.21832	-1.83369	1.77605e-101	3.09603	-2.32683	7.6437e-59	3.26292	-2.23703
46178345	chr19:46178345:TCAACCTGACTGTCTTATAA:T	0	-1.03783e-08	-2.92661	4.83174e-103	-1.03783e-08	-2.83516	1.55199e-60	-1.03783e-08	-2.87104
46178430	chr19:46178430:G:T	0	-3.47186	-1.62998	2.69348e-104	-3.52247	-2.19965	1.17485e-61	-3.54219	-1.90983
46178483	chr19:46178483:A:G	0	-1.03783e-08	-1.37885	1.92696e-102	-1.03783e-08	-1.45184	6.32723e-60	-1.03783e-08	-1.46571
46178544	chr19:46178544:G:A	0	-1.03783e-08	-1.27752	2.71741e-102	-1.03783e-08	-1.1081	7.24464e-60	-1.03783e-08	-1.33031
46179257	chr19:46179257:G:A	0	-1.03783e-08	-2.07706	6.65148e-103	-1.03783e-08	-2.51553	2.70718e-60	-1.03783e-08	-2.31466
46179399	chr19:46179399:G:A	0	-1.03783e-08	-3.09021	3.94888e-103	-1.03783e-08	-3.03693	1.36782e-60	-1.03783e-08	-2.99735
46179463	chr19:46179463:G:A	0	-3.5074	-2.27515e-08	2.43349e-103	-3.52104	-2.27515e-08	8.30959e-61	-3.49575	-2.27515e-08
46179484	chr19:46179484:A:C	0	-3.50693	-2.27515e-08	2.42103e-103	-3.52617	-2.27515e-08	8.26018e-61	-3.50171	-2.27515e-08
46179666	chr19:46179666:C:T	0	-1.03783e-08	-3.09247	3.83782e-103	-1.03783e-08	-3.06546	1.28588e-60	-1.03783e-08	-3.05913
46180100	chr19:46180100:G:T	0	-1.03783e-08	-1.93108	1.30143e-102	-1.03783e-08	-1.84432	3.41782e-60	-1.03783e-08	-2.08157
46180149	chr19:46180149:A:G	0	-1.03783e-08	-2.00498	1.20755e-102	-1.03783e-08	-1.91918	3.19641e-60	-1.03783e-08	-2.14854
46180215	chr19:46180215:G:A	0	-1.88746	-2.27515e-08	7.51171e-103	-2.3939	-2.27515e-08	4.86369e-60	-1.72878	-2.27515e-08
46180248	chr19:46180248:A:G	0	-2.83123	-2.85584	2.39819e-104	-2.74538	-3.09285	8.56078e-62	-2.72493	-3.04362
46180260	chr19:46180260:C:A	0	-1.03783e-08	-1.94819	1.27847e-102	-1.03783e-08	-1.86212	3.35976e-60	-1.03783e-08	-2.0987
46180294	chr19:46180294:A:C	0	-1.03783e-08	-3.08605	3.79903e-103	-1.03783e-08	-3.07562	1.31439e-60	-1.03783e-08	-3.0372
46180333	chr19:46180333:T:C	0	-3.2541	-3.06198	1.10361e-104	-3.54499	-3.06938	5.55145e-62	-3.13798	-3.06371
46180353	chr19:46180353:G:A	0	-1.03783e-08	-2.88676	4.96119e-103	-1.03783e-08	-2.80872	1.59942e-60	-1.03783e-08	-2.84093
46180428	chr19:46180428:T:C	0	-1.03783e-08	-2.8765	5.01844e-103	-1.03783e-08	-2.79725	1.61748e-60	-1.03783e-08	-2.82971
46180457	chr19:46180457:G:A	0	-1.03783e-08	-1.93453	1.29834e-102	-1.03783e-08	-1.84669	3.40901e-60	-1.03783e-08	-2.08415
46180476	chr19:46180476:A:G	0	-1.03783e-08	-2.87655	5.01938e-103	-1.03783e-08	-2.79706	1.61789e-60	-1.03783e-08	-2.82945
46180513	chr19:46180513:C:T	0	-3.48561	-2.27515e-08	2.46975e-103	-3.50625	-2.27515e-08	7.94215e-61	-3.54097	-2.27515e-08
46180565	chr19:46180565:G:A	0	-1.03783e-08	-3.09269	3.87685e-103	-1.03783e-08	-3.05534	1.26016e-60	-1.03783e-08	-3.07933
46180611	chr19:46180611:G:C	0	-3.04166	-2.94977	2.0874e-104	-2.89864	-3.07839	2.2462e-61	-1.76688	-3.03704
46180616	chr19:46180616:G:C	0	-1.03783e-08	-1.93248	1.3011e-102	-1.03783e-08	-1.84457	3.41553e-60	-1.03783e-08	-2.08224
46180810	chr19:46180810:T:C	0	-1.03783e-08	-2.87578	5.02392e-103	-1.03783e-08	-2.79616	1.61927e-60	-1.03783e-08	-2.8286
46181218	chr19:46181218:TTTA:T	0	-1.03783e-08	-2.15801	1.34454e-102	-1.03783e-08	-1.81173	4.14398e-60	-1.03783e-08	-1.88892
46181390	chr19:46181390:G:A	0	-1.03783e-08	-1.93282	1.30018e-102	-1.03783e-08	-1.84528	3.41395e-60	-1.03783e-08	-2.0827
46181438	chr19:46181438:G:A	0	-1.03783e-08	-2.9621	4.99695e-103	-1.03783e-08	-2.80154	1.74874e-60	-1.03783e-08	-2.75168
46181630	chr19:46181630:A:G	0	-1.03783e-08	-1.93282	1.30018e-102	-1.03783e-08	-1.84528	3.41395e-60	-1.03783e-08	-2.0827
46181646	chr19:46181646:G:A	0	-2.54973	-2.27515e-08	3.50214e-103	-3.15699	-2.27515e-08	2.0113e-60	-2.61179	-2.27515e-08
46181682	chr19:46181682:C:T	0	-1.03783e-08	-3.08551	3.77578e-103	-1.03783e-08	-3.08176	1.28993e-60	-1.03783e-08	-3.05598
46181893	chr19:46181893:T:C	0	-1.03783e-08	-2.05342	1.14719e-102	-1.03783e-08	-1.97047	3.05125e-60	-1.03783e-08	-2.19502
46182128	chr19:46182128:A:G	0	-2.72685	-2.97366	1.39726e-104	-3.30825	-3.07019	1.05941e-61	-2.47207	-3.08338
46182164	chr19:46182164:C:T	0	-1.03783e-08	-3.09058	3.78098e-103	-1.03783e-08	-3.08038	1.24447e-60	-1.03783e-08	-3.09186
46182342	chr19:46182342:G:A	0	-1.03783e-08	-1.96215	1.25764e-102	-1.03783e-08	-1.87854	3.34661e-60	-1.03783e-08	-2.10262
46182383	chr19:46182383:A:G	0	-1.03783e-08	-2.99048	3.83615e-103	-1.03783e-08	-3.0659	1.30084e-60	-1.03783e-08	-3.04756
46182597	chr19:46182597:A:G	0	-1.03783e-08	-1.8574	1.40081e-102	-1.03783e-08	-1.77073	3.68684e-60	-1.03783e-08	-2.0058
46183174	chr19:46183174:G:A	0	-1.70235	-2.27515e-08	1.49198e-102	-1.70768	-2.27515e-08	3.91717e-59	0.357382	-2.27515e-08
46183460	chr19:46183460:G:C	0	-1.03783e-08	-1.93105	1.29895e-102	-1.03783e-08	-1.84622	3.40875e-60	-1.03783e-08	-2.08423
46183554	chr19:46183554:T:A	0	-1.03783e-08	-1.926	1.31175e-102	-1.03783e-08	-1.83642	3.44171e-60	-1.03783e-08	-2.0746
46183583	chr19:46183583:T:C	0	-1.03783e-08	-3.08895	4.00893e-103	-1.03783e-08	-3.02184	1.37166e-60	-1.03783e-08	-2.99455
46183690	chr19:46183690:C:T	0	-1.03783e-08	-1.93282	1.30018e-102	-1.03783e-08	-1.84528	3.41395e-60	-1.03783e-08	-2.0827
46183723	chr19:46183723:A:G	0	-1.03783e-08	-2.88583	4.3485e-103	-1.03783e-08	-2.94054	1.38311e-60	-1.03783e-08	-2.98624
46183751	chr19:46183751:G:C	0	-1.03783e-08	-2.9017	4.27096e-103	-1.03783e-08	-2.95853	1.35667e-60	-1.03783e-08	-3.00554
46184047	chr19:46184047:C:T	0	-1.03783e-08	-1.93282	1.30018e-102	-1.03783e-08	-1.84528	3.41395e-60	-1.03783e-08	-2.0827
46184393	chr19:46184393:A:G	0	1.73749	-1.69863	6.34298e-102	1.83373	-2.09416	2.59709e-59	1.95156	-2.00516
46184448	chr19:46184448:G:A	0	-1.03783e-08	-3.02174	3.96954e-103	-1.03783e-08	-3.03172	1.48141e-60	-1.03783e-08	-2.91758
46184453	chr19:46184453:G:A	0	-1.03783e-08	-3.08678	4.04015e-103	-1.03783e-08	-3.01408	1.39214e-60	-1.03783e-08	-2.97973
46184492	chr19:46184492:C:T	0	-1.03783e-08	-3.05369	3.73299e-103	-1.03783e-08	-3.09315	1.25645e-60	-1.03783e-08	-3.08228
46184597	chr19:46184597:T:A	0	-1.03783e-08	-3.08677	4.03762e-103	-1.03783e-08	-3.01471	1.39118e-60	-1.03783e-08	-2.98042
46184598	chr19:46184598:A:G	0	-3.37203	-2.89027	1.81246e-104	-3.02528	-3.09298	4.88314e-62	-3.2659	-3.06406
46184651	chr19:46184651:C:T	0	-1.03783e-08	-1.93282	1.30018e-102	-1.03783e-08	-1.84528	3.41395e-60	-1.03783e-08	-2.0827
46184747	chr19:46184747:T:C	0	-1.03783e-08	-1.93282	1.30018e-102	-1.03783e-08	-1.84528	3.41395e-60	-1.03783e-08	-2.0827
46185241	chr19:46185241:C:G	0	-1.03783e-08	-2.78157	4.59576e-103	-1.03783e-08	-2.88523	1.3783e-60	-1.03783e-08	-2.98972
46185306	chr19:46185306:T:C	0	-1.03783e-08	-2.78202	5.76808e-103	-1.03783e-08	-2.65803	1.85483e-60	-1.03783e-08	-2.69278
46185819	chr19:46185819:G:A	0	-1.03783e-08	-3.01701	4.53609e-103	-1.03783e-08	-2.8983	1.60652e-60	-1.03783e-08	-2.8365
46185852	chr19:46185852:G:A	0	-1.03783e-08	-3.08526	3.91605e-103	-1.03783e-08	-3.04528	1.36471e-60	-1.03783e-08	-2.99963
46185968	chr19:46185968:C:T	0	-1.03783e-08	-3.09237	3.82208e-103	-1.03783e-08	-3.06957	1.30786e-60	-1.03783e-08	-3.04218
46186014	chr19:46186014:T:C	0	-1.03783e-08	-2.72196	6.12452e-103	-1.03783e-08	-2.59806	1.96842e-60	-1.03783e-08	-2.63334
46186185	chr19:46186185:G:A	0	-1.03783e-08	-2.72142	6.12778e-103	-1.03783e-08	-2.59753	1.96988e-60	-1.03783e-08	-2.6326
46186300	chr19:46186300:T:C	0	-1.03783e-08	-2.72196	6.12452e-103	-1.03783e-08	-2.59806	1.96842e-60	-1.03783e-08	-2.63334
46186505	chr19:46186505:T:C	0	-3.1836	-2.94922	1.32393e-104	-3.52061	-2.91173	7.26119e-62	-2.99906	-2.93414
46186722	chr19:46186722:C:T	0	-1.03783e-08	-2.85642	6.13508e-103	-1.03783e-08	-2.59634	2.11279e-60	-1.03783e-08	-2.56256
46187714	chr19:46187714:G:GA	0	-1.03783e-08	-2.9549	5.07789e-103	-1.03783e-08	-2.78547	1.68527e-60	-1.03783e-08	-2.78865
46187883	chr19:46187883:C:G	0	-1.03783e-08	-3.0305	4.46939e-103	-1.03783e-08	-2.91311	1.52836e-60	-1.03783e-08	-2.88638
46188074	chr19:46188074:T:G	0	-1.03783e-08	-2.8647	5.97553e-103	-1.03783e-08	-2.62269	2.06277e-60	-1.03783e-08	-2.58652
46188906	chr19:46188906:G:A	0	-1.03783e-08	-2.27912	1.03991e-102	-1.03783e-08	-2.06864	2.76499e-60	-1.03783e-08	-2.29354
46188923	chr19:46188923:G:A	0	-1.03783e-08	-2.84352	6.15874e-103	-1.03783e-08	-2.59249	2.1284e-60	-1.03783e-08	-2.5552
46188992	chr19:46188992:C:T	0	-1.03783e-08	-3.06415	4.26401e-103	-1.03783e-08	-2.96016	1.51304e-60	-1.03783e-08	-2.89645
46189109	chr19:46189109:G:A	0	-1.03783e-08	-2.72196	6.12452e-103	-1.03783e-08	-2.59806	1.96842e-60	-1.03783e-08	-2.63334
46189205	chr19:46189205:C:T	0	-1.03783e-08	-1.97059	1.26971e-102	-1.03783e-08	-1.869	3.35199e-60	-1.03783e-08	-2.10102
46189231	chr19:46189231:T:C	0	-1.03783e-08	-2.92787	5.3788e-103	-1.03783e-08	-2.7279	1.84962e-60	-1.03783e-08	-2.69559
46189355	chr19:46189355:G:A	0	-1.03783e-08	-3.06436	4.26148e-103	-1.03783e-08	-2.96075	1.51209e-60	-1.03783e-08	-2.89708
46189468	chr19:46189468:T:C	0	-1.03783e-08	-2.84786	6.12642e-103	-1.03783e-08	-2.59775	2.11579e-60	-1.03783e-08	-2.56115
46189484	chr19:46189484:C:T	0	-1.03783e-08	-2.84215	6.16993e-103	-1.03783e-08	-2.59068	2.13314e-60	-1.03783e-08	-2.55298
46189537	chr19:46189537:G:A	0	-1.03783e-08	-2.84352	6.15874e-103	-1.03783e-08	-2.59249	2.1284e-60	-1.03783e-08	-2.5552
46189547	chr19:46189547:G:A	0	-1.03783e-08	-3.06714	4.26062e-103	-1.03783e-08	-2.96095	1.48459e-60	-1.03783e-08	-2.91544
46189590	chr19:46189590:G:A	0	-1.03783e-08	-2.84467	6.15145e-103	-1.03783e-08	-2.59368	2.12527e-60	-1.03783e-08	-2.55668
46189621	chr19:46189621:C:T	0	-1.03783e-08	-2.72105	6.13292e-103	-1.03783e-08	-2.59669	1.97069e-60	-1.03783e-08	-2.63219
46189697	chr19:46189697:G:C	0	-1.03783e-08	-3.08877	4.01121e-103	-1.03783e-08	-3.02127	1.38957e-60	-1.03783e-08	-2.98158
46189803	chr19:46189803:A:G	0	-1.03783e-08	-2.84352	6.15874e-103	-1.03783e-08	-2.59249	2.1284e-60	-1.03783e-08	-2.5552
46189845	chr19:46189845:A:G	0	-1.03783e-08	-2.84352	6.15874e-103	-1.03783e-08	-2.59249	2.1284e-60	-1.03783e-08	-2.5552
46190005	chr19:46190005:C:A	0	-2.43605	-2.65162	3.48081e-104	-2.41001	-3.05567	1.14599e-61	-2.45031	-3.02658
46190440	chr19:46190440:C:T	0	-1.03783e-08	-2.97273	4.06227e-103	-1.03783e-08	-3.00862	1.31315e-60	-1.03783e-08	-3.03815
46190459	chr19:46190459:C:G	0	-1.03783e-08	-3.03114	3.82842e-103	-1.03783e-08	-3.06791	1.25113e-60	-1.03783e-08	-3.08652
46190710	chr19:46190710:G:A	0	-1.03783e-08	-2.61053	4.29087e-103	-1.03783e-08	-2.95388	1.44061e-60	-1.03783e-08	-2.94551
46190800	chr19:46190800:T:C	0	-1.03783e-08	-2.84352	6.15874e-103	-1.03783e-08	-2.59249	2.1284e-60	-1.03783e-08	-2.5552
46191062	chr19:46191062:A:G	0	-2.35051	-3.07308	4.18159e-104	-2.32633	-2.95593	4.31648e-61	-1.13634	-3.01438
46191185	chr19:46191185:C:T	0	-1.03783e-08	-2.84352	6.15874e-103	-1.03783e-08	-2.59249	2.1284e-60	-1.03783e-08	-2.5552
46191355	chr19:46191355:A:G	0	-1.03783e-08	-2.97131	5.10756e-103	-1.03783e-08	-2.77964	1.79353e-60	-1.03783e-08	-2.72639
46191555	chr19:46191555:T:C	0	-1.82014	-2.79617	8.0143e-104	-1.87537	-2.75636	9.87652e-61	-0.570747	-2.75225
46191560	chr19:46191560:T:A	0	-1.03783e-08	-2.84601	6.13974e-103	-1.03783e-08	-2.59558	2.12108e-60	-1.03783e-08	-2.55865
46192012	chr19:46192012:A:G	0	-1.03783e-08	-3.04526	3.733e-103	-1.03783e-08	-3.09315	1.25752e-60	-1.03783e-08	-3.08143
46192332	chr19:46192332:C:A	0	-1.03783e-08	-1.77498	1.4144e-102	-1.03783e-08	-1.76108	3.6117e-60	-1.03783e-08	-2.02639
46192460	chr19:46192460:C:T	0	-1.03783e-08	-3.07903	3.76719e-103	-1.03783e-08	-3.08404	1.2923e-60	-1.03783e-08	-3.05415
46192636	chr19:46192636:G:A	0	-1.03783e-08	-3.08001	3.77199e-103	-1.03783e-08	-3.08276	1.29484e-60	-1.03783e-08	-3.05218
46192684	chr19:46192684:T:G	0	-1.03783e-08	-3.07871	3.76948e-103	-1.03783e-08	-3.08343	1.29223e-60	-1.03783e-08	-3.0542
46192752	chr19:46192752:T:G	0	-3.53648	-2.27515e-08	2.54886e-103	-3.47472	-2.27515e-08	7.942e-61	-3.54099	-2.27515e-08
46192964	chr19:46192964:T:C	0	-1.03783e-08	-3.05205	3.73331e-103	-1.03783e-08	-3.09307	1.25533e-60	-1.03783e-08	-3.08317
46193166	chr19:46193166:T:A	0	-3.48971	-1.52197	2.86768e-104	-3.5284	-2.13105	1.32033e-61	-3.54109	-1.79419
46193347	chr19:46193347:C:T	0	-1.03783e-08	-3.03708	4.31545e-103	-1.03783e-08	-2.94816	1.36396e-60	-1.03783e-08	-3.00018
46193625	chr19:46193625:G:C	0	-1.03783e-08	-3.01844	3.75042e-103	-1.03783e-08	-3.0885	1.24326e-60	-1.03783e-08	-3.09284
46193810	chr19:46193810:A:G	0	-1.03783e-08	-3.09108	3.93852e-103	-1.03783e-08	-3.03956	1.3238e-60	-1.03783e-08	-3.03007
46194202	chr19:46194202:G:C	0	-1.03783e-08	-3.02482	3.74907e-103	-1.03783e-08	-3.08886	1.24352e-60	-1.03783e-08	-3.09263
46194748	chr19:46194748:G:A	0	-3.3719	-2.92841	1.9034e-104	-2.97655	-3.09276	4.87932e-62	-3.25788	-3.07286
46195040	chr19:46195040:G:C	0	-1.03783e-08	-2.6421	4.70142e-103	-1.03783e-08	-2.8625	1.63392e-60	-1.03783e-08	-2.81959
46195248	chr19:46195248:C:T	0	-1.03783e-08	-2.83277	4.14578e-103	-1.03783e-08	-2.98827	1.44618e-60	-1.03783e-08	-2.94165
46195292	chr19:46195292:C:T	0	-1.03783e-08	-3.09316	3.79045e-103	-1.03783e-08	-3.07788	1.3152e-60	-1.03783e-08	-3.03658
46195348	chr19:46195348:A:G	0	-1.03783e-08	-2.28816	6.89484e-103	-1.03783e-08	-2.47959	2.17869e-60	-1.03783e-08	-2.53185
46195652	chr19:46195652:C:T	0	-1.03783e-08	-3.09289	3.80262e-103	-1.03783e-08	-3.07468	1.25095e-60	-1.03783e-08	-3.08667
46196103	chr19:46196103:C:A	0	-3.53848	-2.27515e-08	2.63773e-103	-3.44045	-2.27515e-08	8.37778e-61	-3.48758	-2.27515e-08
46196358	chr19:46196358:C:T	0	-3.3311	-3.03552	1.13836e-104	-3.49846	-3.0849	4.41487e-62	-3.34005	-3.09071
46196511	chr19:46196511:A:AAAT	0	-1.03783e-08	-3.03572	4.32274e-103	-1.03783e-08	-2.94648	1.57441e-60	-1.03783e-08	-2.85669
46196863	chr19:46196863:C:G	0	-1.03783e-08	-3.08928	3.75687e-103	-1.03783e-08	-3.08678	1.29198e-60	-1.03783e-08	-3.0544
46197092	chr19:46197092:C:G	0	-1.03783e-08	-2.08763	1.09082e-102	-1.03783e-08	-2.02085	2.98628e-60	-1.03783e-08	-2.21654
46198483	chr19:46198483:C:A	0	-1.03783e-08	-2.44567	1.14161e-102	-1.03783e-08	-1.97534	2.24142e-60	-1.03783e-08	-2.50347
46198673	chr19:46198673:C:T	0	-1.03783e-08	-3.0931	3.80725e-103	-1.03783e-08	-3.07346	1.34307e-60	-1.03783e-08	-3.01561
46198714	chr19:46198714:C:A	0	-1.03783e-08	-1.9992	1.12028e-102	-1.03783e-08	-1.9942	3.01621e-60	-1.03783e-08	-2.20657
46198806	chr19:46198806:C:T	0	-1.03783e-08	-2.66956	5.57478e-103	-1.03783e-08	-2.69211	1.99439e-60	-1.03783e-08	-2.62023
46199148	chr19:46199148:G:A	0	-2.13631	-2.27515e-08	8.71798e-103	-2.24498	-2.27515e-08	2.47021e-60	-2.40627	-2.27515e-08
46199246	chr19:46199246:T:C	0	-3.27279	-2.65721	2.31162e-104	-2.8972	-2.9778	7.24153e-62	-3.11267	-2.82324
46199286	chr19:46199286:G:A	0	-1.03783e-08	-1.99858	1.12266e-102	-1.03783e-08	-1.99208	3.01973e-60	-1.03783e-08	-2.2054
46199306	chr19:46199306:C:CAG	0	-1.03783e-08	-2.5943	5.53644e-103	-1.03783e-08	-2.69901	1.66488e-60	-1.03783e-08	-2.80082
46199725	chr19:46199725:G:A	0	-1.03783e-08	-3.00469	3.77489e-103	-1.03783e-08	-3.082	1.26989e-60	-1.03783e-08	-3.07164
46200337	chr19:46200337:C:T	0	-3.2858	-2.71026	2.20109e-104	-2.92118	-3.00282	6.82899e-62	-3.13148	-2.86308
46200382	chr19:46200382:C:T	0	-3.3083	-2.09505	1.73922e-104	-3.45722	-2.7023	1.02217e-61	-3.04547	-2.54576
46200383	chr19:46200383:A:G	0	-3.21223	-3.07128	1.2379e-104	-3.46623	-3.03331	4.76751e-62	-3.26975	-3.08417
46200902	chr19:46200902:G:A	0	-1.03783e-08	-2.17382	9.98107e-103	-1.03783e-08	-2.10968	2.75645e-60	-1.03783e-08	-2.29663
46201021	chr19:46201021:T:C	0	-3.53889	-2.27515e-08	2.59022e-103	-3.45862	-2.27515e-08	7.96647e-61	-3.53792	-2.27515e-08
46201224	chr19:46201224:A:G	0	-1.03783e-08	-2.59401	5.53689e-103	-1.03783e-08	-2.69893	1.66512e-60	-1.03783e-08	-2.80067
46201892	chr19:46201892:C:G	0	-1.03783e-08	-2.13581	9.94627e-103	-1.03783e-08	-2.11317	2.67857e-60	-1.03783e-08	-2.32529
46202051	chr19:46202051:T:C	0	-1.03783e-08	-2.59295	5.54518e-103	-1.03783e-08	-2.69744	1.66688e-60	-1.03783e-08	-2.79962
46202124	chr19:46202124:G:T	0	-1.03783e-08	-3.03295	4.37514e-103	-1.03783e-08	-2.93443	1.37981e-60	-1.03783e-08	-2.98863
46202206	chr19:46202206:G:A	0	-1.03783e-08	-2.39328	1.07493e-102	-1.03783e-08	-2.03552	3.47833e-60	-1.03783e-08	-2.06402
46202869	chr19:46202869:G:A	0	-1.03783e-08	-3.00925	4.61211e-103	-1.03783e-08	-2.88168	1.45955e-60	-1.03783e-08	-2.93245
46203181	chr19:46203181:A:G	0	-2.02878	-2.70301	1.27331e-103	-1.83824	-2.33051	5.02716e-61	-1.59148	-2.40682
46204529	chr19:46204529:A:G	0	-1.03783e-08	-2.18575	9.37555e-103	-1.03783e-08	-2.17226	2.5575e-60	-1.03783e-08	-2.37154
46204662	chr19:46204662:T:G	0	-1.03783e-08	-3.0603	3.9569e-103	-1.03783e-08	-3.0349	1.29056e-60	-1.03783e-08	-3.0555
46205205	chr19:46205205:A:G	0	-3.442	-2.83785	1.61141e-104	-3.21407	-3.02177	5.50296e-62	-3.29057	-2.91988
46205709	chr19:46205709:A:G	0	-3.27138	-2.16108	1.82473e-104	-3.42135	-2.69017	1.10661e-61	-2.9732	-2.53866
46205872	chr19:46205872:C:A	0	-3.25251	-2.59294	1.43439e-104	-3.48042	-2.87179	5.88883e-62	-3.30979	-2.83289
46206010	chr19:46206010:A:G	0	-1.03783e-08	-3.01742	4.45349e-103	-1.03783e-08	-2.91668	1.62823e-60	-1.03783e-08	-2.82308
46206433	chr19:46206433:A:G	0	3.71442	-2.26756	2.37571e-101	3.42726	-2.36716	1.44118e-58	4.0098	-2.34974
46206769	chr19:46206769:C:A	0	-1.03783e-08	-3.06042	3.89657e-103	-1.03783e-08	-3.05027	1.2828e-60	-1.03783e-08	-3.06153
46206772	chr19:46206772:T:C	0	-3.22704	-2.60816	2.50965e-104	-2.84705	-2.94576	7.9304e-62	-3.05716	-2.78788
46206992	chr19:46206992:G:A	0	-2.46186	-2.83866	1.88676e-103	-1.00796	-2.76754	1.97585e-61	-2.12822	-2.80395
46207040	chr19:46207040:C:T	0	-1.03783e-08	-3.04624	3.75157e-103	-1.03783e-08	-3.08819	1.24856e-60	-1.03783e-08	-3.08859
46207120	chr19:46207120:G:A	0	-3.23694	-2.67776	4.6501e-104	-2.62299	-2.55307	8.89705e-62	-3.12126	-2.60876
46207144	chr19:46207144:C:T	0	-1.03783e-08	-3.06042	3.89657e-103	-1.03783e-08	-3.05027	1.2828e-60	-1.03783e-08	-3.06153
46207552	chr19:46207552:T:G	0	-1.03783e-08	-3.08881	3.74946e-103	-1.03783e-08	-3.08875	1.24319e-60	-1.03783e-08	-3.09289
46207672	chr19:46207672:G:A	0	-3.54553	-1.51678	7.61583e-104	-3.46399	-1.21873	2.2183e-61	-3.54574	-1.27068
46208200	chr19:46208200:A:T	0	-1.03783e-08	-2.73339	4.80708e-103	-1.03783e-08	-2.84028	1.61551e-60	-1.03783e-08	-2.83092
46208286	chr19:46208286:A:G	0	-1.03783e-08	-3.01742	4.45349e-103	-1.03783e-08	-2.91668	1.62823e-60	-1.03783e-08	-2.82308
46208380	chr19:46208380:C:T	0	-3.17442	-2.08286	1.93886e-104	-3.37514	-2.67571	1.24806e-61	-2.86423	-2.52733
46208399	chr19:46208399:A:G	0	-3.38204	-2.27515e-08	2.61302e-103	-3.44986	-2.27515e-08	8.78249e-61	-3.4404	-2.27515e-08
46208759	chr19:46208759:C:T	0	-1.03783e-08	-3.00121	4.26513e-103	-1.03783e-08	-2.95989	1.38803e-60	-1.03783e-08	-2.98268
46208818	chr19:46208818:C:T	0	-2.50415	-2.27515e-08	4.6163e-103	-2.88077	-2.27515e-08	2.56359e-60	-2.36917	-2.27515e-08
46208848	chr19:46208848:T:C	0	-3.2501	-2.03534	1.91718e-104	-3.42782	-2.63428	1.18259e-61	-2.97563	-2.46982
46209107	chr19:46209107:G:GA	0	-3.20764	-2.62877	2.54998e-104	-2.81861	-2.95825	7.98755e-62	-3.03284	-2.80502
46209182	chr19:46209182:T:C	0	-2.01115	-2.63609	2.63576e-103	-0.881526	-2.55967	2.49882e-61	-2.12247	-2.57487
46209194	chr19:46209194:G:A	0	-1.03783e-08	-3.09294	3.7942e-103	-1.03783e-08	-3.07689	1.25022e-60	-1.03783e-08	-3.08725
46209360	chr19:46209360:T:C	0	-1.98304	-2.64665	2.68476e-103	-0.843391	-2.57938	2.54365e-61	-2.09483	-2.58473
46209361	chr19:46209361:G:A	0	-3.21512	-2.68268	4.7874e-104	-2.57915	-2.56781	9.1372e-62	-3.09079	-2.6126
46209802	chr19:46209802:C:T	0	-1.03783e-08	-3.06278	3.7367e-103	-1.03783e-08	-3.09216	1.2592e-60	-1.03783e-08	-3.08009
46209936	chr19:46209936:AAC:A	0	-1.03783e-08	-3.03173	3.88151e-103	-1.03783e-08	-3.05414	1.26706e-60	-1.03783e-08	-3.07387
46209940	chr19:46209940:C:T	0	-3.28365	-2.76964	2.16587e-104	-2.91776	-3.02237	6.54349e-62	-3.12114	-2.91613
46210342	chr19:46210342:T:C	0	-1.03783e-08	-3.06181	3.79874e-103	-1.03783e-08	-3.0757	1.24388e-60	-1.03783e-08	-3.09234
46210372	chr19:46210372:C:T	0	3.6119	-2.23924	2.42825e-101	3.36271	-2.28073	1.31828e-58	3.88818	-2.31725
46210612	chr19:46210612:C:T	0	-3.2517	-2.60621	5.1792e-104	-2.63286	-2.43544	9.57986e-62	-3.13304	-2.52304
46210719	chr19:46210719:C:T	0	-1.03783e-08	-2.44705	1.17206e-102	-1.03783e-08	-1.94901	2.29153e-60	-1.03783e-08	-2.48135
46211216	chr19:46211216:C:T	0	-3.28218	-2.65649	4.39928e-104	-2.69436	-2.53715	8.42463e-62	-3.17055	-2.61404
46211921	chr19:46211921:A:G	0	-1.03783e-08	-3.00549	3.78484e-103	-1.03783e-08	-3.07936	1.30007e-60	-1.03783e-08	-3.04815
46212031	chr19:46212031:C:T	0	-3.54346	-2.27515e-08	2.54489e-103	-3.47628	-2.27515e-08	8.49017e-61	-3.47425	-2.27515e-08
46212080	chr19:46212080:T:C	0	-1.03783e-08	-3.09316	3.79769e-103	-1.03783e-08	-3.07597	1.32954e-60	-1.03783e-08	-3.02574
46212238	chr19:46212238:C:T	0	-1.03783e-08	-3.02935	4.01684e-103	-1.03783e-08	-3.01987	1.31588e-60	-1.03783e-08	-3.03607
46212520	chr19:46212520:T:C	0	-3.2944	-2.25552	1.62628e-104	-3.44915	-2.7775	9.38785e-62	-3.03577	-2.64055
46212584	chr19:46212584:G:A	0	-1.03783e-08	-3.07249	4.01938e-103	-1.03783e-08	-3.01924	1.2971e-60	-1.03783e-08	-3.05044
46212950	chr19:46212950:C:T	0	-3.23021	-2.66988	4.72457e-104	-2.60497	-2.5552	8.85835e-62	-3.10786	-2.62652
46213237	chr19:46213237:G:A	0	-3.21512	-2.64935	5.00634e-104	-2.57292	-2.52933	9.15426e-62	-3.09218	-2.60934
46213315	chr19:46213315:C:G	0	-3.24714	-2.27515e-08	2.76109e-103	-3.39474	-2.27515e-08	9.13438e-61	-3.40111	-2.27515e-08
46213316	chr19:46213316:C:T	0	-1.03783e-08	-2.917	4.97627e-103	-1.03783e-08	-2.80568	1.72817e-60	-1.03783e-08	-2.76351
46213459	chr19:46213459:A:G	0	-3.45818	-2.698	1.64812e-104	-3.25436	-2.95896	5.86681e-62	-3.30542	-2.84101
46213478	chr19:46213478:T:A	0	-1.03783e-08	-3.08685	3.7378e-103	-1.03783e-08	-3.09187	1.24313e-60	-1.03783e-08	-3.09294
46213497	chr19:46213497:G:A	0	-1.03783e-08	-2.49534	1.08848e-102	-1.03783e-08	-2.023	2.19684e-60	-1.03783e-08	-2.52355
46213738	chr19:46213738:A:G	0	-1.03783e-08	-3.02977	3.80265e-103	-1.03783e-08	-3.07467	1.24331e-60	-1.03783e-08	-3.0928
46214202	chr19:46214202:G:A	0	-1.03783e-08	-3.03221	3.79421e-103	-1.03783e-08	-3.07689	1.24369e-60	-1.03783e-08	-3.09249
46214850	chr19:46214850:T:C	0	-3.26094	-2.76352	2.15323e-104	-2.90563	-3.04035	6.73224e-62	-3.08391	-2.92493
46214895	chr19:46214895:A:G	0	-1.03783e-08	-3.08181	3.91684e-103	-1.03783e-08	-3.04508	1.40694e-60	-1.03783e-08	-2.96916
46214954	chr19:46214954:A:C	0	-3.43467	-2.87656	1.13337e-104	-3.54285	-3.0449	4.04155e-62	-3.47522	-3.04389
46215253	chr19:46215253:C:T	0	-3.30237	-2.70923	3.90645e-104	-2.73952	-2.6108	7.71402e-62	-3.19391	-2.67879
46215501	chr19:46215501:A:C	0	-3.4367	-2.98351	1.08527e-104	-3.53827	-3.09285	3.91535e-62	-3.46216	-3.08868
46215509	chr19:46215509:T:C	0	-2.07136	-2.27515e-08	4.29871e-103	-2.95205	-2.27515e-08	1.752e-60	-2.74982	-2.27515e-08
46216191	chr19:46216191:C:A	0	-3.26324	-2.71243	4.25015e-104	-2.65381	-2.61219	8.15074e-62	-3.13818	-2.67946
46216193	chr19:46216193:G:C	0	-3.26343	-2.71243	4.2487e-104	-2.65415	-2.61219	8.14886e-62	-3.13841	-2.67946
46216389	chr19:46216389:T:G	0	-3.40458	-2.32325	1.49763e-104	-3.49837	-2.81069	7.94233e-62	-3.1692	-2.67434
46216497	chr19:46216497:A:G	0	-3.32132	-2.67058	3.96144e-104	-2.77431	-2.56204	7.88133e-62	-3.21677	-2.63447
46216609	chr19:46216609:C:T	0	-2.07148	-2.37895	1.1631e-103	-2.81992	-1.43936	2.7916e-61	-2.61131	-1.97523
46216610	chr19:46216610:G:A	0	-1.03783e-08	-3.07568	3.97789e-103	-1.03783e-08	-3.02961	1.28783e-60	-1.03783e-08	-3.05761
46216816	chr19:46216816:AGATT:A	0	-1.03783e-08	-3.04418	4.18332e-103	-1.03783e-08	-2.97926	1.56709e-60	-1.03783e-08	-2.86135
46217308	chr19:46217308:G:A	0	-1.03783e-08	-3.08391	3.92486e-103	-1.03783e-08	-3.04303	1.25713e-60	-1.03783e-08	-3.08174
46217348	chr19:46217348:T:C	0	-3.41847	-1.92788	2.41322e-104	-3.47572	-2.35627	8.58947e-62	-3.54321	-2.222
46217562	chr19:46217562:T:G	0	-3.17611	-2.77071	2.547e-104	-2.75179	-3.02624	7.57138e-62	-2.98013	-2.91124
46217649	chr19:46217649:C:T	0	-1.03783e-08	-2.82642	4.89539e-103	-1.03783e-08	-2.82207	1.52626e-60	-1.03783e-08	-2.88775
46217856	chr19:46217856:A:G	0	-3.26302	-2.67058	4.36747e-104	-2.67673	-2.56204	8.4007e-62	-3.15295	-2.63447
46217928	chr19:46217928:C:G	0	-3.35887	-2.31165	1.51126e-104	-3.47851	-2.82149	8.25966e-62	-3.11545	-2.68891
46218106	chr19:46218106:C:T	0	-1.03783e-08	-1.4026	1.55383e-102	-1.03783e-08	-1.66706	6.30098e-60	-1.03783e-08	-1.46987
46218492	chr19:46218492:T:C	0	-1.03783e-08	-3.07848	3.73543e-103	-1.03783e-08	-3.0925	1.27792e-60	-1.03783e-08	-3.06534
46219054	chr19:46219054:T:A	0	-3.1456	-2.83583	2.58276e-104	-2.7107	-3.0534	7.51074e-62	-2.94008	-2.95933
46219066	chr19:46219066:G:A	0	-3.13527	-2.83362	2.63041e-104	-2.6897	-3.05611	7.58518e-62	-2.92443	-2.96512
46219119	chr19:46219119:T:G	0	-1.03783e-08	-3.07066	3.92379e-103	-1.03783e-08	-3.04331	1.28122e-60	-1.03783e-08	-3.06276
46219879	chr19:46219879:T:G	0	-3.53744	-3.09267	1.24266e-104	-3.50252	-2.99317	3.88756e-62	-3.48125	-3.07671
46220217	chr19:46220217:A:G	0	-3.5449	-2.27515e-08	2.37491e-103	-3.5454	-2.27515e-08	8.33736e-61	-3.49241	-2.27515e-08
46220385	chr19:46220385:G:C	0	-1.03783e-08	-2.58395	6.1759e-103	-1.03783e-08	-2.58971	2.19331e-60	-1.03783e-08	-2.52516
46220389	chr19:46220389:G:A	0	-2.49025	-2.27515e-08	5.44823e-103	-2.71507	-2.27515e-08	1.80892e-60	-2.71784	-2.27515e-08
46220630	chr19:46220630:C:T	0	-1.03783e-08	-2.88039	5.13025e-103	-1.03783e-08	-2.77521	1.78221e-60	-1.03783e-08	-2.73272
46221176	chr19:46221176:G:A	0	-3.26453	-2.70811	4.22617e-104	-2.67371	-2.59795	8.12256e-62	-3.15019	-2.67091
46221406	chr19:46221406:C:G	0	-3.14956	-2.86015	2.49457e-104	-2.72663	-3.07221	7.24101e-62	-2.95047	-2.98551
46221558	chr19:46221558:T:A	0	-1.03783e-08	-2.98569	4.34292e-103	-1.03783e-08	-2.94182	1.37862e-60	-1.03783e-08	-2.98949
46221614	chr19:46221614:A:G	0	-1.03783e-08	-0.976868	2.13532e-102	-1.03783e-08	-1.34916	1.02647e-59	-1.03783e-08	-0.981863
46221986	chr19:46221986:G:A	0	-1.03783e-08	-3.09097	4.13462e-103	-1.03783e-08	-2.99097	1.32944e-60	-1.03783e-08	-3.02582
46222028	chr19:46222028:CA:C	0	-3.33567	-2.27515e-08	2.68997e-103	-3.42083	-2.27515e-08	8.08023e-61	-3.52374	-2.27515e-08
46222141	chr19:46222141:A:C	0	-1.03783e-08	-1.46575	1.46083e-102	-1.03783e-08	-1.72878	5.95181e-60	-1.03783e-08	-1.52688
46222284	chr19:46222284:T:A	0	-1.03783e-08	-2.97397	3.87168e-103	-1.03783e-08	-3.05668	1.26676e-60	-1.03783e-08	-3.07411
46222438	chr19:46222438:C:T	0	-1.03783e-08	-3.08117	3.84578e-103	-1.03783e-08	-3.06339	1.25396e-60	-1.03783e-08	-3.08427
46222553	chr19:46222553:A:G	0	-1.03783e-08	-3.08596	3.73732e-103	-1.03783e-08	-3.092	1.24328e-60	-1.03783e-08	-3.09282
46222572	chr19:46222572:G:A	0	-3.16863	-2.4654	5.77931e-104	-2.52096	-2.43771	1.10228e-61	-3.04227	-2.4735
46222585	chr19:46222585:C:A	0	-3.14088	-2.87792	2.55776e-104	-2.70273	-3.07109	7.32867e-62	-2.92905	-2.9949
46222963	chr19:46222963:C:T	0	-1.03783e-08	-2.79603	4.61196e-103	-1.03783e-08	-2.88171	1.51443e-60	-1.03783e-08	-2.89553
46222964	chr19:46222964:C:A	0	-1.03783e-08	-2.79451	4.61809e-103	-1.03783e-08	-2.88038	1.5162e-60	-1.03783e-08	-2.89436
46223108	chr19:46223108:G:A	0	-1.03783e-08	-2.57777	9.26239e-103	-1.03783e-08	-2.1844	2.88935e-60	-1.03783e-08	-2.24954
46223262	chr19:46223262:G:A	0	-1.03783e-08	-2.83921	5.4429e-103	-1.03783e-08	-2.71605	1.92696e-60	-1.03783e-08	-2.65463
46223368	chr19:46223368:T:C	0	-3.00038	-2.85578	5.17121e-104	-2.23756	-2.83229	8.99468e-62	-2.85627	-2.86284
46223488	chr19:46223488:A:G	0	-3.53461	-3.07964	1.25877e-104	-3.49494	-2.98788	4.00685e-62	-3.47078	-3.05696
46223583	chr19:46223583:G:C	0	-1.03783e-08	-1.65802	1.23333e-102	-1.03783e-08	-1.89806	4.87917e-60	-1.03783e-08	-1.7256
46223830	chr19:46223830:C:CT	0	-1.03783e-08	-2.70559	4.56114e-103	-1.03783e-08	-2.89279	1.64716e-60	-1.03783e-08	-2.81152
46223857	chr19:46223857:A:G	0	-1.03783e-08	-3.08258	3.74013e-103	-1.03783e-08	-3.09124	1.24523e-60	-1.03783e-08	-3.09126
46224554	chr19:46224554:TTTCAGGTCATTCTTTA:T	0	-3.3134	-2.78986	2.18911e-104	-2.94602	-2.98344	6.94112e-62	-3.14051	-2.83777
46224888	chr19:46224888:G:GA	0	-1.03783e-08	-3.02401	4.72594e-103	-1.03783e-08	-2.8573	1.50306e-60	-1.03783e-08	-2.90307
46225397	chr19:46225397:T:G	0	-1.03783e-08	-2.53891	1.06408e-102	-1.03783e-08	-2.04567	2.1576e-60	-1.03783e-08	-2.54158
46225600	chr19:46225600:G:A	0	-3.42205	-3.07033	1.54819e-104	-3.19289	-3.08298	4.77191e-62	-3.26009	-3.0929
46225962	chr19:46225962:G:A	0	-3.36371	-3.08038	1.74349e-104	-3.07427	-3.08279	5.27458e-62	-3.15979	-3.09305
46225995	chr19:46225995:A:G	0	-3.0965	-3.08092	3.53269e-104	-2.39013	-3.06076	6.55714e-62	-2.95716	-3.07803
46226041	chr19:46226041:G:A	0	-3.33636	-2.82449	2.00142e-104	-2.98404	-3.03505	5.81634e-62	-3.17281	-2.98226
46226254	chr19:46226254:G:A	0	-3.24514	-2.27515e-08	7.72936e-103	-2.36534	-2.27515e-08	2.32027e-60	-2.46889	-2.27515e-08
46226409	chr19:46226409:A:G	0	-1.03783e-08	-2.95479	4.33834e-103	-1.03783e-08	-2.94287	1.48945e-60	-1.03783e-08	-2.91217
46226614	chr19:46226614:T:TACATACCTG	0	-1.03783e-08	-2.98125	3.96195e-103	-1.03783e-08	-3.03363	1.2429e-60	-1.03783e-08	-3.09312
46226790	chr19:46226790:C:T	0	-3.54549	-2.61235	1.68963e-104	-3.52281	-2.66563	5.49244e-62	-3.53649	-2.67588
46227203	chr19:46227203:C:T	0	-3.3597	-2.82751	1.92683e-104	-3.02304	-3.03403	5.62332e-62	-3.20775	-2.98107
46227484	chr19:46227484:T:C	0	-1.03783e-08	-2.53623	1.11673e-102	-1.03783e-08	-1.99738	2.22245e-60	-1.03783e-08	-2.51196
46228271	chr19:46228271:T:G	0	-3.3901	-2.61638	1.43365e-104	-3.51119	-2.84154	7.02552e-62	-3.2164	-2.74979
46228523	chr19:46228523:G:T	0	-3.41529	-2.10073	1.64596e-104	-3.51185	-2.70277	8.70476e-62	-3.224	-2.52788
46228910	chr19:46228910:T:C	0	-3.3739	-2.74725	1.28274e-104	-3.50201	-2.96195	6.45871e-62	-3.19014	-2.86018
46229036	chr19:46229036:G:A	0	-0.784335	-2.27515e-08	2.72016e-102	-1.10709	-2.27515e-08	7.08886e-60	-1.35205	-2.27515e-08
46230040	chr19:46230040:C:G	0	-1.03783e-08	-2.7708	5.75054e-103	-1.03783e-08	-2.66107	2.21428e-60	-1.03783e-08	-2.51564
46230152	chr19:46230152:G:A	0	-2.14003	-0.817665	2.65077e-103	-2.39317	-1.04235	8.45825e-61	-2.23217	-1.24585
46230892	chr19:46230892:G:A	0	-1.03783e-08	-2.84489	6.1096e-103	-1.03783e-08	-2.60051	1.63719e-60	-1.03783e-08	-2.81759
46231362	chr19:46231362:T:C	0	-3.4734	-3.06832	1.73068e-104	-3.07409	-3.09035	4.35226e-62	-3.35927	-3.08578
46231388	chr19:46231388:A:G	0	-1.03783e-08	-3.05031	4.09675e-103	-1.03783e-08	-3.00017	1.28984e-60	-1.03783e-08	-3.05605
46231424	chr19:46231424:C:T	0	-1.03783e-08	-3.05574	4.02758e-103	-1.03783e-08	-3.0172	1.49121e-60	-1.03783e-08	-2.91099
46231546	chr19:46231546:G:A	0	-1.03783e-08	-2.87248	4.22021e-103	-1.03783e-08	-2.97048	1.37288e-60	-1.03783e-08	-2.99366
46231615	chr19:46231615:G:A	0	-3.44595	-1.26898	2.94004e-104	-3.52181	-2.11271	1.57469e-61	-3.25425	-1.90485
46231686	chr19:46231686:T:C	0	-3.52322	-2.12003	3.82274e-104	-3.47098	-1.901	1.26901e-61	-3.5393	-1.83562
46231749	chr19:46231749:T:C	0	-3.41916	-2.02112	1.71397e-104	-3.50895	-2.66519	9.04593e-62	-3.2199	-2.49353
46231753	chr19:46231753:G:T	0	-1.03783e-08	-3.07995	3.73323e-103	-1.03783e-08	-3.09309	1.28415e-60	-1.03783e-08	-3.06048
46232290	chr19:46232290:T:G	0	-3.21351	-3.09262	1.23896e-104	-3.44742	-3.05126	5.14343e-62	-3.21584	-3.06218
46232312	chr19:46232312:T:C	0	-2.87925	-3.09123	1.54259e-104	-3.22298	-3.05651	7.07621e-62	-2.90122	-3.05778
46232603	chr19:46232603:G:A	0	-1.03783e-08	-3.08056	3.88612e-103	-1.03783e-08	-3.05295	1.40613e-60	-1.03783e-08	-2.96973
46232685	chr19:46232685:G:A	0	-1.03783e-08	-2.79362	5.41151e-103	-1.03783e-08	-2.72184	1.62118e-60	-1.03783e-08	-2.82742
46232862	chr19:46232862:G:T	0	-1.03783e-08	-3.02182	4.14779e-103	-1.03783e-08	-2.98779	1.38736e-60	-1.03783e-08	-2.98317
46232893	chr19:46232893:A:G	0	-1.03783e-08	-2.69466	5.06539e-103	-1.03783e-08	-2.78794	1.88296e-60	-1.03783e-08	-2.67773
46232898	chr19:46232898:A:G	0	-1.03783e-08	-2.74622	6.21877e-103	-1.03783e-08	-2.58279	1.754e-60	-1.03783e-08	-2.74868
46232912	chr19:46232912:C:G	0	-2.58955	-2.27515e-08	4.5421e-103	-2.89698	-2.27515e-08	2.39691e-60	-2.43639	-2.27515e-08
46233109	chr19:46233109:C:T	0	-1.03783e-08	-2.5734	4.14467e-103	-1.03783e-08	-2.98854	1.44783e-60	-1.03783e-08	-2.94051
46233125	chr19:46233125:T:C	0	-2.61432	-2.82156	2.89611e-104	-2.68035	-2.96923	1.24838e-61	-2.46695	-2.92436
46233319	chr19:46233319:C:T	0	-2.75428	-2.91514	4.56277e-104	-2.50198	-2.69305	9.56898e-62	-2.81626	-2.84095
46233356	chr19:46233356:T:C	0	-1.19765	-2.95298	9.04699e-104	-1.42535	-3.08517	6.6444e-61	-0.664925	-3.05446
46233398	chr19:46233398:G:A	0	-0.769214	-3.01387	2.24512e-103	-0.681571	-2.92003	6.85011e-61	-0.710208	-2.97869
46233431	chr19:46233431:T:C	0	-0.834479	-3.03155	2.05098e-103	-0.769294	-2.92276	6.29662e-61	-0.778529	-2.99462
46233551	chr19:46233551:G:A	0	-1.03783e-08	-2.58173	9.34571e-103	-1.03783e-08	-2.17545	1.97863e-60	-1.03783e-08	-2.62817
46233632	chr19:46233632:C:T	0	-3.31588	-1.45824	2.94365e-104	-3.49304	-2.14026	1.79368e-61	-3.1187	-1.91019
46233669	chr19:46233669:G:A	0	-3.53798	-2.27515e-08	2.38378e-103	-3.54168	-2.27515e-08	8.73842e-61	-3.44543	-2.27515e-08
46233768	chr19:46233768:C:T	0	-3.42878	-2.72803	1.57452e-104	-3.52449	-2.73451	5.46631e-62	-3.53885	-2.67829
46233816	chr19:46233816:C:T	0	-1.03783e-08	-2.96021	3.87165e-103	-1.03783e-08	-3.05669	1.28699e-60	-1.03783e-08	-3.05827
46234376	chr19:46234376:T:C	0	-3.07102	-3.01836	1.26503e-104	-3.48519	-2.99266	5.01481e-62	-3.32709	-2.97626
46234528	chr19:46234528:A:G	0	-1.03783e-08	-2.93964	4.71984e-103	-1.03783e-08	-2.85859	1.42758e-60	-1.03783e-08	-2.95459
46234632	chr19:46234632:T:C	0	-2.93342	-3.02323	1.26848e-104	-3.43081	-3.04432	5.37924e-62	-3.22271	-3.01049
46234638	chr19:46234638:T:C	0	-2.91812	-3.07636	1.2008e-104	-3.44367	-3.0863	4.92128e-62	-3.24973	-3.07245
46234960	chr19:46234960:T:C	0	-1.03783e-08	-3.02847	3.8452e-103	-1.03783e-08	-3.06354	1.26366e-60	-1.03783e-08	-3.07656
46235119	chr19:46235119:C:G	0	-3.36232	-3.06755	1.12173e-104	-3.54004	-3.05804	3.86994e-62	-3.50988	-3.05263
46235331	chr19:46235331:A:G	0	-3.183	-3.01047	1.15074e-104	-3.52991	-3.04264	4.4545e-62	-3.42108	-3.00075
46235517	chr19:46235517:T:C	0	-3.51409	-2.94222	1.34039e-104	-3.39368	-3.02631	4.18567e-62	-3.52444	-2.95963
46235743	chr19:46235743:A:G	0	-3.02923	-2.93705	1.29457e-104	-3.48164	-2.97313	5.30047e-62	-3.32863	-2.91932
46235775	chr19:46235775:A:G	0	-2.55127	-1.5398	4.86647e-104	-3.00029	-2.1303	1.88528e-61	-3.03713	-1.94195
46235983	chr19:46235983:C:T	0	-3.45166	-2.16729	1.63004e-104	-3.54279	-2.68156	8.36833e-62	-3.30598	-2.48531
46235999	chr19:46235999:C:T	0	-3.14404	-3.08375	1.13568e-104	-3.50517	-3.08055	4.37698e-62	-3.37241	-3.06697
46236284	chr19:46236284:A:T	0	-1.03783e-08	-2.99603	3.73296e-103	-1.03783e-08	-3.09316	1.24289e-60	-1.03783e-08	-3.09313
46236598	chr19:46236598:G:A	0	-3.0261	-2.9441	1.28625e-104	-3.48294	-2.97828	5.19951e-62	-3.3299	-2.93728
46236635	chr19:46236635:C:T	0	-3.07818	-2.27515e-08	5.3389e-103	-2.73535	-2.27515e-08	1.64976e-60	-2.80994	-2.27515e-08
46236922	chr19:46236922:C:T	0	-1.93405	-2.27515e-08	1.45218e-102	-1.73471	-2.27515e-08	2.74816e-59	0.00294175	-2.27515e-08
46237175	chr19:46237175:T:TA	0	-3.35757	-2.71035	1.64655e-104	-3.53157	-2.6827	6.79257e-62	-3.24163	-2.75828
46237316	chr19:46237316:G:A	0	-3.3626	-2.67418	1.69917e-104	-3.53242	-2.6504	6.96063e-62	-3.24562	-2.72986
46237394	chr19:46237394:C:T	0	-1.03783e-08	-2.89303	5.64902e-103	-1.03783e-08	-2.67888	1.53886e-60	-1.03783e-08	-2.87953
46237395	chr19:46237395:G:A	0	-3.39752	-2.6975	1.65321e-104	-3.54062	-2.66961	6.55242e-62	-3.28996	-2.74595
46237427	chr19:46237427:C:T	0	-3.49594	-0.833582	3.59916e-104	-3.40159	-2.03066	1.27646e-61	-3.52565	-1.84341
46237521	chr19:46237521:T:C	0	-1.03783e-08	-2.87646	5.17033e-103	-1.03783e-08	-2.76743	1.52987e-60	-1.03783e-08	-2.88539
46237553	chr19:46237553:G:A	0	-3.38666	-2.72702	1.60637e-104	-3.5381	-2.70087	6.45724e-62	-3.27668	-2.77386
46237561	chr19:46237561:A:T	0	-3.38983	-2.72135	1.61479e-104	-3.53894	-2.69481	6.45817e-62	-3.28153	-2.76887
46237590	chr19:46237590:C:A	0	-3.39889	-2.53271	1.81955e-104	-3.5394	-2.57496	7.32715e-62	-3.29001	-2.63415
46237680	chr19:46237680:G:A	0	-3.54595	-2.27515e-08	2.47623e-103	-3.50363	-2.27515e-08	8.16223e-61	-3.51364	-2.27515e-08
46237726	chr19:46237726:T:C	0	-3.38176	-2.68312	1.68865e-104	-3.5369	-2.65213	6.77233e-62	-3.27092	-2.73198
46237739	chr19:46237739:C:G	0	-3.42538	-2.89144	1.22916e-104	-3.5316	-2.97502	5.41116e-62	-3.26978	-2.9575
46238080	chr19:46238080:G:A	0	-3.50065	-1.07024	2.98265e-104	-3.40573	-2.2144	1.06015e-61	-3.52639	-2.02836
46238150	chr19:46238150:G:A	0	-1.03783e-08	-3.05184	3.76437e-103	-1.03783e-08	-3.08478	1.26835e-60	-1.03783e-08	-3.07286
46238205	chr19:46238205:A:G	0	-3.39796	-2.9676	1.10185e-104	-3.52434	-3.09162	5.19125e-62	-3.22171	-3.04705
46238262	chr19:46238262:G:T	0	-3.23481	-2.33915	3.62196e-104	-3.49051	-1.93543	1.09811e-61	-3.34609	-2.17348
46238311	chr19:46238311:G:C	0	-3.41072	-2.70208	1.67246e-104	-3.54304	-2.65561	6.40311e-62	-3.31074	-2.74822
46238369	chr19:46238369:C:T	0	-3.39289	-2.68341	1.72009e-104	-3.53939	-2.63119	6.68886e-62	-3.28655	-2.72875
46238375	chr19:46238375:C:T	0	-3.46185	-2.21614	1.58373e-104	-3.54484	-2.70833	7.89565e-62	-3.32826	-2.52117
46238515	chr19:46238515:T:C	0	-3.39114	-2.77985	1.52197e-104	-3.53959	-2.75336	6.10347e-62	-3.28953	-2.81735
46238645	chr19:46238645:G:T	0	-2.61913	-2.27515e-08	6.5274e-103	-2.53436	-2.27515e-08	1.77484e-60	-2.73686	-2.27515e-08
46239002	chr19:46239002:A:G	0	-3.52754	-2.52013	1.41674e-104	-3.53706	-2.82753	5.67815e-62	-3.44142	-2.7377
46239167	chr19:46239167:C:T	0	-3.44962	-2.40131	2.07448e-104	-3.54608	-2.43716	7.71249e-62	-3.34551	-2.52739
46239268	chr19:46239268:G:A	0	-1.95166	-2.87917	7.04189e-104	-1.98552	-2.77556	2.55856e-61	-1.91431	-2.7594
46239310	chr19:46239310:T:C	0	-1.03783e-08	-3.05919	3.82919e-103	-1.03783e-08	-3.06771	1.24285e-60	-1.03783e-08	-3.09316
46239612	chr19:46239612:C:T	0	-3.53139	-2.27515e-08	2.50822e-103	-3.49079	-2.27515e-08	8.15002e-61	-3.51514	-2.27515e-08
46239988	chr19:46239988:C:A	0	-3.46735	-2.33603	2.04806e-104	-3.54637	-2.44969	7.58562e-62	-3.3688	-2.52069
46240080	chr19:46240080:T:C	0	-3.53594	-2.68174	1.26953e-104	-3.53067	-2.94363	4.81195e-62	-3.46001	-2.88463
46240733	chr19:46240733:G:T	0	-3.54591	-2.77035	1.3738e-104	-3.49736	-2.89801	4.65324e-62	-3.50054	-2.87764
46241101	chr19:46241101:C:G	0	-1.03783e-08	-2.77596	6.37059e-103	-1.03783e-08	-2.55867	1.89751e-60	-1.03783e-08	-2.67003
46242291	chr19:46242291:G:T	0	-3.50188	-2.27515e-08	2.78577e-103	-3.38584	-2.27515e-08	9.09716e-61	-3.4052	-2.27515e-08
46242477	chr19:46242477:A:G	0	-3.26506	-2.27515e-08	3.17215e-103	-3.25595	-2.27515e-08	1.16296e-60	-3.1596	-2.27515e-08
46242798	chr19:46242798:G:A	0	-3.54028	-2.71011	1.42641e-104	-3.5129	-2.84489	4.99179e-62	-3.47387	-2.83408
46242902	chr19:46242902:T:C	0	-1.03783e-08	-2.51656	4.55429e-103	-1.03783e-08	-2.8943	1.61958e-60	-1.03783e-08	-2.82841
46242992	chr19:46242992:A:G	0	-3.26044	-2.67913	1.30633e-104	-3.52627	-2.91946	6.81008e-62	-3.18743	-2.80991
46243479	chr19:46243479:C:CT	0	-1.03783e-08	-2.37136	9.00598e-103	-1.03783e-08	-2.21248	2.87776e-60	-1.03783e-08	-2.25356
46243787	chr19:46243787:T:C	0	-1.03783e-08	-2.66633	7.49419e-103	-1.03783e-08	-2.39624	2.17301e-60	-1.03783e-08	-2.53446
46244017	chr19:46244017:A:G	0	-3.47935	-3.0917	1.07877e-104	-3.54501	-3.09212	4.30106e-62	-3.37507	-3.08181
46244063	chr19:46244063:C:T	0	-2.01562	-2.83344	5.34102e-104	-2.06699	-2.97055	1.86751e-61	-2.03469	-2.95386
46244560	chr19:46244560:C:G	0	-1.96361	-2.82085	5.5581e-104	-2.03568	-2.96202	1.96864e-61	-1.99152	-2.94429
46244751	chr19:46244751:G:C	0	-1.03783e-08	-2.75567	3.8728e-103	-1.03783e-08	-3.05639	1.31169e-60	-1.03783e-08	-3.03925
46245420	chr19:46245420:C:CTG	0	-3.48427	-3.09309	1.08236e-104	-3.54314	-3.09067	4.25571e-62	-3.39209	-3.0754
46245510	chr19:46245510:T:C	0	-3.21826	-2.39148	1.74783e-104	-3.52881	-2.62577	1.00488e-61	-3.11583	-2.49246
46245544	chr19:46245544:G:A	0	-2.92014	-2.90022	1.74394e-104	-3.33295	-2.82386	6.69572e-62	-3.12297	-2.89131
46245635	chr19:46245635:G:A	0	-3.49617	-2.88351	1.13825e-104	-3.53689	-3.04657	4.38538e-62	-3.4263	-3.01117
46245647	chr19:46245647:C:T	0	-1.03783e-08	-2.97004	3.82787e-103	-1.03783e-08	-3.06806	1.27096e-60	-1.03783e-08	-3.0708
46245652	chr19:46245652:G:A	0	-1.03783e-08	-3.05029	3.7335e-103	-1.03783e-08	-3.09302	1.24285e-60	-1.03783e-08	-3.09316
46245664	chr19:46245664:C:G	0	-3.54486	-3.04542	1.19323e-104	-3.44419	-3.09209	3.65658e-62	-3.52607	-3.09315
46245749	chr19:46245749:A:G	0	-3.54518	-2.27434	1.82462e-104	-3.50668	-2.6049	7.30467e-62	-3.48706	-2.44017
46245902	chr19:46245902:A:C	0	0.713065	-3.08606	4.74926e-103	0.222352	-3.07473	3.73498e-60	1.09849	-3.09132
46245928	chr19:46245928:TA:T	0	-1.03783e-08	-2.99501	3.95058e-103	-1.03783e-08	-3.0365	1.41725e-60	-1.03783e-08	-2.96185
46245933	chr19:46245933:G:A	0	-1.03783e-08	-3.09316	3.73304e-103	-1.03783e-08	-3.09314	1.24323e-60	-1.03783e-08	-3.09286
46246369	chr19:46246369:T:C	0	-3.54304	-2.98685	1.14548e-104	-3.51334	-3.06379	4.11792e-62	-3.47262	-3.02777
46246488	chr19:46246488:TA:T	0	-2.64906	-2.27515e-08	4.87829e-103	-2.82557	-2.27515e-08	2.68836e-60	-2.32164	-2.27515e-08
46246515	chr19:46246515:A:G	0	-3.4222	-2.27515e-08	2.37265e-103	-3.54636	-2.27515e-08	8.10601e-61	-3.52055	-2.27515e-08
46246632	chr19:46246632:A:G	0	-3.53812	-2.95494	1.12303e-104	-3.52642	-3.0705	4.18739e-62	-3.44963	-3.03404
46246651	chr19:46246651:A:G	0	-1.03783e-08	-2.59378	8.79394e-103	-1.03783e-08	-2.2363	1.86519e-60	-1.03783e-08	-2.68721
46246930	chr19:46246930:A:G	0	-1.03783e-08	-3.09314	4.27149e-103	-1.03783e-08	-2.9584	1.39511e-60	-1.03783e-08	-2.9776
46247002	chr19:46247002:C:T	0	-1.03783e-08	-3.01815	3.91466e-103	-1.03783e-08	-3.04564	1.3973e-60	-1.03783e-08	-2.97603
46247086	chr19:46247086:A:G	0	-3.54589	-2.27515e-08	3.01235e-103	-3.30765	-2.27515e-08	9.44218e-61	-3.36797	-2.27515e-08
46247326	chr19:46247326:T:C	0	-3.43068	-3.0929	1.08347e-104	-3.54435	-3.08843	4.78974e-62	-3.27503	-3.07423
46247460	chr19:46247460:T:C	0	-3.39844	-3.0879	1.2269e-104	-3.50678	-3.00168	4.3936e-62	-3.38562	-3.04998
46247655	chr19:46247655:T:C	0	-3.52689	-2.27515e-08	2.45395e-103	-3.51267	-2.27515e-08	7.9799e-61	-3.53623	-2.27515e-08
46247890	chr19:46247890:C:G	0	-1.03783e-08	-2.62058	4.08467e-103	-1.03783e-08	-3.00312	1.39144e-60	-1.03783e-08	-2.98023
46247962	chr19:46247962:C:T	0	-1.03783e-08	-2.59412	8.90349e-103	-1.03783e-08	-2.22392	1.87091e-60	-1.03783e-08	-2.68415
46248876	chr19:46248876:A:G	0	-3.49398	-2.19913	1.59569e-104	-3.54632	-2.69932	7.73491e-62	-3.353	-2.517
46249112	chr19:46249112:T:A	0	-3.364	-2.81244	1.47594e-104	-3.46954	-2.85412	6.25077e-62	-3.33462	-2.74842
46249135	chr19:46249135:A:G	0	-1.03783e-08	-3.09045	3.76652e-103	-1.03783e-08	-3.08421	1.24309e-60	-1.03783e-08	-3.09297
46249284	chr19:46249284:G:A	0	-3.51088	-2.27515e-08	2.48102e-103	-3.5017	-2.27515e-08	8.06505e-61	-3.52562	-2.27515e-08
46249829	chr19:46249829:T:C	0	-1.03783e-08	-2.86564	4.37666e-103	-1.03783e-08	-2.93408	1.55713e-60	-1.03783e-08	-2.86773
46249991	chr19:46249991:G:T	0	-1.03783e-08	-3.09107	3.9815e-103	-1.03783e-08	-3.02871	1.24763e-60	-1.03783e-08	-3.08933
46250122	chr19:46250122:G:A	0	-3.14542	-2.53346	1.64747e-104	-3.49247	-2.72124	1.01378e-61	-3.00443	-2.59504
46250162	chr19:46250162:A:G	0	-1.03783e-08	0.26182	1.72719e-101	-1.03783e-08	0.741302	4.00423e-59	-1.03783e-08	0.379362
46250238	chr19:46250238:T:C	0	-3.51194	-1.59426	2.87034e-104	-3.54617	-2.11235	1.18733e-61	-3.37968	-2.06177
46250423	chr19:46250423:A:G	0	-3.49758	-3.08364	1.07706e-104	-3.54556	-3.09315	3.75234e-62	-3.50333	-3.09004
46250704	chr19:46250704:C:T	0	-3.42365	-2.46004	2.00788e-104	-3.54368	-2.47219	9.18417e-62	-3.22503	-2.47323
46251124	chr19:46251124:A:G	0	-1.03783e-08	-2.76695	5.65914e-103	-1.03783e-08	-2.67709	1.64512e-60	-1.03783e-08	-2.81276
46251332	chr19:46251332:C:T	0	-1.03783e-08	-3.08709	4.02826e-103	-1.03783e-08	-3.01703	1.26284e-60	-1.03783e-08	-3.07721
46251503	chr19:46251503:T:C	0	-1.03783e-08	-0.910564	1.5797e-102	-1.03783e-08	-1.65054	7.73766e-60	-1.03783e-08	-1.26447
46251725	chr19:46251725:A:T	0	-3.54615	-2.27515e-08	2.40588e-103	-3.53245	-2.27515e-08	7.94953e-61	-3.54005	-2.27515e-08
46252181	chr19:46252181:C:A	0	-1.03783e-08	-2.94814	4.41482e-103	-1.03783e-08	-2.9254	1.30996e-60	-1.03783e-08	-3.04057
46252264	chr19:46252264:A:G	0	-3.06277	-3.03717	3.23582e-104	-2.54466	-2.99401	8.55302e-62	-2.78515	-2.98431
46252356	chr19:46252356:T:A	0	-3.52263	-3.06709	1.11694e-104	-3.53091	-3.07145	3.61126e-62	-3.53947	-3.09222
46252557	chr19:46252557:T:C	0	-3.5401	-3.08853	1.38988e-104	-3.52839	-2.85534	3.70283e-62	-3.54363	-3.06302
46252791	chr19:46252791:C:T	0	-3.515	-3.0931	1.33721e-104	-3.46971	-2.95266	4.67033e-62	-3.33915	-3.03537
46253306	chr19:46253306:GA:G	0	-1.03783e-08	-2.30891	7.8165e-103	-1.03783e-08	-2.35413	2.67099e-60	-1.03783e-08	-2.32812
46253407	chr19:46253407:C:A	0	-1.03783e-08	-2.94583	3.73336e-103	-1.03783e-08	-3.09306	1.25052e-60	-1.03783e-08	-3.08702
46253440	chr19:46253440:G:A	0	-3.19497	-3.05558	2.42201e-104	-2.74935	-3.079	5.94447e-62	-3.04654	-3.08674
46253665	chr19:46253665:A:G	0	-1.03783e-08	-3.00176	4.17104e-103	-1.03783e-08	-2.9822	1.27073e-60	-1.03783e-08	-3.07098
46253672	chr19:46253672:T:G	0	-1.03783e-08	-2.2426	8.58082e-103	-1.03783e-08	-2.26084	2.90962e-60	-1.03783e-08	-2.24255
46253891	chr19:46253891:T:C	0	-3.38357	-3.05546	1.9595e-104	-2.9598	-3.08046	4.98332e-62	-3.22129	-3.08836
46254289	chr19:46254289:G:A	0	-3.45468	-3.09054	1.49332e-104	-3.36262	-2.94933	4.00652e-62	-3.47958	-3.04824
46254974	chr19:46254974:C:T	0	-1.03783e-08	-0.0609531	1.95094e-101	-1.03783e-08	0.863117	5.30706e-59	-1.03783e-08	0.661049
46255383	chr19:46255383:A:G	0	-1.03783e-08	-0.687069	9.39849e-102	-1.03783e-08	0.132768	2.40761e-59	-1.03783e-08	-0.129356
46255545	chr19:46255545:A:C	0	-3.54632	-2.70838	1.32426e-104	-3.36361	-3.06848	4.3413e-62	-3.45255	-2.99502
46255655	chr19:46255655:G:A	0	-1.03783e-08	-0.00164026	2.01755e-101	-1.03783e-08	0.896687	4.86492e-59	-1.03783e-08	0.574061
46255782	chr19:46255782:ATAGAG:A	0	-1.03783e-08	-3.04621	3.80749e-103	-1.03783e-08	-3.0734	1.3843e-60	-1.03783e-08	-2.98538
46255783	chr19:46255783:T:C	0	-1.03783e-08	-0.93637	5.42385e-102	-1.03783e-08	-0.416975	1.31845e-59	-1.03783e-08	-0.731533
46255960	chr19:46255960:C:T	0	-1.03783e-08	-2.6455	4.77225e-103	-1.03783e-08	-2.84755	2.01328e-60	-1.03783e-08	-2.61081
46256096	chr19:46256096:C:T	0	-1.03783e-08	-1.14834	2.1616e-102	-1.03783e-08	-1.33693	7.57597e-60	-1.03783e-08	-1.28559
46256276	chr19:46256276:T:C	0	-1.03783e-08	-2.78214	5.52035e-103	-1.03783e-08	-2.70192	1.55389e-60	-1.03783e-08	-2.86981
46256322	chr19:46256322:G:A	0	-3.54613	-3.09259	1.22418e-104	-3.50043	-3.01025	3.5845e-62	-3.54631	-3.09282
46256485	chr19:46256485:T:C	0	-1.03783e-08	-2.27754	6.25016e-103	-1.03783e-08	-2.57776	2.04785e-60	-1.03783e-08	-2.59378
46256724	chr19:46256724:C:T	0	-3.46963	-2.87956	1.62009e-104	-3.20826	-3.02221	5.16106e-62	-3.34185	-2.93275
46256779	chr19:46256779:T:G	0	-3.28813	-2.27515e-08	3.10813e-103	-3.27635	-2.27515e-08	8.67221e-61	-3.45304	-2.27515e-08
46257026	chr19:46257026:G:A	0	-3.47022	-3.08628	1.57289e-104	-3.40641	-2.85362	5.49835e-62	-3.23519	-2.97611
46257374	chr19:46257374:T:G	0	-1.03783e-08	-2.64998	5.1323e-103	-1.03783e-08	-2.77481	1.79459e-60	-1.03783e-08	-2.7258
46257503	chr19:46257503:A:G	0	-1.03783e-08	-2.83561	6.8255e-103	-1.03783e-08	-2.4897	1.65301e-60	-1.03783e-08	-2.80797
46257623	chr19:46257623:G:A	0	-1.03783e-08	-1.01311	2.43016e-102	-1.03783e-08	-1.21982	8.41277e-60	-1.03783e-08	-1.18082
46257652	chr19:46257652:C:A	0	-3.51767	-2.87423	1.29467e-104	-3.53259	-2.92211	5.31586e-62	-3.42573	-2.81932
46257689	chr19:46257689:T:C	0	-3.51509	-2.90271	1.2523e-104	-3.52958	-2.95839	5.13715e-62	-3.41628	-2.86296
46257737	chr19:46257737:A:G	0	-3.51833	-2.8845	1.27802e-104	-3.53125	-2.93639	5.24194e-62	-3.42185	-2.8372
46257769	chr19:46257769:G:A	0	-3.51919	-2.88952	1.27033e-104	-3.53239	-2.94128	5.19278e-62	-3.42538	-2.84309
46258138	chr19:46258138:A:G	0	-1.03783e-08	-0.961311	2.55083e-102	-1.03783e-08	-1.17136	8.84127e-60	-1.03783e-08	-1.13114
46258144	chr19:46258144:G:A	0	-1.03783e-08	-2.90056	3.7437e-103	-1.03783e-08	-3.09029	1.25762e-60	-1.03783e-08	-3.08135
46258193	chr19:46258193:G:A	0	-1.03783e-08	-2.94644	4.18238e-103	-1.03783e-08	-2.97949	1.40104e-60	-1.03783e-08	-2.97336
46258323	chr19:46258323:G:C	0	-1.03783e-08	-2.71089	7.02216e-103	-1.03783e-08	-2.4613	2.26734e-60	-1.03783e-08	-2.49197
46258334	chr19:46258334:G:A	0	-3.54587	-3.07608	1.3867e-104	-3.45021	-2.93582	3.64673e-62	-3.54246	-3.07945
46258429	chr19:46258429:AAAAAAAGGAAAAGAAAAGAAATG:A	0	-1.03783e-08	-3.09294	3.73296e-103	-1.03783e-08	-3.09316	1.24291e-60	-1.03783e-08	-3.09312
46258541	chr19:46258541:G:T	0	-1.03783e-08	-1.11077	1.96668e-102	-1.03783e-08	-1.43143	6.8461e-60	-1.03783e-08	-1.38689
46258620	chr19:46258620:C:T	0	-1.03783e-08	-3.09298	3.7908e-103	-1.03783e-08	-3.07779	1.26521e-60	-1.03783e-08	-3.07533
46258760	chr19:46258760:T:A	0	-3.54547	-3.07508	1.30548e-104	-3.47394	-2.97244	3.5953e-62	-3.54539	-3.09072
46258965	chr19:46258965:G:T	0	-3.50025	-3.0616	2.66548e-104	-3.03873	-2.69383	6.67032e-62	-3.09582	-2.92226
46259031	chr19:46259031:G:A	0	-2.62286	-3.09289	8.52921e-104	-1.49853	-3.07092	2.17267e-61	-1.7453	-3.0919
46259067	chr19:46259067:T:C	0	-3.54076	-2.27515e-08	2.40424e-103	-3.53313	-2.27515e-08	8.11879e-61	-3.51898	-2.27515e-08
46259160	chr19:46259160:G:A	0	-3.47818	-3.08948	2.37241e-104	-3.00421	-2.84483	6.20107e-62	-3.06879	-3.02223
46259834	chr19:46259834:T:G	0	-1.03783e-08	-1.10846	5.5022e-102	-1.03783e-08	-0.402632	1.5486e-59	-1.03783e-08	-0.570639
46259897	chr19:46259897:A:T	0	-1.03783e-08	-2.87966	4.94337e-103	-1.03783e-08	-2.81232	1.42864e-60	-1.03783e-08	-2.95385
46260278	chr19:46260278:G:A	0	-1.03783e-08	-3.03604	4.1653e-103	-1.03783e-08	-2.98358	1.37141e-60	-1.03783e-08	-2.99473
46260319	chr19:46260319:T:C	0	-1.03783e-08	-2.35284	1.12789e-102	-1.03783e-08	-1.98743	2.89451e-60	-1.03783e-08	-2.24776
46260337	chr19:46260337:C:G	0	-1.03783e-08	-3.04387	4.11996e-103	-1.03783e-08	-2.99452	1.35728e-60	-1.03783e-08	-3.00509
46260424	chr19:46260424:G:A	0	-1.03783e-08	-3.08302	3.75569e-103	-1.03783e-08	-3.08709	1.24868e-60	-1.03783e-08	-3.08848
46260443	chr19:46260443:G:A	0	-1.03783e-08	-1.71342	2.45843e-102	-1.03783e-08	-1.20826	5.42902e-60	-1.03783e-08	-1.61881
46260449	chr19:46260449:C:T	0	-1.03783e-08	-1.78218	2.23505e-102	-1.03783e-08	-1.30352	5.01634e-60	-1.03783e-08	-1.69787
46260651	chr19:46260651:A:C	0	-3.39632	-2.92615	1.88664e-104	-2.99629	-3.08186	6.54598e-62	-3.04112	-2.99577
46260656	chr19:46260656:C:T	0	-3.44975	-3.0864	1.51596e-104	-3.39151	-2.9054	5.3861e-62	-3.21777	-3.01415
46260810	chr19:46260810:C:T	0	-1.03783e-08	-2.19161	1.37685e-102	-1.03783e-08	-1.78798	4.17145e-60	-1.03783e-08	-1.88231
46261008	chr19:46261008:C:G	0	-3.54623	-3.06244	1.14897e-104	-3.49016	-3.08392	3.69779e-62	-3.54534	-3.06267
46261201	chr19:46261201:T:G	0	-1.03783e-08	-3.05225	4.01004e-103	-1.03783e-08	-3.02156	1.34664e-60	-1.03783e-08	-3.01296
46261219	chr19:46261219:T:TG	0	-3.38661	-3.09313	3.02966e-104	-2.69503	-2.90947	6.73858e-62	-2.93631	-3.07158
46261284	chr19:46261284:A:G	0	-1.03783e-08	-3.07323	3.89561e-103	-1.03783e-08	-3.05052	1.3153e-60	-1.03783e-08	-3.03651
46261426	chr19:46261426:A:G	0	-1.03783e-08	-1.36674	1.20531e-102	-1.03783e-08	-1.92104	5.69834e-60	-1.03783e-08	-1.5704
46261572	chr19:46261572:A:G	0	-1.03783e-08	-3.09223	3.86712e-103	-1.03783e-08	-3.05786	1.24605e-60	-1.03783e-08	-3.09059
46261579	chr19:46261579:C:T	0	-2.92765	-2.94609	5.73939e-104	-1.9518	-3.0138	1.69051e-61	-2.08403	-3.0041
46261593	chr19:46261593:G:T	0	-3.08873	-2.98798	2.04457e-104	-3.03707	-2.9607	9.10716e-62	-2.79967	-2.90701
46261708	chr19:46261708:T:G	0	-3.26737	-2.69446	2.45171e-104	-2.91555	-2.90061	7.52863e-62	-3.0968	-2.80023
46261898	chr19:46261898:G:A	0	-1.83411	-2.57357	2.14654e-103	-0.918719	-2.72779	7.33307e-61	-0.969736	-2.65103
46261900	chr19:46261900:C:G	0	-1.83411	-2.57696	2.14141e-103	-0.918719	-2.73018	7.31184e-61	-0.969736	-2.65393
46261974	chr19:46261974:C:T	0	-1.03783e-08	-2.42924	7.15714e-103	-1.03783e-08	-2.44225	2.25919e-60	-1.03783e-08	-2.49557
46262280	chr19:46262280:A:G	0	-2.55731	-3.05661	9.47682e-104	-1.49758	-2.96652	2.54084e-61	-1.6263	-3.05436
46262579	chr19:46262579:T:A	0	-1.03783e-08	-3.09093	3.7565e-103	-1.03783e-08	-3.08688	1.25216e-60	-1.03783e-08	-3.0857
46262643	chr19:46262643:C:T	0	-1.03783e-08	-1.90165	1.11978e-102	-1.03783e-08	-1.99465	4.0264e-60	-1.03783e-08	-1.9177
46262864	chr19:46262864:G:T	0	-3.52491	-3.06995	1.43076e-104	-3.52053	-2.83422	4.70134e-62	-3.42305	-2.94484
46262922	chr19:46262922:T:C	0	-3.24002	-2.27515e-08	3.01786e-103	-3.30582	-2.27515e-08	1.0686e-60	-3.24423	-2.27515e-08
46262987	chr19:46262987:A:G	0	-1.03783e-08	-1.75612	2.3813e-102	-1.03783e-08	-1.24013	7.23653e-60	-1.03783e-08	-1.33143
46263202	chr19:46263202:G:A	0	-3.54638	-2.27515e-08	2.38014e-103	-3.5432	-2.27515e-08	7.93274e-61	-3.54216	-2.27515e-08
46263381	chr19:46263381:A:T	0	-1.03783e-08	-2.02632	1.65461e-102	-1.03783e-08	-1.60422	3.47179e-60	-1.03783e-08	-2.0659
46263419	chr19:46263419:C:T	0	-1.03783e-08	-1.92301	1.80805e-102	-1.03783e-08	-1.51553	4.07968e-60	-1.03783e-08	-1.90455
46263437	chr19:46263437:C:T	0	-1.03783e-08	-2.09808	1.85725e-102	-1.03783e-08	-1.48869	5.64934e-60	-1.03783e-08	-1.57903
46263511	chr19:46263511:A:G	0	-1.03783e-08	-1.04653	6.12481e-102	-1.03783e-08	-0.295434	1.58526e-59	-1.03783e-08	-0.547239
46263525	chr19:46263525:C:A	0	-2.75794	-2.27515e-08	5.23027e-103	-2.7559	-2.27515e-08	1.09552e-60	-3.21935	-2.27515e-08
46263660	chr19:46263660:C:T	0	-3.51259	-3.08544	1.26914e-104	-3.41293	-3.06168	3.72416e-62	-3.50789	-3.09301
46263722	chr19:46263722:C:T	0	-2.98471	-2.39447	6.77433e-104	-2.32541	-2.4744	2.07478e-61	-2.64815	-2.23516
46263732	chr19:46263732:A:G	0	-3.3716	-2.98366	1.16323e-104	-3.52964	-3.03211	4.31064e-62	-3.44434	-3.01032
46263916	chr19:46263916:T:C	0	-3.4384	-3.08654	1.85411e-104	-3.00239	-3.09315	4.34308e-62	-3.35402	-3.09314
46264026	chr19:46264026:A:G	0	-1.03783e-08	-3.04686	3.75507e-103	-1.03783e-08	-3.08726	1.24427e-60	-1.03783e-08	-3.09202
46264405	chr19:46264405:C:T	0	-3.30554	-3.04952	1.35592e-104	-3.4343	-2.97417	6.50621e-62	-3.02301	-3.01998
46264634	chr19:46264634:G:A	0	-3.24931	-2.27515e-08	3.04913e-103	-3.29551	-2.27515e-08	1.29767e-60	-3.05	-2.27515e-08
46264797	chr19:46264797:C:A	0	-3.43442	-3.08822	1.26265e-104	-3.40677	-3.07297	4.07143e-62	-3.42589	-3.08586
46264801	chr19:46264801:C:T	0	-1.03783e-08	-1.0857	2.06793e-102	-1.03783e-08	-1.38123	6.83877e-60	-1.03783e-08	-1.38797
46264889	chr19:46264889:C:A	0	-1.03783e-08	-1.1899	1.76044e-102	-1.03783e-08	-1.54222	5.94073e-60	-1.03783e-08	-1.52874
46265147	chr19:46265147:C:T	0	-1.03783e-08	-3.03756	3.75515e-103	-1.03783e-08	-3.08724	1.25942e-60	-1.03783e-08	-3.07992
46265448	chr19:46265448:G:A	0	-3.06758	-2.44255	1.88869e-104	-3.16617	-2.9109	7.41028e-62	-3.16717	-2.7457
46265496	chr19:46265496:A:G	0	-3.54573	-2.99196	1.20544e-104	-3.50418	-3.02192	4.08971e-62	-3.42624	-3.08103
46265694	chr19:46265694:T:C	0	-1.03783e-08	-3.01527	4.51495e-103	-1.03783e-08	-2.90297	1.3825e-60	-1.03783e-08	-2.98668
46265972	chr19:46265972:T:C	0	-0.752415	-2.27515e-08	3.51188e-102	-0.85163	-2.27515e-08	7.54012e-60	-1.29033	-2.27515e-08
46266540	chr19:46266540:C:T	0	-1.03783e-08	-3.05722	4.44992e-103	-1.03783e-08	-2.91748	1.37629e-60	-1.03783e-08	-2.99119
46266666	chr19:46266666:G:A	0	-1.03783e-08	-2.51665	5.87939e-103	-1.03783e-08	-2.63891	2.1169e-60	-1.03783e-08	-2.56062
46266813	chr19:46266813:GA:G	0	-1.03783e-08	-2.58504	7.29391e-103	-1.03783e-08	-2.42333	2.00426e-60	-1.03783e-08	-2.6153
46266834	chr19:46266834:C:T	0	-1.03783e-08	-3.05498	3.80159e-103	-1.03783e-08	-3.07495	1.24414e-60	-1.03783e-08	-3.09213
46267298	chr19:46267298:C:T	0	-1.03783e-08	-1.4816	1.91059e-102	-1.03783e-08	-1.46037	8.34595e-60	-1.03783e-08	-1.1888
46267577	chr19:46267577:A:G	0	-1.03783e-08	-3.07731	3.79364e-103	-1.03783e-08	-3.07704	1.26422e-60	-1.03783e-08	-3.07612
46267621	chr19:46267621:C:T	0	-3.07402	-2.89272	2.47591e-104	-3.17157	-2.63478	6.59948e-62	-3.2291	-2.79965
46267781	chr19:46267781:T:C	0	-1.52723	-2.89708	6.09093e-104	-2.46377	-2.44238	8.18253e-62	-3.15462	-2.65912
46268317	chr19:46268317:T:A	0	-1.03783e-08	-2.99264	3.74073e-103	-1.03783e-08	-3.09108	1.2457e-60	-1.03783e-08	-3.09088
46268931	chr19:46268931:G:A	0	-2.95653	-2.44531	4.25847e-104	-3.12602	-2.13802	1.09164e-61	-3.19183	-2.33365
46268992	chr19:46268992:C:T	0	-1.03783e-08	-2.5376	6.97972e-103	-1.03783e-08	-2.46736	2.58634e-60	-1.03783e-08	-2.36033
46269022	chr19:46269022:C:A	0	-1.03783e-08	-2.7504	5.9257e-103	-1.03783e-08	-2.63107	1.97753e-60	-1.03783e-08	-2.62872
46269094	chr19:46269094:A:G	0	-1.35479	-3.06805	5.67131e-104	-2.2723	-2.70523	7.27308e-62	-3.01841	-2.91316
46269166	chr19:46269166:T:C	0	-3.04456	-2.27515e-08	4.36953e-103	-2.93571	-2.27515e-08	1.36605e-60	-2.99865	-2.27515e-08
46269600	chr19:46269600:T:A	0	-1.03783e-08	-3.06254	3.73341e-103	-1.03783e-08	-3.09304	1.26744e-60	-1.03783e-08	-3.07357
46269625	chr19:46269625:G:A	0	-1.76656	-3.09254	3.52245e-104	-2.43051	-3.02328	5.29901e-62	-3.19466	-3.05356
46269694	chr19:46269694:C:T	0	-1.03783e-08	-2.98702	4.07448e-103	-1.03783e-08	-3.00562	1.29764e-60	-1.03783e-08	-3.05003
46270216	chr19:46270216:G:A	0	-3.18877	-2.27515e-08	8.10309e-103	-2.31812	-2.27515e-08	2.19838e-60	-2.52285	-2.27515e-08
46270278	chr19:46270278:AT:A	0	-3.20523	-3.09303	1.21805e-104	-3.46492	-3.05078	3.71343e-62	-3.52442	-3.07937
46270572	chr19:46270572:T:C	0	-1.03783e-08	-3.07275	3.77873e-103	-1.03783e-08	-3.08098	1.24395e-60	-1.03783e-08	-3.09228
46270674	chr19:46270674:T:C	0	-1.03783e-08	-2.44386	7.02784e-103	-1.03783e-08	-2.46049	2.00667e-60	-1.03783e-08	-2.6141
46270767	chr19:46270767:G:A	0	-1.03783e-08	-2.25899	1.12428e-102	-1.03783e-08	-1.99064	2.68437e-60	-1.03783e-08	-2.32313
46270992	chr19:46270992:G:A	0	-1.03783e-08	-2.18259	6.80783e-103	-1.03783e-08	-2.49229	2.95546e-60	-1.03783e-08	-2.22692
46271188	chr19:46271188:C:T	0	-1.03783e-08	-3.00477	3.92197e-103	-1.03783e-08	-3.04377	1.27121e-60	-1.03783e-08	-3.07061
46271509	chr19:46271509:A:G	0	-3.23715	-1.49278	2.47956e-103	-2.78532	-0.71697	7.12912e-61	-2.76748	-0.881495
46271870	chr19:46271870:A:T	0	-2.55727	-2.94391	5.8368e-104	-2.44252	-2.50625	8.69241e-62	-2.93561	-2.81769
46271930	chr19:46271930:G:A	0	-3.26037	-2.66159	4.57004e-104	-2.74913	-2.4443	1.87298e-61	-2.5009	-2.48472
46272122	chr19:46272122:A:G	0	-1.03783e-08	-3.04181	3.95209e-103	-1.03783e-08	-3.03612	1.32154e-60	-1.03783e-08	-3.03177
46272192	chr19:46272192:A:C	0	-1.03783e-08	-2.81992	4.1276e-103	-1.03783e-08	-2.99267	1.43631e-60	-1.03783e-08	-2.9485
46272656	chr19:46272656:G:T	0	-1.03783e-08	-2.98156	4.91715e-103	-1.03783e-08	-2.81764	1.67356e-60	-1.03783e-08	-2.79562
46272966	chr19:46272966:C:T	0	-3.46027	-2.27515e-08	2.48337e-103	-3.50075	-2.27515e-08	8.22157e-61	-3.5064	-2.27515e-08
46272967	chr19:46272967:G:A	0	-1.03783e-08	-2.81593	3.88534e-103	-1.03783e-08	-3.05316	1.50753e-60	-1.03783e-08	-2.9001
46273094	chr19:46273094:T:C	0	-2.69032	-2.27515e-08	5.00639e-103	-2.79965	-2.27515e-08	1.45379e-60	-2.9364	-2.27515e-08
46273233	chr19:46273233:A:G	0	-3.11021	-1.75573	3.01968e-104	-3.31215	-2.29565	8.67895e-62	-3.43611	-2.31873
46273629	chr19:46273629:AAAAT:A	0	0.149411	-3.04322	5.76734e-103	0.337394	-2.99555	6.7821e-61	-0.633097	-3.06577
46273923	chr19:46273923:A:G	0	-1.03783e-08	-2.93043	5.00878e-103	-1.03783e-08	-2.79917	1.76064e-60	-1.03783e-08	-2.74489
46274250	chr19:46274250:C:G	0	-3.50518	-2.21815	1.6104e-104	-3.5378	-2.69866	6.26362e-62	-3.52022	-2.56077
46274529	chr19:46274529:C:T	0	-2.3174	-2.27515e-08	1.32083e-102	-1.82952	-2.27515e-08	8.36622e-60	-1.18637	-2.27515e-08
46274835	chr19:46274835:G:T	0	-1.51113	-3.05947	1.08498e-103	-1.27461	-3.0542	1.81439e-61	-1.92428	-3.09313
46274836	chr19:46274836:C:T	0	-2.00154	-1.59607	1.50319e-103	-1.90634	-2.09644	3.37082e-61	-2.3172	-2.08081
46274865	chr19:46274865:C:T	0	-1.03783e-08	-2.8561	3.81251e-103	-1.03783e-08	-3.07208	1.41723e-60	-1.03783e-08	-2.96187
46275027	chr19:46275027:C:T	0	-3.4872	-1.60654	2.26376e-104	-3.50619	-2.38974	9.35957e-62	-3.49339	-2.18595
46275231	chr19:46275231:C:CT	0	-1.36209	-3.0866	1.48833e-103	-1.12441	-2.8883	2.25084e-61	-1.79686	-3.00499
46275667	chr19:46275667:A:G	0	-3.39474	-1.45505	3.6878e-104	-3.2484	-2.15952	1.55183e-61	-3.22035	-1.95338
46275702	chr19:46275702:G:A	0	-1.03783e-08	-1.9129	1.73518e-102	-1.03783e-08	-1.55667	4.7628e-60	-1.03783e-08	-1.74974
46275885	chr19:46275885:G:A	0	-1.03783e-08	-3.0821	3.73675e-103	-1.03783e-08	-3.09215	1.24817e-60	-1.03783e-08	-3.0889
46275914	chr19:46275914:A:G	0	-1.03783e-08	-1.17927	7.61597e-103	-1.03783e-08	-2.38012	3.42807e-60	-1.03783e-08	-2.07858
46275964	chr19:46275964:G:A	0	-1.03783e-08	-3.04426	4.79566e-103	-1.03783e-08	-2.84265	1.62693e-60	-1.03783e-08	-2.82388
46275991	chr19:46275991:A:G	0	-1.03783e-08	-3.0112	5.49064e-103	-1.03783e-08	-2.70732	1.67813e-60	-1.03783e-08	-2.79289
46276109	chr19:46276109:G:A	0	-1.03783e-08	-2.89267	4.52436e-103	-1.03783e-08	-2.90089	1.51537e-60	-1.03783e-08	-2.89491
46276155	chr19:46276155:G:A	0	-3.54355	-3.0811	1.08204e-104	-3.54555	-3.08855	3.62557e-62	-3.54545	-3.08228
46276191	chr19:46276191:G:A	0	-3.54129	-3.00566	1.16984e-104	-3.54627	-3.00981	3.91272e-62	-3.54627	-3.00524
46276259	chr19:46276259:T:C	0	-2.6094	-3.09295	4.50268e-104	-2.11809	-3.09019	1.29974e-61	-2.25799	-3.093
46276276	chr19:46276276:A:G	0	-3.49937	-3.07122	1.42566e-104	-3.27981	-3.0785	5.75228e-62	-3.09744	-3.06871
46276322	chr19:46276322:A:G	0	-2.62949	-0.690167	2.40847e-103	-2.23	-1.30138	1.23182e-60	-1.77355	-1.32853
46276366	chr19:46276366:A:G	0	-1.03783e-08	-3.08031	3.73636e-103	-1.03783e-08	-3.09225	1.24803e-60	-1.03783e-08	-3.089
46276430	chr19:46276430:A:G	0	-3.29684	-2.37943	1.72215e-104	-3.39121	-2.77817	5.09643e-62	-3.48787	-2.79934
46276475	chr19:46276475:G:A	0	-3.16619	-1.64434	3.82831e-104	-3.25169	-2.11884	1.08078e-61	-3.39273	-2.14275
46276481	chr19:46276481:T:C	0	-2.93737	-1.63068	3.66014e-104	-2.99932	-2.41613	1.03089e-61	-3.19116	-2.39158
46276501	chr19:46276501:C:T	0	-2.84251	-2.27515e-08	7.03854e-103	-2.45897	-2.27515e-08	3.46694e-60	-2.0673	-2.27515e-08
46276547	chr19:46276547:T:C	0	-2.90527	-1.87056	3.92909e-104	-3.05204	-2.29251	1.0583e-61	-3.11129	-2.44521
46276922	chr19:46276922:T:C	0	-2.91735	-1.90331	3.37699e-104	-2.9362	-2.55977	9.08485e-62	-3.1712	-2.53794
46276968	chr19:46276968:C:T	0	-2.93675	-1.90602	3.33946e-104	-2.9411	-2.56604	8.99701e-62	-3.177	-2.54185
46277041	chr19:46277041:C:T	0	-2.83492	-1.87873	3.80624e-104	-2.82428	-2.55202	9.65522e-62	-3.12532	-2.52293
46277078	chr19:46277078:C:T	0	-2.91382	-2.01538	3.17806e-104	-2.91784	-2.63884	8.44355e-62	-3.15963	-2.62271
46277137	chr19:46277137:G:T	0	-2.8513	-1.04147	8.86752e-104	-2.84107	-1.68948	2.25615e-61	-3.10104	-1.69846
46277220	chr19:46277220:G:A	0	-2.85523	-0.800022	1.11086e-103	-2.83091	-1.47431	2.81147e-61	-3.0986	-1.48086
46277306	chr19:46277306:C:T	0	-2.87209	-2.27515e-08	4.22263e-103	-2.96991	-2.27515e-08	1.24458e-60	-3.09178	-2.27515e-08
46277369	chr19:46277369:A:G	0	-2.99367	-1.20844	6.66244e-104	-2.98036	-1.83611	1.72799e-61	-3.21166	-1.85454
46277397	chr19:46277397:A:G	0	-1.03783e-08	-1.627	3.35335e-102	-1.03783e-08	-0.897822	8.67429e-60	-1.03783e-08	-1.15021
46277530	chr19:46277530:C:T	0	-1.03783e-08	-2.0641	5.49863e-103	-1.03783e-08	-2.70587	1.78124e-60	-1.03783e-08	-2.73326
46277718	chr19:46277718:T:C	0	-1.03783e-08	-3.03559	4.01844e-103	-1.03783e-08	-3.01947	1.34982e-60	-1.03783e-08	-3.01061
46277896	chr19:46277896:A:C	0	-2.83645	-0.963512	9.07077e-104	-2.83206	-1.67583	2.29312e-61	-3.09893	-1.68432
46278119	chr19:46278119:G:C	0	-3.37814	-2.42561	1.57042e-104	-3.43533	-2.82628	4.80339e-62	-3.51505	-2.83137
46278205	chr19:46278205:A:C	0	-1.03783e-08	-2.94326	3.74577e-103	-1.03783e-08	-3.08974	1.36488e-60	-1.03783e-08	-2.99951
46278282	chr19:46278282:G:A	0	-3.37717	-2.43216	1.56477e-104	-3.43714	-2.82807	4.78779e-62	-3.51524	-2.83444
46278417	chr19:46278417:G:A	0	-2.87181	-2.27515e-08	7.06488e-103	-2.45523	-2.27515e-08	2.1052e-60	-2.56616	-2.27515e-08
46278433	chr19:46278433:AAT:A	0	-3.37943	-2.86743	1.29439e-104	-3.44331	-3.0116	4.00315e-62	-3.52059	-3.00807
46278517	chr19:46278517:C:T	0	-2.96527	-2.7333	2.06747e-104	-3.12128	-2.86534	5.4855e-62	-3.33436	-2.87927
46278518	chr19:46278518:G:A	0	-1.03783e-08	-2.86463	7.43417e-103	-1.03783e-08	-2.40428	2.43366e-60	-1.03783e-08	-2.42118
46278635	chr19:46278635:G:A	0	-1.03783e-08	-2.81911	3.97312e-103	-1.03783e-08	-3.03082	1.35055e-60	-1.03783e-08	-3.01006
46278636	chr19:46278636:G:T	0	-1.53176	-2.73101	9.15677e-104	-1.44396	-3.05449	2.1326e-61	-1.9484	-2.90742
46278659	chr19:46278659:A:G	0	-3.25805	-2.63887	1.60446e-104	-3.27303	-2.96713	4.756e-62	-3.37222	-2.98411
46278940	chr19:46278940:C:T	0	-1.03783e-08	-1.9893	7.57028e-103	-1.03783e-08	-2.38614	2.46919e-60	-1.03783e-08	-2.40668
46279024	chr19:46279024:C:T	0	-3.18953	-2.51539	1.90927e-104	-3.32656	-2.73967	5.75758e-62	-3.45843	-2.7068
46279748	chr19:46279748:G:A	0	-3.14752	-2.49849	1.96508e-104	-3.299	-2.73841	5.92223e-62	-3.43439	-2.70264
46279754	chr19:46279754:G:A	0	-1.03783e-08	-3.06007	3.73398e-103	-1.03783e-08	-3.09289	1.24474e-60	-1.03783e-08	-3.09165
46279977	chr19:46279977:T:C	0	-2.56645	-2.27515e-08	5.81676e-103	-2.64962	-2.27515e-08	2.15809e-60	-2.54135	-2.27515e-08
46279999	chr19:46279999:C:T	0	-2.46718	-1.89321	4.26798e-104	-2.736	-2.52581	1.12239e-61	-2.98869	-2.50901
46280050	chr19:46280050:C:G	0	-1.03783e-08	-2.71025	4.61067e-103	-1.03783e-08	-2.88199	1.48337e-60	-1.03783e-08	-2.91625
46280141	chr19:46280141:T:C	0	-2.4139	-1.80428	4.75781e-104	-2.69614	-2.45703	1.24622e-61	-2.95049	-2.44256
46280217	chr19:46280217:G:A	0	-2.99257	-2.35063	2.50831e-104	-3.17667	-2.61667	7.29183e-62	-3.34781	-2.58118
46280430	chr19:46280430:G:A	0	-2.58753	-3.01928	2.31849e-104	-2.83765	-3.03438	6.66304e-62	-3.04441	-2.97476
46280508	chr19:46280508:T:C	0	-2.51032	-1.96509	3.91769e-104	-2.76528	-2.58217	1.03827e-61	-3.01031	-2.56529
46280530	chr19:46280530:G:A	0	-1.1183	-3.07444	1.94475e-103	-0.750169	-2.99506	2.78547e-61	-1.50632	-3.08242
46280620	chr19:46280620:G:A	0	-2.43885	-1.97731	4.10774e-104	-2.70698	-2.5931	1.06929e-61	-2.97386	-2.57231
46280690	chr19:46280690:T:C	0	-2.45021	-1.87693	4.42085e-104	-2.68225	-2.54437	1.13979e-61	-2.95849	-2.52382
46280960	chr19:46280960:T:C	0	-3.04667	-2.85934	1.80031e-104	-3.26877	-2.85623	6.62097e-62	-3.15274	-2.87276
46281083	chr19:46281083:G:A	0	-1.06345	-3.05959	2.05685e-103	-0.671438	-3.01775	2.86831e-61	-1.46972	-3.08972
46281135	chr19:46281135:G:A	0	-2.97493	-2.59205	2.49534e-104	-3.09609	-2.70243	7.93267e-62	-3.12188	-2.72288
46281157	chr19:46281157:G:A	0	-2.84187	-0.872662	2.6381e-103	-2.47341	-0.966896	8.57741e-61	-2.55171	-0.912321
46281403	chr19:46281403:C:T	0	-2.85405	-2.40799	3.21123e-104	-3.02848	-2.51782	1.03687e-61	-3.01135	-2.5656
46281603	chr19:46281603:G:A	0	-3.06401	-2.28275	1.85491e-104	-3.35888	-2.73624	5.62506e-62	-3.50886	-2.67965
46281624	chr19:46281624:C:T	0	-3.27515	-2.7967	1.82172e-104	-3.37317	-2.74	5.92831e-62	-3.39916	-2.73684
46281665	chr19:46281665:A:G	0	-2.86286	-2.27515e-08	6.54783e-103	-2.53123	-2.27515e-08	2.06636e-60	-2.58478	-2.27515e-08
46281701	chr19:46281701:A:G	0	-1.03783e-08	-3.09082	3.77888e-103	-1.03783e-08	-3.08094	1.25472e-60	-1.03783e-08	-3.08366
46281764	chr19:46281764:T:G	0	-1.03783e-08	-2.88482	4.22227e-103	-1.03783e-08	-2.96999	1.44003e-60	-1.03783e-08	-2.94591
46281775	chr19:46281775:G:A	0	-1.03783e-08	-3.08433	3.77474e-103	-1.03783e-08	-3.08203	1.24431e-60	-1.03783e-08	-3.092
46281948	chr19:46281948:G:A	0	-1.03783e-08	-3.09312	3.7604e-103	-1.03783e-08	-3.08584	1.24756e-60	-1.03783e-08	-3.08939
46282012	chr19:46282012:G:A	0	-3.04373	-0.952857	2.23456e-103	-2.70816	-0.898163	7.26564e-61	-2.76883	-0.861176
46282070	chr19:46282070:G:A	0	-3.52053	-2.98674	1.13797e-104	-3.51368	-3.07003	4.68004e-62	-3.32623	-3.04621
46282083	chr19:46282083:A:C	0	-3.53037	-2.86671	1.21616e-104	-3.50272	-3.01453	5.15446e-62	-3.2922	-2.98368
46282201	chr19:46282201:A:G	0	-3.52737	-2.81287	1.23873e-104	-3.51921	-2.97965	5.13438e-62	-3.32903	-2.95075
46282276	chr19:46282276:G:T	0	-2.21581	-2.27515e-08	7.24962e-103	-2.42942	-2.27515e-08	2.2666e-60	-2.49229	-2.27515e-08
46282333	chr19:46282333:A:G	0	-3.5334	-2.8594	1.23423e-104	-3.50056	-3.00195	5.22776e-62	-3.28853	-2.97323
46282441	chr19:46282441:A:G	0	-1.37429	-3.07046	1.40486e-103	-1.05766	-3.01277	2.30221e-61	-1.68906	-3.09023
46282451	chr19:46282451:C:T	0	-3.53906	-2.75279	1.47269e-104	-3.40194	-2.92392	7.03844e-62	-3.06971	-2.89465
46282470	chr19:46282470:G:A	0	-2.9957	-1.1512	1.88862e-103	-2.6719	-1.10262	6.18176e-61	-2.73157	-1.05999
46282579	chr19:46282579:G:A	0	-1.03783e-08	-3.00355	4.30711e-103	-1.03783e-08	-2.9501	1.53767e-60	-1.03783e-08	-2.88031
46282602	chr19:46282602:T:C	0	-3.53506	-2.80136	1.27395e-104	-3.49756	-2.97327	5.4378e-62	-3.28055	-2.94182
46282721	chr19:46282721:G:A	0	-3.10038	-3.07837	1.39659e-104	-3.32102	-3.05789	5.3178e-62	-3.15532	-3.08937
46282826	chr19:46282826:A:G	0	-2.22192	-2.27515e-08	7.05283e-103	-2.45694	-2.27515e-08	2.20992e-60	-2.51762	-2.27515e-08
46283278	chr19:46283278:A:G	0	-3.34113	-3.03991	1.17894e-104	-3.47664	-3.0717	3.83654e-62	-3.50915	-3.06203
46283639	chr19:46283639:A:G	0	-3.54112	-3.00366	1.26112e-104	-3.38791	-3.09304	3.95324e-62	-3.46527	-3.07594
46283693	chr19:46283693:T:C	0	-3.20906	-2.27515e-08	4.61612e-103	-2.88081	-2.27515e-08	2.10935e-60	-2.56419	-2.27515e-08
46283811	chr19:46283811:T:C	0	-1.95729	-2.27515e-08	9.36047e-103	-2.17387	-2.27515e-08	2.90286e-60	-2.24488	-2.27515e-08
46283869	chr19:46283869:A:G	0	-3.03799	-2.89764	4.64381e-104	-2.64196	-2.53546	1.86491e-61	-2.21704	-2.77291
46283870	chr19:46283870:A:G	0	-1.94677	-2.27515e-08	9.46076e-103	-2.16321	-2.27515e-08	2.92887e-60	-2.23596	-2.27515e-08
46284039	chr19:46284039:AC:A	0	-3.1728	-2.27515e-08	4.87491e-103	-2.82626	-2.27515e-08	2.24447e-60	-2.50211	-2.27515e-08
46284226	chr19:46284226:G:A	0	-3.36542	-3.08047	2.08052e-104	-2.90493	-3.0754	5.77112e-62	-3.07045	-3.09242
46284323	chr19:46284323:G:A	0	-3.37926	-3.0923	2.12404e-104	-2.93553	-3.02411	5.7526e-62	-3.09778	-3.06831
46284379	chr19:46284379:T:C	0	-2.51126	-2.27515e-08	6.17658e-102	-0.287016	-2.27515e-08	4.8353e-60	-1.73463	-2.27515e-08
46284488	chr19:46284488:C:T	0	-3.45559	-3.09241	1.99197e-104	-3.01254	-3.01129	5.20228e-62	-3.20504	-3.06161
46284763	chr19:46284763:C:T	0	-2.23899	-3.08765	1.31671e-103	-1.05101	-3.08421	1.1944e-61	-2.35233	-3.08318
46284839	chr19:46284839:G:A	0	-3.46923	-2.82386	1.25072e-104	-3.54208	-2.94715	4.54417e-62	-3.48906	-2.91284
46284976	chr19:46284976:G:A	0	-2.25818	-3.09302	1.24235e-103	-1.10272	-3.09064	1.14473e-61	-2.38612	-3.09187
46285078	chr19:46285078:C:T	0	-3.43353	-3.02881	1.42098e-104	-3.36437	-2.99723	6.99001e-62	-2.97282	-2.99844
46285099	chr19:46285099:C:T	0	-1.03783e-08	-3.0002	4.67947e-103	-1.03783e-08	-2.86718	1.45816e-60	-1.03783e-08	-2.9334
46285135	chr19:46285135:G:A	0	-2.18134	-3.09187	1.3698e-103	-1.00996	-3.08574	1.2301e-61	-2.31795	-3.08812
46285152	chr19:46285152:A:C	0	-2.17894	-3.08931	1.38271e-103	-1.00234	-3.08399	1.23718e-61	-2.31317	-3.08715
46285302	chr19:46285302:G:T	0	-1.03783e-08	-1.01621	1.50536e-102	-1.03783e-08	-1.69875	3.97694e-60	-1.03783e-08	-1.93006
46285967	chr19:46285967:C:T	0	-2.31965	-3.07494	1.09255e-103	-1.24853	-3.07333	1.0738e-61	-2.4662	-3.07575
46285983	chr19:46285983:C:T	0	-3.41859	-2.95226	1.59169e-104	-3.33972	-2.90843	7.98336e-62	-2.92381	-2.91458
46286277	chr19:46286277:A:G	0	-2.30991	-3.07453	1.1947e-103	-1.15757	-3.0749	1.12858e-61	-2.41295	-3.07925
46286462	chr19:46286462:T:A	0	-2.08527	-3.07132	1.62295e-103	-0.855866	-3.07026	1.40615e-61	-2.19753	-3.07478
46286489	chr19:46286489:C:T	0	-1.80678	-2.27515e-08	1.06555e-102	-2.04429	-2.27515e-08	3.30184e-60	-2.11609	-2.27515e-08
46286647	chr19:46286647:C:T	0	-3.46852	-2.80197	1.22367e-104	-3.54593	-2.96517	4.10202e-62	-3.53035	-2.97391
46287150	chr19:46287150:T:C	0	-2.25805	-3.08909	1.26857e-103	-1.08534	-3.08714	1.1816e-61	-2.3568	-3.08948
46287257	chr19:46287257:G:A	0	-1.03783e-08	-3.073	3.75036e-103	-1.03783e-08	-3.08851	1.27472e-60	-1.03783e-08	-3.06785
46287349	chr19:46287349:C:A	0	-2.23308	-3.0778	1.33633e-103	-1.04193	-3.07851	1.22314e-61	-2.33149	-3.08024
46287453	chr19:46287453:G:T	0	-2.22614	-3.08608	1.322e-103	-1.04699	-3.08423	1.21559e-61	-2.33107	-3.08686
46287488	chr19:46287488:A:C	0	-3.4968	-3.08502	1.95194e-104	-2.95408	-3.09005	4.35055e-62	-3.3555	-3.08994
46287586	chr19:46287586:C:T	0	-1.99547	-2.27515e-08	8.98083e-103	-2.21527	-2.27515e-08	2.78926e-60	-2.2848	-2.27515e-08
46287606	chr19:46287606:G:A	0	-3.41956	-2.80851	1.23683e-104	-3.54268	-2.95772	4.21698e-62	-3.50788	-2.96874
46287664	chr19:46287664:A:G	0	-2.19808	-3.08799	1.38029e-103	-1.0016	-3.08647	1.25061e-61	-2.30098	-3.08855
46287715	chr19:46287715:C:T	0	-1.03783e-08	-2.96397	4.80149e-103	-1.03783e-08	-2.84144	1.49449e-60	-1.03783e-08	-2.90879
46287739	chr19:46287739:C:T	0	-2.22434	-3.08544	1.32582e-103	-1.04408	-3.08426	1.22e-61	-2.32792	-3.08639
46288104	chr19:46288104:G:C	0	-3.54625	-2.99689	1.41345e-104	-3.54326	-2.82366	4.38753e-62	-3.54175	-2.89523
46288122	chr19:46288122:G:A	0	-1.03783e-08	-2.62621	4.79281e-103	-1.03783e-08	-2.84325	1.6823e-60	-1.03783e-08	-2.79041
46288179	chr19:46288179:A:G	0	-3.18044	-2.83564	2.76453e-104	-2.79216	-2.90392	1.5867e-61	-2.30353	-2.84797
46288215	chr19:46288215:G:A	0	-3.20087	-2.27515e-08	4.79531e-103	-2.84273	-2.27515e-08	2.19756e-60	-2.52323	-2.27515e-08
46288233	chr19:46288233:A:G	0	-1.03783e-08	-2.96416	3.80195e-103	-1.03783e-08	-3.07485	1.38052e-60	-1.03783e-08	-2.98812
46288681	chr19:46288681:C:T	0	-1.03783e-08	-3.08777	3.77922e-103	-1.03783e-08	-3.08085	1.25289e-60	-1.03783e-08	-3.08512
46288682	chr19:46288682:A:G	0	-3.51764	-3.08526	1.70348e-104	-3.08986	-3.09042	4.09525e-62	-3.41683	-3.08909
46289395	chr19:46289395:A:G	0	-2.21525	-3.08788	1.3406e-103	-1.0309	-3.08635	1.22472e-61	-2.322	-3.08844
46289409	chr19:46289409:C:T	0	-2.24454	-3.08788	1.28023e-103	-1.07698	-3.08635	1.18844e-61	-2.35207	-3.08844
46289636	chr19:46289636:T:C	0	-3.37369	-2.9323	1.18627e-104	-3.53998	-3.00216	4.05215e-62	-3.49777	-3.01872
46289658	chr19:46289658:G:T	0	-2.25403	-3.08587	1.27647e-103	-1.08167	-3.0846	1.18684e-61	-2.35512	-3.08674
46289784	chr19:46289784:G:A	0	-3.23164	-3.07032	3.06858e-104	-2.53039	-3.06135	4.99007e-62	-3.23934	-3.06895
46289991	chr19:46289991:C:T	0	-2.23438	-3.08845	1.29723e-103	-1.06334	-3.0868	1.20033e-61	-2.34179	-3.08877
46290021	chr19:46290021:T:C	0	-2.25512	-3.08783	1.28245e-103	-1.07552	-3.08608	1.19053e-61	-2.35059	-3.08817
46290206	chr19:46290206:T:C	0	-2.20926	-3.09301	1.33868e-103	-1.02636	-3.09232	1.24404e-61	-2.3021	-3.09269
46290264	chr19:46290264:A:C	0	-3.19221	-2.74743	2.9072e-104	-2.81168	-2.83408	1.69383e-61	-2.30931	-2.77685
46290291	chr19:46290291:C:T	0	-1.03783e-08	-2.51723	1.04929e-102	-1.03783e-08	-2.05967	3.57039e-60	-1.03783e-08	-2.0379
46290292	chr19:46290292:A:G	0	-2.24915	-3.09316	1.22176e-103	-1.12055	-3.08952	1.12376e-61	-2.40535	-3.09113
46290304	chr19:46290304:C:T	0	-2.20891	-3.08863	1.34362e-103	-1.02799	-3.087	1.22877e-61	-2.3182	-3.08894
46290417	chr19:46290417:C:G	0	-2.25179	-3.08819	1.27226e-103	-1.08308	-3.08649	1.18132e-61	-2.35801	-3.08852
46290679	chr19:46290679:T:C	0	-2.27465	-3.08783	1.22757e-103	-1.11925	-3.08608	1.15544e-61	-2.38051	-3.08817
46290700	chr19:46290700:C:G	0	-3.18012	-2.73141	2.99233e-104	-2.79765	-2.81925	1.75648e-61	-2.28959	-2.76026
46290713	chr19:46290713:T:C	0	-2.22515	-3.08795	1.31068e-103	-1.05361	-3.08621	1.21289e-61	-2.33187	-3.08829
46290753	chr19:46290753:G:A	0	-3.20335	-3.07472	3.22409e-104	-2.47556	-3.06674	5.11014e-62	-3.21124	-3.07327
46290988	chr19:46290988:C:T	0	-1.03783e-08	-0.615817	1.9542e-102	-1.03783e-08	-1.4378	5.01112e-60	-1.03783e-08	-1.69891
46291003	chr19:46291003:A:G	0	-3.22435	-2.72461	2.81981e-104	-2.85758	-2.8187	1.64048e-61	-2.36991	-2.74826
46291014	chr19:46291014:G:A	0	-2.22652	-3.08609	1.31897e-103	-1.04943	-3.08409	1.21316e-61	-2.33345	-3.08648
46291089	chr19:46291089:G:C	0	-2.23311	-3.08711	1.29209e-103	-1.06885	-3.08525	1.1977e-61	-2.34528	-3.08748
46291277	chr19:46291277:C:CT	0	-1.936	-3.09229	5.98439e-104	-1.89067	-3.03313	9.73352e-62	-2.55002	-3.09014
46291312	chr19:46291312:A:C	0	-3.44845	-2.85853	1.18067e-104	-3.5461	-3.00077	4.00105e-62	-3.52016	-3.00902
46291375	chr19:46291375:C:T	0	-1.03783e-08	-3.08488	3.73534e-103	-1.03783e-08	-3.09253	1.24403e-60	-1.03783e-08	-3.09222
46291515	chr19:46291515:G:C	0	-3.50931	-2.02181	5.24705e-104	-3.34295	-1.71234	2.21936e-61	-3.02699	-1.78896
46291810	chr19:46291810:T:C	0	-1.88258	-3.09275	6.2631e-104	-1.84086	-3.03742	1.01589e-61	-2.50633	-3.09106
46291852	chr19:46291852:C:A	0	-1.86903	-3.09192	6.40518e-104	-1.82548	-3.03036	1.03132e-61	-2.49285	-3.08947
46291859	chr19:46291859:T:G	0	-1.03783e-08	-3.00197	3.752e-103	-1.03783e-08	-3.08808	1.33131e-60	-1.03783e-08	-3.02441
46291876	chr19:46291876:A:G	0	-1.03783e-08	-3.08721	3.78616e-103	-1.03783e-08	-3.07901	1.25508e-60	-1.03783e-08	-3.08338
```
