## Supplementary material for "Characterization of shared and ancestry-specific signals driving complex traits using multi-ancestry fine-mapping": susiex_nc1.cs80.cs

```
CS_ID	SNP	BP	REF_ALLELE	ALT_ALLELE	REF_FRQ	BETA	SE	-LOG10P	CS_PIP	OVRL_PIP
1	chr19:44644419:T:G	44644419	G,G	T,T	1,1	-inf,-inf	inf,inf	2.94892,5.82378	0.311492	0.311492
1	chr19:44645964:G:A	44645964	A,A	G,G	1,1	-inf,-inf	inf,inf	2.9778,5.5128	0.17015	0.17015
1	chr19:44651068:G:A	44651068	A,A	G,G	1,1	-inf,-inf	inf,inf	2.29191,5.79891	0.0781258	0.0781258
1	chr19:44644040:G:T	44644040	T,T	G,G	1,1	-inf,-inf	inf,inf	2.93877,4.94863	0.0473183	0.0473183
1	chr19:45239644:C:T	45239644	T,T	C,C	1,1	inf,inf	inf,inf	4.25149,3.54735	0.0377089	0.0377089
1	chr19:45212939:A:G	45212939	G,G	A,A	1,1	inf,inf	inf,inf	6.10948,1.52662	0.0325049	0.0325049
1	chr19:45212934:G:C	45212934	C,C	G,G	1,1	inf,inf	inf,inf	5.94775,1.65945	0.029735	0.029735
1	chr19:44656368:C:A	44656368	A,A	C,C	1,1	-inf,-inf	inf,inf	0.71039,6.69156	0.0274211	0.0274211
1	chr19:44643102:T:C	44643102	C,C	T,T	1,1	-inf,-inf	inf,inf	3.10453,4.50343	0.0258966	0.0258966
1	chr19:45212459:C:T	45212459	T,T	C,C	1,1	inf,inf	inf,inf	5.52978,2.02485	0.0250239	0.0250239
1	chr19:44656993:AATT:A	44656993	A,A	AATT,AATT	1,1	-inf,-inf	inf,inf	0.701236,6.65456	0.0249539	0.0249539
```
