## Supplementary material for "Characterization of shared and ancestry-specific signals driving complex traits using multi-ancestry fine-mapping": susiex_nc1.cs80.snp

```
BP	SNP	PIP(CS1)	LogBF(CS1,Pop1)	LogBF(CS1,Pop2)
44156638	chr19:44156638:G:A	1.62593e-07	-1.48226	-6.7639e-10
44156814	chr19:44156814:A:G	9.85565e-08	-0.813945	-1.16894
44157003	chr19:44157003:A:G	8.57657e-07	-1.23722e-10	0.180687
44158351	chr19:44158351:G:A	7.68423e-07	-1.23722e-10	0.0708238
44158732	chr19:44158732:T:C	1.35778e-07	-1.23722e-10	-1.6625
44158840	chr19:44158840:GC:G	1.39675e-07	-1.23722e-10	-1.6342
44159207	chr19:44159207:T:C	2.35405e-07	-1.23722e-10	-1.11221
44159238	chr19:44159238:C:T	4.77019e-08	-1.39849	-1.31005
44159652	chr19:44159652:G:A	8.43019e-08	-0.912213	-1.2269
44159988	chr19:44159988:C:T	4.91658e-08	-1.37759	-1.30073
44160015	chr19:44160015:G:A	1.65924e-07	-1.23722e-10	-1.46199
44160613	chr19:44160613:C:T	3.44804e-07	-1.23722e-10	-0.730541
44161019	chr19:44161019:G:A	1.12916e-06	-1.23722e-10	0.455716
44161522	chr19:44161522:C:T	4.81091e-07	-1.23722e-10	-0.39746
44161824	chr19:44161824:C:A	3.22923e-07	-1.23722e-10	-0.796103
44162432	chr19:44162432:G:A	1.38918e-07	-1.23722e-10	-1.63963
44162614	chr19:44162614:A:G	7.75507e-08	-0.630766	-1.59182
44163477	chr19:44163477:A:C	1.35552e-07	-1.23722e-10	-1.66416
44164141	chr19:44164141:G:A	6.8992e-08	-1.51787	-0.821656
44164224	chr19:44164224:T:C	7.9008e-08	-1.35311	-0.85086
44164845	chr19:44164845:A:T	1.39556e-07	-1.23722e-10	-1.63505
44164937	chr19:44164937:C:T	6.00139e-07	-1.23722e-10	-0.176356
44165166	chr19:44165166:A:G	1.128e-07	-1.30913	-0.538776
44165333	chr19:44165333:A:C	1.37441e-07	-1.23722e-10	-1.65032
44166096	chr19:44166096:C:T	4.87565e-07	-1.23722e-10	-0.384094
44166108	chr19:44166108:G:A	1.37351e-07	-1.23722e-10	-1.65098
44166149	chr19:44166149:A:G	4.31332e-07	-1.23722e-10	-0.506639
44166688	chr19:44166688:A:G	1.35915e-07	-1.23722e-10	-1.66148
44166715	chr19:44166715:G:C	6.9641e-07	-1.23722e-10	-0.0275776
44167453	chr19:44167453:A:T	1.35666e-07	-1.23722e-10	-1.66332
44167766	chr19:44167766:C:G	3.21846e-07	-1.23722e-10	-0.799443
44168024	chr19:44168024:A:G	1.12849e-07	-0.582519	-1.26495
44168569	chr19:44168569:A:G	2.27475e-07	-1.23722e-10	-1.14648
44169117	chr19:44169117:T:C	3.08887e-07	-0.840541	-6.7639e-10
44169264	chr19:44169264:T:A	7.36018e-08	-1.42973	-0.845115
44169456	chr19:44169456:G:A	1.92437e-07	-1.23722e-10	-1.31375
44169781	chr19:44169781:G:A	3.79437e-07	-1.23722e-10	-0.634827
44170175	chr19:44170175:G:T	1.36019e-07	-1.23722e-10	-1.66072
44170261	chr19:44170261:T:A	2.0946e-07	-1.22898	-6.7639e-10
44170595	chr19:44170595:G:A	3.62728e-08	-1.60428	-1.37817
44170623	chr19:44170623:A:G	2.08353e-07	-1.23722e-10	-1.23428
44171121	chr19:44171121:C:T	3.57033e-08	-1.60949	-1.38878
44171648	chr19:44171648:T:C	3.21657e-07	-0.528876	-0.271155
44172108	chr19:44172108:C:T	1.37814e-07	-1.23722e-10	-1.64761
44172840	chr19:44172840:G:A	1.8738e-07	-1.34038	-6.7639e-10
44173009	chr19:44173009:T:C	2.01419e-07	-1.23722e-10	-1.26813
44173080	chr19:44173080:A:G	1.59955e-07	-0.645403	-0.85322
44173456	chr19:44173456:A:G	1.38104e-07	-1.23722e-10	-1.64551
44173621	chr19:44173621:C:T	4.856e-07	-1.23722e-10	-0.388131
44173707	chr19:44173707:G:C	1.7923e-07	-0.745818	-0.639027
44173751	chr19:44173751:G:C	1.38822e-07	-1.23722e-10	-1.64032
44174395	chr19:44174395:C:T	3.29431e-07	-1.23722e-10	-0.77615
44174753	chr19:44174753:T:C	3.73324e-07	-1.23722e-10	-0.651069
44174804	chr19:44174804:C:T	7.50848e-07	-1.23722e-10	0.0476868
44175547	chr19:44175547:A:G	1.35581e-07	-1.23722e-10	-1.66395
44176336	chr19:44176336:G:A	3.68877e-07	-1.23722e-10	-0.663055
44176361	chr19:44176361:G:A	1.35703e-07	-1.23722e-10	-1.66305
44176977	chr19:44176977:C:T	1.58074e-07	-1.23722e-10	-1.51045
44177980	chr19:44177980:T:C	3.86227e-07	-1.23722e-10	-0.617092
44178162	chr19:44178162:C:T	3.59487e-07	-1.23722e-10	-0.688838
44178945	chr19:44178945:C:T	2.12227e-07	-1.23722e-10	-1.21586
44179267	chr19:44179267:A:G	1.50593e-07	-1.23722e-10	-1.55893
44179438	chr19:44179438:C:T	2.12265e-07	-1.23722e-10	-1.21568
44179517	chr19:44179517:C:T	2.52758e-06	1.2615	-6.7639e-10
44179959	chr19:44179959:C:T	1.36023e-07	-1.23722e-10	-1.6607
44180354	chr19:44180354:G:A	3.51462e-07	-0.711416	-6.7639e-10
44181191	chr19:44181191:C:A	2.0409e-07	-1.23722e-10	-1.25496
44181291	chr19:44181291:G:A	1.25444e-07	-0.447692	-1.29396
44181493	chr19:44181493:T:A	6.95373e-07	-1.23722e-10	-0.029068
44181881	chr19:44181881:C:A	1.4272e-07	-1.61263	-6.7639e-10
44182504	chr19:44182504:G:C	3.35387e-07	-1.23722e-10	-0.758231
44182600	chr19:44182600:G:A	3.49966e-07	-0.715682	-6.7639e-10
44182654	chr19:44182654:C:T	1.49778e-07	-1.23722e-10	-1.56437
44183240	chr19:44183240:C:G	1.85352e-07	-1.35126	-6.7639e-10
44183320	chr19:44183320:C:T	2.00225e-07	-1.23722e-10	-1.27408
44184136	chr19:44184136:G:A	3.39623e-07	-1.23722e-10	-0.745681
44184503	chr19:44184503:C:T	7.59385e-07	-1.23722e-10	0.0589921
44184519	chr19:44184519:T:C	1.40022e-07	-1.23722e-10	-1.63171
44185776	chr19:44185776:G:A	3.49045e-07	-1.23722e-10	-0.718317
44187033	chr19:44187033:T:G	7.10678e-07	-1.23722e-10	-0.00729688
44187455	chr19:44187455:G:A	8.17751e-07	-1.23722e-10	0.133041
44187716	chr19:44187716:G:A	3.19284e-07	-1.23722e-10	-0.807434
44188071	chr19:44188071:G:C	3.28704e-07	-1.23722e-10	-0.778358
44188169	chr19:44188169:G:A	9.99451e-08	-0.841593	-1.1273
44188241	chr19:44188241:G:A	1.35431e-07	-1.23722e-10	-1.66505
44188403	chr19:44188403:C:T	6.96941e-07	-1.23722e-10	-0.0268162
44188438	chr19:44188438:G:A	2.75334e-07	-1.23722e-10	-0.955533
44189355	chr19:44189355:G:A	4.00631e-07	-1.23722e-10	-0.580475
44189427	chr19:44189427:C:G	9.90564e-08	-0.912332	-1.0655
44189459	chr19:44189459:A:G	9.4583e-08	-1.00432	-1.01971
44190128	chr19:44190128:C:G	1.39544e-07	-1.23722e-10	-1.63514
44190390	chr19:44190390:G:A	1.35562e-07	-1.23722e-10	-1.66409
44191645	chr19:44191645:A:G	1.3965e-07	-1.23722e-10	-1.63437
44191793	chr19:44191793:G:T	2.136e-07	-1.23722e-10	-1.20941
44192104	chr19:44192104:A:G	1.36718e-07	-1.23722e-10	-1.6556
44192131	chr19:44192131:G:A	1.99215e-07	-1.23722e-10	-1.27913
44192469	chr19:44192469:CA:C	1.62922e-07	-1.23722e-10	-1.48024
44192635	chr19:44192635:G:T	3.98663e-07	0.652229	-1.23763
44192685	chr19:44192685:G:A	3.67781e-07	-1.23722e-10	-0.666029
44192766	chr19:44192766:C:T	7.96068e-07	-1.23722e-10	0.106168
44193654	chr19:44193654:T:G	1.45186e-07	-1.23722e-10	-1.5955
44194757	chr19:44194757:CATACATATATAG:C	2.32899e-07	-1.23722e-10	-1.12291
44194789	chr19:44194789:A:G	3.68131e-07	-1.23722e-10	-0.665078
44194995	chr19:44194995:G:C	3.49865e-07	-1.23722e-10	-0.715971
44195058	chr19:44195058:T:A	1.40635e-07	-1.23722e-10	-1.62735
44195153	chr19:44195153:A:G	8.23037e-07	-1.23722e-10	0.139484
44195749	chr19:44195749:A:G	2.08585e-07	-1.23722e-10	-1.23317
44195839	chr19:44195839:T:C	1.35301e-07	-1.23722e-10	-1.66601
44196305	chr19:44196305:T:C	3.39888e-07	-1.23722e-10	-0.7449
44196522	chr19:44196522:C:T	3.25356e-07	-1.23722e-10	-0.788597
44196568	chr19:44196568:G:A	1.37475e-07	-1.23722e-10	-1.65007
44197057	chr19:44197057:A:G	1.35601e-07	-1.23722e-10	-1.6638
44197068	chr19:44197068:T:C	3.83603e-07	-1.23722e-10	-0.623909
44197792	chr19:44197792:G:A	2.50649e-07	-1.04946	-6.7639e-10
44197907	chr19:44197907:G:A	4.08359e-07	-1.23722e-10	-0.56137
44197988	chr19:44197988:A:G	1.39925e-07	-1.23722e-10	-1.63241
44198168	chr19:44198168:T:G	3.76081e-08	-1.58783	-1.35846
44198548	chr19:44198548:C:T	1.37668e-07	-1.23722e-10	-1.64867
44198890	chr19:44198890:C:T	3.38322e-07	-1.23722e-10	-0.74952
44199014	chr19:44199014:G:A	1.37511e-07	-1.23722e-10	-1.64981
44199125	chr19:44199125:A:G	2.90767e-07	-1.23722e-10	-0.900995
44199791	chr19:44199791:C:T	1.86365e-07	-1.34581	-6.7639e-10
44200133	chr19:44200133:T:G	1.70395e-07	-1.23722e-10	-1.4354
44200186	chr19:44200186:G:T	2.01003e-07	-1.23722e-10	-1.2702
44200187	chr19:44200187:C:T	2.0071e-07	-1.23722e-10	-1.27166
44200204	chr19:44200204:C:T	8.35539e-07	-1.23722e-10	0.154561
44200389	chr19:44200389:C:T	1.8361e-07	-0.365177	-0.995525
44200600	chr19:44200600:C:T	3.65904e-07	-1.23722e-10	-0.671147
44201048	chr19:44201048:G:A	7.10577e-07	-1.23722e-10	-0.00743913
44201103	chr19:44201103:T:A	3.6746e-07	-1.23722e-10	-0.666901
44201135	chr19:44201135:TA:T	7.60706e-07	-1.23722e-10	0.0607302
44201136	chr19:44201136:A:T	2.15756e-07	-1.19937	-6.7639e-10
44201919	chr19:44201919:C:T	3.63258e-08	-1.60134	-1.37965
44202262	chr19:44202262:T:C	8.43251e-08	-0.917089	-1.22175
44202298	chr19:44202298:C:CATA	4.07338e-07	-1.23722e-10	-0.563873
44202508	chr19:44202508:G:C	1.3661e-07	-1.23722e-10	-1.65639
44202625	chr19:44202625:G:A	1.39127e-07	-1.23722e-10	-1.63813
44202721	chr19:44202721:A:G	4.01301e-07	-1.23722e-10	-0.578805
44203153	chr19:44203153:C:G	1.38029e-07	-1.23722e-10	-1.64605
44203530	chr19:44203530:CCT:C	8.32261e-08	-0.557558	-1.5944
44203637	chr19:44203637:G:C	6.86373e-07	-1.23722e-10	-0.0420963
44203716	chr19:44203716:A:G	3.42457e-07	-1.23722e-10	-0.737371
44203862	chr19:44203862:G:A	4.29045e-07	0.673976	-1.18593
44203986	chr19:44203986:G:A	3.54626e-07	-1.23722e-10	-0.702454
44204167	chr19:44204167:G:A	1.90925e-07	-1.32164	-6.7639e-10
44204928	chr19:44204928:C:T	7.50848e-07	-1.23722e-10	0.0476868
44205145	chr19:44205145:T:C	7.43399e-07	-1.23722e-10	0.0377161
44205814	chr19:44205814:ATTG:A	1.72204e-07	-1.23722e-10	-1.42484
44206514	chr19:44206514:G:A	3.58617e-07	-1.23722e-10	-0.691261
44207058	chr19:44207058:T:C	3.52198e-07	-1.23722e-10	-0.709324
44207238	chr19:44207238:T:C	1.36522e-07	-1.23722e-10	-1.65703
44207433	chr19:44207433:G:T	6.55993e-07	-1.23722e-10	-0.0873661
44207470	chr19:44207470:C:T	1.16369e-07	-0.541803	-1.27494
44207561	chr19:44207561:T:G	8.21708e-08	-0.55353	-1.61119
44207654	chr19:44207654:C:G	3.15003e-07	-0.820935	-6.7639e-10
44208118	chr19:44208118:G:T	1.68241e-06	-1.23722e-10	0.854467
44208363	chr19:44208363:C:T	8.26092e-08	-0.558276	-1.60112
44208531	chr19:44208531:G:T	1.77519e-07	-0.355386	-1.03905
44208982	chr19:44208982:G:A	3.68778e-07	-1.23722e-10	-0.663323
44209254	chr19:44209254:G:A	1.48154e-07	-1.57527	-6.7639e-10
44209665	chr19:44209665:C:CA	1.40447e-07	-1.23722e-10	-1.62869
44209744	chr19:44209744:A:G	8.43526e-07	-1.23722e-10	0.164074
44209794	chr19:44209794:G:A	5.7016e-07	-1.23722e-10	-0.2276
44210459	chr19:44210459:A:G	1.50057e-07	-1.23722e-10	-1.5625
44210745	chr19:44210745:G:T	1.36595e-07	-1.16929	-0.48721
44210980	chr19:44210980:G:A	5.72314e-08	-0.895589	-1.63083
44211034	chr19:44211034:A:C	2.68177e-07	-1.23722e-10	-0.981869
44211151	chr19:44211151:C:T	5.48954e-07	-1.23722e-10	-0.265502
44211155	chr19:44211155:G:A	7.72695e-07	-1.23722e-10	0.0763672
44211868	chr19:44211868:G:A	1.19989e-07	-0.760925	-1.0252
44212157	chr19:44212157:G:A	1.37548e-07	-1.23722e-10	-1.64954
44213516	chr19:44213516:T:C	9.18854e-08	-0.775399	-1.27758
44213825	chr19:44213825:G:A	1.61185e-07	-0.581783	-0.909184
44215259	chr19:44215259:C:T	8.6062e-07	-1.23722e-10	0.184136
44215425	chr19:44215425:C:T	1.40267e-07	-1.23722e-10	-1.62997
44215843	chr19:44215843:C:T	9.70186e-07	-1.12727	1.43124
44216208	chr19:44216208:CTCT:C	1.40118e-07	-1.23722e-10	-1.63103
44216216	chr19:44216216:T:G	3.40951e-07	-0.741777	-6.7639e-10
44217128	chr19:44217128:G:A	1.24564e-07	-0.739663	-1.00903
44217252	chr19:44217252:C:T	1.67994e-07	-0.175735	-1.27386
44217906	chr19:44217906:A:T	4.58521e-07	-1.23722e-10	-0.445512
44219042	chr19:44219042:C:T	3.32172e-07	-1.23722e-10	-0.767864
44219258	chr19:44219258:TCTC:T	3.06293e-06	-1.23722e-10	1.45361
44219417	chr19:44219417:T:C	1.96736e-07	-1.23722e-10	-1.29166
44219950	chr19:44219950:T:A	1.69198e-07	-1.23722e-10	-1.44245
44220570	chr19:44220570:C:T	1.02035e-07	-0.896856	-1.05135
44220637	chr19:44220637:G:A	5.66442e-07	-1.23722e-10	-0.234142
44220659	chr19:44220659:A:T	2.35879e-07	-1.23722e-10	-1.1102
44220712	chr19:44220712:G:T	4.00049e-07	-1.23722e-10	-0.58193
44221603	chr19:44221603:G:A	2.36764e-07	-1.23722e-10	-1.10645
44221624	chr19:44221624:G:A	5.55326e-07	-1.23722e-10	-0.253962
44221705	chr19:44221705:T:G	1.44541e-07	-1.23722e-10	-1.59995
44221721	chr19:44221721:A:G	2.07591e-07	-1.23722e-10	-1.23795
44221908	chr19:44221908:A:C	1.74026e-07	-1.41431	-6.7639e-10
44221920	chr19:44221920:A:G	1.35362e-07	-1.23722e-10	-1.66557
44221993	chr19:44221993:T:C	1.40477e-07	-1.23722e-10	-1.62848
44222084	chr19:44222084:G:A	4.88562e-07	-1.23722e-10	-0.38205
44222477	chr19:44222477:A:C	1.23149e-06	-1.23722e-10	0.542461
44222618	chr19:44222618:C:G	2.88814e-07	-0.907734	-6.7639e-10
44223058	chr19:44223058:T:G	9.32187e-07	-1.23722e-10	0.264017
44223443	chr19:44223443:C:A	1.39719e-07	-1.23722e-10	-1.63388
44223576	chr19:44223576:T:G	7.4098e-08	-1.1124	-1.15573
44223866	chr19:44223866:G:A	9.04594e-08	-1.09935	-0.969264
44223940	chr19:44223940:G:A	4.58972e-07	-1.23722e-10	-0.444528
44223976	chr19:44223976:A:G	1.36248e-07	-1.23722e-10	-1.65904
44224020	chr19:44224020:A:G	8.72356e-08	-0.995276	-1.10963
44224025	chr19:44224025:C:T	1.7502e-07	-1.23722e-10	-1.40862
44224357	chr19:44224357:C:T	8.80996e-08	-0.493019	-1.60203
44224994	chr19:44224994:C:A	1.35707e-07	-1.23722e-10	-1.66302
44225359	chr19:44225359:G:A	1.97273e-07	-1.23722e-10	-1.28893
44225554	chr19:44225554:C:T	1.73598e-07	-1.41678	-6.7639e-10
44225560	chr19:44225560:G:A	2.91093e-07	-1.23722e-10	-0.899874
44225596	chr19:44225596:G:A	1.35247e-07	-1.23722e-10	-1.66641
44226033	chr19:44226033:A:G	1.40304e-07	-1.23722e-10	-1.6297
44226203	chr19:44226203:T:C	9.09567e-08	-1.18464	-0.878489
44226343	chr19:44226343:T:C	4.33453e-07	-1.23722e-10	-0.501733
44226457	chr19:44226457:C:T	1.76108e-07	-1.40242	-6.7639e-10
44226483	chr19:44226483:C:T	2.95461e-07	-1.23722e-10	-0.884979
44226490	chr19:44226490:C:T	1.35595e-07	-1.23722e-10	-1.66385
44226824	chr19:44226824:A:G	1.86567e-06	0.957858	-6.7639e-10
44227054	chr19:44227054:GGTTAGAGATAAATCTTCA:G	1.8145e-07	-1.23722e-10	-1.37254
44227069	chr19:44227069:T:A	5.48462e-07	-1.23722e-10	-0.266399
44227331	chr19:44227331:C:T	3.45311e-07	-1.23722e-10	-0.729073
44227500	chr19:44227500:G:A	1.58321e-07	-1.23722e-10	-1.50889
44227635	chr19:44227635:T:C	1.39367e-07	-1.23722e-10	-1.63641
44227693	chr19:44227693:A:G	2.8352e-07	-1.23722e-10	-0.926233
44227784	chr19:44227784:T:C	7.98221e-07	-1.23722e-10	0.108869
44227978	chr19:44227978:C:T	2.32559e-07	-1.23722e-10	-1.12437
44228000	chr19:44228000:G:A	4.35305e-07	-1.23722e-10	-0.49747
44228682	chr19:44228682:A:G	4.02043e-07	-1.23722e-10	-0.576957
44229047	chr19:44229047:A:G	3.36522e-07	-1.23722e-10	-0.754855
44229104	chr19:44229104:G:C	1.37976e-07	-1.23722e-10	-1.64644
44229473	chr19:44229473:G:C	1.36234e-07	-1.23722e-10	-1.65914
44229590	chr19:44229590:C:T	1.42295e-07	-1.23722e-10	-1.61561
44229977	chr19:44229977:A:G	1.35978e-07	-1.23722e-10	-1.66102
44230304	chr19:44230304:C:T	1.38665e-07	-1.23722e-10	-1.64146
44231272	chr19:44231272:GC:G	3.81102e-07	-0.630451	-6.7639e-10
44232079	chr19:44232079:T:C	1.77859e-07	-1.23722e-10	-1.39252
44232355	chr19:44232355:T:C	1.73965e-07	-1.23722e-10	-1.41466
44232685	chr19:44232685:G:T	1.35962e-07	-1.23722e-10	-1.66114
44232856	chr19:44232856:C:T	1.36391e-07	-1.23722e-10	-1.65799
44233356	chr19:44233356:T:C	1.52247e-07	-1.54801	-6.7639e-10
44233686	chr19:44233686:G:A	1.27901e-07	-0.917031	-0.805226
44233910	chr19:44233910:C:T	4.57745e-07	-1.23722e-10	-0.447206
44234160	chr19:44234160:C:T	1.35234e-07	-1.23722e-10	-1.66651
44234878	chr19:44234878:G:A	1.7719e-07	-1.23722e-10	-1.3963
44235150	chr19:44235150:T:C	9.71477e-08	-1.04727	-0.950013
44235246	chr19:44235246:T:C	1.17937e-07	-0.963716	-0.839653
44235534	chr19:44235534:G:A	8.60732e-07	-1.23722e-10	0.184266
44235969	chr19:44235969:C:T	1.39372e-07	-1.23722e-10	-1.63637
44236449	chr19:44236449:G:A	4.78508e-07	-1.23722e-10	-0.402845
44236563	chr19:44236563:G:A	1.56502e-07	-1.23722e-10	-1.52045
44237073	chr19:44237073:C:G	8.28105e-07	-1.23722e-10	0.145623
44237082	chr19:44237082:G:T	4.69679e-07	-1.23722e-10	-0.421467
44237350	chr19:44237350:A:G	7.31759e-07	-1.23722e-10	0.0219346
44237403	chr19:44237403:G:A	3.85265e-07	-1.23722e-10	-0.619584
44237455	chr19:44237455:C:T	1.36004e-07	-1.23722e-10	-1.66083
44237481	chr19:44237481:A:C	2.30798e-07	-1.13197	-6.7639e-10
44237674	chr19:44237674:A:G	5.1234e-08	-0.998177	-1.63894
44237803	chr19:44237803:A:G	1.9831e-07	-1.23722e-10	-1.28369
44237985	chr19:44237985:TTATG:T	2.75904e-07	-1.23722e-10	-0.953462
44238125	chr19:44238125:A:G	9.35318e-08	-1.01543	-1.01979
44238962	chr19:44238962:C:T	8.19657e-08	-1.08183	-1.08539
44239570	chr19:44239570:A:G	1.89993e-07	-1.23722e-10	-1.32653
44239655	chr19:44239655:G:C	7.42521e-08	-1.20931	-1.05675
44239764	chr19:44239764:A:C	7.99484e-07	-1.23722e-10	0.11045
44239955	chr19:44239955:T:TACCTCTCATTCTCTGA	2.1212e-07	-1.21637	-6.7639e-10
44240279	chr19:44240279:A:G	1.39269e-07	-1.23722e-10	-1.63711
44240717	chr19:44240717:G:A	8.11919e-08	-1.0536	-1.12311
44240884	chr19:44240884:G:A	2.07813e-07	-1.23722e-10	-1.23688
44241133	chr19:44241133:A:T	1.35581e-07	-1.23722e-10	-1.66395
44241284	chr19:44241284:T:G	8.60193e-08	-1.02433	-1.09461
44241782	chr19:44241782:G:A	7.1772e-07	-1.23722e-10	0.00256321
44242218	chr19:44242218:T:A	3.09329e-07	-1.59666	0.757549
44242335	chr19:44242335:T:G	1.52726e-07	-1.23722e-10	-1.54487
44242682	chr19:44242682:C:G	4.31328e-07	-1.23722e-10	-0.506648
44242838	chr19:44242838:A:G	1.57693e-07	-0.334191	-1.17867
44242851	chr19:44242851:A:T	2.78529e-08	-1.59086	-1.65572
44243368	chr19:44243368:T:G	7.80842e-07	-1.23722e-10	0.0868556
44243598	chr19:44243598:CT:C	3.45846e-08	-1.46469	-1.56542
44243629	chr19:44243629:C:T	1.80101e-07	-1.12486	-0.255139
44243695	chr19:44243695:T:A	1.512e-07	-1.23722e-10	-1.55492
44243848	chr19:44243848:C:T	8.26345e-08	-1.11983	-1.03926
44244808	chr19:44244808:C:A	8.96385e-08	-1.14063	-0.937105
44245106	chr19:44245106:T:C	3.19299e-07	-1.23722e-10	-0.807389
44246099	chr19:44246099:C:T	3.24713e-07	0.241963	-1.03254
44246272	chr19:44246272:C:T	1.35729e-07	-1.23722e-10	-1.66286
44246418	chr19:44246418:G:T	5.59551e-08	-1.10153	-1.44744
44246810	chr19:44246810:G:A	8.39212e-08	-1.14101	-1.00262
44247315	chr19:44247315:G:A	1.50816e-07	-1.23722e-10	-1.55746
44247683	chr19:44247683:G:A	4.90936e-06	1.92538	-6.7639e-10
44248324	chr19:44248324:G:A	8.91853e-08	-1.10614	-0.976665
44248347	chr19:44248347:GTGT:G	1.58389e-07	-1.23722e-10	-1.50847
44248568	chr19:44248568:A:G	2.95178e-06	-1.38181	2.79846
44248702	chr19:44248702:C:T	3.22635e-07	0.229853	-1.02685
44248790	chr19:44248790:T:C	3.46049e-07	0.267846	-0.994782
44248965	chr19:44248965:G:A	2.24403e-07	-1.23722e-10	-1.16007
44248981	chr19:44248981:C:T	1.76915e-07	-1.39785	-6.7639e-10
44249077	chr19:44249077:A:C	4.02989e-07	-1.23722e-10	-0.574608
44249685	chr19:44249685:C:T	3.55816e-07	-1.23722e-10	-0.699104
44249711	chr19:44249711:G:C	5.44495e-08	-1.18364	-1.39261
44250273	chr19:44250273:G:A	3.20113e-07	-1.46664	0.661803
44252502	chr19:44252502:T:C	9.10436e-08	-1.16561	-0.896573
44253325	chr19:44253325:A:G	1.35613e-07	-1.23722e-10	-1.66371
44253388	chr19:44253388:A:C	1.41273e-07	-1.23722e-10	-1.62282
44254092	chr19:44254092:TA:T	1.35605e-07	-1.23722e-10	-1.66377
44254809	chr19:44254809:T:TAG	7.98221e-07	-1.23722e-10	0.108869
44255032	chr19:44255032:G:C	5.19856e-08	-1.1259	-1.49665
44255534	chr19:44255534:A:G	1.35401e-07	-1.23722e-10	-1.66527
44255866	chr19:44255866:AT:A	1.78982e-07	-1.23722e-10	-1.38623
44256105	chr19:44256105:G:T	5.51627e-08	-1.17903	-1.3842
44256464	chr19:44256464:T:TA	1.40928e-07	-1.23722e-10	-1.62526
44256775	chr19:44256775:C:T	8.33088e-08	-1.16995	-0.981009
44256809	chr19:44256809:T:C	3.04587e-07	-1.23722e-10	-0.854561
44256961	chr19:44256961:C:T	1.90881e-07	-1.1188	-0.20307
44257259	chr19:44257259:G:C	9.13512e-07	-1.23722e-10	0.243779
44257554	chr19:44257554:A:G	8.12533e-08	-1.20466	-0.971284
44257857	chr19:44257857:C:G	3.68417e-07	0.282676	-0.946978
44258018	chr19:44258018:T:C	3.44395e-07	0.346476	-1.0782
44259481	chr19:44259481:T:C	1.88719e-07	-1.19088	-0.14238
44259506	chr19:44259506:TC:T	4.18038e-08	-1.38672	-1.45381
44259591	chr19:44259591:T:C	8.41747e-08	-1.21442	-0.926205
44260135	chr19:44260135:T:TC	1.55058e-07	-1.23722e-10	-1.52971
44260137	chr19:44260137:T:C	1.55172e-07	-1.23722e-10	-1.52898
44260254	chr19:44260254:T:C	5.1475e-07	-1.23722e-10	-0.329836
44260452	chr19:44260452:C:CT	1.42997e-07	-1.23722e-10	-1.61069
44260645	chr19:44260645:T:TA	1.50252e-07	-1.56121	-6.7639e-10
44261072	chr19:44261072:TG:T	9.73906e-07	-1.23722e-10	0.307798
44261684	chr19:44261684:C:G	1.35256e-07	-1.23722e-10	-1.66635
44261776	chr19:44261776:C:T	9.97842e-08	-1.14578	-0.824728
44261901	chr19:44261901:C:T	3.40074e-07	-0.744354	-6.7639e-10
44261961	chr19:44261961:C:T	5.10755e-08	-1.23525	-1.40496
44262290	chr19:44262290:G:A	1.52827e-06	0.758372	-6.7639e-10
44262428	chr19:44262428:G:A	4.27569e-07	0.359644	-0.875046
44262902	chr19:44262902:T:C	1.97947e-07	-1.23722e-10	-1.28552
44262957	chr19:44262957:C:T	1.35344e-07	-1.23722e-10	-1.66569
44263050	chr19:44263050:C:T	3.36342e-07	-1.23722e-10	-0.755388
44263413	chr19:44263413:C:A	2.47023e-07	-1.22583	0.161793
44263781	chr19:44263781:A:G	1.38399e-07	-1.23722e-10	-1.64337
44264684	chr19:44264684:A:G	1.45691e-07	-1.23722e-10	-1.59203
44264775	chr19:44264775:ATGT:A	5.00357e-08	-1.22625	-1.43453
44265178	chr19:44265178:T:C	1.38364e-07	-1.23722e-10	-1.64363
44265374	chr19:44265374:C:T	7.49832e-08	-0.976981	-1.27927
44265376	chr19:44265376:C:T	4.45906e-08	-1.12854	-1.64746
44265378	chr19:44265378:C:T	2.99474e-07	-0.871489	-6.7639e-10
44265443	chr19:44265443:C:T	4.90246e-08	-1.02184	-1.65935
44265821	chr19:44265821:C:T	1.12215e-07	-0.911437	-0.941665
44265902	chr19:44265902:C:T	4.30357e-07	-1.23722e-10	-0.508902
44266059	chr19:44266059:G:A	1.39063e-07	-1.23722e-10	-1.63859
44266598	chr19:44266598:C:A	9.83078e-07	-1.23722e-10	0.317171
44267328	chr19:44267328:G:C	8.56553e-07	-1.23722e-10	0.179399
44267347	chr19:44267347:G:T	1.62532e-07	-1.27684	-0.205801
44267436	chr19:44267436:C:T	8.12294e-07	-1.23722e-10	0.126346
44268818	chr19:44268818:TCTTC:T	1.40704e-07	-1.23722e-10	-1.62686
44269098	chr19:44269098:T:C	1.01272e-07	-0.845432	-1.11028
44269355	chr19:44269355:G:A	1.12348e-07	-0.84924	-1.00268
44269360	chr19:44269360:A:G	2.34587e-07	0.0133206	-1.12901
44269364	chr19:44269364:T:C	1.36492e-07	-1.23722e-10	-1.65725
44269366	chr19:44269366:G:A	1.39774e-07	-1.23722e-10	-1.63349
44269774	chr19:44269774:G:A	1.35301e-07	-1.23722e-10	-1.66601
44269972	chr19:44269972:G:C	9.28828e-07	-1.23722e-10	0.260407
44270176	chr19:44270176:G:C	8.61844e-07	-1.23722e-10	0.185557
44270502	chr19:44270502:C:A	1.71424e-07	-1.42938	-6.7639e-10
44270677	chr19:44270677:G:A	1.2113e-07	-0.881773	-0.894878
44270680	chr19:44270680:A:T	0.000179462	2.47335	3.05085
44270694	chr19:44270694:C:T	0.000169803	2.4451	3.02377
44270777	chr19:44270777:C:T	1.39747e-07	-1.23722e-10	-1.63368
44270888	chr19:44270888:C:T	4.49173e-07	-1.23722e-10	-0.466109
44271102	chr19:44271102:G:A	3.5961e-08	-1.3562	-1.63488
44271532	chr19:44271532:C:T	1.82652e-07	-1.31176	-0.0541767
44271573	chr19:44271573:G:A	1.7154e-07	-1.23722e-10	-1.4287
44272817	chr19:44272817:C:T	3.34869e-07	-1.23722e-10	-0.759777
44273242	chr19:44273242:T:A	1.35316e-07	-1.23722e-10	-1.6659
44273399	chr19:44273399:T:C	4.82649e-07	-1.23722e-10	-0.394227
44273709	chr19:44273709:G:A	1.41018e-07	-1.23722e-10	-1.62463
44273995	chr19:44273995:TCACACTGGAGAGAAACCATATAAATGTGAGGTATGTGATAAGGGCTTCAGTAAGGCCTCAAATCTTCAAGCCCATCAGAGAATC:T	3.63887e-07	-1.23722e-10	-0.676673
44274252	chr19:44274252:A:C	2.79842e-07	0.21199	-1.15128
44274646	chr19:44274646:G:A	6.27313e-08	-1.53045	-0.90421
44275178	chr19:44275178:C:T	0.00016897	2.51511	2.94884
44275493	chr19:44275493:A:T	1.03755e-07	-0.807861	-1.12363
44275497	chr19:44275497:A:T	1.63109e-07	-1.31959	-0.159512
44275635	chr19:44275635:C:A	2.83968e-08	-1.56334	-1.6639
44275884	chr19:44275884:G:GA	1.42623e-07	-1.23722e-10	-1.61331
44276115	chr19:44276115:C:T	3.31169e-07	-1.23722e-10	-0.770889
44276755	chr19:44276755:C:T	4.23282e-08	-1.16196	-1.6661
44276821	chr19:44276821:ATATT:A	2.77027e-07	-1.23722e-10	-0.949401
44276953	chr19:44276953:G:C	2.74611e-07	-1.23722e-10	-0.958163
44277160	chr19:44277160:GATCA:G	2.83248e-08	-1.56683	-1.66295
44277565	chr19:44277565:G:A	1.52018e-07	-1.54952	-6.7639e-10
44278105	chr19:44278105:AC:A	1.37022e-07	-1.23722e-10	-1.65337
44278889	chr19:44278889:G:A	2.687e-07	-1.23722e-10	-0.979921
44279093	chr19:44279093:T:C	2.43926e-07	-1.23722e-10	-1.07665
44279274	chr19:44279274:A:G	1.98566e-07	-1.23722e-10	-1.28239
44279509	chr19:44279509:A:G	2.99423e-07	-0.87166	-6.7639e-10
44279851	chr19:44279851:C:T	6.97639e-08	-1.03181	-1.29659
44280056	chr19:44280056:C:T	5.87113e-07	-1.23722e-10	-0.198299
44280103	chr19:44280103:C:T	1.74758e-07	-0.113525	-1.29659
44280526	chr19:44280526:T:C	4.36257e-07	-1.23722e-10	-0.495286
44280784	chr19:44280784:T:C	1.84514e-07	-1.23722e-10	-1.35579
44281083	chr19:44281083:T:C	1.84972e-07	0.0533668	-1.40668
44281301	chr19:44281301:T:C	1.36358e-07	-1.23722e-10	-1.65823
44281362	chr19:44281362:A:G	1.49503e-07	-1.5662	-6.7639e-10
44281587	chr19:44281587:A:G	1.70948e-07	-1.23722e-10	-1.43216
44281891	chr19:44281891:C:T	1.45413e-07	-1.23722e-10	-1.59394
44282189	chr19:44282189:T:C	3.40265e-08	-1.38003	-1.66635
44283119	chr19:44283119:AG:A	3.8007e-07	-1.23722e-10	-0.633162
44283714	chr19:44283714:C:T	5.36251e-07	-1.23722e-10	-0.288915
44283715	chr19:44283715:G:A	7.27543e-07	0.689821	-0.673664
44284143	chr19:44284143:C:T	1.37719e-07	-1.23722e-10	-1.6483
44284245	chr19:44284245:T:C	1.4225e-07	-1.23722e-10	-1.61593
44284355	chr19:44284355:G:A	2.05923e-07	-1.24602	-6.7639e-10
44284971	chr19:44284971:C:T	2.9036e-08	-1.56063	-1.64435
44285734	chr19:44285734:G:A	1.39361e-06	0.666137	-6.7639e-10
44286160	chr19:44286160:G:T	1.23412e-07	-0.711723	-1.04626
44287082	chr19:44287082:T:C	1.38186e-07	-1.23722e-10	-1.64492
44287294	chr19:44287294:T:A	1.75779e-07	-1.40429	-6.7639e-10
44288544	chr19:44288544:C:T	2.08872e-07	-1.23722e-10	-1.2318
44288814	chr19:44288814:T:C	2.40554e-07	-1.23722e-10	-1.09057
44288816	chr19:44288816:G:A	1.63706e-07	-0.028539	-1.44691
44289364	chr19:44289364:A:G	2.37584e-07	-1.23722e-10	-1.10299
44289507	chr19:44289507:C:T	2.35039e-07	-1.23722e-10	-1.11377
44290419	chr19:44290419:T:C	4.28738e-07	-1.23722e-10	-0.512672
44290551	chr19:44290551:G:A	3.59083e-08	-1.32829	-1.66426
44290603	chr19:44290603:T:C	8.60488e-07	-1.23722e-10	0.183983
44290753	chr19:44290753:AC:A	9.29701e-07	-1.23722e-10	0.261346
44291412	chr19:44291412:T:C	2.47308e-07	-1.23722e-10	-1.06288
44292141	chr19:44292141:C:T	1.35233e-07	-1.23722e-10	-1.66652
44292176	chr19:44292176:T:G	8.14033e-07	-1.23722e-10	0.128484
44292390	chr19:44292390:T:A	7.77461e-07	0.77429	-0.691773
44292612	chr19:44292612:A:C	6.95865e-08	-1.04361	-1.28733
44292752	chr19:44292752:C:T	1.19673e-07	-0.696889	-1.09187
44292797	chr19:44292797:A:T	3.98479e-07	-1.23722e-10	-0.585863
44293080	chr19:44293080:C:T	2.28335e-07	-1.23722e-10	-1.1427
44293879	chr19:44293879:A:G	2.06569e-07	-1.23722e-10	-1.24288
44294110	chr19:44294110:T:C	2.36444e-07	-1.23722e-10	-1.1078
44294115	chr19:44294115:C:T	3.85651e-06	0.442824	1.24118
44294523	chr19:44294523:T:G	1.45086e-07	-1.23722e-10	-1.59619
44294765	chr19:44294765:G:A	2.4488e-07	-1.23722e-10	-1.07275
44294796	chr19:44294796:A:G	1.09581e-07	-0.743174	-1.13368
44294889	chr19:44294889:C:T	1.43717e-07	-1.60567	-6.7639e-10
44295390	chr19:44295390:G:A	1.39377e-07	-1.23722e-10	-1.63634
44295438	chr19:44295438:T:C	1.71231e-07	-0.00405831	-1.42645
44295950	chr19:44295950:G:T	1.73587e-07	-1.23722e-10	-1.41684
44296115	chr19:44296115:T:G	7.05003e-08	-1.00983	-1.30807
44296464	chr19:44296464:G:A	1.35326e-07	-1.23722e-10	-1.66583
44296465	chr19:44296465:A:G	1.37025e-07	-1.23722e-10	-1.65335
44296561	chr19:44296561:C:T	1.92148e-07	-1.31525	-6.7639e-10
44297164	chr19:44297164:G:A	4.34954e-07	-0.498277	-6.7639e-10
44297261	chr19:44297261:AC:A	1.95582e-07	-1.29754	-6.7639e-10
44297298	chr19:44297298:T:A	1.36854e-07	-1.23722e-10	-1.6546
44297382	chr19:44297382:G:T	8.82535e-08	-0.445473	-1.64783
44298748	chr19:44298748:T:C	1.41005e-07	-1.23722e-10	-1.62472
44298925	chr19:44298925:G:C	1.35669e-07	-1.23722e-10	-1.6633
44299355	chr19:44299355:T:C	3.45666e-08	-1.56777	-1.46286
44299597	chr19:44299597:T:C	2.23197e-07	-1.23722e-10	-1.16546
44299966	chr19:44299966:C:T	2.57922e-07	-0.179123	-0.841738
44300072	chr19:44300072:G:A	1.36299e-07	-1.23722e-10	-1.65866
44300707	chr19:44300707:G:A	1.4384e-06	0.697768	-6.7639e-10
44301024	chr19:44301024:A:T	1.58271e-06	0.793375	-6.7639e-10
44301028	chr19:44301028:A:G	1.39714e-07	-1.23722e-10	-1.63392
44301283	chr19:44301283:C:T	1.41295e-07	-1.23722e-10	-1.62267
44301437	chr19:44301437:A:G	6.16248e-07	-1.23722e-10	-0.149868
44302001	chr19:44302001:T:C	1.4187e-07	-1.23722e-10	-1.61861
44302207	chr19:44302207:T:A	1.35472e-07	-1.23722e-10	-1.66475
44302876	chr19:44302876:ATG:A	6.47755e-08	-1.04241	-1.36018
44303756	chr19:44303756:G:T	4.91252e-07	-1.23722e-10	-0.37656
44303965	chr19:44303965:T:C	1.39123e-07	-1.23722e-10	-1.63816
44304078	chr19:44304078:G:T	1.36968e-07	-1.23722e-10	-1.65377
44304120	chr19:44304120:C:T	2.07256e-07	-1.23722e-10	-1.23956
44304286	chr19:44304286:A:G	1.35375e-07	-1.23722e-10	-1.66547
44304483	chr19:44304483:C:G	1.41103e-07	-1.23722e-10	-1.62403
44304589	chr19:44304589:T:A	1.35683e-07	-1.23722e-10	-1.6632
44304795	chr19:44304795:C:T	1.65399e-07	-1.23722e-10	-1.46515
44304844	chr19:44304844:C:T	2.83916e-08	-1.56321	-1.66421
44305196	chr19:44305196:A:G	1.39157e-07	-1.23722e-10	-1.63791
44305625	chr19:44305625:A:T	1.36099e-07	-1.23722e-10	-1.66013
44306258	chr19:44306258:T:C	7.26445e-07	0.834452	-0.819806
44306332	chr19:44306332:T:C	2.09597e-07	-1.22833	-6.7639e-10
44306434	chr19:44306434:A:G	3.73823e-08	-1.33439	-1.61793
44306551	chr19:44306551:G:A	4.91389e-08	-1.30615	-1.37271
44306753	chr19:44306753:G:C	6.63404e-07	-1.23722e-10	-0.0761321
44307308	chr19:44307308:C:T	2.13354e-07	-1.23722e-10	-1.21056
44307537	chr19:44307537:G:A	1.35244e-07	-1.23722e-10	-1.66644
44308675	chr19:44308675:G:T	1.39957e-07	-1.23722e-10	-1.63218
44309462	chr19:44309462:T:C	1.35386e-07	-1.23722e-10	-1.66538
44309598	chr19:44309598:T:C	1.35616e-07	-1.23722e-10	-1.66369
44309891	chr19:44309891:G:C	1.43056e-07	-1.23722e-10	-1.61028
44309947	chr19:44309947:T:C	5.53948e-08	-1.23131	-1.32772
44310249	chr19:44310249:C:T	1.26752e-07	-1.22408	-0.507207
44310321	chr19:44310321:C:T	5.45762e-08	-1.22837	-1.34554
44310578	chr19:44310578:G:A	5.49917e-08	-1.23302	-1.33332
44310626	chr19:44310626:G:A	5.74277e-08	-1.21335	-1.30964
44310690	chr19:44310690:C:T	5.52965e-08	-1.2305	-1.3303
44312153	chr19:44312153:T:C	7.46876e-07	0.975192	-0.932809
44312539	chr19:44312539:G:T	1.39158e-07	-1.23722e-10	-1.6379
44313015	chr19:44313015:G:C	4.93156e-08	-1.21421	-1.46106
44313163	chr19:44313163:A:G	7.04203e-08	-0.687663	-1.63137
44313344	chr19:44313344:T:C	4.28553e-08	-1.2737	-1.54199
44313534	chr19:44313534:T:C	5.87655e-07	0.587098	-0.784475
44313640	chr19:44313640:G:A	5.53793e-08	-1.22887	-1.33044
44313672	chr19:44313672:T:C	8.25633e-07	-1.23722e-10	0.142634
44313712	chr19:44313712:C:T	5.4078e-08	-1.23646	-1.34663
44314710	chr19:44314710:T:C	6.05595e-08	-1.16899	-1.3009
44314832	chr19:44314832:T:G	2.1e-07	-0.306406	-0.920002
44314842	chr19:44314842:A:G	2.55164e-07	-1.23722e-10	-1.03161
44314909	chr19:44314909:C:T	1.07691e-07	-0.238909	-1.65534
44315328	chr19:44315328:A:G	3.1592e-08	-1.45424	-1.66638
44315429	chr19:44315429:A:T	2.05495e-07	-1.61488	0.36679
44315485	chr19:44315485:C:T	3.11466e-08	-1.46844	-1.66638
44315614	chr19:44315614:T:C	2.66763e-07	-1.23722e-10	-0.987158
44315966	chr19:44315966:C:T	3.37148e-08	-1.39004	-1.66554
44316101	chr19:44316101:A:C	1.50897e-07	-1.23722e-10	-1.55692
44316142	chr19:44316142:A:G	1.08775e-07	-0.228795	-1.65544
44316309	chr19:44316309:A:G	2.18508e-07	-1.61654	0.429844
44316374	chr19:44316374:T:C	2.16557e-07	-1.6173	0.421641
44316550	chr19:44316550:T:A	1.3536e-07	-1.23722e-10	-1.66558
44316745	chr19:44316745:A:C	5.54862e-08	-1.19293	-1.36445
44316842	chr19:44316842:G:A	6.55296e-07	-0.0884296	-6.7639e-10
44317128	chr19:44317128:G:A	3.27648e-08	-1.42142	-1.66274
44317167	chr19:44317167:T:C	6.52617e-06	2.21006	-6.7639e-10
44317505	chr19:44317505:T:C	6.43603e-07	-1.23722e-10	-0.106435
44317584	chr19:44317584:C:T	1.05053e-07	-0.265149	-1.6539
44318120	chr19:44318120:G:A	1.4205e-07	-1.23722e-10	-1.61734
44318167	chr19:44318167:T:C	2.30382e-07	-0.381084	-0.752696
44318390	chr19:44318390:G:A	2.09317e-07	-1.23722e-10	-1.22966
44318733	chr19:44318733:T:C	1.81764e-07	0.187485	-1.55829
44318852	chr19:44318852:CAT:C	1.81731e-07	0.167259	-1.53825
44319201	chr19:44319201:C:T	1.79465e-07	-1.38354	-6.7639e-10
44319319	chr19:44319319:C:T	1.85919e-07	-1.23722e-10	-1.3482
44319571	chr19:44319571:A:C	3.23154e-08	-1.46309	-1.63489
44319780	chr19:44319780:T:C	1.46222e-07	-1.23722e-10	-1.58839
44320311	chr19:44320311:C:T	3.20453e-07	-1.23722e-10	-0.803782
44320340	chr19:44320340:T:C	1.56398e-07	-1.23722e-10	-1.52112
44320526	chr19:44320526:T:C	3.83704e-07	0.617317	-1.24096
44320882	chr19:44320882:G:A	1.40199e-07	-1.23722e-10	-1.63045
44320908	chr19:44320908:T:C	1.35845e-07	-1.23722e-10	-1.662
44320943	chr19:44320943:C:T	2.89069e-07	-1.23722e-10	-0.90685
44321015	chr19:44321015:C:A	2.91857e-07	-1.23722e-10	-0.897253
44321120	chr19:44321120:CCTTT:C	1.35665e-07	-1.23722e-10	-1.66333
44321160	chr19:44321160:A:G	1.35282e-07	-1.23722e-10	-1.66615
44321453	chr19:44321453:C:T	1.35232e-07	-1.23722e-10	-1.66653
44321467	chr19:44321467:A:G	4.47707e-07	0.850728	-1.32011
44321987	chr19:44321987:G:A	2.95868e-06	3.06894	-1.64996
44322189	chr19:44322189:G:A	3.02358e-08	-1.50457	-1.65992
44322967	chr19:44322967:T:C	1.47422e-06	1.20985	-0.487481
44323039	chr19:44323039:T:A	7.91232e-07	-1.23722e-10	0.100074
44323110	chr19:44323110:C:T	4.1355e-06	2.81552	-1.06168
44323117	chr19:44323117:C:T	3.38839e-07	-1.23722e-10	-0.747991
44323748	chr19:44323748:C:A	1.69312e-07	-1.23722e-10	-1.44177
44324059	chr19:44324059:GTTT:G	1.14097e-07	-0.236025	-1.60044
44324488	chr19:44324488:C:T	4.88305e-07	1.17234	-1.55491
44324808	chr19:44324808:C:A	1.69262e-07	-1.23722e-10	-1.44207
44325032	chr19:44325032:G:A	9.44246e-08	-0.394058	-1.63166
44325477	chr19:44325477:T:G	1.73047e-07	-1.23722e-10	-1.41996
44325826	chr19:44325826:G:A	4.4519e-08	-1.61767	-1.15993
44325928	chr19:44325928:C:T	2.34714e-07	-0.707982	-0.407168
44325960	chr19:44325960:C:T	5.6834e-08	-1.15056	-1.38282
44326052	chr19:44326052:C:T	8.46626e-07	0.757911	-0.590169
44326242	chr19:44326242:T:C	1.35712e-07	-1.23722e-10	-1.66298
44326327	chr19:44326327:A:T	9.42423e-08	-0.364902	-1.66275
44326739	chr19:44326739:C:A	5.3268e-07	1.24863	-1.54423
44326813	chr19:44326813:A:T	1.91757e-07	-1.23722e-10	-1.31729
44327013	chr19:44327013:C:T	8.68242e-08	-0.466246	-1.64339
44327329	chr19:44327329:GA:G	1.04709e-07	-0.266431	-1.6559
44327415	chr19:44327415:A:G	1.3523e-07	-1.23722e-10	-1.66654
44327460	chr19:44327460:G:A	2.73041e-07	-0.963894	-6.7639e-10
44327931	chr19:44327931:C:T	1.35594e-07	-1.23722e-10	-1.66385
44328540	chr19:44328540:T:C	9.97586e-08	-0.4436	-1.52716
44328722	chr19:44328722:A:G	2.25037e-06	2.7739	-1.62857
44328839	chr19:44328839:C:G	2.23789e-06	2.76944	-1.62967
44329009	chr19:44329009:T:A	1.35913e-07	-1.23722e-10	-1.6615
44329321	chr19:44329321:G:A	1.36904e-07	-1.23722e-10	-1.65423
44329353	chr19:44329353:C:T	6.73989e-07	1.30442	-1.36472
44329374	chr19:44329374:G:A	1.74484e-07	-1.23722e-10	-1.41168
44329698	chr19:44329698:G:C	1.37991e-06	1.19163	-0.535371
44330487	chr19:44330487:G:A	1.35933e-07	-1.23722e-10	-1.66136
44330507	chr19:44330507:G:A	8.48046e-08	-0.699527	-1.43364
44330798	chr19:44330798:G:C	2.18335e-07	-1.18748	-6.7639e-10
44330829	chr19:44330829:A:T	9.57201e-07	1.49237	-1.20188
44330924	chr19:44330924:G:C	1.88819e-07	-1.33273	-6.7639e-10
44331357	chr19:44331357:T:C	1.56515e-07	-1.23722e-10	-1.52036
44331624	chr19:44331624:T:C	1.76441e-07	-1.23722e-10	-1.40053
44332247	chr19:44332247:C:T	6.20148e-07	-0.143559	-6.7639e-10
44332588	chr19:44332588:C:T	1.76852e-07	-1.23722e-10	-1.39821
44332899	chr19:44332899:C:T	1.62876e-07	-1.23722e-10	-1.48053
44333093	chr19:44333093:A:G	3.46107e-07	0.292763	-1.01953
44333430	chr19:44333430:T:C	8.71473e-08	-0.547841	-1.55808
44333458	chr19:44333458:T:C	1.36609e-07	-1.23722e-10	-1.6564
44333831	chr19:44333831:G:A	2.24679e-06	2.76979	-1.62605
44333867	chr19:44333867:G:T	1.76852e-07	-1.23722e-10	-1.39821
44333887	chr19:44333887:C:T	2.36838e-06	2.63647	-1.44003
44334042	chr19:44334042:C:T	9.64487e-08	-0.673768	-1.33074
44334107	chr19:44334107:G:T	8.38889e-08	-0.709294	-1.43473
44334572	chr19:44334572:G:A	5.02159e-07	0.674838	-1.02944
44334680	chr19:44334680:G:A	2.40408e-06	2.84066	-1.62925
44334728	chr19:44334728:A:G	5.89464e-08	-1.09741	-1.39948
44334805	chr19:44334805:G:C	1.01072e-07	-0.569128	-1.38856
44334915	chr19:44334915:T:C	2.46085e-07	-1.23722e-10	-1.06784
44335013	chr19:44335013:C:T	1.41541e-06	1.19401	-0.512351
44335215	chr19:44335215:T:C	3.30223e-08	-1.44887	-1.62747
44335429	chr19:44335429:C:T	8.91199e-07	1.41763	-1.19858
44335629	chr19:44335629:A:G	1.36993e-07	-1.23722e-10	-1.65359
44335694	chr19:44335694:G:T	1.52789e-07	-1.23722e-10	-1.54446
44336024	chr19:44336024:G:A	1.35334e-07	-1.23722e-10	-1.66577
44336300	chr19:44336300:A:G	1.38773e-07	-1.23722e-10	-1.64067
44336636	chr19:44336636:T:C	1.96869e-06	2.66081	-1.6492
44336830	chr19:44336830:C:T	9.55757e-08	-0.636144	-1.37745
44336880	chr19:44336880:T:C	1.37595e-07	-1.23722e-10	-1.6492
44336892	chr19:44336892:A:T	1.76333e-07	-1.23722e-10	-1.40114
44337011	chr19:44337011:G:A	7.82337e-07	-1.23722e-10	0.0887692
44337162	chr19:44337162:C:T	7.18547e-07	-1.23722e-10	0.00371469
44337643	chr19:44337643:C:T	1.73395e-06	1.13874	-0.254102
44337656	chr19:44337656:T:G	1.01452e-07	-0.523361	-1.43057
44337732	chr19:44337732:G:A	1.68373e-07	-1.23722e-10	-1.44733
44337839	chr19:44337839:AT:A	2.26715e-06	2.58938	-1.43661
44337858	chr19:44337858:C:A	3.74917e-08	-1.38334	-1.56606
44338635	chr19:44338635:G:A	1.45936e-07	-1.23722e-10	-1.59035
44338785	chr19:44338785:G:A	1.3523e-07	-1.23722e-10	-1.66654
44339207	chr19:44339207:G:A	9.92547e-08	-0.642854	-1.33297
44339379	chr19:44339379:T:C	2.04375e-07	-1.23722e-10	-1.25356
44339561	chr19:44339561:A:G	1.75488e-07	-0.307922	-1.09802
44339602	chr19:44339602:G:A	2.5275e-05	2.00229	1.56176
44339786	chr19:44339786:A:G	3.84717e-08	-1.25763	-1.66596
44340196	chr19:44340196:T:C	1.36643e-07	-1.23722e-10	-1.65614
44340271	chr19:44340271:T:C	1.42493e-07	-1.61422	-6.7639e-10
44341004	chr19:44341004:C:T	1.90202e-07	-1.23722e-10	-1.32543
44341038	chr19:44341038:C:T	1.2216e-07	-0.686523	-1.08166
44341233	chr19:44341233:C:T	2.29122e-06	-0.165576	1.3289
44341570	chr19:44341570:T:C	1.56106e-07	-1.23722e-10	-1.52298
44341607	chr19:44341607:T:G	2.14875e-07	-1.17148	-0.0319789
44341680	chr19:44341680:G:A	1.35278e-07	-1.23722e-10	-1.66619
44341911	chr19:44341911:TG:T	9.33452e-08	-0.648203	-1.38901
44342003	chr19:44342003:A:G	2.94034e-07	-0.889822	-6.7639e-10
44342032	chr19:44342032:C:A	1.4439e-07	-1.23722e-10	-1.601
44342802	chr19:44342802:G:A	2.13302e-07	-1.23722e-10	-1.21081
44343052	chr19:44343052:T:C	1.38888e-07	-1.23722e-10	-1.63985
44343155	chr19:44343155:TG:T	1.54622e-07	-1.23722e-10	-1.53253
44343463	chr19:44343463:C:A	5.62859e-08	-1.48112	-1.06196
44343648	chr19:44343648:G:A	3.05419e-07	0.606731	-1.45856
44343872	chr19:44343872:G:A	1.78505e-07	-1.3889	-6.7639e-10
44343921	chr19:44343921:G:A	1.17535e-07	-0.262903	-1.54388
44343991	chr19:44343991:A:G	1.5181e-06	0.751699	-6.7639e-10
44344021	chr19:44344021:G:A	2.58303e-07	0.608651	-1.62804
44344297	chr19:44344297:G:A	1.51361e-07	-1.23722e-10	-1.55385
44344315	chr19:44344315:GTTACT:G	2.07119e-07	0.365218	-1.60544
44344523	chr19:44344523:C:T	1.38759e-07	-1.23722e-10	-1.64078
44344703	chr19:44344703:T:C	7.55124e-07	-1.23722e-10	0.053365
44344901	chr19:44344901:C:T	2.2883e-07	-1.23722e-10	-1.14054
44345413	chr19:44345413:G:A	1.1054e-07	-1.59865	-0.269494
44345529	chr19:44345529:A:C	1.89705e-07	-1.23722e-10	-1.32804
44345562	chr19:44345562:T:C	1.07364e-07	-1.58472	-0.312573
44346120	chr19:44346120:C:G	1.01861e-07	-0.549124	-1.40078
44346401	chr19:44346401:G:A	1.28882e-07	-0.384855	-1.32976
44346469	chr19:44346469:G:T	1.1803e-07	-0.407363	-1.39522
44346489	chr19:44346489:GT:G	6.11999e-07	-1.23722e-10	-0.156787
44346777	chr19:44346777:G:A	2.34942e-07	-1.23722e-10	-1.11418
44346936	chr19:44346936:A:G	2.95471e-07	-1.23722e-10	-0.884945
44347244	chr19:44347244:T:A	1.70337e-07	-1.23722e-10	-1.43574
44347246	chr19:44347246:T:C	7.31249e-08	-0.614832	-1.66652
44347982	chr19:44347982:T:C	1.03343e-06	-0.230717	0.597839
44348668	chr19:44348668:C:T	3.90426e-08	-1.33593	-1.57294
44349544	chr19:44349544:C:G	1.70472e-07	-1.23722e-10	-1.43495
44349555	chr19:44349555:C:T	7.96439e-08	-0.538009	-1.65794
44349973	chr19:44349973:T:G	2.25941e-07	-1.23722e-10	-1.15324
44349981	chr19:44349981:TG:T	1.70157e-07	-1.23722e-10	-1.4368
44350259	chr19:44350259:C:T	1.42065e-07	-1.23722e-10	-1.61723
44350600	chr19:44350600:G:A	1.11555e-07	-1.58337	-0.275634
44350884	chr19:44350884:T:C	2.20967e-07	-1.23722e-10	-1.17551
44350991	chr19:44350991:T:C	1.01296e-07	-0.443325	-1.51214
44351346	chr19:44351346:T:C	9.66387e-08	-0.673901	-1.32864
44351605	chr19:44351605:A:G	3.6774e-08	-1.60323	-1.3655
44351669	chr19:44351669:A:T	1.07609e-07	-0.400686	-1.49433
44351721	chr19:44351721:C:T	1.86369e-07	-1.23722e-10	-1.34579
44351835	chr19:44351835:A:C	1.07999e-07	-0.393571	-1.49782
44351935	chr19:44351935:A:C	3.62327e-08	-1.36991	-1.61364
44353780	chr19:44353780:A:T	1.58706e-07	-1.23722e-10	-1.50646
44354013	chr19:44354013:C:T	2.7156e-06	0.345546	0.987705
44354126	chr19:44354126:T:C	8.40397e-08	-0.549913	-1.59232
44354239	chr19:44354239:A:G	3.17348e-07	-1.23722e-10	-0.813518
44354274	chr19:44354274:T:C	1.76799e-07	-1.23722e-10	-1.39851
44354624	chr19:44354624:C:T	2.29658e-06	0.244438	0.921223
44354654	chr19:44354654:G:A	2.48016e-07	-1.23722e-10	-1.06003
44354721	chr19:44354721:G:A	1.26335e-07	-1.57376	-0.160821
44355037	chr19:44355037:ATG:A	1.3602e-07	-1.23722e-10	-1.66072
44355493	chr19:44355493:T:A	9.76522e-08	-1.57331	-0.418794
44355727	chr19:44355727:T:C	2.1248e-07	-1.23722e-10	-1.21467
44355913	chr19:44355913:T:C	1.38907e-07	-1.23722e-10	-1.63971
44356302	chr19:44356302:G:C	2.12154e-07	-1.23722e-10	-1.2162
44356385	chr19:44356385:A:G	3.8211e-06	0.31995	1.35483
44357305	chr19:44357305:AACAGAGAAGCTTGCAAT:A	1.35957e-07	-1.23722e-10	-1.66118
44357736	chr19:44357736:T:C	3.52601e-07	-1.01767	0.30949
44357928	chr19:44357928:T:C	1.57187e-06	-0.0401445	0.826647
44357935	chr19:44357935:G:A	2.04921e-07	-1.23722e-10	-1.25089
44357967	chr19:44357967:A:G	1.5361e-07	-1.23722e-10	-1.5391
44358406	chr19:44358406:A:G	3.43445e-07	-0.258146	-0.476343
44358409	chr19:44358409:A:G	1.35568e-07	-1.23722e-10	-1.66404
44358605	chr19:44358605:A:G	2.44913e-06	1.22997	-6.7639e-10
44358666	chr19:44358666:A:T	4.56862e-07	-0.449135	-6.7639e-10
44359051	chr19:44359051:T:C	1.86153e-07	-1.23722e-10	-1.34695
44359278	chr19:44359278:T:C	1.54597e-07	-1.23722e-10	-1.53269
44359439	chr19:44359439:C:T	3.3008e-07	-0.669468	-0.104714
44359787	chr19:44359787:C:G	1.87333e-07	-0.0865282	-1.2541
44359979	chr19:44359979:A:G	1.61596e-07	-0.279848	-1.20857
44359984	chr19:44359984:C:T	3.76582e-08	-1.30338	-1.64158
44359992	chr19:44359992:C:T	2.40455e-07	-1.23722e-10	-1.09098
44360008	chr19:44360008:G:A	2.49897e-07	0.561877	-1.61434
44360113	chr19:44360113:G:A	1.73498e-07	-1.23722e-10	-1.41735
44360180	chr19:44360180:T:C	2.74287e-07	-1.23722e-10	-0.959341
44360195	chr19:44360195:G:T	1.61292e-07	-1.23722e-10	-1.4903
44360948	chr19:44360948:T:C	3.79955e-08	-1.61611	-1.31994
44361047	chr19:44361047:A:G	2.97416e-07	-1.23722e-10	-0.878386
44361090	chr19:44361090:C:A	1.45292e-07	-1.23722e-10	-1.59477
44361150	chr19:44361150:A:G	1.99293e-05	-0.138839	3.46527
44361300	chr19:44361300:G:T	2.69303e-08	-1.61561	-1.66465
44361557	chr19:44361557:G:A	3.99541e-07	0.871737	-1.45494
44361910	chr19:44361910:A:C	4.13617e-07	0.901578	-1.45016
44361911	chr19:44361911:GTTTTTC:G	4.30621e-07	0.918899	-1.42719
44361919	chr19:44361919:GAGC:G	4.1003e-07	0.891525	-1.44881
44361924	chr19:44361924:G:T	4.36513e-07	0.948211	-1.44291
44362249	chr19:44362249:A:G	2.09758e-06	0.0161492	1.05887
44362258	chr19:44362258:G:A	1.37937e-07	-1.23722e-10	-1.64672
44362788	chr19:44362788:A:G	4.39223e-08	-1.50137	-1.28972
44363142	chr19:44363142:T:C	2.75343e-08	-1.59326	-1.66483
44363144	chr19:44363144:T:C	1.63364e-07	0.0812837	-1.55882
44363150	chr19:44363150:T:A	2.75447e-08	-1.59201	-1.6657
44363181	chr19:44363181:G:C	1.60105e-07	0.157318	-1.655
44363309	chr19:44363309:T:C	2.46174e-07	-1.23722e-10	-1.06748
44363407	chr19:44363407:C:T	2.45675e-07	-1.23722e-10	-1.06951
44363431	chr19:44363431:C:T	4.48188e-06	1.93751	-0.103226
44363614	chr19:44363614:T:G	2.46198e-07	-1.23722e-10	-1.06738
44363885	chr19:44363885:T:C	1.35269e-07	-1.23722e-10	-1.66625
44364586	chr19:44364586:T:C	2.3874e-07	-1.23722e-10	-1.09814
44364729	chr19:44364729:T:A	2.30226e-07	-1.23722e-10	-1.13445
44364814	chr19:44364814:A:G	5.78358e-08	-0.982776	-1.53313
44364822	chr19:44364822:G:A	4.98542e-07	-0.361828	-6.7639e-10
44364863	chr19:44364863:G:A	1.49877e-07	-1.23722e-10	-1.5637
44364917	chr19:44364917:T:G	1.40849e-07	-1.23722e-10	-1.62583
44365000	chr19:44365000:G:A	2.48904e-07	-1.23722e-10	-1.05645
44365011	chr19:44365011:T:TG	1.3606e-07	-1.23722e-10	-1.66042
44365015	chr19:44365015:C:T	1.049e-06	-1.23722e-10	0.382072
44365228	chr19:44365228:T:C	1.35237e-07	-1.23722e-10	-1.66649
44365313	chr19:44365313:C:T	2.67867e-07	0.412375	-1.3954
44365336	chr19:44365336:T:G	2.86258e-08	-1.56279	-1.65642
44365373	chr19:44365373:T:C	2.8106e-08	-1.58668	-1.65086
44365479	chr19:44365479:TA:T	1.48843e-07	-1.23722e-10	-1.57062
44365553	chr19:44365553:A:G	2.86811e-08	-1.55887	-1.65841
44365680	chr19:44365680:C:A	1.44835e-07	-1.23722e-10	-1.59792
44366272	chr19:44366272:G:C	2.30165e-07	-1.23722e-10	-1.13472
44366612	chr19:44366612:G:C	4.91313e-08	-1.02786	-1.65116
44366867	chr19:44366867:C:T	8.52848e-08	-0.484594	-1.64293
44366908	chr19:44366908:T:G	5.09989e-07	0.892822	-1.23195
44367013	chr19:44367013:G:A	1.99882e-07	0.321243	-1.59703
44367127	chr19:44367127:C:T	8.23548e-08	-0.571813	-1.59067
44367214	chr19:44367214:T:C	4.92946e-07	0.884194	-1.25731
44367453	chr19:44367453:T:C	8.37679e-08	-0.510639	-1.63483
44367560	chr19:44367560:T:C	3.09523e-07	-1.23722e-10	-0.838483
44367577	chr19:44367577:T:G	1.03832e-07	-0.461564	-1.46917
44367585	chr19:44367585:A:G	8.22337e-08	-0.521848	-1.6421
44367587	chr19:44367587:T:C	8.22723e-08	-0.522449	-1.64103
44367594	chr19:44367594:G:C	7.93222e-08	-0.56241	-1.63759
44367667	chr19:44367667:T:C	3.10937e-08	-1.57331	-1.56321
44367716	chr19:44367716:C:T	8.68542e-08	-0.468237	-1.64105
44367968	chr19:44367968:T:C	9.05848e-08	-0.4262	-1.64103
44368358	chr19:44368358:C:T	9.68718e-08	-0.552968	-1.44716
44368466	chr19:44368466:TAAAG:T	1.91791e-07	0.285397	-1.60251
44368521	chr19:44368521:T:C	1.47432e-07	-1.23722e-10	-1.58015
44368585	chr19:44368585:A:G	1.35314e-07	-1.23722e-10	-1.66592
44368591	chr19:44368591:A:G	9.36306e-08	-1.60417	-0.42999
44368610	chr19:44368610:C:T	1.85754e-07	0.258789	-1.60788
44368676	chr19:44368676:C:T	1.97228e-07	0.325565	-1.61472
44368853	chr19:44368853:A:C	1.59139e-07	0.115864	-1.6196
44368988	chr19:44368988:A:G	1.79419e-07	0.247654	-1.63145
44369005	chr19:44369005:T:G	9.78308e-08	-0.487923	-1.50235
44369069	chr19:44369069:T:C	1.35745e-07	-1.23722e-10	-1.66274
44369178	chr19:44369178:A:G	1.70182e-07	0.179647	-1.6163
44369214	chr19:44369214:T:C	2.26709e-07	-1.23722e-10	-1.14985
44369319	chr19:44369319:C:T	1.8854e-07	0.278859	-1.61306
44369372	chr19:44369372:G:T	1.98833e-07	0.323491	-1.60454
44369802	chr19:44369802:C:T	2.93492e-08	-1.6108	-1.58345
44369958	chr19:44369958:A:G	1.35706e-07	-1.23722e-10	-1.66302
44370035	chr19:44370035:T:C	4.56262e-08	-1.60705	-1.14599
44370177	chr19:44370177:T:C	1.36942e-07	-1.23722e-10	-1.65396
44370295	chr19:44370295:G:C	4.41096e-08	-1.60567	-1.18117
44370357	chr19:44370357:A:C	2.29408e-07	-1.23722e-10	-1.13801
44370726	chr19:44370726:T:C	2.96174e-07	-0.88257	-6.7639e-10
44371013	chr19:44371013:T:A	1.42154e-07	-1.61661	-6.7639e-10
44371099	chr19:44371099:G:A	1.55022e-07	-1.23722e-10	-1.52995
44371157	chr19:44371157:G:A	4.6381e-08	-1.60448	-1.13215
44371645	chr19:44371645:G:A	1.56519e-07	-0.1264	-1.39394
44371828	chr19:44371828:T:C	2.90718e-08	-1.59585	-1.60789
44371829	chr19:44371829:G:A	2.90386e-08	-1.5959	-1.60899
44371999	chr19:44371999:A:G	3.129e-07	-1.23722e-10	-0.827633
44372065	chr19:44372065:G:C	1.4741e-07	-1.23722e-10	-1.5803
44372489	chr19:44372489:T:G	1.35526e-07	-1.23722e-10	-1.66436
44372732	chr19:44372732:T:C	1.91474e-07	0.340402	-1.65917
44372761	chr19:44372761:A:G	1.61667e-07	-1.23722e-10	-1.48798
44372820	chr19:44372820:A:T	1.85174e-07	-1.23722e-10	-1.35222
44372859	chr19:44372859:G:C	4.72612e-08	-1.52714	-1.19069
44372930	chr19:44372930:A:T	1.71884e-07	-1.23722e-10	-1.42669
44372938	chr19:44372938:G:A	1.78225e-07	-1.23722e-10	-1.39047
44373025	chr19:44373025:G:A	4.34756e-08	-1.61523	-1.18609
44373048	chr19:44373048:T:C	1.77762e-07	-1.23722e-10	-1.39307
44373241	chr19:44373241:T:C	5.12982e-07	0.906847	-1.24012
44373741	chr19:44373741:T:C	1.61737e-07	-1.23722e-10	-1.48755
44373797	chr19:44373797:G:A	1.36367e-07	-1.23722e-10	-1.65816
44373826	chr19:44373826:A:G	1.81007e-07	-1.23722e-10	-1.37498
44373942	chr19:44373942:C:A	1.75437e-07	-1.23722e-10	-1.40624
44373976	chr19:44373976:A:G	1.75437e-07	-1.23722e-10	-1.40624
44374009	chr19:44374009:C:T	1.44438e-07	-1.23722e-10	-1.60067
44374059	chr19:44374059:G:A	1.36716e-07	-1.23722e-10	-1.65561
44374139	chr19:44374139:G:A	2.19386e-07	0.438184	-1.62087
44374308	chr19:44374308:G:T	1.00312e-05	-0.298186	2.93812
44374318	chr19:44374318:G:T	2.36302e-07	0.552369	-1.66077
44374367	chr19:44374367:T:C	4.54508e-08	-1.59669	-1.1602
44374881	chr19:44374881:T:C	3.54647e-08	-1.61746	-1.38751
44374889	chr19:44374889:T:A	4.47643e-07	-1.23722e-10	-0.469521
44375060	chr19:44375060:A:G	1.45131e-07	-1.23722e-10	-1.59588
44375592	chr19:44375592:C:T	1.17196e-05	-0.435483	3.23098
44375889	chr19:44375889:A:G	2.73651e-08	-1.61647	-1.64777
44376055	chr19:44376055:T:C	4.46467e-08	-1.11134	-1.6634
44376110	chr19:44376110:T:A	1.36746e-07	-1.23722e-10	-1.65539
44376201	chr19:44376201:T:C	4.36135e-08	-1.133	-1.66515
44376309	chr19:44376309:C:T	1.37945e-07	-1.23722e-10	-1.64666
44376390	chr19:44376390:T:C	1.42629e-07	-1.23722e-10	-1.61327
44376498	chr19:44376498:A:G	5.51988e-08	-1.04829	-1.51428
44377777	chr19:44377777:T:C	1.44112e-07	-1.23722e-10	-1.60292
44377841	chr19:44377841:A:G	2.22655e-07	-1.23722e-10	-1.16789
44378105	chr19:44378105:A:G	1.52178e-07	-1.23722e-10	-1.54847
44378110	chr19:44378110:C:T	1.34346e-06	0.629489	-6.7639e-10
44378293	chr19:44378293:T:G	4.24183e-06	-1.23722e-10	1.77923
44378343	chr19:44378343:A:T	7.67123e-07	-1.23722e-10	0.0691309
44378386	chr19:44378386:T:C	6.09187e-06	-0.427048	2.56824
44378440	chr19:44378440:G:C	1.55047e-07	-1.23722e-10	-1.52979
44378540	chr19:44378540:G:A	2.22366e-07	0.472515	-1.6417
44378609	chr19:44378609:G:A	6.65527e-06	-0.43699	2.66664
44378811	chr19:44378811:A:G	1.77332e-07	-1.23722e-10	-1.3955
44378947	chr19:44378947:G:A	1.3963e-07	-1.23722e-10	-1.63452
44379143	chr19:44379143:T:C	1.7617e-07	0.257089	-1.65916
44379387	chr19:44379387:T:C	5.12403e-08	-1.14284	-1.49415
44379636	chr19:44379636:T:A	4.28974e-08	-1.61759	-1.19712
44379654	chr19:44379654:C:A	1.69019e-07	0.222585	-1.66609
44380004	chr19:44380004:C:T	1.44408e-07	-1.23722e-10	-1.60087
44380039	chr19:44380039:G:A	2.21662e-07	-1.23722e-10	-1.17236
44380117	chr19:44380117:T:C	1.51118e-07	-1.23722e-10	-1.55546
44380216	chr19:44380216:T:C	1.23891e-06	-1.23722e-10	0.548469
44380262	chr19:44380262:G:A	1.35513e-07	-1.23722e-10	-1.66445
44380292	chr19:44380292:A:G	3.13884e-08	-1.47198	-1.6551
44380321	chr19:44380321:A:G	1.38861e-07	-1.23722e-10	-1.64005
44380394	chr19:44380394:AAAAAAAAAAAG:A	4.3508e-07	-1.23722e-10	-0.497988
44380600	chr19:44380600:T:C	2.67892e-07	-0.321388	-0.661546
44380943	chr19:44380943:A:G	1.37894e-07	-1.23722e-10	-1.64703
44380983	chr19:44380983:T:C	9.98455e-06	1.56854	1.06673
44381225	chr19:44381225:C:G	5.77549e-07	0.965608	-1.18033
44381529	chr19:44381529:T:C	1.35317e-07	-1.23722e-10	-1.6659
44381709	chr19:44381709:C:CT	1.35309e-07	-1.23722e-10	-1.66596
44381769	chr19:44381769:T:C	1.3756e-07	-1.23722e-10	-1.64946
44381777	chr19:44381777:G:A	8.89437e-07	-1.23722e-10	0.217072
44382054	chr19:44382054:A:G	1.35748e-07	-1.23722e-10	-1.66272
44382113	chr19:44382113:AC:A	1.33822e-06	-1.23722e-10	0.625579
44382183	chr19:44382183:G:A	1.35811e-07	-1.23722e-10	-1.66225
44382219	chr19:44382219:T:C	1.4584e-07	-1.23722e-10	-1.59101
44382238	chr19:44382238:A:G	2.72364e-08	-1.60256	-1.6664
44382355	chr19:44382355:G:A	2.83289e-07	-1.23722e-10	-0.92705
44382455	chr19:44382455:T:C	2.21567e-07	-1.17279	-6.7639e-10
44382483	chr19:44382483:A:G	2.47775e-07	-1.61754	0.556545
44382606	chr19:44382606:AG:A	2.14234e-07	-1.23722e-10	-1.20645
44382613	chr19:44382613:G:A	2.56821e-07	-1.23722e-10	-1.02514
44382646	chr19:44382646:C:T	1.75963e-07	-1.23722e-10	-1.40324
44382895	chr19:44382895:T:C	1.85504e-07	-1.23722e-10	-1.35044
44382960	chr19:44382960:C:T	2.08133e-07	-1.23722e-10	-1.23534
44383003	chr19:44383003:T:A	7.14997e-07	-0.0012384	-6.7639e-10
44383124	chr19:44383124:G:C	1.35903e-07	-1.23722e-10	-1.66157
44383241	chr19:44383241:G:C	1.3898e-07	-1.23722e-10	-1.63918
44383363	chr19:44383363:C:T	2.78755e-08	-1.58802	-1.65775
44384013	chr19:44384013:A:G	4.81988e-07	-1.23722e-10	-0.395597
44384114	chr19:44384114:T:C	1.40101e-07	-1.23722e-10	-1.63115
44384860	chr19:44384860:C:T	1.35579e-07	-1.23722e-10	-1.66396
44385498	chr19:44385498:A:G	2.06313e-07	-1.60981	0.365683
44385952	chr19:44385952:C:T	1.37071e-07	-1.23722e-10	-1.65302
44386021	chr19:44386021:C:T	2.16148e-07	-1.23722e-10	-1.19755
44386038	chr19:44386038:A:C	1.60679e-07	-1.23722e-10	-1.49411
44386407	chr19:44386407:A:T	1.4265e-07	-1.23722e-10	-1.61312
44386446	chr19:44386446:A:C	1.61897e-07	-1.23722e-10	-1.48656
44386512	chr19:44386512:A:G	1.7886e-07	-1.23722e-10	-1.38692
44386535	chr19:44386535:G:A	5.89006e-08	-1.45278	-1.04488
44386639	chr19:44386639:C:T	5.77831e-08	-1.59238	-0.924439
44386655	chr19:44386655:G:A	3.58981e-08	-1.61461	-1.37822
44386679	chr19:44386679:G:A	1.93086e-07	-1.23722e-10	-1.31038
44387392	chr19:44387392:T:C	7.79128e-08	-1.35432	-0.863605
44387573	chr19:44387573:C:T	2.75787e-07	-1.23722e-10	-0.953889
44387586	chr19:44387586:T:C	1.39681e-07	-1.23722e-10	-1.63415
44387676	chr19:44387676:C:T	3.19491e-07	-1.23722e-10	-0.806788
44387688	chr19:44387688:C:T	2.75758e-07	-1.23722e-10	-0.953992
44387774	chr19:44387774:G:A	1.86903e-07	-1.23722e-10	-1.34293
44388148	chr19:44388148:C:T	2.61549e-07	-1.23722e-10	-1.00689
44388149	chr19:44388149:A:G	2.61218e-07	-1.23722e-10	-1.00816
44388169	chr19:44388169:T:C	2.58264e-07	-1.23722e-10	-1.01953
44388171	chr19:44388171:T:A	1.16966e-06	-1.23722e-10	0.490955
44388201	chr19:44388201:G:C	1.45505e-07	-1.23722e-10	-1.59331
44388212	chr19:44388212:G:A	1.40525e-07	-1.23722e-10	-1.62813
44388404	chr19:44388404:AT:A	6.81195e-08	-1.57082	-0.781428
44388460	chr19:44388460:T:C	1.46127e-07	-1.23722e-10	-1.58904
44388525	chr19:44388525:T:C	1.7372e-06	-1.23722e-10	0.886513
44388538	chr19:44388538:T:C	3.94251e-07	-1.23722e-10	-0.596528
44388613	chr19:44388613:T:A	1.49702e-07	-1.23722e-10	-1.56487
44388849	chr19:44388849:AC:A	7.72395e-08	-0.736964	-1.48964
44389360	chr19:44389360:G:T	1.83626e-07	-1.23722e-10	-1.36061
44389461	chr19:44389461:A:G	1.45577e-07	-1.23722e-10	-1.59281
44389488	chr19:44389488:A:G	3.75418e-07	-1.23722e-10	-0.645476
44389596	chr19:44389596:C:T	4.21345e-06	-1.23722e-10	1.77252
44389704	chr19:44389704:T:C	2.08719e-06	-1.23722e-10	1.07006
44389828	chr19:44389828:G:A	1.82571e-07	-1.23722e-10	-1.36638
44389855	chr19:44389855:T:G	1.76661e-07	-1.23722e-10	-1.39928
44389907	chr19:44389907:G:T	3.89389e-07	-0.608937	-6.7639e-10
44389939	chr19:44389939:G:T	3.75727e-06	-1.23722e-10	1.65793
44390001	chr19:44390001:A:G	3.76535e-06	-1.23722e-10	1.66008
44390200	chr19:44390200:T:TG	3.86291e-06	-1.23722e-10	1.68566
44390438	chr19:44390438:C:T	2.23972e-07	-1.23722e-10	-1.162
44390461	chr19:44390461:C:G	4.16434e-06	-1.23722e-10	1.7608
44390599	chr19:44390599:C:A	3.04044e-07	-1.23722e-10	-0.856345
44390634	chr19:44390634:G:A	1.42789e-07	-1.23722e-10	-1.61215
44390655	chr19:44390655:T:C	1.35234e-07	-1.23722e-10	-1.66651
44390735	chr19:44390735:G:A	1.59131e-07	-1.23722e-10	-1.50379
44390983	chr19:44390983:A:G	2.42281e-06	-1.23722e-10	1.21916
44391156	chr19:44391156:A:AT	1.52474e-07	-1.23722e-10	-1.54652
44391157	chr19:44391157:A:T	2.13438e-07	-1.21017	-6.7639e-10
44391210	chr19:44391210:T:A	2.07135e-07	-1.23722e-10	-1.24014
44391218	chr19:44391218:G:T	1.63867e-07	-1.23722e-10	-1.47446
44391236	chr19:44391236:T:C	2.05373e-07	-1.23722e-10	-1.24869
44391260	chr19:44391260:G:A	1.7112e-07	-1.23722e-10	-1.43115
44391272	chr19:44391272:G:A	1.9221e-07	-1.23722e-10	-1.31493
44391842	chr19:44391842:T:A	9.07578e-06	-1.23722e-10	2.53985
44391976	chr19:44391976:T:C	1.46234e-07	-1.23722e-10	-1.58831
44392012	chr19:44392012:A:G	5.85932e-06	-1.23722e-10	2.10227
44392075	chr19:44392075:T:C	4.70628e-08	-1.59195	-1.13009
44392261	chr19:44392261:G:A	1.5919e-07	-1.23722e-10	-1.50342
44392285	chr19:44392285:T:C	1.43441e-07	-1.23722e-10	-1.60759
44392389	chr19:44392389:G:T	1.59227e-07	-1.23722e-10	-1.50319
44392576	chr19:44392576:A:G	2.04264e-07	-1.2541	-6.7639e-10
44392693	chr19:44392693:A:G	5.28249e-06	-1.23722e-10	1.99864
44392932	chr19:44392932:C:A	1.49634e-07	-1.23722e-10	-1.56532
44393415	chr19:44393415:G:A	5.47092e-08	-1.57862	-0.992861
44393416	chr19:44393416:C:A	5.47309e-08	-1.57823	-0.992861
44393593	chr19:44393593:G:A	5.55149e-08	-1.57819	-0.978676
44393634	chr19:44393634:G:A	2.80381e-08	-1.61419	-1.62576
44393690	chr19:44393690:C:G	1.81207e-07	-1.23722e-10	-1.37387
44393737	chr19:44393737:G:A	5.46371e-06	-1.23722e-10	2.03237
44393853	chr19:44393853:G:A	2.82477e-08	-1.60357	-1.62893
44394025	chr19:44394025:G:A	5.00984e-06	-1.23722e-10	1.94564
44394357	chr19:44394357:C:T	4.41527e-07	-1.23722e-10	-0.483278
44394499	chr19:44394499:T:C	4.86582e-06	-1.23722e-10	1.91647
44394979	chr19:44394979:A:G	5.16054e-06	-1.23722e-10	1.97528
44395155	chr19:44395155:A:G	3.76087e-06	-1.23722e-10	1.65889
44395383	chr19:44395383:T:C	5.28237e-06	-1.23722e-10	1.99861
44395657	chr19:44395657:C:T	5.31761e-06	-1.23722e-10	2.00526
44395730	chr19:44395730:T:C	2.27059e-07	-1.23722e-10	-1.14831
44395755	chr19:44395755:A:G	5.14492e-06	-1.23722e-10	1.97225
44395846	chr19:44395846:C:T	5.40703e-06	-1.23722e-10	2.02194
44395871	chr19:44395871:A:C	5.43971e-06	-1.23722e-10	2.02796
44395951	chr19:44395951:A:G	3.97163e-08	-1.58901	-1.30275
44396013	chr19:44396013:T:C	1.53036e-07	-1.23722e-10	-1.54284
44396210	chr19:44396210:AGAAAAAAACT:A	1.37563e-07	-1.23722e-10	-1.64943
44396481	chr19:44396481:A:C	4.95625e-08	-1.09131	-1.57897
44396490	chr19:44396490:A:G	1.77193e-07	-1.39628	-6.7639e-10
44396564	chr19:44396564:G:T	3.83004e-08	-1.58033	-1.34773
44396811	chr19:44396811:T:C	1.83873e-07	-1.23722e-10	-1.35927
44396816	chr19:44396816:G:T	1.64851e-07	-1.23722e-10	-1.46847
44396819	chr19:44396819:G:A	1.65897e-07	-1.23722e-10	-1.46215
44396825	chr19:44396825:C:G	2.64334e-06	-1.23722e-10	1.30628
44396891	chr19:44396891:T:C	7.03905e-06	-1.23722e-10	2.28571
44396941	chr19:44396941:T:C	3.13365e-07	-1.23722e-10	-0.826148
44397076	chr19:44397076:A:G	3.94509e-07	-1.23722e-10	-0.595876
44397109	chr19:44397109:C:T	1.96498e-07	-1.23722e-10	-1.29287
44397361	chr19:44397361:G:A	5.0772e-06	-1.23722e-10	1.959
44397392	chr19:44397392:G:A	1.72024e-06	-1.23722e-10	0.8767
44397539	chr19:44397539:A:G	1.60179e-07	-1.23722e-10	-1.49723
44397572	chr19:44397572:A:C	5.27111e-06	-1.23722e-10	1.99648
44397585	chr19:44397585:A:G	3.43914e-06	-1.23722e-10	1.56946
44397624	chr19:44397624:C:T	1.32544e-07	-1.33427	-0.35233
44397727	chr19:44397727:A:G	5.0549e-08	-1.03687	-1.61371
44397779	chr19:44397779:G:A	3.98208e-08	-1.58835	-1.30078
44397841	chr19:44397841:G:A	5.65077e-06	-1.23722e-10	2.06603
44397865	chr19:44397865:C:G	9.02663e-07	-1.61066	1.84249
44398024	chr19:44398024:A:G	5.66278e-06	-1.23722e-10	2.06815
44398116	chr19:44398116:A:C	4.72934e-07	-1.23722e-10	-0.414561
44398162	chr19:44398162:A:G	6.10905e-07	-1.23722e-10	-0.158575
44398299	chr19:44398299:A:C	4.82813e-06	-1.23722e-10	1.9087
44398428	chr19:44398428:C:T	4.98883e-07	-1.23722e-10	-0.361145
44398627	chr19:44398627:G:A	1.58298e-07	-1.23722e-10	-1.50904
44398644	chr19:44398644:GC:G	1.72716e-07	-1.23722e-10	-1.42187
44398654	chr19:44398654:T:C	5.71536e-06	-1.23722e-10	2.0774
44398734	chr19:44398734:G:C	2.33709e-07	-1.23722e-10	-1.11944
44398826	chr19:44398826:T:G	5.12656e-06	-1.23722e-10	1.96867
44398849	chr19:44398849:T:C	5.10377e-06	-1.23722e-10	1.96422
44398994	chr19:44398994:T:A	6.53592e-07	-1.55689	1.46586
44399322	chr19:44399322:G:A	7.87074e-06	-1.23722e-10	2.39739
44399348	chr19:44399348:G:A	3.98795e-06	-1.23722e-10	1.71751
44399615	chr19:44399615:A:G	4.35557e-06	-1.23722e-10	1.80569
44399717	chr19:44399717:G:C	1.56904e-07	-1.23722e-10	-1.51788
44399750	chr19:44399750:A:G	4.56507e-06	-1.23722e-10	1.85267
44399792	chr19:44399792:G:C	2.66408e-07	-0.988489	-6.7639e-10
44399980	chr19:44399980:CAG:C	3.40171e-07	-1.23722e-10	-0.744069
44400517	chr19:44400517:A:C	4.68888e-08	-1.12129	-1.60445
44400653	chr19:44400653:C:T	1.54123e-07	-1.23722e-10	-1.53576
44400934	chr19:44400934:C:T	2.33127e-07	-1.23722e-10	-1.12193
44401088	chr19:44401088:G:A	1.01021e-07	-1.27189	-0.6863
44401206	chr19:44401206:T:C	2.33197e-07	-1.23722e-10	-1.12163
44401274	chr19:44401274:G:A	1.53185e-07	-1.23722e-10	-1.54187
44401292	chr19:44401292:G:A	2.74149e-08	-1.61729	-1.64514
44401517	chr19:44401517:T:C	5.33725e-06	-1.23722e-10	2.00895
44401926	chr19:44401926:G:A	1.37649e-07	-1.23722e-10	-1.64881
44401973	chr19:44401973:CA:C	3.35046e-06	-1.23722e-10	1.54334
44402296	chr19:44402296:A:G	5.06164e-08	-1.06134	-1.5879
44402307	chr19:44402307:G:A	7.31504e-06	-1.23722e-10	2.32417
44402410	chr19:44402410:T:G	8.06856e-06	-1.23722e-10	2.42221
44402423	chr19:44402423:T:C	1.77101e-07	-1.23722e-10	-1.39679
44402572	chr19:44402572:C:T	6.91415e-07	-0.0347769	-6.7639e-10
44402819	chr19:44402819:C:T	3.14009e-07	-1.23722e-10	-0.824094
44403087	chr19:44403087:A:G	4.95402e-07	-1.23722e-10	-0.368147
44403204	chr19:44403204:C:T	1.70297e-07	-1.23722e-10	-1.43597
44403470	chr19:44403470:T:A	4.67563e-08	-1.11322	-1.61534
44403664	chr19:44403664:G:T	1.49868e-07	-1.23722e-10	-1.56376
44403735	chr19:44403735:T:G	1.88869e-07	-1.23722e-10	-1.33247
44403738	chr19:44403738:G:A	1.49402e-07	-1.56688	-6.7639e-10
44403810	chr19:44403810:T:A	1.04775e-07	-1.38902	-0.532679
44404152	chr19:44404152:T:G	1.82903e-06	-1.57129	2.50932
44404340	chr19:44404340:AT:A	1.64101e-07	-1.23722e-10	-1.47304
44404380	chr19:44404380:A:G	3.02416e-08	-1.52301	-1.64129
44404386	chr19:44404386:G:T	1.61657e-06	-1.56369	2.37824
44404402	chr19:44404402:C:A	1.00158e-05	-1.23722e-10	2.6384
44404566	chr19:44404566:T:C	2.13805e-06	-1.5645	2.65863
44404678	chr19:44404678:C:T	1.51259e-07	-1.23722e-10	-1.55452
44404807	chr19:44404807:C:CA	2.01047e-06	-1.57139	2.604
44405069	chr19:44405069:C:T	1.36541e-07	-1.23722e-10	-1.65689
44405327	chr19:44405327:A:G	1.89274e-07	-1.23722e-10	-1.33032
44405677	chr19:44405677:G:A	1.4328e-07	-1.23722e-10	-1.60872
44405680	chr19:44405680:C:T	3.01048e-08	-1.53692	-1.63191
44405724	chr19:44405724:T:C	1.80987e-06	-1.57079	2.49828
44405733	chr19:44405733:A:T	1.81125e-06	-1.57446	2.50272
44405829	chr19:44405829:G:A	7.27015e-06	-1.23722e-10	2.31802
44406019	chr19:44406019:G:A	1.88491e-07	-1.23722e-10	-1.33447
44406672	chr19:44406672:A:G	1.46771e-07	-1.58464	-6.7639e-10
44406840	chr19:44406840:A:C	3.59821e-08	-1.61728	-1.37322
44406853	chr19:44406853:A:T	2.70265e-08	-1.61304	-1.66366
44406865	chr19:44406865:T:C	1.37311e-07	-1.23722e-10	-1.65127
44406870	chr19:44406870:T:G	1.37174e-07	-1.23722e-10	-1.65226
44407251	chr19:44407251:T:C	6.95838e-06	-1.23722e-10	2.27419
44407257	chr19:44407257:C:T	1.4564e-07	-1.59238	-6.7639e-10
44407290	chr19:44407290:C:T	4.74506e-08	-1.05897	-1.65486
44407378	chr19:44407378:C:A	2.95728e-08	-1.61737	-1.56929
44407476	chr19:44407476:T:C	3.90207e-08	-1.58292	-1.32651
44407904	chr19:44407904:G:A	2.44204e-07	-1.23722e-10	-1.07551
44408158	chr19:44408158:A:T	2.59455e-07	-1.23722e-10	-1.01493
44408390	chr19:44408390:G:C	1.23984e-06	-1.60385	2.15308
44408425	chr19:44408425:T:A	3.95053e-08	-1.56873	-1.32835
44408918	chr19:44408918:C:T	1.73404e-07	-1.23722e-10	-1.41789
44409132	chr19:44409132:A:G	8.05744e-07	-1.59994	1.71819
44409260	chr19:44409260:G:A	5.13058e-08	-0.998081	-1.63763
44409308	chr19:44409308:A:C	2.18028e-07	-1.23722e-10	-1.1889
44409368	chr19:44409368:A:G	3.03896e-08	-1.60961	-1.5498
44409471	chr19:44409471:G:A	3.05314e-08	-1.60619	-1.54857
44409493	chr19:44409493:A:C	2.05694e-07	-1.23722e-10	-1.24713
44409511	chr19:44409511:G:A	2.41655e-07	-1.23722e-10	-1.08601
44409518	chr19:44409518:G:A	1.3533e-07	-1.23722e-10	-1.6658
44409567	chr19:44409567:A:G	9.26028e-07	-1.56487	1.82226
44409746	chr19:44409746:A:G	3.50687e-08	-1.45913	-1.55707
44409750	chr19:44409750:C:T	1.87093e-07	-1.34191	-6.7639e-10
44409770	chr19:44409770:C:A	2.05146e-07	-1.23722e-10	-1.24979
44409772	chr19:44409772:A:G	3.03494e-08	-1.61271	-1.54803
44409802	chr19:44409802:A:C	4.91432e-07	-1.23722e-10	-0.376194
44409877	chr19:44409877:C:T	1.70489e-07	-1.43484	-6.7639e-10
44410006	chr19:44410006:A:C	1.36882e-07	-1.23722e-10	-1.6544
44410007	chr19:44410007:A:C	1.37006e-07	-1.23722e-10	-1.65349
44410117	chr19:44410117:A:C	4.21657e-07	-1.60576	1.07644
44410884	chr19:44410884:T:A	2.51127e-07	-1.23722e-10	-1.04756
44410934	chr19:44410934:C:T	1.47649e-07	-1.57868	-6.7639e-10
44411331	chr19:44411331:C:T	1.72684e-07	-1.23722e-10	-1.42206
44411736	chr19:44411736:C:T	4.31662e-07	-1.60047	1.09459
44411886	chr19:44411886:C:A	1.35731e-07	-1.23722e-10	-1.66284
44412778	chr19:44412778:T:C	2.03254e-07	-1.25906	-6.7639e-10
44412806	chr19:44412806:T:C	1.58156e-07	-1.23722e-10	-1.50993
44412813	chr19:44412813:T:C	3.50711e-08	-1.54865	-1.46749
44412843	chr19:44412843:T:A	4.90618e-08	-1.46682	-1.21362
44412895	chr19:44412895:T:C	2.9529e-08	-1.56719	-1.62095
44413020	chr19:44413020:C:G	1.43189e-07	-0.57922	-1.03013
44413079	chr19:44413079:C:A	4.80243e-07	-1.23722e-10	-0.399225
44413353	chr19:44413353:C:T	5.10867e-08	-1.10679	-1.53321
44413616	chr19:44413616:C:A	1.3986e-07	-1.23722e-10	-1.63287
44414215	chr19:44414215:G:A	5.95966e-08	-1.51043	-0.975488
44414489	chr19:44414489:A:G	1.11215e-07	-0.31469	-1.54736
44414689	chr19:44414689:C:T	3.75225e-08	-1.60614	-1.34243
44414778	chr19:44414778:C:G	6.04196e-08	-1.52572	-0.94648
44414852	chr19:44414852:C:G	9.18409e-08	-1.25601	-0.797448
44414916	chr19:44414916:T:G	1.59977e-07	-1.23722e-10	-1.49849
44414997	chr19:44414997:C:G	3.79055e-08	-1.59346	-1.34496
44415034	chr19:44415034:A:C	1.35535e-07	-1.23722e-10	-1.66429
44415035	chr19:44415035:G:A	1.35644e-07	-1.23722e-10	-1.66348
44415047	chr19:44415047:A:T	5.7755e-08	-1.45264	-1.06467
44415223	chr19:44415223:G:A	3.09216e-06	-1.23722e-10	1.46311
44415226	chr19:44415226:T:C	1.51029e-07	-1.23722e-10	-1.55605
44415262	chr19:44415262:CA:C	1.62274e-07	-1.23722e-10	-1.48423
44415586	chr19:44415586:T:C	4.17299e-08	-1.5565	-1.2858
44415693	chr19:44415693:C:T	1.55736e-07	-1.23722e-10	-1.52536
44415833	chr19:44415833:ACACC:A	2.58687e-06	-1.23722e-10	1.28469
44415847	chr19:44415847:T:A	2.55707e-06	-1.23722e-10	1.2731
44415912	chr19:44415912:T:C	8.58333e-08	-1.24586	-0.87525
44415964	chr19:44415964:A:G	1.30783e-07	-1.34618	-0.353802
44416009	chr19:44416009:C:T	3.8236e-08	-1.60008	-1.32966
44416074	chr19:44416074:C:A	1.50093e-07	-1.23722e-10	-1.56226
44416088	chr19:44416088:C:A	1.49567e-07	-1.23722e-10	-1.56577
44416280	chr19:44416280:G:C	1.35798e-07	-0.161582	-1.50077
44416562	chr19:44416562:A:G	3.42354e-07	-1.23722e-10	-0.737672
44416726	chr19:44416726:G:A	9.42822e-08	-1.51934	-0.507881
44416814	chr19:44416814:C:T	1.71247e-07	-1.23722e-10	-1.43041
44417132	chr19:44417132:T:C	1.52445e-07	-1.23722e-10	-1.54671
44417525	chr19:44417525:A:C	1.69753e-07	-1.23722e-10	-1.43917
44417834	chr19:44417834:C:T	1.59902e-07	-1.49896	-6.7639e-10
44418084	chr19:44418084:CAA:C	2.96477e-07	-1.43627	0.554723
44418165	chr19:44418165:C:T	1.61737e-07	-1.23722e-10	-1.48755
44418182	chr19:44418182:C:A	9.40608e-07	-1.59145	1.86446
44418443	chr19:44418443:T:C	1.56883e-07	-1.23722e-10	-1.51802
44418696	chr19:44418696:G:C	1.60657e-07	-1.23722e-10	-1.49424
44418803	chr19:44418803:A:G	1.69031e-07	-1.23722e-10	-1.44343
44418822	chr19:44418822:C:T	1.49846e-07	-1.23722e-10	-1.56391
44419111	chr19:44419111:A:G	6.1334e-08	-1.49318	-0.964002
44419125	chr19:44419125:G:A	3.95543e-08	-1.59805	-1.29779
44419243	chr19:44419243:G:A	5.72591e-07	-1.23722e-10	-0.223344
44419362	chr19:44419362:G:T	4.43761e-08	-1.59836	-1.18246
44419472	chr19:44419472:C:T	6.2146e-08	-1.48121	-0.962823
44419569	chr19:44419569:A:T	6.35433e-08	-1.45929	-0.9625
44419956	chr19:44419956:C:T	4.37335e-08	-1.60451	-1.19089
44419957	chr19:44419957:G:A	1.47832e-07	-1.23722e-10	-1.57744
44419960	chr19:44419960:C:T	2.15815e-07	-0.167544	-1.03155
44420062	chr19:44420062:T:C	4.25446e-08	-1.59952	-1.22344
44420128	chr19:44420128:G:A	4.48802e-08	-1.59859	-1.17093
44420300	chr19:44420300:A:G	5.64752e-08	-1.61347	-0.926244
44420338	chr19:44420338:G:C	1.53801e-07	-1.23722e-10	-1.53786
44420377	chr19:44420377:T:G	6.13764e-08	-1.45252	-1.00397
44420478	chr19:44420478:C:T	1.45205e-07	-1.59537	-6.7639e-10
44420573	chr19:44420573:C:T	1.64338e-07	-1.23722e-10	-1.47159
44420672	chr19:44420672:C:T	1.53051e-07	-0.0811326	-1.46162
44420912	chr19:44420912:A:G	8.30249e-08	-1.37889	-0.775483
44421111	chr19:44421111:T:A	6.11983e-07	-1.23722e-10	-0.156812
44421289	chr19:44421289:T:C	5.58623e-08	-1.52373	-1.0269
44421314	chr19:44421314:A:G	1.30448e-07	-1.0274	-0.675144
44421398	chr19:44421398:A:G	5.66877e-08	-1.61553	-0.92043
44421468	chr19:44421468:A:G	1.7491e-07	-1.23722e-10	-1.40925
44421528	chr19:44421528:C:A	1.688e-07	-1.23722e-10	-1.4448
44421566	chr19:44421566:G:A	4.43797e-08	-1.59619	-1.18455
44421598	chr19:44421598:C:T	7.25775e-08	-1.26188	-1.02698
44421673	chr19:44421673:G:A	1.68975e-07	-1.23722e-10	-1.44377
44421737	chr19:44421737:TGTAA:T	1.51005e-07	-1.23722e-10	-1.5562
44421954	chr19:44421954:G:A	4.42073e-08	-1.60221	-1.18242
44422433	chr19:44422433:G:A	1.69464e-07	-1.44088	-6.7639e-10
44423092	chr19:44423092:C:T	1.36083e-07	-1.23722e-10	-1.66025
44423114	chr19:44423114:T:TCATC	8.40542e-08	-1.37331	-0.768745
44423224	chr19:44423224:T:C	8.39472e-08	-1.3882	-0.755126
44423516	chr19:44423516:G:C	5.02206e-08	-1.39299	-1.2641
44423585	chr19:44423585:A:G	8.57942e-08	-1.38019	-0.741379
44423606	chr19:44423606:T:C	5.94549e-08	-1.1767	-1.3116
44423607	chr19:44423607:G:A	1.58593e-07	-0.0236171	-1.48356
44424011	chr19:44424011:G:C	1.353e-06	-1.23722e-10	0.636562
44424023	chr19:44424023:G:C	1.57692e-07	-1.23722e-10	-1.51287
44424315	chr19:44424315:A:T	1.36052e-07	-1.23722e-10	-1.66048
44424496	chr19:44424496:A:G	5.48893e-08	-1.50772	-1.06047
44424537	chr19:44424537:C:G	1.40202e-07	-1.23722e-10	-1.63043
44424634	chr19:44424634:C:T	6.28235e-08	-1.44742	-0.985764
44424699	chr19:44424699:G:A	1.40552e-07	-1.23722e-10	-1.62794
44424952	chr19:44424952:C:T	1.68574e-07	-1.23722e-10	-1.44614
44425173	chr19:44425173:C:T	1.8419e-07	-1.23722e-10	-1.35755
44425598	chr19:44425598:G:A	1.6652e-07	-1.23722e-10	-1.4584
44425604	chr19:44425604:G:T	2.11006e-07	-0.097161	-1.12447
44425656	chr19:44425656:C:G	6.22524e-07	-1.56669	1.42696
44425876	chr19:44425876:G:A	1.44488e-07	-1.23722e-10	-1.60032
44426068	chr19:44426068:G:A	9.34106e-07	-1.23722e-10	0.266073
44426176	chr19:44426176:A:G	5.2912e-08	-1.40976	-1.19512
44426363	chr19:44426363:A:G	4.80781e-08	-1.32223	-1.37846
44426396	chr19:44426396:A:G	3.10121e-08	-1.49476	-1.64438
44426406	chr19:44426406:C:T	1.59564e-07	-1.23722e-10	-1.50107
44426631	chr19:44426631:T:C	5.34145e-08	-1.30572	-1.28971
44426708	chr19:44426708:A:G	1.3347e-07	-0.238399	-1.44124
44426878	chr19:44426878:G:A	1.1591e-07	-0.409239	-1.41147
44426897	chr19:44426897:T:C	2.77081e-07	-1.23722e-10	-0.949208
44426923	chr19:44426923:T:C	1.49545e-07	-1.23722e-10	-1.56592
44427076	chr19:44427076:T:C	1.35258e-07	-1.23722e-10	-1.66633
44427139	chr19:44427139:A:G	4.67079e-08	-1.26259	-1.46701
44427183	chr19:44427183:T:C	6.776e-08	-1.61132	-0.746224
44427191	chr19:44427191:A:G	1.127e-07	-0.770138	-1.07865
44427355	chr19:44427355:T:C	5.09974e-08	-1.34242	-1.29932
44427468	chr19:44427468:C:T	1.51892e-07	-1.55035	-6.7639e-10
44427548	chr19:44427548:C:T	1.96608e-07	-1.23722e-10	-1.29231
44427725	chr19:44427725:AAC:A	1.58319e-07	-1.50891	-6.7639e-10
44427766	chr19:44427766:C:T	5.20939e-08	-1.3447	-1.27577
44427820	chr19:44427820:C:G	4.89989e-08	-1.60088	-1.08084
44428148	chr19:44428148:A:G	2.96429e-07	-1.59605	0.714338
44428193	chr19:44428193:C:G	1.36712e-07	-1.23722e-10	-1.65564
44428346	chr19:44428346:C:T	6.25432e-08	-1.60804	-0.829623
44428797	chr19:44428797:C:T	9.96918e-08	-1.41255	-0.558886
44429244	chr19:44429244:C:G	1.53549e-07	-1.23722e-10	-1.5395
44429388	chr19:44429388:C:T	1.53806e-07	-1.23722e-10	-1.53782
44429389	chr19:44429389:G:A	1.38496e-07	-1.23722e-10	-1.64268
44429530	chr19:44429530:G:C	1.61844e-07	-1.23722e-10	-1.48689
44429531	chr19:44429531:C:T	3.23177e-07	-1.39547	0.600152
44429772	chr19:44429772:G:A	4.12573e-08	-1.58288	-1.27081
44429953	chr19:44429953:G:A	1.44517e-07	-1.23722e-10	-1.60012
44430012	chr19:44430012:G:A	1.42425e-07	-1.6147	-6.7639e-10
44430149	chr19:44430149:G:A	1.74287e-07	-1.23722e-10	-1.41281
44430314	chr19:44430314:A:G	2.5866e-07	0.48279	-1.50079
44430360	chr19:44430360:G:C	1.67631e-07	-1.23722e-10	-1.45175
44430429	chr19:44430429:C:A	1.85917e-07	-1.23722e-10	-1.34822
44430478	chr19:44430478:T:C	2.58734e-07	-1.38685	0.369132
44430835	chr19:44430835:C:T	4.96914e-08	-1.59824	-1.06944
44430844	chr19:44430844:C:T	2.31094e-07	-1.38672	0.256022
44431310	chr19:44431310:C:T	1.12631e-07	-1.28611	-0.56329
44431336	chr19:44431336:T:C	1.05163e-07	-1.33349	-0.584516
44431445	chr19:44431445:T:C	2.59184e-07	-1.36515	0.349169
44431609	chr19:44431609:C:T	3.92942e-07	-1.23722e-10	-0.599854
44432021	chr19:44432021:AC:A	1.78285e-07	-1.23722e-10	-1.39013
44432070	chr19:44432070:A:G	3.25452e-08	-1.52548	-1.5654
44432694	chr19:44432694:G:C	3.25909e-08	-1.4231	-1.66639
44433204	chr19:44433204:C:T	3.06205e-08	-1.54338	-1.60847
44433260	chr19:44433260:T:C	1.87046e-07	-1.34216	-6.7639e-10
44433485	chr19:44433485:C:T	4.08462e-08	-1.61477	-1.24893
44433568	chr19:44433568:C:T	6.85501e-07	1.26593	-1.30929
44433942	chr19:44433942:T:G	3.17408e-08	-1.53087	-1.58504
44434107	chr19:44434107:A:G	1.38576e-07	-1.23722e-10	-1.6421
44434259	chr19:44434259:A:G	1.78024e-07	-1.23722e-10	-1.3916
44434513	chr19:44434513:G:A	1.94645e-07	-1.23722e-10	-1.30234
44434774	chr19:44434774:C:T	3.67927e-07	-1.23722e-10	-0.665633
44434805	chr19:44434805:G:A	3.22338e-08	-1.51496	-1.58554
44435185	chr19:44435185:A:G	3.32482e-08	-1.52102	-1.5485
44435756	chr19:44435756:T:C	1.55599e-07	-1.23722e-10	-1.52623
44435851	chr19:44435851:C:T	2.1331e-07	-1.23722e-10	-1.21077
44435859	chr19:44435859:G:C	1.72932e-07	-1.23722e-10	-1.42062
44435942	chr19:44435942:G:C	1.77388e-07	-1.23722e-10	-1.39518
44436237	chr19:44436237:G:A	3.92596e-08	-1.61768	-1.28564
44436697	chr19:44436697:G:A	8.27263e-07	-1.57166	1.71627
44436854	chr19:44436854:A:G	1.35452e-07	-1.23722e-10	-1.6649
44437132	chr19:44437132:A:G	1.58042e-07	-1.23722e-10	-1.51066
44437489	chr19:44437489:A:G	1.72573e-07	-1.23722e-10	-1.42269
44437944	chr19:44437944:C:A	1.37863e-07	-1.23722e-10	-1.64726
44438084	chr19:44438084:T:C	1.58682e-07	-1.23722e-10	-1.50662
44438351	chr19:44438351:C:T	1.68574e-07	-1.23722e-10	-1.44614
44438445	chr19:44438445:T:C	3.19821e-08	-1.61564	-1.4927
44438573	chr19:44438573:G:A	5.16002e-08	-1.59872	-1.03127
44438776	chr19:44438776:G:A	3.20562e-08	-1.61658	-1.48945
44439056	chr19:44439056:A:G	3.18892e-08	-1.61357	-1.49768
44439297	chr19:44439297:A:C	4.50801e-08	-1.37977	-1.38531
44439495	chr19:44439495:G:A	1.66046e-07	-1.23722e-10	-1.46125
44439547	chr19:44439547:G:A	6.10327e-08	-1.34991	-1.11219
44440265	chr19:44440265:A:G	2.69226e-08	-1.61415	-1.6664
44440456	chr19:44440456:C:T	6.44174e-08	-0.793787	-1.61435
44440596	chr19:44440596:A:G	1.66195e-07	-1.23722e-10	-1.46035
44440797	chr19:44440797:C:T	1.35727e-07	-1.23722e-10	-1.66287
44440908	chr19:44440908:A:G	3.76197e-08	-1.61343	-1.33256
44440953	chr19:44440953:G:A	3.08898e-08	-1.61361	-1.52948
44441001	chr19:44441001:G:A	1.356e-07	-1.23722e-10	-1.66381
44441072	chr19:44441072:G:A	1.36461e-07	-1.23722e-10	-1.65748
44441073	chr19:44441073:C:T	1.8332e-07	-1.23722e-10	-1.36229
44441171	chr19:44441171:C:T	1.38951e-07	-1.23722e-10	-1.6394
44441494	chr19:44441494:A:G	4.59221e-07	-1.23722e-10	-0.443986
44441527	chr19:44441527:T:C	2.51159e-07	-1.23722e-10	-1.04743
44441539	chr19:44441539:A:T	2.22493e-07	-1.23722e-10	-1.16862
44441693	chr19:44441693:G:T	2.19492e-07	-1.23722e-10	-1.1822
44441717	chr19:44441717:T:C	1.61824e-07	-1.23722e-10	-1.48701
44441764	chr19:44441764:C:A	3.56578e-08	-1.61451	-1.38504
44441973	chr19:44441973:T:C	5.79833e-08	-1.34689	-1.16647
44442125	chr19:44442125:T:TC	6.13366e-08	-0.790602	-1.66654
44442152	chr19:44442152:C:CT	4.00863e-08	-1.61492	-1.26756
44442502	chr19:44442502:A:T	1.62355e-07	-1.23722e-10	-1.48373
44442771	chr19:44442771:A:C	2.53587e-07	-1.23722e-10	-1.03781
44442786	chr19:44442786:C:T	1.88885e-07	-1.23722e-10	-1.33238
44443000	chr19:44443000:C:T	3.16378e-08	-1.46925	-1.64992
44443013	chr19:44443013:T:C	5.76038e-08	-1.433	-1.08693
44443260	chr19:44443260:G:T	1.95607e-07	0.22657	-1.52398
44443264	chr19:44443264:C:A	1.37495e-07	-1.23722e-10	-1.64993
44443304	chr19:44443304:G:A	1.37194e-07	-1.23722e-10	-1.65212
44443317	chr19:44443317:T:C	3.66741e-07	-1.23722e-10	-0.668862
44443353	chr19:44443353:C:T	4.21502e-08	-1.59175	-1.24052
44443391	chr19:44443391:A:T	3.59867e-08	-1.3357	-1.65466
44443403	chr19:44443403:T:C	4.09869e-08	-1.20962	-1.65064
44443705	chr19:44443705:T:C	1.6683e-07	-1.23722e-10	-1.45654
44443830	chr19:44443830:C:A	4.47323e-08	-1.6021	-1.17072
44444237	chr19:44444237:G:A	2.99127e-08	-1.51012	-1.66511
44444294	chr19:44444294:T:C	1.61358e-07	-1.23722e-10	-1.48989
44444337	chr19:44444337:T:C	1.22094e-06	-1.23722e-10	0.533863
44444354	chr19:44444354:CCTT:C	5.74036e-08	-0.95	-1.57341
44444553	chr19:44444553:C:T	4.02926e-08	-1.59915	-1.2782
44444729	chr19:44444729:A:G	5.83498e-08	-0.972581	-1.53448
44444985	chr19:44444985:G:A	1.17232e-07	-0.157684	-1.65168
44445053	chr19:44445053:A:G	5.17619e-07	-1.23722e-10	-0.324278
44445544	chr19:44445544:A:C	5.16445e-08	-1.08439	-1.54474
44445665	chr19:44445665:T:C	2.84384e-08	-1.59324	-1.63254
44445803	chr19:44445803:T:C	1.23844e-07	-0.108746	-1.64575
44445981	chr19:44445981:A:G	1.02985e-06	-1.23722e-10	0.363647
44446038	chr19:44446038:A:G	1.28931e-07	-0.0689614	-1.64528
44446366	chr19:44446366:A:G	4.95058e-08	-1.12361	-1.54782
44446736	chr19:44446736:G:A	1.2543e-06	0.560816	-6.7639e-10
44446748	chr19:44446748:C:T	3.44344e-08	-1.43046	-1.604
44446860	chr19:44446860:T:C	5.21948e-07	-1.23722e-10	-0.315949
44447095	chr19:44447095:G:A	1.39912e-06	0.670085	-6.7639e-10
44447220	chr19:44447220:A:G	1.30217e-06	0.598271	-6.7639e-10
44447279	chr19:44447279:C:CCCT	5.09095e-08	-1.11054	-1.53293
44447327	chr19:44447327:T:G	1.36392e-07	-1.23722e-10	-1.65798
44447428	chr19:44447428:T:G	4.86149e-07	-1.23722e-10	-0.387001
44447582	chr19:44447582:A:G	1.18452e-06	-1.23722e-10	0.503573
44447777	chr19:44447777:A:G	2.86544e-08	-1.59307	-1.62514
44447878	chr19:44447878:T:G	3.27682e-08	-1.47738	-1.60668
44447887	chr19:44447887:G:C	3.06377e-08	-1.49232	-1.65897
44447993	chr19:44447993:G:C	1.3346e-06	0.62287	-6.7639e-10
44448032	chr19:44448032:T:C	2.63652e-07	-0.998889	-6.7639e-10
44448560	chr19:44448560:G:A	1.35659e-07	-1.23722e-10	-1.66337
44448601	chr19:44448601:ACTGCGAGGCGGCGGGAGG:A	1.46245e-07	-1.23722e-10	-1.58824
44448685	chr19:44448685:A:G	4.51926e-08	-1.59758	-1.165
44449001	chr19:44449001:AT:A	6.68273e-07	-1.23722e-10	-0.0688203
44449008	chr19:44449008:A:G	4.15001e-08	-1.19886	-1.64896
44449310	chr19:44449310:A:C	1.36361e-07	-1.23722e-10	-1.65821
44449447	chr19:44449447:T:G	1.36481e-07	-1.23722e-10	-1.65733
44450072	chr19:44450072:C:T	1.64813e-07	-1.46675	-0.00195676
44450078	chr19:44450078:A:G	1.39446e-07	-1.23722e-10	-1.63584
44450192	chr19:44450192:A:G	1.42814e-07	-1.61198	-6.7639e-10
44450500	chr19:44450500:A:T	3.48265e-08	-1.61244	-1.4107
44450599	chr19:44450599:C:T	6.38077e-07	-1.23722e-10	-0.115058
44450862	chr19:44450862:C:T	1.64022e-07	-1.23722e-10	-1.47352
44450863	chr19:44450863:T:A	1.47137e-07	-0.00502041	-1.57713
44451182	chr19:44451182:C:T	1.17705e-07	-0.153554	-1.65178
44451336	chr19:44451336:A:C	2.95133e-07	-1.23722e-10	-0.886091
44451512	chr19:44451512:A:C	2.74886e-08	-1.59389	-1.66585
44451589	chr19:44451589:C:T	9.54009e-08	-0.348892	-1.66654
44451700	chr19:44451700:G:A	4.11559e-08	-1.61475	-1.2414
44452040	chr19:44452040:C:T	1.38734e-07	-1.23722e-10	-1.64096
44452087	chr19:44452087:T:C	2.20808e-07	-0.494965	-0.681259
44452274	chr19:44452274:C:A	1.7046e-07	-1.23722e-10	-1.43501
44452304	chr19:44452304:C:T	1.7241e-07	-1.23722e-10	-1.42364
44452503	chr19:44452503:G:A	1.52698e-07	-1.23722e-10	-1.54506
44452558	chr19:44452558:G:C	1.6285e-07	-1.23722e-10	-1.48069
44452648	chr19:44452648:G:A	4.02612e-08	-1.24691	-1.63122
44452838	chr19:44452838:G:A	4.65413e-08	-1.61391	-1.11927
44452851	chr19:44452851:T:C	5.47226e-08	-0.905286	-1.66595
44452889	chr19:44452889:G:A	5.89778e-08	-0.831203	-1.66515
44452963	chr19:44452963:G:T	1.96442e-07	-1.23722e-10	-1.29315
44453019	chr19:44453019:A:G	3.2055e-07	-1.27526	0.471778
44453124	chr19:44453124:A:G	9.41675e-08	-0.44023	-1.58821
44453165	chr19:44453165:G:A	7.17649e-08	-0.662235	-1.63789
44453250	chr19:44453250:C:A	1.38733e-07	-1.23722e-10	-1.64097
44453291	chr19:44453291:G:A	2.22486e-07	-1.23722e-10	-1.16865
44453310	chr19:44453310:G:A	1.64251e-07	-1.23722e-10	-1.47212
44453322	chr19:44453322:G:A	1.83282e-07	-0.00580181	-1.35669
44453476	chr19:44453476:T:C	1.38528e-07	-1.23722e-10	-1.64244
44453490	chr19:44453490:A:G	1.66985e-07	-1.23722e-10	-1.45561
44453699	chr19:44453699:A:AG	2.23103e-07	-1.23722e-10	-1.16588
44453710	chr19:44453710:C:A	1.68647e-06	-0.552733	1.40961
44453992	chr19:44453992:T:C	1.43195e-07	-1.23722e-10	-1.60931
44454005	chr19:44454005:G:A	4.95379e-08	-1.61267	-1.05811
44454239	chr19:44454239:G:C	4.43637e-08	-1.61594	-1.16515
44454638	chr19:44454638:A:T	1.85955e-07	-1.23722e-10	-1.34801
44454777	chr19:44454777:G:C	3.78349e-08	-1.53279	-1.40749
44454794	chr19:44454794:T:A	3.7922e-08	-1.52917	-1.40882
44455027	chr19:44455027:T:C	1.42186e-07	-1.23722e-10	-1.61638
44455327	chr19:44455327:T:C	1.93437e-07	-0.996318	-0.312248
44455339	chr19:44455339:G:A	6.58131e-08	-1.03005	-1.35665
44455420	chr19:44455420:AG:A	6.43548e-08	-0.752718	-1.65639
44455421	chr19:44455421:G:A	4.24732e-07	-1.48352	0.961457
44455477	chr19:44455477:C:T	1.47857e-06	-1.53836	2.26368
44455652	chr19:44455652:C:G	2.08201e-07	-1.23722e-10	-1.23501
44455653	chr19:44455653:C:A	1.32622e-06	-1.56456	2.18114
44455792	chr19:44455792:TC:T	1.5169e-07	-1.23722e-10	-1.55168
44456396	chr19:44456396:C:T	7.70481e-08	-1.50573	-0.723352
44456685	chr19:44456685:G:C	3.23916e-08	-1.44477	-1.65085
44456832	chr19:44456832:G:C	1.46605e-07	-1.23722e-10	-1.58578
44457214	chr19:44457214:C:A	6.124e-08	-1.00864	-1.45007
44457312	chr19:44457312:G:A	1.96316e-07	-1.29379	-6.7639e-10
44457386	chr19:44457386:C:T	4.12063e-08	-1.34498	-1.50995
44457690	chr19:44457690:T:C	1.93399e-07	-1.23722e-10	-1.30876
44457709	chr19:44457709:A:G	1.41684e-07	-1.23722e-10	-1.61992
44457761	chr19:44457761:T:C	4.65508e-08	-1.61668	-1.11629
44457902	chr19:44457902:C:T	3.4392e-08	-1.37731	-1.65838
44458036	chr19:44458036:G:A	1.54123e-07	-1.23722e-10	-1.53577
44458209	chr19:44458209:A:G	1.82706e-07	-1.23722e-10	-1.36564
44458368	chr19:44458368:G:C	3.64421e-08	-1.50612	-1.47167
44458586	chr19:44458586:G:GT	1.44716e-07	-1.23722e-10	-1.59874
44458597	chr19:44458597:G:C	3.13183e-08	-1.50147	-1.62785
44458609	chr19:44458609:T:C	2.78198e-08	-1.61604	-1.63172
44458700	chr19:44458700:T:C	5.46365e-08	-1.30081	-1.27201
44458721	chr19:44458721:A:G	4.56353e-08	-1.08826	-1.66458
44459128	chr19:44459128:C:G	2.13564e-07	-1.38411	0.174526
44459210	chr19:44459210:A:G	4.05566e-08	-1.54954	-1.32128
44459235	chr19:44459235:C:T	2.77083e-08	-1.59338	-1.65841
44459305	chr19:44459305:C:T	2.10991e-07	-1.23722e-10	-1.2217
44459562	chr19:44459562:CT:C	4.76062e-08	-1.43759	-1.27297
44459622	chr19:44459622:T:C	2.136e-07	-1.23722e-10	-1.20941
44459636	chr19:44459636:CA:C	2.14377e-07	-1.23722e-10	-1.20578
44459697	chr19:44459697:G:T	3.55193e-08	-1.35963	-1.64381
44459706	chr19:44459706:C:T	3.43683e-08	-1.39056	-1.64582
44459755	chr19:44459755:T:C	2.22799e-07	-1.23722e-10	-1.16725
44459944	chr19:44459944:G:A	3.93205e-08	-1.4027	-1.49907
44460081	chr19:44460081:A:G	4.9989e-08	-1.41339	-1.24833
44460387	chr19:44460387:C:A	1.37203e-07	-1.23722e-10	-1.65206
44460722	chr19:44460722:T:C	1.39893e-07	-1.23722e-10	-1.63264
44460732	chr19:44460732:T:C	1.41139e-07	-1.23722e-10	-1.62377
44460752	chr19:44460752:G:C	1.40071e-07	-1.23722e-10	-1.63137
44460791	chr19:44460791:T:C	4.82259e-08	-1.44885	-1.24877
44460809	chr19:44460809:G:A	4.10973e-08	-1.54728	-1.31029
44460872	chr19:44460872:A:G	2.84521e-08	-1.56781	-1.65748
44461530	chr19:44461530:C:T	7.55326e-07	-1.56449	1.61813
44461760	chr19:44461760:AG:A	4.10749e-08	-1.19968	-1.65844
44462080	chr19:44462080:T:G	4.67131e-08	-1.40325	-1.32625
44462252	chr19:44462252:TC:T	4.5986e-08	-1.30566	-1.43952
44462440	chr19:44462440:A:G	4.90294e-08	-1.09143	-1.58966
44462485	chr19:44462485:T:G	1.95947e-07	-1.23722e-10	-1.29567
44462737	chr19:44462737:G:T	2.14169e-07	-1.23722e-10	-1.20675
44462839	chr19:44462839:T:C	1.55044e-07	-1.52981	-6.7639e-10
44462967	chr19:44462967:AC:A	1.05168e-06	0.384624	-6.7639e-10
44462990	chr19:44462990:T:C	6.84029e-08	-1.42143	-0.926672
44463231	chr19:44463231:T:C	4.59006e-08	-1.42574	-1.3213
44463246	chr19:44463246:T:C	3.27248e-08	-1.54488	-1.54051
44463247	chr19:44463247:G:A	3.28617e-08	-1.54071	-1.54051
44463265	chr19:44463265:G:A	4.6998e-08	-1.49688	-1.22653
44463492	chr19:44463492:A:G	3.80317e-08	-1.47721	-1.45789
44463607	chr19:44463607:G:A	1.5264e-07	-1.23722e-10	-1.54544
44463635	chr19:44463635:G:T	4.77204e-08	-1.08648	-1.62168
44463755	chr19:44463755:T:A	2.3053e-07	-1.13313	-6.7639e-10
44463831	chr19:44463831:C:T	2.13322e-07	-1.23722e-10	-1.21071
44463943	chr19:44463943:C:T	1.56919e-07	-1.23722e-10	-1.51779
44464090	chr19:44464090:A:G	1.73425e-07	-1.23722e-10	-1.41777
44464174	chr19:44464174:T:C	3.54728e-08	-1.42031	-1.58444
44464365	chr19:44464365:A:G	3.37004e-08	-1.42235	-1.63366
44464566	chr19:44464566:C:T	4.11164e-08	-1.49839	-1.35872
44464656	chr19:44464656:T:G	1.59349e-07	-1.23722e-10	-1.50242
44464911	chr19:44464911:C:T	4.48735e-07	-1.23722e-10	-0.467085
44465343	chr19:44465343:C:T	1.84709e-07	-1.23722e-10	-1.35474
44465614	chr19:44465614:A:C	1.81893e-07	-1.23722e-10	-1.3701
44465644	chr19:44465644:A:T	4.94435e-08	-1.35166	-1.32103
44465745	chr19:44465745:A:G	1.08928e-06	-1.45209	1.87185
44465945	chr19:44465945:C:T	4.10197e-08	-1.49212	-1.36734
44465949	chr19:44465949:A:C	3.95139e-07	-1.23722e-10	-0.594278
44466019	chr19:44466019:A:C	2.05608e-07	-1.23722e-10	-1.24755
44466118	chr19:44466118:G:A	2.70525e-07	-0.973152	-6.7639e-10
44466381	chr19:44466381:G:T	1.83905e-07	-1.23722e-10	-1.3591
44466532	chr19:44466532:TA:T	1.58683e-07	-1.23722e-10	-1.50661
44466753	chr19:44466753:C:T	4.97951e-08	-1.41821	-1.24739
44467121	chr19:44467121:T:C	1.59365e-07	-0.708754	-0.793564
44467683	chr19:44467683:G:A	1.91865e-07	-1.23722e-10	-1.31673
44467819	chr19:44467819:C:T	1.54467e-07	-1.53354	-6.7639e-10
44468040	chr19:44468040:A:G	4.06755e-08	-1.51089	-1.357
44468469	chr19:44468469:G:A	5.01224e-08	-1.34638	-1.31267
44468635	chr19:44468635:T:C	1.53795e-07	-1.23722e-10	-1.53789
44468802	chr19:44468802:C:A	4.37957e-08	-1.44083	-1.35315
44468856	chr19:44468856:C:T	9.57764e-08	-0.763338	-1.24816
44468857	chr19:44468857:G:A	1.54007e-07	-1.23722e-10	-1.53652
44469124	chr19:44469124:C:T	6.67598e-07	-0.06983	-6.7639e-10
44469504	chr19:44469504:G:T	1.8311e-07	-1.23722e-10	-1.36343
44469527	chr19:44469527:G:A	6.79953e-07	-1.46298	1.41149
44469532	chr19:44469532:C:T	1.69224e-07	-1.23722e-10	-1.44229
44469752	chr19:44469752:T:C	4.88567e-08	-1.07771	-1.60691
44469777	chr19:44469777:C:T	1.45158e-07	-1.5957	-6.7639e-10
44469952	chr19:44469952:C:T	2.98318e-07	-0.875358	-6.7639e-10
44470255	chr19:44470255:A:G	1.35324e-07	-1.23722e-10	-1.66584
44470307	chr19:44470307:T:C	4.21863e-07	-1.23722e-10	-0.528836
44470393	chr19:44470393:T:C	1.77872e-07	-1.23722e-10	-1.39245
44470397	chr19:44470397:A:G	4.10244e-07	-0.556765	-6.7639e-10
44470406	chr19:44470406:A:G	3.64189e-08	-1.37958	-1.59885
44470424	chr19:44470424:G:C	1.4468e-07	-1.23722e-10	-1.59899
44470442	chr19:44470442:C:T	3.66741e-08	-1.35624	-1.6152
44470708	chr19:44470708:C:T	3.44164e-07	-0.732399	-6.7639e-10
44470719	chr19:44470719:A:G	1.35793e-07	-1.23722e-10	-1.66239
44470800	chr19:44470800:G:A	1.42416e-07	-1.61477	-6.7639e-10
44471161	chr19:44471161:G:C	2.02972e-07	-1.23722e-10	-1.26045
44471167	chr19:44471167:A:G	3.59067e-07	-0.690008	-6.7639e-10
44471180	chr19:44471180:A:G	2.45338e-07	-1.07088	-6.7639e-10
44471200	chr19:44471200:C:G	3.3276e-07	-0.766095	-6.7639e-10
44471281	chr19:44471281:T:A	3.66933e-07	-1.23722e-10	-0.668337
44471443	chr19:44471443:C:T	4.046e-08	-1.24258	-1.63063
44471492	chr19:44471492:T:C	1.21031e-07	-0.25698	-1.52049
44471521	chr19:44471521:C:T	1.36183e-07	-1.23722e-10	-1.65952
44471535	chr19:44471535:G:A	4.29861e-08	-1.4352	-1.37744
44471624	chr19:44471624:T:C	4.05325e-08	-1.51025	-1.36116
44471625	chr19:44471625:T:C	4.06792e-08	-1.50629	-1.36151
44471841	chr19:44471841:T:C	9.99195e-08	-1.45367	-0.515486
44472173	chr19:44472173:G:C	3.51269e-08	-1.40782	-1.60673
44472191	chr19:44472191:A:G	1.41098e-07	-1.23722e-10	-1.62407
44472321	chr19:44472321:A:G	3.83217e-07	-0.624916	-6.7639e-10
44472612	chr19:44472612:C:CA	8.33771e-08	-0.554831	-1.59531
44472748	chr19:44472748:GAT:G	1.36678e-07	-1.23722e-10	-1.65589
44472775	chr19:44472775:A:T	2.26836e-07	-1.23722e-10	-1.14929
44472822	chr19:44472822:A:G	5.79577e-08	-0.943726	-1.57008
44473023	chr19:44473023:G:A	7.54233e-08	-0.691659	-1.55874
44473045	chr19:44473045:C:T	4.78711e-06	-0.987626	2.88779
44473165	chr19:44473165:T:C	4.63223e-08	-1.56115	-1.17675
44473177	chr19:44473177:C:A	2.71603e-08	-1.61604	-1.65572
44473188	chr19:44473188:T:C	6.95246e-07	-1.37857	1.34931
44473200	chr19:44473200:G:A	2.01572e-07	-0.607021	-0.660348
44473293	chr19:44473293:A:T	1.75155e-07	-1.23722e-10	-1.40784
44473295	chr19:44473295:C:T	1.44339e-07	-1.23722e-10	-1.60135
44473331	chr19:44473331:G:T	2.79657e-08	-1.5974	-1.64514
44473349	chr19:44473349:G:T	6.01872e-08	-0.986619	-1.48944
44473357	chr19:44473357:T:C	4.99569e-08	-1.25977	-1.40259
44473421	chr19:44473421:G:A	1.7843e-07	-1.61766	0.228339
44473469	chr19:44473469:T:C	4.82376e-08	-1.35121	-1.34617
44473892	chr19:44473892:G:T	3.97155e-07	-1.18775	0.598556
44473903	chr19:44473903:G:T	1.93422e-07	-1.23722e-10	-1.30864
44474081	chr19:44474081:T:G	3.32088e-08	-1.53792	-1.53278
44474236	chr19:44474236:C:G	8.67776e-08	-0.807667	-1.3025
44474292	chr19:44474292:G:A	1.66073e-07	-1.23722e-10	-1.46109
44474360	chr19:44474360:G:A	6.37689e-08	-1.32595	-1.0923
44474408	chr19:44474408:G:A	2.97416e-07	-0.878384	-6.7639e-10
44474813	chr19:44474813:G:A	1.62212e-07	-1.23722e-10	-1.48461
44475226	chr19:44475226:C:T	9.20854e-08	-0.725561	-1.32524
44475493	chr19:44475493:A:C	4.21144e-08	-1.58444	-1.24869
44475517	chr19:44475517:A:G	9.04989e-08	-0.746249	-1.32193
44475597	chr19:44475597:A:C	1.94051e-07	-1.23722e-10	-1.3054
44475693	chr19:44475693:G:A	1.32754e-07	-0.0337303	-1.65129
44475955	chr19:44475955:A:G	1.35987e-07	-1.23722e-10	-1.66096
44476222	chr19:44476222:G:A	2.94557e-07	-1.23722e-10	-0.888046
44477101	chr19:44477101:G:A	6.47004e-08	-0.940805	-1.46295
44477158	chr19:44477158:C:T	3.27137e-07	-1.16643	0.383292
44477299	chr19:44477299:C:T	3.3071e-08	-1.54259	-1.53227
44477308	chr19:44477308:G:A	9.9257e-08	-1.42014	-0.555662
44477401	chr19:44477401:T:C	1.3663e-07	-1.23722e-10	-1.65624
44477615	chr19:44477615:T:C	2.96574e-08	-1.61418	-1.56962
44477645	chr19:44477645:A:G	2.34159e-07	-1.11752	-6.7639e-10
44477661	chr19:44477661:C:T	1.46886e-07	-1.23722e-10	-1.58386
44477666	chr19:44477666:G:C	9.32966e-08	-0.715837	-1.3219
44477904	chr19:44477904:C:G	1.51938e-07	-1.23722e-10	-1.55005
44478164	chr19:44478164:A:G	3.00615e-08	-1.54717	-1.6231
44478347	chr19:44478347:A:G	2.97893e-08	-1.55587	-1.6235
44478603	chr19:44478603:G:A	9.66675e-08	-1.514	-0.488236
44478792	chr19:44478792:T:C	1.64544e-07	-1.23722e-10	-1.47034
44479350	chr19:44479350:G:C	1.02451e-07	-0.846966	-1.09717
44479445	chr19:44479445:T:A	1.51019e-07	-1.23722e-10	-1.55611
44479617	chr19:44479617:C:T	1.82673e-07	-1.23722e-10	-1.36582
44479791	chr19:44479791:G:A	1.96395e-07	-1.23722e-10	-1.29339
44480070	chr19:44480070:T:C	1.44244e-07	-1.23722e-10	-1.60201
44480235	chr19:44480235:A:G	2.98507e-08	-1.61643	-1.56088
44480551	chr19:44480551:A:G	4.21612e-08	-1.22416	-1.60785
44480736	chr19:44480736:T:A	2.21213e-07	-1.23722e-10	-1.17439
44481125	chr19:44481125:A:G	2.6166e-07	-1.23722e-10	-1.00647
44481157	chr19:44481157:C:A	3.5649e-07	-0.69721	-6.7639e-10
44481259	chr19:44481259:G:C	1.41739e-07	-1.23722e-10	-1.61953
44481279	chr19:44481279:G:A	4.1836e-08	-1.23438	-1.60538
44481293	chr19:44481293:C:T	1.06709e-07	-0.835613	-1.0678
44481300	chr19:44481300:A:G	1.96752e-07	-1.29158	-6.7639e-10
44481355	chr19:44481355:A:G	3.17685e-08	-1.55469	-1.56035
44481449	chr19:44481449:G:C	1.71415e-07	-1.23722e-10	-1.42943
44481456	chr19:44481456:T:C	9.03783e-08	-1.40343	-0.666086
44481774	chr19:44481774:T:A	4.15494e-07	-0.544049	-6.7639e-10
44482005	chr19:44482005:C:G	1.03818e-07	-0.847143	-1.08374
44482167	chr19:44482167:T:C	2.87108e-07	-1.14689	0.233228
44482404	chr19:44482404:G:A	1.42529e-07	-1.23722e-10	-1.61397
44482484	chr19:44482484:G:A	1.02922e-07	-0.823305	-1.11624
44482779	chr19:44482779:T:G	1.805e-07	-1.23722e-10	-1.37779
44483683	chr19:44483683:CA:C	3.19239e-08	-1.55006	-1.5601
44484058	chr19:44484058:A:G	4.76071e-07	-1.23102	0.823066
44484091	chr19:44484091:T:G	1.72429e-07	-1.23722e-10	-1.42353
44484119	chr19:44484119:C:T	3.18121e-07	-1.23722e-10	-0.811086
44484245	chr19:44484245:G:A	3.92661e-08	-1.5933	-1.30985
44484504	chr19:44484504:C:T	2.22323e-07	-1.23722e-10	-1.16939
44484693	chr19:44484693:A:C	8.32871e-08	-1.40069	-0.750528
44484819	chr19:44484819:A:G	4.26845e-08	-1.21326	-1.60642
44485187	chr19:44485187:C:T	1.53541e-07	-1.14759	-0.391959
44485337	chr19:44485337:A:G	3.89745e-08	-1.27971	-1.6309
44485541	chr19:44485541:C:T	3.08039e-08	-1.56158	-1.5843
44485777	chr19:44485777:C:G	2.06829e-07	-1.23722e-10	-1.24162
44486043	chr19:44486043:C:T	4.95562e-08	-1.22767	-1.44274
44486137	chr19:44486137:A:C	9.0092e-08	-0.918459	-1.15423
44486169	chr19:44486169:T:G	1.39982e-07	-1.23722e-10	-1.632
44486206	chr19:44486206:TA:T	8.87783e-08	-0.935718	-1.15166
44486766	chr19:44486766:C:T	4.54443e-08	-1.61608	-1.14095
44486923	chr19:44486923:A:G	3.0557e-08	-1.54293	-1.61099
44486969	chr19:44486969:G:C	1.16145e-07	-0.794291	-1.02438
44487067	chr19:44487067:A:T	1.91619e-07	-1.23722e-10	-1.31801
44487136	chr19:44487136:A:G	1.66388e-07	-1.23722e-10	-1.4592
44487477	chr19:44487477:A:T	1.7797e-07	-1.23722e-10	-1.3919
44487748	chr19:44487748:G:C	2.69953e-07	-1.23722e-10	-0.975269
44487782	chr19:44487782:A:G	9.70537e-08	-0.829904	-1.16835
44488014	chr19:44488014:C:T	3.08587e-08	-1.56071	-1.58339
44488058	chr19:44488058:CGCCCTT:C	1.41024e-07	-1.23722e-10	-1.62459
44488416	chr19:44488416:C:T	6.91263e-07	-1.23722e-10	-0.0349967
44488463	chr19:44488463:C:T	1.39703e-07	-1.23722e-10	-1.634
44488533	chr19:44488533:T:C	5.42018e-07	-1.26521	0.986994
44488576	chr19:44488576:C:T	1.07362e-07	-0.837262	-1.06005
44488720	chr19:44488720:T:C	3.24743e-07	-1.05825	0.267769
44488785	chr19:44488785:C:T	1.42333e-07	-1.23722e-10	-1.61535
44488816	chr19:44488816:G:A	1.84307e-07	-1.23722e-10	-1.35691
44488902	chr19:44488902:C:G	2.71965e-07	-1.23722e-10	-0.967842
44489030	chr19:44489030:G:A	1.6873e-07	-1.23722e-10	-1.44521
44489118	chr19:44489118:C:G	2.08018e-07	-1.23722e-10	-1.23589
44489674	chr19:44489674:C:T	5.03952e-08	-1.01113	-1.64249
44489851	chr19:44489851:A:T	1.31213e-07	-0.553471	-1.14323
44490016	chr19:44490016:AAAGAAAAAGACAGG:A	2.85073e-07	-1.23722e-10	-0.92077
44490986	chr19:44490986:C:G	6.81487e-08	-1.61526	-0.736569
44491357	chr19:44491357:T:C	1.24456e-07	-1.56491	-0.184648
44491494	chr19:44491494:A:G	1.53565e-07	-1.23722e-10	-1.53939
44491581	chr19:44491581:T:C	1.15149e-06	-1.06737	1.54266
44491623	chr19:44491623:T:C	1.19241e-06	-1.06434	1.57455
44491627	chr19:44491627:G:A	4.35201e-07	-0.497708	-6.7639e-10
44491720	chr19:44491720:G:A	1.4448e-07	-1.23722e-10	-1.60038
44491911	chr19:44491911:T:C	1.21571e-06	-1.06682	1.59639
44491939	chr19:44491939:T:C	6.82408e-08	-1.61251	-0.737966
44492374	chr19:44492374:TTTAAA:T	1.12902e-06	-1.15826	1.61384
44492415	chr19:44492415:T:C	3.81962e-08	-1.58271	-1.34807
44492481	chr19:44492481:T:G	1.61569e-07	-1.23722e-10	-1.48858
44492498	chr19:44492498:T:A	3.68109e-08	-1.53458	-1.43314
44492553	chr19:44492553:A:C	1.09766e-06	-1.11583	1.54325
44492570	chr19:44492570:G:C	3.63044e-08	-1.51618	-1.4654
44492660	chr19:44492660:TATAA:T	1.0418e-06	-1.07173	1.44692
44492778	chr19:44492778:T:TG	1.04336e-06	-1.07456	1.45124
44492995	chr19:44492995:A:C	1.71894e-07	-0.865419	-0.561223
44493434	chr19:44493434:C:G	9.98857e-07	-1.09606	1.42916
44493528	chr19:44493528:G:A	8.5116e-08	-1.60561	-0.523893
44493752	chr19:44493752:T:TCTCTTG	3.33898e-07	-1.23722e-10	-0.762681
44493811	chr19:44493811:C:T	8.75014e-08	-1.07535	-1.02651
44493839	chr19:44493839:C:T	3.83439e-07	-1.19332	0.56898
44493947	chr19:44493947:C:A	2.22722e-07	-1.23722e-10	-1.16759
44494017	chr19:44494017:G:A	9.74425e-07	-1.09024	1.39857
44494080	chr19:44494080:C:T	9.28844e-07	-1.12021	1.38064
44494094	chr19:44494094:T:C	1.44073e-07	-1.23722e-10	-1.60319
44494180	chr19:44494180:T:C	9.5431e-07	-1.09759	1.38506
44494256	chr19:44494256:A:T	9.12285e-07	-1.10841	1.35085
44494267	chr19:44494267:A:G	9.30731e-07	-1.1019	1.36436
44494414	chr19:44494414:C:T	9.29041e-07	-1.11117	1.3718
44494507	chr19:44494507:G:A	3.9629e-07	-0.757015	0.165644
44494712	chr19:44494712:C:T	1.08557e-07	-1.24025	-0.645995
44494903	chr19:44494903:G:C	1.07236e-06	-1.04631	1.45041
44494935	chr19:44494935:T:G	1.08906e-06	-1.04678	1.46633
44494956	chr19:44494956:G:A	1.08844e-06	-1.0443	1.46328
44495114	chr19:44495114:G:A	8.53975e-07	-0.995229	1.17161
44495339	chr19:44495339:C:A	8.84232e-07	-1.23722e-10	0.211202
44495433	chr19:44495433:C:T	1.07475e-07	-1.27226	-0.624003
44495538	chr19:44495538:C:T	2.11565e-07	-1.23722e-10	-1.21899
44495664	chr19:44495664:A:G	5.34395e-08	-1.56352	-1.03145
44495668	chr19:44495668:C:T	4.11149e-08	-1.38528	-1.47187
44495741	chr19:44495741:A:G	5.07258e-08	-1.56944	-1.07765
44495753	chr19:44495753:G:A	1.21781e-07	-1.17142	-0.599866
44495766	chr19:44495766:C:T	1.03376e-07	-1.19536	-0.739789
44495782	chr19:44495782:A:G	1.66564e-07	-1.23722e-10	-1.45814
44495941	chr19:44495941:G:C	1.43724e-07	-1.23722e-10	-1.60562
44495998	chr19:44495998:T:C	1.05609e-07	-1.19632	-0.71745
44496258	chr19:44496258:A:T	1.15765e-07	-1.15869	-0.663268
44496305	chr19:44496305:C:T	1.11202e-07	-1.16189	-0.700279
44496325	chr19:44496325:C:T	1.131e-07	-1.12732	-0.717927
44496334	chr19:44496334:T:C	6.15877e-07	-0.15047	-6.7639e-10
44496346	chr19:44496346:T:C	1.69773e-07	-1.43905	-6.7639e-10
44496515	chr19:44496515:C:A	1.23002e-06	-1.23722e-10	0.541266
44496520	chr19:44496520:A:C	7.68303e-08	-1.20256	-1.02936
44496525	chr19:44496525:A:T	1.13604e-06	-1.23722e-10	0.461791
44496611	chr19:44496611:G:A	3.94672e-08	-1.36696	-1.53109
44496739	chr19:44496739:A:G	1.53175e-07	-1.23722e-10	-1.54193
44496823	chr19:44496823:T:C	1.39201e-07	-0.910007	-0.727591
44497130	chr19:44497130:G:A	1.03044e-06	-1.23722e-10	0.364224
44497180	chr19:44497180:T:C	1.81509e-06	0.312228	0.618146
44497294	chr19:44497294:A:G	1.70393e-06	0.244111	0.623065
44497346	chr19:44497346:G:A	1.05272e-06	-1.23722e-10	0.385614
44497567	chr19:44497567:T:C	1.00285e-07	-1.07118	-0.894313
44497741	chr19:44497741:T:C	7.0398e-07	-0.732315	0.715549
44498231	chr19:44498231:C:T	4.44908e-07	-1.23722e-10	-0.47565
44498263	chr19:44498263:G:A	2.44218e-06	0.994367	0.232761
44498511	chr19:44498511:G:A	1.11156e-07	-0.72921	-1.13337
44498651	chr19:44498651:A:G	1.53475e-07	-1.53998	-6.7639e-10
44498770	chr19:44498770:A:G	4.31613e-08	-1.57356	-1.23501
44499215	chr19:44499215:A:C	6.20382e-08	-1.35116	-1.09461
44499329	chr19:44499329:T:A	1.35577e-07	-1.23722e-10	-1.66398
44499726	chr19:44499726:A:G	1.68264e-07	-1.23722e-10	-1.44798
44499791	chr19:44499791:T:C	6.08524e-07	1.49982	-1.6623
44499990	chr19:44499990:T:C	2.62088e-07	-1.2767	0.271861
44500184	chr19:44500184:C:T	1.9558e-07	-1.23722e-10	-1.29755
44500253	chr19:44500253:G:C	2.58849e-07	-1.37323	0.355957
44500289	chr19:44500289:GC:G	9.05489e-07	-1.23722e-10	0.234958
44500493	chr19:44500493:G:A	1.4715e-07	-1.23722e-10	-1.58206
44500593	chr19:44500593:A:G	2.96512e-07	-1.05129	0.169858
44500647	chr19:44500647:C:G	8.89796e-08	-1.26301	-0.8221
44501113	chr19:44501113:T:C	1.35516e-07	-1.23722e-10	-1.66443
44501202	chr19:44501202:A:G	1.41714e-07	-1.23722e-10	-1.61971
44501605	chr19:44501605:C:T	1.86697e-07	-1.23722e-10	-1.34403
44501840	chr19:44501840:G:A	1.56491e-05	1.18344	1.90121
44502018	chr19:44502018:T:C	1.83721e-07	-1.23722e-10	-1.3601
44502526	chr19:44502526:C:A	1.69322e-07	-1.44171	-6.7639e-10
44503024	chr19:44503024:A:T	2.94197e-07	-0.0296018	-0.859665
44503072	chr19:44503072:C:CT	4.3955e-08	-1.2056	-1.58475
44503082	chr19:44503082:T:C	1.94954e-07	-1.30076	-6.7639e-10
44503160	chr19:44503160:T:C	1.63088e-07	-1.23722e-10	-1.47922
44503279	chr19:44503279:G:A	1.37239e-07	-1.23722e-10	-1.65179
44503439	chr19:44503439:C:T	1.35305e-07	-1.23722e-10	-1.66598
44503586	chr19:44503586:G:A	4.79047e-08	-1.25703	-1.44727
44503651	chr19:44503651:A:G	4.70385e-08	-1.231	-1.49155
44503675	chr19:44503675:T:C	1.25902e-06	1.33661	-0.772036
44503697	chr19:44503697:C:T	1.51493e-07	-1.23722e-10	-1.55298
44503820	chr19:44503820:G:C	1.3536e-07	-1.23722e-10	-1.66558
44503867	chr19:44503867:G:C	2.36699e-07	-1.23722e-10	-1.10673
44504033	chr19:44504033:T:C	4.4135e-08	-1.20652	-1.57974
44504096	chr19:44504096:G:A	1.47974e-07	-1.23722e-10	-1.57648
44504501	chr19:44504501:A:G	5.6062e-08	-1.23213	-1.31493
44504693	chr19:44504693:C:T	1.46482e-07	-1.23722e-10	-1.58662
44504852	chr19:44504852:C:T	4.46992e-08	-1.60976	-1.1638
44505087	chr19:44505087:T:C	2.05904e-07	-1.23722e-10	-1.24611
44505245	chr19:44505245:C:T	1.43087e-07	-1.23722e-10	-1.61007
44505638	chr19:44505638:A:T	8.25983e-08	-1.61488	-0.54465
44505809	chr19:44505809:C:T	1.55543e-07	-1.52659	-6.7639e-10
44505925	chr19:44505925:C:T	6.11839e-08	-1.61466	-0.844968
44506004	chr19:44506004:A:G	8.1689e-07	1.02334	-0.89135
44506064	chr19:44506064:G:T	4.85783e-08	-1.16165	-1.52869
44506188	chr19:44506188:A:G	1.71013e-07	-1.23722e-10	-1.43178
44506589	chr19:44506589:G:C	1.8128e-07	-1.23722e-10	-1.37348
44506794	chr19:44506794:T:C	1.71377e-07	-1.23722e-10	-1.42965
44506874	chr19:44506874:A:G	1.48325e-07	-1.23722e-10	-1.57411
44507269	chr19:44507269:T:C	1.49462e-07	-1.56647	-6.7639e-10
44507284	chr19:44507284:G:A	1.35234e-07	-1.23722e-10	-1.66651
44507644	chr19:44507644:T:C	1.3523e-07	-1.23722e-10	-1.66654
44507675	chr19:44507675:C:T	2.03983e-07	0.00467934	-1.26016
44507783	chr19:44507783:T:C	5.2674e-08	-1.06484	-1.54456
44508453	chr19:44508453:G:A	5.87101e-08	-1.14586	-1.35505
44508544	chr19:44508544:C:A	2.85124e-08	-1.61293	-1.61025
44508681	chr19:44508681:C:T	1.71586e-07	-1.23722e-10	-1.42843
44509210	chr19:44509210:A:G	1.95276e-06	1.46011	-0.456628
44509286	chr19:44509286:G:A	3.52979e-07	-1.23722e-10	-0.70711
44509371	chr19:44509371:A:G	4.9148e-08	-1.27834	-1.40034
44509521	chr19:44509521:T:C	5.6347e-08	-1.11901	-1.42297
44509788	chr19:44509788:G:A	8.82109e-08	-1.37664	-0.717145
44509907	chr19:44509907:G:A	4.3454e-08	-1.22747	-1.57434
44509914	chr19:44509914:T:G	2.17699e-07	-1.23722e-10	-1.1904
44509986	chr19:44509986:G:C	1.4675e-07	-1.23722e-10	-1.58479
44510006	chr19:44510006:C:T	3.90689e-08	-1.24276	-1.66543
44510390	chr19:44510390:G:A	4.46408e-08	-1.56646	-1.20841
44510664	chr19:44510664:C:G	4.23354e-08	-1.16378	-1.66411
44510693	chr19:44510693:G:A	2.28468e-07	-1.23722e-10	-1.14212
44510835	chr19:44510835:T:C	4.98915e-08	-1.02177	-1.64189
44510956	chr19:44510956:C:G	1.43717e-07	-1.60567	-6.7639e-10
44510962	chr19:44510962:T:C	8.1325e-08	-1.08975	-1.08531
44511011	chr19:44511011:C:T	1.86326e-07	-1.23722e-10	-1.34602
44511538	chr19:44511538:T:G	5.10411e-08	-0.980212	-1.66067
44511547	chr19:44511547:A:G	3.18174e-07	-1.23722e-10	-0.810919
44512058	chr19:44512058:G:A	1.03754e-07	-1.42223	-0.509267
44512448	chr19:44512448:C:T	2.17653e-07	-1.23722e-10	-1.19062
44512465	chr19:44512465:C:T	2.87907e-07	-0.910879	-6.7639e-10
44512936	chr19:44512936:G:A	1.35596e-07	-1.23722e-10	-1.66384
44513005	chr19:44513005:C:T	7.89014e-08	-1.19505	-1.01026
44513190	chr19:44513190:C:T	2.56987e-06	1.41916	-0.141071
44513389	chr19:44513389:T:C	1.51256e-07	-1.55454	-6.7639e-10
44513426	chr19:44513426:T:C	1.15799e-07	-1.5549	-0.26676
44513683	chr19:44513683:C:T	3.68454e-08	-1.50164	-1.46515
44513794	chr19:44513794:G:A	1.77546e-07	-1.23722e-10	-1.39429
44513811	chr19:44513811:G:A	6.02927e-07	-0.17172	-6.7639e-10
44513895	chr19:44513895:A:G	3.89324e-08	-1.31164	-1.60005
44514065	chr19:44514065:A:G	1.41541e-07	-1.23722e-10	-1.62093
44514538	chr19:44514538:TC:T	2.30736e-07	-1.23722e-10	-1.13224
44514705	chr19:44514705:C:T	2.03133e-07	-1.23722e-10	-1.25966
44514823	chr19:44514823:T:A	2.85196e-08	-1.55813	-1.6648
44514993	chr19:44514993:AC:A	1.35341e-07	-1.23722e-10	-1.66572
44515106	chr19:44515106:G:A	3.76112e-08	-1.31858	-1.62763
44515310	chr19:44515310:T:C	3.41453e-08	-1.61394	-1.42895
44515770	chr19:44515770:C:A	5.34702e-08	-1.05761	-1.53678
44516099	chr19:44516099:C:G	4.42642e-08	-1.60384	-1.1795
44516434	chr19:44516434:T:C	1.36166e-07	-1.23722e-10	-1.65964
44516739	chr19:44516739:G:A	1.38405e-07	-1.23722e-10	-1.64333
44516789	chr19:44516789:C:T	3.49105e-08	-1.35556	-1.66517
44516798	chr19:44516798:G:A	1.56353e-07	-1.5214	-6.7639e-10
44517149	chr19:44517149:G:A	3.65606e-08	-1.60767	-1.36688
44517191	chr19:44517191:G:A	4.07108e-08	-1.59435	-1.27267
44517593	chr19:44517593:A:T	1.50144e-07	-1.23722e-10	-1.56192
44517691	chr19:44517691:C:T	5.13739e-08	-1.23526	-1.39912
44517794	chr19:44517794:C:T	4.8427e-06	-1.55347	3.46518
44517987	chr19:44517987:A:G	1.91227e-07	-1.23722e-10	-1.32006
44518032	chr19:44518032:T:C	2.99105e-07	-1.60639	0.733664
44518033	chr19:44518033:G:A	1.03638e-06	-1.23722e-10	0.369975
44518258	chr19:44518258:G:C	1.35232e-07	-1.23722e-10	-1.66653
44518458	chr19:44518458:G:T	4.5779e-08	-1.16276	-1.58693
44518526	chr19:44518526:T:C	3.48267e-08	-1.36297	-1.66016
44518539	chr19:44518539:G:A	3.62763e-08	-1.33397	-1.64838
44518550	chr19:44518550:G:A	1.41844e-07	-1.23722e-10	-1.61879
44518578	chr19:44518578:A:T	5.42577e-08	-1.53253	-1.04725
44518638	chr19:44518638:G:A	6.20971e-08	-1.61711	-0.827703
44519039	chr19:44519039:C:G	2.8735e-07	-1.48066	0.567845
44519664	chr19:44519664:C:T	1.61458e-07	-1.23722e-10	-1.48927
44519805	chr19:44519805:G:A	4.58241e-07	-1.54721	1.10109
44520672	chr19:44520672:T:C	1.36113e-07	-1.23722e-10	-1.66003
44520952	chr19:44520952:T:G	4.31894e-07	-0.505336	-6.7639e-10
44521104	chr19:44521104:AT:A	3.35412e-08	-1.54009	-1.52065
44521142	chr19:44521142:G:A	1.55804e-07	-1.23722e-10	-1.52492
44521437	chr19:44521437:CTTGT:C	1.50985e-07	-1.55634	-6.7639e-10
44521561	chr19:44521561:G:A	8.6751e-08	-0.853157	-1.25732
44521677	chr19:44521677:C:T	1.39067e-07	-1.23722e-10	-1.63856
44521785	chr19:44521785:G:A	6.34426e-07	-1.23722e-10	-0.120796
44521829	chr19:44521829:G:A	1.39322e-07	-1.23722e-10	-1.63673
44521844	chr19:44521844:A:G	3.05071e-08	-1.48955	-1.666
44522381	chr19:44522381:G:C	8.55091e-07	-1.23722e-10	0.177691
44522519	chr19:44522519:T:G	3.47554e-07	-1.23722e-10	-0.722596
44522586	chr19:44522586:T:C	4.79739e-08	-1.1353	-1.56756
44522611	chr19:44522611:A:G	1.41561e-07	-1.23722e-10	-1.62079
44523108	chr19:44523108:C:T	1.72072e-07	-1.23722e-10	-1.4256
44523395	chr19:44523395:A:T	1.19412e-05	-1.56371	4.37794
44523914	chr19:44523914:G:C	1.44193e-07	-1.23722e-10	-1.60236
44523932	chr19:44523932:G:A	1.62621e-07	-1.23722e-10	-1.4821
44524079	chr19:44524079:T:C	3.8522e-08	-1.42508	-1.49721
44524120	chr19:44524120:C:T	1.57462e-07	-1.23722e-10	-1.51433
44524136	chr19:44524136:T:C	3.27169e-06	-1.61315	3.1327
44524436	chr19:44524436:C:T	6.43017e-08	-0.949069	-1.46086
44524481	chr19:44524481:C:T	8.74598e-07	0.200248	-6.7639e-10
44524605	chr19:44524605:G:C	1.76614e-07	-1.23722e-10	-1.39955
44524757	chr19:44524757:T:C	4.65704e-07	-0.429967	-6.7639e-10
44525175	chr19:44525175:G:A	1.81008e-07	-1.60561	0.230635
44525541	chr19:44525541:C:A	8.75274e-08	-1.21942	-0.882149
44525683	chr19:44525683:C:T	4.326e-07	-1.60843	1.10472
44525861	chr19:44525861:T:C	1.35178e-05	-1.61665	4.55489
44526045	chr19:44526045:C:T	1.35721e-07	-1.23722e-10	-1.66291
44526073	chr19:44526073:G:C	1.35934e-07	-1.23722e-10	-1.66135
44526167	chr19:44526167:A:G	2.6925e-07	-1.52149	0.543611
44526176	chr19:44526176:C:T	5.92447e-07	-1.61705	1.4278
44526232	chr19:44526232:G:A	1.4205e-07	-1.23722e-10	-1.61733
44526334	chr19:44526334:C:T	6.64711e-08	-1.44657	-0.930179
44526603	chr19:44526603:G:A	2.37349e-06	1.1986	-6.7639e-10
44526630	chr19:44526630:T:A	2.66106e-06	-1.61614	2.92911
44526888	chr19:44526888:AAAC:A	1.74118e-07	-1.23722e-10	-1.41379
44527065	chr19:44527065:G:A	3.14838e-07	-1.51108	0.689622
44527140	chr19:44527140:G:A	2.3924e-07	-1.23722e-10	-1.09605
44527143	chr19:44527143:TCA:T	3.01432e-06	-1.23722e-10	1.43761
44527447	chr19:44527447:C:T	1.87103e-07	-1.23722e-10	-1.34186
44527547	chr19:44527547:T:C	1.45106e-07	-1.23722e-10	-1.59605
44527984	chr19:44527984:T:C	1.50086e-07	-1.23722e-10	-1.56231
44528235	chr19:44528235:TTTTTC:T	1.45292e-07	-1.23722e-10	-1.59477
44528523	chr19:44528523:C:T	2.12861e-06	-1.23722e-10	1.08971
44528674	chr19:44528674:GT:G	5.20712e-08	-0.999881	-1.62102
44528785	chr19:44528785:CTG:C	1.62317e-07	-1.23722e-10	-1.48396
44528929	chr19:44528929:T:C	1.91918e-07	-1.23722e-10	-1.31645
44529168	chr19:44529168:C:T	2.49865e-06	-1.59147	2.84146
44529260	chr19:44529260:T:C	4.83155e-08	-1.20052	-1.49524
44529462	chr19:44529462:A:G	4.48347e-08	-1.21075	-1.55979
44529542	chr19:44529542:C:T	1.37244e-07	-1.23722e-10	-1.65175
44529797	chr19:44529797:G:A	1.39159e-07	-1.23722e-10	-1.6379
44529930	chr19:44529930:C:A	1.43182e-07	-1.23722e-10	-1.6094
44530050	chr19:44530050:G:A	1.13763e-07	-1.02947	-0.809923
44530479	chr19:44530479:C:T	1.59685e-07	0.128616	-1.62893
44530491	chr19:44530491:T:C	1.84595e-07	-1.23722e-10	-1.35535
44530568	chr19:44530568:G:A	1.20098e-07	-1.37725	-0.407958
44530651	chr19:44530651:C:G	1.37167e-07	-1.23722e-10	-1.65231
44530731	chr19:44530731:G:A	1.52261e-07	-1.23722e-10	-1.54792
44530940	chr19:44530940:G:A	1.35586e-07	-1.23722e-10	-1.66391
44530941	chr19:44530941:G:T	1.35583e-07	-1.23722e-10	-1.66393
44531052	chr19:44531052:C:T	1.42038e-07	-0.767541	-0.849879
44531377	chr19:44531377:A:G	1.37649e-07	-1.23722e-10	-1.64881
44531947	chr19:44531947:C:T	1.3537e-07	-1.23722e-10	-1.66551
44532128	chr19:44532128:G:A	1.51686e-07	-1.23722e-10	-1.55171
44532447	chr19:44532447:C:T	1.35252e-07	-1.23722e-10	-1.66637
44532947	chr19:44532947:G:A	1.98076e-07	-1.23722e-10	-1.28486
44533112	chr19:44533112:G:A	2.10955e-07	-1.23722e-10	-1.22187
44533611	chr19:44533611:T:C	5.13114e-08	-1.22679	-1.40881
44533714	chr19:44533714:C:G	3.80932e-07	-0.630895	-6.7639e-10
44533797	chr19:44533797:A:T	1.45577e-07	-1.59281	-6.7639e-10
44534152	chr19:44534152:T:C	1.35249e-07	-1.23722e-10	-1.6664
44534168	chr19:44534168:T:G	8.86604e-08	-0.895629	-1.19307
44534280	chr19:44534280:G:A	1.97951e-07	0.24297	-1.52847
44534413	chr19:44534413:G:A	8.04518e-08	-0.926006	-1.25985
44534469	chr19:44534469:T:C	8.62134e-08	-1.59995	-0.516742
44534490	chr19:44534490:G:A	7.99567e-08	-0.947508	-1.24452
44534498	chr19:44534498:T:C	1.35585e-07	-1.23722e-10	-1.66392
44534551	chr19:44534551:A:G	8.13034e-08	-0.935314	-1.24002
44534708	chr19:44534708:C:T	4.32009e-08	-1.31809	-1.48957
44535275	chr19:44535275:T:A	2.09684e-07	0.172646	-1.40056
44535369	chr19:44535369:G:A	7.78147e-08	-0.943347	-1.27584
44535565	chr19:44535565:A:G	5.54749e-08	-1.30247	-1.25511
44535635	chr19:44535635:A:G	1.36101e-07	-1.23722e-10	-1.66012
44535983	chr19:44535983:T:C	1.46397e-07	-1.58719	-6.7639e-10
44536042	chr19:44536042:T:C	2.81117e-08	-1.61723	-1.6201
44536133	chr19:44536133:T:C	1.4915e-07	-1.23722e-10	-1.56856
44536203	chr19:44536203:C:T	8.21155e-07	1.7304	-1.5932
44536288	chr19:44536288:G:A	3.93892e-08	-1.34958	-1.55045
44536433	chr19:44536433:G:A	2.87019e-08	-1.61757	-1.59898
44536461	chr19:44536461:G:A	1.42761e-07	-0.549458	-1.06289
44536637	chr19:44536637:T:G	5.07883e-08	-1.15816	-1.48769
44536767	chr19:44536767:A:C	6.18809e-08	-1.55811	-0.890199
44536851	chr19:44536851:G:A	2.26504e-07	-1.23722e-10	-1.15075
44536958	chr19:44536958:ACTT:A	1.35233e-07	-1.23722e-10	-1.66651
44537027	chr19:44537027:G:A	1.39265e-07	-1.23722e-10	-1.63714
44537330	chr19:44537330:C:T	1.51548e-07	-1.55261	-6.7639e-10
44537640	chr19:44537640:A:G	8.82734e-08	-1.34339	-0.749686
44537651	chr19:44537651:T:C	3.87378e-08	-1.6144	-1.3023
44537872	chr19:44537872:G:A	1.56306e-06	-0.777628	1.55851
44537951	chr19:44537951:A:T	4.09086e-08	-1.53624	-1.32594
44538067	chr19:44538067:C:T	2.45216e-07	-1.60109	0.529706
44538194	chr19:44538194:A:G	3.41025e-08	-1.53633	-1.50782
44538231	chr19:44538231:C:T	3.37583e-07	-0.751704	-6.7639e-10
44538275	chr19:44538275:G:A	1.66075e-07	-1.23722e-10	-1.46108
44538566	chr19:44538566:C:G	4.75079e-08	-1.05476	-1.65787
44538778	chr19:44538778:T:C	4.80671e-08	-1.25449	-1.44643
44538994	chr19:44538994:A:G	1.38567e-07	-1.23722e-10	-1.64216
44539082	chr19:44539082:T:G	5.62575e-08	-1.23838	-1.3052
44539272	chr19:44539272:T:A	8.1959e-08	-1.37056	-0.79674
44539344	chr19:44539344:C:T	1.44878e-07	-1.23722e-10	-1.59762
44539629	chr19:44539629:C:T	7.2118e-08	-1.49654	-0.798669
44539657	chr19:44539657:A:G	6.12767e-08	-1.50334	-0.954777
44539709	chr19:44539709:A:G	9.55898e-08	-1.51209	-0.501362
44539823	chr19:44539823:G:C	5.768e-08	-1.60056	-0.918042
44540010	chr19:44540010:GA:G	6.01541e-08	-1.50366	-0.972945
44540012	chr19:44540012:A:G	6.18621e-08	-1.49941	-0.949198
44540434	chr19:44540434:A:G	2.7611e-08	-1.59001	-1.6653
44540567	chr19:44540567:T:C	2.74983e-08	-1.59404	-1.66535
44540600	chr19:44540600:A:G	2.76152e-08	-1.58976	-1.66539
44540845	chr19:44540845:G:C	9.75403e-08	-0.857824	-1.13543
44541394	chr19:44541394:T:C	2.1889e-07	-1.23722e-10	-1.18495
44541767	chr19:44541767:C:T	3.38877e-08	-1.58923	-1.46123
44541976	chr19:44541976:T:C	3.65098e-08	-1.61613	-1.35981
44542206	chr19:44542206:C:A	3.28266e-08	-1.54452	-1.53776
44542365	chr19:44542365:C:T	2.95268e-08	-1.59472	-1.5935
44542441	chr19:44542441:C:T	6.84795e-08	-1.41199	-0.934995
44542497	chr19:44542497:C:A	2.26947e-07	-1.23722e-10	-1.1488
44542743	chr19:44542743:C:T	1.69487e-07	-1.5951	0.154359
44542756	chr19:44542756:C:T	1.05944e-07	-1.52243	-0.388177
44543035	chr19:44543035:C:T	3.73946e-08	-1.35248	-1.59951
44543192	chr19:44543192:A:G	1.54141e-07	-1.53565	-6.7639e-10
44544328	chr19:44544328:T:C	5.81042e-08	-1.38352	-1.12776
44544384	chr19:44544384:C:T	5.68513e-08	-1.39352	-1.13955
44544498	chr19:44544498:C:T	6.71257e-08	-1.13185	-1.2351
44544634	chr19:44544634:A:G	5.70266e-08	-1.37787	-1.15213
44544784	chr19:44544784:T:C	4.27194e-08	-1.16269	-1.65617
44544811	chr19:44544811:T:C	5.7437e-08	-1.37862	-1.14421
44544863	chr19:44544863:G:A	1.53014e-07	-1.54299	-6.7639e-10
44544871	chr19:44544871:T:G	5.4364e-08	-1.40645	-1.17137
44545032	chr19:44545032:C:T	4.74051e-08	-1.50596	-1.20882
44545217	chr19:44545217:G:A	1.35647e-07	-1.23722e-10	-1.66346
44545225	chr19:44545225:C:G	5.55316e-08	-1.40934	-1.14722
44545280	chr19:44545280:AG:A	1.40208e-07	-1.23722e-10	-1.63039
44545295	chr19:44545295:C:T	1.96611e-07	-1.23722e-10	-1.29229
44545298	chr19:44545298:C:T	6.18601e-08	-1.34641	-1.10223
44545946	chr19:44545946:G:T	1.56039e-07	-1.23722e-10	-1.52341
44546109	chr19:44546109:T:C	2.68886e-07	-1.23722e-10	-0.979228
44546141	chr19:44546141:T:C	6.02596e-08	-1.36518	-1.10967
44547413	chr19:44547413:T:C	3.96214e-08	-1.57479	-1.31935
44547422	chr19:44547422:T:C	1.42077e-07	-1.61715	-6.7639e-10
44547457	chr19:44547457:A:G	2.34508e-07	-1.23722e-10	-1.11603
44547487	chr19:44547487:C:A	1.45965e-07	-1.23722e-10	-1.59015
44547835	chr19:44547835:T:C	3.07573e-07	-0.844806	-6.7639e-10
44548138	chr19:44548138:G:A	4.44835e-08	-1.3765	-1.40189
44548307	chr19:44548307:T:C	1.62256e-07	-1.23722e-10	-1.48434
44548361	chr19:44548361:T:C	3.08332e-07	-1.23722e-10	-0.84234
44548723	chr19:44548723:T:C	3.04579e-07	-1.23722e-10	-0.854586
44548749	chr19:44548749:A:G	4.04216e-08	-1.20766	-1.66649
44548753	chr19:44548753:A:C	6.66581e-08	-1.03544	-1.3385
44549140	chr19:44549140:A:C	1.47694e-07	-1.23722e-10	-1.57837
44549282	chr19:44549282:C:T	2.93656e-08	-1.60772	-1.58597
44549961	chr19:44549961:G:A	1.83843e-07	-1.23722e-10	-1.35944
44550175	chr19:44550175:C:T	1.70013e-07	-1.23722e-10	-1.43764
44550713	chr19:44550713:G:A	3.02485e-07	-1.23722e-10	-0.861485
44550949	chr19:44550949:A:G	1.46504e-07	-1.23722e-10	-1.58646
44551955	chr19:44551955:A:T	2.25618e-07	-1.23722e-10	-1.15467
44552242	chr19:44552242:C:T	2.33622e-07	-1.23722e-10	-1.11981
44552786	chr19:44552786:A:G	1.60606e-07	-1.23722e-10	-1.49456
44552920	chr19:44552920:A:C	7.69733e-08	-0.886302	-1.34376
44553061	chr19:44553061:CTTT:C	1.5795e-07	-1.51124	-6.7639e-10
44553192	chr19:44553192:G:A	3.669e-08	-1.3338	-1.63721
44553904	chr19:44553904:G:A	1.5997e-07	-1.23722e-10	-1.49853
44553995	chr19:44553995:G:T	6.55305e-08	-1.53209	-0.858912
44554214	chr19:44554214:C:T	5.66937e-08	-1.26514	-1.27071
44554226	chr19:44554226:C:T	0.000117541	-0.681219	5.78225
44554643	chr19:44554643:A:C	3.33644e-07	-1.23722e-10	-0.763441
44554811	chr19:44554811:T:C	1.42117e-07	-1.61686	-6.7639e-10
44554975	chr19:44554975:A:G	5.36462e-08	-0.928137	-1.66297
44555083	chr19:44555083:C:G	4.25982e-08	-1.54235	-1.27936
44555395	chr19:44555395:A:T	1.41562e-07	-1.58641	-0.0343707
44555427	chr19:44555427:G:A	4.69397e-07	-0.422068	-6.7639e-10
44555701	chr19:44555701:C:G	1.36851e-07	-1.23722e-10	-1.65462
44555755	chr19:44555755:ATTAT:A	2.19092e-07	-1.23722e-10	-1.18402
44555791	chr19:44555791:C:T	1.6232e-07	-1.48395	-6.7639e-10
44555898	chr19:44555898:C:T	1.5022e-07	-1.59399	0.0325751
44556133	chr19:44556133:T:G	1.3756e-07	-1.23722e-10	-1.64946
44557617	chr19:44557617:C:G	1.50672e-07	-1.23722e-10	-1.55841
44557752	chr19:44557752:C:T	3.78523e-08	-1.60254	-1.33728
44557839	chr19:44557839:A:G	2.68058e-07	-0.982314	-6.7639e-10
44557875	chr19:44557875:A:G	4.23117e-08	-1.57864	-1.24981
44558347	chr19:44558347:G:A	6.03547e-08	-0.915609	-1.55767
44558889	chr19:44558889:A:T	1.51027e-07	-1.23722e-10	-1.55606
44558923	chr19:44558923:C:A	4.95214e-08	-1.61768	-1.05344
44559361	chr19:44559361:T:C	1.78337e-07	-1.38984	-6.7639e-10
44559546	chr19:44559546:C:T	1.44973e-07	-1.23722e-10	-1.59697
44559986	chr19:44559986:C:T	1.56771e-07	-1.23722e-10	-1.51873
44560571	chr19:44560571:G:A	6.21557e-08	-0.8753	-1.56858
44560653	chr19:44560653:T:C	3.71231e-08	-1.2941	-1.66517
44560876	chr19:44560876:T:G	1.43579e-07	-1.23722e-10	-1.60663
44560901	chr19:44560901:A:G	3.03398e-08	-1.53869	-1.62237
44561014	chr19:44561014:A:T	3.21333e-08	-1.61478	-1.48885
44561113	chr19:44561113:C:T	5.66843e-08	-0.96026	-1.57576
44561286	chr19:44561286:G:T	4.29746e-08	-1.59183	-1.22108
44561302	chr19:44561302:G:A	3.66351e-08	-1.35405	-1.61846
44561681	chr19:44561681:A:G	6.01416e-07	-1.23722e-10	-0.174231
44562058	chr19:44562058:G:A	1.48582e-07	-1.61015	0.037768
44562316	chr19:44562316:G:A	1.35415e-07	-1.23722e-10	-1.66517
44562369	chr19:44562369:C:T	5.93704e-08	-1.24945	-1.24027
44562468	chr19:44562468:C:T	3.04517e-08	-1.61768	-1.53969
44562530	chr19:44562530:G:C	6.83032e-07	-1.23722e-10	-0.0469745
44562811	chr19:44562811:G:A	3.62738e-07	-1.23722e-10	-0.679837
44562839	chr19:44562839:T:G	1.40752e-07	-1.23722e-10	-1.62651
44562840	chr19:44562840:G:A	1.35637e-07	-1.23722e-10	-1.66353
44563172	chr19:44563172:G:A	1.73235e-07	-1.41886	-6.7639e-10
44563241	chr19:44563241:G:A	1.06163e-07	-1.59629	-0.312252
44563435	chr19:44563435:G:T	3.09493e-07	0.127807	-0.966388
44563589	chr19:44563589:T:A	1.83653e-07	0.233772	-1.59424
44563975	chr19:44563975:C:T	1.6422e-07	-1.23722e-10	-1.47231
44563979	chr19:44563979:CAT:C	1.6268e-07	-1.23722e-10	-1.48173
44564362	chr19:44564362:G:A	1.35309e-07	-1.23722e-10	-1.66596
44564469	chr19:44564469:C:A	1.35491e-07	-1.23722e-10	-1.66461
44564743	chr19:44564743:T:C	2.15013e-07	-1.23722e-10	-1.20282
44564832	chr19:44564832:A:G	1.35218e-07	-1.56716	-0.0994646
44565317	chr19:44565317:C:T	6.0374e-08	-1.01477	-1.45819
44565341	chr19:44565341:G:A	1.28147e-07	-1.28711	-0.433223
44565365	chr19:44565365:G:A	1.39812e-07	-1.23722e-10	-1.63321
44565601	chr19:44565601:C:T	5.95719e-08	-0.898614	-1.58772
44565619	chr19:44565619:C:T	1.55322e-07	-1.23722e-10	-1.52802
44565896	chr19:44565896:G:A	1.42274e-07	-1.23722e-10	-1.61576
44566822	chr19:44566822:C:A	1.20385e-07	-0.620828	-1.162
44566824	chr19:44566824:A:G	1.06906e-07	-1.60745	-0.294113
44567095	chr19:44567095:A:G	1.35625e-07	-1.23722e-10	-1.66362
44567106	chr19:44567106:A:G	1.36177e-07	-1.23722e-10	-1.65956
44567329	chr19:44567329:G:A	4.09092e-06	-0.11916	1.86217
44567811	chr19:44567811:T:C	6.45052e-06	-0.126899	2.3253
44567824	chr19:44567824:T:G	1.02661e-07	-1.31305	-0.629035
44568110	chr19:44568110:G:A	1.48149e-07	-1.23722e-10	-1.5753
44568197	chr19:44568197:G:A	2.73404e-07	-0.962567	-6.7639e-10
44569210	chr19:44569210:A:G	1.63106e-07	-1.23722e-10	-1.47912
44569653	chr19:44569653:A:C	1.54629e-07	-1.23722e-10	-1.53249
44570500	chr19:44570500:C:T	1.43622e-07	-1.23722e-10	-1.60633
44570746	chr19:44570746:T:C	1.92289e-07	-1.23722e-10	-1.31452
44570927	chr19:44570927:T:G	1.3943e-07	-1.23722e-10	-1.63596
44570931	chr19:44570931:T:G	2.746e-08	-1.60049	-1.66029
44570965	chr19:44570965:GTT:G	2.16434e-07	-0.695226	-0.501006
44570977	chr19:44570977:A:G	1.37034e-07	-1.23722e-10	-1.65329
44571518	chr19:44571518:G:A	6.12305e-08	-0.942577	-1.5163
44572356	chr19:44572356:G:T	2.53785e-06	-0.215351	1.48091
44572595	chr19:44572595:G:A	7.26687e-08	-0.623909	-1.6637
44572689	chr19:44572689:A:T	1.71167e-07	-0.590486	-0.840391
44573229	chr19:44573229:G:A	1.21908e-07	-0.521742	-1.24851
44575111	chr19:44575111:T:C	1.3064e-07	-0.799513	-0.901556
44575144	chr19:44575144:C:T	1.8129e-07	-1.23722e-10	-1.37342
44575305	chr19:44575305:A:C	5.469e-08	-1.58714	-0.984701
44575324	chr19:44575324:T:C	1.49212e-07	-0.414048	-1.1541
44575408	chr19:44575408:T:G	1.56956e-07	-1.23722e-10	-1.51755
44575955	chr19:44575955:G:A	1.44298e-07	-1.23722e-10	-1.60163
44575995	chr19:44575995:G:A	3.62576e-07	-0.114005	-0.566277
44576133	chr19:44576133:A:T	2.81381e-06	0.0863337	1.28244
44576357	chr19:44576357:C:T	2.34191e-07	-1.23722e-10	-1.11738
44576669	chr19:44576669:G:A	1.79879e-07	-1.23722e-10	-1.38123
44576981	chr19:44576981:T:A	4.61176e-08	-1.21776	-1.52456
44577121	chr19:44577121:A:G	4.01032e-07	-1.08607	0.506592
44577250	chr19:44577250:A:G	8.85261e-07	-1.1152	1.32757
44577344	chr19:44577344:C:G	4.15369e-08	-1.43517	-1.41177
44577422	chr19:44577422:A:G	4.83007e-07	0.13712	-0.530606
44578309	chr19:44578309:CTCTCTCTCTCTCTCTCTCTCTCTCTCCT:C	2.59307e-07	-1.01551	-6.7639e-10
44578506	chr19:44578506:C:T	2.62418e-06	-0.576126	1.87513
44578507	chr19:44578507:G:A	1.35239e-07	-1.23722e-10	-1.66647
44578584	chr19:44578584:G:A	1.3598e-07	-1.23722e-10	-1.66101
44578681	chr19:44578681:G:A	1.49118e-07	-1.23722e-10	-1.56878
44578722	chr19:44578722:T:C	1.50398e-07	-1.23722e-10	-1.56023
44578873	chr19:44578873:C:T	2.41391e-07	-1.0871	-6.7639e-10
44579439	chr19:44579439:A:G	2.72553e-07	-1.23722e-10	-0.965683
44579515	chr19:44579515:A:G	1.76474e-07	-1.40034	-6.7639e-10
44579608	chr19:44579608:A:G	1.005e-07	-0.321312	-1.64204
44579651	chr19:44579651:G:A	4.42162e-08	-1.60725	-1.17718
44580049	chr19:44580049:G:A	1.42635e-07	-1.23722e-10	-1.61323
44580103	chr19:44580103:C:T	1.42967e-07	-1.23722e-10	-1.61091
44580222	chr19:44580222:AG:A	2.82146e-07	-1.23722e-10	-0.931094
44580228	chr19:44580228:G:A	2.84637e-07	-1.23722e-10	-0.922303
44580230	chr19:44580230:CAAG:C	2.85732e-07	-1.23722e-10	-0.918461
44580437	chr19:44580437:C:A	2.80173e-07	-1.23722e-10	-0.938111
44580591	chr19:44580591:C:T	3.42993e-07	-1.23722e-10	-0.735808
44581170	chr19:44581170:A:G	9.60184e-07	0.293608	-6.7639e-10
44581573	chr19:44581573:T:C	9.59403e-07	-0.222292	0.515087
44581791	chr19:44581791:A:T	9.51779e-08	-0.353106	-1.66466
44581815	chr19:44581815:TG:T	1.47781e-07	-1.23722e-10	-1.57779
44582098	chr19:44582098:G:A	1.36713e-07	-1.23722e-10	-1.65563
44582283	chr19:44582283:C:T	1.78375e-07	-1.23722e-10	-1.38963
44582456	chr19:44582456:C:A	3.87634e-07	-1.23722e-10	-0.613455
44582736	chr19:44582736:GGAA:G	4.94937e-07	-1.23722e-10	-0.369086
44582814	chr19:44582814:G:A	4.5345e-07	-0.456632	-6.7639e-10
44582868	chr19:44582868:G:A	1.63253e-07	-1.23722e-10	-1.47821
44582886	chr19:44582886:A:T	4.77189e-07	-0.405605	-6.7639e-10
44582960	chr19:44582960:G:A	1.3532e-07	-1.23722e-10	-1.66588
44583087	chr19:44583087:C:T	2.06452e-06	-0.111956	1.17109
44583602	chr19:44583602:C:T	1.51105e-07	-1.23722e-10	-1.55554
44583633	chr19:44583633:A:G	2.96101e-08	-1.59164	-1.59376
44583687	chr19:44583687:A:G	8.77048e-08	-0.435449	-1.66409
44583694	chr19:44583694:C:T	1.35246e-07	-1.23722e-10	-1.66642
44583855	chr19:44583855:A:G	7.01383e-07	-1.23722e-10	-0.0204623
44583901	chr19:44583901:A:G	1.42e-07	-1.61769	-6.7639e-10
44583902	chr19:44583902:C:T	1.65191e-07	-1.46641	-6.7639e-10
44583908	chr19:44583908:A:G	1.61646e-07	-1.48811	-6.7639e-10
44584052	chr19:44584052:G:A	3.69747e-07	-0.660697	-6.7639e-10
44584260	chr19:44584260:C:T	5.49528e-07	-1.23722e-10	-0.264458
44584360	chr19:44584360:G:A	2.78387e-08	-1.5852	-1.66189
44584588	chr19:44584588:G:A	1.83723e-07	-1.23722e-10	-1.36009
44584766	chr19:44584766:C:T	1.55803e-07	-1.52492	-6.7639e-10
44584958	chr19:44584958:T:A	1.71379e-07	-1.23722e-10	-1.42964
44584972	chr19:44584972:G:A	2.52876e-07	-1.23722e-10	-1.04062
44585198	chr19:44585198:G:A	1.52959e-07	-1.23722e-10	-1.54335
44585212	chr19:44585212:T:C	1.89644e-07	-1.23722e-10	-1.32837
44585535	chr19:44585535:G:A	1.35424e-07	-1.23722e-10	-1.66511
44585589	chr19:44585589:A:G	1.40425e-07	-1.23722e-10	-1.62884
44585608	chr19:44585608:G:A	5.41679e-08	-1.28437	-1.29706
44585614	chr19:44585614:G:A	1.3084e-06	-1.23722e-10	0.603043
44585666	chr19:44585666:T:A	5.20694e-08	-1.3026	-1.31834
44585873	chr19:44585873:T:C	1.36034e-07	-1.23722e-10	-1.66061
44586181	chr19:44586181:T:C	4.67486e-07	-1.23722e-10	-0.426147
44586395	chr19:44586395:G:C	3.11611e-07	-0.831762	-6.7639e-10
44586989	chr19:44586989:G:A	1.57747e-07	-1.51252	-6.7639e-10
44587084	chr19:44587084:G:A	1.44885e-07	-1.23722e-10	-1.59758
44587232	chr19:44587232:G:A	3.4369e-07	-1.24871	0.514933
44587785	chr19:44587785:C:A	3.76998e-07	-1.11801	0.476737
44587824	chr19:44587824:G:A	3.29287e-07	-1.25284	0.476253
44588027	chr19:44588027:T:C	1.56516e-07	-1.23722e-10	-1.52036
44588052	chr19:44588052:C:T	1.96444e-07	-1.23722e-10	-1.29314
44588091	chr19:44588091:T:TG	3.17552e-07	-1.26693	0.454056
44588158	chr19:44588158:G:T	1.22499e-07	-0.612698	-1.15272
44588648	chr19:44588648:A:C	1.65141e-07	-1.23722e-10	-1.46672
44589042	chr19:44589042:G:A	9.95646e-07	-1.23722e-10	0.329875
44589044	chr19:44589044:G:A	1.91934e-07	-1.23722e-10	-1.31636
44589611	chr19:44589611:C:T	3.47577e-07	-1.24564	0.523111
44589620	chr19:44589620:A:G	3.53135e-07	-1.31343	0.606767
44589667	chr19:44589667:T:G	1.40897e-07	-1.23722e-10	-1.62549
44589708	chr19:44589708:G:A	3.46816e-07	-1.26934	0.544622
44590059	chr19:44590059:G:A	1.36906e-07	-1.23722e-10	-1.65422
44590474	chr19:44590474:G:A	1.94697e-07	-1.23722e-10	-1.30207
44590540	chr19:44590540:T:A	5.83522e-08	-1.60847	-0.898554
44590619	chr19:44590619:C:T	1.44005e-07	-1.23722e-10	-1.60367
44590638	chr19:44590638:G:A	3.40934e-07	-1.2712	0.529378
44590836	chr19:44590836:A:G	1.00866e-07	-1.52875	-0.430975
44590891	chr19:44590891:CTTT:C	1.86752e-07	-1.23722e-10	-1.34373
44591022	chr19:44591022:T:C	2.82094e-07	-1.25251	0.321234
44591242	chr19:44591242:C:T	8.00949e-08	-0.753421	-1.43688
44591370	chr19:44591370:C:T	4.05017e-08	-1.52545	-1.34672
44591426	chr19:44591426:G:A	1.58585e-07	-1.50723	-6.7639e-10
44591433	chr19:44591433:T:C	1.37597e-07	-1.23722e-10	-1.64919
44591503	chr19:44591503:C:T	5.3772e-07	-1.23722e-10	-0.286179
44591511	chr19:44591511:T:G	2.05343e-07	0.373314	-1.62215
44591623	chr19:44591623:G:A	6.38785e-08	-1.34141	-1.07512
44591641	chr19:44591641:C:T	1.72018e-07	-1.23722e-10	-1.42592
44591886	chr19:44591886:A:G	6.04841e-07	-1.23722e-10	-0.168551
44591974	chr19:44591974:A:G	1.5704e-07	-1.23722e-10	-1.51702
44592250	chr19:44592250:C:T	1.3904e-07	-1.23722e-10	-1.63876
44592441	chr19:44592441:A:G	9.86488e-07	-1.23722e-10	0.320634
44592479	chr19:44592479:C:G	4.42576e-07	-0.776205	0.295301
44592515	chr19:44592515:C:T	1.17038e-07	-0.795148	-1.01587
44592516	chr19:44592516:A:G	4.49803e-07	-0.814847	0.350141
44592923	chr19:44592923:T:C	1.61406e-07	-1.23722e-10	-1.4896
44592977	chr19:44592977:T:C	3.79821e-06	-0.716842	2.38561
44593095	chr19:44593095:T:C	1.81616e-07	-1.23722e-10	-1.37162
44593213	chr19:44593213:A:T	3.92109e-07	-0.668635	0.0666577
44593368	chr19:44593368:GA:G	1.43998e-07	-1.23722e-10	-1.60372
44593705	chr19:44593705:G:A	3.86493e-07	-0.69785	0.0814463
44594109	chr19:44594109:A:T	1.81139e-07	-1.23722e-10	-1.37425
44594288	chr19:44594288:C:T	1.57762e-07	-1.51243	-6.7639e-10
44594448	chr19:44594448:T:C	2.42141e-07	-1.23722e-10	-1.084
44594649	chr19:44594649:A:G	1.35452e-07	-1.23722e-10	-1.6649
44594737	chr19:44594737:G:A	1.60155e-07	-1.37726	-0.120118
44595103	chr19:44595103:G:A	6.78367e-08	-1.61027	-0.746144
44595105	chr19:44595105:C:T	1.373e-07	-1.23722e-10	-1.65135
44595269	chr19:44595269:T:C	1.04181e-07	-0.269843	-1.65754
44595307	chr19:44595307:G:A	1.41026e-07	-1.23722e-10	-1.62457
44595344	chr19:44595344:G:A	1.92387e-07	-1.23722e-10	-1.31401
44595566	chr19:44595566:C:T	1.40206e-07	-0.649419	-0.980984
44595918	chr19:44595918:C:T	1.27313e-06	0.575719	-6.7639e-10
44595998	chr19:44595998:T:C	2.81303e-07	0.286213	-1.2203
44596125	chr19:44596125:G:A	1.98753e-07	0.0698012	-1.35126
44596170	chr19:44596170:T:C	1.79447e-07	-1.60273	0.219097
44596240	chr19:44596240:G:A	1.39571e-07	-1.23722e-10	-1.63494
44596341	chr19:44596341:G:T	1.45351e-07	-1.23722e-10	-1.59437
44596356	chr19:44596356:G:A	1.64178e-07	-1.23722e-10	-1.47257
44597020	chr19:44597020:A:T	1.38197e-07	-1.60454	-0.040297
44597479	chr19:44597479:A:G	1.33684e-07	-1.60286	-0.0751795
44597518	chr19:44597518:C:T	2.13938e-07	-1.20783	-6.7639e-10
44597666	chr19:44597666:G:T	1.4609e-07	-1.58929	-6.7639e-10
44597774	chr19:44597774:T:C	1.47474e-07	-1.59763	0.0177644
44597827	chr19:44597827:A:G	1.42907e-07	-1.60025	-0.0110745
44597862	chr19:44597862:C:G	6.96106e-07	-1.06854	1.04053
44598020	chr19:44598020:G:A	4.76045e-07	-1.06391	0.655903
44598112	chr19:44598112:CAGCACTTTGGGA:C	2.08534e-07	0.150179	-1.3836
44598177	chr19:44598177:G:T	7.44948e-08	-1.12979	-1.133
44598212	chr19:44598212:G:A	1.27181e-07	-1.60013	-0.127775
44598274	chr19:44598274:G:T	1.29293e-07	-1.61466	-0.0967735
44598595	chr19:44598595:G:C	1.41716e-07	-1.56625	-0.0534452
44598816	chr19:44598816:G:A	5.07016e-08	-1.26889	-1.37867
44598849	chr19:44598849:T:C	2.12506e-07	-1.61044	0.395893
44598935	chr19:44598935:A:G	1.34656e-07	-1.59953	-0.0712624
44599108	chr19:44599108:C:T	1.41471e-07	-1.23722e-10	-1.62142
44599605	chr19:44599605:C:T	1.35268e-07	-1.23722e-10	-1.66626
44599734	chr19:44599734:G:A	1.4946e-07	-1.23722e-10	-1.56649
44599954	chr19:44599954:T:C	1.40424e-07	-1.59909	-0.0297625
44600266	chr19:44600266:C:T	9.32673e-08	-1.61532	-0.422727
44600310	chr19:44600310:G:A	2.30617e-07	0.23418	-1.36694
44600383	chr19:44600383:C:T	6.67512e-08	-1.15693	-1.21561
44600559	chr19:44600559:C:T	1.40758e-07	-1.5968	-0.0296751
44600640	chr19:44600640:C:T	1.35434e-07	-1.59331	-0.0717212
44600701	chr19:44600701:G:A	5.14533e-08	-1.60132	-1.03152
44600845	chr19:44600845:G:C	1.45961e-07	-1.59018	-6.7639e-10
44601012	chr19:44601012:A:G	1.4082e-07	-1.60646	-0.0195725
44601112	chr19:44601112:C:T	9.36106e-08	-1.61617	-0.418202
44601244	chr19:44601244:C:T	1.52631e-07	-1.23722e-10	-1.5455
44601326	chr19:44601326:C:T	1.36024e-07	-1.60473	-0.0559519
44601462	chr19:44601462:G:GA	1.36844e-07	-1.60138	-0.0532967
44601508	chr19:44601508:A:T	1.43753e-07	-1.60556	0.000146455
44601509	chr19:44601509:A:T	1.55517e-07	-1.60498	0.0782151
44601770	chr19:44601770:A:G	1.55599e-07	-1.52623	-6.7639e-10
44601954	chr19:44601954:A:G	1.50674e-07	-1.23722e-10	-1.5584
44602086	chr19:44602086:A:G	2.34169e-07	-1.23722e-10	-1.11748
44602273	chr19:44602273:G:A	3.47331e-07	-1.60289	0.879654
44602522	chr19:44602522:T:C	1.69513e-07	-1.23722e-10	-1.44059
44602539	chr19:44602539:G:C	1.51473e-07	-1.23722e-10	-1.55311
44602551	chr19:44602551:C:T	1.35373e-07	-1.23722e-10	-1.66548
44602552	chr19:44602552:G:A	1.32713e-06	-1.08722	1.70448
44602620	chr19:44602620:G:A	1.48789e-07	-1.23722e-10	-1.57098
44602762	chr19:44602762:G:A	1.37027e-07	-1.23722e-10	-1.65334
44602844	chr19:44602844:C:T	1.60031e-07	-1.23722e-10	-1.49815
44602964	chr19:44602964:T:C	9.14181e-08	-0.521689	-1.53638
44603128	chr19:44603128:G:C	2.19789e-06	-1.23722e-10	1.12174
44603258	chr19:44603258:T:C	1.37e-07	-1.23722e-10	-1.65353
44603286	chr19:44603286:G:C	1.48775e-07	-1.23722e-10	-1.57108
44603458	chr19:44603458:G:A	1.64131e-07	-1.23722e-10	-1.47285
44603492	chr19:44603492:T:C	1.48748e-07	-1.23722e-10	-1.57127
44603519	chr19:44603519:G:A	1.42788e-07	-1.23722e-10	-1.61215
44603796	chr19:44603796:G:A	1.67824e-07	-1.4506	-6.7639e-10
44603838	chr19:44603838:G:A	1.45113e-07	-1.10595	-0.49005
44603941	chr19:44603941:T:C	1.74542e-07	-1.10899	-0.302361
44604267	chr19:44604267:A:G	6.39955e-06	-1.23722e-10	2.19047
44604413	chr19:44604413:A:T	1.73124e-06	-1.23722e-10	0.883076
44604724	chr19:44604724:A:G	1.6891e-07	-1.23722e-10	-1.44415
44605030	chr19:44605030:A:G	3.50959e-08	-1.61344	-1.402
44605102	chr19:44605102:C:T	1.35275e-07	-1.23722e-10	-1.66621
44605276	chr19:44605276:C:T	1.38627e-07	-1.23722e-10	-1.64173
44605341	chr19:44605341:C:T	9.52125e-07	-1.23722e-10	0.28518
44605729	chr19:44605729:CT:C	1.35297e-07	-1.23722e-10	-1.66605
44605925	chr19:44605925:C:T	7.27105e-07	-1.23722e-10	0.0155546
44606676	chr19:44606676:C:T	5.44539e-08	-1.15701	-1.41915
44606802	chr19:44606802:C:G	3.17068e-08	-1.45569	-1.66129
44607002	chr19:44607002:G:A	3.57599e-07	0.586891	-1.28099
44607097	chr19:44607097:G:T	2.03607e-07	-0.758279	-0.499046
44607374	chr19:44607374:C:T	2.18786e-07	-1.23722e-10	-1.18542
44608235	chr19:44608235:A:G	1.84245e-07	-1.23722e-10	-1.35725
44609092	chr19:44609092:G:A	2.70747e-07	-0.972334	-6.7639e-10
44609181	chr19:44609181:C:T	1.43585e-07	-1.23722e-10	-1.60659
44609183	chr19:44609183:T:C	0.000409254	-1.23722e-10	6.34858
44609301	chr19:44609301:A:G	1.54022e-07	-1.23722e-10	-1.53642
44609372	chr19:44609372:G:A	1.42867e-07	-1.23722e-10	-1.6116
44609682	chr19:44609682:G:A	3.7586e-07	0.609623	-1.25392
44609713	chr19:44609713:T:C	6.83765e-07	0.714354	-0.760258
44609730	chr19:44609730:G:A	1.17383e-06	-1.23722e-10	0.494511
44609799	chr19:44609799:T:G	6.1592e-08	-0.824749	-1.62824
44609821	chr19:44609821:AC:A	7.91088e-07	-1.23722e-10	0.0998927
44609946	chr19:44609946:C:T	1.17905e-06	-1.23722e-10	0.498951
44609973	chr19:44609973:T:C	2.00387e-07	-1.27327	-6.7639e-10
44610001	chr19:44610001:T:C	1.35398e-07	-1.23722e-10	-1.6653
44610209	chr19:44610209:G:A	1.39641e-07	-1.23722e-10	-1.63444
44610676	chr19:44610676:G:A	1.03279e-06	-1.23722e-10	0.366498
44610965	chr19:44610965:G:A	1.361e-07	-0.762952	-0.897176
44610979	chr19:44610979:C:G	3.47545e-08	-1.44976	-1.57545
44611110	chr19:44611110:A:G	5.79924e-08	-0.912759	-1.60045
44611228	chr19:44611228:G:A	2.22832e-07	-1.23722e-10	-1.1671
44611380	chr19:44611380:T:C	1.59631e-07	-1.23722e-10	-1.50065
44611457	chr19:44611457:T:C	1.42988e-05	-1.23722e-10	2.99441
44611734	chr19:44611734:A:G	1.40131e-07	-1.23722e-10	-1.63094
44611862	chr19:44611862:T:C	1.45314e-07	-1.23722e-10	-1.59462
44612024	chr19:44612024:T:G	1.80894e-07	-1.23722e-10	-1.37561
44612083	chr19:44612083:T:C	5.06555e-08	-1.09894	-1.54953
44612177	chr19:44612177:T:C	1.3668e-07	-0.758507	-0.897367
44612219	chr19:44612219:T:G	1.40657e-07	-1.23722e-10	-1.6272
44612709	chr19:44612709:C:T	5.04449e-08	-1.38833	-1.2643
44612756	chr19:44612756:A:C	2.93038e-07	-0.893216	-6.7639e-10
44612821	chr19:44612821:C:T	1.54178e-07	-1.23722e-10	-1.53541
44613026	chr19:44613026:T:C	6.20939e-07	-1.23722e-10	-0.142284
44613168	chr19:44613168:A:T	1.80849e-07	-1.23722e-10	-1.37586
44613413	chr19:44613413:G:A	6.14536e-08	-1.35081	-1.10443
44613466	chr19:44613466:G:A	6.06381e-08	-1.36505	-1.10355
44613609	chr19:44613609:T:TA	1.09137e-07	-0.287409	-1.5935
44613623	chr19:44613623:G:A	3.04808e-07	-0.653812	-0.200024
44613637	chr19:44613637:G:A	1.12983e-06	-1.23722e-10	0.456302
44613847	chr19:44613847:C:T	5.98633e-07	-0.178868	-6.7639e-10
44613853	chr19:44613853:C:T	5.158e-08	-1.21098	-1.41941
44614178	chr19:44614178:T:C	1.42123e-07	-1.61682	-6.7639e-10
44614267	chr19:44614267:C:A	2.54484e-07	-1.34917	0.314894
44614295	chr19:44614295:GC:G	5.35216e-08	-1.18027	-1.41316
44614536	chr19:44614536:T:C	5.03646e-08	-1.01373	-1.6405
44615036	chr19:44615036:T:C	1.1069e-06	-1.23722e-10	0.435799
44615214	chr19:44615214:G:A	1.35279e-07	-1.23722e-10	-1.66618
44615448	chr19:44615448:A:G	0.000759821	-1.23722e-10	6.96732
44615799	chr19:44615799:G:A	1.44938e-07	-1.23722e-10	-1.59721
44616126	chr19:44616126:A:AAGC	5.20799e-08	-1.21694	-1.4038
44616346	chr19:44616346:G:A	2.74694e-07	0.629053	-1.58691
44616356	chr19:44616356:G:C	4.75251e-07	-0.409673	-6.7639e-10
44616974	chr19:44616974:C:A	5.7465e-08	-1.15877	-1.36357
44617281	chr19:44617281:C:T	3.42546e-08	-1.59955	-1.44015
44617594	chr19:44617594:T:C	4.45039e-07	-0.257299	-0.218057
44617632	chr19:44617632:T:G	1.40451e-07	-1.23722e-10	-1.62866
44617725	chr19:44617725:A:G	1.60945e-07	0.114456	-1.60691
44618334	chr19:44618334:G:A	1.35231e-07	-1.23722e-10	-1.66653
44618371	chr19:44618371:A:G	7.24214e-07	0.249839	-0.238269
44618415	chr19:44618415:G:A	2.45739e-07	-1.06925	-6.7639e-10
44618484	chr19:44618484:C:T	5.48064e-08	-1.27792	-1.29179
44618590	chr19:44618590:G:C	1.63162e-07	-1.23722e-10	-1.47877
44618835	chr19:44618835:C:T	3.1225e-07	-1.18215	0.352436
44619400	chr19:44619400:G:A	2.96028e-07	-0.883064	-6.7639e-10
44619525	chr19:44619525:C:T	2.21741e-05	-1.23722e-10	3.43316
44619846	chr19:44619846:A:G	1.16034e-06	-1.23722e-10	0.482949
44619993	chr19:44619993:A:G	2.99703e-08	-1.51556	-1.65775
44620053	chr19:44620053:G:A	1.49763e-07	-1.23722e-10	-1.56446
44620191	chr19:44620191:C:G	1.36187e-07	-1.23722e-10	-1.65949
44620213	chr19:44620213:G:A	4.65442e-08	-1.18023	-1.55288
44620231	chr19:44620231:T:A	1.96152e-07	-1.23722e-10	-1.29463
44620436	chr19:44620436:G:A	1.84538e-07	-1.23722e-10	-1.35566
44620784	chr19:44620784:G:A	2.24561e-07	-1.23722e-10	-1.15937
44620851	chr19:44620851:A:G	1.68429e-07	-1.23722e-10	-1.447
44620930	chr19:44620930:GAGTA:G	3.40577e-06	-1.23722e-10	1.55971
44620992	chr19:44620992:T:A	3.26692e-06	-1.23722e-10	1.51809
44621377	chr19:44621377:G:A	5.80905e-07	1.15046	-1.35939
44621509	chr19:44621509:G:A	3.03871e-07	-0.856913	-6.7639e-10
44621900	chr19:44621900:T:C	8.95483e-07	0.70147	-0.477623
44621993	chr19:44621993:G:A	2.92432e-05	-1.23722e-10	3.70989
44622072	chr19:44622072:A:G	1.10364e-06	2.01794	-1.5851
44622149	chr19:44622149:G:C	2.00664e-07	-1.23722e-10	-1.27189
44622201	chr19:44622201:G:A	1.10722e-06	-1.23722e-10	0.436089
44622837	chr19:44622837:C:T	6.22883e-07	1.16117	-1.30032
44622950	chr19:44622950:G:A	8.51466e-07	-1.23722e-10	0.173443
44623001	chr19:44623001:C:T	1.60603e-07	-1.23722e-10	-1.49458
44623056	chr19:44623056:A:G	6.07733e-07	0.650043	-0.813825
44623160	chr19:44623160:C:T	3.46723e-06	1.57759	-6.7639e-10
44623176	chr19:44623176:G:C	3.1832e-07	-1.23722e-10	-0.81046
44623493	chr19:44623493:C:T	1.61742e-05	-1.23722e-10	3.11766
44623679	chr19:44623679:T:C	1.84455e-07	-1.23722e-10	-1.35611
44623697	chr19:44623697:G:A	3.80196e-07	0.895927	-1.52876
44625006	chr19:44625006:A:G	3.59262e-08	-1.57676	-1.41529
44625022	chr19:44625022:G:A	1.88498e-07	-1.23722e-10	-1.33443
44625115	chr19:44625115:C:T	5.08208e-07	-1.23722e-10	-0.342627
44625222	chr19:44625222:G:T	1.38927e-07	-1.23722e-10	-1.63957
44625305	chr19:44625305:G:T	3.36803e-07	-1.23722e-10	-0.754018
44625316	chr19:44625316:G:A	1.42014e-07	-1.61759	-6.7639e-10
44625528	chr19:44625528:G:A	4.64258e-08	-1.58996	-1.1457
44625735	chr19:44625735:C:T	1.7571e-07	-1.23722e-10	-1.40468
44625792	chr19:44625792:C:T	1.79871e-07	-1.38128	-6.7639e-10
44625859	chr19:44625859:T:A	1.4484e-07	-1.23722e-10	-1.59789
44625918	chr19:44625918:G:A	3.62041e-07	-0.68176	-6.7639e-10
44626011	chr19:44626011:T:C	2.82388e-07	-0.930235	-6.7639e-10
44626475	chr19:44626475:A:G	5.08597e-08	-1.56087	-1.08357
44626952	chr19:44626952:A:AAG	4.13825e-07	-1.23722e-10	-0.548074
44627087	chr19:44627087:G:C	1.85593e-07	-1.23722e-10	-1.34996
44627190	chr19:44627190:C:G	2.09795e-07	-1.23722e-10	-1.22739
44627205	chr19:44627205:G:C	2.62481e-07	-1.23722e-10	-1.00334
44627253	chr19:44627253:T:C	3.11544e-07	-0.0701817	-0.761795
44627301	chr19:44627301:G:A	6.21272e-07	-1.23722e-10	-0.141747
44627885	chr19:44627885:A:G	1.96599e-07	-1.23722e-10	-1.29235
44627987	chr19:44627987:C:T	1.38122e-07	-1.23722e-10	-1.64538
44628379	chr19:44628379:A:T	6.25468e-07	0.357422	-0.492439
44628410	chr19:44628410:G:A	3.53969e-07	-1.23722e-10	-0.704308
44628513	chr19:44628513:C:T	3.02816e-07	0.698024	-1.55842
44628514	chr19:44628514:G:A	5.32742e-08	-1.56502	-1.03305
44628686	chr19:44628686:T:A	6.44093e-07	0.363068	-0.468742
44629048	chr19:44629048:A:G	2.00697e-07	-1.23722e-10	-1.27172
44629351	chr19:44629351:A:G	1.74327e-07	-1.23722e-10	-1.41258
44629389	chr19:44629389:C:T	1.82207e-07	-1.23722e-10	-1.36838
44629426	chr19:44629426:G:A	2.23568e-07	-1.23722e-10	-1.1638
44629463	chr19:44629463:G:T	2.57721e-07	0.596219	-1.61786
44629644	chr19:44629644:T:TC	2.01039e-07	-1.23722e-10	-1.27002
44630175	chr19:44630175:A:G	8.50055e-07	1.17299	-1.00121
44630710	chr19:44630710:CACGTGTCATGG:C	1.63933e-07	-1.49242	0.0183598
44630810	chr19:44630810:C:A	6.41781e-07	1.54363	-1.6529
44630995	chr19:44630995:T:C	1.76511e-07	-1.23722e-10	-1.40014
44631060	chr19:44631060:G:A	1.54932e-07	-1.23722e-10	-1.53053
44631159	chr19:44631159:C:T	1.57768e-07	-1.23722e-10	-1.51239
44631381	chr19:44631381:A:C	6.49032e-07	-0.0980342	-6.7639e-10
44631414	chr19:44631414:C:T	1.83905e-06	1.59222	-0.648731
44631834	chr19:44631834:G:A	1.44054e-07	-1.23722e-10	-1.60333
44631846	chr19:44631846:C:T	5.83787e-07	1.44386	-1.64784
44631892	chr19:44631892:G:A	4.92235e-07	-1.23722e-10	-0.374561
44632064	chr19:44632064:C:T	5.83439e-07	1.43254	-1.63711
44632141	chr19:44632141:G:A	1.77785e-05	2.09328	1.11895
44632540	chr19:44632540:C:T	4.61287e-08	-1.50263	-1.23945
44632590	chr19:44632590:A:G	1.05788e-07	-0.340027	-1.57205
44632630	chr19:44632630:A:C	2.6488e-07	-1.23722e-10	-0.994239
44632761	chr19:44632761:A:C	1.65558e-07	-1.23722e-10	-1.4642
44633054	chr19:44633054:C:T	1.35904e-07	-1.23722e-10	-1.66157
44633071	chr19:44633071:C:G	1.72013e-07	-1.23722e-10	-1.42594
44633075	chr19:44633075:A:G	8.15383e-07	1.04521	-0.915068
44633083	chr19:44633083:T:C	5.48032e-07	1.00722	-1.27441
44633662	chr19:44633662:C:T	6.25305e-08	-1.46641	-0.971453
44633685	chr19:44633685:T:C	1.94381e-07	-1.23722e-10	-1.3037
44633722	chr19:44633722:T:G	9.52385e-07	-1.23722e-10	0.285453
44633930	chr19:44633930:A:G	1.5334e-07	-1.23722e-10	-1.54086
44633980	chr19:44633980:T:C	1.5235e-07	-1.23722e-10	-1.54733
44634700	chr19:44634700:T:C	1.35582e-07	-1.23722e-10	-1.66394
44634946	chr19:44634946:C:T	6.22107e-05	2.24314	2.22162
44635094	chr19:44635094:A:G	6.27338e-07	-1.23722e-10	-0.132032
44635139	chr19:44635139:G:A	2.86818e-06	-1.23722e-10	1.38792
44635974	chr19:44635974:T:C	3.01427e-07	-0.864989	-6.7639e-10
44636288	chr19:44636288:G:A	4.32364e-05	-1.23722e-10	4.10092
44636726	chr19:44636726:C:T	1.8459e-07	-1.23722e-10	-1.35538
44636865	chr19:44636865:A:G	7.19477e-05	2.36626	2.24392
44637080	chr19:44637080:G:C	2.39689e-05	-1.23722e-10	3.511
44637204	chr19:44637204:T:C	1.76804e-07	-1.23722e-10	-1.39848
44637654	chr19:44637654:C:T	2.85576e-06	-1.23722e-10	1.38358
44638167	chr19:44638167:G:A	4.90897e-07	1.25627	-1.63355
44638420	chr19:44638420:C:T	1.42963e-07	-1.23722e-10	-1.61093
44638437	chr19:44638437:G:A	6.46953e-08	-1.45176	-0.952071
44638668	chr19:44638668:C:T	1.67907e-07	-1.23722e-10	-1.45011
44639386	chr19:44639386:T:C	3.11408e-07	-0.832414	-6.7639e-10
44639534	chr19:44639534:G:C	2.34119e-07	-1.11769	-6.7639e-10
44639551	chr19:44639551:G:T	0.000520918	3.32162	3.26821
44639630	chr19:44639630:CT:C	6.59389e-08	-1.4334	-0.951388
44639806	chr19:44639806:C:T	1.85819e-07	-1.23722e-10	-1.34874
44640467	chr19:44640467:G:T	1.84567e-07	-1.3555	-6.7639e-10
44640642	chr19:44640642:A:C	0.000925116	2.56308	4.60108
44640757	chr19:44640757:T:C	1.67907e-07	-1.23722e-10	-1.45011
44642047	chr19:44642047:G:A	2.07816e-07	-1.23722e-10	-1.23686
44642312	chr19:44642312:A:G	0.0080778	3.70782	5.6233
44642317	chr19:44642317:C:T	4.20895e-07	-1.15338	0.622244
44642700	chr19:44642700:C:T	4.90672e-07	-1.30618	0.92844
44642736	chr19:44642736:A:G	8.04196e-07	-1.23722e-10	0.116326
44642809	chr19:44642809:A:C	2.11717e-06	-1.23722e-10	1.08432
44643070	chr19:44643070:G:A	1.96465e-07	-1.23722e-10	-1.29303
44643102	chr19:44643102:T:C	0.0258966	3.798	6.6981
44643325	chr19:44643325:C:G	2.81143e-07	-0.934653	-6.7639e-10
44643329	chr19:44643329:A:G	0.0105322	3.21996	6.37647
44644040	chr19:44644040:G:T	0.0473183	3.45836	7.64054
44644096	chr19:44644096:C:T	1.50877e-07	-1.55705	-6.7639e-10
44644272	chr19:44644272:C:T	1.74081e-07	-1.23722e-10	-1.41399
44644419	chr19:44644419:T:G	0.311492	3.47911	9.50426
44644612	chr19:44644612:G:T	1.96196e-07	-1.23722e-10	-1.2944
44644676	chr19:44644676:A:G	1.57211e-07	-1.23722e-10	-1.51593
44644692	chr19:44644692:G:T	1.70025e-07	-1.43757	-6.7639e-10
44644925	chr19:44644925:C:A	1.67857e-07	-1.23722e-10	-1.4504
44645671	chr19:44645671:C:T	1.67598e-05	1.68201	1.47121
44645842	chr19:44645842:A:G	3.53419e-08	-1.36461	-1.64383
44645964	chr19:44645964:G:A	0.17015	3.53819	8.84049
44646217	chr19:44646217:AC:A	1.48555e-07	-1.57256	-6.7639e-10
44646342	chr19:44646342:T:C	2.92227e-08	-1.53721	-1.66136
44646377	chr19:44646377:G:A	1.4014e-07	-1.23722e-10	-1.63088
44646497	chr19:44646497:G:T	2.45931e-07	-1.23722e-10	-1.06847
44646569	chr19:44646569:A:C	1.52348e-07	-1.23722e-10	-1.54735
44646633	chr19:44646633:G:A	1.39522e-07	-1.23722e-10	-1.63529
44646698	chr19:44646698:A:G	1.42039e-07	-1.23722e-10	-1.61741
44647186	chr19:44647186:GC:G	1.40793e-07	-1.23722e-10	-1.62623
44647342	chr19:44647342:G:A	3.73402e-08	-1.37796	-1.57549
44648008	chr19:44648008:C:A	3.4777e-08	-1.37959	-1.64497
44648013	chr19:44648013:T:G	1.48036e-07	-1.57606	-6.7639e-10
44648225	chr19:44648225:T:C	4.83225e-07	-0.393034	-6.7639e-10
44648244	chr19:44648244:C:T	1.86745e-07	-1.23722e-10	-1.34377
44648990	chr19:44648990:T:C	8.93206e-07	-1.26215	1.48345
44649122	chr19:44649122:T:C	0.000112913	2.28862	2.77223
44649140	chr19:44649140:G:A	2.18533e-07	-1.23722e-10	-1.18658
44649247	chr19:44649247:A:G	1.48831e-07	-1.23722e-10	-1.57071
44649316	chr19:44649316:G:T	2.14361e-07	-1.23722e-10	-1.20586
44649651	chr19:44649651:C:G	5.80313e-07	-1.23279	1.02284
44649958	chr19:44649958:C:G	1.40772e-07	-1.23722e-10	-1.62638
44650274	chr19:44650274:C:T	2.46653e-07	-1.23722e-10	-1.06554
44650353	chr19:44650353:G:C	1.42921e-07	-1.61122	-6.7639e-10
44650588	chr19:44650588:A:G	1.85536e-07	-1.35027	-6.7639e-10
44650860	chr19:44650860:C:T	2.57076e-07	-1.23722e-10	-1.02415
44651068	chr19:44651068:G:A	0.0781258	2.14919	9.45112
44651311	chr19:44651311:C:T	3.10906e-07	-1.23722e-10	-0.834026
44651342	chr19:44651342:A:G	4.03725e-07	-0.572782	-6.7639e-10
44652119	chr19:44652119:G:T	1.48308e-07	-1.57422	-6.7639e-10
44652506	chr19:44652506:C:T	1.39499e-07	-1.23722e-10	-1.63546
44652931	chr19:44652931:T:TA	6.34523e-07	-0.120643	-6.7639e-10
44653107	chr19:44653107:C:T	1.41267e-07	-1.23722e-10	-1.62286
44653179	chr19:44653179:C:T	1.43547e-07	-1.23722e-10	-1.60686
44653336	chr19:44653336:C:T	2.45473e-07	-1.23722e-10	-1.07033
44653569	chr19:44653569:C:T	3.85435e-07	-1.27298	0.653841
44653769	chr19:44653769:T:G	1.24349e-06	-1.23722e-10	0.55216
44654191	chr19:44654191:G:A	4.21774e-07	-1.23722e-10	-0.529046
44654208	chr19:44654208:C:T	2.84168e-07	-1.23722e-10	-0.923951
44654221	chr19:44654221:A:G	9.98787e-06	-1.23722e-10	2.63561
44654324	chr19:44654324:G:A	1.42394e-07	-1.61492	-6.7639e-10
44654770	chr19:44654770:T:C	0.0246712	-0.851607	11.2992
44654880	chr19:44654880:C:G	3.24911e-07	-1.23722e-10	-0.789966
44655170	chr19:44655170:A:T	1.88827e-07	-1.23722e-10	-1.33268
44655380	chr19:44655380:C:T	3.34839e-07	-1.23722e-10	-0.759868
44655382	chr19:44655382:C:T	1.89929e-07	-1.23722e-10	-1.32687
44655484	chr19:44655484:GT:G	4.00578e-05	3.3861	0.638458
44655608	chr19:44655608:G:A	5.41938e-05	-1.23722e-10	4.32681
44656067	chr19:44656067:C:T	4.36653e-07	-1.23722e-10	-0.494378
44656368	chr19:44656368:C:A	0.0274211	-0.81024	11.3635
44656577	chr19:44656577:A:G	1.90312e-07	-1.23722e-10	-1.32485
44656878	chr19:44656878:TG:T	1.98687e-07	-1.23722e-10	-1.28178
44656993	chr19:44656993:AATT:A	0.0249539	-0.825069	11.2841
44657123	chr19:44657123:G:A	3.55377e-07	-1.23722e-10	-0.700338
44657255	chr19:44657255:G:A	3.55391e-07	0.935084	-1.63538
44657614	chr19:44657614:A:G	1.39255e-07	-1.23722e-10	-1.63721
44657628	chr19:44657628:T:C	0.000290243	2.55253	3.45242
44657717	chr19:44657717:G:A	5.73975e-05	-1.23722e-10	4.38424
44657802	chr19:44657802:G:A	2.81438e-05	-1.23722e-10	3.67157
44658298	chr19:44658298:T:A	3.70424e-05	2.14455	1.80175
44658490	chr19:44658490:A:C	3.18271e-07	-1.23722e-10	-0.810613
44658627	chr19:44658627:A:G	3.91592e-07	-0.603297	-6.7639e-10
44658697	chr19:44658697:C:T	1.50242e-07	-1.23722e-10	-1.56127
44658770	chr19:44658770:G:A	5.55198e-06	2.04839	-6.7639e-10
44659067	chr19:44659067:A:C	4.36804e-05	-1.23722e-10	4.11114
44659101	chr19:44659101:C:T	8.58729e-07	-1.23722e-10	0.181937
44659396	chr19:44659396:G:A	1.36357e-07	-1.23722e-10	-1.65824
44659679	chr19:44659679:G:A	2.91433e-07	-1.23722e-10	-0.898708
44659687	chr19:44659687:G:A	1.21521e-05	-1.1894	4.02114
44660170	chr19:44660170:G:A	4.27539e-07	-1.23722e-10	-0.515472
44660184	chr19:44660184:G:A	1.89835e-05	-1.23722e-10	3.27781
44660404	chr19:44660404:T:C	0.0197894	-0.453626	10.6808
44660451	chr19:44660451:T:C	7.33529e-07	-1.42851	1.45286
44660642	chr19:44660642:C:T	2.05449e-07	-1.23722e-10	-1.24832
44660831	chr19:44660831:G:A	1.42284e-07	-1.23722e-10	-1.61569
44661091	chr19:44661091:A:C	1.42191e-07	-1.23722e-10	-1.61635
44661394	chr19:44661394:C:T	2.25975e-05	-1.23722e-10	3.45208
44661496	chr19:44661496:C:T	2.42807e-07	-1.23722e-10	-1.08125
44661661	chr19:44661661:GC:G	1.42298e-07	-1.6156	-6.7639e-10
44662261	chr19:44662261:T:G	5.47986e-07	-1.23722e-10	-0.267267
44662346	chr19:44662346:C:G	1.54047e-07	-1.23722e-10	-1.53626
44662645	chr19:44662645:A:C	3.61306e-08	-1.37875	-1.60763
44662921	chr19:44662921:G:A	2.45229e-07	-1.23722e-10	-1.07132
44663108	chr19:44663108:G:C	1.76407e-07	-1.23722e-10	-1.40072
44663199	chr19:44663199:G:A	1.20935e-06	-1.6173	2.14162
44663400	chr19:44663400:A:G	1.01633e-05	-1.23722e-10	2.65302
44663481	chr19:44663481:G:A	3.65491e-07	-1.23722e-10	-0.672275
44663684	chr19:44663684:C:T	1.67375e-07	-1.45328	-6.7639e-10
44664149	chr19:44664149:AAATT:A	1.35311e-07	-1.23722e-10	-1.66594
44664264	chr19:44664264:A:G	6.25387e-08	-1.25536	-1.18237
44664277	chr19:44664277:T:C	1.48457e-07	-1.57322	-6.7639e-10
44664357	chr19:44664357:C:T	1.78424e-07	-1.38935	-6.7639e-10
44664826	chr19:44664826:A:T	1.35264e-07	-1.23722e-10	-1.66629
44664963	chr19:44664963:T:C	1.37201e-07	-1.23722e-10	-1.65207
44665574	chr19:44665574:G:C	7.96653e-07	-1.23722e-10	0.106902
44666140	chr19:44666140:A:T	5.46503e-07	-0.269978	-6.7639e-10
44666174	chr19:44666174:G:A	1.4743e-07	-1.23722e-10	-1.58016
44667076	chr19:44667076:C:G	1.47333e-07	-1.23722e-10	-1.58082
44667417	chr19:44667417:T:C	1.38211e-07	-1.23722e-10	-1.64473
44667465	chr19:44667465:C:G	1.42884e-07	-1.61149	-6.7639e-10
44669202	chr19:44669202:C:T	1.4855e-07	-1.23722e-10	-1.57259
44669250	chr19:44669250:C:T	1.10057e-06	0.43007	-6.7639e-10
44669513	chr19:44669513:T:C	1.09911e-06	0.428741	-6.7639e-10
44669555	chr19:44669555:TCA:T	2.26331e-07	-1.23722e-10	-1.15152
44669809	chr19:44669809:C:T	1.35726e-07	-1.23722e-10	-1.66288
44670046	chr19:44670046:G:A	4.03311e-06	-1.23722e-10	1.72878
44670413	chr19:44670413:G:A	2.5694e-07	-1.23722e-10	-1.02467
44670549	chr19:44670549:C:T	1.36392e-07	-1.23722e-10	-1.65799
44670553	chr19:44670553:T:G	1.37198e-07	-1.23722e-10	-1.65209
44670861	chr19:44670861:C:T	1.40531e-07	-1.23722e-10	-1.62809
44671046	chr19:44671046:C:T	1.35272e-06	-1.23722e-10	0.636357
44671859	chr19:44671859:C:G	1.91718e-07	-1.23722e-10	-1.31749
44672570	chr19:44672570:C:T	1.37672e-07	-1.23722e-10	-1.64864
44672756	chr19:44672756:C:T	1.28014e-07	-1.22168	-0.499694
44673025	chr19:44673025:C:A	1.61663e-07	-1.23722e-10	-1.488
44673068	chr19:44673068:T:C	8.37825e-07	0.352985	-0.195693
44673167	chr19:44673167:C:T	1.3751e-07	-1.23722e-10	-1.64982
44673285	chr19:44673285:A:G	2.94682e-07	-0.88762	-6.7639e-10
44673405	chr19:44673405:C:A	2.3834e-07	-1.23722e-10	-1.09982
44673522	chr19:44673522:C:T	2.15152e-07	-1.20217	-6.7639e-10
44674575	chr19:44674575:T:A	1.35411e-07	-1.23722e-10	-1.6652
44674670	chr19:44674670:T:C	2.55452e-07	-1.23722e-10	-1.03048
44674710	chr19:44674710:A:G	1.62958e-07	-1.23722e-10	-1.48002
44674840	chr19:44674840:T:C	2.50318e-07	-1.23722e-10	-1.05078
44675035	chr19:44675035:C:A	1.35251e-07	-1.23722e-10	-1.66639
44675364	chr19:44675364:G:A	2.65018e-07	-1.23722e-10	-0.99372
44675518	chr19:44675518:G:A	1.41101e-07	-1.23722e-10	-1.62404
44675573	chr19:44675573:TCCAGGAATTTGAGA:T	1.44393e-07	-1.23722e-10	-1.60098
44675709	chr19:44675709:C:T	1.47422e-07	-1.23722e-10	-1.58021
44675893	chr19:44675893:C:T	1.35475e-07	-1.23722e-10	-1.66473
44675905	chr19:44675905:G:C	1.37545e-07	-1.23722e-10	-1.64956
44676295	chr19:44676295:C:T	2.93315e-08	-1.5701	-1.62476
44676359	chr19:44676359:C:T	5.53262e-07	-0.257686	-6.7639e-10
44676522	chr19:44676522:C:T	1.88848e-07	-1.23722e-10	-1.33257
44676682	chr19:44676682:G:A	1.4503e-07	-1.23722e-10	-1.59658
44677740	chr19:44677740:A:G	3.17001e-07	-0.814613	-6.7639e-10
44677942	chr19:44677942:C:A	2.72061e-07	-1.23722e-10	-0.96749
44677956	chr19:44677956:A:G	4.942e-08	-1.49325	-1.17991
44678225	chr19:44678225:G:A	1.3791e-07	-1.23722e-10	-1.64692
44678556	chr19:44678556:A:G	1.96869e-07	-1.23722e-10	-1.29098
44679059	chr19:44679059:C:T	1.35481e-07	-1.23722e-10	-1.66468
44679197	chr19:44679197:G:T	1.36271e-07	-1.23722e-10	-1.65887
44679279	chr19:44679279:C:T	1.58042e-07	-1.23722e-10	-1.51065
44679410	chr19:44679410:A:G	1.51905e-06	-1.23722e-10	0.752322
44679916	chr19:44679916:C:T	1.96345e-07	-1.23722e-10	-1.29364
44680063	chr19:44680063:A:G	1.36974e-07	-1.23722e-10	-1.65373
44680547	chr19:44680547:C:T	5.35969e-07	-1.23722e-10	-0.28944
44680613	chr19:44680613:C:G	1.92094e-07	0.2395	-1.55503
44680621	chr19:44680621:C:T	1.84422e-07	-1.23722e-10	-1.35629
44680759	chr19:44680759:C:T	1.6346e-07	-1.23722e-10	-1.47695
44680827	chr19:44680827:C:G	2.78776e-07	-1.23722e-10	-0.943109
44680861	chr19:44680861:C:T	1.36313e-07	-1.23722e-10	-1.65856
44681347	chr19:44681347:A:G	9.49367e-08	-0.818974	-1.20133
44681620	chr19:44681620:C:T	2.64281e-07	-1.23722e-10	-0.996505
44681636	chr19:44681636:A:G	2.01262e-07	-1.23722e-10	-1.26891
44681759	chr19:44681759:G:A	2.32741e-07	-1.23722e-10	-1.12359
44682075	chr19:44682075:T:G	1.46464e-07	-1.23722e-10	-1.58674
44682538	chr19:44682538:G:A	2.93421e-08	-1.55661	-1.63788
44682687	chr19:44682687:G:T	1.42153e-07	-1.23722e-10	-1.61662
44683357	chr19:44683357:C:T	1.99454e-07	-1.23722e-10	-1.27793
44683601	chr19:44683601:G:T	2.32669e-07	0.325792	-1.44969
44683760	chr19:44683760:G:A	1.76818e-07	-1.23722e-10	-1.39839
44683891	chr19:44683891:A:G	7.41246e-08	-0.830431	-1.43734
44685014	chr19:44685014:T:A	1.39297e-07	-1.23722e-10	-1.63691
44685085	chr19:44685085:G:A	1.45164e-07	-1.23722e-10	-1.59566
44685157	chr19:44685157:G:C	3.70102e-07	-0.991025	0.331288
44685199	chr19:44685199:T:C	1.00243e-06	-0.296923	0.633584
44685200	chr19:44685200:A:T	1.61588e-07	-1.23722e-10	-1.48847
44685225	chr19:44685225:C:T	1.67798e-07	-1.23722e-10	-1.45076
44685226	chr19:44685226:G:A	1.57742e-07	-1.23722e-10	-1.51256
44685438	chr19:44685438:A:G	5.3538e-08	-1.20139	-1.39173
44685758	chr19:44685758:C:G	8.46167e-08	-1.27375	-0.861636
44685919	chr19:44685919:C:T	8.6535e-08	-1.25656	-0.856404
44685924	chr19:44685924:G:A	1.36285e-07	-1.23722e-10	-1.65877
44686060	chr19:44686060:T:C	8.24243e-08	-1.28236	-0.879274
44686179	chr19:44686179:A:G	9.2204e-08	-1.30615	-0.74336
44686333	chr19:44686333:C:T	4.48366e-07	-0.467906	-6.7639e-10
44686339	chr19:44686339:G:T	8.93801e-08	-1.30003	-0.780585
44686355	chr19:44686355:T:C	8.36696e-08	-1.46914	-0.677499
44686494	chr19:44686494:A:G	1.01264e-07	-1.33939	-0.616396
44686625	chr19:44686625:G:T	1.49941e-07	-1.23722e-10	-1.56327
44686891	chr19:44686891:A:G	8.88357e-08	-1.28165	-0.805074
44687254	chr19:44687254:C:T	8.73216e-08	-1.26084	-0.843077
44687336	chr19:44687336:T:C	8.64551e-08	-1.28015	-0.833744
44687494	chr19:44687494:T:C	8.70225e-08	-1.30206	-0.805286
44687501	chr19:44687501:G:T	8.82263e-08	-1.2595	-0.834112
44687710	chr19:44687710:A:G	8.46055e-08	-1.28686	-0.848657
44687713	chr19:44687713:T:C	8.41642e-08	-1.28643	-0.854321
44687738	chr19:44687738:A:G	8.23599e-08	-1.29066	-0.871754
44687769	chr19:44687769:A:G	8.15794e-08	-1.28581	-0.886133
44687770	chr19:44687770:G:A	1.44631e-07	-1.23722e-10	-1.59933
44687780	chr19:44687780:G:A	1.67056e-07	-1.23722e-10	-1.45519
44687914	chr19:44687914:T:C	8.29194e-08	-1.27492	-0.880733
44688018	chr19:44688018:T:C	2.14166e-07	-1.23722e-10	-1.20677
44688022	chr19:44688022:G:A	1.53194e-07	-1.23722e-10	-1.54181
44688237	chr19:44688237:C:T	5.27919e-08	-1.10315	-1.50401
44688262	chr19:44688262:C:T	2.85057e-07	-1.23722e-10	-0.920826
44688702	chr19:44688702:C:T	3.57433e-07	-1.23722e-10	-0.694569
44689049	chr19:44689049:A:G	3.39845e-08	-1.42156	-1.62605
44689199	chr19:44689199:T:G	1.37452e-07	-1.23722e-10	-1.65024
44689259	chr19:44689259:A:G	1.36267e-07	-1.23722e-10	-1.6589
44689640	chr19:44689640:A:T	1.67058e-07	-1.45518	-6.7639e-10
44689794	chr19:44689794:G:A	1.74462e-07	-1.41181	-6.7639e-10
44689853	chr19:44689853:C:A	7.36533e-08	-1.57615	-0.698
44689995	chr19:44689995:A:G	1.4005e-07	-1.23722e-10	-1.63152
44690262	chr19:44690262:G:A	3.81661e-08	-1.54347	-1.3881
44690429	chr19:44690429:T:A	1.35315e-07	-1.23722e-10	-1.66591
44690630	chr19:44690630:G:T	2.05473e-07	-1.2482	-6.7639e-10
44690695	chr19:44690695:T:C	4.64074e-08	-1.06963	-1.66642
44690881	chr19:44690881:G:A	1.36421e-07	-1.23722e-10	-1.65777
44690939	chr19:44690939:C:G	6.87513e-08	-0.739277	-1.60374
44691055	chr19:44691055:C:T	6.18039e-08	-1.01034	-1.43921
44691412	chr19:44691412:C:G	1.365e-07	-1.23722e-10	-1.65719
44691846	chr19:44691846:A:G	2.23402e-07	-1.23722e-10	-1.16454
44691968	chr19:44691968:A:C	4.43439e-08	-1.27959	-1.50195
44692043	chr19:44692043:T:G	5.48162e-08	-1.04104	-1.52849
44692096	chr19:44692096:C:A	5.92597e-08	-1.39237	-1.09922
44692200	chr19:44692200:A:G	2.01437e-07	-1.23722e-10	-1.26804
44692343	chr19:44692343:AG:A	6.01018e-07	-1.23722e-10	-0.174892
44692569	chr19:44692569:G:A	2.77994e-08	-1.59356	-1.65495
44692655	chr19:44692655:G:A	3.7714e-07	-1.23722e-10	-0.6409
44692792	chr19:44692792:A:G	6.2251e-08	-1.55157	-0.890771
44692837	chr19:44692837:T:C	4.36079e-08	-1.59619	-1.20209
44692865	chr19:44692865:A:G	1.49874e-07	-1.61362	0.0498954
44692984	chr19:44692984:G:A	2.84694e-08	-1.61197	-1.61271
44693077	chr19:44693077:C:T	1.53565e-07	-1.23722e-10	-1.53939
44693393	chr19:44693393:G:C	1.411e-07	-1.38937	-0.234678
44693665	chr19:44693665:A:G	5.3764e-08	-1.54415	-1.04477
44693688	chr19:44693688:T:A	1.52113e-07	-1.54889	-6.7639e-10
44693694	chr19:44693694:G:A	3.72842e-07	-0.652361	-6.7639e-10
44694462	chr19:44694462:C:G	6.0855e-07	-0.162438	-6.7639e-10
44695207	chr19:44695207:C:T	7.19319e-08	-1.09693	-1.20087
44695666	chr19:44695666:C:T	1.98471e-07	-0.159512	-1.12336
44695812	chr19:44695812:A:G	1.48342e-07	-1.57399	-6.7639e-10
44695856	chr19:44695856:TGACCCTGACCAAACAAGGTCATA:T	1.44319e-07	-1.23722e-10	-1.60149
44696142	chr19:44696142:C:T	1.39626e-07	-1.23722e-10	-1.63455
44696202	chr19:44696202:A:G	4.78187e-07	-1.23722e-10	-0.403515
44696246	chr19:44696246:G:A	2.79867e-08	-1.60489	-1.6369
44696254	chr19:44696254:T:C	2.93028e-08	-1.60001	-1.59582
44696435	chr19:44696435:T:G	1.04147e-06	-1.23722e-10	0.374869
44696940	chr19:44696940:C:T	6.30219e-08	-1.05411	-1.37592
44697256	chr19:44697256:G:A	1.68087e-07	-1.38949	-0.0595393
44697364	chr19:44697364:C:T	2.46539e-07	-1.31139	0.245396
44697435	chr19:44697435:T:C	2.69721e-08	-1.61452	-1.66419
44697501	chr19:44697501:G:A	1.35329e-07	-1.23722e-10	-1.66581
44697668	chr19:44697668:C:T	1.48418e-07	-1.57348	-6.7639e-10
44697757	chr19:44697757:A:G	4.91936e-08	-1.60768	-1.07007
44697758	chr19:44697758:A:G	1.47362e-07	-1.23722e-10	-1.58063
44697871	chr19:44697871:G:T	1.43693e-07	-1.60584	-6.7639e-10
44697973	chr19:44697973:GGTCAGGTGGGCAGGA:G	1.71952e-07	-1.23722e-10	-1.4263
44698145	chr19:44698145:C:T	1.64472e-07	-1.04068	-0.4301
44698173	chr19:44698173:G:A	1.52284e-07	-1.23722e-10	-1.54777
44698757	chr19:44698757:A:G	5.49563e-06	-1.55158	3.58977
44698782	chr19:44698782:C:T	1.99869e-07	-0.370139	-0.905718
44699258	chr19:44699258:G:A	1.54496e-07	-1.23722e-10	-1.53335
44699382	chr19:44699382:C:T	2.11148e-07	-1.22096	-6.7639e-10
44699384	chr19:44699384:C:T	1.43258e-07	-1.23722e-10	-1.60887
44699472	chr19:44699472:G:A	4.16098e-07	-1.23722e-10	-0.542595
44699677	chr19:44699677:A:G	1.36887e-07	-1.23722e-10	-1.65436
44699739	chr19:44699739:G:A	3.99199e-07	-1.23722e-10	-0.584056
44699786	chr19:44699786:C:T	1.48808e-07	-1.57086	-6.7639e-10
44699858	chr19:44699858:C:T	1.49861e-07	-1.23722e-10	-1.56381
44699894	chr19:44699894:C:T	1.3886e-07	-1.23722e-10	-1.64005
44699924	chr19:44699924:C:G	1.04699e-06	-1.23722e-10	0.380162
44700373	chr19:44700373:G:A	2.19936e-07	-1.23722e-10	-1.18018
44700567	chr19:44700567:G:C	3.14432e-08	-1.54538	-1.57996
44700787	chr19:44700787:CAAG:C	1.38348e-07	-1.23722e-10	-1.64375
44701028	chr19:44701028:G:T	1.35242e-07	-1.23722e-10	-1.66645
44701052	chr19:44701052:C:A	8.36461e-08	-1.48668	-0.660239
44701353	chr19:44701353:C:G	1.35768e-07	-1.23722e-10	-1.66257
44701904	chr19:44701904:G:A	4.79928e-08	-1.58382	-1.11865
44702058	chr19:44702058:C:T	1.36734e-07	-1.23722e-10	-1.65548
44702428	chr19:44702428:C:T	1.35318e-07	-1.23722e-10	-1.66589
44702607	chr19:44702607:T:C	6.60964e-08	-1.13942	-1.24299
44702620	chr19:44702620:G:A	3.3825e-07	-0.749733	-6.7639e-10
44702661	chr19:44702661:C:T	3.4918e-07	-0.646201	-0.0717282
44702670	chr19:44702670:C:T	3.7925e-07	0.0443416	-0.679662
44703240	chr19:44703240:C:A	1.37872e-07	-1.23722e-10	-1.64719
44703425	chr19:44703425:G:A	2.96391e-07	0.659638	-1.54147
44703545	chr19:44703545:C:T	1.37655e-07	-1.23722e-10	-1.64877
44704390	chr19:44704390:G:A	1.40965e-07	-1.23722e-10	-1.625
44704558	chr19:44704558:T:C	7.69268e-08	-1.60926	-0.621401
44704626	chr19:44704626:G:A	1.36383e-07	-1.23722e-10	-1.65805
44704664	chr19:44704664:C:T	4.83775e-07	-0.751847	0.35995
44705412	chr19:44705412:T:G	8.09469e-08	-1.49357	-0.686158
44706263	chr19:44706263:T:C	7.29657e-08	-1.59097	-0.692556
44706878	chr19:44706878:C:T	1.5213e-07	-1.54878	-6.7639e-10
44707190	chr19:44707190:T:C	1.88894e-07	-0.916841	-0.415493
44707362	chr19:44707362:T:C	2.42997e-07	-1.23722e-10	-1.08047
44707847	chr19:44707847:C:T	1.66994e-07	-0.271458	-1.1841
44708135	chr19:44708135:T:C	2.17167e-07	-1.55219	0.359341
44708240	chr19:44708240:A:G	1.84809e-07	-1.23722e-10	-1.35419
44708574	chr19:44708574:G:T	1.69158e-07	-1.44269	-6.7639e-10
44709020	chr19:44709020:C:T	2.04031e-07	-1.23722e-10	-1.25524
44709142	chr19:44709142:G:A	3.05674e-07	-1.23722e-10	-0.850997
44709206	chr19:44709206:C:A	2.39639e-07	-1.23722e-10	-1.09438
44710122	chr19:44710122:C:T	2.1221e-07	-1.23722e-10	-1.21594
44710429	chr19:44710429:C:T	8.38915e-08	-1.14802	-0.995971
44710480	chr19:44710480:C:T	7.8187e-08	-1.60276	-0.611651
44710506	chr19:44710506:A:G	1.43895e-07	-1.60443	-6.7639e-10
44710785	chr19:44710785:CT:C	6.67897e-08	-1.61511	-0.756856
44710787	chr19:44710787:TTC:T	1.91475e-07	-1.31876	-6.7639e-10
44711017	chr19:44711017:GA:G	3.31252e-08	-1.53611	-1.53711
44711218	chr19:44711218:T:C	6.05783e-08	-1.19246	-1.27712
44711285	chr19:44711285:T:C	9.81867e-08	-1.60937	-0.377277
44711506	chr19:44711506:C:T	1.11383e-07	-1.54722	-0.313314
44711734	chr19:44711734:G:A	1.3605e-07	-1.23722e-10	-1.6605
44711779	chr19:44711779:G:C	2.96598e-08	-1.51832	-1.66541
44711810	chr19:44711810:G:A	1.56855e-07	-1.5182	-6.7639e-10
44712105	chr19:44712105:C:T	1.35336e-07	-1.23722e-10	-1.66575
44712239	chr19:44712239:G:A	1.3981e-07	-1.23722e-10	-1.63323
44712390	chr19:44712390:A:G	1.39824e-07	-1.23722e-10	-1.63314
44712442	chr19:44712442:C:G	3.27616e-08	-1.58364	-1.50062
44712536	chr19:44712536:T:C	1.15772e-06	-0.545773	1.02646
44712615	chr19:44712615:C:T	3.04491e-08	-1.61042	-1.54704
44712720	chr19:44712720:G:GT	3.16837e-08	-1.61354	-1.50417
44712787	chr19:44712787:A:G	1.38e-07	-1.23722e-10	-1.64626
44712866	chr19:44712866:G:A	2.4138e-07	-1.23722e-10	-1.08714
44713149	chr19:44713149:A:T	1.45349e-07	-1.59438	-6.7639e-10
44713175	chr19:44713175:A:C	3.31399e-08	-1.61106	-1.46172
44713260	chr19:44713260:G:A	1.65798e-07	-0.184946	-1.2778
44713297	chr19:44713297:A:G	3.88462e-08	-1.61652	-1.29738
44713840	chr19:44713840:G:A	1.79527e-07	-1.23722e-10	-1.38319
44713848	chr19:44713848:T:C	5.4857e-08	-1.20942	-1.35936
44713926	chr19:44713926:T:C	1.97215e-07	-1.61769	0.328471
44714018	chr19:44714018:A:G	3.10284e-08	-1.50161	-1.637
44714208	chr19:44714208:A:T	3.14701e-08	-1.47158	-1.6529
44714386	chr19:44714386:T:C	3.09694e-08	-1.48158	-1.65894
44714411	chr19:44714411:G:A	3.11238e-08	-1.48041	-1.65514
44714468	chr19:44714468:A:G	3.15338e-08	-1.48944	-1.63302
44714590	chr19:44714590:C:T	2.794e-08	-1.60774	-1.63572
44714641	chr19:44714641:G:A	2.92491e-08	-1.60448	-1.59319
44714721	chr19:44714721:C:T	2.79515e-08	-1.60588	-1.63716
44714997	chr19:44714997:G:A	2.9701e-08	-1.60514	-1.5772
44715023	chr19:44715023:C:T	1.50023e-07	-1.57171	0.00897774
44715589	chr19:44715589:A:C	1.69338e-06	-1.23722e-10	0.860967
44715654	chr19:44715654:GA:G	1.36974e-07	-1.23722e-10	-1.65373
44715656	chr19:44715656:T:A	3.02988e-08	-1.58393	-1.57848
44715742	chr19:44715742:A:G	2.92745e-08	-1.60263	-1.59417
44715746	chr19:44715746:T:C	2.92433e-08	-1.60238	-1.59548
44715827	chr19:44715827:G:A	1.35694e-07	-1.23722e-10	-1.66311
44716100	chr19:44716100:T:C	2.91505e-08	-1.59545	-1.6056
44716193	chr19:44716193:A:T	2.90848e-08	-1.59311	-1.61019
44716217	chr19:44716217:G:C	2.96337e-08	-1.59195	-1.59265
44716803	chr19:44716803:T:G	4.53802e-08	-1.60999	-1.14845
44716931	chr19:44716931:C:T	4.67113e-08	-1.59707	-1.13247
44717029	chr19:44717029:G:A	1.60195e-07	-1.49713	-6.7639e-10
44717132	chr19:44717132:C:T	1.97353e-07	-1.23722e-10	-1.28852
44717166	chr19:44717166:A:G	5.07805e-08	-1.58723	-1.05877
44717532	chr19:44717532:G:A	3.10423e-07	-1.23722e-10	-0.83558
44717612	chr19:44717612:C:T	2.32866e-07	-1.23722e-10	-1.12305
44717621	chr19:44717621:T:C	3.63261e-08	-1.52345	-1.45753
44718187	chr19:44718187:G:C	2.31688e-07	0.118329	-1.24645
44718265	chr19:44718265:T:C	6.04708e-08	-1.55217	-0.919183
44718514	chr19:44718514:T:C	1.40685e-07	-1.23722e-10	-1.62699
44718652	chr19:44718652:C:T	1.35727e-07	-1.23722e-10	-1.66287
44718758	chr19:44718758:G:A	1.81276e-07	-1.23722e-10	-1.3735
44718780	chr19:44718780:A:G	2.05483e-07	-1.23722e-10	-1.24815
44719102	chr19:44719102:T:C	8.23627e-07	-1.23722e-10	0.140201
44719251	chr19:44719251:G:C	1.02487e-06	-1.23722e-10	0.358803
44719347	chr19:44719347:A:G	1.91e-07	-1.23722e-10	-1.32124
44719620	chr19:44719620:C:T	2.31349e-06	-1.23722e-10	1.173
44719766	chr19:44719766:A:G	3.11423e-07	0.379147	-1.21151
44720227	chr19:44720227:G:A	1.4244e-07	-1.6146	-6.7639e-10
44720973	chr19:44720973:A:G	3.06561e-08	-1.50655	-1.64413
44721042	chr19:44721042:A:C	5.37209e-07	-0.800436	0.513306
44721355	chr19:44721355:C:T	1.30337e-05	-0.300069	3.20184
44721580	chr19:44721580:G:A	1.42553e-07	-1.23722e-10	-1.6138
44722027	chr19:44722027:G:C	1.70032e-05	-0.324491	3.49213
44722081	chr19:44722081:C:T	2.902e-07	-0.379297	-0.523649
44722159	chr19:44722159:G:C	1.63161e-07	-1.47878	-6.7639e-10
44722325	chr19:44722325:G:A	3.68251e-07	-0.664751	-6.7639e-10
44723225	chr19:44723225:T:C	1.30181e-06	-0.31863	0.916623
44723306	chr19:44723306:C:T	1.65984e-07	-1.46163	-6.7639e-10
44723506	chr19:44723506:T:C	1.47958e-07	-1.23722e-10	-1.57659
44723991	chr19:44723991:C:T	6.53128e-07	-0.0917437	-6.7639e-10
44724041	chr19:44724041:C:A	1.46483e-07	-1.23722e-10	-1.58661
44724393	chr19:44724393:G:T	8.02357e-08	-0.545984	-1.64256
44724456	chr19:44724456:A:G	8.42489e-08	-0.481611	-1.65813
44724478	chr19:44724478:T:C	4.60205e-07	0.0164401	-0.458285
44724537	chr19:44724537:A:G	1.52601e-07	-1.23722e-10	-1.54569
44724557	chr19:44724557:C:T	8.04554e-08	-0.553638	-1.63218
44724638	chr19:44724638:C:A	7.70839e-08	-0.595002	-1.63362
44724664	chr19:44724664:G:A	7.98981e-08	-0.55619	-1.63657
44724685	chr19:44724685:G:A	1.51599e-07	-1.23722e-10	-1.55228
44724723	chr19:44724723:A:G	7.47884e-08	-0.629367	-1.62949
44724778	chr19:44724778:G:A	7.35685e-08	-0.636792	-1.63851
44725196	chr19:44725196:C:T	7.56119e-08	-0.62158	-1.62632
44725315	chr19:44725315:G:A	1.38489e-07	-1.23722e-10	-1.64273
44725372	chr19:44725372:G:A	1.38932e-07	-1.23722e-10	-1.63953
44725470	chr19:44725470:C:T	1.38853e-07	-1.23722e-10	-1.6401
44725822	chr19:44725822:T:C	7.32899e-07	0.0234908	-6.7639e-10
44725839	chr19:44725839:T:C	1.48595e-07	-1.23722e-10	-1.57229
44725957	chr19:44725957:C:T	1.56854e-07	-1.23722e-10	-1.5182
44726251	chr19:44726251:G:A	4.47318e-07	-1.23722e-10	-0.470246
44726401	chr19:44726401:C:T	1.37783e-07	-1.23722e-10	-1.64783
44726850	chr19:44726850:A:T	1.07685e-06	-1.23722e-10	0.408277
44726886	chr19:44726886:G:A	3.53362e-07	-0.706022	-6.7639e-10
44726982	chr19:44726982:G:A	1.50398e-07	-1.23722e-10	-1.56023
44727490	chr19:44727490:T:A	8.93344e-08	-0.959084	-1.12205
44727750	chr19:44727750:C:G	4.44244e-07	-1.23722e-10	-0.477143
44727867	chr19:44727867:C:T	1.35269e-07	-1.23722e-10	-1.66625
44728081	chr19:44728081:C:G	3.63117e-07	-0.678793	-6.7639e-10
44728178	chr19:44728178:T:C	1.42019e-07	-1.23722e-10	-1.61756
44728212	chr19:44728212:G:A	9.5766e-08	-0.720496	-1.29111
44728771	chr19:44728771:T:C	1.37568e-07	-1.23722e-10	-1.6494
44728895	chr19:44728895:G:A	1.51223e-07	-1.55476	-6.7639e-10
44728939	chr19:44728939:A:G	1.34706e-06	-0.0266729	0.658836
44729170	chr19:44729170:G:A	2.93012e-06	-1.23722e-10	1.40928
44729750	chr19:44729750:C:G	1.35024e-07	-1.2745	-0.393562
44730062	chr19:44730062:AAATTTATAG:A	2.98697e-08	-1.59223	-1.58445
44730076	chr19:44730076:A:G	8.02518e-07	1.43032	-1.31608
44730118	chr19:44730118:A:G	3.65864e-08	-1.41454	-1.5593
44730194	chr19:44730194:A:G	4.10496e-07	0.771536	-1.32769
44730337	chr19:44730337:C:T	5.60484e-08	-0.990657	-1.55664
44730407	chr19:44730407:C:T	4.50272e-07	1.00832	-1.47199
44730500	chr19:44730500:C:T	1.35335e-07	-1.23722e-10	-1.66577
44730501	chr19:44730501:G:A	3.92527e-07	-0.600912	-6.7639e-10
44730528	chr19:44730528:C:T	4.38781e-07	0.949	-1.43852
44730591	chr19:44730591:G:A	1.72352e-07	-1.33	-0.093977
44730617	chr19:44730617:A:G	5.35053e-07	1.1302	-1.42136
44730628	chr19:44730628:C:T	1.51872e-07	-1.55048	-6.7639e-10
44730643	chr19:44730643:G:T	4.67002e-07	1.0805	-1.50769
44730644	chr19:44730644:C:A	3.66378e-07	-0.669852	-6.7639e-10
44730768	chr19:44730768:G:T	1.52855e-07	-1.32441	-0.219609
44730855	chr19:44730855:A:G	9.1455e-07	-0.0192075	0.264123
44730874	chr19:44730874:G:A	4.7316e-07	1.15766	-1.57175
44731065	chr19:44731065:C:T	7.62698e-07	-1.23722e-10	0.0633459
44731070	chr19:44731070:A:G	5.05168e-07	-1.23722e-10	-0.348626
44731195	chr19:44731195:A:C	1.65142e-07	-0.729099	-0.737612
44731580	chr19:44731580:A:G	5.69501e-08	-0.922252	-1.60909
44731593	chr19:44731593:G:A	1.37864e-07	-1.23722e-10	-1.64725
44731770	chr19:44731770:C:T	2.47333e-07	-1.06278	-6.7639e-10
44731942	chr19:44731942:T:C	9.32441e-07	-1.09715	1.36144
44732009	chr19:44732009:G:A	4.01795e-07	-0.577575	-6.7639e-10
44732331	chr19:44732331:C:T	7.08411e-07	-1.23722e-10	-0.0104924
44732440	chr19:44732440:T:C	8.40451e-07	0.160422	-6.7639e-10
44732593	chr19:44732593:AAG:A	3.10672e-08	-1.55328	-1.58409
44732598	chr19:44732598:TGAA:T	3.0895e-08	-1.55585	-1.58708
44732689	chr19:44732689:G:T	6.50581e-08	-0.874546	-1.52369
44732858	chr19:44732858:C:T	1.37486e-07	-1.23722e-10	-1.64999
44733446	chr19:44733446:A:G	2.1638e-07	-0.850962	-0.345519
44733473	chr19:44733473:C:T	3.46493e-07	0.880026	-1.60568
44733486	chr19:44733486:T:C	5.41737e-08	-1.44499	-1.13633
44734131	chr19:44734131:T:C	1.43428e-07	-1.60769	-6.7639e-10
44734556	chr19:44734556:T:C	6.10964e-08	-0.857699	-1.60337
44734728	chr19:44734728:C:T	8.46301e-07	-0.434776	0.602134
44735397	chr19:44735397:G:A	1.36488e-07	-1.23722e-10	-1.65728
44735399	chr19:44735399:A:G	1.48041e-07	-1.57603	-6.7639e-10
44735702	chr19:44735702:A:G	3.40395e-07	-0.74341	-6.7639e-10
44735929	chr19:44735929:A:G	3.97447e-08	-1.25442	-1.63662
44736011	chr19:44736011:C:T	2.29768e-07	-1.23722e-10	-1.13645
44736012	chr19:44736012:G:A	4.21684e-07	-0.52926	-6.7639e-10
44736267	chr19:44736267:C:T	3.96543e-07	-0.590733	-6.7639e-10
44736312	chr19:44736312:G:A	1.54509e-07	-0.992421	-0.540841
44736390	chr19:44736390:G:A	6.77643e-08	-1.39082	-0.966663
44736883	chr19:44736883:T:TG	6.42371e-08	-1.4022	-1.00874
44736932	chr19:44736932:A:G	1.67752e-07	-0.960311	-0.490719
44737114	chr19:44737114:C:T	6.1094e-08	-1.44572	-1.01539
44737234	chr19:44737234:G:A	1.38172e-07	-1.23722e-10	-1.64502
44737327	chr19:44737327:T:C	4.90121e-06	0.215803	1.70792
44737572	chr19:44737572:C:G	1.51592e-07	-1.23722e-10	-1.55232
44737640	chr19:44737640:T:C	1.42564e-07	-1.61373	-6.7639e-10
44737991	chr19:44737991:C:CA	1.84233e-07	-1.35731	-6.7639e-10
44738093	chr19:44738093:T:C	2.76244e-08	-1.58864	-1.66618
44738134	chr19:44738134:T:C	2.88094e-08	-1.54853	-1.66429
44738215	chr19:44738215:A:T	2.78343e-08	-1.58128	-1.66596
44738578	chr19:44738578:A:T	1.8296e-07	-1.23722e-10	-1.36425
44738604	chr19:44738604:A:G	3.33452e-07	-1.23722e-10	-0.764018
44738668	chr19:44738668:C:A	4.14576e-07	-0.54626	-6.7639e-10
44738783	chr19:44738783:A:G	2.94117e-08	-1.52612	-1.666
44738977	chr19:44738977:G:A	2.95167e-08	-1.52328	-1.66528
44739193	chr19:44739193:A:G	2.98115e-08	-1.51268	-1.66594
44739258	chr19:44739258:T:G	2.95992e-08	-1.52055	-1.66522
44739483	chr19:44739483:A:G	3.49604e-08	-1.38919	-1.63011
44739502	chr19:44739502:A:G	1.40099e-07	-1.23722e-10	-1.63117
44739813	chr19:44739813:C:T	3.07859e-08	-1.48065	-1.66581
44739848	chr19:44739848:G:A	5.9557e-07	-1.23722e-10	-0.183998
44740143	chr19:44740143:C:T	2.60481e-07	-1.23722e-10	-1.01099
44740439	chr19:44740439:G:T	5.81925e-08	-0.850105	-1.65965
44740641	chr19:44740641:T:C	4.86799e-07	-0.385665	-6.7639e-10
44740678	chr19:44740678:T:A	1.60468e-07	-1.23722e-10	-1.49542
44740744	chr19:44740744:A:T	4.2455e-08	-1.60094	-1.22413
44741758	chr19:44741758:A:G	8.45191e-08	-1.6157	-0.520837
44741886	chr19:44741886:G:T	1.41729e-07	-1.23722e-10	-1.6196
44741968	chr19:44741968:G:A	1.4858e-07	-1.23722e-10	-1.5724
44742164	chr19:44742164:G:A	3.00722e-08	-1.53463	-1.63529
44742441	chr19:44742441:C:T	1.22887e-07	-1.58256	-0.179694
44742477	chr19:44742477:C:T	4.17688e-07	-0.538782	-6.7639e-10
44742627	chr19:44742627:A:G	7.61728e-08	-1.21138	-1.02913
44742702	chr19:44742702:C:T	3.5525e-07	-1.23722e-10	-0.700694
44742782	chr19:44742782:C:T	3.66005e-07	-1.23722e-10	-0.67087
44743142	chr19:44743142:TC:T	1.90504e-07	-1.23722e-10	-1.32384
44743214	chr19:44743214:G:A	1.67466e-07	-1.23722e-10	-1.45274
44743502	chr19:44743502:G:A	1.4903e-07	-1.56937	-6.7639e-10
44743725	chr19:44743725:G:A	1.62238e-07	-1.23722e-10	-1.48445
44743884	chr19:44743884:G:C	5.8218e-08	-1.16526	-1.34406
44744370	chr19:44744370:A:G	3.08018e-08	-1.58156	-1.56438
44744768	chr19:44744768:C:A	1.09284e-06	-1.23722e-10	0.423018
44745599	chr19:44745599:C:G	4.15469e-07	-0.544109	-6.7639e-10
44746404	chr19:44746404:C:T	2.01909e-05	-1.19283	4.5323
44746781	chr19:44746781:G:A	3.44121e-07	-1.23722e-10	-0.732523
44747107	chr19:44747107:A:G	1.44306e-06	-1.23722e-10	0.701003
44747251	chr19:44747251:C:T	9.54764e-07	-1.23722e-10	0.287947
44747423	chr19:44747423:C:G	1.57692e-07	-1.23722e-10	-1.51287
44747536	chr19:44747536:G:A	1.36261e-07	-1.23722e-10	-1.65895
44747659	chr19:44747659:C:T	1.57135e-07	-1.23722e-10	-1.51641
44747899	chr19:44747899:A:C	3.15309e-08	-1.56309	-1.55946
44749182	chr19:44749182:T:A	3.71493e-08	-1.29206	-1.66652
44749847	chr19:44749847:T:A	3.07964e-08	-1.54319	-1.60293
44750234	chr19:44750234:C:T	3.10659e-08	-1.60752	-1.52988
44750325	chr19:44750325:G:A	4.50237e-08	-1.54077	-1.22555
44750340	chr19:44750340:C:T	2.45137e-07	-0.363567	-0.708133
44750368	chr19:44750368:G:A	7.80381e-07	0.45222	-0.365954
44750718	chr19:44750718:G:A	1.354e-07	-1.23722e-10	-1.66528
44750745	chr19:44750745:T:C	6.58204e-07	-1.23722e-10	-0.0840017
44750911	chr19:44750911:C:A	2.88436e-06	0.0353738	1.35817
44751726	chr19:44751726:C:T	3.16712e-08	-1.50446	-1.61365
44751849	chr19:44751849:C:T	5.66579e-07	0.552855	-0.786756
44751927	chr19:44751927:G:A	6.54718e-07	-1.23722e-10	-0.0893118
44752009	chr19:44752009:T:C	3.30152e-08	-1.55387	-1.52267
44752422	chr19:44752422:G:C	3.43236e-08	-1.58209	-1.45559
44753086	chr19:44753086:G:A	3.32525e-08	-1.42502	-1.64436
44753690	chr19:44753690:G:A	8.78039e-07	-1.23722e-10	0.204174
44753996	chr19:44753996:T:C	3.41618e-07	0.926654	-1.66648
44754660	chr19:44754660:C:G	7.929e-08	-1.37419	-0.826213
44754700	chr19:44754700:AG:A	1.68274e-07	-1.23722e-10	-1.44792
44754947	chr19:44754947:A:T	1.37512e-07	-1.23722e-10	-1.64981
44755032	chr19:44755032:C:A	1.37535e-07	-1.23722e-10	-1.64964
44755035	chr19:44755035:A:G	1.54134e-07	-1.23722e-10	-1.53569
44755365	chr19:44755365:G:A	1.35299e-07	-1.23722e-10	-1.66603
44755545	chr19:44755545:G:A	6.62314e-07	-1.23722e-10	-0.0777765
44755650	chr19:44755650:G:A	1.45606e-07	-1.23722e-10	-1.59262
44755745	chr19:44755745:A:C	1.58315e-07	-1.60446	0.0955276
44755948	chr19:44755948:G:C	1.553e-07	-1.23722e-10	-1.52816
44756217	chr19:44756217:C:T	1.43024e-07	-1.23722e-10	-1.61051
44756550	chr19:44756550:GT:G	5.73359e-08	-1.51956	-1.00503
44756573	chr19:44756573:G:A	1.35371e-07	-1.23722e-10	-1.6655
44756654	chr19:44756654:T:TG	1.88006e-07	-1.23722e-10	-1.33704
44756957	chr19:44756957:G:A	8.71157e-08	-1.28542	-0.820863
44757093	chr19:44757093:T:C	1.74904e-07	-1.23722e-10	-1.40928
44757297	chr19:44757297:T:C	8.20914e-08	-1.30132	-0.864369
44757875	chr19:44757875:G:C	1.66973e-07	-1.23722e-10	-1.45568
44757921	chr19:44757921:C:T	2.91353e-07	-1.23722e-10	-0.898983
44758263	chr19:44758263:C:T	2.2705e-07	-1.14835	-6.7639e-10
44758651	chr19:44758651:A:G	2.31772e-07	-1.23722e-10	-1.12776
44758970	chr19:44758970:C:T	1.37105e-07	-1.23722e-10	-1.65277
44759423	chr19:44759423:C:T	1.41573e-07	-1.23722e-10	-1.6207
44759439	chr19:44759439:G:A	1.35274e-07	-1.23722e-10	-1.66622
44759982	chr19:44759982:A:T	1.47194e-07	-1.23722e-10	-1.58177
44760052	chr19:44760052:G:T	1.5063e-07	-1.23722e-10	-1.55869
44760259	chr19:44760259:T:C	2.18466e-07	-1.23722e-10	-1.18688
44760309	chr19:44760309:C:T	8.93809e-07	0.221975	-6.7639e-10
44760372	chr19:44760372:G:A	1.45446e-07	-1.23722e-10	-1.59372
44760457	chr19:44760457:C:T	2.1492e-07	-1.23722e-10	-1.20325
44760491	chr19:44760491:A:G	1.48407e-07	-1.23722e-10	-1.57356
44760715	chr19:44760715:T:C	1.51801e-07	-1.23722e-10	-1.55095
44761028	chr19:44761028:G:C	6.3282e-08	-1.22979	-1.19612
44761064	chr19:44761064:T:G	1.48337e-07	-1.23722e-10	-1.57403
44761089	chr19:44761089:T:C	6.8512e-08	-1.23916	-1.10735
44761206	chr19:44761206:T:C	4.02791e-07	-1.23722e-10	-0.575099
44761373	chr19:44761373:C:T	1.42491e-07	-1.23722e-10	-1.61424
44761427	chr19:44761427:G:A	1.4552e-07	-1.23722e-10	-1.5932
44761461	chr19:44761461:G:C	2.17296e-07	-1.23722e-10	-1.19226
44761609	chr19:44761609:G:A	8.43445e-07	0.163978	-6.7639e-10
44761610	chr19:44761610:G:A	8.40418e-07	0.160382	-6.7639e-10
44761657	chr19:44761657:G:A	1.62128e-07	-1.23722e-10	-1.48513
44761661	chr19:44761661:C:T	1.65209e-07	-1.23722e-10	-1.46631
44761687	chr19:44761687:G:A	1.44963e-07	-1.23722e-10	-1.59704
44761746	chr19:44761746:T:C	2.06597e-07	-1.56947	0.326718
44762178	chr19:44762178:A:T	1.65781e-07	-1.54359	0.080736
44762476	chr19:44762476:C:G	1.70763e-07	-1.23722e-10	-1.43324
44763303	chr19:44763303:T:C	2.6882e-07	-1.23722e-10	-0.979477
44763458	chr19:44763458:T:C	2.54188e-07	0.43328	-1.46872
44763488	chr19:44763488:C:G	6.9878e-07	0.44789	-0.47207
44763678	chr19:44763678:G:A	3.30105e-07	0.582302	-1.35641
44763725	chr19:44763725:G:A	1.45308e-07	-1.23722e-10	-1.59466
44763826	chr19:44763826:C:A	1.45469e-07	-0.485374	-1.10818
44763958	chr19:44763958:A:G	1.53574e-07	-1.23722e-10	-1.53933
44764001	chr19:44764001:T:C	1.59829e-07	-1.43512	-0.0642872
44764043	chr19:44764043:C:T	1.60229e-07	-0.393675	-1.10324
44764224	chr19:44764224:A:G	4.82167e-07	-1.23722e-10	-0.395226
44764527	chr19:44764527:G:A	1.70319e-07	-0.28021	-1.15563
44764544	chr19:44764544:A:G	1.5451e-07	-0.23291	-1.30035
44764652	chr19:44764652:G:A	1.76841e-07	-1.39827	-6.7639e-10
44764850	chr19:44764850:G:A	1.44236e-07	-1.23722e-10	-1.60207
44764870	chr19:44764870:G:C	2.11203e-07	0.131987	-1.35268
44764957	chr19:44764957:T:A	8.12383e-07	0.126454	-6.7639e-10
44764981	chr19:44764981:C:T	9.47297e-08	-0.358242	-1.66425
44765295	chr19:44765295:C:T	1.02968e-07	-0.277755	-1.66135
44765397	chr19:44765397:G:T	1.36374e-07	-1.23722e-10	-1.65812
44765442	chr19:44765442:T:G	2.01501e-07	-1.23722e-10	-1.26772
44765522	chr19:44765522:A:G	1.07961e-07	-0.254175	-1.63757
44765772	chr19:44765772:C:T	7.99324e-07	0.11025	-6.7639e-10
44765776	chr19:44765776:G:GT	1.5732e-07	-1.23722e-10	-1.51524
44766330	chr19:44766330:C:G	1.62236e-07	-1.23722e-10	-1.48447
44766468	chr19:44766468:T:C	2.96274e-07	-0.882232	-6.7639e-10
44766885	chr19:44766885:G:A	1.84554e-07	-1.23722e-10	-1.35557
44767187	chr19:44767187:T:A	4.21776e-07	1.13545	-1.66449
44767209	chr19:44767209:G:A	1.3841e-07	-1.23722e-10	-1.6433
44767537	chr19:44767537:G:A	1.37453e-07	-1.23722e-10	-1.65024
44767713	chr19:44767713:G:A	1.57294e-07	-1.23722e-10	-1.5154
44767759	chr19:44767759:C:T	1.69029e-07	-1.23722e-10	-1.44345
44768402	chr19:44768402:G:A	3.41916e-07	-1.23722e-10	-0.738952
44768404	chr19:44768404:GC:G	2.03028e-07	-1.23722e-10	-1.26017
44768540	chr19:44768540:A:G	1.45464e-07	-1.23722e-10	-1.59359
44768869	chr19:44768869:A:G	3.68448e-07	-1.53136	0.867147
44768940	chr19:44768940:A:T	4.53756e-07	-0.455956	-6.7639e-10
44769271	chr19:44769271:TC:T	2.98044e-07	-0.446754	-0.429523
44769481	chr19:44769481:C:T	2.66324e-07	-0.505677	-0.483127
44769574	chr19:44769574:A:G	7.79724e-07	0.753732	-0.668309
44769578	chr19:44769578:G:A	1.85834e-07	-1.23722e-10	-1.34866
44769776	chr19:44769776:A:T	2.75274e-07	-1.23722e-10	-0.955749
44770147	chr19:44770147:G:A	7.11255e-07	-1.23722e-10	-0.00648542
44770492	chr19:44770492:G:A	6.27013e-07	-1.23722e-10	-0.132549
44770763	chr19:44770763:G:A	1.50656e-07	-1.23722e-10	-1.55852
44770815	chr19:44770815:C:T	1.54212e-07	-1.53519	-6.7639e-10
44770843	chr19:44770843:G:A	1.42631e-07	-1.23722e-10	-1.61326
44771076	chr19:44771076:C:A	5.72883e-07	-1.23722e-10	-0.222835
44771200	chr19:44771200:AATGTGT:A	1.4374e-07	-1.23722e-10	-1.60551
44771659	chr19:44771659:C:A	5.21834e-07	-1.23722e-10	-0.316168
44771753	chr19:44771753:A:T	5.86136e-07	-0.199965	-6.7639e-10
44772136	chr19:44772136:A:G	3.90936e-07	-1.23722e-10	-0.604973
44772470	chr19:44772470:A:T	5.8284e-07	-0.205605	-6.7639e-10
44772528	chr19:44772528:T:C	5.53065e-07	-0.258042	-6.7639e-10
44772592	chr19:44772592:C:T	1.57206e-07	-1.23722e-10	-1.51596
44773333	chr19:44773333:GTTA:G	1.434e-07	-1.60788	-6.7639e-10
44773359	chr19:44773359:A:T	6.38715e-07	-0.114058	-6.7639e-10
44773406	chr19:44773406:T:C	1.58314e-07	-1.23722e-10	-1.50894
44773542	chr19:44773542:G:A	1.62465e-07	-1.23722e-10	-1.48305
44773583	chr19:44773583:T:A	1.47596e-07	-1.23722e-10	-1.57904
44774107	chr19:44774107:C:A	1.6936e-07	-1.23722e-10	-1.44149
44774329	chr19:44774329:G:A	1.37361e-07	-1.23722e-10	-1.65091
44774781	chr19:44774781:G:T	1.69171e-07	-1.23722e-10	-1.4426
44774784	chr19:44774784:A:G	3.47576e-08	-1.37228	-1.65284
44774853	chr19:44774853:T:C	4.93395e-07	-1.23722e-10	-0.372206
44774873	chr19:44774873:C:A	1.48603e-07	-1.23722e-10	-1.57224
44775098	chr19:44775098:G:A	2.38498e-07	-1.23722e-10	-1.09916
44775244	chr19:44775244:C:A	5.90261e-07	-1.23722e-10	-0.192953
44775270	chr19:44775270:C:A	3.64768e-07	-1.23722e-10	-0.674256
44775346	chr19:44775346:A:G	6.46319e-07	-0.145083	0.0428601
44775643	chr19:44775643:T:C	1.36528e-07	-1.23722e-10	-1.65699
44775778	chr19:44775778:G:T	1.99334e-07	-1.23722e-10	-1.27853
44775900	chr19:44775900:A:G	1.46353e-07	-1.23722e-10	-1.58749
44776083	chr19:44776083:A:G	1.34916e-06	-1.10973	1.74346
44776622	chr19:44776622:CCA:C	5.09312e-07	-1.23722e-10	-0.340457
44776717	chr19:44776717:C:G	5.16865e-06	2.40792	-0.431066
44777228	chr19:44777228:G:C	9.73127e-07	-1.23722e-10	0.306998
44777954	chr19:44777954:G:A	1.16166e-06	-1.23722e-10	0.48409
44778981	chr19:44778981:G:A	2.20729e-07	-1.23722e-10	-1.17658
44779696	chr19:44779696:C:T	2.82962e-07	-0.409767	-0.518437
44779766	chr19:44779766:C:T	1.0209e-07	-1.02259	-0.925069
44780351	chr19:44780351:T:G	4.71021e-07	-1.23722e-10	-0.418614
44780367	chr19:44780367:C:T	2.75824e-07	-1.23722e-10	-0.953755
44780679	chr19:44780679:G:A	3.58211e-07	-1.23722e-10	-0.692396
44781009	chr19:44781009:A:C	8.54658e-08	-1.21568	-0.909723
44781062	chr19:44781062:C:T	1.48635e-07	-1.23722e-10	-1.57202
44781133	chr19:44781133:T:G	4.8614e-08	-1.57137	-1.11824
44781141	chr19:44781141:G:A	1.5733e-07	-1.23722e-10	-1.51517
44781238	chr19:44781238:C:T	1.35606e-07	-1.23722e-10	-1.66376
44782477	chr19:44782477:G:A	1.40321e-07	-1.23722e-10	-1.62958
44782744	chr19:44782744:C:T	1.48767e-07	-1.23722e-10	-1.57113
44783006	chr19:44783006:G:A	1.63514e-07	0.0956514	-1.57227
44783369	chr19:44783369:C:T	2.82002e-07	-1.23722e-10	-0.931602
44783846	chr19:44783846:A:G	1.67765e-07	-1.45095	-6.7639e-10
44784089	chr19:44784089:C:T	1.45584e-07	-1.23722e-10	-1.59277
44784417	chr19:44784417:G:C	1.96602e-07	-1.23722e-10	-1.29234
44784592	chr19:44784592:G:T	1.3669e-07	-1.54642	-0.109379
44784642	chr19:44784642:T:G	1.55838e-07	-1.23722e-10	-1.5247
44784856	chr19:44784856:G:A	2.25371e-07	-1.23722e-10	-1.15577
44785117	chr19:44785117:A:G	1.819e-07	0.255357	-1.62542
44785546	chr19:44785546:AGATAGATAGATAGAT:A	4.32539e-07	-0.503845	-6.7639e-10
44785738	chr19:44785738:A:C	9.75659e-08	-0.357832	-1.63516
44785841	chr19:44785841:G:A	1.36274e-07	-1.23722e-10	-1.65885
44785921	chr19:44785921:C:T	2.76058e-07	-1.23722e-10	-0.952908
44786098	chr19:44786098:C:A	1.42001e-07	-1.61768	-6.7639e-10
44786553	chr19:44786553:C:T	4.47565e-07	-0.469695	-6.7639e-10
44786626	chr19:44786626:A:T	3.65565e-07	-1.23722e-10	-0.672074
44786744	chr19:44786744:A:G	1.35287e-07	-1.23722e-10	-1.66612
44787010	chr19:44787010:G:A	5.55223e-08	-1.52607	-1.03067
44787042	chr19:44787042:G:A	1.42558e-07	-1.23722e-10	-1.61377
44787060	chr19:44787060:G:C	3.3793e-07	-1.23722e-10	-0.750677
44787120	chr19:44787120:G:A	2.80744e-07	0.723459	-1.65953
44787199	chr19:44787199:T:C	1.3543e-07	-1.23722e-10	-1.66506
44787220	chr19:44787220:T:C	3.64032e-07	-1.52875	0.852472
44787351	chr19:44787351:G:A	3.66166e-07	-1.23722e-10	-0.670429
44787373	chr19:44787373:G:A	1.35244e-07	-1.23722e-10	-1.66643
44787471	chr19:44787471:G:A	1.70433e-07	-1.23722e-10	-1.43517
44788287	chr19:44788287:T:G	4.23798e-07	-0.524259	-6.7639e-10
44788691	chr19:44788691:C:T	1.40883e-07	-1.23722e-10	-1.62559
44788935	chr19:44788935:A:G	1.4306e-07	-1.23722e-10	-1.61025
44789032	chr19:44789032:C:G	1.27741e-07	-1.59748	-0.126026
44789120	chr19:44789120:C:G	1.42927e-07	-1.23722e-10	-1.61119
44789130	chr19:44789130:C:T	1.95182e-07	-1.29958	-6.7639e-10
44789178	chr19:44789178:C:T	1.51108e-07	-1.23722e-10	-1.55552
44789355	chr19:44789355:T:C	1.64657e-07	-1.23722e-10	-1.46965
44789580	chr19:44789580:G:A	1.54189e-07	-1.23722e-10	-1.53534
44789840	chr19:44789840:A:G	1.50846e-07	-1.23722e-10	-1.55726
44789851	chr19:44789851:G:A	1.4689e-07	-1.23722e-10	-1.58384
44789899	chr19:44789899:C:T	1.29385e-07	-0.586665	-1.12406
44790462	chr19:44790462:A:G	3.56399e-08	-1.46474	-1.53531
44791239	chr19:44791239:GC:G	1.40421e-07	-1.23722e-10	-1.62887
44791241	chr19:44791241:G:A	1.39937e-07	-1.23722e-10	-1.63232
44791300	chr19:44791300:T:C	3.122e-08	-1.61446	-1.518
44791598	chr19:44791598:T:G	3.39013e-07	-1.23722e-10	-0.747479
44791613	chr19:44791613:G:A	1.40169e-07	-1.23722e-10	-1.63067
44791656	chr19:44791656:C:T	3.45464e-07	-1.23722e-10	-0.728627
44791687	chr19:44791687:G:A	3.40523e-07	-1.23722e-10	-0.743034
44791769	chr19:44791769:A:C	1.56965e-07	-1.51749	-6.7639e-10
44791771	chr19:44791771:G:A	3.87934e-07	-1.23722e-10	-0.612683
44791775	chr19:44791775:T:C	2.81123e-08	-1.59047	-1.64684
44792015	chr19:44792015:C:T	1.52925e-07	-1.23722e-10	-1.54357
44792564	chr19:44792564:A:C	3.5593e-07	-1.23722e-10	-0.698783
44792629	chr19:44792629:G:A	4.63632e-08	-1.13936	-1.59765
44792751	chr19:44792751:C:G	1.82374e-07	-1.23722e-10	-1.36746
44792923	chr19:44792923:G:A	4.15797e-07	-1.23722e-10	-0.54332
44793077	chr19:44793077:G:C	1.3945e-07	-1.23722e-10	-1.63581
44793107	chr19:44793107:G:A	1.66003e-07	-1.46151	-6.7639e-10
44793549	chr19:44793549:C:T	4.74765e-08	-1.13639	-1.57689
44793589	chr19:44793589:A:AC	6.90446e-08	-1.50709	-0.831677
44793637	chr19:44793637:G:A	1.47468e-07	-1.5799	-6.7639e-10
44794197	chr19:44794197:A:C	4.16342e-08	-1.27078	-1.57381
44794222	chr19:44794222:C:T	4.53457e-08	-1.56224	-1.19697
44794337	chr19:44794337:C:T	2.09358e-07	-1.23722e-10	-1.22947
44794379	chr19:44794379:C:T	1.18805e-06	-1.23722e-10	0.506549
44794557	chr19:44794557:C:T	1.79086e-06	-1.23722e-10	0.916935
44794621	chr19:44794621:T:C	4.83328e-08	-1.59176	-1.10364
44794671	chr19:44794671:A:G	2.78646e-07	0.662017	-1.60559
44795124	chr19:44795124:A:C	3.01138e-07	-1.23722e-10	-0.865949
44795465	chr19:44795465:C:T	5.17771e-07	-1.23722e-10	-0.323983
44795943	chr19:44795943:C:T	4.89961e-07	-1.23722e-10	-0.379191
44796126	chr19:44796126:A:C	1.69388e-07	-1.23722e-10	-1.44133
44796139	chr19:44796139:C:T	1.8246e-07	-1.23722e-10	-1.36699
44796170	chr19:44796170:G:A	1.36669e-07	-1.23722e-10	-1.65595
44796327	chr19:44796327:G:A	1.37189e-07	-1.23722e-10	-1.65216
44796762	chr19:44796762:T:C	2.17837e-07	-1.23722e-10	-1.18977
44797341	chr19:44797341:G:C	1.36339e-07	-1.23722e-10	-1.65837
44797550	chr19:44797550:A:C	3.58789e-07	-1.23722e-10	-0.690781
44797567	chr19:44797567:G:A	3.82604e-07	-0.626516	-6.7639e-10
44797831	chr19:44797831:T:C	2.68733e-08	-1.61722	-1.66516
44797855	chr19:44797855:C:T	3.03845e-08	-1.49918	-1.66041
44797888	chr19:44797888:C:A	3.2085e-08	-1.4514	-1.65373
44797903	chr19:44797903:A:G	3.34517e-08	-1.41509	-1.64832
44797922	chr19:44797922:G:GC	2.83829e-08	-1.56143	-1.6663
44798137	chr19:44798137:C:T	3.25318e-08	-1.4356	-1.6557
44798169	chr19:44798169:C:CCTG	3.31775e-08	-1.40957	-1.66208
44798293	chr19:44798293:T:TGATCCTCCTGTCTCGGC	1.59667e-07	-1.23722e-10	-1.50043
44798313	chr19:44798313:G:A	1.68746e-07	-1.23722e-10	-1.44512
44798435	chr19:44798435:C:T	6.73583e-07	-1.23722e-10	-0.0609056
44798438	chr19:44798438:G:A	2.25972e-07	-1.23722e-10	-1.1531
44798451	chr19:44798451:T:C	1.36092e-07	-1.23722e-10	-1.66019
44798584	chr19:44798584:G:A	1.41204e-07	-1.23722e-10	-1.62331
44798630	chr19:44798630:G:A	1.44712e-07	-1.23722e-10	-1.59877
44798651	chr19:44798651:C:T	1.57041e-07	-1.23722e-10	-1.51701
44798667	chr19:44798667:T:C	2.75347e-08	-1.61591	-1.64216
44798885	chr19:44798885:G:A	1.39001e-07	-1.23722e-10	-1.63904
44799247	chr19:44799247:G:A	1.78966e-07	-1.38632	-6.7639e-10
44799256	chr19:44799256:A:G	4.20733e-08	-1.61726	-1.21685
44799408	chr19:44799408:T:G	4.66439e-08	-1.59293	-1.13804
44799521	chr19:44799521:A:G	2.76089e-08	-1.61381	-1.64157
44799635	chr19:44799635:G:A	1.66751e-06	-1.23722e-10	0.845572
44799692	chr19:44799692:GAA:G	6.15491e-08	-1.47949	-0.974197
44799719	chr19:44799719:AAAG:A	2.00136e-07	-1.27452	-6.7639e-10
44799789	chr19:44799789:AAAAAG:A	4.8255e-06	-1.23722e-10	1.90815
44799791	chr19:44799791:AAAG:A	1.80917e-07	-1.23722e-10	-1.37548
44799816	chr19:44799816:G:A	1.57658e-07	-1.23722e-10	-1.51309
44799822	chr19:44799822:GAGAA:G	2.11941e-07	-1.21721	-6.7639e-10
44799951	chr19:44799951:A:G	2.88987e-07	-1.23722e-10	-0.907137
44800054	chr19:44800054:G:A	6.7821e-08	-1.6056	-0.751047
44800077	chr19:44800077:A:G	3.20971e-08	-1.53147	-1.57328
44800115	chr19:44800115:C:T	1.36769e-07	-1.23722e-10	-1.65522
44800437	chr19:44800437:G:A	1.39047e-07	-1.23722e-10	-1.63871
44800608	chr19:44800608:G:A	2.23586e-07	-1.23722e-10	-1.16372
44800726	chr19:44800726:A:G	1.98296e-07	-1.28376	-6.7639e-10
44800777	chr19:44800777:G:T	2.28249e-07	-1.23722e-10	-1.14308
44802327	chr19:44802327:C:T	1.57381e-07	-1.51485	-6.7639e-10
44802423	chr19:44802423:T:C	5.92715e-07	-1.23722e-10	-0.188804
44802430	chr19:44802430:A:G	5.7662e-06	-1.23722e-10	2.08625
44802496	chr19:44802496:T:C	2.95824e-08	-1.56663	-1.6197
44803488	chr19:44803488:A:G	1.37314e-07	-1.23722e-10	-1.65125
44803666	chr19:44803666:A:G	3.15481e-08	-1.55119	-1.57082
44803697	chr19:44803697:T:A	3.21608e-08	-1.52292	-1.57985
44804244	chr19:44804244:T:C	4.22075e-08	-1.44582	-1.3851
44804354	chr19:44804354:T:C	1.38681e-07	-1.23722e-10	-1.64134
44804515	chr19:44804515:AT:A	1.50275e-07	-1.23722e-10	-1.56105
44804951	chr19:44804951:G:A	2.66654e-07	-0.987563	-6.7639e-10
44805596	chr19:44805596:G:C	1.37444e-07	-1.23722e-10	-1.6503
44806174	chr19:44806174:T:C	2.29621e-07	-0.449877	-0.687211
44806266	chr19:44806266:G:A	1.3531e-07	-1.23722e-10	-1.66595
44806377	chr19:44806377:G:A	4.48241e-08	-1.6089	-1.16188
44806463	chr19:44806463:T:C	3.30328e-08	-1.47529	-1.60073
44806529	chr19:44806529:T:A	4.93517e-08	-1.34801	-1.32654
44806583	chr19:44806583:C:T	2.74548e-07	-1.23722e-10	-0.958392
44806724	chr19:44806724:T:C	5.98798e-07	-1.23722e-10	-0.178592
44806725	chr19:44806725:T:C	1.59798e-07	-1.23722e-10	-1.49961
44806778	chr19:44806778:G:A	4.45156e-08	-1.5938	-1.18387
44806907	chr19:44806907:G:A	3.16076e-07	-1.23722e-10	-0.817535
44806988	chr19:44806988:A:G	1.38764e-07	-1.23722e-10	-1.64074
44807485	chr19:44807485:AG:A	1.38368e-07	-1.23722e-10	-1.6436
44807827	chr19:44807827:G:A	3.57861e-07	-0.693371	-6.7639e-10
44807895	chr19:44807895:AC:A	2.20496e-07	-1.23722e-10	-1.17764
44808040	chr19:44808040:AGCTTG:A	4.35742e-08	-1.61167	-1.18738
44808048	chr19:44808048:TAAC:T	4.36871e-08	-1.61095	-1.18551
44808053	chr19:44808053:T:G	4.33758e-08	-1.61105	-1.19256
44808490	chr19:44808490:G:C	2.87578e-08	-1.58803	-1.62657
44808779	chr19:44808779:C:G	3.76565e-08	-1.54942	-1.39559
44808857	chr19:44808857:G:A	2.73809e-08	-1.59916	-1.66452
44809151	chr19:44809151:G:A	1.3745e-07	-1.23722e-10	-1.65026
44809760	chr19:44809760:G:A	1.40138e-07	-1.23722e-10	-1.63089
44809879	chr19:44809879:G:C	4.5885e-07	-1.23722e-10	-0.444793
44810411	chr19:44810411:A:T	1.49936e-07	-1.56331	-6.7639e-10
44810480	chr19:44810480:C:T	5.40756e-08	-1.53133	-1.05181
44811138	chr19:44811138:A:T	2.48149e-07	-1.05949	-6.7639e-10
44811510	chr19:44811510:C:T	3.98684e-08	-1.44849	-1.43944
44811589	chr19:44811589:A:T	1.38341e-07	-1.23722e-10	-1.6438
44811718	chr19:44811718:C:G	1.763e-07	-1.40133	-6.7639e-10
44811862	chr19:44811862:C:T	6.85141e-08	-1.52607	-0.820406
44812282	chr19:44812282:G:A	1.51981e-07	-1.23722e-10	-1.54976
44812437	chr19:44812437:G:T	1.51981e-07	-1.23722e-10	-1.54976
44812562	chr19:44812562:G:A	1.57991e-07	-1.23722e-10	-1.51098
44812819	chr19:44812819:G:A	1.50862e-07	-1.23722e-10	-1.55715
44813073	chr19:44813073:TGGA:T	2.99154e-08	-1.59888	-1.57627
44813331	chr19:44813331:G:A	1.48332e-07	-1.57407	-6.7639e-10
44813547	chr19:44813547:C:T	2.92711e-08	-1.60782	-1.5891
44813550	chr19:44813550:C:T	3.55339e-08	-1.54107	-1.46196
44813673	chr19:44813673:G:A	2.16086e-07	-1.23722e-10	-1.19784
44813766	chr19:44813766:C:A	1.50203e-07	-1.23722e-10	-1.56153
44813881	chr19:44813881:C:T	6.80813e-08	-1.53569	-0.817126
44813897	chr19:44813897:C:T	6.82124e-07	-1.23722e-10	-0.0483049
44814047	chr19:44814047:G:A	1.71345e-07	-1.23722e-10	-1.42984
44814345	chr19:44814345:C:T	1.51769e-07	-1.23722e-10	-1.55116
44814779	chr19:44814779:C:T	1.40484e-07	-1.23722e-10	-1.62842
44815094	chr19:44815094:A:G	2.9304e-08	-1.60243	-1.59336
44815307	chr19:44815307:A:C	3.5936e-08	-1.33292	-1.65885
44815387	chr19:44815387:A:G	1.55383e-07	-1.23722e-10	-1.52763
44815591	chr19:44815591:T:G	3.27969e-06	-1.23722e-10	1.52199
44816040	chr19:44816040:G:A	1.99858e-07	-1.27591	-6.7639e-10
44816357	chr19:44816357:T:C	4.69109e-08	-1.10136	-1.62391
44816374	chr19:44816374:G:A	1.47943e-07	-1.57669	-6.7639e-10
44816964	chr19:44816964:C:T	3.19901e-06	-1.23722e-10	1.49708
44817129	chr19:44817129:C:T	2.05626e-07	-1.31501	0.067547
44817250	chr19:44817250:G:T	1.94873e-07	-1.23722e-10	-1.30117
44817598	chr19:44817598:G:A	1.50999e-07	-1.23722e-10	-1.55624
44817613	chr19:44817613:C:T	3.11834e-07	-1.23722e-10	-0.831045
44817711	chr19:44817711:G:A	6.56128e-08	-0.96926	-1.42049
44818029	chr19:44818029:C:T	3.12756e-07	-1.23722e-10	-0.828095
44818069	chr19:44818069:G:T	1.46548e-07	-1.23722e-10	-1.58617
44818347	chr19:44818347:G:A	1.3791e-07	-1.23722e-10	-1.64692
44818584	chr19:44818584:G:A	5.29108e-07	-1.23722e-10	-0.302324
44818648	chr19:44818648:G:A	3.70729e-08	-1.36023	-1.6004
44819059	chr19:44819059:C:T	4.93878e-07	-0.371229	-6.7639e-10
44819096	chr19:44819096:A:C	1.47767e-07	-1.23722e-10	-1.57788
44819487	chr19:44819487:A:G	2.9359e-08	-1.52752	-1.6664
44819634	chr19:44819634:C:T	5.4864e-08	-0.943519	-1.62514
44819705	chr19:44819705:A:T	2.69649e-07	-0.976394	-6.7639e-10
44819816	chr19:44819816:T:C	4.55276e-08	-1.61756	-1.13764
44819830	chr19:44819830:A:G	2.83922e-07	-0.924817	-6.7639e-10
44819843	chr19:44819843:T:C	3.15486e-07	-0.819402	-6.7639e-10
44819913	chr19:44819913:CCATCCCCAACTCATCCT:C	6.83232e-08	-0.683313	-1.66596
44820214	chr19:44820214:C:A	2.66324e-07	-0.988802	-6.7639e-10
44820544	chr19:44820544:C:T	1.79097e-07	-1.38559	-6.7639e-10
44820881	chr19:44820881:G:A	1.84277e-06	-0.425934	1.37144
44821509	chr19:44821509:C:G	1.39207e-07	-1.23722e-10	-1.63756
44821612	chr19:44821612:G:A	1.43201e-07	-1.23722e-10	-1.60926
44821642	chr19:44821642:G:A	3.82488e-07	-0.626819	-6.7639e-10
44821701	chr19:44821701:C:T	3.70798e-07	-0.660274	0.00241517
44821938	chr19:44821938:G:C	3.23258e-07	-1.23722e-10	-0.795067
44822052	chr19:44822052:G:A	2.91787e-08	-1.56098	-1.6391
44822080	chr19:44822080:C:T	9.8756e-08	-1.33773	-0.64314
44822134	chr19:44822134:C:T	4.75135e-08	-1.48061	-1.23189
44822255	chr19:44822255:C:T	4.56253e-07	-0.450469	-6.7639e-10
44822314	chr19:44822314:G:A	1.35945e-07	-1.23722e-10	-1.66127
44822412	chr19:44822412:G:A	4.41511e-07	-0.483315	-6.7639e-10
44822481	chr19:44822481:T:G	1.17347e-07	-1.13762	-0.670768
44822611	chr19:44822611:G:A	1.42429e-07	-1.23722e-10	-1.61468
44822672	chr19:44822672:G:A	8.11776e-08	-0.514638	-1.66224
44822705	chr19:44822705:C:A	2.65692e-07	-1.23722e-10	-0.991178
44822960	chr19:44822960:T:C	1.37586e-07	-0.542777	-1.10649
44823066	chr19:44823066:T:TA	1.36619e-07	-1.23722e-10	-1.65632
44823268	chr19:44823268:G:A	1.12512e-06	-1.23722e-10	0.452129
44823374	chr19:44823374:C:T	2.57724e-07	-1.23722e-10	-1.02163
44823407	chr19:44823407:C:T	9.36822e-08	-0.917971	-1.11564
44823511	chr19:44823511:C:T	5.40714e-08	-1.57066	-1.01255
44824051	chr19:44824051:C:T	1.12516e-06	-1.23722e-10	0.452165
44824052	chr19:44824052:C:T	8.5694e-08	-0.578775	-1.54396
44824202	chr19:44824202:T:C	6.27037e-08	-0.999476	-1.43562
44824692	chr19:44824692:C:T	1.35251e-07	-1.23722e-10	-1.66638
44824693	chr19:44824693:G:A	1.35992e-07	-1.23722e-10	-1.66092
44824740	chr19:44824740:C:A	1.3613e-07	-1.23722e-10	-1.65991
44824756	chr19:44824756:G:T	3.08826e-07	-0.840737	-6.7639e-10
44825012	chr19:44825012:G:A	1.1306e-06	-1.23722e-10	0.456989
44825110	chr19:44825110:A:T	7.4857e-08	-0.599287	-1.65865
44825122	chr19:44825122:T:A	7.46729e-08	-0.600605	-1.65979
44825123	chr19:44825123:C:A	7.54332e-08	-0.595577	-1.65469
44825219	chr19:44825219:C:T	5.49478e-08	-1.59834	-0.968794
44825528	chr19:44825528:A:G	1.59693e-07	-1.23722e-10	-1.50026
44825806	chr19:44825806:C:T	1.51457e-07	-1.23722e-10	-1.55322
44825873	chr19:44825873:G:A	1.3638e-07	-1.23722e-10	-1.65807
44825903	chr19:44825903:T:C	1.35661e-07	-1.23722e-10	-1.66336
44826056	chr19:44826056:G:A	1.35637e-07	-1.23722e-10	-1.66354
44826087	chr19:44826087:T:C	6.43162e-08	-0.74386	-1.66585
44826181	chr19:44826181:G:A	1.637e-07	-1.47548	-6.7639e-10
44826721	chr19:44826721:AG:A	7.01453e-07	-0.747313	0.72695
44826954	chr19:44826954:T:C	1.35589e-07	-1.23722e-10	-1.66389
44827092	chr19:44827092:AGACAGATAGAT:A	1.39834e-07	-1.23722e-10	-1.63306
44827128	chr19:44827128:C:T	1.89511e-07	-1.23722e-10	-1.32907
44827263	chr19:44827263:C:T	3.7265e-07	-1.23722e-10	-0.652878
44827336	chr19:44827336:G:A	1.80397e-06	-1.23722e-10	0.924229
44827388	chr19:44827388:G:C	6.92854e-07	-1.23722e-10	-0.0326971
44828429	chr19:44828429:C:T	1.87759e-07	-1.33836	-6.7639e-10
44828453	chr19:44828453:C:T	1.35264e-07	-1.23722e-10	-1.66629
44828464	chr19:44828464:G:GTAGC	2.94857e-08	-1.52322	-1.66639
44828468	chr19:44828468:C:T	4.44821e-07	-1.33842	0.862573
44828807	chr19:44828807:A:T	2.72388e-07	-0.966288	-6.7639e-10
44829140	chr19:44829140:C:T	1.54165e-07	-1.53549	-6.7639e-10
44829584	chr19:44829584:T:C	6.90299e-08	-1.5862	-0.752776
44829624	chr19:44829624:C:T	1.61879e-07	-1.23722e-10	-1.48667
44830058	chr19:44830058:C:T	9.4064e-07	-0.576258	0.849302
44830427	chr19:44830427:C:T	1.53998e-07	-1.23722e-10	-1.53658
44830489	chr19:44830489:A:T	1.82011e-07	-1.23722e-10	-1.36945
44830577	chr19:44830577:T:C	1.21735e-07	-0.949149	-0.822518
44830701	chr19:44830701:T:C	9.03146e-08	-1.18811	-0.882103
44830730	chr19:44830730:T:A	1.72013e-07	-1.23722e-10	-1.42595
44830756	chr19:44830756:C:G	3.2775e-07	-1.36734	0.586078
44830798	chr19:44830798:C:T	7.74011e-07	-1.23722e-10	0.0780686
44831016	chr19:44831016:C:T	1.04499e-06	-1.23722e-10	0.378246
44831021	chr19:44831021:G:A	1.42107e-07	-1.23722e-10	-1.61693
44831147	chr19:44831147:A:G	3.23171e-07	-1.23722e-10	-0.795334
44831249	chr19:44831249:T:C	1.37094e-07	-1.23722e-10	-1.65285
44831689	chr19:44831689:T:C	3.06155e-06	-1.23722e-10	1.45316
44831713	chr19:44831713:A:G	3.71861e-06	1.81014	-0.162553
44831740	chr19:44831740:A:G	9.91648e-07	-1.23722e-10	0.325851
44831925	chr19:44831925:C:A	1.34755e-07	-1.60315	-0.0669046
44832716	chr19:44832716:TAAAAC:T	3.42783e-07	-1.23722e-10	-0.736419
44832739	chr19:44832739:A:G	2.38303e-07	-1.09997	-6.7639e-10
44832778	chr19:44832778:T:C	5.07106e-08	-1.46451	-1.18287
44832813	chr19:44832813:C:T	1.00833e-06	-1.23722e-10	0.342534
44832883	chr19:44832883:A:G	4.12844e-07	-1.23722e-10	-0.550447
44832926	chr19:44832926:AGGCT:A	9.47428e-07	-1.23722e-10	0.280234
44833186	chr19:44833186:G:A	1.40731e-07	-1.41923	-0.207437
44833342	chr19:44833342:T:C	2.01927e-06	-1.51111	2.54809
44834247	chr19:44834247:G:C	1.65255e-07	-1.41523	-0.0507959
44834480	chr19:44834480:C:T	1.98891e-06	-1.28603	2.30785
44834779	chr19:44834779:G:C	1.60265e-07	-1.23722e-10	-1.49669
44834795	chr19:44834795:C:T	1.35315e-07	-1.23722e-10	-1.66591
44834963	chr19:44834963:A:G	1.2611e-06	-1.35527	1.9215
44835079	chr19:44835079:A:G	1.72381e-07	-1.42381	-6.7639e-10
44835236	chr19:44835236:T:C	1.26961e-06	-1.42701	1.99996
44835238	chr19:44835238:T:C	3.7888e-08	-1.61711	-1.32177
44835266	chr19:44835266:G:C	4.91423e-07	-1.32047	0.944261
44835638	chr19:44835638:G:A	2.19535e-06	-1.48964	2.61022
44836083	chr19:44836083:G:A	1.38051e-07	-1.23722e-10	-1.6459
44836764	chr19:44836764:C:T	1.56416e-07	-1.521	-6.7639e-10
44836881	chr19:44836881:G:A	9.88857e-05	-1.46163	6.38984
44837250	chr19:44837250:T:C	1.56995e-07	-1.23722e-10	-1.5173
44837379	chr19:44837379:G:A	3.54437e-07	-1.60437	0.901382
44837479	chr19:44837479:G:A	1.48822e-07	-1.45125	-0.119517
44838025	chr19:44838025:T:C	1.86153e-06	-1.60777	2.5634
44838445	chr19:44838445:G:A	1.52606e-06	-1.23722e-10	0.756927
44838502	chr19:44838502:C:G	4.98252e-07	-1.54906	1.18665
44838647	chr19:44838647:G:A	1.99729e-07	-1.41972	0.143162
44838691	chr19:44838691:A:G	2.11978e-06	-1.42292	2.50847
44838698	chr19:44838698:A:G	2.72811e-08	-1.60463	-1.66269
44838857	chr19:44838857:A:G	1.86559e-07	-1.34477	-6.7639e-10
44838867	chr19:44838867:G:A	1.48563e-07	-1.57251	-6.7639e-10
44838904	chr19:44838904:G:A	1.57325e-07	-1.5152	-6.7639e-10
44839079	chr19:44839079:T:G	4.41344e-07	-1.23722e-10	-0.483692
44839095	chr19:44839095:T:C	1.38824e-07	-1.23722e-10	-1.64031
44839099	chr19:44839099:C:G	1.55249e-06	-1.23722e-10	0.774097
44839373	chr19:44839373:C:T	4.89831e-07	-1.52693	1.14747
44840322	chr19:44840322:G:A	1.92724e-07	-1.61343	0.301171
44840407	chr19:44840407:A:G	0.000139472	-1.23722e-10	5.2721
44840656	chr19:44840656:G:A	1.06793e-06	-1.23722e-10	0.399962
44840863	chr19:44840863:T:C	6.44523e-07	-1.23722e-10	-0.105006
44840996	chr19:44840996:T:C	1.44598e-07	-1.23722e-10	-1.59956
44841010	chr19:44841010:A:G	5.89298e-07	-1.23722e-10	-0.194584
44841465	chr19:44841465:G:A	4.12055e-08	-1.60059	-1.25436
44841468	chr19:44841468:C:T	4.62025e-07	-1.23722e-10	-0.437899
44842187	chr19:44842187:C:G	1.74266e-06	-1.23722e-10	0.889652
44842206	chr19:44842206:G:A	1.43096e-07	-1.23722e-10	-1.61
44842363	chr19:44842363:G:A	1.09596e-06	-1.23722e-10	0.425871
44842451	chr19:44842451:G:A	1.02835e-07	-1.38051	-0.559877
44842516	chr19:44842516:C:T	3.42858e-08	-1.57089	-1.46789
44842530	chr19:44842530:A:T	5.16309e-08	-1.46382	-1.16558
44842548	chr19:44842548:C:G	1.44968e-07	-1.23722e-10	-1.59701
44842812	chr19:44842812:G:A	1.99637e-06	-1.59055	2.61612
44842913	chr19:44842913:G:A	1.1793e-06	-1.23722e-10	0.499163
44843294	chr19:44843294:A:T	2.86692e-07	-1.04472	0.129616
44843687	chr19:44843687:T:C	2.9077e-07	-1.23722e-10	-0.900983
44843831	chr19:44843831:C:T	3.34664e-06	-1.23722e-10	1.5422
44843930	chr19:44843930:C:T	3.06013e-06	-1.23722e-10	1.4527
44844304	chr19:44844304:T:G	3.02397e-07	-1.19026	0.328485
44844465	chr19:44844465:C:T	1.3563e-07	-1.23722e-10	-1.66359
44844650	chr19:44844650:C:T	1.43755e-07	-1.23722e-10	-1.60541
44844996	chr19:44844996:C:T	9.66052e-08	-1.61748	-0.385408
44845045	chr19:44845045:G:C	2.1208e-05	-1.23722e-10	3.38862
44845174	chr19:44845174:A:G	1.5668e-07	-1.23722e-10	-1.51931
44845226	chr19:44845226:A:G	1.3742e-07	-1.23722e-10	-1.65047
44845265	chr19:44845265:G:T	1.76709e-07	-1.33097	-0.0680488
44845750	chr19:44845750:A:T	3.91423e-07	-1.23722e-10	-0.603728
44846047	chr19:44846047:CA:C	1.61915e-07	-1.23722e-10	-1.48645
44846054	chr19:44846054:C:G	1.52234e-07	-1.23722e-10	-1.5481
44846112	chr19:44846112:T:C	1.19939e-07	-1.19394	-0.592601
44846347	chr19:44846347:C:T	6.61029e-07	-1.23722e-10	-0.0797195
44847465	chr19:44847465:A:C	3.96097e-07	-1.23722e-10	-0.591857
44847498	chr19:44847498:A:G	1.43595e-07	-1.23722e-10	-1.60652
44847649	chr19:44847649:C:T	4.052e-07	-1.23722e-10	-0.569136
44847806	chr19:44847806:A:AGAGC	5.5949e-07	-1.23722e-10	-0.246492
44848259	chr19:44848259:C:G	1.58843e-07	-1.5056	-6.7639e-10
44848489	chr19:44848489:A:G	9.37227e-08	-1.60729	-0.425886
44848634	chr19:44848634:A:G	2.46204e-06	-1.13639	2.37161
44849162	chr19:44849162:G:C	9.91554e-08	-1.59886	-0.377965
44849547	chr19:44849547:C:T	1.0738e-07	-1.56602	-0.331124
44849612	chr19:44849612:G:A	2.72777e-07	-1.23722e-10	-0.964862
44850004	chr19:44850004:C:G	1.02027e-07	-1.58937	-0.358913
44850617	chr19:44850617:C:A	1.78143e-07	-1.23722e-10	-1.39093
44850770	chr19:44850770:G:C	2.10304e-07	-1.23722e-10	-1.22496
44850787	chr19:44850787:T:G	4.40061e-08	-1.58352	-1.20567
44850864	chr19:44850864:TGGCCTTCAAG:T	1.84345e-07	-1.23722e-10	-1.35671
44851039	chr19:44851039:A:G	4.36185e-08	-1.58762	-1.21041
44852010	chr19:44852010:T:A	1.61733e-07	-1.23722e-10	-1.48757
44852078	chr19:44852078:G:A	2.20762e-07	-1.23722e-10	-1.17643
44852253	chr19:44852253:A:G	2.56733e-07	-1.23722e-10	-1.02548
44852295	chr19:44852295:A:G	8.23997e-08	-0.690396	-1.47154
44852338	chr19:44852338:C:T	5.11775e-08	-1.5607	-1.07752
44852884	chr19:44852884:C:T	1.68899e-07	-1.45221	0.00799529
44852953	chr19:44852953:T:A	1.44371e-07	-1.23722e-10	-1.60113
44852954	chr19:44852954:T:G	2.09422e-06	-1.23722e-10	1.07342
44853087	chr19:44853087:C:T	2.64262e-06	-1.23722e-10	1.30601
44853186	chr19:44853186:G:A	1.59008e-07	-1.23722e-10	-1.50456
44853207	chr19:44853207:T:A	4.40131e-07	-1.61583	1.12939
44853417	chr19:44853417:A:G	5.4228e-08	-0.919395	-1.66092
44853629	chr19:44853629:C:T	1.51398e-07	-1.23722e-10	-1.5536
44853638	chr19:44853638:G:A	2.87276e-08	-1.55584	-1.65982
44853738	chr19:44853738:C:T	2.74005e-07	0.619799	-1.58017
44854682	chr19:44854682:A:G	2.47201e-07	-1.34691	0.283596
44854769	chr19:44854769:C:T	1.63133e-07	-1.23722e-10	-1.47895
44854770	chr19:44854770:G:A	2.60209e-07	-1.23722e-10	-1.01203
44854852	chr19:44854852:G:A	1.45625e-07	-1.23722e-10	-1.59249
44855219	chr19:44855219:A:G	2.73075e-07	-1.23722e-10	-0.96377
44855243	chr19:44855243:G:A	3.96237e-08	-1.6149	-1.27919
44855318	chr19:44855318:G:A	3.55897e-06	1.60371	-6.7639e-10
44855891	chr19:44855891:C:G	2.94232e-08	-1.60171	-1.59003
44856120	chr19:44856120:G:T	2.32921e-07	-1.23722e-10	-1.12282
44856313	chr19:44856313:A:G	5.51833e-08	-1.59271	-0.970147
44856329	chr19:44856329:C:T	7.75373e-08	-1.5826	-0.640157
44856410	chr19:44856410:A:G	1.98182e-07	-1.23722e-10	-1.28433
44856449	chr19:44856449:G:A	6.5008e-08	-1.60058	-0.79843
44856519	chr19:44856519:C:T	3.06777e-06	1.45519	-6.7639e-10
44856743	chr19:44856743:G:C	1.36897e-07	-1.23722e-10	-1.65429
44856847	chr19:44856847:G:A	3.16962e-07	-1.23722e-10	-0.814735
44856926	chr19:44856926:C:T	2.90442e-07	-1.23722e-10	-0.902113
44857265	chr19:44857265:C:T	2.2414e-07	-1.23722e-10	-1.16125
44857316	chr19:44857316:G:A	7.78867e-08	-0.892306	-1.32596
44857497	chr19:44857497:G:A	4.43956e-08	-1.54274	-1.23763
44857505	chr19:44857505:A:G	2.89231e-08	-1.54942	-1.65945
44857526	chr19:44857526:CT:C	3.74893e-08	-1.56233	-1.38713
44857967	chr19:44857967:G:A	4.56969e-08	-1.08752	-1.66397
44858024	chr19:44858024:A:C	4.27668e-07	-1.23722e-10	-0.515171
44858086	chr19:44858086:C:T	6.88386e-07	-1.23722e-10	-0.0391674
44858317	chr19:44858317:G:A	3.08297e-08	-1.61769	-1.52735
44858375	chr19:44858375:T:C	5.36182e-08	-0.954859	-1.63677
44858385	chr19:44858385:G:A	1.59137e-07	-1.23722e-10	-1.50375
44858389	chr19:44858389:A:G	4.33912e-08	-1.18318	-1.62008
44858438	chr19:44858438:T:C	4.27342e-07	-1.23722e-10	-0.515932
44858568	chr19:44858568:T:C	5.34937e-08	-0.930765	-1.66319
44858689	chr19:44858689:C:T	1.64569e-07	-1.23722e-10	-1.47019
44858703	chr19:44858703:T:C	5.50531e-08	-0.921439	-1.64378
44858776	chr19:44858776:G:A	1.775e-07	-1.39454	-6.7639e-10
44859024	chr19:44859024:C:G	1.50872e-07	-1.23722e-10	-1.55709
44859045	chr19:44859045:C:T	1.4307e-07	-1.61018	-6.7639e-10
44859129	chr19:44859129:C:G	5.73945e-07	-1.23722e-10	-0.220982
44859410	chr19:44859410:G:A	5.11931e-08	-0.972782	-1.66513
44859997	chr19:44859997:G:A	5.9927e-08	-0.860803	-1.61959
44860042	chr19:44860042:C:T	5.98903e-08	-0.937884	-1.54312
44860135	chr19:44860135:C:T	3.44808e-08	-1.61069	-1.42243
44860443	chr19:44860443:A:G	5.79002e-08	-1.15835	-1.35645
44860534	chr19:44860534:T:G	6.3203e-08	-0.817651	-1.60951
44860608	chr19:44860608:A:T	1.98382e-07	-1.28332	-6.7639e-10
44861282	chr19:44861282:G:A	4.28602e-07	-1.23722e-10	-0.512988
44861366	chr19:44861366:C:T	5.77061e-08	-0.884047	-1.63411
44861525	chr19:44861525:A:G	5.55852e-08	-0.921206	-1.63439
44861815	chr19:44861815:A:G	5.52424e-08	-0.927955	-1.63383
44861852	chr19:44861852:C:G	1.456e-07	-1.23722e-10	-1.59265
44861991	chr19:44861991:T:C	5.75952e-08	-0.960789	-1.55929
44862011	chr19:44862011:A:G	1.5082e-07	-1.23722e-10	-1.55743
44862050	chr19:44862050:T:C	3.78161e-07	-1.23722e-10	-0.638198
44862153	chr19:44862153:C:T	1.42378e-07	-1.61503	-6.7639e-10
44862190	chr19:44862190:G:A	6.59677e-07	-0.0817669	-6.7639e-10
44862219	chr19:44862219:T:C	5.45523e-08	-0.918364	-1.65599
44862267	chr19:44862267:TCAC:T	2.71338e-07	-1.23722e-10	-0.970152
44862347	chr19:44862347:A:G	6.02066e-08	-0.838537	-1.6372
44862415	chr19:44862415:AAAAAAAAAAAAG:A	4.89384e-08	-1.10607	-1.57689
44862560	chr19:44862560:G:A	5.46853e-08	-0.922088	-1.64983
44862921	chr19:44862921:G:A	4.85427e-08	-1.04098	-1.65009
44863018	chr19:44863018:C:T	6.14926e-08	-0.821	-1.6336
44863088	chr19:44863088:G:A	6.37327e-08	-0.8337	-1.58512
44863346	chr19:44863346:G:A	5.41438e-08	-0.931668	-1.65021
44863399	chr19:44863399:G:A	5.75927e-08	-0.944085	-1.57604
44863522	chr19:44863522:T:C	5.28378e-08	-0.962948	-1.64334
44863566	chr19:44863566:T:A	2.68145e-06	-1.23722e-10	1.3206
44864216	chr19:44864216:A:G	5.28226e-08	-1.02195	-1.58463
44864245	chr19:44864245:G:C	2.85406e-08	-1.61759	-1.60459
44864520	chr19:44864520:C:T	1.49689e-07	-1.48873	-0.0762284
44864648	chr19:44864648:A:G	3.63e-07	0.778803	-1.45792
44864753	chr19:44864753:A:G	2.99456e-08	-1.6101	-1.56404
44865063	chr19:44865063:C:T	4.76547e-08	-1.09973	-1.6098
44865548	chr19:44865548:C:T	1.63994e-07	-1.23722e-10	-1.47369
44865653	chr19:44865653:A:G	4.38409e-07	-1.23722e-10	-0.490364
44865946	chr19:44865946:G:A	1.4249e-07	-1.61424	-6.7639e-10
44865960	chr19:44865960:G:A	1.54153e-07	-1.23722e-10	-1.53557
44866446	chr19:44866446:C:A	1.42953e-07	-1.23722e-10	-1.611
44867078	chr19:44867078:G:A	1.13072e-07	-0.957211	-0.888281
44867088	chr19:44867088:G:A	4.58669e-07	-1.23722e-10	-0.445188
44867133	chr19:44867133:C:T	1.36566e-07	-1.23722e-10	-1.65671
44867138	chr19:44867138:C:G	1.37552e-07	-1.23722e-10	-1.64951
44867313	chr19:44867313:A:C	6.16134e-08	-0.897618	-1.55502
44867392	chr19:44867392:A:G	1.41142e-07	-0.794127	-0.829624
44867416	chr19:44867416:C:A	1.21964e-07	-0.803721	-0.96607
44867544	chr19:44867544:A:G	1.35412e-07	-1.23722e-10	-1.6652
44867581	chr19:44867581:G:A	2.7154e-08	-1.61693	-1.65507
44867597	chr19:44867597:G:A	6.05662e-08	-1.00897	-1.46082
44867684	chr19:44867684:C:T	2.59717e-07	-1.01392	-6.7639e-10
44867911	chr19:44867911:G:A	2.17996e-07	-1.29426	0.105214
44867931	chr19:44867931:C:T	5.29537e-07	-0.301514	-6.7639e-10
44868337	chr19:44868337:A:G	9.53918e-08	-1.40804	-0.60748
44868526	chr19:44868526:G:A	1.38304e-07	-1.23722e-10	-1.64406
44868773	chr19:44868773:C:T	4.75521e-08	-1.60937	-1.10232
44868927	chr19:44868927:A:C	7.42542e-08	-0.969115	-1.29691
44869097	chr19:44869097:T:G	1.8314e-07	0.165291	-1.52856
44869121	chr19:44869121:TCTC:T	1.54973e-07	-1.23722e-10	-1.53026
44869269	chr19:44869269:A:G	1.85741e-07	-1.23722e-10	-1.34916
44869450	chr19:44869450:G:A	1.21979e-07	-0.502586	-1.26709
44869537	chr19:44869537:G:A	8.57897e-08	-1.27743	-0.844189
44869702	chr19:44869702:C:T	1.01884e-07	-0.967557	-0.982122
44870078	chr19:44870078:C:T	2.85664e-07	-1.23722e-10	-0.9187
44870141	chr19:44870141:G:A	1.39226e-07	-1.23722e-10	-1.63742
44870210	chr19:44870210:A:C	1.96362e-07	-1.23722e-10	-1.29356
44870307	chr19:44870307:C:T	1.87651e-07	-1.23722e-10	-1.33893
44870308	chr19:44870308:G:A	4.74329e-08	-1.39715	-1.31705
44870482	chr19:44870482:A:G	2.3941e-07	0.138171	-1.23351
44870516	chr19:44870516:T:C	2.42257e-07	-1.23722e-10	-1.08352
44871093	chr19:44871093:T:C	2.44501e-07	0.192898	-1.2672
44872156	chr19:44872156:G:A	1.4858e-07	-1.57239	-6.7639e-10
44872265	chr19:44872265:T:C	2.28995e-07	-1.23722e-10	-1.13982
44872328	chr19:44872328:A:G	9.9012e-07	0.324309	-6.7639e-10
44872507	chr19:44872507:G:C	1.39724e-07	-1.23722e-10	-1.63384
44872763	chr19:44872763:CT:C	1.57554e-07	-1.51375	-6.7639e-10
44872808	chr19:44872808:T:TTTTTATA	3.86823e-07	-1.23722e-10	-0.615551
44872816	chr19:44872816:T:TA	3.13171e-07	-1.23722e-10	-0.826766
44873060	chr19:44873060:C:G	2.13428e-07	0.113232	-1.32345
44873284	chr19:44873284:C:T	2.86423e-07	-1.23722e-10	-0.916046
44873285	chr19:44873285:G:A	1.93891e-07	-1.23722e-10	-1.30622
44873841	chr19:44873841:C:A	1.3392e-07	-0.588789	-1.08749
44873997	chr19:44873997:G:A	1.62897e-07	-1.23722e-10	-1.4804
44874077	chr19:44874077:G:A	4.11458e-08	-1.50832	-1.34808
44874210	chr19:44874210:G:A	4.24459e-08	-1.24654	-1.57874
44874887	chr19:44874887:C:T	3.13219e-07	-1.53484	0.708227
44875100	chr19:44875100:C:T	2.25355e-07	-1.23722e-10	-1.15584
44875462	chr19:44875462:C:T	5.68368e-07	1.07336	-1.30411
44875803	chr19:44875803:A:C	3.10677e-08	-1.47107	-1.66628
44876052	chr19:44876052:T:C	3.63984e-08	-1.35199	-1.627
44876079	chr19:44876079:C:T	3.37171e-08	-1.38998	-1.66553
44876309	chr19:44876309:AC:A	3.02781e-08	-1.49993	-1.66316
44876381	chr19:44876381:C:T	3.15893e-08	-1.45643	-1.66427
44876425	chr19:44876425:A:C	3.15943e-08	-1.45587	-1.66467
44876489	chr19:44876489:A:G	2.55325e-07	-0.133637	-0.897344
44876534	chr19:44876534:C:T	2.18031e-07	0.0747498	-1.26363
44876869	chr19:44876869:G:C	3.2564e-08	-1.46013	-1.63018
44876879	chr19:44876879:C:A	1.3559e-07	-1.23722e-10	-1.66388
44877078	chr19:44877078:T:C	1.42046e-07	-1.61736	-6.7639e-10
44877288	chr19:44877288:G:T	3.4551e-08	-1.47138	-1.5597
44877713	chr19:44877713:G:T	6.52795e-08	-0.750975	-1.64386
44878015	chr19:44878015:C:T	1.43534e-07	-1.23722e-10	-1.60694
44878035	chr19:44878035:G:T	4.20648e-07	1.03052	-1.56224
44878041	chr19:44878041:CCA:C	1.4009e-06	-1.23722e-10	0.671352
44878464	chr19:44878464:T:C	2.38354e-07	-1.23722e-10	-1.09976
44878742	chr19:44878742:C:T	3.90016e-07	-1.23722e-10	-0.607328
44878777	chr19:44878777:A:G	2.11674e-07	0.376308	-1.59478
44878818	chr19:44878818:C:T	2.02532e-07	-1.23722e-10	-1.26262
44878835	chr19:44878835:T:A	1.50265e-07	-1.23722e-10	-1.56112
44879176	chr19:44879176:T:C	3.16744e-07	-1.23722e-10	-0.815423
44879418	chr19:44879418:G:A	1.42016e-07	-1.61757	-6.7639e-10
44879460	chr19:44879460:G:A	5.69629e-08	-0.872678	-1.65844
44879694	chr19:44879694:C:T	5.27685e-07	-1.23722e-10	-0.305018
44879709	chr19:44879709:C:T	3.01724e-08	-1.50228	-1.66431
44879727	chr19:44879727:T:G	6.39887e-08	-0.779152	-1.63566
44879780	chr19:44879780:A:T	6.31901e-08	-0.792055	-1.63531
44879804	chr19:44879804:G:T	3.0815e-08	-1.48439	-1.66113
44879822	chr19:44879822:T:C	8.19111e-08	-1.55669	-0.611193
44879858	chr19:44879858:A:G	2.97119e-08	-1.5915	-1.59047
44880305	chr19:44880305:G:A	1.73536e-07	-1.41713	-6.7639e-10
44880326	chr19:44880326:G:A	4.24805e-08	-1.46247	-1.36201
44880573	chr19:44880573:C:T	3.95567e-07	1.05401	-1.64721
44880848	chr19:44880848:C:T	3.64758e-08	-1.48448	-1.49239
44880859	chr19:44880859:G:A	4.79947e-08	-1.04416	-1.65826
44880919	chr19:44880919:C:T	7.44639e-07	-1.23722e-10	0.0393831
44880922	chr19:44880922:G:A	6.92419e-07	-1.23722e-10	-0.0333256
44881148	chr19:44881148:T:C	9.82772e-08	-1.00833	-0.97739
44881443	chr19:44881443:G:A	1.54796e-07	-1.53141	-6.7639e-10
44881845	chr19:44881845:G:A	5.86129e-08	-1.53592	-0.966644
44881933	chr19:44881933:G:A	1.46445e-07	-1.23722e-10	-1.58687
44882132	chr19:44882132:G:A	2.26515e-07	-1.15071	-6.7639e-10
44882789	chr19:44882789:T:C	1.86958e-07	-1.23722e-10	-1.34263
44882972	chr19:44882972:A:G	3.13321e-07	-1.23722e-10	-0.826288
44883203	chr19:44883203:A:G	1.73329e-07	-1.41832	-6.7639e-10
44883598	chr19:44883598:A:G	1.54635e-07	-1.23722e-10	-1.53245
44883777	chr19:44883777:A:C	1.46743e-07	-0.92018	-0.664653
44883800	chr19:44883800:A:G	1.5795e-07	-0.91937	-0.59187
44884339	chr19:44884339:G:A	3.26196e-06	1.82343	-0.306866
44884873	chr19:44884873:G:A	3.56914e-06	1.58951	0.017058
44884984	chr19:44884984:T:G	3.15848e-07	-1.37063	0.552371
44885243	chr19:44885243:A:G	1.60634e-07	-0.752262	-0.74213
44885312	chr19:44885312:T:C	1.40412e-07	-1.23722e-10	-1.62894
44885313	chr19:44885313:T:C	8.2153e-08	-1.15813	-1.0068
44885317	chr19:44885317:T:C	1.60394e-07	-1.49588	-6.7639e-10
44885622	chr19:44885622:C:CT	1.59193e-07	-1.23722e-10	-1.5034
44885917	chr19:44885917:T:A	2.8061e-07	-1.36699	0.430439
44885967	chr19:44885967:G:A	2.17021e-07	-0.54758	-0.645945
44886124	chr19:44886124:C:T	1.45724e-07	-1.23722e-10	-1.59181
44886787	chr19:44886787:TC:T	5.80839e-07	-1.23722e-10	-0.209043
44887076	chr19:44887076:A:G	1.30549e-07	-1.02581	-0.675956
44887313	chr19:44887313:C:T	1.98589e-07	-1.23722e-10	-1.28228
44888197	chr19:44888197:C:T	1.4703e-07	-1.23722e-10	-1.58288
44888248	chr19:44888248:G:A	1.49941e-07	-1.56328	-6.7639e-10
44888397	chr19:44888397:G:A	1.55938e-07	-1.23722e-10	-1.52406
44888494	chr19:44888494:C:A	2.69239e-07	-1.23722e-10	-0.977918
44888836	chr19:44888836:C:G	2.02579e-07	-1.23722e-10	-1.26239
44888956	chr19:44888956:C:G	1.57906e-07	-1.23722e-10	-1.51152
44888997	chr19:44888997:C:T	8.66589e-07	0.757547	-0.5665
44889165	chr19:44889165:T:C	1.49835e-07	-1.23722e-10	-1.56398
44889990	chr19:44889990:T:A	1.60066e-07	-1.23722e-10	-1.49793
44890485	chr19:44890485:G:A	1.52501e-07	-1.23722e-10	-1.54635
44890954	chr19:44890954:C:T	8.81594e-08	-1.1823	-0.912073
44890987	chr19:44890987:C:T	1.56555e-07	-1.52011	-6.7639e-10
44891562	chr19:44891562:T:G	1.58629e-07	-1.50695	-6.7639e-10
44891712	chr19:44891712:T:G	1.7793e-07	-1.02815	-0.363972
44891936	chr19:44891936:A:C	1.4908e-07	-1.56903	-6.7639e-10
44892362	chr19:44892362:A:G	1.31641e-07	-0.151936	-1.5415
44892559	chr19:44892559:G:A	7.9545e-08	-1.22948	-0.967711
44892587	chr19:44892587:G:A	7.58963e-06	3.31556	-0.954536
44892887	chr19:44892887:C:T	1.26937e-07	-0.0645388	-1.66528
44892962	chr19:44892962:C:T	1.28859e-07	-1.16421	-0.550586
44892983	chr19:44892983:C:T	1.85235e-07	-1.23722e-10	-1.35189
44893642	chr19:44893642:T:C	3.38388e-08	-1.38766	-1.66425
44893716	chr19:44893716:G:A	1.00608e-07	-1.14128	-0.821004
44893972	chr19:44893972:G:A	3.36634e-07	0.750502	-1.50502
44894050	chr19:44894050:C:T	9.00157e-08	-1.33803	-0.735499
44894086	chr19:44894086:G:T	1.43934e-07	-1.23722e-10	-1.60416
44894346	chr19:44894346:C:G	1.39934e-07	-1.23722e-10	-1.63235
44894411	chr19:44894411:G:A	2.02838e-07	-1.23722e-10	-1.26111
44894667	chr19:44894667:A:G	2.71591e-07	-1.23722e-10	-0.969219
44894708	chr19:44894708:G:A	1.70545e-07	-1.23722e-10	-1.43452
44894757	chr19:44894757:T:C	8.05392e-07	-1.23722e-10	0.117812
44894944	chr19:44894944:C:T	1.35252e-07	-1.23722e-10	-1.66637
44895007	chr19:44895007:C:T	3.10362e-08	-1.50322	-1.63514
44895062	chr19:44895062:G:A	1.36245e-07	-1.23722e-10	-1.65906
44895103	chr19:44895103:C:T	1.87316e-07	-1.23722e-10	-1.34072
44895200	chr19:44895200:G:A	1.4352e-07	-1.23722e-10	-1.60704
44895205	chr19:44895205:A:AAGTG	1.35515e-07	-1.23722e-10	-1.66444
44895208	chr19:44895208:C:G	1.355e-07	-1.23722e-10	-1.66455
44895376	chr19:44895376:G:C	4.86437e-08	-1.54104	-1.14795
44895459	chr19:44895459:A:C	2.94464e-08	-1.54978	-1.64117
44895528	chr19:44895528:C:T	9.92151e-08	-1.23691	-0.739319
44895560	chr19:44895560:C:T	1.08926e-06	-0.221276	0.641016
44896199	chr19:44896199:C:T	1.11249e-06	0.44084	-6.7639e-10
44896213	chr19:44896213:TC:T	1.42727e-07	-1.61258	-6.7639e-10
44897468	chr19:44897468:C:T	9.75391e-08	-1.23728	-0.755982
44897490	chr19:44897490:T:A	6.97117e-07	1.35627	-1.38283
44897614	chr19:44897614:G:A	1.42801e-07	-1.61207	-6.7639e-10
44897902	chr19:44897902:C:T	3.28791e-07	-1.23722e-10	-0.778095
44898322	chr19:44898322:T:C	1.41541e-07	-1.23722e-10	-1.62093
44898409	chr19:44898409:A:G	4.41326e-07	-0.59426	0.110528
44898661	chr19:44898661:C:T	3.75459e-07	-1.23722e-10	-0.645367
44899259	chr19:44899259:G:A	2.63278e-07	-1.23722e-10	-1.00031
44899289	chr19:44899289:A:G	1.35679e-07	-1.23722e-10	-1.66322
44899461	chr19:44899461:G:C	2.28773e-07	-1.14078	-6.7639e-10
44899935	chr19:44899935:G:A	1.52622e-07	-1.23722e-10	-1.54556
44899959	chr19:44899959:C:T	7.01926e-08	-1.51347	-0.808808
44900155	chr19:44900155:C:T	3.21057e-08	-1.55091	-1.55358
44900201	chr19:44900201:C:T	1.43927e-07	-1.60421	-6.7639e-10
44900254	chr19:44900254:G:A	2.4648e-07	-1.23722e-10	-1.06623
44900601	chr19:44900601:A:G	3.1775e-08	-1.54455	-1.57029
44900667	chr19:44900667:C:T	2.20851e-07	-1.17603	-6.7639e-10
44900743	chr19:44900743:C:T	2.06663e-07	-1.23722e-10	-1.24243
44901175	chr19:44901175:G:A	6.68275e-07	-0.0688171	-6.7639e-10
44901434	chr19:44901434:A:G	4.47591e-08	-1.22205	-1.55017
44901548	chr19:44901548:AACACGGTGAAACTCCGTCTCTACT:A	9.54001e-08	-1.57493	-0.440504
44901600	chr19:44901600:T:C	9.22624e-08	-1.57021	-0.478665
44901715	chr19:44901715:T:C	3.15038e-08	-1.54033	-1.58308
44901805	chr19:44901805:A:G	2.82013e-08	-1.57017	-1.66398
44901924	chr19:44901924:T:C	1.39078e-07	-1.23722e-10	-1.63848
44902242	chr19:44902242:G:A	5.07535e-07	-0.343952	-6.7639e-10
44902295	chr19:44902295:C:T	1.43706e-07	-1.23722e-10	-1.60574
44902377	chr19:44902377:G:C	1.98301e-07	-1.28373	-6.7639e-10
44902437	chr19:44902437:AC:A	1.43945e-07	-1.23722e-10	-1.60409
44902674	chr19:44902674:G:A	1.41643e-07	-1.23722e-10	-1.62021
44903416	chr19:44903416:G:A	4.36305e-08	-1.61145	-1.18631
44903541	chr19:44903541:G:C	1.64789e-07	-1.23722e-10	-1.46885
44903874	chr19:44903874:A:G	2.29144e-07	-1.23722e-10	-1.13917
44903969	chr19:44903969:C:A	1.88044e-06	-1.23722e-10	0.965744
44903986	chr19:44903986:A:G	1.85461e-07	-1.23722e-10	-1.35067
44904069	chr19:44904069:G:A	1.41423e-07	-1.23722e-10	-1.62176
44904152	chr19:44904152:C:T	1.37739e-07	-1.23722e-10	-1.64816
44904180	chr19:44904180:G:T	1.36371e-07	-1.23722e-10	-1.65814
44904820	chr19:44904820:C:T	1.44863e-07	-1.23722e-10	-1.59773
44905307	chr19:44905307:A:T	8.25027e-08	-1.16161	-0.999072
44905371	chr19:44905371:T:C	4.96651e-08	-1.07353	-1.59469
44905579	chr19:44905579:T:G	2.70952e-08	-1.60763	-1.66653
44905910	chr19:44905910:C:G	4.69309e-08	-1.11473	-1.61011
44905978	chr19:44905978:G:A	1.64086e-07	-1.23722e-10	-1.47313
44906026	chr19:44906026:C:A	1.43861e-07	-1.23722e-10	-1.60467
44906745	chr19:44906745:G:A	3.13977e-07	-0.0818344	-0.742363
44907016	chr19:44907016:G:A	1.44215e-06	-1.23722e-10	0.700375
44907291	chr19:44907291:A:G	1.39061e-06	-1.23722e-10	0.663984
44908684	chr19:44908684:T:C	9.62068e-08	-0.340732	-1.66628
44908783	chr19:44908783:C:T	1.24518e-06	-1.23722e-10	0.553518
44909698	chr19:44909698:A:C	6.26106e-08	-1.55703	-0.879557
44910109	chr19:44910109:T:C	4.45391e-08	-1.48281	-1.29434
44910319	chr19:44910319:C:T	3.83386e-08	-1.60319	-1.32387
44910852	chr19:44910852:T:C	2.17884e-07	-1.23722e-10	-1.18956
44910882	chr19:44910882:T:TTTG	5.53145e-07	-1.23722e-10	-0.257896
44910884	chr19:44910884:C:T	4.96854e-07	-1.23722e-10	-0.365221
44911135	chr19:44911135:G:T	4.0881e-07	-0.560266	-6.7639e-10
44911142	chr19:44911142:C:A	3.61389e-07	0.0326673	-0.71623
44911194	chr19:44911194:T:C	4.3421e-08	-1.1407	-1.66187
44911630	chr19:44911630:A:G	1.43826e-07	-1.23722e-10	-1.60491
44912028	chr19:44912028:T:G	1.45686e-07	-1.59206	-6.7639e-10
44912383	chr19:44912383:G:A	2.0629e-07	0.0856138	-1.32985
44912693	chr19:44912693:C:T	1.38466e-07	-1.23722e-10	-1.6429
44912842	chr19:44912842:G:A	1.73163e-07	-1.41928	-6.7639e-10
44912921	chr19:44912921:G:T	4.19018e-08	-1.61055	-1.22764
44913221	chr19:44913221:A:G	4.19564e-08	-1.19452	-1.64236
44913421	chr19:44913421:A:G	8.01748e-07	-1.23722e-10	0.113278
44913436	chr19:44913436:G:A	7.51212e-07	-1.23722e-10	0.0481711
44913484	chr19:44913484:C:T	5.6186e-08	-1.61769	-0.927158
44913943	chr19:44913943:G:A	1.62076e-07	-1.48545	-6.7639e-10
44914318	chr19:44914318:A:T	2.91706e-07	-0.897771	-6.7639e-10
44914487	chr19:44914487:G:A	1.46604e-07	-1.58578	-6.7639e-10
44914829	chr19:44914829:G:A	1.78455e-07	-1.23722e-10	-1.38918
44914939	chr19:44914939:C:G	1.44677e-07	-1.59901	-6.7639e-10
44915189	chr19:44915189:C:T	1.43016e-07	-1.23722e-10	-1.61056
44915305	chr19:44915305:C:T	1.35239e-07	-1.23722e-10	-1.66647
44915347	chr19:44915347:G:A	3.00511e-07	-1.23722e-10	-0.868033
44915533	chr19:44915533:T:C	1.49278e-07	-1.58219	0.0144823
44915704	chr19:44915704:T:C	1.35231e-07	-1.23722e-10	-1.66653
44917086	chr19:44917086:G:A	1.3534e-07	-1.23722e-10	-1.66573
44917843	chr19:44917843:G:A	1.1841e-07	-1.20011	-0.599252
44917906	chr19:44917906:G:A	1.74759e-07	-1.23722e-10	-1.41011
44917947	chr19:44917947:C:T	5.53588e-08	-1.53937	-1.02031
44918628	chr19:44918628:C:T	1.75869e-07	-1.23722e-10	-1.40378
44918633	chr19:44918633:TC:T	7.17167e-07	-1.23722e-10	0.00179139
44918715	chr19:44918715:AG:A	1.43681e-07	-1.61767	0.0117508
44919304	chr19:44919304:T:G	1.47724e-07	-1.57817	-6.7639e-10
44919380	chr19:44919380:G:C	1.69788e-07	-1.23722e-10	-1.43897
44919589	chr19:44919589:G:A	4.40213e-07	0.300269	-0.786527
44919689	chr19:44919689:A:G	2.92564e-07	0.0578942	-0.952727
44920379	chr19:44920379:G:A	4.61297e-08	-1.61732	-1.12474
44920677	chr19:44920677:G:A	1.70978e-07	-1.23722e-10	-1.43198
44921360	chr19:44921360:T:G	2.07602e-07	-1.23789	-6.7639e-10
44921809	chr19:44921809:G:A	7.26652e-08	-1.23993	-1.04772
44921914	chr19:44921914:G:A	4.58165e-07	-1.23722e-10	-0.446288
44922203	chr19:44922203:A:G	3.63175e-08	-1.31543	-1.66579
44922241	chr19:44922241:G:A	1.6156e-07	-1.23722e-10	-1.48864
44922848	chr19:44922848:C:T	2.93854e-08	-1.60939	-1.58362
44923380	chr19:44923380:A:C	2.98907e-08	-1.61723	-1.55874
44923535	chr19:44923535:G:A	2.30293e-07	0.330657	-1.46482
44923556	chr19:44923556:C:T	2.06312e-07	-1.23722e-10	-1.24413
44924391	chr19:44924391:C:G	1.49936e-07	-1.56331	-6.7639e-10
44924977	chr19:44924977:G:A	1.58068e-07	-0.0466262	-1.46386
44925202	chr19:44925202:C:T	8.67088e-08	-1.57344	-0.537524
44927160	chr19:44927160:T:C	3.08683e-08	-1.56158	-1.58221
44928009	chr19:44928009:T:A	1.79381e-07	-1.23722e-10	-1.384
44928196	chr19:44928196:G:A	2.97124e-08	-1.56116	-1.62079
44928285	chr19:44928285:G:A	1.91118e-07	-1.23722e-10	-1.32062
44928379	chr19:44928379:A:G	3.78828e-08	-1.49757	-1.44145
44928401	chr19:44928401:A:G	1.55354e-07	-1.051	-0.476814
44928538	chr19:44928538:G:A	1.67469e-07	-1.23722e-10	-1.45272
44928640	chr19:44928640:G:A	3.55341e-08	-1.49908	-1.50395
44928832	chr19:44928832:T:C	3.41003e-08	-1.52748	-1.51673
44928970	chr19:44928970:GATT:G	4.20515e-07	-0.532036	-6.7639e-10
44929263	chr19:44929263:G:T	2.70813e-07	-1.23722e-10	-0.972087
44929388	chr19:44929388:C:T	1.42898e-07	-1.61139	-6.7639e-10
44929745	chr19:44929745:C:T	1.59229e-07	-1.23722e-10	-1.50317
44930635	chr19:44930635:C:T	2.84527e-07	-1.23722e-10	-0.922688
44931109	chr19:44931109:A:T	1.65614e-07	-1.23722e-10	-1.46385
44931405	chr19:44931405:C:T	1.41259e-07	-1.23722e-10	-1.62292
44931624	chr19:44931624:C:T	2.20869e-07	-1.23722e-10	-1.17595
44932201	chr19:44932201:A:C	1.7958e-07	-1.23722e-10	-1.38289
44932209	chr19:44932209:C:CT	3.34754e-08	-1.58409	-1.47861
44932268	chr19:44932268:T:G	1.42187e-07	-1.61637	-6.7639e-10
44932404	chr19:44932404:C:T	1.35259e-07	-1.23722e-10	-1.66633
44932519	chr19:44932519:T:A	1.94285e-07	-1.23722e-10	-1.30419
44932556	chr19:44932556:G:A	1.54819e-07	-1.23722e-10	-1.53126
44932959	chr19:44932959:A:G	1.5523e-07	-0.675775	-0.852834
44932987	chr19:44932987:T:C	1.70822e-07	-0.663736	-0.769156
44932990	chr19:44932990:T:C	1.66143e-07	-0.678109	-0.78256
44933142	chr19:44933142:G:A	1.78652e-07	-1.23722e-10	-1.38808
44933158	chr19:44933158:A:C	1.57916e-07	-1.23722e-10	-1.51145
44933400	chr19:44933400:G:A	3.29048e-08	-1.61619	-1.46371
44933560	chr19:44933560:G:A	2.63731e-07	-1.23722e-10	-0.998587
44935386	chr19:44935386:A:G	4.92847e-08	-1.00948	-1.66643
44936004	chr19:44936004:G:A	1.39893e-07	-1.23722e-10	-1.63264
44936349	chr19:44936349:T:TC	1.42001e-07	-1.23722e-10	-1.61769
44936690	chr19:44936690:C:T	2.62849e-06	-1.23722e-10	1.30065
44937013	chr19:44937013:C:T	1.40984e-07	-1.23722e-10	-1.62487
44937017	chr19:44937017:C:T	2.4824e-07	-1.23722e-10	-1.05912
44937272	chr19:44937272:G:A	6.09019e-08	-0.798183	-1.66607
44937504	chr19:44937504:A:T	3.32826e-08	-1.40215	-1.66633
44938331	chr19:44938331:A:G	1.63856e-07	-1.23722e-10	-1.47453
44938353	chr19:44938353:A:C	5.3566e-08	-0.953735	-1.63887
44938770	chr19:44938770:G:A	6.247e-07	-1.23722e-10	-0.136246
44938870	chr19:44938870:T:C	1.48363e-07	-1.23722e-10	-1.57385
44939271	chr19:44939271:C:G	3.34129e-08	-1.39835	-1.66622
44940247	chr19:44940247:A:G	4.71865e-08	-1.11	-1.60941
44940390	chr19:44940390:T:C	5.47479e-08	-1.19179	-1.37899
44940442	chr19:44940442:T:C	1.51151e-07	-1.55524	-6.7639e-10
44940472	chr19:44940472:C:T	2.58895e-07	-1.23722e-10	-1.01709
44940667	chr19:44940667:T:C	1.38614e-07	-1.23722e-10	-1.64182
44940825	chr19:44940825:G:A	1.91514e-07	-1.31855	-6.7639e-10
44940869	chr19:44940869:C:T	1.47827e-07	-1.57747	-6.7639e-10
44941009	chr19:44941009:A:C	2.86416e-07	-1.23722e-10	-0.916073
44941109	chr19:44941109:C:T	1.35554e-07	-1.23722e-10	-1.66415
44941370	chr19:44941370:TCTC:T	5.12712e-08	-1.09532	-1.54107
44941389	chr19:44941389:G:A	5.4604e-08	-0.973548	-1.59986
44941485	chr19:44941485:A:G	4.41086e-08	-1.55611	-1.23075
44942249	chr19:44942249:A:G	2.2503e-07	-1.15728	-6.7639e-10
44942260	chr19:44942260:G:A	1.22256e-06	0.535185	-6.7639e-10
44942473	chr19:44942473:G:A	1.44732e-06	-1.23722e-10	0.70395
44942779	chr19:44942779:TCTCA:T	3.16349e-07	-1.23722e-10	-0.816671
44942822	chr19:44942822:G:A	3.16628e-07	-1.23722e-10	-0.815788
44943146	chr19:44943146:A:C	1.42232e-07	-1.23722e-10	-1.61606
44943840	chr19:44943840:C:T	1.55003e-07	-1.23722e-10	-1.53007
44943904	chr19:44943904:T:C	1.19279e-07	-1.41169	-0.380356
44944048	chr19:44944048:G:T	1.5217e-07	-1.23722e-10	-1.54852
44944252	chr19:44944252:A:G	1.83974e-07	-1.23722e-10	-1.35872
44944644	chr19:44944644:G:A	1.41741e-07	-1.23722e-10	-1.61951
44944779	chr19:44944779:T:C	6.96804e-08	-1.10941	-1.22018
44944783	chr19:44944783:C:T	1.36896e-07	-1.23722e-10	-1.6543
44944873	chr19:44944873:C:T	2.00223e-07	-1.23722e-10	-1.27409
44945073	chr19:44945073:G:A	3.68025e-07	-1.23722e-10	-0.665366
44945435	chr19:44945435:G:A	1.36784e-07	-1.23722e-10	-1.65511
44945772	chr19:44945772:G:A	2.09805e-07	-1.23722e-10	-1.22734
44945814	chr19:44945814:C:T	3.30177e-07	-1.23722e-10	-0.773889
44946027	chr19:44946027:T:G	1.72931e-07	-1.48309	0.0624717
44946125	chr19:44946125:G:A	1.61473e-07	-1.23722e-10	-1.48918
44946436	chr19:44946436:C:T	2.2319e-07	-1.16549	-6.7639e-10
44946675	chr19:44946675:G:A	7.51823e-07	-1.23722e-10	0.0489846
44946776	chr19:44946776:C:T	6.40981e-08	-1.61357	-0.799534
44946843	chr19:44946843:A:C	7.38205e-07	-1.23722e-10	0.0307046
44946924	chr19:44946924:A:G	7.21861e-07	-1.23722e-10	0.00831628
44946995	chr19:44946995:T:C	1.8565e-07	-0.33833	-1.01133
44947071	chr19:44947071:G:A	7.30499e-08	-1.40366	-0.878714
44947151	chr19:44947151:T:C	2.677e-07	-1.61745	0.6338
44947520	chr19:44947520:C:G	1.32308e-07	-0.554206	-1.13418
44947595	chr19:44947595:A:G	6.12385e-08	-1.23893	-1.21981
44947615	chr19:44947615:A:G	3.06886e-07	-1.61765	0.770606
44947739	chr19:44947739:G:A	7.99444e-07	-1.23722e-10	0.110399
44947845	chr19:44947845:G:A	1.39658e-07	-1.23722e-10	-1.63432
44947933	chr19:44947933:G:A	5.90983e-08	-1.23514	-1.25917
44948185	chr19:44948185:A:G	3.25612e-07	-1.60706	0.819253
44948277	chr19:44948277:T:G	2.08032e-07	-1.23722e-10	-1.23583
44948399	chr19:44948399:T:G	8.83122e-08	-1.40929	-0.683346
44948477	chr19:44948477:C:T	1.63363e-07	-1.23722e-10	-1.47754
44948904	chr19:44948904:G:A	4.28106e-07	-1.23722e-10	-0.514145
44949044	chr19:44949044:C:T	5.54183e-07	-1.23722e-10	-0.256022
44949098	chr19:44949098:A:C	3.05153e-07	-1.23722e-10	-0.852705
44949172	chr19:44949172:A:C	1.35268e-07	-1.23722e-10	-1.66626
44949339	chr19:44949339:C:T	3.63576e-07	-1.23722e-10	-0.677527
44949437	chr19:44949437:G:GT	3.6621e-08	-1.44998	-1.52292
44949555	chr19:44949555:C:T	3.58138e-08	-1.47854	-1.51664
44949588	chr19:44949588:G:A	4.91788e-08	-1.44237	-1.23568
44949887	chr19:44949887:C:T	2.14172e-07	-1.60271	0.395974
44949894	chr19:44949894:T:G	2.15733e-07	-1.60262	0.403144
44949908	chr19:44949908:C:T	2.10299e-07	-1.60078	0.375792
44949982	chr19:44949982:G:A	3.58776e-08	-1.44027	-1.55313
44950196	chr19:44950196:A:G	3.90073e-07	-1.23722e-10	-0.607184
44950399	chr19:44950399:G:A	1.95557e-07	-1.60243	0.304761
44950506	chr19:44950506:A:G	8.74043e-08	-0.779676	-1.3233
44950621	chr19:44950621:G:A	2.20006e-07	-1.60361	0.423744
44950979	chr19:44950979:G:A	8.19052e-08	-1.60511	-0.562841
44951193	chr19:44951193:G:A	1.35637e-07	-1.23722e-10	-1.66353
44951429	chr19:44951429:T:C	2.4284e-07	-1.60298	0.521866
44952070	chr19:44952070:C:T	1.35243e-07	-1.23722e-10	-1.66645
44952449	chr19:44952449:C:T	2.00607e-07	-1.59809	0.325918
44952451	chr19:44952451:C:T	4.33869e-08	-1.55736	-1.246
44952570	chr19:44952570:T:C	1.546e-07	-1.23722e-10	-1.53267
44952644	chr19:44952644:C:G	2.16402e-07	-1.60932	0.412937
44952648	chr19:44952648:C:T	2.19081e-07	-1.60534	0.421265
44952664	chr19:44952664:A:G	2.18526e-07	-1.61411	0.427498
44952709	chr19:44952709:C:T	2.44804e-07	-1.59859	0.525533
44952727	chr19:44952727:TA:T	2.29587e-07	-1.60503	0.467794
44952730	chr19:44952730:T:C	2.11554e-07	-1.60238	0.38334
44952792	chr19:44952792:CAG:C	4.09789e-07	-1.23722e-10	-0.557874
44952844	chr19:44952844:G:A	8.52978e-08	-1.61131	-0.516054
44952846	chr19:44952846:T:G	1.46766e-07	-1.58467	-6.7639e-10
44952989	chr19:44952989:T:C	1.00883e-07	-1.60791	-0.35164
44953240	chr19:44953240:T:C	2.35074e-07	-1.60194	0.48833
44953336	chr19:44953336:G:A	1.36017e-07	-1.23722e-10	-1.66073
44953553	chr19:44953553:G:C	4.06205e-07	-1.23722e-10	-0.566659
44953684	chr19:44953684:G:A	2.30197e-07	-1.60647	0.471888
44953695	chr19:44953695:C:A	1.35237e-07	-1.23722e-10	-1.66649
44953848	chr19:44953848:A:G	2.37875e-07	-1.60827	0.5065
44953923	chr19:44953923:T:C	7.91629e-08	-1.61642	-0.585592
44953968	chr19:44953968:G:A	2.43477e-07	-1.60906	0.530565
44954036	chr19:44954036:C:T	7.25809e-08	-1.61455	-0.67426
44954062	chr19:44954062:G:A	8.0964e-08	-1.6152	-0.56431
44954120	chr19:44954120:G:A	8.22388e-08	-1.61343	-0.550462
44954136	chr19:44954136:T:C	3.96218e-08	-1.49432	-1.39982
44954310	chr19:44954310:T:C	2.21058e-07	-1.61617	0.441078
44954436	chr19:44954436:AG:A	1.82719e-07	-1.23722e-10	-1.36557
44954474	chr19:44954474:C:T	1.36151e-07	-1.23722e-10	-1.65975
44954515	chr19:44954515:C:T	1.41933e-07	-1.23722e-10	-1.61816
44954889	chr19:44954889:A:C	3.54188e-07	-1.60729	0.903601
44955206	chr19:44955206:A:G	1.87812e-07	-1.33808	-6.7639e-10
44955209	chr19:44955209:A:G	3.45745e-07	-0.727814	-6.7639e-10
44955336	chr19:44955336:C:T	1.88023e-07	-1.33695	-6.7639e-10
44955762	chr19:44955762:GGT:G	1.35608e-07	-1.23722e-10	-1.66375
44955835	chr19:44955835:T:C	3.91259e-07	-1.23722e-10	-0.604146
44956096	chr19:44956096:C:T	2.63279e-07	-1.23722e-10	-1.0003
44956594	chr19:44956594:T:C	2.89602e-07	-1.60416	0.699149
44956997	chr19:44956997:G:A	1.70507e-07	-1.43474	-6.7639e-10
44957155	chr19:44957155:T:C	2.01636e-07	-1.23722e-10	-1.26705
44957255	chr19:44957255:A:C	3.93969e-07	-1.23722e-10	-0.597246
44957435	chr19:44957435:G:C	4.34015e-08	-1.24737	-1.55565
44957648	chr19:44957648:T:G	1.51917e-07	-1.23722e-10	-1.55018
44957750	chr19:44957750:A:G	3.25284e-08	-1.43655	-1.65485
44958085	chr19:44958085:G:C	3.43497e-08	-1.61353	-1.42339
44958703	chr19:44958703:C:T	1.83655e-07	-1.23722e-10	-1.36046
44958723	chr19:44958723:C:T	1.4297e-07	-1.61089	-6.7639e-10
44958739	chr19:44958739:A:G	5.77376e-08	-1.38526	-1.13234
44959006	chr19:44959006:C:T	2.77483e-07	-1.23722e-10	-0.947758
44959021	chr19:44959021:G:A	2.01462e-07	-1.23722e-10	-1.26792
44959052	chr19:44959052:C:T	1.48214e-07	-1.23722e-10	-1.57486
44959657	chr19:44959657:C:T	2.77384e-07	-1.23722e-10	-0.948115
44959790	chr19:44959790:A:G	2.78364e-07	-1.23722e-10	-0.944588
44959861	chr19:44959861:T:C	2.75929e-07	-1.23722e-10	-0.953374
44959902	chr19:44959902:T:C	2.01211e-07	-1.23722e-10	-1.26916
44959999	chr19:44959999:C:G	8.68247e-08	-0.727251	-1.38238
44960128	chr19:44960128:C:T	1.42086e-07	-1.61708	-6.7639e-10
44960282	chr19:44960282:C:T	2.88635e-07	-1.23722e-10	-0.908356
44960283	chr19:44960283:T:A	1.43356e-07	-1.60819	-6.7639e-10
44960444	chr19:44960444:G:A	2.77155e-07	-1.23722e-10	-0.948941
44960477	chr19:44960477:C:T	2.77483e-07	-1.23722e-10	-0.947758
44960629	chr19:44960629:A:G	1.96555e-07	-1.23722e-10	-1.29258
44960883	chr19:44960883:CTG:C	2.76806e-07	-1.23722e-10	-0.950198
44960910	chr19:44960910:A:AG	1.8925e-07	-1.23722e-10	-1.33045
44960933	chr19:44960933:G:A	2.83497e-07	-1.23722e-10	-0.926314
44960972	chr19:44960972:C:T	2.60817e-07	-1.23722e-10	-1.0097
44961024	chr19:44961024:G:A	1.35407e-07	-1.23722e-10	-1.66523
44961102	chr19:44961102:T:C	1.79728e-07	-1.23722e-10	-1.38207
44961706	chr19:44961706:C:T	5.11226e-08	-1.3227	-1.31659
44961927	chr19:44961927:A:G	1.37307e-07	-1.23722e-10	-1.6513
44962025	chr19:44962025:G:A	1.42988e-07	-1.23722e-10	-1.61076
44962381	chr19:44962381:G:A	2.11226e-07	-1.23722e-10	-1.22059
44962645	chr19:44962645:C:G	1.61314e-07	-1.23722e-10	-1.49016
44962801	chr19:44962801:T:C	3.13871e-07	-1.59125	0.766713
44962887	chr19:44962887:T:C	4.59335e-07	-1.60508	1.16135
44962929	chr19:44962929:A:G	2.25412e-07	-1.23722e-10	-1.15559
44962950	chr19:44962950:G:A	5.3095e-08	-1.38979	-1.21164
44962985	chr19:44962985:A:G	2.38149e-07	-1.23722e-10	-1.10062
44963068	chr19:44963068:T:C	3.90374e-07	-1.58221	0.975796
44963390	chr19:44963390:A:G	2.26809e-07	-1.23722e-10	-1.14941
44963535	chr19:44963535:C:A	4.06895e-08	-1.22046	-1.64709
44963583	chr19:44963583:C:T	1.354e-07	-1.23722e-10	-1.66529
44963636	chr19:44963636:T:C	1.35356e-07	-1.23722e-10	-1.66561
44963679	chr19:44963679:G:A	1.8085e-07	-1.23722e-10	-1.37585
44963875	chr19:44963875:C:T	1.44975e-07	-1.59696	-6.7639e-10
44963894	chr19:44963894:A:T	1.69077e-07	-1.23722e-10	-1.44317
44964441	chr19:44964441:G:A	3.24002e-08	-1.61769	-1.47766
44964661	chr19:44964661:A:G	3.27986e-07	-1.23722e-10	-0.780545
44965186	chr19:44965186:T:C	1.90882e-07	-1.23722e-10	-1.32186
44965388	chr19:44965388:C:T	3.58989e-08	-1.51941	-1.4734
44965586	chr19:44965586:A:G	1.98893e-07	-1.23722e-10	-1.28075
44965698	chr19:44965698:C:T	1.365e-07	-1.23722e-10	-1.65719
44965896	chr19:44965896:G:A	3.06602e-07	-1.23722e-10	-0.847967
44966100	chr19:44966100:A:C	1.92209e-07	-1.23722e-10	-1.31493
44966284	chr19:44966284:G:A	1.91623e-07	-1.23722e-10	-1.31798
44966511	chr19:44966511:G:A	1.42152e-07	-1.61662	-6.7639e-10
44966550	chr19:44966550:G:A	2.43528e-07	-1.23722e-10	-1.07829
44966557	chr19:44966557:A:G	1.35992e-07	-1.23722e-10	-1.66092
44966935	chr19:44966935:A:G	5.16071e-08	-1.34363	-1.28623
44967041	chr19:44967041:T:C	2.94452e-07	-1.58844	0.700039
44967068	chr19:44967068:C:T	1.54136e-07	-1.23722e-10	-1.53568
44967087	chr19:44967087:C:T	1.31419e-07	-1.54193	-0.1532
44967168	chr19:44967168:A:G	1.35311e-07	-1.23722e-10	-1.66594
44967220	chr19:44967220:G:A	3.91522e-07	-1.23722e-10	-0.603474
44967656	chr19:44967656:C:T	1.42143e-07	-1.61668	-6.7639e-10
44967808	chr19:44967808:A:C	3.93019e-07	-1.23722e-10	-0.599658
44967850	chr19:44967850:A:G	1.41871e-07	-1.23722e-10	-1.6186
44968334	chr19:44968334:G:C	3.90538e-07	-1.23722e-10	-0.60599
44968485	chr19:44968485:A:G	1.01287e-07	-0.789178	-1.16638
44968587	chr19:44968587:A:G	3.18047e-07	-1.23722e-10	-0.811318
44968864	chr19:44968864:C:G	8.254e-07	-1.23722e-10	0.142352
44969004	chr19:44969004:T:A	8.44993e-07	-0.871079	1.03689
44969024	chr19:44969024:A:C	1.41914e-07	-1.23722e-10	-1.61829
44969194	chr19:44969194:G:A	1.46922e-07	-1.23722e-10	-1.58362
44969392	chr19:44969392:C:T	9.46682e-07	-0.808276	1.08772
44969749	chr19:44969749:A:G	1.40642e-07	-1.23722e-10	-1.6273
44969810	chr19:44969810:A:C	4.29807e-08	-1.53669	-1.27608
44969840	chr19:44969840:A:G	2.96388e-08	-1.61554	-1.56889
44969849	chr19:44969849:G:A	5.9336e-06	-1.23722e-10	2.11487
44971019	chr19:44971019:T:C	1.36069e-07	-1.23722e-10	-1.66035
44971334	chr19:44971334:TA:T	1.75875e-07	-0.93024	-0.473505
44971423	chr19:44971423:C:T	3.22661e-08	-1.61131	-1.48819
44971580	chr19:44971580:T:G	3.17883e-08	-1.61631	-1.49811
44971619	chr19:44971619:C:T	3.1399e-08	-1.61385	-1.51289
44971648	chr19:44971648:G:A	3.42832e-07	-1.23722e-10	-0.736277
44972308	chr19:44972308:C:T	1.80407e-07	-1.23722e-10	-1.3783
44972456	chr19:44972456:A:G	2.74056e-08	-1.61034	-1.65243
44972513	chr19:44972513:T:C	1.42118e-07	-1.61686	-6.7639e-10
44972681	chr19:44972681:T:C	6.92988e-07	-0.831758	0.799254
44972782	chr19:44972782:T:C	3.3026e-07	-1.23722e-10	-0.773636
44973038	chr19:44973038:C:T	1.7768e-07	-1.23722e-10	-1.39353
44973156	chr19:44973156:C:T	4.36129e-07	-1.23722e-10	-0.495579
44973165	chr19:44973165:T:C	5.16868e-08	-1.39005	-1.23826
44973247	chr19:44973247:T:G	8.98086e-07	-0.659512	0.886262
44973854	chr19:44973854:C:T	6.19803e-07	-0.144115	-6.7639e-10
44973925	chr19:44973925:A:T	1.40333e-07	-1.23722e-10	-1.6295
44974124	chr19:44974124:G:A	8.93239e-08	-0.811857	-1.26939
44974193	chr19:44974193:T:G	4.22567e-07	-1.23722e-10	-0.52717
44974725	chr19:44974725:A:G	1.36439e-07	-1.23722e-10	-1.65764
44974826	chr19:44974826:G:C	4.4726e-07	-1.23722e-10	-0.470377
44975001	chr19:44975001:C:T	1.76563e-07	-1.23722e-10	-1.39984
44975028	chr19:44975028:A:G	2.22263e-07	-1.23722e-10	-1.16966
44975057	chr19:44975057:G:GAGAC	5.22599e-08	-1.41448	-1.20281
44975095	chr19:44975095:A:G	2.23696e-07	-1.16323	-6.7639e-10
44975101	chr19:44975101:G:C	3.2364e-07	-1.23722e-10	-0.793884
44975788	chr19:44975788:T:G	1.8237e-07	-1.36748	-6.7639e-10
44975976	chr19:44975976:C:T	3.1116e-07	-1.23722e-10	-0.833209
44976194	chr19:44976194:A:T	8.23399e-08	-1.59455	-0.568111
44976285	chr19:44976285:G:A	1.37075e-07	-1.23722e-10	-1.65299
44976345	chr19:44976345:C:T	2.67797e-07	-1.23722e-10	-0.983287
44976383	chr19:44976383:G:C	1.46723e-07	-1.23722e-10	-1.58497
44976402	chr19:44976402:C:T	1.37944e-07	-1.23722e-10	-1.64667
44976630	chr19:44976630:C:T	1.37075e-07	-1.23722e-10	-1.65299
44976917	chr19:44976917:G:A	3.18006e-07	-0.64575	-0.165696
44977079	chr19:44977079:A:C	1.99288e-07	-1.23722e-10	-1.27877
44977086	chr19:44977086:C:T	2.68018e-07	-1.23722e-10	-0.982464
44977189	chr19:44977189:C:T	2.50658e-07	-1.23722e-10	-1.04943
44977730	chr19:44977730:G:A	1.37305e-07	-1.23722e-10	-1.65131
44977804	chr19:44977804:A:G	4.52862e-07	-1.23722e-10	-0.457929
44977842	chr19:44977842:G:A	2.01538e-07	-1.23722e-10	-1.26754
44978055	chr19:44978055:A:G	1.37075e-07	-1.23722e-10	-1.65299
44978297	chr19:44978297:T:C	1.37029e-07	-1.23722e-10	-1.65332
44978470	chr19:44978470:T:C	1.37019e-07	-1.23722e-10	-1.6534
44978611	chr19:44978611:C:T	2.95763e-07	-1.23722e-10	-0.883959
44978627	chr19:44978627:C:T	3.35904e-08	-1.61519	-1.44409
44978728	chr19:44978728:A:G	5.04207e-07	-0.92657	0.576039
44978900	chr19:44978900:C:T	1.36602e-07	-1.23722e-10	-1.65645
44979020	chr19:44979020:G:A	3.70105e-07	-1.23722e-10	-0.659731
44979313	chr19:44979313:C:T	3.28887e-08	-1.60592	-1.47447
44979340	chr19:44979340:A:C	1.41024e-07	-1.23722e-10	-1.62459
44979384	chr19:44979384:C:T	1.37075e-07	-1.23722e-10	-1.65299
44979627	chr19:44979627:T:C	1.20835e-07	-1.47552	-0.303576
44979708	chr19:44979708:A:C	4.32439e-08	-1.4119	-1.39476
44980181	chr19:44980181:A:C	4.6516e-07	-1.33395	0.902818
44980464	chr19:44980464:G:A	3.49666e-07	-0.716537	-6.7639e-10
44980547	chr19:44980547:A:G	2.12182e-07	-1.23722e-10	-1.21607
44980587	chr19:44980587:G:A	4.72479e-07	-0.797699	0.382175
44980862	chr19:44980862:A:G	4.41375e-08	-1.41437	-1.37184
44981043	chr19:44981043:G:A	5.09382e-07	-1.23722e-10	-0.340318
44981107	chr19:44981107:C:T	1.99418e-07	-1.23722e-10	-1.27811
44982208	chr19:44982208:G:A	3.26126e-08	-1.60542	-1.4834
44982602	chr19:44982602:C:T	1.64283e-07	-1.23722e-10	-1.47192
44982891	chr19:44982891:G:A	5.76873e-07	-0.935539	0.719645
44982955	chr19:44982955:G:C	3.41748e-07	-1.23722e-10	-0.739443
44983430	chr19:44983430:G:C	5.08013e-08	-1.10668	-1.53891
44983473	chr19:44983473:C:T	7.04515e-07	-0.850833	0.834826
44983690	chr19:44983690:C:T	7.8485e-07	-0.982159	1.07413
44983782	chr19:44983782:G:A	1.35282e-07	-1.23722e-10	-1.66615
44983921	chr19:44983921:C:T	2.55807e-07	-1.00545	-0.0236386
44983949	chr19:44983949:G:A	1.41596e-07	-1.23722e-10	-1.62054
44984077	chr19:44984077:G:A	1.35306e-07	-1.23722e-10	-1.66598
44984163	chr19:44984163:A:C	5.9857e-07	-0.902395	0.723422
44984257	chr19:44984257:T:C	1.65078e-07	-1.23722e-10	-1.4671
44984262	chr19:44984262:A:G	1.43491e-07	-1.60724	-6.7639e-10
44984642	chr19:44984642:C:T	3.43211e-07	-1.23722e-10	-0.73517
44985057	chr19:44985057:G:T	1.35231e-07	-1.23722e-10	-1.66653
44985176	chr19:44985176:A:G	4.29902e-08	-1.41462	-1.39792
44985727	chr19:44985727:A:G	1.65682e-07	-1.55589	0.0924407
44985797	chr19:44985797:G:T	2.74593e-07	-1.23722e-10	-0.958229
44985976	chr19:44985976:G:A	1.39426e-07	-1.23722e-10	-1.63598
44986071	chr19:44986071:G:T	1.56432e-07	-1.23722e-10	-1.52089
44986416	chr19:44986416:C:T	2.73698e-07	-0.96149	-6.7639e-10
44986692	chr19:44986692:C:T	5.54429e-07	-0.846308	0.59073
44986781	chr19:44986781:C:T	1.35418e-07	-1.23722e-10	-1.66515
44986807	chr19:44986807:C:T	3.20807e-08	-1.59611	-1.50915
44987123	chr19:44987123:C:T	1.87007e-07	-1.23722e-10	-1.34237
44987312	chr19:44987312:A:G	4.07576e-07	-1.33574	0.772451
44987378	chr19:44987378:T:C	2.65481e-07	-1.02644	0.0344628
44987444	chr19:44987444:C:T	1.47495e-07	-1.57972	-6.7639e-10
44987774	chr19:44987774:C:T	2.62824e-07	-1.00203	-6.7639e-10
44988377	chr19:44988377:G:A	3.40155e-07	-1.23722e-10	-0.744116
44989101	chr19:44989101:G:T	1.37725e-07	-1.23722e-10	-1.64826
44989301	chr19:44989301:G:A	5.20807e-08	-1.51506	-1.10566
44989803	chr19:44989803:T:C	3.13307e-07	-1.28385	0.457514
44989804	chr19:44989804:G:A	1.60344e-07	-1.23722e-10	-1.49619
44989875	chr19:44989875:T:G	5.25995e-08	-1.26179	-1.34902
44989914	chr19:44989914:G:A	4.61011e-07	-1.23722e-10	-0.440095
44990382	chr19:44990382:C:G	1.35257e-07	-1.23722e-10	-1.66634
44990546	chr19:44990546:C:T	1.73876e-07	-1.23722e-10	-1.41518
44991442	chr19:44991442:G:A	2.09948e-07	-1.23722e-10	-1.22666
44991711	chr19:44991711:C:T	2.65231e-07	-1.23722e-10	-0.992914
44992424	chr19:44992424:A:G	3.14257e-07	-1.26219	0.438881
44992475	chr19:44992475:G:T	1.65929e-07	-1.23722e-10	-1.46195
44993366	chr19:44993366:T:G	3.02307e-08	-1.57076	-1.5939
44993518	chr19:44993518:A:G	1.31216e-07	-1.34575	-0.35093
44993636	chr19:44993636:T:A	1.47552e-07	-1.23722e-10	-1.57933
44993738	chr19:44993738:C:T	3.45418e-08	-1.59509	-1.43626
44994081	chr19:44994081:C:T	1.35567e-07	-1.23722e-10	-1.66405
44994319	chr19:44994319:T:C	1.04075e-07	-0.704266	-1.22414
44995855	chr19:44995855:A:C	1.65379e-07	-1.23722e-10	-1.46528
44996130	chr19:44996130:T:C	2.89119e-07	-1.35479	0.448114
44996176	chr19:44996176:A:G	5.23708e-07	-1.23722e-10	-0.312582
44996658	chr19:44996658:T:A	3.28677e-07	-1.23722e-10	-0.778441
44996664	chr19:44996664:T:C	4.27327e-08	-1.29885	-1.5197
44996741	chr19:44996741:C:T	1.59452e-07	-1.23722e-10	-1.50178
44997236	chr19:44997236:C:T	5.00106e-08	-1.08738	-1.5739
44997454	chr19:44997454:C:T	4.00526e-08	-1.24188	-1.64145
44997667	chr19:44997667:T:C	2.84489e-08	-1.559	-1.66641
44997818	chr19:44997818:G:A	1.60664e-07	-1.4942	-6.7639e-10
44998455	chr19:44998455:G:A	2.26587e-07	-1.23722e-10	-1.15039
44998687	chr19:44998687:C:T	1.49722e-07	-1.23722e-10	-1.56473
44998766	chr19:44998766:C:T	3.5923e-07	-0.689555	-6.7639e-10
44998920	chr19:44998920:C:T	1.94093e-07	-1.23722e-10	-1.30518
44999550	chr19:44999550:C:T	3.44374e-08	-1.61584	-1.41853
44999940	chr19:44999940:C:T	1.63439e-07	-1.23722e-10	-1.47708
45000008	chr19:45000008:A:G	3.90359e-07	-1.23722e-10	-0.60645
45000254	chr19:45000254:AT:A	4.80469e-08	-1.11337	-1.58797
45000831	chr19:45000831:T:A	4.08437e-07	-1.23722e-10	-0.561179
45001091	chr19:45001091:C:G	3.31484e-07	-1.07893	0.308994
45001269	chr19:45001269:C:T	1.47453e-06	0.722575	-6.7639e-10
45001765	chr19:45001765:G:T	2.45659e-07	-1.23722e-10	-1.06957
45001804	chr19:45001804:A:G	3.05456e-07	-1.23722e-10	-0.851712
45001919	chr19:45001919:C:A	3.97274e-07	-0.588891	-6.7639e-10
45002407	chr19:45002407:C:G	1.77744e-07	-1.23722e-10	-1.39317
45002519	chr19:45002519:A:T	1.36062e-07	-1.23722e-10	-1.66041
45003514	chr19:45003514:T:A	1.65794e-07	-0.885088	-0.577683
45003549	chr19:45003549:A:G	1.92139e-07	-1.23722e-10	-1.3153
45003567	chr19:45003567:T:C	3.77385e-07	-1.23722e-10	-0.64025
45004283	chr19:45004283:C:T	2.04784e-07	-1.23722e-10	-1.25156
45004284	chr19:45004284:G:A	1.22917e-05	2.93712	-0.0939563
45004438	chr19:45004438:G:A	1.45708e-07	-1.59191	-6.7639e-10
45004697	chr19:45004697:A:G	2.55728e-07	-1.23722e-10	-1.0294
45004823	chr19:45004823:T:C	1.78e-07	-1.23722e-10	-1.39173
45005014	chr19:45005014:A:C	4.30399e-08	-1.38565	-1.42574
45005031	chr19:45005031:C:T	1.58572e-07	-1.23722e-10	-1.50731
45005087	chr19:45005087:C:T	3.24598e-08	-1.44387	-1.64964
45005439	chr19:45005439:G:T	1.62759e-07	-1.23722e-10	-1.48125
45005766	chr19:45005766:C:A	5.43015e-08	-1.19659	-1.38237
45005899	chr19:45005899:C:T	1.3991e-07	-1.23722e-10	-1.63252
45006244	chr19:45006244:G:A	1.3892e-07	-1.23722e-10	-1.63962
45007010	chr19:45007010:T:C	1.38997e-07	-1.23722e-10	-1.63907
45007268	chr19:45007268:TA:T	8.5424e-07	-1.612	1.78869
45008269	chr19:45008269:G:A	1.5114e-06	-1.23722e-10	0.747277
45008970	chr19:45008970:T:C	5.70486e-07	-1.23722e-10	-0.227029
45009106	chr19:45009106:A:C	7.18415e-07	-1.23722e-10	0.00353092
45009157	chr19:45009157:T:G	4.49562e-08	-1.34706	-1.42077
45009190	chr19:45009190:C:T	1.37123e-07	-1.23722e-10	-1.65264
45009206	chr19:45009206:G:A	2.82368e-08	-1.61306	-1.61983
45009418	chr19:45009418:A:G	6.33023e-07	-1.23722e-10	-0.12301
45009888	chr19:45009888:GGCCTTC:G	5.5319e-07	-1.52698	1.26916
45010159	chr19:45010159:C:T	4.12888e-08	-1.21605	-1.63687
45010240	chr19:45010240:T:G	2.70267e-08	-1.61138	-1.66531
45010293	chr19:45010293:C:T	3.01026e-08	-1.61584	-1.55307
45010481	chr19:45010481:A:G	4.13887e-07	-1.23722e-10	-0.547924
45010516	chr19:45010516:T:G	8.80807e-07	-1.23722e-10	0.207321
45010829	chr19:45010829:C:A	1.92856e-07	-1.31157	-6.7639e-10
45011174	chr19:45011174:A:T	1.50802e-06	-1.23722e-10	0.745033
45011214	chr19:45011214:G:A	5.77253e-08	-1.2837	-1.23412
45011232	chr19:45011232:G:A	1.55086e-07	-0.874145	-0.655389
45011247	chr19:45011247:C:T	9.38398e-07	-1.23722e-10	0.270658
45011408	chr19:45011408:C:T	1.36345e-07	-1.23722e-10	-1.65833
45011455	chr19:45011455:C:T	1.37268e-07	-1.23722e-10	-1.65158
45011488	chr19:45011488:A:G	1.52492e-07	-1.23722e-10	-1.5464
45011597	chr19:45011597:C:T	1.50072e-07	-1.5624	-6.7639e-10
45011859	chr19:45011859:G:C	1.44815e-07	-1.23722e-10	-1.59806
45012177	chr19:45012177:G:A	3.73611e-07	-1.23722e-10	-0.650302
45012595	chr19:45012595:T:C	1.68982e-07	-1.44373	-6.7639e-10
45012744	chr19:45012744:A:G	1.47587e-07	-1.23722e-10	-1.5791
45012792	chr19:45012792:T:C	4.90391e-07	-0.98684	0.608527
45013211	chr19:45013211:G:A	3.75637e-07	-1.52799	0.883092
45013373	chr19:45013373:T:A	4.12866e-08	-1.52517	-1.32781
45013437	chr19:45013437:G:C	1.51799e-07	-1.23722e-10	-1.55096
45013455	chr19:45013455:TAATCTGGATCTGTTCTTC:TACAATCTGGATCTGTTCTTC	4.84223e-08	-1.49294	-1.20062
45013491	chr19:45013491:C:T	1.3884e-06	-1.23722e-10	0.662389
45013623	chr19:45013623:G:A	5.85451e-08	-0.847676	-1.65604
45013959	chr19:45013959:T:C	1.36795e-07	-1.23722e-10	-1.65503
45014115	chr19:45014115:T:C	1.37291e-07	-1.23722e-10	-1.65141
45014666	chr19:45014666:C:T	1.79661e-07	-1.38244	-6.7639e-10
45014852	chr19:45014852:T:C	3.33021e-07	-1.23722e-10	-0.76531
45014965	chr19:45014965:T:C	3.50187e-08	-1.51581	-1.50183
45014988	chr19:45014988:C:T	1.80687e-07	-1.23722e-10	-1.37675
45015281	chr19:45015281:C:T	2.73579e-07	-1.23722e-10	-0.961926
45015373	chr19:45015373:AC:A	1.38592e-07	-1.23722e-10	-1.64198
45015595	chr19:45015595:C:T	1.78217e-06	-1.23722e-10	0.912071
45015842	chr19:45015842:G:A	1.2855e-07	-1.08115	-0.636053
45016009	chr19:45016009:T:A	1.36771e-07	-1.23722e-10	-1.65521
45016321	chr19:45016321:GAGAA:G	1.15544e-07	-0.323831	-1.50004
45016628	chr19:45016628:G:A	1.42858e-07	-1.23722e-10	-1.61166
45016776	chr19:45016776:G:C	1.44181e-07	-1.23722e-10	-1.60245
45017355	chr19:45017355:G:A	1.61472e-07	-1.48919	-6.7639e-10
45017695	chr19:45017695:C:T	1.35632e-07	-1.23722e-10	-1.66357
45017701	chr19:45017701:G:T	3.18661e-07	0.18854	-0.997928
45017786	chr19:45017786:C:T	1.1738e-06	0.133926	0.360557
45018168	chr19:45018168:A:G	3.34891e-08	-1.39599	-1.66631
45018229	chr19:45018229:C:T	1.01504e-07	-0.483408	-1.47002
45018246	chr19:45018246:T:C	6.90215e-07	-1.23722e-10	-0.0365139
45018352	chr19:45018352:T:C	1.36158e-07	-0.788569	-0.871133
45018576	chr19:45018576:C:T	7.96357e-07	-1.23722e-10	0.106531
45018718	chr19:45018718:C:A	1.38793e-07	-1.23722e-10	-1.64054
45018833	chr19:45018833:C:T	4.44667e-08	-1.49196	-1.28682
45018952	chr19:45018952:C:T	4.72954e-08	-1.46226	-1.25484
45019031	chr19:45019031:G:A	4.10471e-07	-0.556211	-6.7639e-10
45019385	chr19:45019385:C:T	8.12073e-07	0.0159015	0.110172
45019459	chr19:45019459:G:A	1.39049e-07	-1.23722e-10	-1.63869
45019474	chr19:45019474:C:T	5.32622e-07	-1.51973	1.22403
45019869	chr19:45019869:G:T	7.92513e-08	-0.570229	-1.63066
45020111	chr19:45020111:T:G	1.83389e-07	-0.866942	-0.494966
45020144	chr19:45020144:A:G	1.99284e-07	-1.23722e-10	-1.27879
45020325	chr19:45020325:G:A	2.53828e-07	0.0755135	-1.11237
45020402	chr19:45020402:T:C	1.59234e-07	-1.23722e-10	-1.50314
45020626	chr19:45020626:T:C	3.89036e-08	-1.25857	-1.65386
45020861	chr19:45020861:C:T	4.1192e-07	0.385303	-0.93799
45021034	chr19:45021034:G:T	1.71166e-07	-1.23722e-10	-1.43088
45021106	chr19:45021106:G:A	3.94863e-08	-1.48939	-1.40818
45021186	chr19:45021186:A:T	6.23295e-07	0.528285	-0.666781
45021604	chr19:45021604:A:T	7.34526e-08	-1.60449	-0.672385
45021780	chr19:45021780:A:G	1.44216e-07	-1.6022	-6.7639e-10
45021867	chr19:45021867:G:A	2.69861e-07	-1.23722e-10	-0.97561
45021937	chr19:45021937:C:T	1.35695e-07	-1.23722e-10	-1.6631
45022663	chr19:45022663:C:T	1.56373e-07	-0.0244333	-1.49684
45022774	chr19:45022774:G:C	4.99266e-07	-1.23722e-10	-0.360378
45023125	chr19:45023125:G:A	1.06644e-06	-1.23722e-10	0.398563
45023391	chr19:45023391:T:TC	1.43191e-07	-1.60934	-6.7639e-10
45023676	chr19:45023676:G:A	1.36709e-07	-1.23722e-10	-1.65566
45024310	chr19:45024310:C:T	3.84379e-08	-1.59697	-1.3275
45024371	chr19:45024371:C:G	6.12903e-07	-1.23722e-10	-0.15531
45024454	chr19:45024454:G:A	3.14336e-07	-0.823054	-6.7639e-10
45024598	chr19:45024598:G:A	1.80477e-07	-1.23722e-10	-1.37791
45024900	chr19:45024900:C:T	3.0179e-07	-1.23722e-10	-0.863784
45025040	chr19:45025040:G:A	1.37099e-07	-1.23722e-10	-1.65282
45025292	chr19:45025292:C:T	1.59102e-07	-1.23722e-10	-1.50397
45025541	chr19:45025541:T:C	5.10643e-08	-0.974285	-1.66615
45026449	chr19:45026449:G:A	8.39235e-08	-0.477198	-1.66641
45026567	chr19:45026567:A:G	5.151e-07	-1.23722e-10	-0.329156
45026748	chr19:45026748:A:G	7.32932e-08	-0.616595	-1.66245
45027034	chr19:45027034:C:A	1.4259e-07	-1.23722e-10	-1.61354
45027294	chr19:45027294:A:G	2.76974e-08	-1.5988	-1.65338
45027313	chr19:45027313:C:T	6.06257e-07	-1.23722e-10	-0.166212
45027316	chr19:45027316:G:GA	3.17989e-07	-0.811501	-6.7639e-10
45027794	chr19:45027794:T:C	1.60312e-07	-1.23722e-10	-1.49639
45027905	chr19:45027905:G:C	2.61555e-07	-1.23722e-10	-1.00687
45028258	chr19:45028258:G:A	2.04003e-07	-1.23722e-10	-1.25538
45028336	chr19:45028336:GT:G	1.35758e-07	-1.23722e-10	-1.66264
45028360	chr19:45028360:GT:G	1.66811e-07	-1.45665	-6.7639e-10
45028624	chr19:45028624:A:G	2.0354e-07	-1.23722e-10	-1.25765
45028751	chr19:45028751:G:T	8.78813e-08	-0.442223	-1.65531
45029187	chr19:45029187:C:T	3.07023e-07	-1.23722e-10	-0.846594
45029201	chr19:45029201:G:A	5.33741e-07	-1.23722e-10	-0.293607
45029367	chr19:45029367:A:G	1.04316e-06	-1.23722e-10	0.376492
45029939	chr19:45029939:G:A	1.44887e-07	-1.23722e-10	-1.59756
45029965	chr19:45029965:C:T	1.35717e-07	-1.23722e-10	-1.66294
45029996	chr19:45029996:T:C	3.53541e-07	-1.23722e-10	-0.705518
45030142	chr19:45030142:G:A	1.35853e-07	-1.23722e-10	-1.66194
45030185	chr19:45030185:A:G	5.45185e-07	-1.23722e-10	-0.272391
45030865	chr19:45030865:G:C	5.61702e-07	-1.23722e-10	-0.242545
45031102	chr19:45031102:A:G	3.41731e-08	-1.60341	-1.43867
45031122	chr19:45031122:T:C	1.52852e-07	-1.23722e-10	-1.54404
45031201	chr19:45031201:T:G	1.35549e-07	-1.23722e-10	-1.66419
45031231	chr19:45031231:G:A	2.2195e-07	-1.23722e-10	-1.17106
45031233	chr19:45031233:T:C	1.46748e-07	-1.23722e-10	-1.5848
45031241	chr19:45031241:T:A	3.10133e-07	-0.836516	-6.7639e-10
45031265	chr19:45031265:A:T	1.35463e-07	-1.23722e-10	-1.66482
45031374	chr19:45031374:T:C	1.46891e-07	-1.23722e-10	-1.58382
45031492	chr19:45031492:T:A	1.45662e-07	-1.23722e-10	-1.59222
45031736	chr19:45031736:C:T	7.25615e-08	-0.802481	-1.4866
45031827	chr19:45031827:C:T	1.38887e-07	-1.23722e-10	-1.63985
45032052	chr19:45032052:G:A	4.65896e-08	-1.11061	-1.62153
45032402	chr19:45032402:G:C	1.37713e-07	-1.23722e-10	-1.64835
45032803	chr19:45032803:T:C	3.41954e-07	-0.73884	-6.7639e-10
45033267	chr19:45033267:C:G	2.10227e-06	-1.23722e-10	1.07725
45033610	chr19:45033610:G:A	1.39845e-07	-1.23722e-10	-1.63298
45033762	chr19:45033762:C:T	3.61971e-08	-1.5055	-1.47904
45034127	chr19:45034127:C:T	2.52919e-07	-1.04045	-6.7639e-10
45034521	chr19:45034521:C:T	2.73103e-07	-0.963668	-6.7639e-10
45034943	chr19:45034943:C:T	2.0247e-07	-1.23722e-10	-1.26292
45035447	chr19:45035447:G:T	2.50599e-07	-1.23722e-10	-1.04966
45035902	chr19:45035902:G:A	1.72243e-07	-1.23722e-10	-1.42461
45035953	chr19:45035953:T:C	1.93849e-07	-1.23722e-10	-1.30644
45037108	chr19:45037108:G:A	1.74947e-07	-1.23722e-10	-1.40903
45037243	chr19:45037243:T:C	2.17832e-07	-1.18979	-6.7639e-10
45037358	chr19:45037358:A:C	2.64621e-07	-0.995217	-6.7639e-10
45037508	chr19:45037508:C:T	1.79666e-07	-1.23722e-10	-1.38242
45038156	chr19:45038156:G:T	3.17738e-07	0.761886	-1.57417
45038524	chr19:45038524:G:A	1.45204e-07	-1.59538	-6.7639e-10
45038872	chr19:45038872:A:C	1.35879e-07	-1.23722e-10	-1.66175
45038920	chr19:45038920:C:T	1.35864e-07	-1.23722e-10	-1.66187
45038922	chr19:45038922:T:C	1.7247e-07	-1.23722e-10	-1.42329
45039019	chr19:45039019:G:A	2.24153e-07	-1.23722e-10	-1.16119
45039362	chr19:45039362:A:C	1.61662e-07	-1.23722e-10	-1.48801
45039374	chr19:45039374:A:C	1.76445e-07	-1.23722e-10	-1.40051
45039567	chr19:45039567:C:A	3.82227e-07	-1.23722e-10	-0.627502
45039617	chr19:45039617:T:G	2.13897e-07	-1.23722e-10	-1.20802
45039860	chr19:45039860:C:T	1.96376e-07	-1.23722e-10	-1.29349
45040115	chr19:45040115:A:G	6.04393e-08	-0.856929	-1.61495
45040387	chr19:45040387:G:A	1.35489e-07	-1.23722e-10	-1.66462
45040497	chr19:45040497:A:G	4.18952e-07	-0.53576	-6.7639e-10
45040564	chr19:45040564:T:A	1.47705e-07	-1.23722e-10	-1.5783
45040672	chr19:45040672:C:T	1.4777e-07	-1.23722e-10	-1.57786
45040950	chr19:45040950:C:G	1.71292e-07	-1.23722e-10	-1.43015
45040989	chr19:45040989:G:A	2.22882e-07	-1.23722e-10	-1.16688
45041050	chr19:45041050:A:G	1.54281e-07	-1.23722e-10	-1.53474
45041705	chr19:45041705:C:G	1.37208e-07	-1.23722e-10	-1.65202
45042176	chr19:45042176:T:C	3.5854e-07	-0.738378	0.0469015
45042304	chr19:45042304:C:T	2.46102e-07	-0.515453	-0.552318
45042324	chr19:45042324:C:A	2.92506e-06	-1.23722e-10	1.40755
45042901	chr19:45042901:G:T	1.39089e-07	-1.23722e-10	-1.6384
45043040	chr19:45043040:A:G	1.74051e-07	-1.23722e-10	-1.41417
45043130	chr19:45043130:A:G	1.38397e-07	-1.23722e-10	-1.64339
45043361	chr19:45043361:G:A	2.97531e-07	-0.877997	-6.7639e-10
45043362	chr19:45043362:A:G	1.00173e-06	0.335965	-6.7639e-10
45043803	chr19:45043803:C:G	6.51498e-08	-0.986479	-1.41035
45044016	chr19:45044016:A:G	6.59911e-08	-0.941004	-1.44299
45044285	chr19:45044285:T:G	5.83945e-07	-1.23722e-10	-0.20371
45044325	chr19:45044325:G:A	1.78833e-07	0.217971	-1.60504
45044479	chr19:45044479:A:C	1.3834e-07	-1.23722e-10	-1.64381
45044540	chr19:45044540:C:T	2.41429e-07	-1.23722e-10	-1.08694
45044772	chr19:45044772:GGT:G	3.10359e-07	-0.835787	-6.7639e-10
45044997	chr19:45044997:G:A	1.7256e-07	0.183282	-1.60606
45045153	chr19:45045153:A:G	1.38281e-07	-1.23722e-10	-1.64423
45046598	chr19:45046598:C:T	5.85424e-07	-1.23722e-10	-0.201181
45046766	chr19:45046766:G:A	2.47927e-07	-1.06038	-6.7639e-10
45047149	chr19:45047149:A:G	3.31804e-07	-0.776101	0.00712816
45047229	chr19:45047229:C:T	5.57333e-07	-0.250353	-6.7639e-10
45047349	chr19:45047349:C:T	1.74679e-07	-1.23722e-10	-1.41056
45047767	chr19:45047767:T:C	1.40342e-07	-1.23722e-10	-1.62943
45048007	chr19:45048007:G:A	1.74665e-07	-1.41065	-6.7639e-10
45048364	chr19:45048364:G:A	1.382e-07	-1.23722e-10	-1.64481
45048475	chr19:45048475:G:A	1.46135e-07	-1.23722e-10	-1.58899
45049124	chr19:45049124:T:A	1.38313e-07	-1.23722e-10	-1.64399
45049447	chr19:45049447:T:C	2.56551e-07	-1.23722e-10	-1.02619
45049635	chr19:45049635:A:T	2.57446e-07	-1.02271	-6.7639e-10
45050001	chr19:45050001:A:C	2.19089e-07	-1.23722e-10	-1.18404
45050056	chr19:45050056:A:G	1.38577e-07	-1.23722e-10	-1.64209
45050282	chr19:45050282:C:T	2.7425e-07	-0.959477	-6.7639e-10
45050546	chr19:45050546:T:C	2.08345e-07	-1.23432	-6.7639e-10
45050639	chr19:45050639:G:A	1.42062e-07	-1.23722e-10	-1.61725
45050773	chr19:45050773:T:C	1.3835e-07	-1.23722e-10	-1.64373
45050962	chr19:45050962:G:A	1.37e-07	-1.23722e-10	-1.65353
45051032	chr19:45051032:A:G	2.83289e-07	-1.23722e-10	-0.92705
45051130	chr19:45051130:C:T	3.25367e-08	-1.47015	-1.621
45051240	chr19:45051240:G:A	1.38325e-07	-1.23722e-10	-1.64391
45051621	chr19:45051621:G:A	3.63211e-08	-1.61698	-1.36414
45051729	chr19:45051729:G:A	2.83208e-07	-0.927337	-6.7639e-10
45051730	chr19:45051730:A:G	2.84708e-07	-0.922053	-6.7639e-10
45051838	chr19:45051838:G:A	1.38262e-07	-1.23722e-10	-1.64436
45051992	chr19:45051992:T:C	1.41906e-07	-1.23722e-10	-1.61835
45052330	chr19:45052330:G:A	1.38729e-07	-1.23722e-10	-1.641
45052354	chr19:45052354:G:A	3.36125e-07	-1.23722e-10	-0.756034
45052435	chr19:45052435:G:C	1.92965e-07	-1.23722e-10	-1.31101
45052483	chr19:45052483:CT:C	1.44735e-07	-1.23722e-10	-1.59862
45052667	chr19:45052667:G:A	1.70495e-07	-1.23722e-10	-1.43481
45052999	chr19:45052999:C:T	1.61996e-07	-1.23722e-10	-1.48594
45053296	chr19:45053296:C:T	1.41919e-07	-1.23722e-10	-1.61826
45053500	chr19:45053500:C:T	2.7268e-07	-0.965217	-6.7639e-10
45053677	chr19:45053677:G:A	1.45218e-07	-1.59528	-6.7639e-10
45053960	chr19:45053960:G:A	3.77895e-07	-0.743711	0.104809
45054144	chr19:45054144:G:A	1.37107e-07	-1.23722e-10	-1.65276
45054166	chr19:45054166:T:C	1.38251e-07	-1.23722e-10	-1.64444
45054243	chr19:45054243:C:T	3.50822e-07	-1.23722e-10	-0.713239
45054430	chr19:45054430:A:G	1.38654e-07	-1.23722e-10	-1.64153
45054485	chr19:45054485:G:A	3.10679e-08	-1.56093	-1.57641
45054717	chr19:45054717:A:G	1.38263e-07	-1.23722e-10	-1.64436
45055130	chr19:45055130:C:T	1.43258e-07	-1.60887	-6.7639e-10
45055347	chr19:45055347:A:C	1.79219e-07	-1.23722e-10	-1.38491
45055497	chr19:45055497:C:A	1.38288e-07	-1.23722e-10	-1.64418
45055575	chr19:45055575:A:G	1.38288e-07	-1.23722e-10	-1.64418
45055757	chr19:45055757:T:C	1.38285e-07	-1.23722e-10	-1.6442
45056302	chr19:45056302:C:T	2.80735e-06	-1.23722e-10	1.36648
45057004	chr19:45057004:C:T	1.38288e-07	-1.23722e-10	-1.64418
45057038	chr19:45057038:T:C	3.64643e-06	-1.23722e-10	1.62799
45057115	chr19:45057115:T:C	3.72024e-07	-0.114872	-0.539686
45057713	chr19:45057713:T:A	2.83406e-07	-1.23722e-10	-0.926638
45057756	chr19:45057756:A:G	3.26593e-07	-1.23722e-10	-0.784803
45058215	chr19:45058215:C:T	3.63472e-06	-1.23722e-10	1.62477
45058233	chr19:45058233:T:C	2.38125e-07	-1.10072	-6.7639e-10
45058258	chr19:45058258:C:T	2.64834e-07	-1.23722e-10	-0.994414
45058372	chr19:45058372:T:C	1.37529e-07	-1.23722e-10	-1.64968
45058557	chr19:45058557:T:G	1.38301e-07	-1.23722e-10	-1.64409
45059053	chr19:45059053:C:A	2.90356e-07	-1.23722e-10	-0.902409
45059099	chr19:45059099:C:A	2.22997e-07	-1.16636	-6.7639e-10
45059116	chr19:45059116:C:G	1.05071e-07	-0.843157	-1.07572
45059255	chr19:45059255:T:C	6.02779e-07	-1.23722e-10	-0.171966
45059258	chr19:45059258:C:T	1.42823e-07	-1.61191	-6.7639e-10
45059782	chr19:45059782:G:A	1.73712e-07	-1.41612	-6.7639e-10
45059870	chr19:45059870:G:A	1.39548e-07	-1.23722e-10	-1.63511
45059875	chr19:45059875:G:T	1.39391e-07	-1.23722e-10	-1.63623
45059930	chr19:45059930:A:G	1.53377e-07	-0.0157071	-1.52491
45059997	chr19:45059997:T:C	5.97935e-08	-0.962982	-1.51964
45060437	chr19:45060437:G:A	1.93615e-07	-1.30765	-6.7639e-10
45060873	chr19:45060873:C:T	1.42118e-07	-1.23722e-10	-1.61686
45061764	chr19:45061764:G:A	4.15026e-07	-1.23722e-10	-0.545175
45062499	chr19:45062499:T:C	1.79316e-07	-1.23722e-10	-1.38437
45062822	chr19:45062822:T:G	7.43338e-07	-0.615408	0.653041
45062965	chr19:45062965:C:T	1.73233e-07	-1.23722e-10	-1.41888
45063162	chr19:45063162:C:T	2.79321e-07	-1.23722e-10	-0.941157
45063246	chr19:45063246:G:T	1.42542e-07	-1.23722e-10	-1.61388
45063695	chr19:45063695:C:T	3.75765e-07	-1.23722e-10	-0.644552
45064174	chr19:45064174:C:T	1.45588e-07	-1.23722e-10	-1.59274
45064291	chr19:45064291:G:A	2.08112e-07	-1.23722e-10	-1.23544
45064390	chr19:45064390:C:G	3.91598e-07	-0.603281	-6.7639e-10
45064903	chr19:45064903:C:T	2.06282e-07	-1.23722e-10	-1.24427
45065309	chr19:45065309:G:A	2.60606e-07	-1.23722e-10	-1.01051
45065392	chr19:45065392:A:G	1.96986e-07	-1.29038	-6.7639e-10
45065393	chr19:45065393:A:G	1.90247e-07	-1.32519	-6.7639e-10
45065400	chr19:45065400:A:G	1.67531e-07	-1.23722e-10	-1.45235
45065480	chr19:45065480:C:A	4.7167e-07	-1.23722e-10	-0.417238
45065510	chr19:45065510:G:A	1.35586e-07	-1.23722e-10	-1.66391
45065537	chr19:45065537:G:A	2.12849e-07	-0.951453	-0.26148
45065540	chr19:45065540:T:TAC	1.55304e-07	-1.23722e-10	-1.52813
45065589	chr19:45065589:T:G	1.35235e-07	-1.23722e-10	-1.66651
45065751	chr19:45065751:C:T	7.39145e-08	-0.888798	-1.38181
45065925	chr19:45065925:C:T	3.96665e-07	-1.23722e-10	-0.590426
45066483	chr19:45066483:T:C	1.38205e-07	-1.23722e-10	-1.64478
45066484	chr19:45066484:G:A	1.37224e-07	-1.23722e-10	-1.6519
45066685	chr19:45066685:C:T	1.73015e-07	-1.23722e-10	-1.42014
45067130	chr19:45067130:G:A	1.36985e-07	-1.23722e-10	-1.65365
45067170	chr19:45067170:C:T	2.35068e-07	-1.23722e-10	-1.11364
45067273	chr19:45067273:G:A	4.67925e-07	-1.23722e-10	-0.425208
45067715	chr19:45067715:G:A	1.42495e-07	-1.23722e-10	-1.61421
45068000	chr19:45068000:C:T	1.56244e-07	-1.23722e-10	-1.5221
45068523	chr19:45068523:T:C	2.9642e-07	-0.660693	-0.221047
45068714	chr19:45068714:T:A	3.92458e-08	-1.45147	-1.4522
45068726	chr19:45068726:C:T	3.59928e-07	-1.23722e-10	-0.687614
45069431	chr19:45069431:A:T	1.39024e-07	-1.23722e-10	-1.63887
45069993	chr19:45069993:G:A	5.37366e-08	-1.14292	-1.44651
45070303	chr19:45070303:G:A	1.51784e-07	-1.23722e-10	-1.55106
45070363	chr19:45070363:T:C	1.90143e-07	-1.23722e-10	-1.32574
45071408	chr19:45071408:T:C	1.19532e-07	-0.736984	-1.05295
45071493	chr19:45071493:A:G	3.56554e-07	-1.23722e-10	-0.697031
45071497	chr19:45071497:G:C	4.0437e-07	-0.626901	0.055715
45072405	chr19:45072405:T:G	1.04173e-07	-0.889314	-1.03815
45073003	chr19:45073003:C:T	3.59277e-07	-1.23722e-10	-0.689424
45073080	chr19:45073080:T:C	1.77115e-07	-1.23722e-10	-1.39672
45073363	chr19:45073363:TGCCCAGGCTATTTTTTTTTTTTTTTGAGACGGAGCCTTGCTCTGTC:T	1.72119e-07	-1.23722e-10	-1.42533
45073456	chr19:45073456:T:C	2.59126e-07	-0.868352	-0.147852
45073874	chr19:45073874:T:C	1.38202e-07	-1.23722e-10	-1.6448
45073879	chr19:45073879:G:A	1.66798e-07	-1.23722e-10	-1.45674
45074138	chr19:45074138:C:T	1.92313e-07	-1.23722e-10	-1.31439
45075054	chr19:45075054:A:G	1.92152e-07	-1.31523	-6.7639e-10
45075081	chr19:45075081:A:T	1.50615e-07	-1.23722e-10	-1.55879
45075208	chr19:45075208:C:T	2.84474e-07	-1.23722e-10	-0.922875
45075971	chr19:45075971:G:C	1.45598e-07	-1.23722e-10	-1.59267
45075984	chr19:45075984:T:C	4.78073e-07	-0.403754	-6.7639e-10
45076201	chr19:45076201:G:A	1.53705e-07	-1.23722e-10	-1.53848
45076689	chr19:45076689:G:A	3.22159e-08	-1.61453	-1.48652
45077114	chr19:45077114:C:T	9.14889e-08	-1.54356	-0.513736
45077850	chr19:45077850:C:T	4.74776e-07	-1.23722e-10	-0.410674
45077852	chr19:45077852:C:T	1.44286e-07	-1.23722e-10	-1.60172
45078924	chr19:45078924:A:T	1.38851e-07	-1.23722e-10	-1.64012
45079013	chr19:45079013:C:T	1.53133e-07	-1.23722e-10	-1.54221
45079144	chr19:45079144:C:G	1.78951e-07	-1.23722e-10	-1.3864
45079834	chr19:45079834:G:A	1.62064e-07	-1.48552	-6.7639e-10
45080013	chr19:45080013:G:A	1.42753e-07	-1.23722e-10	-1.6124
45081159	chr19:45081159:G:C	1.35363e-07	-1.23722e-10	-1.66555
45081182	chr19:45081182:C:T	1.3588e-07	-1.23722e-10	-1.66174
45081584	chr19:45081584:C:T	1.38813e-07	-1.23722e-10	-1.64039
45081719	chr19:45081719:C:T	1.05338e-05	4.30032	-1.6115
45081903	chr19:45081903:G:A	1.49729e-07	-1.23722e-10	-1.56469
45081909	chr19:45081909:T:C	1.47627e-06	2.34969	-1.62594
45081916	chr19:45081916:C:T	2.17785e-05	5.05896	-1.6438
45081994	chr19:45081994:C:T	7.22883e-07	-1.23722e-10	0.00973021
45082061	chr19:45082061:G:A	1.35551e-07	-1.23722e-10	-1.66417
45082596	chr19:45082596:A:G	1.46384e-06	2.35884	-1.64354
45082649	chr19:45082649:T:C	1.54442e-06	2.40619	-1.6373
45082850	chr19:45082850:C:T	2.39157e-07	-1.23722e-10	-1.09639
45083173	chr19:45083173:C:T	2.16198e-07	-1.19732	-6.7639e-10
45083240	chr19:45083240:G:C	1.02264e-07	-0.898108	-1.04785
45083283	chr19:45083283:A:T	1.55185e-06	2.40902	-1.63533
45083355	chr19:45083355:G:A	3.01608e-07	-1.23722e-10	-0.86439
45083473	chr19:45083473:T:C	1.76149e-06	2.50327	-1.60287
45083747	chr19:45083747:C:T	1.64825e-05	4.74079	-1.60425
45083782	chr19:45083782:G:A	1.16588e-06	1.80712	-1.3194
45083789	chr19:45083789:A:G	1.48423e-06	2.36657	-1.63743
45083977	chr19:45083977:A:G	2.13605e-05	5.04468	-1.6489
45084009	chr19:45084009:A:G	1.26852e-05	4.44222	-1.56754
45084072	chr19:45084072:G:A	2.83282e-07	-1.23722e-10	-0.927073
45084084	chr19:45084084:A:G	1.06678e-05	4.34528	-1.64381
45084547	chr19:45084547:T:C	1.71179e-05	4.8277	-1.65334
45084647	chr19:45084647:A:G	1.48968e-07	-1.23722e-10	-1.56978
45084833	chr19:45084833:A:G	4.12995e-06	3.2457	-1.4932
45084908	chr19:45084908:A:C	1.99646e-05	4.97928	-1.65108
45085140	chr19:45085140:A:G	2.58464e-05	5.23475	-1.64833
45085313	chr19:45085313:C:T	2.12293e-06	2.37398	-1.28695
45085319	chr19:45085319:G:A	7.53591e-07	-1.23722e-10	0.0513324
45085511	chr19:45085511:T:C	4.65661e-05	5.72198	-1.54687
45085715	chr19:45085715:A:G	9.26697e-06	4.21447	-1.65377
45085821	chr19:45085821:T:C	9.67696e-06	4.26878	-1.66479
45086001	chr19:45086001:G:A	1.35839e-07	-1.23722e-10	-1.66205
45086157	chr19:45086157:A:G	1.78087e-07	-1.23722e-10	-1.39125
45086177	chr19:45086177:C:G	2.22676e-07	-1.23722e-10	-1.1678
45086337	chr19:45086337:C:T	2.31723e-05	5.12391	-1.64671
45086589	chr19:45086589:C:T	2.00008e-07	-1.23722e-10	-1.27516
45086603	chr19:45086603:G:A	1.48906e-07	-1.23722e-10	-1.5702
45086944	chr19:45086944:G:T	2.81074e-06	2.92503	-1.55734
45086979	chr19:45086979:T:C	2.23812e-05	5.08302	-1.64056
45087347	chr19:45087347:T:C	1.36676e-07	-1.23722e-10	-1.6559
45087352	chr19:45087352:C:T	1.50163e-07	-1.23722e-10	-1.5618
45087478	chr19:45087478:G:GT	2.15283e-05	5.04403	-1.64042
45087686	chr19:45087686:G:A	2.32848e-07	-1.23722e-10	-1.12313
45087778	chr19:45087778:C:T	1.37381e-07	-1.23722e-10	-1.65076
45087826	chr19:45087826:C:T	1.23336e-07	-0.281885	-1.47672
45087969	chr19:45087969:A:G	1.90692e-05	4.9161	-1.63378
45087975	chr19:45087975:TTG:T	1.74844e-05	4.79167	-1.59612
45087999	chr19:45087999:A:G	1.26906e-05	4.49522	-1.62012
45088007	chr19:45088007:A:G	2.39951e-05	5.12987	-1.61778
45088086	chr19:45088086:C:T	1.75522e-05	4.85209	-1.65267
45088231	chr19:45088231:C:T	1.96536e-07	-1.23722e-10	-1.29267
45088365	chr19:45088365:C:T	1.36291e-07	-1.23722e-10	-1.65873
45088420	chr19:45088420:G:A	1.27352e-05	4.46753	-1.58893
45088482	chr19:45088482:A:T	1.92263e-05	4.93159	-1.64107
45088513	chr19:45088513:G:A	3.00321e-06	2.69203	-1.25811
45088601	chr19:45088601:A:G	2.06463e-07	-1.03563	-0.207768
45088615	chr19:45088615:C:G	7.53617e-07	-1.23722e-10	0.0513677
45088811	chr19:45088811:G:C	1.39603e-07	-1.23722e-10	-1.63472
45088882	chr19:45088882:T:G	1.88918e-07	-1.23722e-10	-1.3322
45088980	chr19:45088980:C:T	3.69946e-08	-1.5663	-1.39644
45089041	chr19:45089041:A:C	1.35481e-07	-1.23722e-10	-1.66469
45089217	chr19:45089217:C:T	2.74218e-08	-1.59907	-1.66311
45089695	chr19:45089695:A:T	7.81057e-07	0.0871319	-6.7639e-10
45090031	chr19:45090031:G:T	1.35707e-07	-1.27761	-0.385413
45091246	chr19:45091246:C:G	3.28175e-08	-1.475	-1.60755
45091337	chr19:45091337:T:C	4.33819e-06	3.33298	-1.53128
45091400	chr19:45091400:G:C	3.02885e-07	-1.23722e-10	-0.860164
45091745	chr19:45091745:A:C	1.34422e-07	-1.3442	-0.328331
45092019	chr19:45092019:G:A	3.43784e-08	-1.4385	-1.59759
45092274	chr19:45092274:A:C	1.35736e-07	-1.23722e-10	-1.6628
45092441	chr19:45092441:T:C	1.32298e-07	-1.32605	-0.362408
45092442	chr19:45092442:G:C	1.32888e-07	-1.33914	-0.344868
45092444	chr19:45092444:C:T	1.29709e-07	-1.32939	-0.378833
45092450	chr19:45092450:T:C	1.35572e-07	-1.32995	-0.334068
45092532	chr19:45092532:T:A	3.30242e-08	-1.46799	-1.60829
45092815	chr19:45092815:C:A	1.6729e-07	-1.23722e-10	-1.45379
45093259	chr19:45093259:A:G	3.33265e-08	-1.47194	-1.59522
45093275	chr19:45093275:C:T	3.8874e-08	-1.61721	-1.29598
45093377	chr19:45093377:A:G	1.30186e-07	-1.36244	-0.342107
45093955	chr19:45093955:A:G	3.88294e-07	-0.611754	-6.7639e-10
45094014	chr19:45094014:G:T	3.35301e-08	-1.47055	-1.59052
45094479	chr19:45094479:C:T	2.88173e-06	2.99887	-1.60624
45094524	chr19:45094524:T:TA	5.90651e-08	-1.5764	-0.91848
45094590	chr19:45094590:A:G	3.63093e-08	-1.41296	-1.56848
45094834	chr19:45094834:G:A	1.18158e-07	-1.36127	-0.44022
45095089	chr19:45095089:C:G	3.61835e-06	3.25879	-1.63854
45095091	chr19:45095091:G:A	3.37568e-08	-1.46881	-1.58552
45095679	chr19:45095679:T:C	1.41328e-07	-1.23722e-10	-1.62243
45095746	chr19:45095746:G:A	4.67062e-07	-1.23722e-10	-0.427055
45096350	chr19:45096350:T:G	1.38631e-07	-1.23722e-10	-1.6417
45096351	chr19:45096351:T:C	1.31475e-07	-1.37468	-0.320019
45096462	chr19:45096462:G:T	1.43782e-07	-1.60522	-6.7639e-10
45097033	chr19:45097033:A:G	1.20044e-06	2.13702	-1.62009
45097182	chr19:45097182:G:T	4.36982e-07	-1.23722e-10	-0.493624
45097328	chr19:45097328:G:T	3.3325e-08	-1.48162	-1.58559
45097733	chr19:45097733:T:C	3.31631e-08	-1.48471	-1.58737
45097816	chr19:45097816:C:G	3.31238e-08	-1.48485	-1.58842
45098217	chr19:45098217:GGAGC:G	3.94053e-08	-1.60721	-1.29241
45098323	chr19:45098323:G:A	1.14271e-07	-1.39472	-0.44022
45099220	chr19:45099220:A:G	3.54933e-08	-1.43962	-1.56456
45099405	chr19:45099405:A:C	4.55771e-07	-1.23722e-10	-0.451527
45099523	chr19:45099523:T:C	2.05379e-06	2.45846	-1.40454
45099860	chr19:45099860:T:C	1.35469e-07	-1.23722e-10	-1.66478
45099981	chr19:45099981:A:G	3.18248e-08	-1.51669	-1.59658
45100188	chr19:45100188:G:A	2.24946e-07	-1.23722e-10	-1.15766
45100319	chr19:45100319:G:A	4.42891e-07	-1.23722e-10	-0.480193
45100399	chr19:45100399:C:T	5.54168e-07	-1.23722e-10	-0.256049
45100654	chr19:45100654:C:T	5.60457e-07	-1.23722e-10	-0.244765
45100781	chr19:45100781:G:A	2.84492e-07	-1.23722e-10	-0.922811
45100788	chr19:45100788:CT:C	3.3397e-08	-1.50571	-1.55934
45100905	chr19:45100905:C:T	3.80652e-08	-1.61539	-1.31882
45101008	chr19:45101008:A:G	1.49349e-07	-1.23722e-10	-1.56723
45101070	chr19:45101070:TG:T	1.51454e-07	-1.23722e-10	-1.55323
45101270	chr19:45101270:A:G	3.20772e-08	-1.50873	-1.59664
45101343	chr19:45101343:G:T	1.36208e-07	-1.23722e-10	-1.65934
45101595	chr19:45101595:A:G	1.18416e-07	-1.39083	-0.408483
45102017	chr19:45102017:C:T	1.80936e-06	2.54932	-1.62211
45102050	chr19:45102050:C:T	2.37638e-06	2.59048	-1.39067
45102054	chr19:45102054:T:C	1.67554e-07	-1.23722e-10	-1.45221
45102068	chr19:45102068:C:G	1.38124e-07	-1.23722e-10	-1.64536
45102192	chr19:45102192:A:T	1.52451e-07	-1.23722e-10	-1.54667
45102310	chr19:45102310:C:T	1.70939e-07	-1.23722e-10	-1.43221
45102550	chr19:45102550:A:T	2.8492e-08	-1.55764	-1.66625
45102576	chr19:45102576:G:T	3.11805e-08	-1.47443	-1.6593
45102699	chr19:45102699:C:T	1.35293e-07	-1.23722e-10	-1.66607
45102756	chr19:45102756:ACT:A	2.46039e-07	-1.23722e-10	-1.06803
45102867	chr19:45102867:C:T	1.17321e-07	-1.47463	-0.33398
45102973	chr19:45102973:C:A	6.76349e-07	1.02739	-1.0842
45103838	chr19:45103838:G:GGTA	4.68718e-06	3.49514	-1.61607
45103848	chr19:45103848:G:A	2.06829e-07	-1.23722e-10	-1.24162
45103881	chr19:45103881:G:A	3.41668e-08	-1.54216	-1.50011
45104090	chr19:45104090:C:T	3.25883e-08	-1.52475	-1.56481
45104110	chr19:45104110:C:T	2.00449e-07	-1.23722e-10	-1.27296
45104551	chr19:45104551:T:C	3.20827e-08	-1.51009	-1.59511
45104635	chr19:45104635:A:C	1.47283e-07	-1.23722e-10	-1.58116
45104749	chr19:45104749:T:C	3.20465e-08	-1.50232	-1.60401
45104878	chr19:45104878:A:G	3.16372e-08	-1.51575	-1.60343
45105118	chr19:45105118:G:A	1.50395e-07	-1.23722e-10	-1.56025
45105306	chr19:45105306:C:T	3.22386e-08	-1.49557	-1.60478
45105574	chr19:45105574:G:C	3.61377e-07	-1.57413	0.890535
45105600	chr19:45105600:C:T	1.36078e-07	-1.23722e-10	-1.66029
45105643	chr19:45105643:T:C	9.10402e-07	1.62089	-1.38052
45105644	chr19:45105644:G:A	3.22695e-08	-1.48144	-1.61795
45105761	chr19:45105761:G:A	4.10786e-07	-1.23722e-10	-0.555445
45105908	chr19:45105908:T:G	3.19803e-08	-1.61471	-1.49369
45106355	chr19:45106355:C:A	1.42146e-07	-1.23722e-10	-1.61666
45106382	chr19:45106382:T:C	3.4775e-08	-1.43881	-1.5858
45106409	chr19:45106409:T:A	3.16689e-08	-1.51258	-1.6056
45106490	chr19:45106490:C:T	1.3668e-07	-1.23722e-10	-1.65588
45106535	chr19:45106535:C:T	1.11175e-07	-1.42372	-0.438692
45106977	chr19:45106977:C:T	1.38216e-07	-1.23722e-10	-1.6447
45107406	chr19:45107406:A:G	2.7762e-07	-1.23722e-10	-0.947263
45108165	chr19:45108165:A:G	1.35323e-07	-1.23722e-10	-1.66585
45108386	chr19:45108386:T:G	1.46633e-07	-1.23722e-10	-1.58559
45108803	chr19:45108803:G:A	3.12687e-07	-0.828316	-6.7639e-10
45108913	chr19:45108913:G:A	4.86283e-07	-1.23722e-10	-0.386726
45108968	chr19:45108968:C:T	2.19829e-07	-1.48154	0.300875
45108978	chr19:45108978:C:T	8.31955e-07	-1.23722e-10	0.150261
45109471	chr19:45109471:C:T	1.76255e-07	-1.40159	-6.7639e-10
45109496	chr19:45109496:C:G	4.64318e-08	-1.54365	-1.19188
45110012	chr19:45110012:A:G	2.76538e-07	-1.23722e-10	-0.95117
45110574	chr19:45110574:T:C	1.39336e-07	-1.23722e-10	-1.63663
45110992	chr19:45110992:G:A	3.8299e-07	-1.23722e-10	-0.625508
45111343	chr19:45111343:C:T	1.10217e-07	-1.52093	-0.35014
45111577	chr19:45111577:A:G	1.45395e-07	-1.59406	-6.7639e-10
45111870	chr19:45111870:T:C	2.72987e-07	-1.23722e-10	-0.964091
45111963	chr19:45111963:C:T	3.40851e-07	-1.23722e-10	-0.742072
45112086	chr19:45112086:A:G	4.08189e-06	3.2864	-1.5456
45112444	chr19:45112444:C:T	1.46711e-07	-1.23722e-10	-1.58505
45112599	chr19:45112599:T:C	7.56956e-07	1.50883	-1.45304
45112636	chr19:45112636:C:T	1.588e-07	-1.23722e-10	-1.50587
45112638	chr19:45112638:C:T	1.75148e-07	-1.23722e-10	-1.40788
45113003	chr19:45113003:T:C	1.63769e-07	-1.38778	-0.0872784
45113686	chr19:45113686:C:T	1.24218e-07	-1.36429	-0.38719
45114032	chr19:45114032:C:T	4.14987e-08	-1.51813	-1.32973
45114353	chr19:45114353:C:T	2.79385e-07	-1.23722e-10	-0.940927
45114466	chr19:45114466:A:AT	4.618e-08	-1.52018	-1.22079
45114499	chr19:45114499:G:A	1.38854e-07	-1.23722e-10	-1.6401
45114511	chr19:45114511:A:G	2.89951e-07	-1.23722e-10	-0.903804
45114528	chr19:45114528:G:A	3.25514e-08	-1.47209	-1.61861
45114689	chr19:45114689:A:G	1.8945e-07	-1.23722e-10	-1.32939
45114813	chr19:45114813:G:A	2.67442e-07	-1.23722e-10	-0.984614
45115009	chr19:45115009:C:G	1.35563e-07	-1.23722e-10	-1.66408
45115023	chr19:45115023:G:T	1.42455e-07	-1.23722e-10	-1.61449
45115172	chr19:45115172:G:A	2.82295e-07	-1.23722e-10	-0.930563
45115274	chr19:45115274:A:T	3.81161e-07	-1.23722e-10	-0.630295
45115287	chr19:45115287:C:T	1.35233e-07	-1.23722e-10	-1.66652
45115644	chr19:45115644:T:C	4.00874e-06	3.27787	-1.55515
45116047	chr19:45116047:G:C	7.54437e-07	-1.23722e-10	0.0524551
45116248	chr19:45116248:G:A	2.88952e-08	-1.54969	-1.66015
45116258	chr19:45116258:G:A	1.45058e-07	-1.59638	-6.7639e-10
45116380	chr19:45116380:A:G	2.48923e-07	-1.23722e-10	-1.05638
45116397	chr19:45116397:C:T	9.92131e-08	-1.36971	-0.606535
45116516	chr19:45116516:G:A	1.38737e-07	-1.23722e-10	-1.64094
45116688	chr19:45116688:A:G	6.05761e-06	3.68069	-1.54514
45116802	chr19:45116802:T:G	1.97027e-07	-1.23722e-10	-1.29018
45117073	chr19:45117073:C:T	3.62229e-07	-1.23722e-10	-0.681241
45117255	chr19:45117255:G:T	1.91013e-07	-1.53927	0.218092
45117259	chr19:45117259:C:G	1.42467e-06	2.33812	-1.64994
45117292	chr19:45117292:G:A	3.17876e-07	-1.23722e-10	-0.811856
45117719	chr19:45117719:G:A	1.46565e-07	-1.23722e-10	-1.58605
45118286	chr19:45118286:C:T	1.20337e-06	0.519363	-6.7639e-10
45118315	chr19:45118315:C:T	1.39355e-07	-1.23722e-10	-1.63649
45118470	chr19:45118470:T:C	2.15429e-07	-1.23722e-10	-1.20089
45118499	chr19:45118499:TG:T	7.88421e-08	-1.61125	-0.594825
45118736	chr19:45118736:CAG:C	1.41446e-07	-1.23722e-10	-1.6216
45118788	chr19:45118788:G:A	5.40082e-07	-1.23722e-10	-0.281796
45118908	chr19:45118908:C:T	4.89887e-07	-1.23722e-10	-0.379342
45118925	chr19:45118925:T:C	3.11832e-08	-1.61751	-1.51612
45119185	chr19:45119185:C:T	2.18278e-07	-1.23722e-10	-1.18775
45119364	chr19:45119364:A:G	2.1304e-07	-1.23722e-10	-1.21203
45119521	chr19:45119521:G:A	2.02143e-07	-1.23722e-10	-1.26454
45119937	chr19:45119937:C:T	1.87056e-07	-1.34211	-6.7639e-10
45120208	chr19:45120208:A:G	2.16184e-07	-1.19738	-6.7639e-10
45120209	chr19:45120209:A:G	2.34788e-07	-1.11484	-6.7639e-10
45120307	chr19:45120307:G:A	3.50278e-07	-1.23722e-10	-0.714789
45120368	chr19:45120368:C:T	1.44341e-07	-1.31185	-0.289488
45120381	chr19:45120381:T:C	1.57164e-07	-1.60965	0.0934225
45120419	chr19:45120419:C:T	1.3534e-07	-1.23722e-10	-1.66573
45120512	chr19:45120512:C:T	1.54619e-07	-1.53255	-6.7639e-10
45120696	chr19:45120696:C:T	2.18581e-07	-1.23722e-10	-1.18636
45120866	chr19:45120866:A:G	1.4248e-07	-1.23722e-10	-1.61432
45121000	chr19:45121000:G:A	1.43697e-07	-1.23722e-10	-1.60581
45121045	chr19:45121045:A:G	2.78343e-08	-1.61378	-1.63346
45121215	chr19:45121215:C:T	2.69821e-07	-1.23722e-10	-0.975759
45121606	chr19:45121606:C:A	6.70518e-07	-1.23722e-10	-0.0654662
45121729	chr19:45121729:C:T	2.19187e-06	2.73872	-1.61973
45121802	chr19:45121802:C:T	1.50603e-07	-1.55887	-6.7639e-10
45122198	chr19:45122198:C:T	1.89876e-07	-1.23722e-10	-1.32715
45122351	chr19:45122351:C:A	2.1574e-07	-1.23722e-10	-1.19944
45122985	chr19:45122985:A:G	1.92925e-07	-1.31121	-6.7639e-10
45123022	chr19:45123022:T:C	2.53336e-07	-1.23722e-10	-1.0388
45123121	chr19:45123121:A:G	1.41898e-07	-1.23722e-10	-1.61841
45123236	chr19:45123236:G:T	1.36888e-07	-1.23722e-10	-1.65435
45123977	chr19:45123977:C:T	1.68894e-07	-1.61339	0.169146
45124198	chr19:45124198:G:T	2.44039e-07	-1.23722e-10	-1.07619
45124276	chr19:45124276:C:T	3.56847e-07	-1.23722e-10	-0.69621
45124475	chr19:45124475:T:C	1.37407e-07	-1.23722e-10	-1.65057
45124824	chr19:45124824:G:A	3.49061e-08	-1.6161	-1.40475
45124863	chr19:45124863:T:C	5.48425e-07	-1.23722e-10	-0.266466
45124910	chr19:45124910:G:A	1.35533e-07	-1.23722e-10	-1.66431
45124987	chr19:45124987:A:G	1.40624e-07	-1.23722e-10	-1.62743
45125158	chr19:45125158:C:T	1.3533e-07	-1.23722e-10	-1.6658
45125306	chr19:45125306:T:TA	1.87531e-07	-1.33957	-6.7639e-10
45125311	chr19:45125311:A:C	3.55272e-06	3.1818	-1.57984
45125356	chr19:45125356:A:G	5.39676e-07	-1.23722e-10	-0.282548
45125358	chr19:45125358:G:C	1.59962e-07	-1.23722e-10	-1.49858
45125680	chr19:45125680:T:C	2.37575e-07	-1.23722e-10	-1.10304
45125846	chr19:45125846:A:G	1.58334e-07	-1.50881	-6.7639e-10
45125908	chr19:45125908:G:A	1.36842e-07	-0.632895	-1.02179
45126465	chr19:45126465:G:A	1.4369e-07	-1.23722e-10	-1.60586
45126481	chr19:45126481:G:A	1.98869e-07	-1.51707	0.236202
45126557	chr19:45126557:CTT:C	2.33991e-07	-1.23722e-10	-1.11823
45126973	chr19:45126973:T:C	2.57155e-07	-1.23722e-10	-1.02384
45127006	chr19:45127006:G:A	1.79657e-07	-1.23722e-10	-1.38247
45127102	chr19:45127102:C:G	1.5988e-07	-1.49909	-6.7639e-10
45127106	chr19:45127106:G:T	2.32952e-07	-1.23722e-10	-1.12269
45127897	chr19:45127897:C:T	3.50532e-07	-1.23722e-10	-0.714065
45127935	chr19:45127935:A:G	1.4052e-07	-1.23722e-10	-1.62817
45127994	chr19:45127994:G:A	5.76028e-07	0.907619	-1.12498
45128363	chr19:45128363:C:T	1.45884e-07	-1.23722e-10	-1.5907
45128547	chr19:45128547:C:T	2.35022e-07	-1.23722e-10	-1.11384
45128558	chr19:45128558:G:A	6.71089e-08	-1.58899	-0.778214
45128838	chr19:45128838:T:C	2.33342e-07	-1.23722e-10	-1.12101
45129634	chr19:45129634:C:T	1.39009e-07	-1.23722e-10	-1.63898
45129823	chr19:45129823:A:G	1.47674e-07	-1.23722e-10	-1.57851
45129921	chr19:45129921:G:C	1.3555e-07	-1.23722e-10	-1.66418
45130250	chr19:45130250:G:A	2.40469e-07	-1.23722e-10	-1.09093
45130350	chr19:45130350:C:T	1.74472e-07	-1.23722e-10	-1.41175
45130428	chr19:45130428:G:A	5.59555e-08	-1.59533	-0.953631
45130576	chr19:45130576:T:G	2.39329e-07	-1.23722e-10	-1.09568
45131092	chr19:45131092:C:CA	3.74168e-06	3.2613	-1.60752
45131297	chr19:45131297:G:A	1.43304e-07	-1.60855	-6.7639e-10
45131326	chr19:45131326:G:A	5.40165e-07	-1.23722e-10	-0.281642
45131596	chr19:45131596:A:G	6.0679e-08	-0.832772	-1.63515
45131778	chr19:45131778:A:T	5.32795e-08	-0.938032	-1.65993
45131820	chr19:45131820:G:C	2.35049e-07	-1.23722e-10	-1.11372
45131841	chr19:45131841:C:T	1.3731e-07	-1.23722e-10	-1.65128
45131867	chr19:45131867:TG:T	2.35455e-07	-1.23722e-10	-1.112
45132066	chr19:45132066:T:A	2.83469e-08	-1.60804	-1.62096
45132215	chr19:45132215:GCCCACCC:G	2.1377e-07	-1.23722e-10	-1.20862
45132482	chr19:45132482:T:C	1.47308e-07	-1.23722e-10	-1.58099
45132943	chr19:45132943:C:T	2.48886e-07	-1.59296	0.536439
45133364	chr19:45133364:G:A	1.85874e-07	-1.34845	-6.7639e-10
45133369	chr19:45133369:C:T	5.94474e-08	-1.31977	-1.16866
45133508	chr19:45133508:C:G	1.38727e-07	-1.23722e-10	-1.64101
45133973	chr19:45133973:C:T	1.84208e-07	-1.23722e-10	-1.35745
45133999	chr19:45133999:G:A	2.33e-07	-1.23722e-10	-1.12248
45134086	chr19:45134086:A:G	2.83623e-08	-1.60191	-1.62655
45134132	chr19:45134132:C:T	1.82748e-07	-1.23722e-10	-1.36541
45134987	chr19:45134987:C:T	1.94783e-07	-1.58603	0.284401
45135064	chr19:45135064:G:A	2.34956e-07	-1.23722e-10	-1.11412
45135286	chr19:45135286:G:A	1.3525e-07	-1.23722e-10	-1.66639
45135463	chr19:45135463:A:G	3.98361e-08	-1.45591	-1.43283
45135490	chr19:45135490:A:G	2.36174e-07	-1.23722e-10	-1.10895
45135555	chr19:45135555:T:C	2.89377e-07	-1.23722e-10	-0.905787
45135747	chr19:45135747:T:C	1.35892e-07	-1.23722e-10	-1.66166
45135829	chr19:45135829:C:T	2.45309e-07	-1.23722e-10	-1.071
45136458	chr19:45136458:A:G	5.43976e-08	-1.6076	-0.969598
45136704	chr19:45136704:G:GGGGAGGC	1.35552e-07	-1.23722e-10	-1.66416
45136730	chr19:45136730:G:A	2.32055e-07	-1.23722e-10	-1.12654
45136866	chr19:45136866:A:G	5.12858e-08	-1.61078	-1.02533
45136972	chr19:45136972:T:C	2.08677e-07	-1.23273	-6.7639e-10
45137025	chr19:45137025:T:A	2.2791e-07	-1.23722e-10	-1.14457
45137028	chr19:45137028:GC:G	1.35724e-07	-1.23722e-10	-1.6629
45137133	chr19:45137133:G:A	2.55399e-07	-1.23722e-10	-1.03069
45137341	chr19:45137341:G:A	2.79546e-07	-1.23722e-10	-0.94035
45137679	chr19:45137679:G:A	2.3818e-07	-1.23722e-10	-1.10049
45137848	chr19:45137848:C:A	8.5468e-08	-1.61494	-0.51043
45138403	chr19:45138403:G:A	1.35939e-07	-1.23722e-10	-1.66131
45138786	chr19:45138786:G:A	9.35296e-08	-1.60678	-0.428458
45139360	chr19:45139360:G:A	3.38309e-07	-1.23722e-10	-0.749558
45139963	chr19:45139963:T:A	3.52957e-07	-1.23722e-10	-0.707171
45140094	chr19:45140094:T:C	2.07263e-07	-1.23722e-10	-1.23953
45140106	chr19:45140106:C:T	1.3695e-07	-1.23722e-10	-1.6539
45140113	chr19:45140113:C:A	2.26955e-07	-1.23722e-10	-1.14876
45140696	chr19:45140696:G:T	3.36316e-07	-1.23722e-10	-0.755465
45140699	chr19:45140699:C:T	3.82413e-08	-1.33568	-1.59392
45141096	chr19:45141096:A:T	3.65501e-07	-1.58126	0.909016
45141518	chr19:45141518:G:A	3.05168e-08	-1.48968	-1.66556
45141625	chr19:45141625:C:T	1.38879e-07	-1.23722e-10	-1.63991
45141695	chr19:45141695:G:A	2.23178e-07	-1.23722e-10	-1.16555
45141796	chr19:45141796:A:G	1.56564e-07	-1.23722e-10	-1.52005
45141811	chr19:45141811:G:A	5.77151e-08	-1.29649	-1.22151
45142177	chr19:45142177:C:T	1.60463e-07	-1.23722e-10	-1.49545
45142295	chr19:45142295:G:A	4.44558e-08	-1.6055	-1.17352
45142364	chr19:45142364:C:T	1.54108e-07	-1.23722e-10	-1.53587
45143316	chr19:45143316:T:G	1.95401e-07	-1.23722e-10	-1.29846
45144050	chr19:45144050:A:G	1.77283e-07	-1.23722e-10	-1.39577
45144527	chr19:45144527:G:A	4.05188e-07	-1.23722e-10	-0.569165
45144638	chr19:45144638:T:A	1.86904e-07	-1.51554	0.172615
45145245	chr19:45145245:A:G	2.598e-07	-1.23722e-10	-1.01361
45146006	chr19:45146006:C:T	1.36399e-07	-1.23722e-10	-1.65793
45146113	chr19:45146113:C:A	8.13045e-07	0.12727	-6.7639e-10
45146128	chr19:45146128:A:G	8.30973e-06	3.95421	-1.50254
45146523	chr19:45146523:G:C	2.28591e-07	-1.23722e-10	-1.14158
45146580	chr19:45146580:T:G	9.56671e-08	-0.815501	-1.19714
45146743	chr19:45146743:C:T	2.00127e-07	-1.23722e-10	-1.27456
45146995	chr19:45146995:A:G	2.06068e-06	1.95537	-0.898093
45147062	chr19:45147062:T:G	1.47203e-07	-1.23722e-10	-1.5817
45147128	chr19:45147128:C:T	2.39496e-07	-1.52851	0.433531
45147413	chr19:45147413:A:G	3.22513e-07	-0.797375	-6.7639e-10
45147430	chr19:45147430:A:G	2.77792e-06	2.09253	-0.736586
45147455	chr19:45147455:T:C	1.53629e-07	-1.23722e-10	-1.53898
45147664	chr19:45147664:A:G	1.36901e-07	-1.23722e-10	-1.65426
45147961	chr19:45147961:G:A	3.82424e-08	-1.61427	-1.3153
45148218	chr19:45148218:A:G	1.45985e-07	-1.23722e-10	-1.59001
45148265	chr19:45148265:T:C	1.35949e-07	-1.23722e-10	-1.66124
45148339	chr19:45148339:G:A	1.37125e-07	-1.23722e-10	-1.65262
45148642	chr19:45148642:G:A	2.23842e-07	-1.23722e-10	-1.16258
45148728	chr19:45148728:G:GGTAT	2.13199e-07	-1.54858	0.337287
45148821	chr19:45148821:T:C	9.32011e-08	-1.59949	-0.439263
45148825	chr19:45148825:T:C	1.50978e-07	-1.23722e-10	-1.55638
45148858	chr19:45148858:A:G	1.50998e-07	-1.23722e-10	-1.55625
45148935	chr19:45148935:G:A	2.08018e-06	2.72713	-1.66044
45149028	chr19:45149028:C:T	1.46146e-07	-1.23722e-10	-1.58891
45149180	chr19:45149180:A:G	4.75011e-07	-1.23722e-10	-0.410179
45149268	chr19:45149268:T:A	3.12278e-08	-1.46619	-1.66602
45149414	chr19:45149414:G:C	4.68556e-07	-1.23722e-10	-0.423862
45149797	chr19:45149797:C:A	2.13915e-07	-1.44419	0.236249
45149968	chr19:45149968:C:T	1.54028e-07	-1.53639	-6.7639e-10
45150133	chr19:45150133:G:A	2.88357e-08	-1.59053	-1.62137
45150494	chr19:45150494:T:C	2.63041e-07	-1.23722e-10	-1.00121
45150625	chr19:45150625:TAGTC:T	1.78357e-07	-1.38973	-6.7639e-10
45151125	chr19:45151125:G:A	1.38058e-07	-1.23722e-10	-1.64584
45151316	chr19:45151316:C:CTAAT	1.77798e-07	-1.23722e-10	-1.39287
45151632	chr19:45151632:C:T	2.05557e-07	-1.23722e-10	-1.24779
45152075	chr19:45152075:T:C	2.55813e-07	-1.57614	0.547072
45152228	chr19:45152228:G:C	1.46501e-07	-1.23722e-10	-1.58649
45152343	chr19:45152343:G:A	2.56251e-07	-1.23722e-10	-1.02736
45152389	chr19:45152389:G:T	2.15828e-07	-1.48148	0.28245
45154000	chr19:45154000:A:G	1.35241e-07	-1.23722e-10	-1.66646
45154082	chr19:45154082:G:C	8.17288e-08	-1.48787	-0.682238
45154228	chr19:45154228:C:T	1.06882e-05	2.92645	-0.223065
45154452	chr19:45154452:A:G	1.37534e-07	-1.23722e-10	-1.64965
45154641	chr19:45154641:G:C	4.5634e-07	-1.23722e-10	-0.450278
45154649	chr19:45154649:T:C	1.65259e-07	-1.23722e-10	-1.466
45154898	chr19:45154898:A:C	2.6435e-07	-1.50132	0.505079
45155136	chr19:45155136:T:A	1.70724e-07	-1.07784	-0.355626
45155190	chr19:45155190:C:T	2.21759e-07	-1.23722e-10	-1.17193
45155329	chr19:45155329:C:T	1.50212e-07	-1.56147	-6.7639e-10
45155722	chr19:45155722:C:T	4.34785e-07	-0.498665	-6.7639e-10
45155896	chr19:45155896:C:T	1.43616e-07	-1.23722e-10	-1.60637
45156019	chr19:45156019:C:A	1.60113e-07	-1.49764	-6.7639e-10
45156302	chr19:45156302:C:T	2.54735e-07	-1.23722e-10	-1.03329
45156587	chr19:45156587:G:A	1.41999e-07	-1.23722e-10	-1.6177
45156663	chr19:45156663:A:G	2.56218e-07	-1.57598	0.548493
45156680	chr19:45156680:G:C	1.42001e-07	-1.61768	-6.7639e-10
45156765	chr19:45156765:C:T	1.37693e-07	-1.23722e-10	-1.64849
45157052	chr19:45157052:C:T	1.44194e-07	-1.23722e-10	-1.60236
45157381	chr19:45157381:C:T	4.47816e-08	-1.58748	-1.18424
45157714	chr19:45157714:A:C	1.67516e-07	-1.45244	-6.7639e-10
45158571	chr19:45158571:G:A	1.54636e-07	-1.23722e-10	-1.53244
45158902	chr19:45158902:C:T	1.808e-07	-1.23722e-10	-1.37613
45159037	chr19:45159037:G:A	1.55361e-07	-1.52777	-6.7639e-10
45159201	chr19:45159201:G:A	4.85846e-06	2.72335	-0.80839
45159559	chr19:45159559:C:T	2.02102e-07	-1.23722e-10	-1.26474
45159736	chr19:45159736:G:A	2.00296e-07	-1.23722e-10	-1.27372
45159780	chr19:45159780:G:A	2.0257e-07	-1.23722e-10	-1.26243
45160579	chr19:45160579:G:A	2.84967e-07	-1.23722e-10	-0.921144
45160684	chr19:45160684:G:A	1.44055e-07	-1.23722e-10	-1.60332
45160941	chr19:45160941:G:A	2.02632e-07	-1.23722e-10	-1.26212
45161151	chr19:45161151:G:A	1.68076e-07	-1.23722e-10	-1.4491
45161230	chr19:45161230:G:T	1.70862e-07	-1.23722e-10	-1.43266
45161248	chr19:45161248:G:A	2.67686e-07	-1.23722e-10	-0.983702
45161260	chr19:45161260:G:A	1.68076e-07	-1.23722e-10	-1.4491
45161408	chr19:45161408:G:A	1.65847e-07	-1.23722e-10	-1.46245
45161632	chr19:45161632:T:A	3.02854e-07	-1.23722e-10	-0.860264
45161726	chr19:45161726:G:C	1.61615e-07	-1.23722e-10	-1.4883
45161813	chr19:45161813:C:T	1.35504e-07	-1.23722e-10	-1.66451
45161842	chr19:45161842:G:A	1.37463e-07	-1.23722e-10	-1.65016
45161911	chr19:45161911:C:T	1.8521e-07	-1.23722e-10	-1.35203
45162152	chr19:45162152:C:T	1.45038e-07	-1.23722e-10	-1.59652
45162193	chr19:45162193:T:G	1.43488e-07	-1.23722e-10	-1.60726
45162459	chr19:45162459:C:T	2.13976e-07	-1.61538	0.407725
45162498	chr19:45162498:C:T	4.53379e-07	-1.23722e-10	-0.45679
45162638	chr19:45162638:A:C	3.11577e-07	-1.23722e-10	-0.83187
45162663	chr19:45162663:C:T	2.07863e-07	-1.23722e-10	-1.23664
45162890	chr19:45162890:T:C	2.02555e-07	-1.23722e-10	-1.2625
45162986	chr19:45162986:C:T	1.77085e-07	-1.23722e-10	-1.39689
45163127	chr19:45163127:C:T	1.63439e-07	-1.23722e-10	-1.47708
45163433	chr19:45163433:A:T	3.00788e-07	-1.23722e-10	-0.867111
45163739	chr19:45163739:A:G	1.60389e-07	-1.23722e-10	-1.49592
45163813	chr19:45163813:A:C	3.11325e-07	-1.23722e-10	-0.832681
45164136	chr19:45164136:G:A	2.0257e-07	-1.23722e-10	-1.26243
45164170	chr19:45164170:T:C	5.47552e-07	-1.23722e-10	-0.268059
45164257	chr19:45164257:A:G	1.95549e-07	-1.23722e-10	-1.29771
45164465	chr19:45164465:C:T	3.04162e-07	-1.23722e-10	-0.855956
45164503	chr19:45164503:G:A	2.0257e-07	-1.23722e-10	-1.26243
45164572	chr19:45164572:G:A	1.35281e-07	-1.23722e-10	-1.66616
45164822	chr19:45164822:A:G	3.23679e-07	-1.23722e-10	-0.793764
45164934	chr19:45164934:C:T	1.36526e-07	-1.23722e-10	-1.657
45165118	chr19:45165118:C:T	1.35965e-07	-1.23722e-10	-1.66112
45165279	chr19:45165279:A:G	3.11315e-07	-1.23722e-10	-0.832712
45165329	chr19:45165329:T:C	2.0257e-07	-1.23722e-10	-1.26243
45165395	chr19:45165395:C:T	1.35292e-07	-1.23722e-10	-1.66608
45165452	chr19:45165452:C:T	1.60007e-07	-1.4983	-6.7639e-10
45165698	chr19:45165698:T:C	1.441e-07	-1.23722e-10	-1.60301
45166990	chr19:45166990:A:C	2.74638e-08	-1.6048	-1.65585
45166995	chr19:45166995:A:G	2.06291e-07	-1.23722e-10	-1.24423
45167100	chr19:45167100:G:T	2.02449e-07	-1.23722e-10	-1.26303
45167820	chr19:45167820:G:A	1.6956e-07	-1.23722e-10	-1.44031
45168194	chr19:45168194:G:A	1.35242e-07	-1.23722e-10	-1.66645
45168214	chr19:45168214:A:G	2.58074e-07	-1.52345	0.503182
45168255	chr19:45168255:G:A	1.38641e-07	-1.23722e-10	-1.64163
45168599	chr19:45168599:A:G	1.41957e-07	-1.23722e-10	-1.61799
45168721	chr19:45168721:A:G	2.07646e-07	-1.23722e-10	-1.23768
45168867	chr19:45168867:C:T	2.79064e-07	-1.23722e-10	-0.942076
45168975	chr19:45168975:A:G	5.1534e-08	-1.36673	-1.26454
45169220	chr19:45169220:G:A	1.421e-07	-1.61698	-6.7639e-10
45169453	chr19:45169453:C:T	1.365e-07	-1.23722e-10	-1.65719
45169454	chr19:45169454:G:A	2.07461e-07	-1.23722e-10	-1.23857
45169710	chr19:45169710:C:T	2.19744e-07	-1.61749	0.436435
45169864	chr19:45169864:G:A	1.85126e-07	-1.35248	-6.7639e-10
45169942	chr19:45169942:G:A	2.77222e-07	-1.23722e-10	-0.948697
45170197	chr19:45170197:A:G	5.42386e-07	-1.23722e-10	-0.277539
45170288	chr19:45170288:C:T	1.58061e-07	-1.23722e-10	-1.51054
45170443	chr19:45170443:G:A	3.5773e-08	-1.4912	-1.50512
45170671	chr19:45170671:G:A	1.09063e-07	-1.55713	-0.324461
45170820	chr19:45170820:T:C	2.72806e-07	-1.51526	0.550505
45171027	chr19:45171027:C:T	2.76034e-07	-1.23722e-10	-0.952993
45171305	chr19:45171305:A:T	3.81413e-08	-1.27468	-1.65754
45171310	chr19:45171310:A:T	1.53898e-07	-1.23722e-10	-1.53723
45171576	chr19:45171576:ATCAACACTT:A	1.40298e-07	-1.23722e-10	-1.62975
45171717	chr19:45171717:C:T	1.62774e-07	-1.23722e-10	-1.48116
45171922	chr19:45171922:A:G	1.73107e-07	-1.41961	-6.7639e-10
45172096	chr19:45172096:C:T	1.84335e-07	-1.35676	-6.7639e-10
45172615	chr19:45172615:T:C	4.2722e-08	-1.59877	-1.22003
45172706	chr19:45172706:TC:T	1.61041e-07	-1.49186	-6.7639e-10
45172883	chr19:45172883:T:C	1.73421e-07	-1.23722e-10	-1.4178
45172937	chr19:45172937:A:G	2.07989e-07	-1.55986	0.323832
45172982	chr19:45172982:C:T	4.25835e-07	-1.23722e-10	-0.519464
45172992	chr19:45172992:G:A	4.25836e-07	-1.23722e-10	-0.519462
45173106	chr19:45173106:T:A	1.9593e-07	-1.42377	0.128015
45173439	chr19:45173439:G:A	2.70389e-07	-1.6164	0.642747
45173463	chr19:45173463:C:T	1.97569e-07	-1.23722e-10	-1.28743
45173647	chr19:45173647:G:A	1.65621e-07	-1.23722e-10	-1.46381
45173732	chr19:45173732:T:A	1.62731e-07	-1.23722e-10	-1.48142
45173782	chr19:45173782:G:A	1.5385e-07	-1.23722e-10	-1.53754
45173797	chr19:45173797:G:A	1.35656e-07	-1.23722e-10	-1.66339
45173994	chr19:45173994:G:A	2.20546e-07	-1.23722e-10	-1.17741
45174057	chr19:45174057:T:C	1.49261e-07	-1.46137	-0.106451
45174309	chr19:45174309:G:C	2.95672e-07	-1.23722e-10	-0.884265
45174435	chr19:45174435:T:C	1.36393e-07	-1.23722e-10	-1.65797
45174646	chr19:45174646:T:C	3.47071e-07	-0.723986	-6.7639e-10
45174764	chr19:45174764:G:C	1.37588e-07	-1.23722e-10	-1.64925
45174848	chr19:45174848:T:C	3.08898e-07	-1.23722e-10	-0.840506
45174948	chr19:45174948:G:A	2.24988e-07	-1.23722e-10	-1.15747
45174984	chr19:45174984:A:C	4.26881e-07	-1.23722e-10	-0.517011
45175121	chr19:45175121:C:T	1.38645e-07	-1.23722e-10	-1.6416
45175186	chr19:45175186:G:A	2.06151e-07	-1.23722e-10	-1.24491
45175189	chr19:45175189:A:G	2.06952e-07	-1.23722e-10	-1.24103
45175422	chr19:45175422:G:A	1.62224e-07	-1.23722e-10	-1.48454
45175790	chr19:45175790:GT:G	1.61839e-07	-1.23722e-10	-1.48692
45175853	chr19:45175853:G:A	2.07135e-07	-1.23722e-10	-1.24015
45176047	chr19:45176047:C:A	2.00172e-07	-1.23722e-10	-1.27434
45176118	chr19:45176118:G:A	1.51004e-07	-1.23722e-10	-1.55621
45176217	chr19:45176217:A:G	3.13773e-07	-1.23722e-10	-0.824848
45176442	chr19:45176442:C:T	1.85458e-07	-1.61712	0.266425
45176443	chr19:45176443:G:A	3.30417e-07	-1.23722e-10	-0.773161
45176642	chr19:45176642:T:A	2.70201e-07	-1.23722e-10	-0.974352
45176643	chr19:45176643:T:A	2.70308e-07	-1.23722e-10	-0.973954
45176646	chr19:45176646:A:ATGATGTTTG	2.72601e-07	-1.23722e-10	-0.965509
45176648	chr19:45176648:C:T	2.71873e-07	-1.23722e-10	-0.968182
45176654	chr19:45176654:AC:A	2.72846e-07	-1.23722e-10	-0.964611
45176656	chr19:45176656:A:T	2.72005e-07	-1.23722e-10	-0.967696
45176761	chr19:45176761:C:T	1.51131e-07	-1.23722e-10	-1.55537
45176901	chr19:45176901:G:T	2.09177e-07	-1.23722e-10	-1.23034
45177247	chr19:45177247:C:T	2.01406e-07	-1.61395	0.345753
45177610	chr19:45177610:C:A	1.67526e-07	-1.23722e-10	-1.45238
45177982	chr19:45177982:G:C	2.60661e-06	-1.23722e-10	1.29229
45178302	chr19:45178302:T:C	2.00566e-07	-1.27237	-6.7639e-10
45178768	chr19:45178768:A:C	1.7387e-07	-1.61141	0.196206
45178770	chr19:45178770:G:A	3.323e-07	-1.23722e-10	-0.767479
45178793	chr19:45178793:A:G	1.63697e-07	-1.23722e-10	-1.4755
45178835	chr19:45178835:C:G	1.41375e-07	-1.23722e-10	-1.6221
45179440	chr19:45179440:C:A	2.76255e-07	-0.952191	-6.7639e-10
45179566	chr19:45179566:G:A	7.22569e-08	-1.39877	-0.894515
45179618	chr19:45179618:C:G	5.60545e-07	-0.244608	-6.7639e-10
45179635	chr19:45179635:G:A	1.4377e-07	-1.6053	-6.7639e-10
45179905	chr19:45179905:G:A	1.67928e-07	-1.23722e-10	-1.44998
45180190	chr19:45180190:T:A	3.0382e-07	-1.50356	0.646481
45180331	chr19:45180331:C:G	1.45144e-07	-1.23722e-10	-1.59579
45180991	chr19:45180991:G:A	1.4154e-07	-1.23722e-10	-1.62094
45181037	chr19:45181037:TG:T	1.3534e-07	-1.23722e-10	-1.66572
45181191	chr19:45181191:T:C	2.16799e-07	-1.23722e-10	-1.19455
45181553	chr19:45181553:A:G	2.26359e-07	-1.23722e-10	-1.1514
45181774	chr19:45181774:G:A	1.37616e-06	-1.23722e-10	0.653533
45181810	chr19:45181810:T:C	4.31177e-07	-1.40382	0.896822
45181868	chr19:45181868:T:C	2.71538e-05	-1.23722e-10	3.63576
45182037	chr19:45182037:C:T	9.33568e-08	-1.61695	-0.42014
45182497	chr19:45182497:A:G	1.81555e-07	-1.23722e-10	-1.37196
45182612	chr19:45182612:T:C	3.98808e-07	-1.23722e-10	-0.585036
45183217	chr19:45183217:C:T	1.42929e-07	-1.23722e-10	-1.61117
45183224	chr19:45183224:A:T	1.89727e-07	-1.23722e-10	-1.32793
45183246	chr19:45183246:G:A	3.83739e-07	-1.23722e-10	-0.623555
45183559	chr19:45183559:C:T	2.30758e-07	-1.23722e-10	-1.13215
45183572	chr19:45183572:A:G	1.46487e-07	-1.23722e-10	-1.58658
45183835	chr19:45183835:C:T	1.78421e-07	-1.38937	-6.7639e-10
45184070	chr19:45184070:C:T	1.40518e-07	-1.23722e-10	-1.62818
45184188	chr19:45184188:A:G	9.32004e-08	-1.61721	-0.421554
45184461	chr19:45184461:C:T	2.71598e-07	-1.23722e-10	-0.969195
45184542	chr19:45184542:G:A	1.79323e-07	-1.23722e-10	-1.38433
45184592	chr19:45184592:T:A	1.54871e-07	-1.23722e-10	-1.53093
45184672	chr19:45184672:T:G	1.85171e-07	-0.319334	-1.0329
45185261	chr19:45185261:C:T	1.35494e-07	-1.23722e-10	-1.66459
45185343	chr19:45185343:A:G	2.4433e-07	0.579887	-1.65488
45185461	chr19:45185461:C:G	1.44468e-07	-1.23722e-10	-1.60046
45186634	chr19:45186634:C:T	5.99737e-08	-1.61216	-0.867448
45186719	chr19:45186719:A:C	8.59107e-08	-1.46926	-0.650945
45186819	chr19:45186819:A:G	1.86267e-07	-1.23722e-10	-1.34634
45187024	chr19:45187024:T:G	2.17053e-07	-1.19338	-6.7639e-10
45187202	chr19:45187202:A:G	5.74098e-08	-0.963517	-1.55979
45187287	chr19:45187287:C:T	1.76813e-07	-1.16739	-0.231033
45187517	chr19:45187517:A:G	5.6638e-08	-1.38199	-1.15485
45187782	chr19:45187782:G:T	1.68558e-07	-1.37789	-0.0683464
45187791	chr19:45187791:T:C	2.9277e-07	-0.894131	-6.7639e-10
45187868	chr19:45187868:T:A	4.76658e-08	-1.24611	-1.46319
45187984	chr19:45187984:G:T	2.89562e-07	-1.23722e-10	-0.905149
45188021	chr19:45188021:C:T	1.22024e-07	-0.829284	-0.940017
45188041	chr19:45188041:G:T	7.59345e-07	1.72523	-1.66629
45188085	chr19:45188085:T:C	6.43389e-08	-0.864592	-1.54476
45189165	chr19:45189165:C:T	1.63075e-07	-1.23722e-10	-1.4793
45189496	chr19:45189496:G:A	1.46953e-07	-1.23722e-10	-1.58341
45189503	chr19:45189503:C:G	9.34587e-07	0.6461	-0.379511
45189509	chr19:45189509:C:T	9.9965e-07	0.660671	-0.326783
45189526	chr19:45189526:A:G	2.92553e-07	-0.198486	-0.696385
45189563	chr19:45189563:G:A	7.60258e-08	-0.696292	-1.54615
45189691	chr19:45189691:C:T	1.38791e-07	-1.23722e-10	-1.64055
45190232	chr19:45190232:C:T	1.07175e-06	0.664215	-0.260683
45190233	chr19:45190233:T:G	1.04851e-06	0.647268	-0.265662
45190439	chr19:45190439:A:G	5.37899e-07	-1.4367	1.15085
45190494	chr19:45190494:C:T	3.13987e-07	-0.824166	-6.7639e-10
45190557	chr19:45190557:G:A	1.36232e-07	-1.23722e-10	-1.65916
45191191	chr19:45191191:C:T	2.02115e-07	-1.23722e-10	-1.26468
45191522	chr19:45191522:ATAGTCT:A	1.35309e-07	-1.23722e-10	-1.66596
45191972	chr19:45191972:A:G	1.42548e-07	-1.23722e-10	-1.61384
45192316	chr19:45192316:A:G	1.47648e-07	-1.57869	-6.7639e-10
45192352	chr19:45192352:T:A	3.69232e-07	0.398958	-1.06105
45192503	chr19:45192503:T:C	6.93137e-07	-0.376951	0.344662
45192512	chr19:45192512:C:T	2.25857e-07	-1.23722e-10	-1.15362
45192578	chr19:45192578:G:A	3.28288e-07	0.34835	-1.12798
45192921	chr19:45192921:G:A	4.53024e-07	0.88563	-1.3432
45192931	chr19:45192931:C:T	4.51448e-07	0.869594	-1.33065
45192951	chr19:45192951:C:T	4.37169e-07	0.863837	-1.35703
45193010	chr19:45193010:G:GT	5.24798e-07	-1.43504	1.12453
45193271	chr19:45193271:G:T	3.48071e-07	0.41395	-1.13506
45193342	chr19:45193342:GCCT:G	1.39669e-07	-1.23722e-10	-1.63424
45193762	chr19:45193762:C:A	1.38064e-07	-1.23722e-10	-1.6458
45194071	chr19:45194071:G:A	2.93869e-05	4.64338	-0.928592
45194261	chr19:45194261:T:C	2.02311e-05	-1.23722e-10	3.34146
45194333	chr19:45194333:G:A	1.35841e-07	-1.23722e-10	-1.66203
45194545	chr19:45194545:T:C	1.43281e-07	0.0574873	-1.6662
45194608	chr19:45194608:ACATT:A	4.34498e-07	-0.499326	-6.7639e-10
45194794	chr19:45194794:T:C	3.1049e-08	-1.61765	-1.5203
45194827	chr19:45194827:A:G	3.00105e-08	-1.61768	-1.5543
45194916	chr19:45194916:T:C	3.14995e-08	-1.61649	-1.50706
45195190	chr19:45195190:T:C	1.37296e-07	-1.23722e-10	-1.65138
45195443	chr19:45195443:G:A	5.97321e-07	0.972582	-1.15364
45195458	chr19:45195458:T:C	6.54018e-07	0.528311	-0.618692
45195546	chr19:45195546:C:T	2.01549e-05	-1.23722e-10	3.33769
45195751	chr19:45195751:C:T	1.72907e-07	-1.23722e-10	-1.42077
45195871	chr19:45195871:G:A	7.61435e-07	0.939259	-0.877571
45195917	chr19:45195917:G:A	1.36346e-07	-1.23722e-10	-1.65832
45195929	chr19:45195929:A:G	1.52976e-07	-1.54324	-6.7639e-10
45195976	chr19:45195976:G:A	1.44793e-07	-1.23722e-10	-1.59821
45195982	chr19:45195982:C:T	1.4844e-07	-0.966404	-0.60693
45196674	chr19:45196674:T:C	1.46646e-07	-0.920696	-0.664799
45196888	chr19:45196888:A:G	1.73641e-07	-0.692481	-0.724044
45196922	chr19:45196922:G:A	6.96958e-07	-1.3517	1.32491
45197255	chr19:45197255:G:A	1.35803e-07	-1.23722e-10	-1.66231
45197258	chr19:45197258:G:A	1.24632e-05	-1.23722e-10	2.85702
45197399	chr19:45197399:A:C	3.53154e-08	-1.43701	-1.57219
45197403	chr19:45197403:C:G	1.36317e-07	-1.23722e-10	-1.65854
45197570	chr19:45197570:G:A	2.74959e-07	-0.83026	-0.126636
45197591	chr19:45197591:C:T	1.35701e-07	-1.23722e-10	-1.66307
45197660	chr19:45197660:C:T	2.16933e-07	-0.895714	-0.298213
45197756	chr19:45197756:T:C	2.78713e-07	-1.10466	0.161326
45198004	chr19:45198004:A:G	8.0289e-08	-0.813175	-1.37471
45198091	chr19:45198091:C:T	1.13884e-05	-1.23722e-10	2.76683
45198355	chr19:45198355:G:A	1.40799e-07	-1.23722e-10	-1.62618
45198584	chr19:45198584:G:A	1.64591e-05	-1.23722e-10	3.13512
45198591	chr19:45198591:G:A	1.70123e-05	-1.23722e-10	3.16817
45198761	chr19:45198761:G:A	1.51591e-07	-1.23722e-10	-1.55233
45198762	chr19:45198762:G:C	1.5563e-07	-1.23722e-10	-1.52604
45198805	chr19:45198805:C:T	7.07275e-07	0.924998	-0.937096
45198945	chr19:45198945:G:A	1.31622e-05	-1.23722e-10	2.91159
45199410	chr19:45199410:G:T	1.3523e-07	-1.23722e-10	-1.66654
45199915	chr19:45199915:A:G	1.05054e-06	0.786312	-0.402772
45200907	chr19:45200907:T:A	7.51256e-07	0.887371	-0.839142
45201003	chr19:45201003:A:G	1.53283e-07	-1.23722e-10	-1.54123
45201503	chr19:45201503:A:G	3.29137e-06	0.738144	0.787399
45201513	chr19:45201513:G:A	1.70052e-07	-1.43741	-6.7639e-10
45201660	chr19:45201660:A:G	1.04506e-05	-1.23722e-10	2.6809
45201775	chr19:45201775:TATAGGG:T	2.23887e-07	-1.16238	-6.7639e-10
45202281	chr19:45202281:C:T	2.15399e-07	-1.23722e-10	-1.20103
45202284	chr19:45202284:C:T	5.28108e-07	-1.23722e-10	-0.304216
45202307	chr19:45202307:C:A	3.16826e-06	1.48742	-6.7639e-10
45202322	chr19:45202322:T:A	6.43289e-07	-1.52791	1.42098
45202571	chr19:45202571:G:C	1.55217e-07	-1.23722e-10	-1.5287
45202802	chr19:45202802:G:A	1.82863e-07	-1.23722e-10	-1.36478
45203119	chr19:45203119:G:A	5.1633e-07	-1.23722e-10	-0.32677
45203157	chr19:45203157:A:G	1.3553e-07	-1.23722e-10	-1.66432
45203435	chr19:45203435:A:G	1.0765e-05	2.6714	0.0391355
45203694	chr19:45203694:A:G	1.04851e-06	-0.831962	1.21357
45203857	chr19:45203857:G:A	1.36036e-07	-1.23722e-10	-1.6606
45204240	chr19:45204240:C:G	1.27231e-05	3.11487	-0.237217
45204274	chr19:45204274:C:T	2.77034e-06	-1.56973	2.92293
45204280	chr19:45204280:C:T	1.46283e-07	-1.23722e-10	-1.58797
45204542	chr19:45204542:G:T	1.97517e-07	-1.23722e-10	-1.28769
45204573	chr19:45204573:G:A	1.35869e-07	-1.23722e-10	-1.66183
45204659	chr19:45204659:T:G	3.64513e-06	-1.57054	3.19817
45204968	chr19:45204968:G:A	1.36565e-07	-1.23722e-10	-1.65672
45205142	chr19:45205142:C:G	5.7452e-08	-0.89195	-1.63062
45205253	chr19:45205253:C:T	1.99823e-07	-0.712386	-0.563699
45205312	chr19:45205312:C:T	2.51388e-05	2.61249	0.946162
45205500	chr19:45205500:A:G	3.14186e-06	-1.55861	3.03766
45205685	chr19:45205685:ATT:A	2.4892e-07	-1.23722e-10	-1.05639
45205688	chr19:45205688:AG:A	2.4952e-07	-1.23722e-10	-1.05398
45205689	chr19:45205689:G:A	1.66355e-06	-1.56951	2.4127
45205778	chr19:45205778:C:T	2.69569e-06	-1.54796	2.87385
45206085	chr19:45206085:C:T	1.4595e-07	-1.23722e-10	-1.59025
45206194	chr19:45206194:A:G	1.46794e-07	-1.23722e-10	-1.58449
45206729	chr19:45206729:A:G	3.98042e-06	-1.51629	3.23192
45207018	chr19:45207018:A:G	2.97276e-06	-1.55634	2.98007
45207198	chr19:45207198:T:C	1.56402e-07	-1.52108	-6.7639e-10
45207294	chr19:45207294:G:A	1.38245e-07	-1.23722e-10	-1.64449
45207422	chr19:45207422:C:T	1.62664e-07	-1.23722e-10	-1.48183
45207489	chr19:45207489:G:A	3.07162e-07	-1.23722e-10	-0.846142
45207569	chr19:45207569:A:C	2.5023e-06	-1.57705	2.82849
45207776	chr19:45207776:G:C	3.10721e-06	-1.23722e-10	1.46796
45208142	chr19:45208142:G:A	2.01204e-07	-1.23722e-10	-1.2692
45208340	chr19:45208340:C:T	3.12606e-06	-1.56818	3.04219
45208358	chr19:45208358:G:A	1.06117e-05	-1.56148	4.25767
45208466	chr19:45208466:G:A	1.35877e-07	-1.23722e-10	-1.66177
45208467	chr19:45208467:C:T	5.15357e-08	-0.96625	-1.66499
45208852	chr19:45208852:A:G	9.89519e-07	-1.23722e-10	0.323702
45208953	chr19:45208953:A:G	1.46605e-07	-1.23722e-10	-1.58578
45209243	chr19:45209243:T:A	1.46155e-07	-1.23722e-10	-1.58885
45209292	chr19:45209292:G:A	1.50039e-07	-1.56262	-6.7639e-10
45209532	chr19:45209532:C:A	2.82311e-07	-0.930508	-6.7639e-10
45209570	chr19:45209570:T:C	3.36718e-08	-1.43107	-1.62578
45209576	chr19:45209576:T:C	1.54845e-07	-1.23722e-10	-1.53109
45209613	chr19:45209613:A:G	1.42019e-07	-1.23722e-10	-1.61756
45209667	chr19:45209667:C:T	2.54916e-07	-1.23722e-10	-1.03258
45209737	chr19:45209737:A:C	2.77821e-07	-1.23722e-10	-0.946539
45209858	chr19:45209858:A:C	1.62077e-07	-1.48545	-6.7639e-10
45209938	chr19:45209938:G:T	8.80181e-07	-1.23722e-10	0.20661
45209973	chr19:45209973:G:A	1.38118e-07	-1.23722e-10	-1.64541
45209990	chr19:45209990:C:A	1.36824e-07	-1.23722e-10	-1.65482
45210040	chr19:45210040:T:C	5.49539e-08	-1.53982	-1.0272
45210230	chr19:45210230:GTTTC:G	4.3595e-07	-0.178846	-0.317143
45210256	chr19:45210256:G:C	1.53124e-07	-1.54227	-6.7639e-10
45210404	chr19:45210404:A:G	1.91107e-07	-1.23722e-10	-1.32068
45210482	chr19:45210482:A:G	4.62791e-08	-1.45119	-1.28763
45210541	chr19:45210541:C:T	1.9142e-07	-1.23722e-10	-1.31905
45210836	chr19:45210836:G:A	1.61029e-07	-1.23722e-10	-1.49193
45210926	chr19:45210926:CAT:C	1.52086e-07	-1.54907	-6.7639e-10
45210982	chr19:45210982:C:T	1.38473e-07	-1.23722e-10	-1.64284
45211051	chr19:45211051:C:T	1.6984e-07	-0.78658	-0.652077
45211267	chr19:45211267:C:T	0.000265682	4.9209	0.995644
45211321	chr19:45211321:G:A	0.00301872	6.73711	1.60972
45211324	chr19:45211324:C:T	1.16407e-07	-0.818164	-0.998258
45211325	chr19:45211325:C:T	0.00234296	6.71205	1.38136
45211557	chr19:45211557:G:C	1.57909e-07	-1.5115	-6.7639e-10
45211558	chr19:45211558:A:T	1.59885e-07	-1.49906	-6.7639e-10
45211671	chr19:45211671:CAGGAA:C	0.0113155	8.27744	1.39073
45211814	chr19:45211814:C:A	1.57517e-07	-1.23722e-10	-1.51399
45212033	chr19:45212033:C:T	5.06939e-07	-0.345125	-6.7639e-10
45212226	chr19:45212226:A:G	0.000142436	6.6839	-1.39077
45212232	chr19:45212232:T:C	0.0100387	9.10626	0.442187
45212235	chr19:45212235:A:G	6.79232e-07	-1.23722e-10	-0.0525535
45212422	chr19:45212422:T:C	0.0204203	8.80489	1.45364
45212459	chr19:45212459:C:T	0.0250239	8.87718	1.58465
45212811	chr19:45212811:G:A	4.71787e-07	-1.23722e-10	-0.41699
45212934	chr19:45212934:G:C	0.029735	9.76565	0.868672
45212939	chr19:45212939:A:G	0.0325049	10.1101	0.613287
45213131	chr19:45213131:T:C	1.35236e-07	-1.23722e-10	-1.6665
45213420	chr19:45213420:G:C	2.45336e-07	-0.369431	-0.701458
45214038	chr19:45214038:C:T	1.42433e-07	-1.61464	-6.7639e-10
45214357	chr19:45214357:A:G	6.61276e-08	-1.61446	-0.767474
45214366	chr19:45214366:G:A	1.39121e-07	-1.23722e-10	-1.63817
45214527	chr19:45214527:C:T	1.42001e-07	-1.61769	-6.7639e-10
45215366	chr19:45215366:A:G	2.69808e-07	-1.57403	0.598226
45215462	chr19:45215462:C:A	2.92372e-06	-1.23722e-10	1.4071
45215848	chr19:45215848:C:T	1.36402e-07	-1.23722e-10	-1.65791
45215880	chr19:45215880:G:A	2.81624e-07	-1.23722e-10	-0.932945
45215899	chr19:45215899:G:A	4.05252e-07	-1.23722e-10	-0.569009
45215935	chr19:45215935:G:A	2.92553e-06	-1.23722e-10	1.40771
45216045	chr19:45216045:G:A	1.37704e-07	-1.23722e-10	-1.64841
45216205	chr19:45216205:G:C	1.40376e-07	-1.23722e-10	-1.62919
45216235	chr19:45216235:T:C	1.93019e-07	-1.31073	-6.7639e-10
45216325	chr19:45216325:C:G	1.35531e-07	-1.23722e-10	-1.66432
45217866	chr19:45217866:C:T	2.86993e-07	-1.23722e-10	-0.914058
45218338	chr19:45218338:G:A	1.60177e-07	-1.56859	0.0713531
45218819	chr19:45218819:C:T	1.59858e-07	-1.23722e-10	-1.49923
45218868	chr19:45218868:C:T	1.45926e-07	-1.23722e-10	-1.59041
45218928	chr19:45218928:T:C	1.53507e-07	-1.23722e-10	-1.53977
45218972	chr19:45218972:C:T	2.05589e-07	-1.24764	-6.7639e-10
45219007	chr19:45219007:G:A	1.45439e-07	-1.23722e-10	-1.59376
45219259	chr19:45219259:G:C	3.28922e-08	-1.45653	-1.62375
45219485	chr19:45219485:G:A	2.00594e-06	-1.17625	2.2066
45219584	chr19:45219584:A:T	2.16789e-07	-1.23722e-10	-1.19459
45219975	chr19:45219975:T:C	1.36175e-07	-1.23722e-10	-1.65958
45220121	chr19:45220121:T:C	1.83387e-06	2.39216	-1.4515
45220122	chr19:45220122:G:A	7.4696e-07	-1.23722e-10	0.0424942
45220188	chr19:45220188:A:T	4.21286e-08	-1.28988	-1.54291
45220192	chr19:45220192:T:A	2.61671e-07	-1.23722e-10	-1.00643
45220312	chr19:45220312:G:T	4.73745e-07	-1.41451	1.00167
45220316	chr19:45220316:G:T	2.87861e-07	-1.23722e-10	-0.911039
45220448	chr19:45220448:C:T	1.32699e-07	-0.0336549	-1.65178
45220574	chr19:45220574:G:T	5.2406e-07	-1.23722e-10	-0.31191
45220728	chr19:45220728:G:A	8.95984e-08	-0.553021	-1.52516
45220786	chr19:45220786:C:T	6.43648e-08	-1.43729	-0.971665
45220802	chr19:45220802:C:T	2.52942e-07	-1.04036	-6.7639e-10
45221375	chr19:45221375:C:T	2.64071e-07	0.559329	-1.55663
45221400	chr19:45221400:A:G	2.12255e-07	0.361626	-1.57735
45221434	chr19:45221434:T:C	4.37732e-08	-1.31098	-1.48351
45221485	chr19:45221485:G:A	2.71799e-08	-1.61675	-1.65429
45221549	chr19:45221549:G:A	2.13259e-07	-1.23722e-10	-1.21101
45221705	chr19:45221705:C:T	4.29672e-08	-1.14724	-1.66584
45221869	chr19:45221869:T:C	3.92758e-08	-1.23639	-1.66652
45221927	chr19:45221927:G:T	5.10991e-08	-1.23713	-1.40262
45222190	chr19:45222190:G:C	3.74412e-08	-1.35657	-1.59418
45222223	chr19:45222223:G:A	4.06316e-08	-1.20273	-1.66624
45222356	chr19:45222356:C:T	1.68356e-07	-1.23722e-10	-1.44743
45222481	chr19:45222481:A:G	7.43442e-08	-1.2206	-1.04421
45222620	chr19:45222620:C:G	1.44248e-07	-1.23722e-10	-1.60198
45222717	chr19:45222717:A:G	4.10533e-08	-1.19769	-1.66095
45222848	chr19:45222848:T:C	4.14811e-08	-1.18558	-1.6627
45222966	chr19:45222966:T:G	5.11918e-08	-1.20029	-1.43765
45223033	chr19:45223033:G:A	2.11397e-07	-1.23722e-10	-1.21978
45223200	chr19:45223200:C:T	4.03928e-08	-1.21224	-1.66263
45223291	chr19:45223291:G:A	2.78925e-08	-1.58672	-1.65844
45223305	chr19:45223305:T:C	4.05655e-08	-1.20556	-1.66504
45223443	chr19:45223443:G:A	3.41596e-07	-1.23722e-10	-0.739888
45223487	chr19:45223487:T:C	4.37497e-08	-1.12859	-1.66644
45223500	chr19:45223500:A:G	4.50645e-08	-1.09955	-1.66587
45223587	chr19:45223587:C:G	3.60231e-08	-1.32724	-1.66212
45223710	chr19:45223710:G:A	4.45206e-08	-1.11138	-1.66618
45223760	chr19:45223760:G:A	1.51938e-07	-1.23722e-10	-1.55004
45223816	chr19:45223816:ACAC:A	5.48768e-08	-1.11406	-1.45437
45223909	chr19:45223909:G:A	4.13051e-08	-1.18605	-1.66648
45223932	chr19:45223932:T:C	1.40007e-06	-1.23722e-10	0.67076
45224017	chr19:45224017:C:T	4.21296e-08	-1.16665	-1.66611
45224018	chr19:45224018:A:G	4.1512e-08	-1.18164	-1.6659
45224104	chr19:45224104:T:C	3.97721e-08	-1.22392	-1.66643
45224265	chr19:45224265:G:A	4.16642e-07	-1.23722e-10	-0.54129
45224364	chr19:45224364:T:A	5.4433e-08	-1.1993	-1.37725
45224367	chr19:45224367:G:A	2.88885e-07	-1.23722e-10	-0.907489
45224642	chr19:45224642:CTT:C	2.41591e-07	-1.08627	-6.7639e-10
45224666	chr19:45224666:CT:C	1.39063e-07	-1.23722e-10	-1.63859
45224672	chr19:45224672:G:A	4.83889e-08	-1.02974	-1.6645
45224801	chr19:45224801:T:C	3.90982e-08	-1.2579	-1.64954
45224865	chr19:45224865:C:T	3.93958e-08	-1.28887	-1.61099
45224965	chr19:45224965:C:A	2.96395e-07	-1.23722e-10	-0.881824
45224973	chr19:45224973:G:A	4.20349e-08	-1.23132	-1.6037
45224980	chr19:45224980:T:C	4.094e-08	-1.2484	-1.61301
45225014	chr19:45225014:C:T	2.47314e-07	-1.23722e-10	-1.06286
45225085	chr19:45225085:G:T	3.25772e-07	-1.23722e-10	-0.78732
45225241	chr19:45225241:G:C	4.12739e-07	-1.23722e-10	-0.550702
45225287	chr19:45225287:G:T	1.57879e-07	-1.23722e-10	-1.51168
45225291	chr19:45225291:C:T	6.51151e-07	-1.23722e-10	-0.0947754
45225318	chr19:45225318:C:G	6.50097e-08	-0.732671	-1.66631
45225337	chr19:45225337:T:C	3.93608e-08	-1.28585	-1.6149
45225437	chr19:45225437:T:G	4.14942e-08	-1.22856	-1.61941
45225478	chr19:45225478:C:T	1.4787e-06	-1.23722e-10	0.725399
45225548	chr19:45225548:A:G	4.38469e-08	-1.23153	-1.56128
45225623	chr19:45225623:T:C	3.85134e-08	-1.26721	-1.6553
45225684	chr19:45225684:G:A	4.19309e-08	-1.23346	-1.60403
45225924	chr19:45225924:G:A	3.0448e-07	-1.23722e-10	-0.854911
45226017	chr19:45226017:G:A	6.85395e-08	-0.7504	-1.59571
45226275	chr19:45226275:G:A	4.02447e-08	-1.29016	-1.58838
45226329	chr19:45226329:A:C	4.29464e-08	-1.23103	-1.58253
45226396	chr19:45226396:G:A	1.99038e-07	-1.23722e-10	-1.28002
45226463	chr19:45226463:G:A	1.60725e-07	-1.23722e-10	-1.49382
45226555	chr19:45226555:G:T	4.68963e-08	-1.15108	-1.5745
45226666	chr19:45226666:C:T	3.09097e-07	-1.23722e-10	-0.839862
45226690	chr19:45226690:C:A	2.26592e-07	-1.15036	-6.7639e-10
45227064	chr19:45227064:CTCTT:C	4.29895e-08	-1.23247	-1.58009
45227131	chr19:45227131:T:G	1.70806e-06	-1.23722e-10	0.869598
45227163	chr19:45227163:GC:G	6.35795e-08	-1.10255	-1.31868
45227212	chr19:45227212:G:A	4.28931e-08	-1.21398	-1.60083
45227537	chr19:45227537:C:T	1.42768e-07	-1.6123	-6.7639e-10
45227546	chr19:45227546:T:G	5.82571e-06	-1.23722e-10	2.09652
45228090	chr19:45228090:C:T	6.7662e-08	-1.03843	-1.32056
45228273	chr19:45228273:T:C	4.07929e-07	-1.23722e-10	-0.562423
45228306	chr19:45228306:G:A	7.6556e-08	-1.18614	-1.04935
45228504	chr19:45228504:C:T	3.11466e-07	-1.23722e-10	-0.832227
45228600	chr19:45228600:C:T	3.20338e-07	-1.23722e-10	-0.80414
45228912	chr19:45228912:A:AC	8.71005e-08	-1.19019	-0.916263
45229343	chr19:45229343:AAT:A	1.54882e-07	-1.23722e-10	-1.53086
45229403	chr19:45229403:G:A	8.93132e-08	-1.16649	-0.914881
45229467	chr19:45229467:C:T	8.63422e-08	-1.1753	-0.939897
45229673	chr19:45229673:C:T	1.59986e-07	-1.49843	-6.7639e-10
45229702	chr19:45229702:G:A	6.42472e-07	-0.108193	-6.7639e-10
45229714	chr19:45229714:G:A	6.01011e-08	-0.811847	-1.66564
45229858	chr19:45229858:T:TATGTACATTAATGTACAC	1.70317e-07	-1.23722e-10	-1.43585
45229922	chr19:45229922:TTA:T	2.05956e-07	-1.23722e-10	-1.24585
45229957	chr19:45229957:TTAATATTTA:T	1.44155e-07	-1.60263	-6.7639e-10
45230524	chr19:45230524:G:C	0.000155582	3.72598	1.65543
45230639	chr19:45230639:G:A	8.87733e-08	-1.16605	-0.921377
45230894	chr19:45230894:G:A	6.42015e-08	-1.06253	-1.34896
45231139	chr19:45231139:G:T	1.62983e-07	-1.47987	-6.7639e-10
45231175	chr19:45231175:T:C	4.94071e-05	5.45534	-1.22101
45231402	chr19:45231402:C:T	1.81542e-06	-1.23722e-10	0.930554
45231493	chr19:45231493:A:G	0.000212559	5.42184	0.271619
45231551	chr19:45231551:T:C	1.63254e-07	-1.23722e-10	-1.47821
45232045	chr19:45232045:C:T	1.61111e-07	-1.49142	-6.7639e-10
45232391	chr19:45232391:A:G	1.37366e-07	-1.23722e-10	-1.65087
45232745	chr19:45232745:T:C	3.84945e-05	5.17268	-1.18793
45232931	chr19:45232931:T:C	9.75991e-07	-1.23722e-10	0.309936
45233891	chr19:45233891:G:C	3.47001e-07	-0.724188	-6.7639e-10
45233960	chr19:45233960:A:C	1.15861e-05	4.33946	-1.55542
45234174	chr19:45234174:G:A	5.50945e-07	-1.23722e-10	-0.261881
45234579	chr19:45234579:A:C	1.1351e-05	4.34108	-1.57754
45234724	chr19:45234724:G:T	5.4963e-07	-1.23722e-10	-0.264271
45234725	chr19:45234725:C:T	5.49999e-07	-1.23722e-10	-0.2636
45235171	chr19:45235171:T:C	7.95874e-07	-1.23722e-10	0.105924
45235326	chr19:45235326:G:A	4.69388e-05	5.05534	-0.87226
45235373	chr19:45235373:GC:G	1.3878e-07	-1.23722e-10	-1.64063
45235413	chr19:45235413:A:G	1.0438e-05	4.24695	-1.56726
45235486	chr19:45235486:A:G	5.18106e-05	5.342	-1.06016
45235872	chr19:45235872:C:G	6.59836e-07	-1.23722e-10	-0.0815251
45236171	chr19:45236171:A:C	1.69172e-07	-1.23722e-10	-1.4426
45236621	chr19:45236621:A:G	3.9209e-07	-1.23722e-10	-0.602025
45236920	chr19:45236920:G:A	8.84363e-07	-1.23722e-10	0.211351
45237213	chr19:45237213:G:A	1.84889e-07	-1.23722e-10	-1.35376
45237368	chr19:45237368:A:G	3.21799e-07	-1.23722e-10	-0.799589
45237370	chr19:45237370:A:G	3.14359e-07	-1.23722e-10	-0.82298
45237477	chr19:45237477:T:C	8.49057e-08	-0.642807	-1.48917
45237491	chr19:45237491:G:T	1.47751e-07	-1.57799	-6.7639e-10
45237513	chr19:45237513:C:T	2.27188e-05	5.10526	-1.64783
45237985	chr19:45237985:G:A	4.8733e-07	-0.99614	0.611563
45238075	chr19:45238075:A:T	0.00540166	5.41717	3.51154
45238095	chr19:45238095:A:G	0.00538194	5.42345	3.50159
45238290	chr19:45238290:T:A	1.618e-07	-1.23722e-10	-1.48715
45238351	chr19:45238351:T:C	0.0179219	6.18309	3.94493
45238728	chr19:45238728:G:C	1.41603e-07	-1.23722e-10	-1.62049
45238836	chr19:45238836:G:A	0.0141669	6.12661	3.76629
45239281	chr19:45239281:G:A	1.48308e-07	-1.23722e-10	-1.57422
45239419	chr19:45239419:T:C	1.58227e-07	-1.50949	-6.7639e-10
45239644	chr19:45239644:C:T	0.0377089	6.1798	4.69209
45239959	chr19:45239959:C:T	3.5389e-07	-1.23722e-10	-0.70453
45240214	chr19:45240214:C:T	3.66663e-07	0.644157	-1.31323
45240294	chr19:45240294:T:A	2.24175e-07	0.482441	-1.64353
45240382	chr19:45240382:T:C	0.00923289	6.45968	3.00509
45240816	chr19:45240816:A:G	2.23605e-07	0.502365	-1.666
45240921	chr19:45240921:A:G	1.40439e-07	-1.23722e-10	-1.62874
45241177	chr19:45241177:C:T	2.29183e-07	-1.23722e-10	-1.139
45241294	chr19:45241294:T:C	0.00773566	6.3953	2.89253
45241409	chr19:45241409:C:T	2.10004e-06	-1.23722e-10	1.07619
45241421	chr19:45241421:T:C	1.3652e-07	-1.23722e-10	-1.65705
45241527	chr19:45241527:C:T	1.42377e-07	-1.61504	-6.7639e-10
45241584	chr19:45241584:A:G	0.00419825	6.40656	2.27011
45242019	chr19:45242019:G:A	1.35669e-07	-1.23722e-10	-1.6633
45242238	chr19:45242238:C:A	2.47389e-07	-1.06255	-6.7639e-10
45242291	chr19:45242291:A:C	1.40526e-07	-1.23722e-10	-1.62813
45242599	chr19:45242599:C:T	4.85181e-08	-1.48199	-1.20959
45242977	chr19:45242977:C:CTG	1.64877e-07	-1.23722e-10	-1.46831
45243383	chr19:45243383:T:C	1.42803e-07	-0.867668	-0.744384
45243515	chr19:45243515:C:T	1.64602e-07	-1.23722e-10	-1.46999
45243562	chr19:45243562:G:A	1.82757e-07	-1.23722e-10	-1.36536
45244120	chr19:45244120:C:T	1.44288e-07	-1.23722e-10	-1.60171
45244196	chr19:45244196:C:T	1.48863e-07	-1.23722e-10	-1.57049
45244260	chr19:45244260:C:T	1.50075e-07	-1.23722e-10	-1.56238
45244331	chr19:45244331:GC:G	3.69923e-07	0.489103	-1.14933
45244775	chr19:45244775:C:T	1.38587e-07	-1.23722e-10	-1.64202
45244986	chr19:45244986:C:T	1.0312e-06	-0.763666	1.12863
45245022	chr19:45245022:C:T	1.84039e-07	-1.23722e-10	-1.35837
45245104	chr19:45245104:G:C	0.00128425	4.72436	2.76781
45245119	chr19:45245119:C:G	4.47792e-07	-1.23722e-10	-0.469188
45245170	chr19:45245170:C:T	1.74487e-07	-1.23722e-10	-1.41167
45245177	chr19:45245177:G:A	1.54785e-07	-1.53148	-6.7639e-10
45245591	chr19:45245591:C:T	1.92034e-07	-1.23722e-10	-1.31585
45245948	chr19:45245948:C:T	1.35247e-07	-1.23722e-10	-1.66642
45245949	chr19:45245949:A:G	2.18219e-07	-1.23722e-10	-1.18802
45246075	chr19:45246075:G:A	1.36435e-07	-1.23722e-10	-1.65767
45246415	chr19:45246415:A:T	1.46303e-07	-1.58784	-6.7639e-10
45246453	chr19:45246453:T:A	2.34841e-07	-1.23722e-10	-1.11461
45246739	chr19:45246739:T:A	1.38443e-07	-1.23722e-10	-1.64306
45246781	chr19:45246781:T:C	2.24608e-07	-1.23722e-10	-1.15916
45247016	chr19:45247016:T:C	1.73601e-07	-1.23722e-10	-1.41676
45247034	chr19:45247034:A:G	1.98748e-07	-1.23722e-10	-1.28148
45247047	chr19:45247047:T:C	1.96462e-07	-1.23722e-10	-1.29305
45247518	chr19:45247518:A:G	6.60076e-07	-1.23722e-10	-0.0811612
45247546	chr19:45247546:G:A	1.84164e-05	-1.23722e-10	3.24748
45247575	chr19:45247575:C:T	8.38475e-08	-1.44852	-0.695997
45247651	chr19:45247651:C:G	1.96194e-07	-1.23722e-10	-1.29442
45247796	chr19:45247796:T:A	1.48147e-07	-1.23722e-10	-1.57531
45247809	chr19:45247809:T:G	1.6745e-07	-0.465527	-0.987308
45248200	chr19:45248200:C:A	6.55861e-07	-0.0875674	-6.7639e-10
45248541	chr19:45248541:C:T	3.00322e-07	-1.23722e-10	-0.868662
45248577	chr19:45248577:A:G	1.38175e-07	-1.23722e-10	-1.645
45248685	chr19:45248685:C:G	1.62734e-07	-1.23722e-10	-1.4814
45249128	chr19:45249128:T:C	1.40484e-07	-1.23722e-10	-1.62843
45249131	chr19:45249131:C:CAA	1.36008e-07	-1.23722e-10	-1.66081
45249207	chr19:45249207:C:T	1.68754e-07	-1.23722e-10	-1.44507
45249548	chr19:45249548:C:T	6.14241e-07	-1.23722e-10	-0.15313
45249640	chr19:45249640:T:C	1.4746e-07	-1.57996	-6.7639e-10
45249660	chr19:45249660:G:T	1.35319e-07	-1.23722e-10	-1.66588
45249747	chr19:45249747:T:C	5.39143e-07	-1.23722e-10	-0.283537
45250000	chr19:45250000:G:A	1.35272e-07	-1.23722e-10	-1.66623
45250209	chr19:45250209:C:G	1.67092e-07	-1.23722e-10	-1.45498
45250303	chr19:45250303:C:A	1.3657e-07	-1.23722e-10	-1.65668
45250467	chr19:45250467:G:T	1.3657e-07	-1.23722e-10	-1.65668
45250856	chr19:45250856:GT:G	2.553e-07	-1.23722e-10	-1.03108
45250859	chr19:45250859:T:G	1.77787e-07	-1.23722e-10	-1.39293
45251311	chr19:45251311:T:C	1.46594e-07	-1.58585	-6.7639e-10
45252374	chr19:45252374:T:C	1.68501e-07	-1.23722e-10	-1.44657
45252997	chr19:45252997:C:T	1.37431e-07	-1.23722e-10	-1.65039
45253033	chr19:45253033:A:G	1.56243e-07	-1.23722e-10	-1.5221
45253118	chr19:45253118:G:C	2.23694e-07	-0.55651	-0.606727
45253178	chr19:45253178:G:A	2.83347e-07	-0.926844	-6.7639e-10
45253236	chr19:45253236:C:T	1.35573e-07	-1.23722e-10	-1.66401
45253495	chr19:45253495:A:G	1.17483e-06	2.16068	-1.66532
45253505	chr19:45253505:C:T	1.40909e-06	2.34346	-1.66628
45253832	chr19:45253832:G:A	1.67303e-07	-1.23722e-10	-1.45371
45254139	chr19:45254139:C:T	3.28934e-07	-0.77766	-6.7639e-10
45255065	chr19:45255065:G:A	2.12217e-07	-1.23722e-10	-1.21591
45255106	chr19:45255106:A:G	5.18561e-08	-1.06184	-1.56321
45255180	chr19:45255180:G:A	8.15891e-07	1.79493	-1.66417
45255336	chr19:45255336:A:G	1.85226e-07	-1.03819	-0.313752
45255613	chr19:45255613:G:A	1.41214e-07	-1.23722e-10	-1.62324
45255704	chr19:45255704:C:T	2.78063e-07	-1.23722e-10	-0.945667
45255798	chr19:45255798:C:T	1.57421e-07	-1.23722e-10	-1.51459
45256086	chr19:45256086:G:A	1.06105e-07	-0.661295	-1.2478
45256291	chr19:45256291:A:G	9.44365e-08	-0.975052	-1.05054
45257162	chr19:45257162:T:C	1.49457e-07	-1.23722e-10	-1.56651
45257290	chr19:45257290:A:G	4.29673e-07	1.15605	-1.66654
45257352	chr19:45257352:G:A	1.26162e-07	-0.884997	-0.850955
45257573	chr19:45257573:G:A	3.13581e-06	1.47712	-6.7639e-10
45257662	chr19:45257662:C:T	0.0012614	6.19174	1.28247
45257675	chr19:45257675:G:A	1.56879e-07	-0.543924	-0.974121
45257693	chr19:45257693:T:A	1.37652e-07	-1.23722e-10	-1.64879
45257835	chr19:45257835:G:A	1.62591e-07	-1.23722e-10	-1.48228
45257958	chr19:45257958:G:C	1.59107e-07	-1.23722e-10	-1.50394
45258179	chr19:45258179:T:G	1.25037e-07	-0.89814	-0.846765
45258231	chr19:45258231:C:T	1.49137e-07	-1.56865	-6.7639e-10
45258478	chr19:45258478:A:G	1.28609e-07	-0.896734	-0.820007
45258493	chr19:45258493:G:A	1.23856e-07	-0.937209	-0.817186
45258924	chr19:45258924:G:A	2.09959e-07	-1.23722e-10	-1.2266
45259383	chr19:45259383:T:C	8.46789e-08	-1.05745	-1.0772
45259628	chr19:45259628:A:G	1.09401e-06	-0.745418	1.1695
45259689	chr19:45259689:C:T	1.4944e-07	-1.56662	-6.7639e-10
45260053	chr19:45260053:C:T	1.62239e-07	-1.23722e-10	-1.48445
45260214	chr19:45260214:A:G	2.21148e-07	-1.23722e-10	-1.17468
45260246	chr19:45260246:T:C	5.84854e-07	1.44021	-1.64237
45260792	chr19:45260792:C:T	1.2951e-06	-1.23722e-10	0.592826
45261689	chr19:45261689:C:T	1.62139e-07	-1.23722e-10	-1.48507
45261794	chr19:45261794:A:G	1.16193e-07	-0.989121	-0.829142
45262037	chr19:45262037:T:A	1.71379e-07	-1.23722e-10	-1.42964
45262050	chr19:45262050:C:T	1.63048e-07	-1.23722e-10	-1.47947
45262197	chr19:45262197:T:C	1.41915e-07	-1.23722e-10	-1.61829
45262449	chr19:45262449:A:G	1.5245e-07	-1.54668	-6.7639e-10
45262741	chr19:45262741:C:T	1.07426e-06	1.99019	-1.58432
45263471	chr19:45263471:G:A	0.00270151	6.72119	1.51461
45263634	chr19:45263634:C:T	4.81878e-07	-1.23722e-10	-0.395825
45263956	chr19:45263956:G:A	7.91737e-08	-0.98923	-1.21264
45264180	chr19:45264180:A:G	1.89617e-07	-1.23722e-10	-1.32851
45264281	chr19:45264281:G:C	1.44711e-06	2.36975	-1.66595
45264288	chr19:45264288:G:A	1.48726e-07	-1.23722e-10	-1.57141
45264290	chr19:45264290:T:C	2.30676e-07	-1.23722e-10	-1.1325
45264739	chr19:45264739:C:T	2.27998e-07	-1.14418	-6.7639e-10
45265213	chr19:45265213:TGGG:T	1.42853e-07	-1.23722e-10	-1.6117
45265218	chr19:45265218:G:A	1.39764e-07	-1.23722e-10	-1.63356
45265688	chr19:45265688:T:C	1.61991e-06	2.23605	-1.41944
45265923	chr19:45265923:G:A	3.2653e-06	2.74997	-1.23238
45265961	chr19:45265961:G:A	1.56122e-07	-1.23722e-10	-1.52288
45266043	chr19:45266043:A:G	4.64092e-06	3.37083	-1.50168
45266128	chr19:45266128:G:C	3.80976e-06	2.82941	-1.1576
45266317	chr19:45266317:G:A	4.19913e-06	3.25976	-1.49065
45266491	chr19:45266491:G:A	1.99786e-06	2.6557	-1.62938
45267008	chr19:45267008:A:G	1.51195e-07	-1.23722e-10	-1.55495
45267042	chr19:45267042:G:C	1.86666e-07	-1.23722e-10	-1.3442
45267048	chr19:45267048:A:G	3.37343e-06	2.74459	-1.19443
45267192	chr19:45267192:G:T	1.47109e-07	-1.58234	-6.7639e-10
45267505	chr19:45267505:C:T	6.22254e-07	-1.23722e-10	-0.140168
45267702	chr19:45267702:C:T	1.98277e-07	-1.23722e-10	-1.28385
45268575	chr19:45268575:C:T	3.98466e-07	-1.23722e-10	-0.585894
45268769	chr19:45268769:A:G	1.99474e-07	-1.23722e-10	-1.27783
45268982	chr19:45268982:C:T	8.97249e-07	1.68108	-1.45526
45269269	chr19:45269269:C:T	2.20895e-07	-1.23722e-10	-1.17583
45269433	chr19:45269433:C:T	9.26959e-07	1.73089	-1.4725
45269608	chr19:45269608:C:T	1.45797e-07	-1.5913	-6.7639e-10
45269710	chr19:45269710:C:G	7.64915e-07	1.72459	-1.65834
45269888	chr19:45269888:G:A	1.46735e-07	-1.23722e-10	-1.58489
45270090	chr19:45270090:A:G	1.36819e-07	-1.23722e-10	-1.65486
45270164	chr19:45270164:G:C	1.49063e-07	-1.23722e-10	-1.56915
45270641	chr19:45270641:T:C	8.76188e-07	1.80033	-1.59827
45270744	chr19:45270744:C:T	1.99765e-07	-1.23722e-10	-1.27637
45271210	chr19:45271210:C:A	1.68897e-07	-1.23722e-10	-1.44423
45271251	chr19:45271251:G:A	6.48294e-07	-1.23722e-10	-0.0991726
45271328	chr19:45271328:A:G	1.55799e-07	-1.23722e-10	-1.52495
45271422	chr19:45271422:A:G	1.0031e-06	1.78797	-1.45064
45271582	chr19:45271582:A:G	3.9807e-07	-1.23722e-10	-0.586888
45271600	chr19:45271600:G:A	2.11926e-07	-1.23722e-10	-1.21728
45272032	chr19:45272032:A:G	6.99905e-07	-1.23722e-10	-0.0225721
45272049	chr19:45272049:TG:T	9.13893e-07	1.75856	-1.51437
45272315	chr19:45272315:G:A	1.46381e-07	-1.58731	-6.7639e-10
45272331	chr19:45272331:C:T	9.50272e-07	1.78287	-1.49964
45272364	chr19:45272364:G:A	2.98902e-07	-0.873402	-6.7639e-10
45272843	chr19:45272843:G:A	1.3525e-07	-1.23722e-10	-1.66639
45272875	chr19:45272875:G:A	7.35075e-07	-1.23722e-10	0.0264561
45272934	chr19:45272934:C:T	2.523e-07	-1.23722e-10	-1.0429
45273323	chr19:45273323:T:C	1.43128e-07	-1.23722e-10	-1.60977
45273369	chr19:45273369:G:C	4.89176e-08	-1.02577	-1.65761
45273722	chr19:45273722:T:C	7.99136e-07	1.75642	-1.64641
45273973	chr19:45273973:G:C	1.5007e-07	-1.23722e-10	-1.56242
45273987	chr19:45273987:C:T	4.9068e-07	1.14653	-1.52426
45274010	chr19:45274010:G:T	1.46324e-07	-1.58769	-6.7639e-10
45274044	chr19:45274044:G:T	1.73354e-07	-1.23722e-10	-1.41818
45275630	chr19:45275630:G:A	2.62014e-07	-1.23722e-10	-1.00512
45275683	chr19:45275683:T:C	4.55195e-08	-1.22207	-1.53331
45276377	chr19:45276377:T:C	1.61668e-06	2.39661	-1.582
45276558	chr19:45276558:G:A	2.04369e-07	-1.23722e-10	-1.25359
45277329	chr19:45277329:C:T	1.06327e-06	1.34648	-0.950892
45277526	chr19:45277526:A:G	1.56311e-07	-1.23722e-10	-1.52167
45277555	chr19:45277555:A:G	7.28516e-07	-1.23722e-10	0.0174926
45278658	chr19:45278658:C:A	3.01036e-08	-1.5903	-1.57857
45278672	chr19:45278672:C:T	2.08048e-07	-1.23722e-10	-1.23575
45278906	chr19:45278906:A:T	1.22255e-06	2.00449	-1.46931
45278911	chr19:45278911:C:T	6.13791e-07	-1.23722e-10	-0.153863
45279330	chr19:45279330:A:C	1.45379e-07	-1.59417	-6.7639e-10
45279336	chr19:45279336:A:G	7.80889e-07	-1.23722e-10	0.0869158
45279664	chr19:45279664:A:G	1.48546e-07	-1.57262	-6.7639e-10
45280234	chr19:45280234:C:T	1.62407e-07	-1.23722e-10	-1.48341
45280293	chr19:45280293:C:T	1.95062e-07	-1.23722e-10	-1.3002
45280789	chr19:45280789:T:TA	1.60257e-07	-1.23722e-10	-1.49674
45280890	chr19:45280890:G:A	1.55882e-07	-1.23722e-10	-1.52442
45280995	chr19:45280995:G:A	1.4585e-07	-1.23722e-10	-1.59094
45281174	chr19:45281174:T:C	1.38778e-07	-1.23722e-10	-1.64064
45281935	chr19:45281935:G:A	1.65351e-07	-1.23722e-10	-1.46544
45282041	chr19:45282041:T:C	4.24519e-06	1.78003	-6.7639e-10
45282413	chr19:45282413:C:T	1.51807e-07	-1.23722e-10	-1.55091
45282723	chr19:45282723:G:A	1.36851e-07	-1.23722e-10	-1.65462
45282946	chr19:45282946:C:T	1.76633e-07	-1.23722e-10	-1.39944
45283297	chr19:45283297:T:C	2.47902e-06	2.74481	-1.50271
45283744	chr19:45283744:G:A	3.76731e-07	0.958483	-1.60047
45283824	chr19:45283824:T:C	5.26744e-08	-1.43892	-1.17047
45283868	chr19:45283868:A:ACT	1.41789e-07	-1.23722e-10	-1.61918
45284150	chr19:45284150:A:G	1.82756e-07	-1.23722e-10	-1.36536
45284308	chr19:45284308:A:G	4.20844e-08	-1.45211	-1.38174
45284349	chr19:45284349:G:A	5.16923e-07	1.0892	-1.41483
45284647	chr19:45284647:T:G	1.57104e-07	-1.23722e-10	-1.51661
45284840	chr19:45284840:C:T	1.39957e-07	-1.23722e-10	-1.63218
45285191	chr19:45285191:C:T	1.36746e-07	-1.23722e-10	-1.65539
45285354	chr19:45285354:T:C	5.18078e-07	0.987645	-1.31104
45285665	chr19:45285665:A:T	2.07879e-07	-1.23722e-10	-1.23656
45285667	chr19:45285667:C:G	2.07011e-07	-1.23722e-10	-1.24075
45285791	chr19:45285791:A:G	2.14348e-07	-1.23722e-10	-1.20592
45286743	chr19:45286743:T:A	6.03678e-08	-1.41861	-1.05445
45286916	chr19:45286916:G:T	1.41814e-07	-1.23722e-10	-1.619
45287042	chr19:45287042:C:T	6.79098e-07	-0.0527514	-6.7639e-10
45287095	chr19:45287095:T:G	1.52718e-07	-1.23722e-10	-1.54492
45287221	chr19:45287221:AAG:A	1.58082e-07	-1.5104	-6.7639e-10
45287945	chr19:45287945:A:G	1.41717e-07	-1.23722e-10	-1.61968
45288421	chr19:45288421:C:T	2.84292e-08	-1.61591	-1.61019
45288432	chr19:45288432:A:G	1.51494e-07	-1.23722e-10	-1.55297
45288774	chr19:45288774:C:T	2.12932e-07	-1.23722e-10	-1.21254
45288854	chr19:45288854:A:AAG	1.73194e-07	-1.4191	-6.7639e-10
45289118	chr19:45289118:G:A	2.14707e-07	-1.20424	-6.7639e-10
45289506	chr19:45289506:C:T	3.21986e-07	0.481253	-1.28026
45289560	chr19:45289560:G:A	1.42207e-07	-1.61623	-6.7639e-10
45289648	chr19:45289648:T:TA	1.38569e-07	-1.23722e-10	-1.64215
45289718	chr19:45289718:C:T	1.39645e-07	-1.23722e-10	-1.63441
45289856	chr19:45289856:C:T	1.406e-07	-1.23722e-10	-1.6276
45289857	chr19:45289857:A:G	5.87705e-08	-1.14524	-1.35464
45289971	chr19:45289971:G:A	1.83496e-07	-1.23722e-10	-1.36132
45290449	chr19:45290449:G:T	5.60107e-06	3.13438	-1.07718
45290570	chr19:45290570:T:C	4.08287e-08	-1.34215	-1.52198
45290574	chr19:45290574:A:T	3.11323e-07	0.824583	-1.65727
45291110	chr19:45291110:A:G	1.75173e-07	-1.23722e-10	-1.40774
45291511	chr19:45291511:G:A	1.43338e-07	-1.60831	-6.7639e-10
45291675	chr19:45291675:G:A	1.73683e-07	-1.41628	-6.7639e-10
45291880	chr19:45291880:G:A	1.36337e-07	-1.23722e-10	-1.65838
45292028	chr19:45292028:A:C	1.63916e-07	-1.23722e-10	-1.47416
45292357	chr19:45292357:C:T	1.41204e-07	-1.23722e-10	-1.62331
45292850	chr19:45292850:C:T	1.38257e-07	-1.23722e-10	-1.6444
45293071	chr19:45293071:C:T	1.52717e-07	-1.54493	-6.7639e-10
45293188	chr19:45293188:T:C	2.85748e-07	0.736272	-1.65468
45293507	chr19:45293507:C:G	1.42212e-07	-1.6162	-6.7639e-10
45293777	chr19:45293777:T:C	1.35409e-07	-1.23722e-10	-1.66522
45293973	chr19:45293973:T:G	3.01008e-07	0.79274	-1.65912
45294335	chr19:45294335:T:C	2.09874e-07	0.439111	-1.66612
45294734	chr19:45294734:A:C	7.99552e-07	0.110534	-6.7639e-10
45294834	chr19:45294834:G:A	2.18364e-07	0.478525	-1.66588
45294937	chr19:45294937:C:T	5.9556e-06	3.18056	-1.06198
45295121	chr19:45295121:A:G	6.52184e-08	-1.09894	-1.29683
45295134	chr19:45295134:A:T	3.26743e-07	0.515027	-1.29937
45295227	chr19:45295227:T:C	7.34947e-08	-1.00427	-1.27203
45295441	chr19:45295441:C:T	1.38261e-07	-1.23722e-10	-1.64437
45295541	chr19:45295541:G:A	2.10267e-07	0.44101	-1.66615
45295715	chr19:45295715:G:A	1.37505e-07	-1.23722e-10	-1.64985
45295773	chr19:45295773:C:T	3.8242e-08	-1.39841	-1.53118
45295820	chr19:45295820:A:G	1.90819e-07	-1.23722e-10	-1.32219
45296184	chr19:45296184:T:C	7.24629e-08	-0.998016	-1.29243
45296446	chr19:45296446:G:C	6.33922e-08	-1.06035	-1.36383
45296494	chr19:45296494:C:T	1.74945e-07	-1.23722e-10	-1.40905
45296534	chr19:45296534:C:T	1.39343e-07	-1.23722e-10	-1.63658
45296717	chr19:45296717:G:C	1.21726e-07	-0.772883	-0.998861
45297133	chr19:45297133:G:A	1.6508e-07	-1.46709	-6.7639e-10
45298321	chr19:45298321:GGGTCTGTGCGT:G	7.92349e-06	3.21553	-0.811461
45298470	chr19:45298470:G:T	0.000314175	3.80805	2.27614
45298693	chr19:45298693:C:T	4.72414e-06	2.9042	-1.01728
45298764	chr19:45298764:C:T	2.01446e-05	3.05823	0.278943
45299152	chr19:45299152:G:C	2.17326e-07	-1.23722e-10	-1.19212
45299333	chr19:45299333:A:G	1.63678e-07	-1.23722e-10	-1.47561
45299380	chr19:45299380:C:T	2.58284e-07	-1.23722e-10	-1.01946
45299550	chr19:45299550:TGTAA:T	1.85584e-07	-1.23722e-10	-1.35001
45299605	chr19:45299605:A:G	3.38074e-07	0.625074	-1.37533
45299750	chr19:45299750:G:A	4.23461e-08	-1.26147	-1.56617
45301106	chr19:45301106:A:C	4.37993e-06	2.88238	-1.07111
45301749	chr19:45301749:C:G	1.62373e-07	-1.23722e-10	-1.48362
45301779	chr19:45301779:C:T	1.6207e-07	0.134655	-1.62015
45301887	chr19:45301887:AG:A	1.42006e-07	-1.61765	-6.7639e-10
45301889	chr19:45301889:G:A	6.11782e-08	-0.802487	-1.65724
45302290	chr19:45302290:C:T	1.96949e-07	-1.23722e-10	-1.29057
45303264	chr19:45303264:C:T	1.36529e-07	-1.23722e-10	-1.65698
45303351	chr19:45303351:A:G	1.50596e-07	-1.23722e-10	-1.55892
45303467	chr19:45303467:C:T	1.40321e-07	-1.23722e-10	-1.62959
45303539	chr19:45303539:G:A	2.09068e-07	-1.23086	-6.7639e-10
45303728	chr19:45303728:CTCTG:C	2.62803e-07	-1.23722e-10	-1.00211
45303901	chr19:45303901:C:G	2.60981e-07	-1.23722e-10	-1.00907
45303968	chr19:45303968:C:T	1.54695e-07	-1.23722e-10	-1.53206
45304130	chr19:45304130:G:A	1.84464e-07	-1.35606	-6.7639e-10
45304673	chr19:45304673:T:C	2.21656e-06	2.66225	-1.53206
45304687	chr19:45304687:G:A	9.64901e-08	-0.340717	-1.66336
45305380	chr19:45305380:A:G	1.48118e-07	-1.23722e-10	-1.57551
45305482	chr19:45305482:C:T	3.15666e-07	-1.23722e-10	-0.818832
45305535	chr19:45305535:T:C	3.8732e-08	-1.25174	-1.66511
45305574	chr19:45305574:T:C	1.57177e-07	-1.23722e-10	-1.51614
45305950	chr19:45305950:T:C	1.96532e-06	2.67479	-1.66489
45306492	chr19:45306492:A:G	1.82768e-07	-1.23722e-10	-1.3653
45306628	chr19:45306628:A:G	3.26461e-07	-1.23722e-10	-0.785207
45306654	chr19:45306654:A:C	2.3564e-07	-1.23722e-10	-1.11121
45306777	chr19:45306777:A:G	9.91634e-08	-0.354741	-1.62201
45307685	chr19:45307685:G:A	2.67145e-07	-1.23722e-10	-0.985726
45307708	chr19:45307708:G:A	1.38013e-07	-1.23722e-10	-1.64617
45308843	chr19:45308843:T:A	1.42582e-07	-1.6136	-6.7639e-10
45309029	chr19:45309029:C:A	1.42693e-07	-1.23722e-10	-1.61282
45309096	chr19:45309096:C:T	1.16147e-07	-0.174392	-1.64427
45310372	chr19:45310372:G:A	2.09426e-07	0.0622689	-1.29142
45310565	chr19:45310565:T:A	2.02124e-07	-1.26464	-6.7639e-10
45310572	chr19:45310572:G:T	1.33665e-06	0.63675	-0.0123475
45310573	chr19:45310573:T:C	3.53241e-08	-1.36491	-1.64405
45311023	chr19:45311023:G:A	2.97272e-08	-1.54056	-1.64089
45311334	chr19:45311334:A:G	1.42561e-07	-1.23722e-10	-1.61375
45311348	chr19:45311348:A:C	2.8536e-07	-1.23722e-10	-0.919766
45311352	chr19:45311352:T:G	3.1683e-07	-1.23722e-10	-0.815152
45311354	chr19:45311354:T:C	2.51424e-07	-1.23722e-10	-1.04637
45311483	chr19:45311483:C:T	3.01193e-08	-1.52496	-1.6434
45311606	chr19:45311606:G:A	1.37501e-07	-1.23722e-10	-1.64988
45311650	chr19:45311650:C:T	3.79852e-07	0.885911	-1.51965
45311689	chr19:45311689:C:T	3.29756e-08	-1.59435	-1.4834
45311990	chr19:45311990:T:C	2.85707e-07	0.490964	-1.40951
45312026	chr19:45312026:C:T	2.45114e-06	-1.23722e-10	1.23079
45312867	chr19:45312867:A:T	4.37435e-08	-1.59756	-1.19762
45313271	chr19:45313271:A:G	3.0044e-08	-1.54508	-1.62577
45313289	chr19:45313289:C:T	1.66852e-07	-1.25563	-0.200776
45313950	chr19:45313950:C:T	5.05208e-08	-1.27506	-1.37607
45314466	chr19:45314466:T:G	5.10391e-07	0.305999	-0.644339
45314805	chr19:45314805:G:A	3.38554e-07	-0.748834	-6.7639e-10
45314859	chr19:45314859:G:A	1.42034e-07	-1.61745	-6.7639e-10
45315268	chr19:45315268:G:A	2.96934e-08	-1.54642	-1.63618
45315269	chr19:45315269:G:A	3.66312e-08	-1.48355	-1.48907
45315370	chr19:45315370:A:G	7.48918e-08	-0.622472	-1.635
45315577	chr19:45315577:A:G	3.40791e-08	-1.38108	-1.66375
45316049	chr19:45316049:G:A	2.78944e-07	0.142009	-1.08452
45316200	chr19:45316200:C:T	1.48915e-07	-1.23722e-10	-1.57014
45316551	chr19:45316551:C:A	1.47228e-07	-1.58154	-6.7639e-10
45316838	chr19:45316838:C:T	1.80968e-07	-1.23722e-10	-1.37519
45316868	chr19:45316868:A:G	5.73365e-08	-1.02821	-1.49637
45316886	chr19:45316886:C:T	1.7082e-07	-1.43291	-6.7639e-10
45316906	chr19:45316906:C:T	1.65321e-07	-1.46563	-6.7639e-10
45317459	chr19:45317459:G:C	8.78339e-08	-0.439153	-1.65892
45317475	chr19:45317475:C:T	8.21376e-07	-1.23722e-10	0.137465
45317479	chr19:45317479:G:A	9.81241e-08	-0.35991	-1.62737
45317669	chr19:45317669:G:A	2.90932e-07	0.244735	-1.14516
45317925	chr19:45317925:T:C	1.91799e-07	-1.31707	-6.7639e-10
45318073	chr19:45318073:G:A	1.38717e-07	-1.23722e-10	-1.64108
45318433	chr19:45318433:C:G	1.0567e-07	-1.6127	-0.3005
45318734	chr19:45318734:T:C	1.68492e-07	-1.44663	-6.7639e-10
45318741	chr19:45318741:C:T	3.46541e-08	-1.43381	-1.59429
45318790	chr19:45318790:A:G	1.42808e-07	-1.61201	-6.7639e-10
45318968	chr19:45318968:C:T	1.81913e-07	-1.23722e-10	-1.36999
45319462	chr19:45319462:G:A	1.42054e-07	-1.23722e-10	-1.61731
45319748	chr19:45319748:G:A	1.46859e-07	-1.23722e-10	-1.58405
45319916	chr19:45319916:G:A	1.38777e-07	-0.534563	-1.10608
45319948	chr19:45319948:G:A	2.39677e-07	-1.23722e-10	-1.09423
45320005	chr19:45320005:A:G	2.40209e-07	-1.23722e-10	-1.09201
45320036	chr19:45320036:G:A	1.36009e-07	-1.23722e-10	-1.6608
45320191	chr19:45320191:A:T	1.41278e-07	-1.23722e-10	-1.62279
45320232	chr19:45320232:G:A	1.79065e-07	-0.106741	-1.27903
45320405	chr19:45320405:A:G	5.2304e-07	1.26012	-1.57398
45320806	chr19:45320806:G:A	2.03391e-07	0.0390228	-1.29741
45320895	chr19:45320895:A:ATTATTT	2.01516e-07	0.39889	-1.66654
45320946	chr19:45320946:G:A	6.20691e-08	-1.56221	-0.88306
45320960	chr19:45320960:G:A	1.05896e-05	4.32308	-1.62897
45321009	chr19:45321009:T:C	1.44006e-07	-1.23722e-10	-1.60367
45321337	chr19:45321337:A:G	2.02745e-07	0.364329	-1.6259
45321410	chr19:45321410:C:T	1.35271e-07	-1.23722e-10	-1.66624
45321737	chr19:45321737:G:A	3.77203e-07	-1.23722e-10	-0.640734
45321762	chr19:45321762:C:T	1.74823e-07	0.20049	-1.61023
45322156	chr19:45322156:A:T	2.53969e-07	0.628238	-1.66454
45322568	chr19:45322568:C:T	2.09829e-07	0.174206	-1.40143
45322600	chr19:45322600:G:A	8.25542e-07	-1.23722e-10	0.142523
45322690	chr19:45322690:G:A	1.83187e-07	-0.0425124	-1.3205
45323108	chr19:45323108:G:A	3.27256e-08	-1.59068	-1.49468
45323890	chr19:45323890:G:T	2.05985e-07	-0.227951	-1.01776
45324605	chr19:45324605:G:C	6.70428e-06	3.19561	-0.958626
45324668	chr19:45324668:A:ATGG	1.58838e-07	-1.50563	-6.7639e-10
45324895	chr19:45324895:G:A	1.4963e-07	-0.0694934	-1.49586
45324982	chr19:45324982:A:C	1.35385e-07	-1.23722e-10	-1.66539
45325383	chr19:45325383:C:T	5.01123e-07	0.346004	-0.70267
45325629	chr19:45325629:T:C	1.50539e-07	-1.23722e-10	-1.55929
45325722	chr19:45325722:T:A	1.64163e-07	-1.47265	-6.7639e-10
45325900	chr19:45325900:TTG:T	2.18286e-07	0.421843	-1.60955
45326040	chr19:45326040:C:A	1.62692e-07	-1.48166	-6.7639e-10
45326124	chr19:45326124:G:A	1.11245e-05	4.02136	-1.27797
45326251	chr19:45326251:C:T	1.53707e-07	-1.23722e-10	-1.53847
45326460	chr19:45326460:T:C	2.68281e-07	-1.23722e-10	-0.981482
45326536	chr19:45326536:G:C	8.2022e-06	3.77504	-1.3364
45327424	chr19:45327424:G:A	2.72722e-07	-1.23722e-10	-0.965062
45327505	chr19:45327505:C:A	1.49049e-05	3.97835	-0.942424
45327689	chr19:45327689:G:A	8.5951e-05	6.17233	-1.38431
45327708	chr19:45327708:C:T	1.21362e-06	-1.23722e-10	0.527845
45327915	chr19:45327915:AAAGT:A	1.41655e-07	-1.23722e-10	-1.62012
45328088	chr19:45328088:G:A	2.07843e-07	-1.23722e-10	-1.23673
45328257	chr19:45328257:A:G	1.38918e-07	-1.23722e-10	-1.63964
45328272	chr19:45328272:A:G	1.42647e-07	-1.23722e-10	-1.61315
45328680	chr19:45328680:A:G	5.75752e-07	-1.23722e-10	-0.217841
45329362	chr19:45329362:C:T	2.03708e-07	-1.23722e-10	-1.25683
45329800	chr19:45329800:CACTT:C	2.1473e-07	-1.23722e-10	-1.20414
45329806	chr19:45329806:T:C	1.50756e-07	-1.55785	-6.7639e-10
45329869	chr19:45329869:G:A	2.4069e-07	-1.23722e-10	-1.09001
45330228	chr19:45330228:C:G	2.81824e-07	-0.932234	-6.7639e-10
45330360	chr19:45330360:G:A	1.89936e-07	0.296206	-1.62304
45330381	chr19:45330381:A:G	2.92423e-07	-0.895316	-6.7639e-10
45330789	chr19:45330789:C:A	1.94923e-07	-1.23722e-10	-1.30091
45331022	chr19:45331022:C:T	1.69521e-07	-1.23722e-10	-1.44054
45331794	chr19:45331794:C:T	2.92945e-07	-0.893531	-6.7639e-10
45332120	chr19:45332120:C:G	1.41983e-07	-1.23722e-10	-1.61781
45332480	chr19:45332480:T:TG	5.98662e-07	-1.23722e-10	-0.178819
45332713	chr19:45332713:T:C	1.37876e-07	-1.23722e-10	-1.64716
45332725	chr19:45332725:A:G	1.51102e-06	1.32576	-0.578731
45332851	chr19:45332851:C:A	2.28011e-07	-1.23722e-10	-1.14413
45332946	chr19:45332946:G:A	2.39482e-05	5.17308	-1.66295
45333055	chr19:45333055:G:C	5.48362e-06	3.69421	-1.65821
45333242	chr19:45333242:G:A	1.3564e-07	-1.23722e-10	-1.66351
45333262	chr19:45333262:C:T	6.76627e-05	3.66297	0.885805
45333267	chr19:45333267:T:C	1.5647e-05	3.1157	-0.0311828
45333565	chr19:45333565:A:T	2.33746e-07	-1.11928	-6.7639e-10
45333901	chr19:45333901:C:G	2.47663e-07	-1.06145	-6.7639e-10
45334011	chr19:45334011:T:C	4.79299e-06	3.55022	-1.64883
45334025	chr19:45334025:A:G	1.90342e-05	2.6351	0.645378
45334046	chr19:45334046:C:T	1.91017e-07	-1.23722e-10	-1.32115
45334323	chr19:45334323:T:TTTCA	2.30361e-07	-1.23722e-10	-1.13387
45334385	chr19:45334385:T:A	1.46627e-07	-1.58563	-6.7639e-10
45334386	chr19:45334386:T:A	2.80326e-08	-1.58613	-1.65402
45334836	chr19:45334836:A:G	1.44349e-07	-1.23722e-10	-1.60129
45334884	chr19:45334884:G:A	1.67098e-07	-1.23722e-10	-1.45494
45335328	chr19:45335328:T:A	2.17821e-07	-1.23722e-10	-1.18984
45335569	chr19:45335569:A:G	2.55548e-07	-1.03011	-6.7639e-10
45336253	chr19:45336253:G:T	2.5203e-05	5.21994	-1.65874
45336262	chr19:45336262:A:C	1.39446e-07	-1.23722e-10	-1.63584
45336353	chr19:45336353:G:A	2.90822e-08	-1.53704	-1.66635
45336447	chr19:45336447:C:T	6.98509e-08	-1.07911	-1.24804
45336762	chr19:45336762:G:A	2.36026e-07	-1.23722e-10	-1.10957
45336898	chr19:45336898:T:C	1.9761e-07	-1.23722e-10	-1.28722
45336947	chr19:45336947:G:C	1.82328e-07	-1.47713	0.109419
45338059	chr19:45338059:C:T	1.55024e-07	-1.23722e-10	-1.52994
45338060	chr19:45338060:G:A	7.07141e-08	-0.850317	-1.46455
45338513	chr19:45338513:C:G	1.35436e-07	-1.23722e-10	-1.66502
45340057	chr19:45340057:G:T	6.65413e-05	3.20825	1.32381
45340147	chr19:45340147:T:C	3.09991e-07	-0.171496	-0.665478
45340226	chr19:45340226:A:G	9.53772e-07	0.286907	-6.7639e-10
45340351	chr19:45340351:T:A	6.68426e-07	0.128253	-0.196845
45340403	chr19:45340403:G:A	2.58798e-07	-1.23722e-10	-1.01747
45340780	chr19:45340780:G:A	3.07039e-07	-0.846542	-6.7639e-10
45341250	chr19:45341250:G:C	2.96288e-07	-0.882184	-6.7639e-10
45341392	chr19:45341392:C:T	2.58424e-06	0.480789	0.802881
45341973	chr19:45341973:C:G	4.33003e-06	3.2652	-1.46539
45342150	chr19:45342150:A:G	1.93712e-07	-1.30714	-6.7639e-10
45342189	chr19:45342189:G:A	1.44111e-07	-1.23722e-10	-1.60293
45342982	chr19:45342982:G:A	1.8733e-07	-1.23722e-10	-1.34065
45343135	chr19:45343135:T:C	1.80798e-07	-1.37614	-6.7639e-10
45343166	chr19:45343166:G:T	2.02808e-07	-1.23722e-10	-1.26126
45343190	chr19:45343190:T:C	9.49149e-07	-1.23722e-10	0.282049
45343244	chr19:45343244:G:A	1.75107e-07	-1.23722e-10	-1.40812
45343311	chr19:45343311:T:G	5.04557e-07	-1.23722e-10	-0.349836
45343341	chr19:45343341:T:C	2.92837e-07	-1.23722e-10	-0.8939
45343420	chr19:45343420:C:T	2.36894e-07	-1.1059	-6.7639e-10
45343506	chr19:45343506:T:C	2.85547e-07	-1.23722e-10	-0.919109
45343554	chr19:45343554:C:T	2.91042e-07	-1.23722e-10	-0.90005
45343972	chr19:45343972:A:G	1.43127e-06	0.281723	0.41108
45344018	chr19:45344018:G:A	1.48172e-07	-1.23722e-10	-1.57514
45344116	chr19:45344116:G:A	3.15984e-07	-1.23722e-10	-0.817827
45344182	chr19:45344182:T:G	2.95905e-07	-1.23722e-10	-0.883477
45344298	chr19:45344298:C:T	4.38228e-06	1.47958	0.332227
45344397	chr19:45344397:C:T	6.57e-08	-1.57906	-0.809359
45344565	chr19:45344565:G:A	3.00817e-07	-1.23722e-10	-0.867014
45344619	chr19:45344619:G:A	1.68098e-07	-1.23722e-10	-1.44897
45344875	chr19:45344875:C:T	7.10093e-06	2.34668	-0.0522201
45344887	chr19:45344887:TC:T	1.66117e-07	-1.23722e-10	-1.46082
45345134	chr19:45345134:C:T	2.23621e-07	-0.191269	-0.972297
45345688	chr19:45345688:G:A	1.79872e-07	-1.23722e-10	-1.38127
45345712	chr19:45345712:G:A	2.93226e-07	-1.23722e-10	-0.892574
45346108	chr19:45346108:G:A	4.76166e-08	-1.07797	-1.63236
45346360	chr19:45346360:A:G	2.92724e-07	-1.23722e-10	-0.894288
45346975	chr19:45346975:G:A	4.28917e-07	-1.23722e-10	-0.512254
45347108	chr19:45347108:C:T	3.31222e-06	0.525034	1.00682
45347461	chr19:45347461:G:A	1.41671e-07	-1.23722e-10	-1.62001
45347624	chr19:45347624:C:T	1.38631e-07	-1.23722e-10	-1.6417
45347675	chr19:45347675:A:G	2.25486e-06	2.76938	-1.62205
45348375	chr19:45348375:AGAG:A	3.80766e-07	-0.258012	-0.373319
45348999	chr19:45348999:G:A	1.52244e-07	-1.23722e-10	-1.54803
45349060	chr19:45349060:CACCCA:C	2.57758e-07	-1.23722e-10	-1.02149
45349215	chr19:45349215:C:T	1.85287e-07	-1.23722e-10	-1.35161
45349272	chr19:45349272:C:T	1.44961e-06	0.821735	-0.1162
45349336	chr19:45349336:G:A	2.10125e-07	-1.23722e-10	-1.22581
45349399	chr19:45349399:T:A	2.10074e-07	-1.23722e-10	-1.22606
45349594	chr19:45349594:A:C	1.35675e-07	-1.23722e-10	-1.66325
45349817	chr19:45349817:C:T	1.71118e-07	-1.23722e-10	-1.43116
45349863	chr19:45349863:C:T	4.33127e-08	-1.19416	-1.61091
45349937	chr19:45349937:G:C	1.39412e-07	-1.23722e-10	-1.63609
45350155	chr19:45350155:T:C	8.06231e-08	-1.29915	-0.884582
45350278	chr19:45350278:G:A	1.58995e-07	-1.23722e-10	-1.50464
45350806	chr19:45350806:CA:C	4.37803e-08	-1.19104	-1.60329
45351072	chr19:45351072:A:C	1.58344e-07	0.157003	-1.66575
45351105	chr19:45351105:G:A	4.3671e-08	-1.19642	-1.60041
45351194	chr19:45351194:T:G	1.36727e-07	-1.23722e-10	-1.65553
45351198	chr19:45351198:T:C	1.36772e-07	-1.23722e-10	-1.6552
45351245	chr19:45351245:CCCTCA:C	1.74917e-05	2.63772	0.558251
45352060	chr19:45352060:A:G	6.30619e-08	-0.894501	-1.5349
45352266	chr19:45352266:G:A	1.03428e-05	1.73819	0.932343
45352886	chr19:45352886:G:A	4.57728e-06	-0.134223	1.98957
45353791	chr19:45353791:T:C	6.93246e-08	-1.28235	-1.05236
45353895	chr19:45353895:C:A	1.46322e-07	-1.23722e-10	-1.58771
45354182	chr19:45354182:C:T	1.37251e-07	-1.23722e-10	-1.65171
45354561	chr19:45354561:G:A	1.62001e-07	-1.23722e-10	-1.48592
45354562	chr19:45354562:G:A	6.09356e-06	0.770766	1.3707
45354609	chr19:45354609:A:G	1.62904e-07	-1.48036	-6.7639e-10
45354987	chr19:45354987:C:T	8.24843e-07	1.52431	-1.38263
45355347	chr19:45355347:ACT:A	6.84578e-06	1.17796	1.07991
45355979	chr19:45355979:G:A	1.57085e-07	-1.23722e-10	-1.51673
45356096	chr19:45356096:C:T	1.00993e-06	-1.23722e-10	0.344119
45356427	chr19:45356427:T:C	1.36859e-07	-1.23722e-10	-1.65457
45356502	chr19:45356502:G:C	2.15445e-07	-1.20081	-6.7639e-10
45356626	chr19:45356626:G:A	7.20069e-08	-1.43235	-0.8644
45356868	chr19:45356868:T:C	1.70834e-07	-1.23722e-10	-1.43282
45356900	chr19:45356900:G:A	1.71527e-07	-1.42878	-6.7639e-10
45356944	chr19:45356944:T:G	3.0269e-07	0.206479	-1.06729
45357731	chr19:45357731:A:AC	1.58779e-07	-1.23722e-10	-1.506
45357954	chr19:45357954:C:T	1.90139e-07	-1.32576	-6.7639e-10
45358194	chr19:45358194:G:A	2.47086e-07	-1.23722e-10	-1.06378
45358334	chr19:45358334:T:C	3.75167e-08	-1.28944	-1.65929
45358583	chr19:45358583:C:G	1.46696e-07	-1.23722e-10	-1.58516
45358936	chr19:45358936:A:G	3.09641e-07	-1.23722e-10	-0.838102
45359178	chr19:45359178:T:C	2.68251e-07	-0.981594	-6.7639e-10
45359191	chr19:45359191:A:G	1.04847e-07	-0.952178	-0.968838
45359479	chr19:45359479:C:A	1.74296e-07	-1.23722e-10	-1.41276
45359625	chr19:45359625:G:A	1.51817e-07	-1.55084	-6.7639e-10
45359643	chr19:45359643:T:A	1.92403e-07	-1.31393	-6.7639e-10
45359658	chr19:45359658:T:C	2.30721e-07	-1.23722e-10	-1.13231
45359703	chr19:45359703:G:A	2.51814e-07	-1.23722e-10	-1.04482
45359906	chr19:45359906:T:C	2.61391e-07	-1.23722e-10	-1.0075
45359910	chr19:45359910:A:G	2.73464e-07	-1.23722e-10	-0.962348
45359919	chr19:45359919:T:C	3.38414e-07	-1.23722e-10	-0.749247
45359922	chr19:45359922:G:A	2.71348e-07	-1.23722e-10	-0.970113
45360526	chr19:45360526:C:T	7.23053e-07	-1.23722e-10	0.00996568
45360562	chr19:45360562:G:A	2.97728e-07	-0.59824	-0.279096
45360738	chr19:45360738:C:T	2.57861e-07	-1.23722e-10	-1.0211
45360774	chr19:45360774:A:G	1.83917e-07	-0.743835	-0.615196
45360795	chr19:45360795:A:C	2.11875e-07	-1.23722e-10	-1.21752
45361231	chr19:45361231:G:A	2.02521e-07	-1.23722e-10	-1.26267
45361339	chr19:45361339:A:G	1.4147e-07	-1.23722e-10	-1.62143
45361744	chr19:45361744:C:A	2.04658e-07	-0.490698	-0.76148
45361758	chr19:45361758:G:C	1.35338e-07	-1.23722e-10	-1.66574
45361788	chr19:45361788:A:C	1.64733e-07	-1.46919	-6.7639e-10
45361959	chr19:45361959:T:C	3.80716e-07	-0.694437	0.062974
45362012	chr19:45362012:G:A	1.94324e-07	-1.23722e-10	-1.30399
45362763	chr19:45362763:G:A	9.54522e-07	0.287694	-6.7639e-10
45363492	chr19:45363492:T:C	9.58651e-07	0.29201	-6.7639e-10
45363573	chr19:45363573:A:G	2.27325e-07	-1.23722e-10	-1.14714
45364418	chr19:45364418:C:A	1.70203e-07	-1.23722e-10	-1.43653
45364780	chr19:45364780:G:A	4.45154e-06	1.89241	-0.0649255
45365051	chr19:45365051:T:G	3.57334e-07	-0.703246	0.00839849
45365220	chr19:45365220:T:A	4.23628e-07	-0.668971	0.14431
45365389	chr19:45365389:G:A	4.28412e-06	1.85236	-0.0632083
45365391	chr19:45365391:C:G	4.29043e-07	-0.66896	0.156999
45367199	chr19:45367199:T:C	2.56419e-06	-0.317603	1.59348
45367402	chr19:45367402:T:C	1.50795e-07	-1.23722e-10	-1.55759
45367797	chr19:45367797:G:A	1.80359e-07	-1.23722e-10	-1.37857
45368265	chr19:45368265:T:C	8.52189e-07	-1.23722e-10	0.174292
45368778	chr19:45368778:C:T	4.85486e-07	-0.750944	0.362578
45369714	chr19:45369714:T:A	3.16134e-07	-1.23722e-10	-0.81735
45370730	chr19:45370730:T:G	4.13511e-07	-0.548833	-6.7639e-10
45370865	chr19:45370865:TTGTC:T	8.82161e-07	-1.59728	1.80614
45370963	chr19:45370963:C:A	1.59562e-07	-1.23722e-10	-1.50108
45371056	chr19:45371056:C:T	2.289e-07	-1.23722e-10	-1.14023
45372529	chr19:45372529:T:C	5.96274e-07	-1.61718	1.43436
45372593	chr19:45372593:C:T	6.91534e-07	-0.0346041	-6.7639e-10
45372604	chr19:45372604:C:T	2.50325e-07	-1.23722e-10	-1.05076
45372660	chr19:45372660:G:A	1.44966e-07	-1.23722e-10	-1.59702
45372915	chr19:45372915:C:T	2.4647e-07	-1.23722e-10	-1.06627
45373517	chr19:45373517:T:A	1.99726e-07	-1.23722e-10	-1.27657
45373709	chr19:45373709:T:C	6.24753e-07	-1.61655	1.48039
45374530	chr19:45374530:G:A	2.31734e-07	-0.122981	-1.00494
45374607	chr19:45374607:A:G	9.39485e-07	-1.60083	1.87265
45374792	chr19:45374792:G:T	1.58378e-07	-1.50853	-6.7639e-10
45375347	chr19:45375347:C:T	2.95489e-06	-0.275676	1.69337
45375937	chr19:45375937:T:G	1.76182e-07	-1.402	-6.7639e-10
45376410	chr19:45376410:T:G	2.71472e-07	-1.61727	0.647619
45376538	chr19:45376538:ACCCCTT:A	3.34221e-07	-1.23722e-10	-0.761713
45376717	chr19:45376717:C:T	8.96883e-08	-1.61689	-0.460284
45377119	chr19:45377119:G:C	2.69499e-07	-0.976952	-6.7639e-10
45377201	chr19:45377201:A:C	3.07226e-07	-1.23722e-10	-0.845933
45377432	chr19:45377432:C:T	1.5069e-07	-1.55829	-6.7639e-10
45377678	chr19:45377678:A:G	9.5119e-08	-1.614	-0.404392
45378090	chr19:45378090:C:T	1.35267e-07	-1.23722e-10	-1.66626
45378723	chr19:45378723:A:G	3.78371e-07	-1.61267	0.975027
45378905	chr19:45378905:A:G	1.52196e-07	-1.23722e-10	-1.54834
45379176	chr19:45379176:G:A	1.38107e-07	-1.23722e-10	-1.64549
45379339	chr19:45379339:G:C	2.37702e-06	0.824657	0.375429
45379371	chr19:45379371:T:C	1.52305e-07	-1.23722e-10	-1.54763
45379435	chr19:45379435:G:A	4.28918e-06	0.0300859	1.76025
45379704	chr19:45379704:T:A	4.09203e-06	0.0296355	1.71364
45380010	chr19:45380010:A:G	2.41741e-07	-1.23722e-10	-1.08565
45380296	chr19:45380296:C:T	6.59249e-06	1.105	1.11517
45380584	chr19:45380584:G:A	1.73433e-07	-1.23722e-10	-1.41773
45380695	chr19:45380695:C:T	7.12993e-07	-0.292927	0.288883
45381288	chr19:45381288:C:T	2.5306e-07	0.0151478	-1.05504
45381297	chr19:45381297:G:T	1.95865e-07	-1.23722e-10	-1.29609
45382021	chr19:45382021:A:T	1.63631e-07	-1.57628	0.100378
45383237	chr19:45383237:G:A	1.46075e-07	-1.23722e-10	-1.5894
45383932	chr19:45383932:G:T	2.95249e-07	-0.174489	-0.711209
45384007	chr19:45384007:C:T	2.88421e-07	-1.60541	0.696309
45384472	chr19:45384472:T:C	2.31581e-07	-1.23722e-10	-1.12859
45384670	chr19:45384670:T:C	4.14342e-07	-0.546824	-6.7639e-10
45384686	chr19:45384686:T:C	1.04133e-06	1.11739	-0.742662
45384783	chr19:45384783:G:A	1.37295e-07	-1.23722e-10	-1.65138
45384859	chr19:45384859:TAATA:T	1.52063e-07	-1.23722e-10	-1.54923
45385255	chr19:45385255:G:A	7.00625e-07	-1.23722e-10	-0.0215437
45387615	chr19:45387615:T:C	2.61364e-07	-1.37145	0.363842
45387647	chr19:45387647:C:T	1.54454e-07	-1.23722e-10	-1.53362
45387787	chr19:45387787:G:A	4.79564e-07	-0.400639	-6.7639e-10
45387838	chr19:45387838:A:C	1.52393e-07	-1.23722e-10	-1.54706
45388299	chr19:45388299:T:C	2.34072e-07	-1.23722e-10	-1.11789
45388411	chr19:45388411:T:A	2.60826e-06	1.25708	0.035839
45388713	chr19:45388713:TA:T	1.67637e-07	-0.410719	-1.041
45388887	chr19:45388887:A:G	3.4521e-07	-1.01801	0.288643
45389174	chr19:45389174:T:A	1.37581e-07	-1.23722e-10	-1.6493
45389460	chr19:45389460:A:C	2.0255e-07	-1.52804	0.265506
45389521	chr19:45389521:T:C	2.29529e-07	-1.23722e-10	-1.13749
45389957	chr19:45389957:C:A	1.39158e-07	-0.514201	-1.12371
45390071	chr19:45390071:A:G	2.27148e-07	0.483463	-1.63138
45390218	chr19:45390218:G:T	9.70562e-08	-0.618831	-1.3794
45390235	chr19:45390235:G:T	1.35232e-07	-1.23722e-10	-1.66652
45390365	chr19:45390365:T:C	2.34955e-07	0.541243	-1.65537
45390413	chr19:45390413:A:T	1.77468e-06	-1.23722e-10	0.907858
45390420	chr19:45390420:T:C	3.57666e-07	0.424547	-1.11846
45390651	chr19:45390651:G:A	2.08032e-06	-1.23722e-10	1.06676
45390889	chr19:45390889:T:G	5.18023e-07	-1.23722e-10	-0.323497
45391360	chr19:45391360:G:A	1.95812e-07	-1.23722e-10	-1.29636
45391510	chr19:45391510:T:C	5.11562e-08	-1.42715	-1.21149
45391868	chr19:45391868:T:C	1.32827e-06	-0.168043	0.786155
45392431	chr19:45392431:T:C	1.40098e-07	-1.23722e-10	-1.63118
45393136	chr19:45393136:A:G	3.88246e-07	-1.23722e-10	-0.611877
45393576	chr19:45393576:G:C	3.88085e-08	-1.24867	-1.66621
45394001	chr19:45394001:C:T	1.83036e-07	-1.23722e-10	-1.36383
45394002	chr19:45394002:G:A	1.81419e-07	-1.23722e-10	-1.37271
45394724	chr19:45394724:C:T	1.41763e-07	-1.23722e-10	-1.61936
45395164	chr19:45395164:T:G	1.60991e-07	-1.23722e-10	-1.49217
45396157	chr19:45396157:C:T	1.35848e-07	-1.23722e-10	-1.66198
45396509	chr19:45396509:C:A	2.03777e-07	-1.23722e-10	-1.25649
45397362	chr19:45397362:TTCTTTCTC:T	1.64731e-07	-1.23722e-10	-1.4692
45397416	chr19:45397416:T:C	1.353e-07	-1.23722e-10	-1.66602
45397811	chr19:45397811:C:T	1.36125e-07	-1.23722e-10	-1.65994
45397926	chr19:45397926:T:C	1.37216e-07	-1.23722e-10	-1.65196
45397974	chr19:45397974:C:T	1.93174e-07	-1.23722e-10	-1.30993
45398041	chr19:45398041:G:A	1.88504e-07	-1.23722e-10	-1.3344
45399436	chr19:45399436:A:G	2.20398e-07	-1.23722e-10	-1.17808
45399466	chr19:45399466:T:C	2.54826e-07	-1.03294	-6.7639e-10
45399481	chr19:45399481:A:G	1.6995e-07	-1.23722e-10	-1.43801
45399560	chr19:45399560:C:T	6.85989e-07	0.377762	-0.420418
45399667	chr19:45399667:T:C	1.21636e-06	-1.23722e-10	0.530102
45400003	chr19:45400003:G:A	1.56719e-07	-1.23722e-10	-1.51906
45400148	chr19:45400148:C:T	7.63298e-08	-0.804888	-1.43356
45400270	chr19:45400270:G:T	6.70565e-08	-0.873333	-1.49465
45400339	chr19:45400339:C:T	1.3625e-07	-1.23722e-10	-1.65903
45400508	chr19:45400508:T:C	1.19072e-05	4.23011	-1.41873
45401331	chr19:45401331:G:A	1.35789e-07	-1.23722e-10	-1.66241
45401501	chr19:45401501:T:C	1.68387e-06	1.4648	-0.609469
45401630	chr19:45401630:C:T	6.88617e-07	1.59176	-1.63059
45401737	chr19:45401737:C:T	1.35855e-07	-1.23722e-10	-1.66193
45401800	chr19:45401800:CA:C	4.973e-08	-1.61221	-1.0547
45402414	chr19:45402414:A:G	2.36141e-07	-1.23722e-10	-1.10909
45402757	chr19:45402757:C:G	1.93285e-07	-1.23722e-10	-1.30935
45402942	chr19:45402942:C:T	8.02754e-07	-0.427784	0.542316
45404263	chr19:45404263:T:C	1.98231e-05	4.11357	-0.79248
45404264	chr19:45404264:C:A	1.96987e-05	4.10298	-0.788188
45404602	chr19:45404602:C:T	1.19324e-07	-0.78778	-1.0039
45404702	chr19:45404702:A:G	4.81816e-08	-1.57868	-1.11986
45405203	chr19:45405203:A:G	1.6102e-06	2.44227	-1.63167
45405510	chr19:45405510:C:G	1.698e-07	-1.4389	-6.7639e-10
45405792	chr19:45405792:C:T	8.53818e-06	3.81054	-1.33176
45405898	chr19:45405898:T:C	1.48623e-07	-1.23722e-10	-1.57211
45406004	chr19:45406004:C:T	1.62487e-07	-1.23722e-10	-1.48292
45406085	chr19:45406085:A:G	4.20585e-07	-0.531871	-6.7639e-10
45406376	chr19:45406376:G:T	2.88728e-07	-0.90803	-6.7639e-10
45406745	chr19:45406745:G:T	9.7326e-06	3.95271	-1.34299
45407414	chr19:45407414:A:G	4.38873e-08	-1.51545	-1.27644
45407534	chr19:45407534:C:T	2.71482e-07	-0.969622	-6.7639e-10
45407639	chr19:45407639:A:C	1.39923e-07	-1.23722e-10	-1.63243
45408009	chr19:45408009:A:G	7.73466e-07	0.0773654	-6.7639e-10
45408744	chr19:45408744:A:C	7.27703e-06	3.47576	-1.15679
45408812	chr19:45408812:A:G	1.90693e-07	-1.23722e-10	-1.32285
45409085	chr19:45409085:A:G	7.43627e-06	3.53286	-1.19225
45409148	chr19:45409148:G:A	7.87309e-06	3.62581	-1.22812
45409478	chr19:45409478:C:A	3.577e-08	-1.50037	-1.49603
45409492	chr19:45409492:G:A	3.77851e-07	-0.639018	-6.7639e-10
45409590	chr19:45409590:AG:A	1.44824e-07	-1.23722e-10	-1.598
45409828	chr19:45409828:C:G	1.48246e-07	-1.54691	-0.0277277
45410108	chr19:45410108:C:T	3.769e-07	-1.23722e-10	-0.641537
45410198	chr19:45410198:T:A	4.2069e-08	-1.59004	-1.24417
45410202	chr19:45410202:T:C	1.52508e-07	-1.53784	-0.00845814
45410446	chr19:45410446:G:C	1.84539e-07	-1.35565	-6.7639e-10
45410479	chr19:45410479:T:G	1.77983e-07	-1.23722e-10	-1.39183
45410564	chr19:45410564:T:TG	1.40554e-07	-1.23722e-10	-1.62792
45410673	chr19:45410673:CT:C	1.35458e-07	-1.23722e-10	-1.66485
45410729	chr19:45410729:T:C	1.26861e-05	3.84421	-0.969463
45410788	chr19:45410788:T:C	3.12259e-06	3.06369	-1.59079
45410933	chr19:45410933:C:T	3.42381e-07	-1.23722e-10	-0.737594
45411025	chr19:45411025:C:T	1.86118e-07	-1.23722e-10	-1.34714
45411343	chr19:45411343:CT:C	1.46996e-06	1.46731	-0.747838
45411525	chr19:45411525:G:A	3.74842e-07	-1.23722e-10	-0.647012
45411780	chr19:45411780:T:C	5.17304e-08	-1.40967	-1.2178
45412005	chr19:45412005:C:T	3.71757e-07	-1.23722e-10	-0.655278
45412006	chr19:45412006:A:G	3.86238e-07	-1.23722e-10	-0.617064
45412127	chr19:45412127:G:A	1.60011e-07	-1.23722e-10	-1.49828
45412244	chr19:45412244:C:T	1.8217e-07	-1.23722e-10	-1.36858
45412332	chr19:45412332:T:C	1.56481e-07	-1.23722e-10	-1.52058
45412406	chr19:45412406:G:A	1.66305e-07	-1.23722e-10	-1.45969
45413183	chr19:45413183:T:G	5.5965e-08	-1.52274	-1.02605
45413671	chr19:45413671:T:C	1.75365e-07	-1.23722e-10	-1.40665
45414326	chr19:45414326:A:C	1.41329e-07	-1.23722e-10	-1.62243
45414426	chr19:45414426:G:A	2.46437e-07	-1.23722e-10	-1.06641
45414997	chr19:45414997:G:A	1.44403e-07	-1.60091	-6.7639e-10
45415130	chr19:45415130:T:C	1.85618e-07	-1.34983	-6.7639e-10
45415278	chr19:45415278:T:G	1.66249e-07	-1.41542	-0.0446099
45415402	chr19:45415402:T:C	2.26011e-06	2.0429	-0.893248
45415461	chr19:45415461:C:T	2.58571e-07	-1.23722e-10	-1.01835
45415503	chr19:45415503:G:A	1.47248e-05	4.16783	-1.14406
45415591	chr19:45415591:A:G	1.94739e-06	1.6261	-0.625372
45415645	chr19:45415645:A:AC	2.18526e-07	-1.23722e-10	-1.18661
45416032	chr19:45416032:G:A	1.07536e-05	2.91926	-0.20978
45416512	chr19:45416512:C:T	1.75134e-07	-1.23722e-10	-1.40797
45416545	chr19:45416545:G:C	2.8139e-07	-1.23722e-10	-0.933777
45416697	chr19:45416697:G:C	1.40559e-06	2.12985	-1.45515
45417006	chr19:45417006:G:A	1.3972e-05	2.63243	0.338869
45417322	chr19:45417322:G:A	1.3768e-07	-1.23722e-10	-1.64859
45417398	chr19:45417398:G:T	2.0447e-07	-1.23722e-10	-1.2531
45417538	chr19:45417538:C:T	3.46414e-06	2.86311	-1.28641
45418539	chr19:45418539:T:G	1.41643e-07	-1.23722e-10	-1.62021
45418545	chr19:45418545:C:T	1.83671e-07	-1.23722e-10	-1.36037
45419365	chr19:45419365:G:C	1.48476e-07	-1.23722e-10	-1.5731
45419514	chr19:45419514:C:T	1.62452e-07	-1.48313	-6.7639e-10
45419580	chr19:45419580:G:A	2.49413e-07	-0.234346	-0.82006
45419606	chr19:45419606:T:C	2.10179e-07	-1.23722e-10	-1.22556
45419819	chr19:45419819:G:A	2.92929e-07	-1.23722e-10	-0.893588
45420238	chr19:45420238:T:C	3.45469e-08	-1.52349	-1.50771
45420289	chr19:45420289:C:G	1.37256e-07	-1.23722e-10	-1.65167
45420359	chr19:45420359:A:G	1.44117e-07	-1.23722e-10	-1.60289
45420395	chr19:45420395:A:G	1.33895e-06	0.612802	0.0133201
45421396	chr19:45421396:G:A	1.36292e-07	-1.23722e-10	-1.65872
45421434	chr19:45421434:G:A	2.01012e-07	-1.27015	-6.7639e-10
45421883	chr19:45421883:TC:T	7.37892e-07	-1.23722e-10	0.030281
45422312	chr19:45422312:A:G	1.18986e-07	-1.05501	-0.739504
45422764	chr19:45422764:T:A	1.45143e-07	-1.5958	-6.7639e-10
45422865	chr19:45422865:C:T	1.40012e-07	-1.23722e-10	-1.63179
45423517	chr19:45423517:T:C	1.44137e-07	-0.502568	-1.10018
45423878	chr19:45423878:G:A	1.35231e-07	-1.23722e-10	-1.66653
45423900	chr19:45423900:A:G	1.35238e-07	-1.23722e-10	-1.66648
45424352	chr19:45424352:A:G	7.26724e-08	-0.914944	-1.37261
45424370	chr19:45424370:C:A	1.07006e-07	-1.18252	-0.718113
45424602	chr19:45424602:A:T	1.23071e-07	-1.08171	-0.67904
45425445	chr19:45425445:A:G	3.26011e-08	-1.55752	-1.53165
45425543	chr19:45425543:T:C	1.17558e-07	-1.10457	-0.702018
45425654	chr19:45425654:G:A	1.74905e-07	-1.23722e-10	-1.40927
45426130	chr19:45426130:C:T	1.89165e-07	-1.3309	-6.7639e-10
45426568	chr19:45426568:T:A	3.40315e-07	-0.0892546	-0.65439
45426767	chr19:45426767:A:T	1.48867e-07	-0.982815	-0.58765
45426796	chr19:45426796:A:G	1.46983e-07	-0.998947	-0.584253
45426885	chr19:45426885:G:A	2.69167e-07	-1.23722e-10	-0.978186
45427408	chr19:45427408:A:C	9.11926e-08	-0.398535	-1.66201
45427498	chr19:45427498:C:T	1.54383e-07	-1.00755	-0.526534
45427521	chr19:45427521:G:A	7.63744e-07	-0.384248	0.448963
45427713	chr19:45427713:G:A	2.10217e-07	-1.23722e-10	-1.22538
45427963	chr19:45427963:G:A	7.70465e-07	-0.360283	0.43376
45428129	chr19:45428129:A:G	1.201e-07	-1.13418	-0.651012
45428693	chr19:45428693:G:T	1.75813e-07	-1.4041	-6.7639e-10
45429612	chr19:45429612:TGGACTCAG:T	1.4771e-07	-1.23722e-10	-1.57827
45429847	chr19:45429847:T:C	1.82679e-07	-1.23722e-10	-1.36579
45429943	chr19:45429943:C:A	3.26039e-08	-1.56364	-1.52545
45430174	chr19:45430174:C:T	3.44484e-07	-1.23722e-10	-0.73147
45430633	chr19:45430633:C:T	9.07911e-08	-0.407238	-1.65772
45430666	chr19:45430666:A:C	1.04403e-06	0.595832	-0.218503
45430818	chr19:45430818:G:A	9.12176e-07	0.242316	-6.7639e-10
45431078	chr19:45431078:A:G	1.68047e-06	0.52735	0.325963
45431272	chr19:45431272:T:A	8.24802e-07	-0.0682326	0.209859
45431495	chr19:45431495:C:T	3.05454e-08	-1.5287	-1.6256
45431632	chr19:45431632:A:G	4.10804e-07	-0.820498	0.265098
45432873	chr19:45432873:C:T	3.58032e-07	-1.23722e-10	-0.692895
45432936	chr19:45432936:C:T	3.75226e-07	-1.23722e-10	-0.645989
45433527	chr19:45433527:AAAAC:A	2.22758e-07	-1.23722e-10	-1.16743
45433560	chr19:45433560:C:T	4.25002e-08	-1.61268	-1.21133
45433962	chr19:45433962:G:A	1.87855e-07	-1.23722e-10	-1.33785
45434073	chr19:45434073:G:C	3.61422e-07	0.82678	-1.51025
45434292	chr19:45434292:G:C	4.7469e-08	-1.57838	-1.13506
45434807	chr19:45434807:C:T	3.26882e-07	-1.23722e-10	-0.783918
45435059	chr19:45435059:A:G	1.49886e-07	-1.23722e-10	-1.56364
45435171	chr19:45435171:C:A	1.42107e-07	-1.61694	-6.7639e-10
45435237	chr19:45435237:A:G	3.72022e-07	-1.23722e-10	-0.654564
45435265	chr19:45435265:T:C	1.75909e-07	-1.23722e-10	-1.40355
45435584	chr19:45435584:T:G	2.15259e-07	-1.23722e-10	-1.20167
45435731	chr19:45435731:T:C	1.51075e-07	-1.23722e-10	-1.55574
45435747	chr19:45435747:C:T	3.03345e-07	-1.23722e-10	-0.858645
45436026	chr19:45436026:A:G	1.42158e-07	-1.61658	-6.7639e-10
45436075	chr19:45436075:T:A	1.55334e-07	-1.23722e-10	-1.52794
45436108	chr19:45436108:T:C	2.23204e-07	-1.23722e-10	-1.16543
45436121	chr19:45436121:C:T	2.29547e-07	-1.23722e-10	-1.13741
45436281	chr19:45436281:T:C	1.24193e-06	0.550909	-6.7639e-10
45436584	chr19:45436584:C:A	2.44116e-07	-1.23722e-10	-1.07587
45436721	chr19:45436721:A:G	1.35524e-07	-1.23722e-10	-1.66437
45436839	chr19:45436839:C:A	2.1915e-07	-1.23722e-10	-1.18376
45436874	chr19:45436874:G:A	3.23255e-07	-0.795075	-6.7639e-10
45437227	chr19:45437227:C:T	1.42307e-07	-1.61553	-6.7639e-10
45437315	chr19:45437315:G:A	2.2809e-07	-1.23722e-10	-1.14378
45437573	chr19:45437573:A:T	2.25146e-06	-1.23722e-10	1.14582
45437709	chr19:45437709:G:T	2.66289e-07	-1.23722e-10	-0.988934
45437787	chr19:45437787:C:A	7.88113e-07	-1.23722e-10	0.0961249
45437907	chr19:45437907:TCTGA:T	1.38898e-07	-1.23722e-10	-1.63978
45438059	chr19:45438059:G:C	2.14641e-07	-1.23722e-10	-1.20455
45438357	chr19:45438357:C:T	2.28651e-07	-1.23722e-10	-1.14132
45438372	chr19:45438372:C:T	1.59143e-07	-1.23722e-10	-1.50371
45438468	chr19:45438468:A:G	1.75224e-07	-1.23722e-10	-1.40745
45438534	chr19:45438534:C:T	2.29302e-07	-1.23722e-10	-1.13848
45438868	chr19:45438868:C:G	4.74311e-07	1.11542	-1.52707
45439150	chr19:45439150:C:T	1.35232e-07	-1.23722e-10	-1.66652
45439298	chr19:45439298:G:A	2.25581e-07	-1.23722e-10	-1.15484
45439345	chr19:45439345:C:A	1.50503e-07	-1.55954	-6.7639e-10
45440648	chr19:45440648:A:G	2.32728e-07	-1.23722e-10	-1.12365
45441617	chr19:45441617:C:T	1.91161e-07	-1.23722e-10	-1.3204
45441818	chr19:45441818:C:T	2.09439e-07	-1.23722e-10	-1.22908
45441908	chr19:45441908:T:C	2.44441e-07	-1.23722e-10	-1.07454
45441924	chr19:45441924:C:T	2.36789e-07	-1.23722e-10	-1.10635
45442334	chr19:45442334:AAG:A	5.38144e-07	1.37824	-1.66363
45442412	chr19:45442412:C:T	1.50943e-07	-1.23722e-10	-1.55662
45443141	chr19:45443141:C:T	6.01113e-08	-0.859976	-1.61734
45443469	chr19:45443469:C:G	1.54793e-07	-1.23722e-10	-1.53143
45444513	chr19:45444513:G:T	1.53166e-07	-1.23722e-10	-1.542
45445040	chr19:45445040:G:C	1.52777e-07	-1.23722e-10	-1.54454
45445365	chr19:45445365:A:G	1.62093e-07	-1.23722e-10	-1.48534
45445533	chr19:45445533:T:C	1.61371e-07	-1.23722e-10	-1.48981
45445888	chr19:45445888:T:A	4.70674e-08	-1.33813	-1.38381
45445892	chr19:45445892:T:A	2.87399e-08	-1.59223	-1.623
45445996	chr19:45445996:C:T	1.57043e-07	-1.23722e-10	-1.517
45446166	chr19:45446166:T:C	1.39272e-07	-1.23722e-10	-1.63709
45446319	chr19:45446319:A:T	8.12402e-08	-0.555604	-1.6205
45446320	chr19:45446320:C:T	7.85449e-08	-0.589344	-1.6205
45446337	chr19:45446337:T:C	1.39307e-07	-1.23722e-10	-1.63684
45446642	chr19:45446642:C:T	3.25362e-07	0.446628	-1.23521
45447006	chr19:45447006:G:T	1.45507e-07	-1.5933	-6.7639e-10
45447486	chr19:45447486:G:A	1.86465e-07	-1.34527	-6.7639e-10
45447796	chr19:45447796:C:T	3.21733e-07	-1.23722e-10	-0.799794
45447837	chr19:45447837:C:T	1.51595e-06	0.750282	-6.7639e-10
45448020	chr19:45448020:T:C	3.61563e-07	0.931486	-1.61457
45448102	chr19:45448102:C:A	1.50839e-07	-1.5573	-6.7639e-10
45448172	chr19:45448172:G:A	1.84574e-07	-1.23722e-10	-1.35546
45448348	chr19:45448348:G:C	1.87331e-07	-1.23722e-10	-1.34064
45448379	chr19:45448379:A:C	2.85613e-07	-1.23722e-10	-0.918881
45449067	chr19:45449067:G:T	5.82081e-08	-1.10008	-1.40941
45449212	chr19:45449212:C:T	1.35232e-07	-1.23722e-10	-1.66652
45449753	chr19:45449753:T:A	3.02524e-07	-1.23722e-10	-0.861357
45449816	chr19:45449816:T:C	4.07564e-07	1.07915	-1.64247
45449981	chr19:45449981:G:A	7.93551e-07	-1.23722e-10	0.103001
45451217	chr19:45451217:G:A	9.14645e-08	-0.434563	-1.623
45451461	chr19:45451461:T:C	1.66022e-07	-1.23722e-10	-1.4614
45451754	chr19:45451754:A:G	1.75883e-07	-1.23722e-10	-1.4037
45451760	chr19:45451760:CAGTG:C	2.47483e-07	-1.23722e-10	-1.06217
45451788	chr19:45451788:G:A	5.31524e-08	-0.935036	-1.66532
45451835	chr19:45451835:A:G	1.43288e-07	-1.23722e-10	-1.60866
45451943	chr19:45451943:G:T	4.41806e-08	-1.11913	-1.6661
45451952	chr19:45451952:G:C	5.52171e-07	-1.23722e-10	-0.259659
45452015	chr19:45452015:A:G	1.32743e-07	-0.0852592	-1.59984
45452103	chr19:45452103:A:G	1.5267e-07	-1.54524	-6.7639e-10
45452126	chr19:45452126:A:G	1.65683e-07	-1.23722e-10	-1.46344
45452414	chr19:45452414:A:G	2.18748e-07	-1.42799	0.24239
45452623	chr19:45452623:T:C	1.77463e-07	0.0784984	-1.47325
45452667	chr19:45452667:C:T	9.29699e-08	-0.40065	-1.64059
45452995	chr19:45452995:T:C	2.76e-07	-1.47581	0.522689
45453181	chr19:45453181:G:A	7.43321e-08	-1.03814	-1.22684
45453627	chr19:45453627:C:T	1.35243e-07	-1.23722e-10	-1.66645
45453718	chr19:45453718:TGCACTCG:T	5.93054e-07	-1.23722e-10	-0.188232
45453726	chr19:45453726:GT:G	4.37899e-08	-1.18288	-1.61124
45453960	chr19:45453960:G:C	1.43965e-07	-1.23722e-10	-1.60395
45454348	chr19:45454348:C:A	4.03626e-07	-1.23722e-10	-0.573028
45454451	chr19:45454451:G:A	1.92009e-07	-1.23722e-10	-1.31597
45454453	chr19:45454453:G:A	1.49678e-07	-1.56503	-6.7639e-10
45454521	chr19:45454521:G:T	3.38189e-07	-1.23722e-10	-0.749913
45454779	chr19:45454779:T:C	1.39398e-07	-1.23722e-10	-1.63618
45455036	chr19:45455036:A:G	4.58222e-08	-1.53679	-1.21196
45455832	chr19:45455832:G:A	1.67321e-07	-1.4536	-6.7639e-10
45456132	chr19:45456132:C:T	2.03054e-07	-1.26005	-6.7639e-10
45456342	chr19:45456342:T:C	1.42015e-07	-1.61758	-6.7639e-10
45456367	chr19:45456367:A:T	1.37844e-06	0.655188	-6.7639e-10
45456370	chr19:45456370:A:G	1.42287e-07	-1.61567	-6.7639e-10
45456501	chr19:45456501:G:T	1.82838e-07	-1.23722e-10	-1.36492
45457645	chr19:45457645:C:CCG	3.14534e-07	-1.23722e-10	-0.822423
45458093	chr19:45458093:GC:G	1.42706e-07	-1.61273	-6.7639e-10
45458231	chr19:45458231:G:A	1.65755e-07	-1.23722e-10	-1.46301
45458317	chr19:45458317:A:G	2.33375e-07	-1.12087	-6.7639e-10
45458487	chr19:45458487:G:A	1.15808e-07	-0.324919	-1.49666
45458948	chr19:45458948:G:A	1.68155e-07	-1.23722e-10	-1.44863
45458965	chr19:45458965:C:T	3.38638e-07	-0.748585	-6.7639e-10
45459045	chr19:45459045:G:GTC	5.04363e-07	0.457606	-0.807827
45459422	chr19:45459422:C:T	2.27378e-07	-1.23722e-10	-1.1469
45459541	chr19:45459541:A:G	8.52629e-08	-1.03051	-1.09727
45459592	chr19:45459592:AAG:A	2.8153e-07	-0.933278	-6.7639e-10
45459598	chr19:45459598:G:A	1.04403e-07	-0.27072	-1.65454
45460328	chr19:45460328:A:G	2.89692e-08	-1.60957	-1.59771
45460669	chr19:45460669:A:G	2.79316e-08	-1.60619	-1.63757
45460843	chr19:45460843:G:A	1.3581e-07	-1.23722e-10	-1.66226
45460916	chr19:45460916:G:C	1.42954e-07	-1.61099	-6.7639e-10
45461178	chr19:45461178:C:CTCTG	3.12064e-07	-0.830307	-6.7639e-10
45461414	chr19:45461414:A:G	1.91595e-07	-1.23722e-10	-1.31813
45461559	chr19:45461559:T:A	8.22493e-07	-1.23722e-10	0.138823
45461584	chr19:45461584:A:G	1.82303e-07	-1.23722e-10	-1.36785
45462350	chr19:45462350:T:C	2.10292e-07	-1.23722e-10	-1.22502
45462383	chr19:45462383:C:T	2.73916e-08	-1.59792	-1.66536
45462799	chr19:45462799:G:A	1.458e-07	0.0167741	-1.60806
45462916	chr19:45462916:C:A	3.11672e-08	-1.55326	-1.58089
45463014	chr19:45463014:T:A	1.4851e-07	-1.23722e-10	-1.57286
45463093	chr19:45463093:A:C	9.14671e-08	-0.467518	-1.59002
45463213	chr19:45463213:G:A	1.52673e-07	-1.23722e-10	-1.54522
45463391	chr19:45463391:A:G	8.41607e-08	-0.479536	-1.66125
45463425	chr19:45463425:G:A	0.000119393	5.11666	-6.7639e-10
45463478	chr19:45463478:C:T	1.55091e-07	0.0339238	-1.56343
45463935	chr19:45463935:A:C	1.3524e-07	-1.23722e-10	-1.66647
45464032	chr19:45464032:A:G	7.42812e-08	-0.604949	-1.66071
45464111	chr19:45464111:G:C	3.43918e-08	-1.49115	-1.54455
45464372	chr19:45464372:T:C	1.43584e-07	-1.6066	-6.7639e-10
45464400	chr19:45464400:C:T	1.60169e-06	-1.23722e-10	0.805296
45464482	chr19:45464482:G:T	4.96766e-07	-1.23722e-10	-0.365398
45464811	chr19:45464811:G:C	1.43127e-07	-1.60979	-6.7639e-10
45465204	chr19:45465204:G:A	1.48746e-07	-1.57128	-6.7639e-10
45465349	chr19:45465349:T:C	4.6643e-08	-1.23243	-1.49857
45465733	chr19:45465733:G:A	2.57458e-07	-1.23722e-10	-1.02266
45465832	chr19:45465832:C:T	2.83788e-08	-1.61642	-1.61145
45465853	chr19:45465853:A:G	1.46139e-07	-0.68965	-0.899305
45465937	chr19:45465937:A:G	1.78901e-07	-1.23722e-10	-1.38668
45466152	chr19:45466152:T:A	3.32886e-07	-1.23722e-10	-0.765717
45466332	chr19:45466332:G:A	4.08105e-07	-1.23722e-10	-0.561993
45466396	chr19:45466396:A:T	1.9088e-07	-1.32187	-6.7639e-10
45466454	chr19:45466454:G:A	1.42949e-07	-1.61103	-6.7639e-10
45467215	chr19:45467215:G:C	1.16183e-07	-0.48505	-1.3333
45467814	chr19:45467814:C:T	2.2676e-07	-1.23722e-10	-1.14963
45467837	chr19:45467837:G:A	3.15538e-08	-1.51512	-1.6067
45468683	chr19:45468683:G:A	1.88271e-07	-1.23722e-10	-1.33564
45468703	chr19:45468703:C:G	7.38801e-08	-0.813761	-1.45731
45468781	chr19:45468781:A:C	1.09842e-07	-0.46502	-1.40945
45469033	chr19:45469033:G:C	1.06058e-07	-0.679467	-1.23007
45469150	chr19:45469150:C:G	2.98926e-08	-1.57169	-1.60421
45469603	chr19:45469603:A:G	6.91709e-08	-0.70908	-1.62786
45469623	chr19:45469623:A:C	1.17125e-07	-0.422982	-1.38729
45469740	chr19:45469740:C:T	1.46939e-07	-1.23722e-10	-1.5835
45469798	chr19:45469798:T:C	2.851e-08	-1.56195	-1.66131
45469908	chr19:45469908:G:C	2.97708e-08	-1.52921	-1.65077
45470369	chr19:45470369:AC:A	1.68535e-07	-1.44637	-6.7639e-10
45470490	chr19:45470490:T:C	1.80888e-07	-1.23722e-10	-1.37564
45471174	chr19:45471174:C:T	1.71572e-07	-1.23722e-10	-1.42851
45471335	chr19:45471335:T:C	1.06875e-07	-0.471547	-1.43031
45471389	chr19:45471389:TG:T	1.49972e-07	-1.23722e-10	-1.56307
45471410	chr19:45471410:C:T	9.95862e-08	-0.523051	-1.44944
45471440	chr19:45471440:G:C	1.04686e-07	-0.346491	-1.57606
45471551	chr19:45471551:A:G	2.22479e-07	-0.0220559	-1.14663
45471674	chr19:45471674:C:T	7.03164e-07	1.62816	-1.64609
45472024	chr19:45472024:G:A	1.10226e-07	-0.282486	-1.58849
45472224	chr19:45472224:C:A	1.42594e-07	-1.61351	-6.7639e-10
45473378	chr19:45473378:T:G	2.04187e-07	-1.23722e-10	-1.25448
45473460	chr19:45473460:T:C	2.81762e-08	-1.57145	-1.66359
45473500	chr19:45473500:T:C	1.98856e-07	-0.588401	-0.692533
45473501	chr19:45473501:A:T	1.60514e-07	-1.23722e-10	-1.49514
45473813	chr19:45473813:A:T	1.4909e-07	-1.56896	-6.7639e-10
45473906	chr19:45473906:A:G	1.54528e-07	-1.23722e-10	-1.53314
45474214	chr19:45474214:G:C	2.27982e-07	-0.466373	-0.677879
45475117	chr19:45475117:A:G	8.73263e-08	-0.477109	-1.62676
45475344	chr19:45475344:A:C	1.97133e-07	-0.621334	-0.668306
45475351	chr19:45475351:C:T	2.01253e-07	-0.559736	-0.70922
45475432	chr19:45475432:T:G	1.14123e-07	-0.295	-1.54124
45475436	chr19:45475436:T:C	6.54219e-08	-0.731855	-1.6608
45475502	chr19:45475502:C:T	1.58495e-07	-1.23722e-10	-1.50779
45475651	chr19:45475651:G:A	1.77259e-07	-1.3959	-6.7639e-10
45475779	chr19:45475779:G:C	8.83267e-08	-0.797698	-1.29478
45475901	chr19:45475901:G:A	3.3823e-08	-1.45334	-1.59904
45475918	chr19:45475918:G:A	1.51908e-07	-1.55024	-6.7639e-10
45476158	chr19:45476158:G:C	1.74886e-07	-1.23722e-10	-1.40938
45476177	chr19:45476177:T:C	3.70768e-08	-1.29401	-1.66652
45476462	chr19:45476462:A:G	3.51781e-08	-1.58518	-1.42791
45476631	chr19:45476631:T:C	1.85392e-07	-1.23722e-10	-1.35105
45476997	chr19:45476997:A:C	1.47328e-07	-0.408569	-1.17229
45477318	chr19:45477318:G:T	6.16592e-07	1.50024	-1.64955
45477333	chr19:45477333:A:T	2.14121e-07	-1.23722e-10	-1.20698
45477681	chr19:45477681:A:G	1.53299e-07	-1.23722e-10	-1.54113
45477847	chr19:45477847:C:T	4.57529e-08	-1.36975	-1.38052
45478197	chr19:45478197:T:C	2.79307e-06	2.77387	-1.41249
45478404	chr19:45478404:C:T	1.70395e-07	-1.4354	-6.7639e-10
45478506	chr19:45478506:C:A	1.46765e-07	-1.23722e-10	-1.58468
45479115	chr19:45479115:T:G	7.57936e-08	-1.30262	-0.942887
45479182	chr19:45479182:G:C	4.10481e-06	3.12517	-1.37877
45479522	chr19:45479522:T:G	3.93684e-06	3.10293	-1.39831
45480041	chr19:45480041:T:G	7.34605e-08	-0.828543	-1.44823
45480067	chr19:45480067:A:G	3.53207e-07	-1.23722e-10	-0.706463
45480269	chr19:45480269:C:T	7.02107e-08	-0.831652	-1.49036
45480803	chr19:45480803:G:A	4.14019e-07	-1.23722e-10	-0.547606
45480837	chr19:45480837:T:C	2.07752e-07	-1.23717	-6.7639e-10
45481309	chr19:45481309:A:G	3.86396e-07	1.02304	-1.6397
45481406	chr19:45481406:G:A	3.32379e-08	-1.61472	-1.4551
45481464	chr19:45481464:C:T	3.88341e-06	2.8949	-1.20395
45481612	chr19:45481612:T:C	5.14517e-08	-0.986889	-1.64598
45482093	chr19:45482093:T:C	4.21161e-08	-1.38052	-1.45256
45482266	chr19:45482266:G:A	1.35671e-07	-1.23722e-10	-1.66328
45482274	chr19:45482274:A:G	8.0984e-08	-0.688098	-1.49117
45482287	chr19:45482287:C:T	3.48254e-07	-1.23722e-10	-0.720585
45482346	chr19:45482346:A:G	3.50642e-07	0.921606	-1.63536
45482543	chr19:45482543:G:A	5.51437e-08	-1.39974	-1.16383
45482636	chr19:45482636:G:A	1.43016e-07	-1.23722e-10	-1.61056
45482837	chr19:45482837:T:G	3.25838e-07	-0.787117	-6.7639e-10
45483225	chr19:45483225:A:G	9.7315e-07	1.84521	-1.53819
45483632	chr19:45483632:A:G	3.7728e-07	0.97088	-1.61141
45484177	chr19:45484177:C:G	4.24824e-07	-1.23722e-10	-0.521843
45485753	chr19:45485753:G:A	2.18723e-07	-1.23722e-10	-1.18571
45486215	chr19:45486215:G:T	7.80696e-08	-0.798738	-1.41718
45486857	chr19:45486857:C:T	1.46309e-07	-1.23722e-10	-1.58779
45486975	chr19:45486975:T:TCC	3.77535e-06	3.3288	-1.66607
45487480	chr19:45487480:C:T	1.56105e-07	-1.23722e-10	-1.52299
45487902	chr19:45487902:C:T	2.35872e-07	-1.23722e-10	-1.11023
45489136	chr19:45489136:G:GGGGTCA	1.64309e-07	-1.23722e-10	-1.47177
45489172	chr19:45489172:T:G	3.26147e-07	-1.23722e-10	-0.786169
45489286	chr19:45489286:G:A	2.10489e-07	0.166895	-1.39098
45489738	chr19:45489738:G:A	1.28851e-07	-0.104215	-1.61064
45489873	chr19:45489873:A:G	1.28525e-06	2.19767	-1.61248
45489928	chr19:45489928:C:T	2.30032e-07	0.0050272	-1.14032
45490253	chr19:45490253:G:A	1.55226e-07	-1.52863	-6.7639e-10
45490290	chr19:45490290:G:A	2.30731e-07	0.372431	-1.50469
45490310	chr19:45490310:A:C	9.28496e-07	1.81986	-1.55981
45490737	chr19:45490737:C:T	2.41669e-06	1.21664	-6.7639e-10
45491207	chr19:45491207:A:T	1.35658e-07	-1.23722e-10	-1.66338
45491301	chr19:45491301:A:T	1.75556e-07	0.0385635	-1.44412
45491453	chr19:45491453:C:T	1.52835e-07	-1.54416	-6.7639e-10
45491512	chr19:45491512:T:C	1.85571e-07	0.024489	-1.37457
45491856	chr19:45491856:TG:T	2.39286e-07	0.300254	-1.39611
45492314	chr19:45492314:G:A	4.45587e-08	-1.14852	-1.62819
45492458	chr19:45492458:T:C	2.89775e-07	0.491059	-1.39547
45492798	chr19:45492798:G:A	2.66814e-06	2.61197	-1.29635
45492929	chr19:45492929:G:A	2.30837e-07	-1.1318	-6.7639e-10
45493042	chr19:45493042:T:G	4.29493e-08	-1.19906	-1.61444
45493492	chr19:45493492:C:T	2.48626e-05	3.5476	-6.7639e-10
45494003	chr19:45494003:T:A	4.24636e-07	1.11477	-1.63705
45494089	chr19:45494089:T:C	4.30337e-08	-1.29728	-1.51425
45494188	chr19:45494188:G:T	3.81738e-07	-1.23722e-10	-0.628783
45495088	chr19:45495088:C:A	5.02012e-08	-1.04816	-1.60932
45495123	chr19:45495123:T:C	1.50975e-07	-1.5564	-6.7639e-10
45496302	chr19:45496302:C:T	1.41632e-07	-1.23722e-10	-1.62029
45496345	chr19:45496345:T:C	1.37643e-07	-1.23722e-10	-1.64886
45496350	chr19:45496350:G:C	3.02927e-07	-1.23722e-10	-0.860025
45496565	chr19:45496565:C:G	1.5553e-07	-1.52668	-6.7639e-10
45497146	chr19:45497146:C:T	5.34808e-07	-1.23722e-10	-0.291609
45497643	chr19:45497643:G:C	2.72828e-08	-1.60184	-1.66542
45497835	chr19:45497835:T:C	4.54167e-08	-1.19189	-1.56575
45499195	chr19:45499195:T:G	1.47867e-07	-1.23722e-10	-1.5772
45499421	chr19:45499421:G:A	1.50364e-07	-1.23722e-10	-1.56046
45499508	chr19:45499508:G:T	8.02683e-08	-0.761808	-1.42633
45499528	chr19:45499528:G:A	1.68927e-07	-1.23722e-10	-1.44405
45499682	chr19:45499682:G:A	1.78723e-07	-1.23722e-10	-1.38768
45499808	chr19:45499808:T:G	3.76052e-08	-1.31015	-1.63622
45499810	chr19:45499810:A:G	4.10069e-08	-1.19504	-1.66474
45500230	chr19:45500230:G:A	1.47856e-07	-1.23722e-10	-1.57728
45500288	chr19:45500288:T:C	1.65369e-07	0.180418	-1.64576
45500343	chr19:45500343:C:T	6.27346e-08	-0.784811	-1.64979
45500748	chr19:45500748:G:A	1.18652e-07	-0.338274	-1.45905
45501147	chr19:45501147:GC:G	2.00321e-07	-1.23722e-10	-1.2736
45501152	chr19:45501152:A:G	2.00533e-07	-1.23722e-10	-1.27254
45501262	chr19:45501262:G:A	3.18302e-07	-1.23722e-10	-0.810515
45502113	chr19:45502113:C:T	2.27583e-06	1.15658	-6.7639e-10
45502566	chr19:45502566:T:G	2.41737e-07	0.342757	-1.42842
45502858	chr19:45502858:G:A	1.43645e-07	0.0404957	-1.64667
45502954	chr19:45502954:G:A	3.51717e-08	-1.60271	-1.41057
45502956	chr19:45502956:A:G	5.10928e-08	-1.14218	-1.49769
45503197	chr19:45503197:T:C	1.37499e-07	-1.23722e-10	-1.6499
45503878	chr19:45503878:C:T	1.52073e-07	-1.23722e-10	-1.54916
45504076	chr19:45504076:C:A	6.44192e-07	1.4495	-1.55502
45504153	chr19:45504153:A:G	1.45425e-07	-1.23722e-10	-1.59386
45504693	chr19:45504693:C:T	6.34568e-07	-1.23722e-10	-0.120573
45505007	chr19:45505007:C:T	1.79348e-05	4.55007	-1.32909
45505168	chr19:45505168:G:C	1.44421e-07	-1.60078	-6.7639e-10
45505545	chr19:45505545:G:A	1.44427e-07	-1.23722e-10	-1.60074
45505980	chr19:45505980:CT:C	1.723e-05	4.11267	-0.931781
45506355	chr19:45506355:A:G	6.03565e-07	-1.23722e-10	-0.170662
45506375	chr19:45506375:ATTG:A	1.72349e-07	-1.23722e-10	-1.424
45506589	chr19:45506589:G:A	1.70047e-07	-1.23722e-10	-1.43744
45507236	chr19:45507236:A:G	5.28295e-07	-1.23722e-10	-0.303863
45507617	chr19:45507617:G:T	2.50257e-07	-1.23722e-10	-1.05103
45507973	chr19:45507973:G:A	2.58144e-07	-1.02	-6.7639e-10
45508080	chr19:45508080:C:T	5.24837e-07	-1.23722e-10	-0.310428
45508351	chr19:45508351:G:C	9.53477e-07	-1.23722e-10	0.286598
45508541	chr19:45508541:A:G	1.47981e-07	-1.57643	-6.7639e-10
45508569	chr19:45508569:AG:A	1.56208e-05	4.53826	-1.45542
45508662	chr19:45508662:C:T	3.28791e-07	-1.23722e-10	-0.778094
45508702	chr19:45508702:C:T	2.54691e-07	-1.23722e-10	-1.03346
45509201	chr19:45509201:G:T	1.48015e-07	-1.5762	-6.7639e-10
45509649	chr19:45509649:C:T	1.61927e-07	-1.23722e-10	-1.48637
45509757	chr19:45509757:A:G	4.37164e-08	-1.4867	-1.30909
45509768	chr19:45509768:C:T	1.36497e-07	-1.23722e-10	-1.65721
45510248	chr19:45510248:G:A	3.42314e-08	-1.37385	-1.66653
45510425	chr19:45510425:C:T	1.37352e-06	0.651614	-6.7639e-10
45510531	chr19:45510531:T:A	3.89004e-07	-1.23722e-10	-0.609928
45510551	chr19:45510551:C:T	1.51893e-07	-1.23722e-10	-1.55034
45511430	chr19:45511430:CTG:C	8.58339e-08	-1.41569	-0.705408
45511647	chr19:45511647:C:T	2.06997e-07	0.232192	-1.473
45512288	chr19:45512288:CCTCA:C	4.6605e-07	-1.44352	1.0143
45512395	chr19:45512395:TCTC:T	1.36525e-07	-1.23722e-10	-1.65701
45512580	chr19:45512580:G:A	3.8526e-08	-1.34716	-1.57502
45512856	chr19:45512856:C:A	3.15683e-07	-0.818778	-6.7639e-10
45513023	chr19:45513023:C:T	1.35289e-07	-1.23722e-10	-1.6661
45513222	chr19:45513222:A:T	6.96912e-08	-1.57133	-0.758113
45513313	chr19:45513313:A:T	1.83494e-07	-1.43072	0.069386
45514196	chr19:45514196:G:A	2.18262e-07	-1.18782	-6.7639e-10
45514473	chr19:45514473:G:A	5.9479e-08	-1.54457	-0.943321
45514537	chr19:45514537:C:G	4.81819e-08	-1.04383	-1.6547
45515288	chr19:45515288:G:T	1.35285e-07	-1.23722e-10	-1.66613
45515566	chr19:45515566:T:G	1.36209e-07	-1.23722e-10	-1.65933
45515882	chr19:45515882:C:T	6.24211e-08	-1.5442	-0.895417
45516116	chr19:45516116:G:A	1.47289e-07	-1.23722e-10	-1.58112
45516117	chr19:45516117:T:C	4.67656e-08	-1.56918	-1.15919
45516158	chr19:45516158:A:T	3.29896e-07	-1.4709	0.696162
45516222	chr19:45516222:G:A	3.95954e-08	-1.2607	-1.6341
45516454	chr19:45516454:C:T	4.77722e-08	-1.2053	-1.50177
45516527	chr19:45516527:C:G	1.55734e-07	-1.23722e-10	-1.52537
45517632	chr19:45517632:C:T	1.42174e-07	-1.61646	-6.7639e-10
45518061	chr19:45518061:G:A	1.55682e-07	-1.23722e-10	-1.5257
45518256	chr19:45518256:C:T	1.91413e-06	2.33751	-1.35401
45518423	chr19:45518423:G:A	2.04171e-07	-1.23722e-10	-1.25456
45518648	chr19:45518648:C:T	3.80706e-07	-0.63149	-6.7639e-10
45518720	chr19:45518720:A:C	5.08116e-08	-1.6028	-1.04259
45519256	chr19:45519256:C:T	2.47996e-06	-1.23722e-10	1.24248
45519740	chr19:45519740:C:CGTGTGAG	1.63676e-07	-1.23722e-10	-1.47563
45519908	chr19:45519908:T:C	1.46294e-07	-1.23722e-10	-1.5879
45520122	chr19:45520122:G:A	2.85758e-07	-1.23722e-10	-0.918372
45520192	chr19:45520192:C:T	2.16343e-07	-1.19665	-6.7639e-10
45520293	chr19:45520293:A:G	1.97819e-07	-1.23722e-10	-1.28617
45520494	chr19:45520494:A:G	2.24672e-06	-1.23722e-10	1.14371
45521476	chr19:45521476:C:G	1.64507e-07	-1.23722e-10	-1.47056
45521655	chr19:45521655:G:A	1.97682e-06	1.01573	-6.7639e-10
45521816	chr19:45521816:G:C	1.38381e-07	-1.23722e-10	-1.64351
45522000	chr19:45522000:T:C	2.5792e-07	-1.23722e-10	-1.02087
45522130	chr19:45522130:G:A	2.02279e-06	2.37771	-1.33899
45523426	chr19:45523426:C:T	5.96934e-08	-1.03938	-1.44492
45523712	chr19:45523712:T:A	2.15564e-07	-0.373795	-0.826464
45524394	chr19:45524394:T:A	2.66815e-07	-1.23722e-10	-0.986961
45525291	chr19:45525291:C:T	8.13407e-07	-1.23722e-10	0.127715
45525330	chr19:45525330:G:A	2.66984e-07	-1.23722e-10	-0.986329
45525595	chr19:45525595:G:A	5.86774e-07	-0.325579	0.126702
45525676	chr19:45525676:T:C	3.27258e-06	2.53498	-1.01516
45525929	chr19:45525929:T:C	3.30373e-08	-1.50931	-1.56657
45526552	chr19:45526552:AG:A	1.35359e-07	-1.23722e-10	-1.66559
45526723	chr19:45526723:T:C	4.42044e-06	1.90277	-0.0822883
45526896	chr19:45526896:G:A	5.0137e-06	1.92654	0.0198711
45527153	chr19:45527153:A:G	6.66397e-08	-0.72182	-1.6524
45527434	chr19:45527434:A:G	3.38957e-06	1.85037	-0.295428
45528348	chr19:45528348:T:C	5.11734e-07	-0.335712	-6.7639e-10
45528866	chr19:45528866:T:C	3.31344e-08	-1.47325	-1.5997
45529800	chr19:45529800:A:G	5.91577e-06	1.93362	0.178237
45529935	chr19:45529935:C:G	1.52574e-07	-1.23722e-10	-1.54587
45530124	chr19:45530124:T:C	5.6077e-06	1.73051	0.327872
45530229	chr19:45530229:C:T	3.79632e-08	-1.31369	-1.62321
45530594	chr19:45530594:C:T	4.10341e-07	-1.23722e-10	-0.556529
45530833	chr19:45530833:C:T	1.72825e-07	-1.23722e-10	-1.42124
45531253	chr19:45531253:A:G	1.3079e-07	-0.567252	-1.13267
45531300	chr19:45531300:C:T	4.73041e-05	5.81925	-1.62841
45532204	chr19:45532204:A:T	1.33169e-07	-0.521092	-1.16081
45532708	chr19:45532708:A:G	3.59575e-08	-1.38627	-1.6049
45533624	chr19:45533624:C:T	1.41927e-07	-1.23722e-10	-1.61821
45533674	chr19:45533674:T:C	1.98759e-06	1.02116	-6.7639e-10
45533738	chr19:45533738:C:G	1.59967e-07	-1.49855	-6.7639e-10
45533937	chr19:45533937:T:A	2.74736e-06	1.42368	-0.0788016
45534451	chr19:45534451:C:T	1.15584e-06	-1.23722e-10	0.479069
45534780	chr19:45534780:G:A	1.42192e-07	-1.61634	-6.7639e-10
45534781	chr19:45534781:C:T	3.31829e-08	-1.41533	-1.65615
45535295	chr19:45535295:G:T	4.33992e-07	-0.398854	-0.101637
45536002	chr19:45536002:G:A	4.61546e-08	-1.09417	-1.64735
45536068	chr19:45536068:A:G	6.296e-08	-0.832763	-1.59826
45536139	chr19:45536139:G:T	1.50536e-07	-1.23722e-10	-1.55932
45536261	chr19:45536261:G:T	2.81724e-06	-1.23722e-10	1.36999
45536271	chr19:45536271:C:T	1.56826e-07	-1.51838	-6.7639e-10
45536318	chr19:45536318:C:T	1.44812e-07	-1.23722e-10	-1.59808
45536451	chr19:45536451:G:A	1.36118e-07	-1.23722e-10	-1.66
45536528	chr19:45536528:A:G	4.10561e-08	-1.23235	-1.62622
45537005	chr19:45537005:G:A	1.17252e-06	-1.23722e-10	0.493396
45537087	chr19:45537087:G:A	1.69129e-07	-1.23722e-10	-1.44286
45537527	chr19:45537527:C:T	2.61408e-07	-1.23722e-10	-1.00743
45538752	chr19:45538752:A:T	4.72887e-07	-1.23722e-10	-0.414661
45538902	chr19:45538902:G:C	2.19777e-07	-1.1809	-6.7639e-10
45538987	chr19:45538987:G:A	3.01431e-08	-1.56446	-1.6031
45539250	chr19:45539250:G:A	2.54259e-06	1.26742	-6.7639e-10
45539338	chr19:45539338:C:T	6.12855e-08	-0.889749	-1.56823
45539407	chr19:45539407:C:T	2.65505e-07	-0.991882	-6.7639e-10
45539422	chr19:45539422:T:C	6.14131e-08	-0.789489	-1.6664
45539640	chr19:45539640:G:A	9.75657e-07	0.309594	-6.7639e-10
45539722	chr19:45539722:C:G	1.36181e-07	-1.23722e-10	-1.65953
45540068	chr19:45540068:C:T	1.70221e-06	2.48714	-1.62098
45540905	chr19:45540905:C:G	3.80196e-08	-1.33628	-1.59914
45540935	chr19:45540935:C:T	2.92412e-07	-0.895353	-6.7639e-10
45541298	chr19:45541298:C:T	5.72023e-07	-1.23722e-10	-0.224337
45541436	chr19:45541436:C:T	1.67176e-07	-1.23722e-10	-1.45447
45541494	chr19:45541494:C:T	2.10532e-06	-1.23722e-10	1.07871
45541666	chr19:45541666:G:A	6.2976e-08	-1.56859	-0.862177
45541915	chr19:45541915:A:G	2.63691e-06	2.5535	-1.24965
45542092	chr19:45542092:T:TGA	1.50325e-07	-1.23722e-10	-1.56072
45542370	chr19:45542370:T:C	1.08464e-06	2.03703	-1.62154
45542547	chr19:45542547:A:G	1.47103e-07	-1.23722e-10	-1.58239
45542574	chr19:45542574:C:T	3.96516e-08	-1.29662	-1.59676
45542590	chr19:45542590:T:C	5.08109e-07	1.04728	-1.3901
45542658	chr19:45542658:T:C	1.96519e-06	0.539794	0.470033
45542820	chr19:45542820:C:T	1.40885e-06	-1.23722e-10	0.677013
45542963	chr19:45542963:G:A	1.48892e-07	-1.23722e-10	-1.57029
45542970	chr19:45542970:G:A	4.00093e-08	-1.34186	-1.54254
45543413	chr19:45543413:T:C	3.70376e-07	-0.658997	-6.7639e-10
45543797	chr19:45543797:T:G	3.02485e-07	0.80369	-1.66517
45544054	chr19:45544054:A:C	7.02034e-07	-1.23722e-10	-0.0195353
45544390	chr19:45544390:T:C	1.63147e-07	-1.23722e-10	-1.47886
45544478	chr19:45544478:G:A	1.35589e-07	-1.23722e-10	-1.66389
45544698	chr19:45544698:G:A	4.00592e-08	-1.27421	-1.60895
45545076	chr19:45545076:A:C	1.37255e-07	-1.23722e-10	-1.65168
45545194	chr19:45545194:T:A	1.90981e-06	0.483506	0.497736
45545494	chr19:45545494:G:A	2.72902e-07	0.674116	-1.63852
45546154	chr19:45546154:G:T	2.99184e-06	2.93417	-1.50404
45546213	chr19:45546213:A:G	3.32617e-06	-1.23722e-10	1.53606
45546429	chr19:45546429:T:C	1.43111e-07	-1.6099	-6.7639e-10
45546724	chr19:45546724:A:G	5.56162e-07	-0.0213424	-0.231114
45546747	chr19:45546747:C:T	1.74264e-07	-1.23722e-10	-1.41295
45547120	chr19:45547120:C:T	3.84639e-07	-0.621212	-6.7639e-10
45547220	chr19:45547220:T:G	1.35195e-06	-1.23722e-10	0.635786
45547239	chr19:45547239:A:G	1.35423e-07	-1.23722e-10	-1.66512
45547408	chr19:45547408:CTT:C	1.42016e-07	-1.61758	-6.7639e-10
45547413	chr19:45547413:T:C	1.78034e-07	-1.23722e-10	-1.39154
45547502	chr19:45547502:T:C	3.98815e-07	0.900953	-1.48597
45547609	chr19:45547609:C:T	3.53578e-07	-1.23722e-10	-0.705413
45548560	chr19:45548560:G:A	1.35961e-07	-1.23722e-10	-1.66115
45548720	chr19:45548720:G:A	1.90998e-07	-1.23722e-10	-1.32125
45548842	chr19:45548842:C:T	7.46634e-07	1.70824	-1.66618
45549196	chr19:45549196:A:G	4.66884e-08	-1.61501	-1.11501
45549542	chr19:45549542:G:A	1.49928e-07	-1.23722e-10	-1.56336
45549636	chr19:45549636:T:C	6.383e-08	-1.50901	-0.90828
45549792	chr19:45549792:C:T	4.91444e-08	-1.02783	-1.65093
45550127	chr19:45550127:C:T	4.9925e-08	-1.61664	-1.04636
45550292	chr19:45550292:G:A	2.10998e-07	-1.23722e-10	-1.22167
45550302	chr19:45550302:C:T	7.72717e-07	1.7429	-1.6665
45550476	chr19:45550476:C:T	1.95314e-07	-1.23722e-10	-1.29891
45551029	chr19:45551029:C:T	4.79108e-08	-1.0441	-1.66008
45551045	chr19:45551045:C:T	1.87961e-07	-1.23722e-10	-1.33728
45551564	chr19:45551564:C:T	4.74218e-08	-1.61461	-1.09983
45551659	chr19:45551659:A:G	1.41347e-07	-1.23722e-10	-1.6223
45551678	chr19:45551678:G:A	1.68928e-07	-1.44404	-6.7639e-10
45551872	chr19:45551872:T:C	1.37337e-07	-1.23722e-10	-1.65108
45552127	chr19:45552127:G:A	1.97675e-07	-1.23722e-10	-1.28689
45552174	chr19:45552174:G:A	2.0971e-07	-1.23722e-10	-1.22779
45552876	chr19:45552876:A:T	5.2205e-08	-1.21977	-1.39857
45552937	chr19:45552937:A:G	5.59132e-08	-1.52998	-1.01974
45553152	chr19:45553152:A:G	1.40192e-07	-1.23722e-10	-1.6305
45553242	chr19:45553242:C:T	1.38572e-07	-1.23722e-10	-1.64213
45553362	chr19:45553362:C:T	6.75772e-08	-1.45287	-0.907372
45553642	chr19:45553642:C:T	1.38718e-07	-1.23722e-10	-1.64107
45553823	chr19:45553823:A:G	3.94335e-08	-1.61754	-1.28136
45554085	chr19:45554085:G:A	1.64111e-07	-1.47297	-6.7639e-10
45554274	chr19:45554274:C:G	1.8432e-07	-1.23722e-10	-1.35684
45555025	chr19:45555025:C:T	1.84518e-07	-1.23722e-10	-1.35577
45555096	chr19:45555096:T:C	1.35999e-07	-1.23722e-10	-1.66087
45555173	chr19:45555173:C:T	1.37075e-07	-1.23722e-10	-1.65299
45555264	chr19:45555264:G:A	2.73705e-07	0.557797	-1.51926
45555530	chr19:45555530:G:A	2.07205e-07	-1.23722e-10	-1.23981
45556106	chr19:45556106:T:G	3.24422e-08	-1.60415	-1.4899
45556294	chr19:45556294:C:A	1.42147e-07	-1.61665	-6.7639e-10
45556402	chr19:45556402:G:A	1.35382e-07	-1.23722e-10	-1.66542
45556997	chr19:45556997:G:A	1.52329e-07	-1.23722e-10	-1.54747
45557101	chr19:45557101:C:G	1.36425e-07	-1.23722e-10	-1.65774
45557192	chr19:45557192:G:C	1.62078e-07	-1.48544	-6.7639e-10
45557212	chr19:45557212:G:T	1.8759e-07	-1.23722e-10	-1.33926
45557272	chr19:45557272:G:A	1.53817e-07	-1.23722e-10	-1.53775
45557427	chr19:45557427:G:A	1.66146e-07	-0.041154	-1.41949
45557496	chr19:45557496:C:T	2.26094e-07	-1.23722e-10	-1.15257
45557842	chr19:45557842:G:A	1.6225e-07	-1.23722e-10	-1.48438
45558793	chr19:45558793:C:T	1.60897e-07	-1.23722e-10	-1.49275
45559710	chr19:45559710:T:C	4.2427e-07	-1.23722e-10	-0.523146
45559909	chr19:45559909:G:A	3.2654e-08	-1.58261	-1.50495
45560604	chr19:45560604:C:A	5.95028e-08	-1.00138	-1.48612
45560818	chr19:45560818:C:A	2.35801e-07	-1.11053	-6.7639e-10
45561769	chr19:45561769:C:T	5.38152e-08	-1.53636	-1.0516
45561932	chr19:45561932:G:A	7.46217e-08	-0.948734	-1.31235
45562537	chr19:45562537:AG:A	4.40643e-08	-1.61736	-1.17051
45563060	chr19:45563060:G:A	6.4882e-08	-1.10836	-1.29259
45563263	chr19:45563263:C:T	1.70786e-07	-1.23722e-10	-1.43311
45563349	chr19:45563349:G:A	2.69366e-08	-1.61429	-1.66574
45563466	chr19:45563466:CAATTA:C	2.05121e-07	-1.23722e-10	-1.24992
45563701	chr19:45563701:G:A	1.59043e-07	-1.23722e-10	-1.50434
45564242	chr19:45564242:T:A	1.38036e-07	-1.23722e-10	-1.646
45564325	chr19:45564325:GA:G	3.66103e-08	-1.61286	-1.36033
45564482	chr19:45564482:A:G	1.46718e-07	-1.23722e-10	-1.585
45564751	chr19:45564751:T:G	3.68771e-08	-1.6141	-1.35182
45564796	chr19:45564796:C:A	1.51406e-07	-1.23722e-10	-1.55355
45564960	chr19:45564960:C:T	1.20996e-07	-1.52786	-0.249899
45565103	chr19:45565103:A:G	3.16692e-08	-1.53635	-1.58182
45565283	chr19:45565283:T:G	3.33116e-07	-1.23722e-10	-0.765026
45565472	chr19:45565472:A:G	1.63892e-07	-1.23722e-10	-1.47431
45565647	chr19:45565647:G:A	1.35745e-07	-1.23722e-10	-1.66274
45565776	chr19:45565776:C:T	4.34071e-08	-1.60623	-1.19666
45566294	chr19:45566294:C:T	1.68036e-07	-1.44934	-6.7639e-10
45566464	chr19:45566464:C:T	3.63031e-07	0.84565	-1.52468
45566665	chr19:45566665:A:G	2.03806e-07	-1.25635	-6.7639e-10
45566690	chr19:45566690:G:A	1.41026e-07	-1.23722e-10	-1.62458
45567073	chr19:45567073:G:A	5.55054e-08	-1.61573	-0.941311
45567105	chr19:45567105:C:A	3.59186e-07	-1.23722e-10	-0.689676
45567406	chr19:45567406:G:A	5.59919e-08	-1.61168	-0.936627
45567596	chr19:45567596:A:G	1.81627e-07	-1.23722e-10	-1.37156
45567923	chr19:45567923:G:A	2.99699e-07	-1.23722e-10	-0.870738
45567954	chr19:45567954:A:C	4.80297e-08	-1.60312	-1.09857
45568554	chr19:45568554:G:A	1.35494e-07	-1.23722e-10	-1.66459
45568807	chr19:45568807:G:A	1.36435e-07	-1.23722e-10	-1.65767
45569776	chr19:45569776:A:G	8.11619e-08	-1.61735	-0.559718
45570063	chr19:45570063:C:T	3.06243e-07	-1.23722e-10	-0.849138
45570214	chr19:45570214:G:A	1.4484e-07	-1.41878	-0.179113
45570298	chr19:45570298:C:T	2.03617e-07	-1.16331	-0.0939659
45570316	chr19:45570316:A:G	2.87203e-08	-1.61731	-1.5986
45570411	chr19:45570411:G:A	1.44695e-07	-1.42524	-0.17365
45570478	chr19:45570478:T:C	1.35812e-07	-1.23722e-10	-1.66225
45570588	chr19:45570588:G:A	2.22481e-07	-1.16868	-6.7639e-10
45571268	chr19:45571268:C:T	1.49408e-07	-1.53331	-0.0335272
45571277	chr19:45571277:G:C	1.08143e-07	-0.730095	-1.15996
45571319	chr19:45571319:ATT:A	3.98249e-08	-1.24011	-1.64892
45571376	chr19:45571376:G:A	5.00819e-08	-1.05473	-1.60512
45572656	chr19:45572656:T:C	1.278e-07	-1.5301	-0.192949
45572851	chr19:45572851:T:A	5.57329e-08	-1.20801	-1.34494
45572968	chr19:45572968:T:C	5.02116e-08	-1.16116	-1.49611
45573006	chr19:45573006:A:T	1.34947e-07	-0.0186627	-1.64997
45573392	chr19:45573392:G:A	1.52789e-07	-1.23722e-10	-1.54446
45573654	chr19:45573654:C:G	3.63469e-07	-1.23722e-10	-0.677822
45574609	chr19:45574609:T:C	1.63899e-07	-1.3043	-0.169963
45575229	chr19:45575229:A:T	2.01515e-07	-1.5258	0.258149
45575774	chr19:45575774:T:C	1.37303e-07	-1.23722e-10	-1.65132
45576256	chr19:45576256:C:T	1.97318e-07	-1.23722e-10	-1.2887
45576396	chr19:45576396:G:A	1.19374e-07	-0.615807	-1.17545
45576437	chr19:45576437:C:A	1.43912e-07	-1.23722e-10	-1.60432
45576453	chr19:45576453:G:A	1.88737e-07	-1.23722e-10	-1.33316
45576774	chr19:45576774:C:G	2.56599e-07	-1.23722e-10	-1.026
45576979	chr19:45576979:G:A	1.51988e-07	-1.38349	-0.166227
45577017	chr19:45577017:T:C	1.64405e-07	-1.35338	-0.117797
45577118	chr19:45577118:G:A	1.56732e-07	-1.37977	-0.139205
45577314	chr19:45577314:T:C	1.76282e-07	-1.40143	-6.7639e-10
45577422	chr19:45577422:A:G	1.71431e-07	0.216789	-1.64612
45577424	chr19:45577424:C:T	1.70644e-07	-0.0900224	-1.34391
45579878	chr19:45579878:T:C	3.08534e-08	-1.58329	-1.56098
45579962	chr19:45579962:A:C	4.54129e-07	-1.23722e-10	-0.455135
45579990	chr19:45579990:TTTTTTTTTTTC:T	1.71504e-07	-1.42891	-6.7639e-10
45580082	chr19:45580082:C:T	1.36184e-07	-1.23722e-10	-1.65951
45580174	chr19:45580174:T:G	6.44797e-08	-1.14711	-1.26005
45580443	chr19:45580443:G:A	1.59695e-07	-1.23722e-10	-1.50025
45580670	chr19:45580670:G:T	1.40712e-07	-1.23722e-10	-1.6268
45581229	chr19:45581229:A:G	1.39103e-07	-1.23722e-10	-1.6383
45581419	chr19:45581419:A:T	1.52311e-07	-1.23722e-10	-1.54759
45581591	chr19:45581591:G:A	2.40872e-07	-1.23722e-10	-1.08925
45581711	chr19:45581711:C:T	2.24102e-07	-1.23722e-10	-1.16142
45582084	chr19:45582084:A:G	2.64364e-07	-1.23722e-10	-0.996191
45582249	chr19:45582249:C:T	1.61545e-07	-1.23722e-10	-1.48874
45582544	chr19:45582544:C:T	9.34442e-06	-1.23722e-10	2.56902
45582691	chr19:45582691:G:C	2.60239e-07	-1.23722e-10	-1.01192
45583174	chr19:45583174:G:A	1.51074e-07	-1.23722e-10	-1.55575
45583224	chr19:45583224:C:T	3.04788e-07	-1.23722e-10	-0.853899
45583296	chr19:45583296:G:T	1.44398e-07	-1.60094	-6.7639e-10
45583641	chr19:45583641:A:G	6.76339e-07	-1.23722e-10	-0.056822
45583868	chr19:45583868:T:C	3.75484e-07	-1.23722e-10	-0.6453
45584542	chr19:45584542:A:G	1.39254e-07	-1.23722e-10	-1.63722
45584554	chr19:45584554:C:G	1.49975e-07	-1.56305	-6.7639e-10
45584802	chr19:45584802:T:C	1.42197e-07	-1.61631	-6.7639e-10
45584839	chr19:45584839:C:T	2.82638e-08	-1.60985	-1.62209
45584850	chr19:45584850:C:T	2.26961e-07	-1.23722e-10	-1.14874
45584961	chr19:45584961:T:C	3.18046e-07	-1.23722e-10	-0.811321
45585093	chr19:45585093:A:T	3.08798e-07	-1.23722e-10	-0.840831
45585268	chr19:45585268:C:T	4.01491e-07	-1.23722e-10	-0.578332
45585666	chr19:45585666:T:G	1.91161e-06	-0.644812	1.62699
45585722	chr19:45585722:C:T	2.79031e-07	-1.23722e-10	-0.942193
45585797	chr19:45585797:T:C	1.75509e-07	-1.40583	-6.7639e-10
45585954	chr19:45585954:C:G	3.04682e-07	-0.201323	-0.652925
45586497	chr19:45586497:G:A	1.44288e-07	-1.23722e-10	-1.60171
45586626	chr19:45586626:C:T	1.44756e-07	-1.59846	-6.7639e-10
45587025	chr19:45587025:T:C	8.42107e-08	-0.735032	-1.40516
45587151	chr19:45587151:C:T	3.21331e-07	-0.801046	-6.7639e-10
45587152	chr19:45587152:A:G	3.45773e-07	-0.727735	-6.7639e-10
45587459	chr19:45587459:G:A	4.05958e-07	-0.344957	-0.22231
45587686	chr19:45587686:C:T	3.02307e-07	-0.862073	-6.7639e-10
45588082	chr19:45588082:T:C	2.46554e-07	-0.362706	-0.703229
45588338	chr19:45588338:A:G	3.21641e-07	-1.23722e-10	-0.80008
45588389	chr19:45588389:G:A	3.96128e-07	0.82268	-1.41446
45588621	chr19:45588621:C:T	4.59827e-07	-1.23722e-10	-0.442667
45588633	chr19:45588633:G:A	4.5197e-07	-1.23722e-10	-0.459901
45588713	chr19:45588713:T:C	4.14589e-07	0.871466	-1.41769
45589785	chr19:45589785:A:G	1.51525e-07	-1.23722e-10	-1.55276
45589897	chr19:45589897:T:C	1.50426e-07	-0.37746	-1.18259
45589953	chr19:45589953:T:C	2.2494e-07	-0.454746	-0.702936
45590910	chr19:45590910:G:A	1.35957e-07	-1.23722e-10	-1.66118
45591339	chr19:45591339:G:A	4.66794e-07	0.951247	-1.37888
45592393	chr19:45592393:A:G	1.75495e-07	0.165124	-1.57103
45592914	chr19:45592914:G:A	1.63212e-07	-1.47847	-6.7639e-10
45593081	chr19:45593081:A:C	1.89915e-07	0.182235	-1.50918
45593265	chr19:45593265:C:G	1.40988e-07	-1.23722e-10	-1.62485
45593282	chr19:45593282:C:T	1.39204e-07	-1.23722e-10	-1.63758
45593306	chr19:45593306:C:T	2.12849e-07	-1.21293	-6.7639e-10
45593868	chr19:45593868:A:G	2.97194e-07	-1.23722e-10	-0.879133
45593953	chr19:45593953:C:T	5.09023e-07	1.10292	-1.44394
45594451	chr19:45594451:C:T	1.44746e-07	-1.23722e-10	-1.59854
45594645	chr19:45594645:C:T	1.56923e-07	-1.23722e-10	-1.51776
45594721	chr19:45594721:GCCTGTAATCCCAGCACTTTGGGAGGCCAAGGCGGGAGGATCGCCTGAGGTCAGGAGTTCAAGATCAGCCTGGCCAACATGGTGAAACCCTGTCTCTACTAAAAATACAAAAATTAGCTGGGCGTGGTGGCACATA:G	4.17772e-07	-1.23722e-10	-0.538582
45594875	chr19:45594875:C:T	3.23168e-07	-1.23722e-10	-0.795345
45595135	chr19:45595135:G:A	5.914e-08	-1.00983	-1.48378
45595472	chr19:45595472:C:T	3.32235e-07	-1.23722e-10	-0.767675
45595627	chr19:45595627:A:G	3.10272e-07	0.438106	-1.27417
45596262	chr19:45596262:A:G	1.38336e-07	-1.23722e-10	-1.64383
45596266	chr19:45596266:C:T	2.74487e-07	0.553675	-1.51229
45596495	chr19:45596495:G:A	2.07621e-07	-1.23722e-10	-1.2378
45597135	chr19:45597135:C:A	1.40352e-06	-0.251126	0.92435
45597189	chr19:45597189:T:C	3.65468e-07	-0.273951	-0.398385
45598342	chr19:45598342:C:T	3.24247e-08	-1.5847	-1.5099
45598900	chr19:45598900:C:T	3.28609e-07	-0.778649	-6.7639e-10
45599543	chr19:45599543:G:T	1.16711e-06	0.488765	-6.7639e-10
45600467	chr19:45600467:A:T	2.69911e-07	-1.23722e-10	-0.975424
45600882	chr19:45600882:A:G	1.38675e-07	-1.23722e-10	-1.64138
45601426	chr19:45601426:C:T	3.34524e-08	-1.59595	-1.46744
45601878	chr19:45601878:A:T	5.67033e-07	-1.23722e-10	-0.2331
45601940	chr19:45601940:A:G	9.82275e-07	-1.6153	1.93165
45602085	chr19:45602085:C:T	1.50365e-07	-1.23722e-10	-1.56045
45602570	chr19:45602570:A:G	9.845e-07	-1.23722e-10	0.318617
45602994	chr19:45602994:T:G	3.09837e-07	-1.23722e-10	-0.837469
45603199	chr19:45603199:T:C	2.32915e-07	-1.23722e-10	-1.12284
45603254	chr19:45603254:T:A	1.77096e-07	-1.23722e-10	-1.39682
45603398	chr19:45603398:C:T	1.36197e-07	-1.23722e-10	-1.65941
45603434	chr19:45603434:A:G	4.91596e-07	-1.23722e-10	-0.375859
45603839	chr19:45603839:G:A	9.95981e-07	-0.504968	0.83518
45604049	chr19:45604049:G:A	9.10121e-07	-1.23722e-10	0.24006
45605034	chr19:45605034:A:G	5.63755e-07	-1.23722e-10	-0.238897
45605197	chr19:45605197:A:G	2.73779e-08	-1.6162	-1.64758
45605486	chr19:45605486:T:C	3.32278e-07	-1.23722e-10	-0.767544
45605490	chr19:45605490:A:G	4.32866e-08	-1.4016	-1.40408
45605750	chr19:45605750:CCT:C	1.69943e-07	-1.43806	-6.7639e-10
45605887	chr19:45605887:C:T	3.21039e-07	-1.23722e-10	-0.801954
45606066	chr19:45606066:G:A	3.21647e-07	-1.23722e-10	-0.800062
45606414	chr19:45606414:C:T	4.32243e-08	-1.2488	-1.55831
45606843	chr19:45606843:C:G	8.90038e-07	-1.3249	1.54264
45608113	chr19:45608113:T:C	8.15694e-07	-1.02303	1.15355
45608680	chr19:45608680:C:T	2.64007e-07	-0.99754	-6.7639e-10
45609140	chr19:45609140:G:A	4.47161e-07	-1.23722e-10	-0.470598
45609205	chr19:45609205:A:G	1.0222e-06	-1.23722e-10	0.356196
45609649	chr19:45609649:C:T	3.80153e-08	-1.48281	-1.45271
45609890	chr19:45609890:T:C	2.16058e-07	-1.19797	-6.7639e-10
45610034	chr19:45610034:G:A	1.38967e-06	-1.23722e-10	0.663301
45610164	chr19:45610164:G:A	1.13923e-07	-1.42524	-0.412759
45610467	chr19:45610467:G:A	1.98987e-07	-1.23722e-10	-1.28028
45610532	chr19:45610532:G:A	4.47767e-08	-1.55022	-1.22161
45611419	chr19:45611419:A:G	6.94205e-07	-1.47657	1.44582
45611537	chr19:45611537:G:A	1.73471e-07	-1.23722e-10	-1.41751
45611724	chr19:45611724:G:A	1.74406e-07	-1.23722e-10	-1.41213
45611754	chr19:45611754:C:T	2.49848e-07	-1.23722e-10	-1.05266
45611770	chr19:45611770:G:A	1.74711e-07	-1.23722e-10	-1.41038
45611838	chr19:45611838:A:G	8.97788e-07	-1.23722e-10	0.226417
45611856	chr19:45611856:C:T	6.60163e-08	-1.25103	-1.13259
45612226	chr19:45612226:T:G	3.27655e-08	-1.42482	-1.65932
45612456	chr19:45612456:T:C	5.2099e-07	-1.39625	1.07846
45612584	chr19:45612584:G:A	4.53633e-07	-1.41876	0.962532
45613219	chr19:45613219:A:G	7.37935e-08	-1.42802	-0.844229
45613267	chr19:45613267:A:G	4.75001e-08	-1.50714	-1.20564
45613412	chr19:45613412:A:G	1.14288e-07	-1.00921	-0.82559
45613529	chr19:45613529:C:T	4.53908e-08	-1.50427	-1.25393
45614018	chr19:45614018:C:T	1.20863e-06	-1.23722e-10	0.523724
45614155	chr19:45614155:G:C	7.49447e-08	-1.44606	-0.810702
45614274	chr19:45614274:C:T	3.06759e-08	-1.61748	-1.53256
45614869	chr19:45614869:C:T	4.11017e-07	-1.37085	0.815972
45615103	chr19:45615103:A:G	5.80206e-07	-1.61286	1.40273
45616745	chr19:45616745:G:A	8.05537e-08	-1.118	-1.06659
45617225	chr19:45617225:G:A	2.48107e-07	-1.23722e-10	-1.05966
45617762	chr19:45617762:T:C	7.5903e-07	-1.61745	1.67597
45617845	chr19:45617845:A:G	1.39659e-07	-1.23722e-10	-1.63431
45618062	chr19:45618062:A:T	1.35638e-07	-1.23722e-10	-1.66353
45618174	chr19:45618174:C:T	7.62867e-08	-1.44802	-0.790997
45618724	chr19:45618724:G:A	8.77983e-07	-1.30096	1.50507
45618806	chr19:45618806:A:G	5.73041e-07	-1.59856	1.376
45619490	chr19:45619490:G:A	1.98497e-07	-1.0752	-0.207542
45620263	chr19:45620263:G:A	3.04668e-07	-1.23722e-10	-0.854293
45620671	chr19:45620671:G:A	3.15622e-08	-1.58417	-1.53739
45620770	chr19:45620770:T:C	4.48357e-07	-1.23722e-10	-0.467927
45621273	chr19:45621273:G:A	3.85476e-07	-0.619039	-6.7639e-10
45621306	chr19:45621306:G:A	1.91729e-07	-1.31744	-6.7639e-10
45621748	chr19:45621748:A:G	3.44405e-07	-1.23722e-10	-0.731698
45621857	chr19:45621857:A:G	5.48233e-06	-1.25908	3.29485
45621905	chr19:45621905:T:C	5.1522e-06	-1.23031	3.20398
45621992	chr19:45621992:C:T	1.23949e-07	-1.19917	-0.554474
45622294	chr19:45622294:A:G	3.31916e-07	-1.23722e-10	-0.768636
45622398	chr19:45622398:C:G	3.74929e-07	-1.23722e-10	-0.646781
45623014	chr19:45623014:C:T	3.63943e-07	-1.15149	0.474966
45623071	chr19:45623071:G:A	1.51707e-07	-1.23722e-10	-1.55157
45623479	chr19:45623479:G:A	1.50128e-07	-1.23722e-10	-1.56203
45624501	chr19:45624501:A:G	3.69627e-07	-1.23722e-10	-0.661024
45624660	chr19:45624660:A:G	3.44962e-08	-1.49205	-1.54062
45624741	chr19:45624741:C:T	1.42387e-07	-1.61497	-6.7639e-10
45625194	chr19:45625194:C:T	6.12137e-08	-1.13465	-1.3245
45625272	chr19:45625272:C:T	1.35855e-07	-1.23722e-10	-1.66193
45625397	chr19:45625397:C:T	3.39934e-08	-1.38571	-1.66164
45625673	chr19:45625673:T:C	5.50275e-07	-1.23722e-10	-0.263098
45625757	chr19:45625757:G:A	7.51019e-08	-1.20709	-1.04758
45626933	chr19:45626933:T:G	1.61518e-05	-1.18956	4.30583
45627046	chr19:45627046:G:A	3.57908e-07	-1.23722e-10	-0.693241
45627698	chr19:45627698:C:A	2.46075e-06	-1.23722e-10	1.23471
45627799	chr19:45627799:C:T	2.26285e-07	-1.01919	-0.132528
45627827	chr19:45627827:C:A	3.85704e-08	-1.48469	-1.43634
45627922	chr19:45627922:G:A	3.23249e-08	-1.46816	-1.62951
45628303	chr19:45628303:G:A	6.12952e-08	-1.16631	-1.29151
45628671	chr19:45628671:A:C	3.20532e-08	-1.48758	-1.61854
45628718	chr19:45628718:G:C	1.62006e-06	-1.23722e-10	0.816701
45628846	chr19:45628846:AGT:A	3.3911e-08	-1.58761	-1.46217
45628853	chr19:45628853:AAG:A	1.84082e-07	-1.23722e-10	-1.35814
45628860	chr19:45628860:T:TAAAC	1.3061e-06	-1.23722e-10	0.601287
45629434	chr19:45629434:C:A	3.24479e-06	-1.23722e-10	1.51129
45629601	chr19:45629601:G:A	4.04267e-08	-1.49456	-1.37946
45629993	chr19:45629993:C:T	2.9874e-08	-1.53851	-1.63802
45629998	chr19:45629998:G:A	3.95513e-08	-1.50331	-1.39261
45630336	chr19:45630336:G:A	2.97194e-08	-1.52917	-1.65255
45630347	chr19:45630347:T:C	2.30261e-07	-1.23722e-10	-1.1343
45630908	chr19:45630908:G:A	3.57609e-08	-1.47104	-1.52562
45631018	chr19:45631018:T:A	1.69649e-07	-1.23722e-10	-1.43978
45631031	chr19:45631031:G:C	5.96097e-08	-1.14408	-1.34162
45631487	chr19:45631487:G:A	1.70757e-07	-1.23722e-10	-1.43327
45631688	chr19:45631688:A:T	1.69344e-07	-1.23722e-10	-1.44158
45632497	chr19:45632497:A:T	1.30976e-07	-0.0395126	-1.65899
45633010	chr19:45633010:C:CT	6.54327e-08	-0.906171	-1.48632
45633229	chr19:45633229:T:C	7.3851e-08	-0.861381	-1.41009
45633431	chr19:45633431:C:T	1.35372e-07	-1.23722e-10	-1.66549
45633865	chr19:45633865:C:A	3.62472e-08	-1.43834	-1.54482
45634943	chr19:45634943:C:T	3.16407e-07	-0.928741	0.112254
45635057	chr19:45635057:G:A	1.81044e-07	-1.23722e-10	-1.37478
45635065	chr19:45635065:G:A	1.68298e-07	-1.23722e-10	-1.44778
45635072	chr19:45635072:A:G	8.75285e-07	-1.23722e-10	0.201033
45635440	chr19:45635440:G:A	2.57142e-07	-0.732463	-0.291424
45635539	chr19:45635539:C:T	1.53432e-07	-1.23722e-10	-1.54026
45635742	chr19:45635742:G:A	2.39279e-07	-0.832266	-0.263621
45635843	chr19:45635843:C:T	1.49828e-07	-1.23722e-10	-1.56403
45636071	chr19:45636071:A:G	4.9986e-08	-1.40611	-1.25566
45636234	chr19:45636234:A:G	2.24861e-07	-1.23722e-10	-1.15803
45636282	chr19:45636282:TA:T	1.35378e-07	-1.23722e-10	-1.66545
45636813	chr19:45636813:A:G	1.36645e-07	-1.23722e-10	-1.65613
45636905	chr19:45636905:CCA:C	1.36645e-07	-1.23722e-10	-1.65613
45637197	chr19:45637197:A:G	1.38381e-07	-1.23722e-10	-1.6435
45638088	chr19:45638088:G:A	1.86376e-07	-0.335035	-1.01072
45638202	chr19:45638202:T:A	1.78823e-07	-1.23722e-10	-1.38712
45638419	chr19:45638419:A:G	7.01975e-08	-0.682409	-1.6398
45638434	chr19:45638434:G:A	1.84778e-07	-1.35436	-6.7639e-10
45638587	chr19:45638587:T:C	4.64859e-08	-1.08606	-1.64831
45638736	chr19:45638736:T:C	3.10076e-07	-0.0224698	-0.814229
45638795	chr19:45638795:C:T	4.51761e-08	-1.48427	-1.27868
45639366	chr19:45639366:A:C	1.35846e-07	-1.23722e-10	-1.66199
45639643	chr19:45639643:A:G	3.51348e-07	-1.23722e-10	-0.71174
45639694	chr19:45639694:G:A	1.71514e-07	-1.23722e-10	-1.42885
45639809	chr19:45639809:C:T	1.43736e-07	-1.60554	-6.7639e-10
45640119	chr19:45640119:A:C	1.60423e-07	-1.23722e-10	-1.4957
45640402	chr19:45640402:T:C	3.04988e-07	-1.23722e-10	-0.853246
45640690	chr19:45640690:T:G	1.97471e-05	-0.979933	4.29718
45641337	chr19:45641337:C:G	4.36136e-08	-1.21693	-1.58121
45641556	chr19:45641556:G:A	1.82431e-07	-0.296998	-1.07015
45642403	chr19:45642403:C:T	2.56878e-07	-1.02492	-6.7639e-10
45642644	chr19:45642644:C:T	1.37838e-07	-1.23722e-10	-1.64744
45642809	chr19:45642809:T:A	2.23858e-07	-1.1625	-6.7639e-10
45643504	chr19:45643504:C:T	1.54842e-07	-1.53111	-6.7639e-10
45644269	chr19:45644269:T:C	1.78337e-07	-0.508293	-0.881546
45644601	chr19:45644601:C:G	1.05147e-06	-1.23722e-10	0.384424
45644865	chr19:45644865:C:T	1.83602e-07	-1.23722e-10	-1.36075
45644901	chr19:45644901:G:A	2.09249e-07	-1.23722e-10	-1.22999
45645396	chr19:45645396:A:C	3.11195e-07	-1.23722e-10	-0.833096
45645564	chr19:45645564:A:C	3.38492e-07	-1.23722e-10	-0.749015
45645638	chr19:45645638:T:C	1.65712e-07	-1.46327	-6.7639e-10
45646346	chr19:45646346:C:G	3.79934e-07	-1.23722e-10	-0.633519
45646360	chr19:45646360:C:G	2.72289e-08	-1.61549	-1.65375
45646369	chr19:45646369:C:A	3.61405e-07	-1.23722e-10	-0.683519
45646370	chr19:45646370:C:A	3.61405e-07	-1.23722e-10	-0.683519
45646384	chr19:45646384:G:A	2.12663e-07	-1.23722e-10	-1.21381
45646495	chr19:45646495:G:C	3.33351e-07	-1.23722e-10	-0.764321
45647262	chr19:45647262:C:T	1.94055e-07	-1.23722e-10	-1.30537
45647700	chr19:45647700:A:G	1.9558e-07	-1.29755	-6.7639e-10
45647876	chr19:45647876:A:G	2.7232e-08	-1.61221	-1.65692
45649205	chr19:45649205:AT:A	4.26933e-08	-1.60385	-1.21563
45649280	chr19:45649280:C:T	2.7034e-08	-1.61665	-1.65977
45649416	chr19:45649416:G:A	3.69014e-08	-1.61656	-1.34871
45649457	chr19:45649457:T:C	2.14122e-07	0.413387	-1.62036
45649868	chr19:45649868:T:C	2.70369e-08	-1.61588	-1.66044
45649872	chr19:45649872:C:T	1.00223e-07	-0.599953	-1.36617
45650295	chr19:45650295:A:G	1.4259e-07	-1.61355	-6.7639e-10
45650299	chr19:45650299:T:C	1.50093e-07	-1.23722e-10	-1.56226
45650393	chr19:45650393:C:T	1.64064e-07	-0.549694	-0.923568
45650546	chr19:45650546:G:T	2.92985e-07	0.284791	-1.17819
45650547	chr19:45650547:G:A	1.63706e-07	-0.52077	-0.954677
45650703	chr19:45650703:T:C	3.5492e-08	-1.59339	-1.41082
45651108	chr19:45651108:T:G	8.79861e-08	-0.86356	-1.23278
45651184	chr19:45651184:C:T	3.839e-07	0.463793	-1.08693
45651275	chr19:45651275:T:C	3.95815e-08	-1.6147	-1.28046
45651335	chr19:45651335:T:C	4.25251e-07	-1.23722e-10	-0.520838
45651351	chr19:45651351:A:G	3.52528e-07	0.450544	-1.15893
45651562	chr19:45651562:G:A	4.01913e-08	-1.61722	-1.26265
45651648	chr19:45651648:C:CT	3.94805e-08	-1.61659	-1.28112
45651791	chr19:45651791:G:A	4.07931e-08	-1.61557	-1.24944
45651854	chr19:45651854:T:C	2.79701e-08	-1.61218	-1.6302
45652106	chr19:45652106:AC:A	4.73004e-08	-1.39773	-1.31927
45652115	chr19:45652115:C:A	6.87403e-08	-1.61649	-0.726691
45652575	chr19:45652575:G:A	1.86617e-07	-1.23722e-10	-1.34446
45652661	chr19:45652661:G:A	4.41506e-08	-1.61715	-1.16876
45652872	chr19:45652872:C:T	1.3777e-07	-1.23722e-10	-1.64793
45653047	chr19:45653047:C:A	1.37355e-07	-1.23722e-10	-1.65095
45653114	chr19:45653114:C:G	5.60392e-08	-0.961505	-1.58596
45653537	chr19:45653537:G:A	2.21493e-07	-1.23722e-10	-1.17313
45653746	chr19:45653746:T:C	6.29121e-08	-0.884617	-1.54716
45653764	chr19:45653764:C:T	1.54933e-07	-1.23722e-10	-1.53052
45653788	chr19:45653788:C:T	1.51013e-07	-1.05631	-0.499844
45653979	chr19:45653979:G:A	9.14314e-08	-0.478217	-1.57971
45653995	chr19:45653995:C:T	1.74549e-07	-1.23722e-10	-1.41131
45654198	chr19:45654198:T:C	1.78412e-07	-1.23722e-10	-1.38942
45654205	chr19:45654205:G:A	7.51238e-08	-1.40813	-0.846249
45654375	chr19:45654375:G:A	1.35937e-07	-1.23722e-10	-1.66133
45654406	chr19:45654406:T:C	2.31937e-07	-1.23722e-10	-1.12705
45654461	chr19:45654461:A:G	2.53704e-07	0.615884	-1.65323
45654490	chr19:45654490:A:G	3.37291e-08	-1.46191	-1.59324
45654495	chr19:45654495:G:A	4.27744e-07	-1.23722e-10	-0.514991
45654580	chr19:45654580:A:AG	1.36153e-07	-0.0778071	-1.58193
45654594	chr19:45654594:A:G	1.4052e-07	-1.23722e-10	-1.62817
45654658	chr19:45654658:G:A	1.16426e-07	-0.149872	-1.66639
45654898	chr19:45654898:A:G	1.57116e-07	0.0135624	-1.53009
45655035	chr19:45655035:A:G	1.97323e-07	0.211065	-1.49974
45655159	chr19:45655159:G:A	9.48703e-08	-0.418175	-1.60283
45655178	chr19:45655178:A:G	9.52092e-08	-0.408376	-1.60906
45655528	chr19:45655528:G:A	1.41894e-07	-0.383062	-1.23537
45655567	chr19:45655567:T:C	5.46671e-06	2.03292	-6.7639e-10
45655570	chr19:45655570:A:G	1.33238e-07	-0.394841	-1.28654
45655602	chr19:45655602:G:A	1.3672e-07	-0.39996	-1.25562
45655678	chr19:45655678:A:C	8.45119e-08	-1.00792	-1.1287
45656156	chr19:45656156:G:C	1.4537e-07	-0.379973	-1.21426
45656255	chr19:45656255:T:C	2.05526e-07	-1.23722e-10	-1.24795
45656520	chr19:45656520:T:C	7.35838e-08	-0.801874	-1.47322
45656763	chr19:45656763:GCACT:G	3.15628e-08	-1.45869	-1.66285
45656775	chr19:45656775:G:A	1.39608e-07	-1.23722e-10	-1.63468
45656901	chr19:45656901:A:T	1.43865e-07	-1.23722e-10	-1.60464
45656988	chr19:45656988:G:A	1.32484e-07	-0.399465	-1.28759
45657024	chr19:45657024:C:T	1.02441e-07	-1.14635	-0.797879
45657065	chr19:45657065:A:G	1.52609e-07	-0.335551	-1.21008
45657200	chr19:45657200:A:G	8.03146e-08	-0.527002	-1.66056
45657380	chr19:45657380:C:A	3.70384e-07	0.660853	-1.31983
45657401	chr19:45657401:A:C	3.60499e-07	0.622492	-1.30852
45657402	chr19:45657402:G:A	4.75091e-08	-1.20571	-1.50688
45657445	chr19:45657445:G:A	3.46175e-07	0.577761	-1.30433
45657499	chr19:45657499:G:A	4.02435e-07	-1.23722e-10	-0.575983
45657563	chr19:45657563:G:A	3.90964e-07	-1.23722e-10	-0.6049
45657711	chr19:45657711:A:G	3.87963e-08	-1.33267	-1.58252
45657918	chr19:45657918:G:A	1.40781e-07	-1.23722e-10	-1.62631
45658047	chr19:45658047:G:T	4.50778e-07	-1.5654	1.10285
45658546	chr19:45658546:A:G	4.73646e-08	-1.1361	-1.57954
45658620	chr19:45658620:C:T	1.95231e-07	-0.0642252	-1.23511
45658672	chr19:45658672:C:T	1.43405e-07	-1.23722e-10	-1.60784
45658685	chr19:45658685:C:T	1.53776e-07	-1.53802	-6.7639e-10
45658730	chr19:45658730:T:G	2.03526e-07	-1.23722e-10	-1.25772
45658897	chr19:45658897:TTTTG:T	1.75799e-05	3.201	-6.7639e-10
45659088	chr19:45659088:T:C	1.39948e-07	-0.0322646	-1.59998
45659224	chr19:45659224:T:C	1.65876e-07	0.135781	-1.59806
45660273	chr19:45660273:G:A	1.35423e-07	-1.23722e-10	-1.66511
45660303	chr19:45660303:T:C	2.06988e-07	0.143279	-1.38414
45660458	chr19:45660458:C:T	2.09537e-07	-1.22862	-6.7639e-10
45660511	chr19:45660511:T:C	5.09703e-07	0.977059	-1.31675
45660538	chr19:45660538:A:C	6.39823e-07	1.12702	-1.23935
45660554	chr19:45660554:AAGAAG:A	1.55068e-07	-1.23722e-10	-1.52965
45660732	chr19:45660732:T:C	2.16345e-07	0.0715092	-1.26815
45660914	chr19:45660914:C:T	3.89127e-08	-1.24776	-1.66443
45661020	chr19:45661020:C:T	3.48411e-07	-1.23722e-10	-0.720134
45661157	chr19:45661157:A:G	1.84518e-07	0.121813	-1.47758
45661351	chr19:45661351:T:C	1.94749e-07	0.165532	-1.46734
45661411	chr19:45661411:C:T	2.32148e-07	0.312331	-1.43847
45661414	chr19:45661414:T:C	8.69066e-08	-0.6714	-1.43728
45661535	chr19:45661535:C:T	1.99031e-07	0.250524	-1.53058
45661633	chr19:45661633:C:T	1.49258e-07	-1.23722e-10	-1.56784
45661645	chr19:45661645:G:A	8.57614e-08	-0.77267	-1.34928
45661723	chr19:45661723:G:A	2.02636e-07	0.275485	-1.53759
45661809	chr19:45661809:C:T	1.80938e-07	0.12708	-1.50244
45661900	chr19:45661900:G:A	1.80466e-07	-1.37797	-6.7639e-10
45661954	chr19:45661954:C:T	1.17582e-07	-0.329679	-1.4767
45661964	chr19:45661964:T:C	7.57433e-08	-0.700008	-1.54616
45661970	chr19:45661970:G:T	5.59696e-08	-1.03228	-1.51643
45662292	chr19:45662292:G:C	4.2156e-08	-1.16808	-1.66406
45662336	chr19:45662336:C:G	1.4192e-07	-1.23722e-10	-1.61825
45662338	chr19:45662338:G:A	7.57782e-08	-0.726394	-1.51931
45662815	chr19:45662815:T:C	3.20894e-08	-1.45942	-1.64557
45663102	chr19:45663102:A:T	7.11012e-08	-1.28321	-1.0262
45663169	chr19:45663169:G:A	8.80555e-08	-0.530712	-1.56484
45663327	chr19:45663327:C:T	1.47291e-07	-1.23722e-10	-1.58111
45663346	chr19:45663346:C:T	4.80689e-08	-1.14883	-1.55205
45664211	chr19:45664211:A:G	1.84002e-07	-0.467787	-0.890782
45664228	chr19:45664228:G:A	3.237e-08	-1.61443	-1.48185
45664826	chr19:45664826:G:A	2.94951e-07	-1.23722e-10	-0.886709
45664843	chr19:45664843:A:G	5.93975e-07	0.80899	-0.99567
45665015	chr19:45665015:G:A	2.32767e-07	0.535459	-1.65894
45665683	chr19:45665683:G:A	1.36006e-07	-1.23722e-10	-1.66082
45665708	chr19:45665708:T:G	1.35714e-07	-1.23722e-10	-1.66296
45665713	chr19:45665713:G:A	1.36502e-07	-1.23722e-10	-1.65718
45666188	chr19:45666188:T:A	5.65167e-07	0.788913	-1.02531
45666216	chr19:45666216:A:G	4.09224e-07	0.663564	-1.22282
45666568	chr19:45666568:C:G	1.25018e-07	-1.01506	-0.730001
45666673	chr19:45666673:AAAT:A	1.55349e-06	0.774745	-6.7639e-10
45666798	chr19:45666798:C:T	3.09194e-07	-1.23722e-10	-0.839547
45667207	chr19:45667207:T:C	5.96961e-08	-0.817928	-1.66632
45667271	chr19:45667271:A:T	1.90928e-07	-1.23722e-10	-1.32162
45667453	chr19:45667453:T:A	1.87767e-07	-0.824355	-0.51396
45667542	chr19:45667542:G:A	1.38818e-07	-1.23722e-10	-1.64036
45667679	chr19:45667679:C:T	2.3649e-07	-1.23722e-10	-1.10761
45667901	chr19:45667901:G:T	1.93161e-07	-1.23722e-10	-1.30999
45668197	chr19:45668197:C:T	1.45441e-07	-1.59375	-6.7639e-10
45668238	chr19:45668238:GT:G	2.72088e-08	-1.60851	-1.66147
45668431	chr19:45668431:C:G	1.45092e-07	-1.23722e-10	-1.59615
45668758	chr19:45668758:G:A	1.37901e-07	-1.23722e-10	-1.64698
45669020	chr19:45669020:G:A	3.77255e-08	-1.29724	-1.64594
45669140	chr19:45669140:G:A	6.49337e-07	-0.097565	-6.7639e-10
45669262	chr19:45669262:C:T	3.44494e-07	-1.23722e-10	-0.73144
45669289	chr19:45669289:C:T	8.42061e-07	0.162335	-6.7639e-10
45669519	chr19:45669519:C:G	1.41211e-07	-1.23722e-10	-1.62326
45670317	chr19:45670317:C:T	1.78611e-07	-1.38831	-6.7639e-10
45671665	chr19:45671665:A:C	2.81176e-07	-1.23722e-10	-0.934537
45671788	chr19:45671788:A:T	2.78609e-08	-1.61493	-1.63136
45671792	chr19:45671792:A:T	1.37745e-07	-1.23722e-10	-1.64811
45672133	chr19:45672133:C:T	2.24395e-07	-1.23722e-10	-1.16011
45673147	chr19:45673147:G:C	3.38245e-08	-1.43316	-1.61918
45673465	chr19:45673465:G:C	4.09761e-08	-1.4779	-1.38262
45673977	chr19:45673977:T:C	3.69759e-08	-1.40474	-1.55851
45674329	chr19:45674329:C:T	3.36801e-07	-1.23722e-10	-0.754024
45674444	chr19:45674444:C:T	1.99547e-07	-1.23722e-10	-1.27747
45674554	chr19:45674554:C:A	1.35327e-07	-1.23722e-10	-1.66583
45674703	chr19:45674703:C:T	1.43743e-07	-1.23722e-10	-1.60549
45675236	chr19:45675236:C:T	1.98213e-07	-1.23722e-10	-1.28418
45675403	chr19:45675403:T:C	3.69577e-08	-1.29733	-1.66641
45675628	chr19:45675628:G:A	1.10211e-07	-0.570396	-1.30073
45675785	chr19:45675785:G:A	4.28479e-07	-1.42443	0.911158
45675852	chr19:45675852:T:C	1.37248e-07	-0.521641	-1.13009
45676106	chr19:45676106:G:A	1.42826e-07	-1.23722e-10	-1.61189
45676147	chr19:45676147:G:A	1.53335e-07	-1.23722e-10	-1.54089
45676596	chr19:45676596:G:T	1.41115e-07	-1.23722e-10	-1.62394
45676697	chr19:45676697:G:T	2.70739e-07	-1.23722e-10	-0.972362
45676892	chr19:45676892:A:G	9.44931e-08	-0.417308	-1.60768
45677071	chr19:45677071:G:C	8.25303e-07	-1.23722e-10	0.142234
45677156	chr19:45677156:G:T	4.26181e-07	-1.43791	0.919257
45677199	chr19:45677199:C:T	1.41812e-07	-1.23722e-10	-1.61902
45678134	chr19:45678134:G:C	3.50776e-07	-1.40521	0.691843
45678295	chr19:45678295:TACAGTCGTTCTCTGGTGCAGCC:T	3.04252e-07	-1.23722e-10	-0.855662
45679046	chr19:45679046:T:A	8.47746e-08	-1.36039	-0.773136
45679389	chr19:45679389:G:A	1.98133e-06	1.01801	-6.7639e-10
45679708	chr19:45679708:G:A	1.62015e-07	-1.23722e-10	-1.48583
45680016	chr19:45680016:C:T	4.1203e-07	-1.23722e-10	-0.552422
45680328	chr19:45680328:C:T	1.21218e-07	-1.60887	-0.167058
45680696	chr19:45680696:G:T	9.56571e-08	-0.43269	-1.58006
45680721	chr19:45680721:C:G	1.43651e-07	-1.23722e-10	-1.60613
45680754	chr19:45680754:C:G	7.02869e-08	-0.841434	-1.4795
45680803	chr19:45680803:C:A	1.41313e-07	-0.174135	-1.4484
45681283	chr19:45681283:T:TC	2.96513e-07	-0.881427	-6.7639e-10
45681959	chr19:45681959:C:A	5.57476e-08	-0.901476	-1.65121
45682424	chr19:45682424:T:C	1.35915e-07	-1.23722e-10	-1.66149
45682602	chr19:45682602:C:T	2.25477e-07	-1.23722e-10	-1.1553
45682892	chr19:45682892:G:T	6.7513e-08	-0.735037	-1.62616
45683454	chr19:45683454:T:C	7.83676e-07	-1.23722e-10	0.0904785
45683888	chr19:45683888:G:A	1.4015e-07	-1.23722e-10	-1.6308
45684079	chr19:45684079:G:A	1.44985e-07	-1.23722e-10	-1.59689
45684742	chr19:45684742:G:T	6.52065e-08	-0.772602	-1.62336
45685057	chr19:45685057:G:A	1.46484e-07	-1.23722e-10	-1.5866
45685099	chr19:45685099:C:T	6.86025e-08	-0.75381	-1.59138
45685222	chr19:45685222:G:A	6.48536e-08	-0.751606	-1.64978
45685368	chr19:45685368:A:C	7.43011e-08	-0.676035	-1.58936
45685718	chr19:45685718:C:T	2.23001e-07	-1.23722e-10	-1.16634
45685887	chr19:45685887:C:T	1.58367e-07	-1.23722e-10	-1.5086
45686185	chr19:45686185:G:A	1.54448e-07	-1.23722e-10	-1.53366
45686210	chr19:45686210:G:A	5.11133e-07	-1.23722e-10	-0.336887
45686346	chr19:45686346:TC:T	1.43137e-07	-1.60971	-6.7639e-10
45686603	chr19:45686603:C:T	6.82917e-08	-0.747211	-1.60252
45686806	chr19:45686806:G:A	2.04589e-07	-1.23722e-10	-1.25252
45687028	chr19:45687028:T:C	2.00495e-07	-1.27273	-6.7639e-10
45687185	chr19:45687185:A:G	1.37767e-07	-1.23722e-10	-1.64795
45687273	chr19:45687273:A:G	9.32558e-08	-0.723974	-1.3142
45687957	chr19:45687957:C:G	6.52377e-08	-0.746479	-1.649
45688246	chr19:45688246:G:A	1.40771e-07	-1.23722e-10	-1.62638
45688792	chr19:45688792:A:G	6.62262e-08	-0.830341	-1.5501
45689145	chr19:45689145:T:A	1.84164e-07	-0.340299	-1.01739
45689616	chr19:45689616:TAGA:T	2.89927e-07	-1.23722e-10	-0.903887
45689960	chr19:45689960:C:T	2.63017e-07	-1.23722e-10	-1.0013
45690072	chr19:45690072:C:A	4.1984e-07	-1.23722e-10	-0.533642
45690093	chr19:45690093:A:G	1.50686e-07	-0.923732	-0.634586
45690299	chr19:45690299:G:T	7.92656e-08	-0.681058	-1.51965
45690488	chr19:45690488:CAAACA:C	6.70456e-08	-0.756514	-1.61163
45691716	chr19:45691716:G:A	1.40595e-07	-1.23722e-10	-1.62764
45692498	chr19:45692498:A:C	1.42789e-07	-1.61215	-6.7639e-10
45693019	chr19:45693019:C:G	1.35335e-07	-1.23722e-10	-1.66576
45693046	chr19:45693046:C:T	1.37642e-07	-1.23722e-10	-1.64886
45693282	chr19:45693282:A:C	1.98965e-07	-1.23722e-10	-1.28039
45693424	chr19:45693424:C:T	2.68906e-07	-1.23722e-10	-0.979156
45693618	chr19:45693618:C:A	2.05427e-07	-1.23722e-10	-1.24843
45693812	chr19:45693812:T:C	2.25864e-07	-1.23722e-10	-1.15358
45694050	chr19:45694050:G:A	1.37053e-07	-1.23722e-10	-1.65315
45694163	chr19:45694163:C:T	5.86868e-08	-1.07864	-1.42266
45694524	chr19:45694524:G:A	5.03913e-08	-1.43085	-1.22284
45695193	chr19:45695193:G:A	1.47468e-07	-1.23722e-10	-1.57991
45695567	chr19:45695567:G:A	1.8065e-07	-1.23722e-10	-1.37696
45696026	chr19:45696026:G:A	1.4242e-07	-1.61474	-6.7639e-10
45696858	chr19:45696858:C:T	1.76833e-07	-1.23722e-10	-1.39831
45696872	chr19:45696872:C:T	1.52033e-07	-1.23722e-10	-1.54942
45697295	chr19:45697295:G:A	6.78686e-08	-1.30127	-1.05468
45697518	chr19:45697518:C:T	2.0157e-07	-1.23722e-10	-1.26738
45698324	chr19:45698324:C:T	1.43775e-07	-1.23722e-10	-1.60527
45698554	chr19:45698554:C:T	1.49147e-07	-1.23722e-10	-1.56858
45698914	chr19:45698914:C:T	1.09436e-07	-1.07107	-0.807101
45698962	chr19:45698962:C:T	1.8372e-07	-1.23722e-10	-1.3601
45699564	chr19:45699564:A:G	5.57209e-08	-1.12215	-1.43101
45699825	chr19:45699825:G:A	5.00769e-07	1.11014	-1.46751
45699889	chr19:45699889:G:A	1.82682e-07	-1.23722e-10	-1.36577
45700354	chr19:45700354:A:G	3.12557e-07	-1.23722e-10	-0.828729
45700410	chr19:45700410:C:T	2.58844e-07	-1.23722e-10	-1.01729
45700599	chr19:45700599:A:G	4.46319e-07	-1.23722e-10	-0.472483
45700714	chr19:45700714:A:G	1.36409e-07	-1.23722e-10	-1.65786
45700832	chr19:45700832:G:A	1.51391e-07	-1.23722e-10	-1.55365
45701329	chr19:45701329:G:A	4.71401e-07	-1.41217	0.994361
45701474	chr19:45701474:C:T	1.41315e-07	-1.23722e-10	-1.62253
45701620	chr19:45701620:T:C	3.20913e-08	-1.60945	-1.49549
45701680	chr19:45701680:C:T	1.60832e-07	-1.49315	-6.7639e-10
45701792	chr19:45701792:T:C	7.90102e-07	1.30264	-1.20399
45702334	chr19:45702334:A:T	1.35505e-07	-1.23722e-10	-1.66451
45702840	chr19:45702840:G:A	2.37434e-07	0.407217	-1.51084
45702945	chr19:45702945:G:A	3.77365e-07	-1.23722e-10	-0.640303
45703004	chr19:45703004:G:A	1.70752e-07	0.139486	-1.57279
45703167	chr19:45703167:T:C	3.03286e-07	-1.39671	0.537867
45703608	chr19:45703608:T:C	3.21732e-07	-1.23722e-10	-0.799799
45704328	chr19:45704328:G:A	2.87673e-07	-0.911694	-6.7639e-10
45704552	chr19:45704552:A:C	3.68328e-08	-1.61188	-1.35525
45705319	chr19:45705319:C:G	2.6217e-07	-1.23722e-10	-1.00452
45705369	chr19:45705369:T:A	1.79562e-07	-1.23722e-10	-1.383
45705411	chr19:45705411:G:A	2.47158e-07	0.550076	-1.61356
45706416	chr19:45706416:A:C	2.92023e-07	-1.53212	0.635434
45706812	chr19:45706812:G:A	1.42912e-07	-1.23722e-10	-1.61129
45707107	chr19:45707107:T:G	3.3522e-07	0.247992	-1.00672
45707244	chr19:45707244:T:C	2.71834e-07	-1.23722e-10	-0.968326
45707265	chr19:45707265:C:T	1.13122e-07	-1.61301	-0.232048
45707434	chr19:45707434:T:C	2.46956e-07	0.30433	-1.36864
45707485	chr19:45707485:G:A	1.58434e-07	-1.23722e-10	-1.50818
45707513	chr19:45707513:T:A	3.32072e-07	-1.23722e-10	-0.768166
45707567	chr19:45707567:T:G	1.61565e-07	-1.23722e-10	-1.48861
45707921	chr19:45707921:C:T	2.05016e-07	-1.23722e-10	-1.25043
45708051	chr19:45708051:G:A	6.11967e-08	-1.54963	-0.909798
45708384	chr19:45708384:C:T	1.39782e-07	-1.23722e-10	-1.63343
45709000	chr19:45709000:G:A	2.5353e-07	-1.23722e-10	-1.03803
45709667	chr19:45709667:C:T	2.36316e-07	0.50114	-1.60949
45709694	chr19:45709694:T:C	1.26906e-07	-1.51785	-0.212224
45709934	chr19:45709934:A:C	6.51806e-07	-1.23722e-10	-0.0937701
45710087	chr19:45710087:G:A	5.74396e-07	-1.23722e-10	-0.220198
45710153	chr19:45710153:G:A	6.97299e-07	-1.23722e-10	-0.0263022
45710280	chr19:45710280:T:C	1.35797e-07	-1.23722e-10	-1.66235
45710292	chr19:45710292:C:T	4.77608e-08	-1.61706	-1.09025
45710294	chr19:45710294:G:T	2.48165e-07	-1.57361	0.514184
45710659	chr19:45710659:A:G	1.50396e-07	-1.23722e-10	-1.56024
45710986	chr19:45710986:A:G	2.40778e-07	-1.56738	0.477734
45711039	chr19:45711039:C:T	4.75328e-08	-1.58131	-1.13078
45711283	chr19:45711283:G:C	1.5241e-07	-1.23722e-10	-1.54694
```
