## Supplementary material for "Characterization of shared and ancestry-specific signals driving complex traits using multi-ancestry fine-mapping": susiex_nc1.cs80.summary

```
# chr19:44156368-45712933
CS_ID	CS_LENGTH	CS_PURITY	MAX_PIP_SNP	BP	REF_ALLELE	ALT_ALLELE	REF_FRQ	BETA	SE	-LOG10P	MAX_PIP	POST-HOC_PROB_POP1	POST-HOC_PROB_POP2
1	11	0.00844819	chr19:44644419:T:G	44644419	G,G	T,T	1,1	-inf,-inf	inf,inf	2.94892,5.82378	0.311492	0.812373	0.946266
```
