## Supplementary material for "Characterization of shared and ancestry-specific signals driving complex traits using multi-ancestry fine-mapping": susiex_nc2.cs80.cs

```
CS_ID	SNP	BP	REF_ALLELE	ALT_ALLELE	REF_FRQ	BETA	SE	-LOG10P	CS_PIP	OVRL_PIP
1	chr19:44644419:T:G	44644419	G,G	T,T	1,1	-inf,-inf	inf,inf	2.94892,5.82378	0.413618	0.413619
1	chr19:44645964:G:A	44645964	A,A	G,G	1,1	-inf,-inf	inf,inf	2.9778,5.5128	0.234394	0.234394
1	chr19:44644040:G:T	44644040	T,T	G,G	1,1	-inf,-inf	inf,inf	2.93877,4.94863	0.0973083	0.0973087
1	chr19:44651068:G:A	44651068	A,A	G,G	1,1	-inf,-inf	inf,inf	2.29191,5.79891	0.0847179	0.0847182
2	chr19:45239644:C:T	45239644	T,T	C,C	1,1	inf,inf	inf,inf	4.25149,3.54735	0.219322	0.219323
2	chr19:45238351:T:C	45238351	C,C	T,T	1,1	inf,inf	inf,inf	4.25306,3.18725	0.118375	0.118376
2	chr19:45238836:G:A	45238836	A,A	G,G	1,1	inf,inf	inf,inf	4.22611,3.10073	0.09416	0.0941604
2	chr19:45212939:A:G	45212939	G,G	A,A	1,1	inf,inf	inf,inf	6.10948,1.52662	0.076638	0.0766453
2	chr19:45212934:G:C	45212934	C,C	G,G	1,1	inf,inf	inf,inf	5.94775,1.65945	0.0693918	0.0693978
2	chr19:45212459:C:T	45212459	T,T	C,C	1,1	inf,inf	inf,inf	5.52978,2.02485	0.0591225	0.0591291
2	chr19:45212422:T:C	45212422	C,C	T,T	1,1	inf,inf	inf,inf	5.49571,1.95864	0.049585	0.0495909
2	chr19:45212232:T:C	45212232	C,C	T,T	1,1	inf,inf	inf,inf	5.63767,1.43668	0.0405974	0.040602
2	chr19:45240382:T:C	45240382	C,C	T,T	1,1	inf,inf	inf,inf	4.38494,2.72988	0.0383305	0.0383309
2	chr19:45238075:A:T	45238075	T,T	A,A	1,1	inf,inf	inf,inf	3.88665,2.97703	0.0375572	0.0375575
```
