## Supplementary material for "Characterization of shared and ancestry-specific signals driving complex traits using multi-ancestry fine-mapping": susiex_nc2.cs80.snp

```
BP	SNP	PIP(CS1)	LogBF(CS1,Pop1)	LogBF(CS1,Pop2)	PIP(CS2)	LogBF(CS2,Pop1)	LogBF(CS2,Pop2)
44156638	chr19:44156638:G:A	4.11567e-07	-1.42077	-6.7639e-10	1.29355e-06	-1.51165	-6.7639e-10
44156814	chr19:44156814:A:G	2.16249e-07	-0.600036	-1.46427	6.43354e-07	-0.614552	-1.59555
44157003	chr19:44157003:A:G	2.51181e-06	-1.23722e-10	0.388019	8.98329e-06	-1.23722e-10	0.426329
44158351	chr19:44158351:G:A	2.23789e-06	-1.23722e-10	0.272551	8.1119e-06	-1.23722e-10	0.324294
44158732	chr19:44158732:T:C	3.22214e-07	-1.23722e-10	-1.66552	1.10973e-06	-1.23722e-10	-1.66492
44158840	chr19:44158840:GC:G	3.28024e-07	-1.23722e-10	-1.64765	1.10779e-06	-1.23722e-10	-1.66667
44159207	chr19:44159207:T:C	5.40834e-07	-1.23722e-10	-1.14763	2.17257e-06	-1.23722e-10	-0.993129
44159238	chr19:44159238:C:T	1.0771e-07	-1.43699	-1.3243	3.51221e-07	-1.33392	-1.48146
44159652	chr19:44159652:G:A	1.86714e-07	-0.710228	-1.50093	5.60678e-07	-0.725316	-1.62233
44159988	chr19:44159988:C:T	1.10793e-07	-1.41793	-1.31515	3.62339e-07	-1.30957	-1.47464
44160015	chr19:44160015:G:A	3.51241e-07	-1.23722e-10	-1.57927	1.13254e-06	-1.23722e-10	-1.64457
44160613	chr19:44160613:C:T	6.20316e-07	-1.23722e-10	-1.01051	1.68005e-06	-1.23722e-10	-1.25021
44161019	chr19:44161019:G:A	3.34859e-06	-1.23722e-10	0.675556	1.21229e-05	-1.23722e-10	0.72606
44161522	chr19:44161522:C:T	1.06482e-06	-1.23722e-10	-0.470174	2.64589e-06	-1.23722e-10	-0.79603
44161824	chr19:44161824:C:A	5.8779e-07	-1.23722e-10	-1.06437	1.61104e-06	-1.23722e-10	-1.29216
44162432	chr19:44162432:G:A	3.29326e-07	-1.23722e-10	-1.64369	1.1153e-06	-1.23722e-10	-1.65991
44162614	chr19:44162614:A:G	1.65273e-07	-0.737081	-1.59606	8.12276e-07	-0.478857	-1.4981
44163477	chr19:44163477:A:C	3.21949e-07	-1.23722e-10	-1.66635	1.11153e-06	-1.23722e-10	-1.6633
44164141	chr19:44164141:G:A	1.63463e-07	-1.49945	-0.844704	5.72783e-07	-1.48458	-0.841702
44164224	chr19:44164224:T:C	1.54772e-07	-1.19159	-1.20719	4.444e-07	-1.27234	-1.30773
44164845	chr19:44164845:A:T	3.30761e-07	-1.23722e-10	-1.63934	1.11794e-06	-1.23722e-10	-1.65755
44164937	chr19:44164937:C:T	1.33789e-06	-1.23722e-10	-0.241892	4.18183e-06	-1.23722e-10	-0.338289
44165166	chr19:44165166:A:G	3.19934e-07	-1.41455	-0.258077	1.7768e-06	-1.27797	0.0837441
44165333	chr19:44165333:A:C	3.24893e-07	-1.23722e-10	-1.65724	1.10775e-06	-1.23722e-10	-1.6667
44166096	chr19:44166096:C:T	8.35412e-07	-1.23722e-10	-0.712813	2.11081e-06	-1.23722e-10	-1.02197
44166108	chr19:44166108:G:A	3.30678e-07	-1.23722e-10	-1.63959	1.13012e-06	-1.23722e-10	-1.64671
44166149	chr19:44166149:A:G	7.5377e-07	-1.23722e-10	-0.815651	1.95426e-06	-1.23722e-10	-1.09902
44166688	chr19:44166688:A:G	3.22331e-07	-1.23722e-10	-1.66516	1.11299e-06	-1.23722e-10	-1.66199
44166715	chr19:44166715:G:C	1.54738e-06	-1.23722e-10	-0.0964231	4.79855e-06	-1.23722e-10	-0.200724
44167453	chr19:44167453:A:T	3.22073e-07	-1.23722e-10	-1.66596	1.11059e-06	-1.23722e-10	-1.66414
44167766	chr19:44167766:C:G	5.88785e-07	-1.23722e-10	-1.06268	1.61491e-06	-1.23722e-10	-1.28976
44168024	chr19:44168024:A:G	2.04915e-07	-0.778898	-1.33925	7.27179e-07	-0.568689	-1.51893
44168569	chr19:44168569:A:G	5.15757e-07	-1.23722e-10	-1.1951	1.6708e-06	-1.23722e-10	-1.25574
44169117	chr19:44169117:T:C	7.68458e-07	-0.796353	-6.7639e-10	2.71531e-06	-0.770133	-6.7639e-10
44169264	chr19:44169264:T:A	1.45144e-07	-1.45579	-1.00722	4.55782e-07	-1.43274	-1.12204
44169456	chr19:44169456:G:A	4.44011e-07	-1.23722e-10	-1.34489	1.7236e-06	-1.23722e-10	-1.22462
44169781	chr19:44169781:G:A	6.74702e-07	-1.23722e-10	-0.926467	1.79165e-06	-1.23722e-10	-1.1859
44170175	chr19:44170175:G:T	3.26424e-07	-1.23722e-10	-1.65254	1.19649e-06	-1.23722e-10	-1.58965
44170261	chr19:44170261:T:A	5.09617e-07	-1.20708	-6.7639e-10	1.64875e-06	-1.26902	-6.7639e-10
44170595	chr19:44170595:G:A	8.10907e-08	-1.6108	-1.43437	2.68244e-07	-1.61151	-1.47339
44170623	chr19:44170623:A:G	4.3665e-07	-1.23722e-10	-1.36161	1.3331e-06	-1.23722e-10	-1.48153
44171121	chr19:44171121:C:T	8.00378e-08	-1.61441	-1.44383	2.64983e-07	-1.61483	-1.4823
44171648	chr19:44171648:T:C	7.06094e-07	-0.38881	-0.49218	1.71341e-06	-0.761852	-0.468702
44172108	chr19:44172108:C:T	3.26917e-07	-1.23722e-10	-1.65103	1.11118e-06	-1.23722e-10	-1.66361
44172840	chr19:44172840:G:A	4.54854e-07	-1.32076	-6.7639e-10	1.49645e-06	-1.36594	-6.7639e-10
44173009	chr19:44173009:T:C	4.63732e-07	-1.23722e-10	-1.30143	1.81643e-06	-1.23722e-10	-1.17216
44173080	chr19:44173080:A:G	3.29266e-07	-0.508572	-1.1353	9.62406e-07	-0.613386	-1.19397
44173456	chr19:44173456:A:G	3.26104e-07	-1.23722e-10	-1.65352	1.10777e-06	-1.23722e-10	-1.66669
44173621	chr19:44173621:C:T	1.07737e-06	-1.23722e-10	-0.458465	2.67544e-06	-1.23722e-10	-0.784924
44173707	chr19:44173707:G:C	3.58521e-07	-0.606915	-0.951835	1.04869e-06	-0.708112	-1.01338
44173751	chr19:44173751:G:C	3.31873e-07	-1.23722e-10	-1.63599	1.11869e-06	-1.23722e-10	-1.65688
44174395	chr19:44174395:C:T	7.64171e-07	-1.23722e-10	-0.801947	2.35979e-06	-1.23722e-10	-0.910466
44174753	chr19:44174753:T:C	6.64982e-07	-1.23722e-10	-0.940979	1.76802e-06	-1.23722e-10	-1.19918
44174804	chr19:44174804:C:T	1.66192e-06	-1.23722e-10	-0.0250115	5.28014e-06	-1.23722e-10	-0.105086
44175547	chr19:44175547:A:G	3.24191e-07	-1.23722e-10	-1.65941	1.11189e-06	-1.23722e-10	-1.66297
44176336	chr19:44176336:G:A	6.59847e-07	-1.23722e-10	-0.948731	1.76545e-06	-1.23722e-10	-1.20063
44176361	chr19:44176361:G:A	3.21884e-07	-1.23722e-10	-1.66655	1.12463e-06	-1.23722e-10	-1.65158
44176977	chr19:44176977:C:T	3.64474e-07	-1.23722e-10	-1.54228	1.35634e-06	-1.23722e-10	-1.46425
44177980	chr19:44177980:T:C	8.71861e-07	-1.23722e-10	-0.670109	3.04044e-06	-1.23722e-10	-0.657036
44178162	chr19:44178162:C:T	6.4434e-07	-1.23722e-10	-0.972511	1.72971e-06	-1.23722e-10	-1.22108
44178945	chr19:44178945:C:T	4.87575e-07	-1.23722e-10	-1.25129	1.92431e-06	-1.23722e-10	-1.11447
44179267	chr19:44179267:A:G	3.48941e-07	-1.23722e-10	-1.58583	1.28795e-06	-1.23722e-10	-1.51599
44179438	chr19:44179438:C:T	4.87718e-07	-1.23722e-10	-1.251	1.92672e-06	-1.23722e-10	-1.11322
44179517	chr19:44179517:C:T	5.63159e-06	1.19541	-6.7639e-10	1.89233e-05	1.17136	-6.7639e-10
44179959	chr19:44179959:C:T	3.22467e-07	-1.23722e-10	-1.66474	1.11145e-06	-1.23722e-10	-1.66337
44180354	chr19:44180354:G:A	7.42105e-07	-0.831248	-6.7639e-10	3.24321e-06	-0.592474	-6.7639e-10
44181191	chr19:44181191:C:A	4.69639e-07	-1.23722e-10	-1.28877	1.84507e-06	-1.23722e-10	-1.15652
44181291	chr19:44181291:G:A	2.23093e-07	-0.665066	-1.36808	8.09418e-07	-0.443334	-1.53714
44181493	chr19:44181493:T:A	1.54512e-06	-1.23722e-10	-0.0978816	4.79179e-06	-1.23722e-10	-0.202134
44181881	chr19:44181881:C:A	3.43554e-07	-1.60139	-6.7639e-10	1.16386e-06	-1.6173	-6.7639e-10
44182504	chr19:44182504:G:C	7.68473e-07	-1.23722e-10	-0.796333	2.30623e-06	-1.23722e-10	-0.933425
44182600	chr19:44182600:G:A	7.38653e-07	-0.83591	-6.7639e-10	3.23075e-06	-0.596325	-6.7639e-10
44182654	chr19:44182654:C:T	3.5307e-07	-1.23722e-10	-1.57407	1.23208e-06	-1.23722e-10	-1.56033
44183240	chr19:44183240:C:G	4.11162e-07	-1.42175	-6.7639e-10	1.73452e-06	-1.2183	-6.7639e-10
44183320	chr19:44183320:C:T	4.22261e-07	-1.23722e-10	-1.39511	1.30207e-06	-1.23722e-10	-1.50508
44184136	chr19:44184136:G:A	6.15635e-07	-1.23722e-10	-1.01808	1.67565e-06	-1.23722e-10	-1.25283
44184503	chr19:44184503:C:T	1.68023e-06	-1.23722e-10	-0.0140541	5.33405e-06	-1.23722e-10	-0.0949268
44184519	chr19:44184519:T:C	3.31846e-07	-1.23722e-10	-1.63607	1.1197e-06	-1.23722e-10	-1.65597
44185776	chr19:44185776:G:A	6.29307e-07	-1.23722e-10	-0.996119	1.70515e-06	-1.23722e-10	-1.23539
44187033	chr19:44187033:T:G	1.57793e-06	-1.23722e-10	-0.0768686	4.93181e-06	-1.23722e-10	-0.173331
44187455	chr19:44187455:G:A	1.21842e-06	-1.23722e-10	-0.33543	2.80844e-06	-1.23722e-10	-0.736407
44187716	chr19:44187716:G:A	5.84124e-07	-1.23722e-10	-1.07063	1.60707e-06	-1.23722e-10	-1.29462
44188071	chr19:44188071:G:C	5.97587e-07	-1.23722e-10	-1.04784	1.63661e-06	-1.23722e-10	-1.27641
44188169	chr19:44188169:G:A	2.22382e-07	-0.948545	-1.0878	8.82677e-07	-0.723044	-1.17079
44188241	chr19:44188241:G:A	3.21811e-07	-1.23722e-10	-1.66677	1.10786e-06	-1.23722e-10	-1.66661
44188403	chr19:44188403:C:T	1.54857e-06	-1.23722e-10	-0.0956505	4.80236e-06	-1.23722e-10	-0.199931
44188438	chr19:44188438:G:A	6.64842e-07	-1.23722e-10	-0.94119	2.93699e-06	-1.23722e-10	-0.691652
44189355	chr19:44189355:G:A	7.06144e-07	-1.23722e-10	-0.880919	1.87599e-06	-1.23722e-10	-1.1399
44189427	chr19:44189427:C:G	2.2189e-07	-1.01491	-1.02364	8.68168e-07	-0.798671	-1.11174
44189459	chr19:44189459:A:G	2.10689e-07	-0.958073	-1.13228	5.56099e-07	-1.19367	-1.16217
44190128	chr19:44190128:C:G	3.29221e-07	-1.23722e-10	-1.64401	1.15658e-06	-1.23722e-10	-1.62357
44190390	chr19:44190390:G:A	3.21924e-07	-1.23722e-10	-1.66642	1.11701e-06	-1.23722e-10	-1.65838
44191645	chr19:44191645:A:G	3.29484e-07	-1.23722e-10	-1.64321	1.15704e-06	-1.23722e-10	-1.62317
44191793	chr19:44191793:G:T	4.90683e-07	-1.23722e-10	-1.24494	1.94066e-06	-1.23722e-10	-1.10601
44192104	chr19:44192104:A:G	3.22e-07	-1.23722e-10	-1.66619	1.11017e-06	-1.23722e-10	-1.66452
44192131	chr19:44192131:G:A	4.58813e-07	-1.23722e-10	-1.3121	1.79469e-06	-1.23722e-10	-1.1842
44192469	chr19:44192469:CA:C	3.74498e-07	-1.23722e-10	-1.51515	1.40342e-06	-1.23722e-10	-1.43013
44192635	chr19:44192635:G:T	9.05356e-07	0.828665	-1.46108	2.72281e-06	0.80541	-1.57279
44192685	chr19:44192685:G:A	6.56583e-07	-1.23722e-10	-0.953689	1.75283e-06	-1.23722e-10	-1.2078
44192766	chr19:44192766:C:T	1.192e-06	-1.23722e-10	-0.357355	2.75531e-06	-1.23722e-10	-0.755508
44193654	chr19:44193654:T:G	3.4061e-07	-1.23722e-10	-1.61	1.12724e-06	-1.23722e-10	-1.64926
44194757	chr19:44194757:CATACATATATAG:C	5.89924e-07	-1.23722e-10	-1.06074	1.57637e-06	-1.23722e-10	-1.31391
44194789	chr19:44194789:A:G	6.56827e-07	-1.23722e-10	-0.953318	1.74933e-06	-1.23722e-10	-1.20981
44194995	chr19:44194995:G:C	6.28811e-07	-1.23722e-10	-0.996908	1.69668e-06	-1.23722e-10	-1.24037
44195058	chr19:44195058:T:A	3.42188e-07	-1.23722e-10	-1.60538	1.1922e-06	-1.23722e-10	-1.59324
44195153	chr19:44195153:A:G	1.82065e-06	-1.23722e-10	0.0662099	5.72453e-06	-1.23722e-10	-0.0242781
44195749	chr19:44195749:A:G	5.11126e-07	-1.23722e-10	-1.20412	2.06742e-06	-1.23722e-10	-1.04274
44195839	chr19:44195839:T:C	3.21917e-07	-1.23722e-10	-1.66645	1.14275e-06	-1.23722e-10	-1.6356
44196305	chr19:44196305:T:C	6.13467e-07	-1.23722e-10	-1.02161	1.6654e-06	-1.23722e-10	-1.25897
44196522	chr19:44196522:C:T	5.91937e-07	-1.23722e-10	-1.05734	1.62102e-06	-1.23722e-10	-1.28599
44196568	chr19:44196568:G:A	3.2623e-07	-1.23722e-10	-1.65314	1.1101e-06	-1.23722e-10	-1.66459
44197057	chr19:44197057:A:G	3.24273e-07	-1.23722e-10	-1.65915	1.11209e-06	-1.23722e-10	-1.6628
44197068	chr19:44197068:T:C	6.79933e-07	-1.23722e-10	-0.918744	1.80685e-06	-1.23722e-10	-1.17745
44197792	chr19:44197792:G:A	9.10999e-07	-0.626197	-6.7639e-10	1.86031e-06	-1.1483	-6.7639e-10
44197907	chr19:44197907:G:A	9.04494e-07	-1.23722e-10	-0.633363	3.60843e-06	-1.23722e-10	-0.485765
44197988	chr19:44197988:A:G	3.31633e-07	-1.23722e-10	-1.63671	1.11927e-06	-1.23722e-10	-1.65636
44198168	chr19:44198168:T:G	8.37333e-08	-1.59807	-1.41503	2.75629e-07	-1.59921	-1.45852
44198548	chr19:44198548:C:T	3.22757e-07	-1.23722e-10	-1.66384	1.10812e-06	-1.23722e-10	-1.66638
44198890	chr19:44198890:C:T	6.14716e-07	-1.23722e-10	-1.01958	1.68786e-06	-1.23722e-10	-1.24558
44199014	chr19:44199014:G:A	3.26309e-07	-1.23722e-10	-1.65289	1.11021e-06	-1.23722e-10	-1.66449
44199125	chr19:44199125:A:G	7.02685e-07	-1.23722e-10	-0.885829	3.12503e-06	-1.23722e-10	-0.629593
44199791	chr19:44199791:C:T	4.26307e-07	-1.38558	-6.7639e-10	1.4121e-06	-1.42396	-6.7639e-10
44200133	chr19:44200133:T:G	3.97122e-07	-1.23722e-10	-1.4565	1.51409e-06	-1.23722e-10	-1.35422
44200186	chr19:44200186:G:T	4.62962e-07	-1.23722e-10	-1.30309	1.81513e-06	-1.23722e-10	-1.17288
44200187	chr19:44200187:C:T	4.6233e-07	-1.23722e-10	-1.30446	1.81233e-06	-1.23722e-10	-1.17442
44200204	chr19:44200204:C:T	1.84252e-06	-1.23722e-10	0.0781507	5.69171e-06	-1.23722e-10	-0.0300267
44200389	chr19:44200389:C:T	4.10872e-07	-0.180679	-1.24178	1.1668e-06	-0.332086	-1.28269
44200600	chr19:44200600:C:T	6.55908e-07	-1.23722e-10	-0.954719	1.77777e-06	-1.23722e-10	-1.19368
44201048	chr19:44201048:G:A	1.57487e-06	-1.23722e-10	-0.0788127	5.00765e-06	-1.23722e-10	-0.158071
44201103	chr19:44201103:T:A	6.58326e-07	-1.23722e-10	-0.951037	1.78211e-06	-1.23722e-10	-1.19124
44201135	chr19:44201135:TA:T	1.68314e-06	-1.23722e-10	-0.01232	5.34256e-06	-1.23722e-10	-0.0933333
44201136	chr19:44201136:A:T	4.70414e-07	-1.28712	-6.7639e-10	2.09732e-06	-1.02838	-6.7639e-10
44201919	chr19:44201919:C:T	8.11903e-08	-1.60869	-1.43525	2.68574e-07	-1.60939	-1.47428
44202262	chr19:44202262:T:C	1.60278e-07	-1.07523	-1.2886	5.49632e-07	-0.899144	-1.4684
44202298	chr19:44202298:C:CATA	7.16522e-07	-1.23722e-10	-0.866329	1.89738e-06	-1.23722e-10	-1.12856
44202508	chr19:44202508:G:C	3.28416e-07	-1.23722e-10	-1.64646	1.12401e-06	-1.23722e-10	-1.65214
44202625	chr19:44202625:G:A	3.24324e-07	-1.23722e-10	-1.659	1.10795e-06	-1.23722e-10	-1.66652
44202721	chr19:44202721:A:G	7.0911e-07	-1.23722e-10	-0.876728	1.89044e-06	-1.23722e-10	-1.13223
44203153	chr19:44203153:C:G	3.31478e-07	-1.23722e-10	-1.63718	1.10768e-06	-1.23722e-10	-1.66677
44203530	chr19:44203530:CCT:C	1.76897e-07	-0.666398	-1.59877	8.74145e-07	-0.400084	-1.50346
44203637	chr19:44203637:G:C	1.52784e-06	-1.23722e-10	-0.109127	4.73248e-06	-1.23722e-10	-0.214588
44203716	chr19:44203716:A:G	7.87664e-07	-1.23722e-10	-0.771667	2.30447e-06	-1.23722e-10	-0.934188
44203862	chr19:44203862:G:A	9.58859e-07	0.853838	-1.42883	2.78694e-06	0.816078	-1.56017
44203986	chr19:44203986:G:A	6.3797e-07	-1.23722e-10	-0.982448	1.74566e-06	-1.23722e-10	-1.2119
44204167	chr19:44204167:G:A	4.35205e-07	-1.36492	-6.7639e-10	1.43809e-06	-1.40572	-6.7639e-10
44204928	chr19:44204928:C:T	1.66192e-06	-1.23722e-10	-0.0250115	5.28014e-06	-1.23722e-10	-0.105086
44205145	chr19:44205145:T:C	1.64842e-06	-1.23722e-10	-0.0331652	5.2297e-06	-1.23722e-10	-0.114684
44205814	chr19:44205814:ATTG:A	4.20098e-07	-1.23722e-10	-1.40025	1.64462e-06	-1.23722e-10	-1.27153
44206514	chr19:44206514:G:A	6.45261e-07	-1.23722e-10	-0.971083	1.75451e-06	-1.23722e-10	-1.20685
44207058	chr19:44207058:T:C	6.33305e-07	-1.23722e-10	-0.989786	1.72065e-06	-1.23722e-10	-1.22633
44207238	chr19:44207238:T:C	3.27054e-07	-1.23722e-10	-1.65061	1.10953e-06	-1.23722e-10	-1.6651
44207433	chr19:44207433:G:T	1.03847e-06	-1.23722e-10	-0.49523	2.46672e-06	-1.23722e-10	-0.866149
44207470	chr19:44207470:C:T	2.10907e-07	-0.742674	-1.34665	7.67522e-07	-0.524309	-1.50932
44207561	chr19:44207561:T:G	1.74603e-07	-0.663238	-1.61499	8.56449e-07	-0.395222	-1.52878
44207654	chr19:44207654:C:G	6.64737e-07	-0.941348	-6.7639e-10	2.60219e-06	-0.812683	-6.7639e-10
44208118	chr19:44208118:G:T	2.86235e-06	-1.23722e-10	0.518661	6.43573e-06	-1.23722e-10	0.092827
44208363	chr19:44208363:C:T	1.756e-07	-0.667214	-1.60531	8.64843e-07	-0.400627	-1.51362
44208531	chr19:44208531:G:T	3.15538e-07	-0.55458	-1.13188	1.05461e-06	-0.349081	-1.36679
44208982	chr19:44208982:G:A	6.59838e-07	-1.23722e-10	-0.948744	1.78706e-06	-1.23722e-10	-1.18847
44209254	chr19:44209254:G:A	3.44081e-07	-1.59986	-6.7639e-10	1.19084e-06	-1.59438	-6.7639e-10
44209665	chr19:44209665:C:CA	3.31081e-07	-1.23722e-10	-1.63837	1.16365e-06	-1.23722e-10	-1.61747
44209744	chr19:44209744:A:G	1.25665e-06	-1.23722e-10	-0.30453	2.9126e-06	-1.23722e-10	-0.69999
44209794	chr19:44209794:G:A	1.62638e-06	-1.23722e-10	-0.0466259	5.82163e-06	-1.23722e-10	-0.00745702
44210459	chr19:44210459:A:G	3.47891e-07	-1.23722e-10	-1.58885	1.27949e-06	-1.23722e-10	-1.52258
44210745	chr19:44210745:G:T	3.81063e-07	-1.29709	-0.20068	2.17977e-06	-1.136	0.146179
44210980	chr19:44210980:G:A	1.19657e-07	-1.01888	-1.63723	5.79514e-07	-0.748342	-1.56626
44211034	chr19:44211034:A:C	6.47394e-07	-1.23722e-10	-0.967784	2.84028e-06	-1.23722e-10	-0.725134
44211151	chr19:44211151:C:T	1.22632e-06	-1.23722e-10	-0.328968	3.92584e-06	-1.23722e-10	-0.401458
44211155	chr19:44211155:G:A	1.1862e-06	-1.23722e-10	-0.362229	2.92578e-06	-1.23722e-10	-0.695476
44211868	chr19:44211868:G:A	2.22288e-07	-0.923992	-1.11277	7.16864e-07	-0.753313	-1.34859
44212157	chr19:44212157:G:A	3.26388e-07	-1.23722e-10	-1.65265	1.11031e-06	-1.23722e-10	-1.6644
44213516	chr19:44213516:T:C	1.98973e-07	-0.888173	-1.2594	7.64631e-07	-0.648892	-1.38851
44213825	chr19:44213825:G:A	2.886e-07	-0.762462	-1.01323	9.42725e-07	-0.571802	-1.25622
44215259	chr19:44215259:C:T	1.89674e-06	-1.23722e-10	0.107153	6.01424e-06	-1.23722e-10	0.0250917
44215425	chr19:44215425:C:T	3.29245e-07	-1.23722e-10	-1.64394	1.17505e-06	-1.23722e-10	-1.60773
44215843	chr19:44215843:C:T	1.59915e-06	-0.929992	0.866479	3.48292e-06	-1.07862	0.557451
44216208	chr19:44216208:CTCT:C	3.30397e-07	-1.23722e-10	-1.64044	1.11494e-06	-1.23722e-10	-1.66024
44216216	chr19:44216216:T:G	8.57632e-07	-0.686563	-6.7639e-10	2.85169e-06	-0.721125	-6.7639e-10
44217128	chr19:44217128:G:A	2.34946e-07	-0.902248	-1.07914	8.01382e-07	-0.724166	-1.26629
44217252	chr19:44217252:C:T	3.7448e-07	-0.0225203	-1.49268	1.12413e-06	-0.0529121	-1.59912
44217906	chr19:44217906:A:T	7.92304e-07	-1.23722e-10	-0.765793	2.09244e-06	-1.23722e-10	-1.03071
44219042	chr19:44219042:C:T	7.53202e-07	-1.23722e-10	-0.816405	2.62743e-06	-1.23722e-10	-0.803032
44219258	chr19:44219258:TCTC:T	5.95049e-06	-1.23722e-10	1.25049	1.76652e-05	-1.23722e-10	1.10256
44219417	chr19:44219417:T:C	4.16438e-07	-1.23722e-10	-1.409	1.29539e-06	-1.23722e-10	-1.51023
44219950	chr19:44219950:T:A	3.91102e-07	-1.23722e-10	-1.47177	1.41645e-06	-1.23722e-10	-1.42088
44220570	chr19:44220570:C:T	2.22523e-07	-0.753221	-1.28249	6.81243e-07	-0.867066	-1.28581
44220637	chr19:44220637:G:A	1.57353e-06	-1.23722e-10	-0.0796593	4.67137e-06	-1.23722e-10	-0.227586
44220659	chr19:44220659:A:T	5.6732e-07	-1.23722e-10	-1.09981	2.4253e-06	-1.23722e-10	-0.883083
44220712	chr19:44220712:G:T	7.07639e-07	-1.23722e-10	-0.878804	1.90995e-06	-1.23722e-10	-1.12196
44221603	chr19:44221603:G:A	5.71064e-07	-1.23722e-10	-1.09324	2.4608e-06	-1.23722e-10	-0.86855
44221624	chr19:44221624:G:A	1.40245e-06	-1.23722e-10	-0.194762	5.1431e-06	-1.23722e-10	-0.131382
44221705	chr19:44221705:T:G	3.483e-07	-1.23722e-10	-1.58767	1.27561e-06	-1.23722e-10	-1.52562
44221721	chr19:44221721:A:G	5.10677e-07	-1.23722e-10	-1.205	1.43839e-06	-1.23722e-10	-1.40551
44221908	chr19:44221908:A:C	4.00603e-07	-1.44777	-6.7639e-10	1.33479e-06	-1.48026	-6.7639e-10
44221920	chr19:44221920:A:G	3.21908e-07	-1.23722e-10	-1.66647	1.11076e-06	-1.23722e-10	-1.664
44221993	chr19:44221993:T:C	3.31172e-07	-1.23722e-10	-1.6381	1.11618e-06	-1.23722e-10	-1.65912
44222084	chr19:44222084:G:A	8.39126e-07	-1.23722e-10	-0.708378	2.20748e-06	-1.23722e-10	-0.977187
44222477	chr19:44222477:A:C	3.63829e-06	-1.23722e-10	0.758531	1.43231e-05	-1.23722e-10	0.892836
44222618	chr19:44222618:C:G	1.09537e-06	-0.44189	-6.7639e-10	2.11362e-06	-1.02063	-6.7639e-10
44223058	chr19:44223058:T:G	1.40379e-06	-1.23722e-10	-0.193804	3.56615e-06	-1.23722e-10	-0.49755
44223443	chr19:44223443:C:A	3.25106e-07	-1.23722e-10	-1.65659	1.10919e-06	-1.23722e-10	-1.66541
44223576	chr19:44223576:T:G	1.60754e-07	-1.01566	-1.34521	5.32226e-07	-1.08902	-1.31071
44223866	chr19:44223866:G:A	1.69768e-07	-1.24111	-1.0652	5.31538e-07	-1.09143	-1.30958
44223940	chr19:44223940:G:A	9.85732e-07	-1.23722e-10	-0.547354	2.97883e-06	-1.23722e-10	-0.677506
44223976	chr19:44223976:A:G	3.2353e-07	-1.23722e-10	-1.66145	1.10767e-06	-1.23722e-10	-1.66678
44224020	chr19:44224020:A:G	1.66867e-07	-1.14886	-1.17469	5.74095e-07	-0.981257	-1.34274
44224025	chr19:44224025:C:T	3.78975e-07	-1.23722e-10	-1.50327	1.21253e-06	-1.23722e-10	-1.57632
44224357	chr19:44224357:C:T	1.87172e-07	-0.605449	-1.60326	9.61273e-07	-0.327463	-1.48107
44224994	chr19:44224994:C:A	3.2366e-07	-1.23722e-10	-1.66105	1.13142e-06	-1.23722e-10	-1.64557
44225359	chr19:44225359:G:A	4.45919e-07	-1.23722e-10	-1.3406	1.60392e-06	-1.23722e-10	-1.29659
44225554	chr19:44225554:C:T	5.46353e-07	-1.13747	-6.7639e-10	1.34097e-06	-1.47564	-6.7639e-10
44225560	chr19:44225560:G:A	6.62692e-07	-1.23722e-10	-0.944427	2.31147e-06	-1.23722e-10	-0.931154
44225596	chr19:44225596:G:A	3.22787e-07	-1.23722e-10	-1.66374	1.1082e-06	-1.23722e-10	-1.6663
44226033	chr19:44226033:A:G	3.30822e-07	-1.23722e-10	-1.63916	1.11557e-06	-1.23722e-10	-1.65967
44226203	chr19:44226203:T:C	1.73894e-07	-1.30037	-0.981923	5.34001e-07	-1.16498	-1.23142
44226343	chr19:44226343:T:C	7.53851e-07	-1.23722e-10	-0.815543	2.00477e-06	-1.23722e-10	-1.07351
44226457	chr19:44226457:C:T	3.91865e-07	-1.46982	-6.7639e-10	1.46249e-06	-1.38889	-6.7639e-10
44226483	chr19:44226483:C:T	6.75555e-07	-1.23722e-10	-0.925204	1.97449e-06	-1.23722e-10	-1.08873
44226490	chr19:44226490:C:T	3.21829e-07	-1.23722e-10	-1.66672	1.11625e-06	-1.23722e-10	-1.65907
44226824	chr19:44226824:A:G	4.51982e-06	0.975489	-6.7639e-10	1.3293e-05	0.818197	-6.7639e-10
44227054	chr19:44227054:GGTTAGAGATAAATCTTCA:G	4.09317e-07	-1.23722e-10	-1.42625	1.25085e-06	-1.23722e-10	-1.54521
44227069	chr19:44227069:T:A	8.92489e-07	-1.23722e-10	-0.646724	2.53936e-06	-1.23722e-10	-0.837125
44227331	chr19:44227331:C:T	7.7272e-07	-1.23722e-10	-0.790822	2.4474e-06	-1.23722e-10	-0.874011
44227500	chr19:44227500:G:A	3.68783e-07	-1.23722e-10	-1.53053	1.38818e-06	-1.23722e-10	-1.44105
44227635	chr19:44227635:T:C	3.28905e-07	-1.23722e-10	-1.64497	1.15278e-06	-1.23722e-10	-1.62686
44227693	chr19:44227693:A:G	6.70205e-07	-1.23722e-10	-0.933155	2.67404e-06	-1.23722e-10	-0.785446
44227784	chr19:44227784:T:C	1.76607e-06	-1.23722e-10	0.0357729	5.45895e-06	-1.23722e-10	-0.0717816
44227978	chr19:44227978:C:T	5.71418e-07	-1.23722e-10	-1.09262	2.3685e-06	-1.23722e-10	-0.906781
44228000	chr19:44228000:G:A	7.61115e-07	-1.23722e-10	-0.805954	2.02143e-06	-1.23722e-10	-1.06523
44228682	chr19:44228682:A:G	7.07593e-07	-1.23722e-10	-0.878869	1.89282e-06	-1.23722e-10	-1.13097
44229047	chr19:44229047:A:G	7.63939e-07	-1.23722e-10	-0.802251	2.66415e-06	-1.23722e-10	-0.789152
44229104	chr19:44229104:G:C	3.32882e-07	-1.23722e-10	-1.63295	1.13719e-06	-1.23722e-10	-1.64047
44229473	chr19:44229473:G:C	3.23505e-07	-1.23722e-10	-1.66152	1.10767e-06	-1.23722e-10	-1.66678
44229590	chr19:44229590:C:T	3.28738e-07	-1.23722e-10	-1.64548	1.11515e-06	-1.23722e-10	-1.66005
44229977	chr19:44229977:A:G	3.22997e-07	-1.23722e-10	-1.6631	1.10777e-06	-1.23722e-10	-1.66669
44230304	chr19:44230304:C:T	3.27509e-07	-1.23722e-10	-1.64922	1.11053e-06	-1.23722e-10	-1.6642
44231272	chr19:44231272:GC:G	7.99119e-07	-0.757229	-6.7639e-10	3.53816e-06	-0.505432	-6.7639e-10
44232079	chr19:44232079:T:C	4.04286e-07	-1.23722e-10	-1.43862	1.37284e-06	-1.23722e-10	-1.45216
44232355	chr19:44232355:T:C	4.05892e-07	-1.23722e-10	-1.43465	1.49236e-06	-1.23722e-10	-1.36868
44232685	chr19:44232685:G:T	3.22372e-07	-1.23722e-10	-1.66503	1.10856e-06	-1.23722e-10	-1.66598
44232856	chr19:44232856:C:T	3.28371e-07	-1.23722e-10	-1.6466	1.13212e-06	-1.23722e-10	-1.64495
44233356	chr19:44233356:T:C	3.75941e-07	-1.51131	-6.7639e-10	1.20915e-06	-1.57912	-6.7639e-10
44233686	chr19:44233686:G:A	2.41334e-07	-1.04116	-0.913395	7.31691e-07	-0.895037	-1.1864
44233910	chr19:44233910:C:T	7.91062e-07	-1.23722e-10	-0.767362	2.09249e-06	-1.23722e-10	-1.03069
44234160	chr19:44234160:C:T	3.22514e-07	-1.23722e-10	-1.66459	1.10859e-06	-1.23722e-10	-1.66595
44234878	chr19:44234878:G:A	4.0037e-07	-1.23722e-10	-1.44835	1.23323e-06	-1.23722e-10	-1.5594
44235150	chr19:44235150:T:C	2.03329e-07	-0.916542	-1.20937	6.28521e-07	-1.00646	-1.22696
44235246	chr19:44235246:T:C	2.19682e-07	-1.10451	-0.944051	6.88135e-07	-0.939909	-1.2029
44235534	chr19:44235534:G:A	1.89699e-06	-1.23722e-10	0.107284	6.01452e-06	-1.23722e-10	0.0251382
44235969	chr19:44235969:C:T	3.28882e-07	-1.23722e-10	-1.64504	1.11251e-06	-1.23722e-10	-1.66242
44236449	chr19:44236449:G:A	8.24417e-07	-1.23722e-10	-0.726062	2.16547e-06	-1.23722e-10	-0.9964
44236563	chr19:44236563:G:A	3.62925e-07	-1.23722e-10	-1.54654	1.27765e-06	-1.23722e-10	-1.52402
44237073	chr19:44237073:C:G	1.82407e-06	-1.23722e-10	0.0680862	5.81413e-06	-1.23722e-10	-0.00874671
44237082	chr19:44237082:G:T	8.13e-07	-1.23722e-10	-0.740008	2.15093e-06	-1.23722e-10	-1.00314
44237350	chr19:44237350:A:G	1.61795e-06	-1.23722e-10	-0.0518262	5.18157e-06	-1.23722e-10	-0.123929
44237403	chr19:44237403:G:A	8.86271e-07	-1.23722e-10	-0.653716	2.55281e-06	-1.23722e-10	-0.831842
44237455	chr19:44237455:C:T	3.22532e-07	-1.23722e-10	-1.66454	1.10884e-06	-1.23722e-10	-1.66573
44237481	chr19:44237481:A:C	5.90655e-07	-1.05951	-6.7639e-10	2.04956e-06	-1.05141	-6.7639e-10
44237674	chr19:44237674:A:G	1.02844e-07	-1.14176	-1.66576	3.61779e-07	-1.1224	-1.66336
44237803	chr19:44237803:A:G	4.56119e-07	-1.23722e-10	-1.31799	1.79476e-06	-1.23722e-10	-1.18417
44237985	chr19:44237985:TTATG:T	6.67812e-07	-1.23722e-10	-0.936731	2.93206e-06	-1.23722e-10	-0.693332
44238125	chr19:44238125:A:G	2.05499e-07	-0.858445	-1.25685	6.21402e-07	-0.976971	-1.26784
44238962	chr19:44238962:C:T	1.8146e-07	-0.930739	-1.30896	5.51112e-07	-1.04565	-1.3192
44239570	chr19:44239570:A:G	4.37716e-07	-1.23722e-10	-1.35917	1.7156e-06	-1.23722e-10	-1.22927
44239655	chr19:44239655:G:C	1.14889e-07	-1.44074	-1.25603	3.79776e-07	-1.3678	-1.36941
44239764	chr19:44239764:A:C	1.76877e-06	-1.23722e-10	0.0373028	5.46655e-06	-1.23722e-10	-0.070391
44239955	chr19:44239955:T:TACCTCTCATTCTCTGA	5.11438e-07	-1.20351	-6.7639e-10	1.46677e-06	-1.38597	-6.7639e-10
44240279	chr19:44240279:A:G	3.36628e-07	-1.23722e-10	-1.62176	1.15102e-06	-1.23722e-10	-1.62839
44240717	chr19:44240717:G:A	1.82258e-07	-0.898078	-1.33724	5.51438e-07	-1.01648	-1.34778
44240884	chr19:44240884:G:A	4.67556e-07	-1.23722e-10	-1.29322	1.6858e-06	-1.23722e-10	-1.2468
44241133	chr19:44241133:A:T	3.22244e-07	-1.23722e-10	-1.66543	1.10887e-06	-1.23722e-10	-1.6657
44241284	chr19:44241284:T:G	1.91884e-07	-0.866372	-1.31748	5.79126e-07	-0.9861	-1.32917
44241782	chr19:44241782:G:A	1.6026e-06	-1.23722e-10	-0.0613566	5.73026e-06	-1.23722e-10	-0.0232763
44242218	chr19:44242218:T:A	5.42218e-07	-1.61315	0.468084	1.65575e-06	-1.60884	0.344055
44242335	chr19:44242335:T:G	3.55561e-07	-1.23722e-10	-1.56704	1.27069e-06	-1.23722e-10	-1.52948
44242682	chr19:44242682:C:G	1.2167e-06	-1.23722e-10	-0.336843	4.81514e-06	-1.23722e-10	-0.197273
44242838	chr19:44242838:A:G	3.5142e-07	-0.159423	-1.41933	1.01673e-06	-0.205559	-1.54689
44242851	chr19:44242851:A:T	6.57165e-08	-1.60073	-1.65466	2.34475e-07	-1.58653	-1.63292
44243368	chr19:44243368:T:G	1.72901e-06	-1.23722e-10	0.0145645	5.34868e-06	-1.23722e-10	-0.0921889
44243598	chr19:44243598:CT:C	6.97672e-08	-1.5826	-1.61298	2.43631e-07	-1.54806	-1.63307
44243629	chr19:44243629:C:T	2.28756e-07	-1.38388	-0.6242	7.2959e-07	-1.30424	-0.780076
44243695	chr19:44243695:T:A	3.50044e-07	-1.23722e-10	-1.58268	1.22058e-06	-1.23722e-10	-1.56971
44243848	chr19:44243848:C:T	1.23572e-07	-1.38011	-1.2438	4.10424e-07	-1.29677	-1.36283
44244808	chr19:44244808:C:A	1.33189e-07	-1.39324	-1.15573	4.38132e-07	-1.31273	-1.28154
44245106	chr19:44245106:T:C	7.12332e-07	-1.23722e-10	-0.872194	2.80455e-06	-1.23722e-10	-0.737793
44246099	chr19:44246099:C:T	5.72172e-07	0.0258304	-1.11713	1.60767e-06	-0.0088132	-1.28544
44246272	chr19:44246272:C:T	3.21901e-07	-1.23722e-10	-1.6665	1.11727e-06	-1.23722e-10	-1.65815
44246418	chr19:44246418:G:T	9.18907e-08	-1.36567	-1.55446	3.27404e-07	-1.27986	-1.60574
44246810	chr19:44246810:G:A	1.2589e-07	-1.39442	-1.21091	4.16878e-07	-1.31358	-1.33042
44247315	chr19:44247315:G:A	3.56012e-07	-1.23722e-10	-1.56577	1.19829e-06	-1.23722e-10	-1.58815
44247683	chr19:44247683:G:A	1.15079e-05	1.91005	-6.7639e-10	3.44545e-05	1.7706	-6.7639e-10
44248324	chr19:44248324:G:A	1.33994e-07	-1.3524	-1.19054	4.39543e-07	-1.27493	-1.31612
44248347	chr19:44248347:GTGT:G	3.72746e-07	-1.23722e-10	-1.51984	1.29684e-06	-1.23722e-10	-1.5091
44248568	chr19:44248568:A:G	4.73351e-06	-1.32642	2.3481	1.21369e-05	-1.34968	2.07689
44248702	chr19:44248702:C:T	5.67515e-07	0.0141299	-1.1136	1.55748e-06	-0.0213942	-1.30457
44248790	chr19:44248790:T:C	6.05915e-07	0.0496951	-1.08369	1.65419e-06	0.0140963	-1.27983
44248965	chr19:44248965:G:A	5.24789e-07	-1.23722e-10	-1.17774	1.35386e-06	-1.23722e-10	-1.46608
44248981	chr19:44248981:C:T	4.40472e-07	-1.35289	-6.7639e-10	1.54858e-06	-1.3317	-6.7639e-10
44249077	chr19:44249077:A:C	8.90661e-07	-1.23722e-10	-0.648775	2.82426e-06	-1.23722e-10	-0.73079
44249685	chr19:44249685:C:T	8.07297e-07	-1.23722e-10	-0.747046	2.81889e-06	-1.23722e-10	-0.732694
44249711	chr19:44249711:G:C	9.17464e-08	-1.4065	-1.51521	3.1896e-07	-1.33597	-1.57576
44250273	chr19:44250273:G:A	6.10214e-07	-1.42418	0.39725	1.56714e-06	-1.44393	0.124142
44252502	chr19:44252502:T:C	1.37205e-07	-1.39532	-1.12394	4.44985e-07	-1.3232	-1.25555
44253325	chr19:44253325:A:G	3.21979e-07	-1.23722e-10	-1.66625	1.10776e-06	-1.23722e-10	-1.6667
44253388	chr19:44253388:A:C	3.27722e-07	-1.23722e-10	-1.64857	1.1096e-06	-1.23722e-10	-1.66504
44254092	chr19:44254092:TA:T	3.22287e-07	-1.23722e-10	-1.6653	1.10874e-06	-1.23722e-10	-1.66581
44254809	chr19:44254809:T:TAG	1.76607e-06	-1.23722e-10	0.0357729	5.45895e-06	-1.23722e-10	-0.0717816
44255032	chr19:44255032:G:C	8.88274e-08	-1.36534	-1.5887	3.17961e-07	-1.28921	-1.62565
44255534	chr19:44255534:A:G	3.23842e-07	-1.23722e-10	-1.66048	1.10768e-06	-1.23722e-10	-1.66677
44255866	chr19:44255866:AT:A	4.44513e-07	-1.23722e-10	-1.34376	1.25602e-06	-1.23722e-10	-1.54109
44256105	chr19:44256105:G:T	9.27046e-08	-1.40311	-1.50821	3.22042e-07	-1.33259	-1.56952
44256464	chr19:44256464:T:TA	3.32235e-07	-1.23722e-10	-1.6349	1.1172e-06	-1.23722e-10	-1.65822
44256775	chr19:44256775:C:T	1.27816e-07	-1.39786	-1.19229	4.18053e-07	-1.32671	-1.31448
44256809	chr19:44256809:T:C	6.44751e-07	-1.23722e-10	-0.971874	2.31657e-06	-1.23722e-10	-0.928951
44256961	chr19:44256961:C:T	2.44963e-07	-1.36288	-0.576753	7.69676e-07	-1.28924	-0.74158
44257259	chr19:44257259:G:C	2.03147e-06	-1.23722e-10	0.175776	6.21122e-06	-1.23722e-10	0.05732
44257554	chr19:44257554:A:G	1.25538e-07	-1.42205	-1.18608	4.07449e-07	-1.35458	-1.3123
44257857	chr19:44257857:C:G	6.43725e-07	0.0635458	-1.03701	1.73691e-06	0.0283839	-1.24531
44258018	chr19:44258018:T:C	6.05247e-07	0.123891	-1.15899	1.66943e-06	0.0876055	-1.34416
44259481	chr19:44259481:T:C	2.40043e-07	-1.41523	-0.54469	7.04201e-07	-1.3509	-0.76883
44259506	chr19:44259506:TC:T	7.68977e-08	-1.53732	-1.56094	2.60293e-07	-1.49031	-1.62467
44259591	chr19:44259591:T:C	1.29476e-07	-1.42854	-1.1487	4.16176e-07	-1.36248	-1.28321
44260135	chr19:44260135:T:TC	3.63793e-07	-1.23722e-10	-1.54415	1.49725e-06	-1.23722e-10	-1.36541
44260137	chr19:44260137:T:C	3.64051e-07	-1.23722e-10	-1.54344	1.49892e-06	-1.23722e-10	-1.36429
44260254	chr19:44260254:T:C	1.14412e-06	-1.23722e-10	-0.398344	4.45307e-06	-1.23722e-10	-0.275444
44260452	chr19:44260452:C:CT	3.29811e-07	-1.23722e-10	-1.64222	1.1175e-06	-1.23722e-10	-1.65795
44260645	chr19:44260645:T:TA	3.66345e-07	-1.53716	-6.7639e-10	1.27684e-06	-1.52465	-6.7639e-10
44261072	chr19:44261072:TG:T	2.15778e-06	-1.23722e-10	0.236099	6.77917e-06	-1.23722e-10	0.144817
44261684	chr19:44261684:C:G	3.21808e-07	-1.23722e-10	-1.66678	1.11333e-06	-1.23722e-10	-1.66169
44261776	chr19:44261776:C:T	1.41903e-07	-1.37912	-1.10648	4.5775e-07	-1.3094	-1.24106
44261901	chr19:44261901:C:T	7.18345e-07	-0.863788	-6.7639e-10	3.13557e-06	-0.626225	-6.7639e-10
44261961	chr19:44261961:C:T	8.77485e-08	-1.44181	-1.52446	3.05401e-07	-1.37231	-1.58286
44262290	chr19:44262290:G:A	3.42081e-06	0.696893	-6.7639e-10	1.15508e-05	0.677717	-6.7639e-10
44262428	chr19:44262428:G:A	7.30148e-07	0.127372	-0.974862	1.97283e-06	0.096606	-1.18618
44262902	chr19:44262902:T:C	4.53151e-07	-1.23722e-10	-1.32451	1.76417e-06	-1.23722e-10	-1.20136
44262957	chr19:44262957:C:T	3.21941e-07	-1.23722e-10	-1.66637	1.10839e-06	-1.23722e-10	-1.66613
44263050	chr19:44263050:C:T	7.62502e-07	-1.23722e-10	-0.804133	2.65904e-06	-1.23722e-10	-0.791071
44263413	chr19:44263413:C:A	3.02198e-07	-1.43926	-0.290398	8.75307e-07	-1.37237	-0.529852
44263781	chr19:44263781:A:G	3.33179e-07	-1.23722e-10	-1.63206	1.24874e-06	-1.23722e-10	-1.5469
44264684	chr19:44264684:A:G	3.39497e-07	-1.23722e-10	-1.61327	1.22843e-06	-1.23722e-10	-1.5633
44264775	chr19:44264775:ATGT:A	8.63965e-08	-1.43583	-1.54597	3.03868e-07	-1.36554	-1.59466
44265178	chr19:44265178:T:C	3.32866e-07	-1.23722e-10	-1.633	1.13392e-06	-1.23722e-10	-1.64336
44265374	chr19:44265374:C:T	2.01488e-07	-1.10053	-1.03448	1.06226e-06	-0.891891	-0.81675
44265376	chr19:44265376:C:T	1.14632e-07	-1.12833	-1.57068	4.38079e-07	-1.12824	-1.46615
44265378	chr19:44265378:C:T	6.8651e-07	-0.909117	-6.7639e-10	2.5827e-06	-0.820204	-6.7639e-10
44265443	chr19:44265443:C:T	1.30387e-07	-0.904107	-1.66613	4.026e-07	-1.01316	-1.66569
44265821	chr19:44265821:C:T	2.39021e-07	-0.773708	-1.19048	7.2574e-07	-0.891448	-1.19815
44265902	chr19:44265902:C:T	9.70643e-07	-1.23722e-10	-0.56278	3.30533e-06	-1.23722e-10	-0.573503
44266059	chr19:44266059:G:A	3.3473e-07	-1.23722e-10	-1.62741	1.1252e-06	-1.23722e-10	-1.65107
44266598	chr19:44266598:C:A	2.17763e-06	-1.23722e-10	0.245255	6.84086e-06	-1.23722e-10	0.153876
44267328	chr19:44267328:G:C	1.88725e-06	-1.23722e-10	0.10214	5.95833e-06	-1.23722e-10	0.0157524
44267347	chr19:44267347:G:T	2.12725e-07	-1.47374	-0.606997	6.42886e-07	-1.4119	-0.798928
44267436	chr19:44267436:C:T	1.79332e-06	-1.23722e-10	0.0510858	5.66916e-06	-1.23722e-10	-0.0339968
44268818	chr19:44268818:TCTTC:T	3.26321e-07	-1.23722e-10	-1.65286	1.11291e-06	-1.23722e-10	-1.66206
44269098	chr19:44269098:T:C	2.20435e-07	-0.954328	-1.09081	8.21387e-07	-0.724856	-1.24094
44269355	chr19:44269355:G:A	2.43462e-07	-0.706404	-1.23937	7.36995e-07	-0.829785	-1.24443
44269360	chr19:44269360:A:G	4.97467e-07	0.160075	-1.39128	1.44479e-06	0.124607	-1.52568
44269364	chr19:44269364:T:C	3.23209e-07	-1.23722e-10	-1.66244	1.10845e-06	-1.23722e-10	-1.66608
44269366	chr19:44269366:G:A	3.37133e-07	-1.23722e-10	-1.62026	1.14705e-06	-1.23722e-10	-1.63185
44269774	chr19:44269774:G:A	3.21835e-07	-1.23722e-10	-1.6667	1.11148e-06	-1.23722e-10	-1.66334
44269972	chr19:44269972:G:C	2.05905e-06	-1.23722e-10	0.189263	6.45457e-06	-1.23722e-10	0.0957508
44270176	chr19:44270176:G:C	1.91797e-06	-1.23722e-10	0.118287	5.85476e-06	-1.23722e-10	-0.00178353
44270502	chr19:44270502:C:A	5.3829e-07	-1.15234	-6.7639e-10	1.32605e-06	-1.48683	-6.7639e-10
44270677	chr19:44270677:G:A	2.54802e-07	-0.74096	-1.15929	7.63859e-07	-0.862006	-1.1764
44270680	chr19:44270680:A:T	0.000441351	2.6907	2.86616	0.000667382	2.1575	2.57683
44270694	chr19:44270694:C:T	0.000417631	2.66168	2.83994	0.000633086	2.13028	2.55129
44270777	chr19:44270777:C:T	3.37053e-07	-1.23722e-10	-1.6205	1.14682e-06	-1.23722e-10	-1.63205
44270888	chr19:44270888:C:T	9.59824e-07	-1.23722e-10	-0.573988	3.49918e-06	-1.23722e-10	-0.51651
44271102	chr19:44271102:G:A	7.06175e-08	-1.51949	-1.66397	2.56262e-07	-1.46391	-1.66668
44271532	chr19:44271532:C:T	2.37398e-07	-1.49572	-0.475283	7.1379e-07	-1.43879	-0.667415
44271573	chr19:44271573:G:A	3.99357e-07	-1.23722e-10	-1.45088	1.17647e-06	-1.23722e-10	-1.60652
44272817	chr19:44272817:C:T	7.35632e-07	-1.23722e-10	-0.840008	2.7657e-06	-1.23722e-10	-0.751743
44273242	chr19:44273242:T:A	3.21814e-07	-1.23722e-10	-1.66676	1.13571e-06	-1.23722e-10	-1.64178
44273399	chr19:44273399:T:C	1.0278e-06	-1.23722e-10	-0.505567	3.74922e-06	-1.23722e-10	-0.447489
44273709	chr19:44273709:G:A	3.39527e-07	-1.23722e-10	-1.61318	1.29078e-06	-1.23722e-10	-1.51379
44273995	chr19:44273995:TCACACTGGAGAGAAACCATATAAATGTGAGGTATGTGATAAGGGCTTCAGTAAGGCCTCAAATCTTCAAGCCCATCAGAGAATC:T	1.00944e-06	-1.23722e-10	-0.52359	3.95587e-06	-1.23722e-10	-0.393836
44274252	chr19:44274252:A:C	4.94202e-07	-0.012047	-1.22575	1.44736e-06	-0.0411998	-1.35809
44274646	chr19:44274646:G:A	1.31896e-07	-1.60196	-0.956766	4.94874e-07	-1.57598	-0.896514
44275178	chr19:44275178:C:T	0.00041607	2.73135	2.76652	0.000628249	2.19351	2.48039
44275493	chr19:44275493:A:T	2.3037e-07	-0.661663	-1.33939	6.91354e-07	-0.787262	-1.35088
44275497	chr19:44275497:A:T	2.46492e-07	-1.44725	-0.486154	6.34946e-07	-1.39635	-0.826907
44275635	chr19:44275635:C:A	6.40256e-08	-1.61535	-1.6661	2.23771e-07	-1.6023	-1.66387
44275884	chr19:44275884:G:GA	3.35244e-07	-1.23722e-10	-1.62588	1.12454e-06	-1.23722e-10	-1.65166
44276115	chr19:44276115:C:T	7.28135e-07	-1.23722e-10	-0.850252	2.7324e-06	-1.23722e-10	-0.763857
44276755	chr19:44276755:C:T	8.12764e-08	-1.3885	-1.65438	3.12369e-07	-1.30902	-1.62359
44276821	chr19:44276821:ATATT:A	6.69979e-07	-1.23722e-10	-0.933493	2.94901e-06	-1.23722e-10	-0.687568
44276953	chr19:44276953:G:C	6.63474e-07	-1.23722e-10	-0.943248	2.91868e-06	-1.23722e-10	-0.697908
44277160	chr19:44277160:GATCA:G	6.51491e-08	-1.61599	-1.64807	2.28018e-07	-1.60403	-1.64334
44277565	chr19:44277565:G:A	3.56661e-07	-1.56395	-6.7639e-10	1.28499e-06	-1.51828	-6.7639e-10
44278105	chr19:44278105:AC:A	3.28391e-07	-1.23722e-10	-1.64653	1.16657e-06	-1.23722e-10	-1.61497
44278889	chr19:44278889:G:A	6.33998e-07	-1.23722e-10	-0.988693	2.79384e-06	-1.23722e-10	-0.741621
44279093	chr19:44279093:T:C	5.4817e-07	-1.23722e-10	-1.13415	1.84365e-06	-1.23722e-10	-1.15729
44279274	chr19:44279274:A:G	4.49607e-07	-1.23722e-10	-1.33236	1.4663e-06	-1.23722e-10	-1.38629
44279509	chr19:44279509:A:G	1.14186e-06	-0.400326	-6.7639e-10	2.18417e-06	-0.987801	-6.7639e-10
44279851	chr19:44279851:C:T	1.59025e-07	-0.90666	-1.46502	4.65411e-07	-1.01431	-1.51956
44280056	chr19:44280056:C:T	1.68071e-06	-1.23722e-10	-0.0137648	6.66809e-06	-1.23722e-10	0.128295
44280103	chr19:44280103:C:T	3.88597e-07	0.0304938	-1.50869	1.16756e-06	-0.00493184	-1.60919
44280526	chr19:44280526:T:C	9.27544e-07	-1.23722e-10	-0.608198	2.86017e-06	-1.23722e-10	-0.718158
44280784	chr19:44280784:T:C	4.31654e-07	-1.23722e-10	-1.37311	1.50923e-06	-1.23722e-10	-1.35744
44281083	chr19:44281083:T:C	3.3745e-07	-0.160238	-1.45908	1.02141e-06	-0.19145	-1.5564
44281301	chr19:44281301:T:C	3.23653e-07	-1.23722e-10	-1.66107	1.10773e-06	-1.23722e-10	-1.66672
44281362	chr19:44281362:A:G	3.66924e-07	-1.53558	-6.7639e-10	1.19375e-06	-1.59194	-6.7639e-10
44281587	chr19:44281587:A:G	4.03261e-07	-1.23722e-10	-1.44115	1.39962e-06	-1.23722e-10	-1.43284
44281891	chr19:44281891:C:T	3.41163e-07	-1.23722e-10	-1.60838	1.13684e-06	-1.23722e-10	-1.64079
44282189	chr19:44282189:T:C	7.07059e-08	-1.53394	-1.64827	2.62145e-07	-1.48249	-1.62541
44283119	chr19:44283119:AG:A	1.04343e-06	-1.23722e-10	-0.49047	3.26488e-06	-1.23722e-10	-0.585816
44283714	chr19:44283714:C:T	1.52372e-06	-1.23722e-10	-0.111829	5.98857e-06	-1.23722e-10	0.0208151
44283715	chr19:44283715:G:A	1.81366e-06	0.914726	-0.852361	5.11291e-06	0.835191	-0.972461
44284143	chr19:44284143:C:T	3.25782e-07	-1.23722e-10	-1.65451	1.14092e-06	-1.23722e-10	-1.6372
44284245	chr19:44284245:T:C	3.43311e-07	-1.23722e-10	-1.6021	1.25997e-06	-1.23722e-10	-1.53795
44284355	chr19:44284355:G:A	5.07214e-07	-1.21181	-6.7639e-10	1.57234e-06	-1.31647	-6.7639e-10
44284971	chr19:44284971:C:T	6.72685e-08	-1.61455	-1.61749	2.39019e-07	-1.60062	-1.59963
44285734	chr19:44285734:G:A	2.88413e-06	0.526239	-6.7639e-10	7.72155e-06	0.274978	-6.7639e-10
44286160	chr19:44286160:G:T	2.66456e-07	-0.826241	-1.02929	1.00224e-06	-0.582808	-1.18399
44287082	chr19:44287082:T:C	3.26904e-07	-1.23722e-10	-1.65107	1.12698e-06	-1.23722e-10	-1.6495
44287294	chr19:44287294:T:A	4.26106e-07	-1.38605	-6.7639e-10	1.40258e-06	-1.43072	-6.7639e-10
44288544	chr19:44288544:C:T	4.7242e-07	-1.23722e-10	-1.28287	1.59174e-06	-1.23722e-10	-1.30421
44288814	chr19:44288814:T:C	5.48236e-07	-1.23722e-10	-1.13403	1.80003e-06	-1.23722e-10	-1.18123
44288816	chr19:44288816:G:A	3.01452e-07	-0.236433	-1.49569	9.21234e-07	-0.268239	-1.58284
44289364	chr19:44289364:A:G	5.32529e-07	-1.23722e-10	-1.1631	1.637e-06	-1.23722e-10	-1.27617
44289507	chr19:44289507:C:T	5.3245e-07	-1.23722e-10	-1.16325	1.66755e-06	-1.23722e-10	-1.25768
44290419	chr19:44290419:T:C	9.34674e-07	-1.23722e-10	-0.600541	2.96454e-06	-1.23722e-10	-0.682317
44290551	chr19:44290551:G:A	7.37916e-08	-1.50018	-1.63932	2.76825e-07	-1.43812	-1.61529
44290603	chr19:44290603:T:C	1.91515e-06	-1.23722e-10	0.116815	5.8475e-06	-1.23722e-10	-0.00302442
44290753	chr19:44290753:AC:A	2.06095e-06	-1.23722e-10	0.190182	6.46037e-06	-1.23722e-10	0.0966489
44291412	chr19:44291412:T:C	5.53825e-07	-1.23722e-10	-1.12389	1.83388e-06	-1.23722e-10	-1.1626
44292141	chr19:44292141:C:T	3.22309e-07	-1.23722e-10	-1.66523	1.10891e-06	-1.23722e-10	-1.66566
44292176	chr19:44292176:T:G	1.65719e-06	-1.23722e-10	-0.0278608	4.93883e-06	-1.23722e-10	-0.171909
44292390	chr19:44292390:T:A	1.93531e-06	1.00143	-0.874148	5.48467e-06	0.92191	-0.98899
44292612	chr19:44292612:A:C	1.58293e-07	-0.918283	-1.45801	4.61998e-07	-1.02852	-1.51271
44292752	chr19:44292752:C:T	2.58016e-07	-0.812805	-1.07491	9.79389e-07	-0.56465	-1.22521
44292797	chr19:44292797:A:T	9.00877e-07	-1.23722e-10	-0.63737	3.08494e-06	-1.23722e-10	-0.642504
44293080	chr19:44293080:C:T	5.61686e-07	-1.23722e-10	-1.10979	1.551e-06	-1.23722e-10	-1.33014
44293879	chr19:44293879:A:G	4.67205e-07	-1.23722e-10	-1.29397	1.57658e-06	-1.23722e-10	-1.31378
44294110	chr19:44294110:T:C	5.30194e-07	-1.23722e-10	-1.1675	1.63035e-06	-1.23722e-10	-1.28024
44294115	chr19:44294115:C:T	4.47789e-06	0.181855	0.784313	9.2213e-06	0.136336	0.316142
44294523	chr19:44294523:T:G	3.40211e-07	-1.23722e-10	-1.61117	1.1364e-06	-1.23722e-10	-1.64118
44294765	chr19:44294765:G:A	5.68458e-07	-1.23722e-10	-1.09781	1.43181e-06	-1.23722e-10	-1.4101
44294796	chr19:44294796:A:G	2.3875e-07	-0.855908	-1.10941	8.94565e-07	-0.614025	-1.26643
44294889	chr19:44294889:C:T	3.40005e-07	-1.61178	-6.7639e-10	1.18315e-06	-1.60086	-6.7639e-10
44295390	chr19:44295390:G:A	3.3518e-07	-1.23722e-10	-1.62607	1.10856e-06	-1.23722e-10	-1.66597
44295438	chr19:44295438:T:C	3.13366e-07	-0.214965	-1.4784	9.51178e-07	-0.244093	-1.575
44295950	chr19:44295950:G:T	4.2454e-07	-1.23722e-10	-1.38973	1.48031e-06	-1.23722e-10	-1.37679
44296115	chr19:44296115:T:G	1.62084e-07	-0.88152	-1.4711	4.73627e-07	-0.994876	-1.5215
44296464	chr19:44296464:G:A	3.21848e-07	-1.23722e-10	-1.66666	1.11233e-06	-1.23722e-10	-1.66258
44296465	chr19:44296465:A:G	3.24133e-07	-1.23722e-10	-1.65959	1.10872e-06	-1.23722e-10	-1.66583
44296561	chr19:44296561:C:T	4.71706e-07	-1.28438	-6.7639e-10	1.47665e-06	-1.37926	-6.7639e-10
44297164	chr19:44297164:G:A	1.82879e-06	0.070674	-6.7639e-10	3.11841e-06	-0.631714	-6.7639e-10
44297261	chr19:44297261:AC:A	4.80378e-07	-1.26617	-6.7639e-10	1.50097e-06	-1.36292	-6.7639e-10
44297298	chr19:44297298:T:A	3.23859e-07	-1.23722e-10	-1.66043	1.10893e-06	-1.23722e-10	-1.66564
44297382	chr19:44297382:G:T	1.88396e-07	-0.552536	-1.64966	8.39919e-07	-0.278623	-1.66486
44298748	chr19:44298748:T:C	3.27983e-07	-1.23722e-10	-1.64778	1.11343e-06	-1.23722e-10	-1.66159
44298925	chr19:44298925:G:C	3.25709e-07	-1.23722e-10	-1.65473	1.118e-06	-1.23722e-10	-1.6575
44299355	chr19:44299355:T:C	7.28518e-08	-1.6166	-1.53571	2.41666e-07	-1.60647	-1.58277
44299597	chr19:44299597:T:C	5.33833e-07	-1.23722e-10	-1.16066	1.99186e-06	-1.23722e-10	-1.07997
44299966	chr19:44299966:C:T	5.0636e-07	-0.0340846	-1.17941	1.36158e-06	-0.0762439	-1.38415
44300072	chr19:44300072:G:A	3.22084e-07	-1.23722e-10	-1.66593	1.10767e-06	-1.23722e-10	-1.66678
44300707	chr19:44300707:G:A	2.97357e-06	0.55678	-6.7639e-10	7.82887e-06	0.28878	-6.7639e-10
44301024	chr19:44301024:A:T	3.25526e-06	0.64729	-6.7639e-10	8.62193e-06	0.385271	-6.7639e-10
44301028	chr19:44301028:A:G	3.34109e-07	-1.23722e-10	-1.62927	1.12582e-06	-1.23722e-10	-1.65052
44301283	chr19:44301283:C:T	3.28444e-07	-1.23722e-10	-1.64637	1.11442e-06	-1.23722e-10	-1.6607
44301437	chr19:44301437:A:G	1.38806e-06	-1.23722e-10	-0.205076	3.99673e-06	-1.23722e-10	-0.383561
44302001	chr19:44302001:T:C	3.39613e-07	-1.23722e-10	-1.61293	1.13852e-06	-1.23722e-10	-1.63931
44302207	chr19:44302207:T:A	3.22018e-07	-1.23722e-10	-1.66613	1.11079e-06	-1.23722e-10	-1.66397
44302876	chr19:44302876:ATG:A	1.51329e-07	-0.913669	-1.50762	4.4455e-07	-1.02587	-1.55386
44303756	chr19:44303756:G:T	1.10857e-06	-1.23722e-10	-0.42991	3.20267e-06	-1.23722e-10	-0.605054
44303965	chr19:44303965:T:C	3.36687e-07	-1.23722e-10	-1.62159	1.13932e-06	-1.23722e-10	-1.63861
44304078	chr19:44304078:G:T	3.24124e-07	-1.23722e-10	-1.65961	1.10767e-06	-1.23722e-10	-1.66678
44304120	chr19:44304120:C:T	4.72626e-07	-1.23722e-10	-1.28243	1.51112e-06	-1.23722e-10	-1.35619
44304286	chr19:44304286:A:G	3.24173e-07	-1.23722e-10	-1.65946	1.11345e-06	-1.23722e-10	-1.66157
44304483	chr19:44304483:C:G	3.39983e-07	-1.23722e-10	-1.61184	1.2519e-06	-1.23722e-10	-1.54438
44304589	chr19:44304589:T:A	3.22352e-07	-1.23722e-10	-1.66509	1.10923e-06	-1.23722e-10	-1.66538
44304795	chr19:44304795:C:T	3.77061e-07	-1.23722e-10	-1.50833	1.24963e-06	-1.23722e-10	-1.54619
44304844	chr19:44304844:C:T	6.40948e-08	-1.61451	-1.66586	2.2484e-07	-1.60018	-1.66122
44305196	chr19:44305196:A:G	3.28085e-07	-1.23722e-10	-1.64747	1.11244e-06	-1.23722e-10	-1.66248
44305625	chr19:44305625:A:T	3.22856e-07	-1.23722e-10	-1.66353	1.10902e-06	-1.23722e-10	-1.66556
44306258	chr19:44306258:T:C	1.84854e-06	1.06292	-0.981507	5.23147e-06	0.983534	-1.09788
44306332	chr19:44306332:T:C	5.18148e-07	-1.19048	-6.7639e-10	1.70846e-06	-1.23345	-6.7639e-10
44306434	chr19:44306434:A:G	7.25163e-08	-1.49792	-1.659	2.63229e-07	-1.43795	-1.66582
44306551	chr19:44306551:G:A	8.59158e-08	-1.4814	-1.50597	2.91884e-07	-1.41822	-1.58221
44306753	chr19:44306753:G:C	1.47967e-06	-1.23722e-10	-0.141165	4.5416e-06	-1.23722e-10	-0.255759
44307308	chr19:44307308:C:T	5.2444e-07	-1.23722e-10	-1.17841	1.46726e-06	-1.23722e-10	-1.38564
44307537	chr19:44307537:G:A	3.22239e-07	-1.23722e-10	-1.66545	1.12626e-06	-1.23722e-10	-1.65014
44308675	chr19:44308675:G:T	3.39102e-07	-1.23722e-10	-1.61444	1.1464e-06	-1.23722e-10	-1.63241
44309462	chr19:44309462:T:C	3.22795e-07	-1.23722e-10	-1.66372	1.12304e-06	-1.23722e-10	-1.653
44309598	chr19:44309598:T:C	3.22019e-07	-1.23722e-10	-1.66613	1.10791e-06	-1.23722e-10	-1.66656
44309891	chr19:44309891:G:C	3.33823e-07	-1.23722e-10	-1.63013	1.18964e-06	-1.23722e-10	-1.59539
44309947	chr19:44309947:T:C	9.34091e-08	-1.43186	-1.47189	3.16519e-07	-1.35776	-1.56165
44310249	chr19:44310249:C:T	3.57553e-07	-1.33812	-0.223336	2.03452e-06	-1.19288	0.134097
44310321	chr19:44310321:C:T	9.23268e-08	-1.42997	-1.48544	3.14511e-07	-1.35516	-1.57062
44310578	chr19:44310578:G:A	9.28611e-08	-1.43321	-1.47643	3.15345e-07	-1.35905	-1.56407
44310626	chr19:44310626:G:A	9.58683e-08	-1.41941	-1.45836	3.24889e-07	-1.34273	-1.55058
44310690	chr19:44310690:C:T	9.32609e-08	-1.43138	-1.47395	3.16574e-07	-1.35686	-1.56238
44312153	chr19:44312153:T:C	1.21011e-06	0.706683	-1.04896	3.28209e-06	0.658464	-1.23902
44312539	chr19:44312539:G:T	3.36733e-07	-1.23722e-10	-1.62145	1.13954e-06	-1.23722e-10	-1.63841
44313015	chr19:44313015:G:C	8.61304e-08	-1.41965	-1.56522	3.03499e-07	-1.34221	-1.61921
44313163	chr19:44313163:A:G	2.00153e-07	-0.555429	-1.58623	6.03178e-07	-0.701706	-1.57287
44313344	chr19:44313344:T:C	7.82844e-08	-1.46082	-1.61957	2.79472e-07	-1.39068	-1.65321
44313534	chr19:44313534:T:C	1.16106e-06	0.747487	-1.13113	3.03574e-06	0.689613	-1.3482
44313640	chr19:44313640:G:A	9.33303e-08	-1.4306	-1.47399	3.1677e-07	-1.35561	-1.56301
44313672	chr19:44313672:T:C	1.82685e-06	-1.23722e-10	0.0696099	5.72922e-06	-1.23722e-10	-0.0234583
44313712	chr19:44313712:C:T	9.17358e-08	-1.43576	-1.48607	3.12027e-07	-1.36188	-1.57183
44314710	chr19:44314710:T:C	9.92314e-08	-1.38896	-1.45433	3.45241e-07	-1.3068	-1.52575
44314832	chr19:44314832:T:G	4.24976e-07	-0.370594	-1.01811	1.6927e-06	-0.0741477	-1.16857
44314842	chr19:44314842:A:G	5.55583e-07	-1.23722e-10	-1.12072	1.72964e-06	-1.23722e-10	-1.22112
44314909	chr19:44314909:C:T	2.28362e-07	-0.352994	-1.65681	1.04723e-06	-0.056255	-1.66664
44315328	chr19:44315328:A:G	6.77696e-08	-1.56644	-1.65819	2.48101e-07	-1.52714	-1.63582
44315429	chr19:44315429:A:T	2.94418e-07	-1.57276	-0.182979	6.74935e-07	-1.57539	-0.586787
44315485	chr19:44315485:C:T	6.72209e-08	-1.57415	-1.65861	2.44752e-07	-1.53768	-1.63886
44315614	chr19:44315614:T:C	6.57977e-07	-1.23722e-10	-0.951569	2.70144e-06	-1.23722e-10	-0.775252
44315966	chr19:44315966:C:T	6.98581e-08	-1.53061	-1.66366	2.5792e-07	-1.47957	-1.64458
44316101	chr19:44316101:A:C	3.68198e-07	-1.23722e-10	-1.53212	1.23236e-06	-1.23722e-10	-1.56011
44316142	chr19:44316142:A:G	2.30016e-07	-0.343694	-1.65889	1.06144e-06	-0.0434312	-1.66598
44316309	chr19:44316309:A:G	3.08216e-07	-1.58046	-0.129482	7.00616e-07	-1.58285	-0.541982
44316374	chr19:44316374:T:C	3.04353e-07	-1.58585	-0.136704	6.9262e-07	-1.588	-0.548309
44316550	chr19:44316550:T:A	3.21881e-07	-1.23722e-10	-1.66656	1.13753e-06	-1.23722e-10	-1.64018
44316745	chr19:44316745:A:C	9.34646e-08	-1.40552	-1.49764	3.31531e-07	-1.32527	-1.54781
44316842	chr19:44316842:G:A	1.50582e-06	-0.123647	-6.7639e-10	5.29437e-06	-0.102395	-6.7639e-10
44317128	chr19:44317128:G:A	6.98164e-08	-1.54926	-1.64561	2.58246e-07	-1.50217	-1.62072
44317167	chr19:44317167:T:C	1.48226e-05	2.16317	-6.7639e-10	4.70121e-05	2.08137	-6.7639e-10
44317505	chr19:44317505:T:C	1.43571e-06	-1.23722e-10	-0.17132	4.41493e-06	-1.23722e-10	-0.284046
44317584	chr19:44317584:C:T	2.2268e-07	-0.37952	-1.65548	1.0186e-06	-0.0841722	-1.66644
44318120	chr19:44318120:G:A	3.40066e-07	-1.23722e-10	-1.6116	1.13963e-06	-1.23722e-10	-1.63833
44318167	chr19:44318167:T:C	4.58371e-07	-0.443965	-0.869095	1.77827e-06	-0.153545	-1.03985
44318390	chr19:44318390:G:A	4.76117e-07	-1.23722e-10	-1.27508	1.79675e-06	-1.23722e-10	-1.18306
44318733	chr19:44318733:T:C	3.55026e-07	0.00907066	-1.57762	1.18557e-06	-0.0272846	-1.57153
44318852	chr19:44318852:CAT:C	3.54689e-07	-0.0101556	-1.55934	1.18581e-06	-0.046414	-1.5522
44319201	chr19:44319201:C:T	4.40037e-07	-1.35388	-6.7639e-10	1.46693e-06	-1.38586	-6.7639e-10
44319319	chr19:44319319:C:T	4.30303e-07	-1.23722e-10	-1.37625	1.83929e-06	-1.23722e-10	-1.15966
44319571	chr19:44319571:A:C	6.73024e-08	-1.57258	-1.65896	2.38817e-07	-1.53508	-1.66602
44319780	chr19:44319780:T:C	3.53223e-07	-1.23722e-10	-1.57364	1.21978e-06	-1.23722e-10	-1.57037
44320311	chr19:44320311:C:T	6.84969e-07	-1.23722e-10	-0.911364	2.10551e-06	-1.23722e-10	-1.02448
44320340	chr19:44320340:T:C	3.84055e-07	-1.23722e-10	-1.48995	1.25808e-06	-1.23722e-10	-1.53945
44320526	chr19:44320526:T:C	8.8909e-07	0.78337	-1.43391	2.57418e-06	0.728869	-1.55238
44320882	chr19:44320882:G:A	3.38847e-07	-1.23722e-10	-1.61519	1.14865e-06	-1.23722e-10	-1.63045
44320908	chr19:44320908:T:C	3.25077e-07	-1.23722e-10	-1.65667	1.11689e-06	-1.23722e-10	-1.65849
44320943	chr19:44320943:C:T	6.21973e-07	-1.23722e-10	-1.00784	1.91886e-06	-1.23722e-10	-1.11731
44321015	chr19:44321015:C:A	7.3341e-07	-1.23722e-10	-0.843034	1.94562e-06	-1.23722e-10	-1.10346
44321120	chr19:44321120:CCTTT:C	3.24143e-07	-1.23722e-10	-1.65955	1.14704e-06	-1.23722e-10	-1.63185
44321160	chr19:44321160:A:G	3.21819e-07	-1.23722e-10	-1.66675	1.11639e-06	-1.23722e-10	-1.65894
44321453	chr19:44321453:C:T	3.21961e-07	-1.23722e-10	-1.66631	1.11985e-06	-1.23722e-10	-1.65584
44321467	chr19:44321467:A:G	1.05385e-06	1.03068	-1.5112	3.10249e-06	0.972089	-1.60892
44321987	chr19:44321987:G:A	4.79613e-06	2.6866	-1.65177	1.95542e-05	2.8668	-1.66264
44322189	chr19:44322189:G:A	6.543e-08	-1.59298	-1.66677	2.33534e-07	-1.56297	-1.66049
44322967	chr19:44322967:T:C	2.28068e-06	0.93548	-0.643987	6.41857e-06	0.892469	-0.802312
44323039	chr19:44323039:T:A	1.75843e-06	-1.23722e-10	0.0314364	5.34835e-06	-1.23722e-10	-0.0922489
44323110	chr19:44323110:C:T	6.32634e-06	2.41759	-1.10585	2.58504e-05	2.57569	-1.0924
44323117	chr19:44323117:C:T	7.20175e-07	-1.23722e-10	-0.861244	2.19083e-06	-1.23722e-10	-0.984756
44323748	chr19:44323748:C:A	3.90053e-07	-1.23722e-10	-1.47446	1.22524e-06	-1.23722e-10	-1.5659
44324059	chr19:44324059:GTTT:G	2.4082e-07	-0.353929	-1.60276	1.07529e-06	-0.0545073	-1.64194
44324488	chr19:44324488:C:T	9.06395e-07	0.929695	-1.56096	3.02321e-06	0.894313	-1.55703
44324808	chr19:44324808:C:A	3.8995e-07	-1.23722e-10	-1.47472	1.22504e-06	-1.23722e-10	-1.56607
44325032	chr19:44325032:G:A	2.04582e-07	-0.475496	-1.64427	9.01743e-07	-0.207994	-1.66447
44325477	chr19:44325477:T:G	3.98468e-07	-1.23722e-10	-1.45311	1.47284e-06	-1.23722e-10	-1.38184
44325826	chr19:44325826:G:A	9.04858e-08	-1.5937	-1.34184	2.77844e-07	-1.59651	-1.45322
44325928	chr19:44325928:C:T	3.36569e-07	-0.930923	-0.691013	9.73704e-07	-0.832726	-0.96296
44325960	chr19:44325960:C:T	9.75761e-08	-1.36828	-1.49182	3.51976e-07	-1.28893	-1.5243
44326052	chr19:44326052:C:T	1.64119e-06	0.940475	-0.978035	4.09063e-06	0.880456	-1.24079
44326242	chr19:44326242:T:C	3.22062e-07	-1.23722e-10	-1.66599	1.10901e-06	-1.23722e-10	-1.66557
44326327	chr19:44326327:A:T	2.00278e-07	-0.477735	-1.6633	9.15876e-07	-0.19125	-1.66566
44326739	chr19:44326739:C:A	9.88882e-07	1.00528	-1.54945	3.27159e-06	0.963368	-1.54713
44326813	chr19:44326813:A:T	4.24753e-07	-1.23722e-10	-1.38923	1.58764e-06	-1.23722e-10	-1.30679
44327013	chr19:44327013:C:T	1.89642e-07	-0.542405	-1.6532	8.33092e-07	-0.285091	-1.66656
44327329	chr19:44327329:GA:G	2.2155e-07	-0.382085	-1.658	1.01734e-06	-0.0850857	-1.66676
44327415	chr19:44327415:A:G	3.22359e-07	-1.23722e-10	-1.66507	1.11728e-06	-1.23722e-10	-1.65814
44327460	chr19:44327460:G:A	6.80364e-07	-0.91811	-6.7639e-10	2.38751e-06	-0.898788	-6.7639e-10
44327931	chr19:44327931:C:T	3.23789e-07	-1.23722e-10	-1.66065	1.1361e-06	-1.23722e-10	-1.64143
44328540	chr19:44328540:T:C	2.12471e-07	-0.53445	-1.54748	9.04579e-07	-0.257427	-1.6119
44328722	chr19:44328722:A:G	3.77817e-06	2.41715	-1.6209	1.58776e-05	2.57843	-1.58256
44328839	chr19:44328839:C:G	3.75892e-06	2.41316	-1.62201	1.57784e-05	2.57402	-1.58442
44329009	chr19:44329009:T:A	3.24869e-07	-1.23722e-10	-1.65732	1.14303e-06	-1.23722e-10	-1.63535
44329321	chr19:44329321:G:A	3.24531e-07	-1.23722e-10	-1.65836	1.10885e-06	-1.23722e-10	-1.66571
44329353	chr19:44329353:C:T	1.20771e-06	1.04561	-1.38987	3.88713e-06	1.00483	-1.4162
44329374	chr19:44329374:G:A	3.91132e-07	-1.23722e-10	-1.47169	1.25754e-06	-1.23722e-10	-1.53988
44329698	chr19:44329698:G:C	2.15459e-06	0.918608	-0.683988	6.01058e-06	0.872766	-0.848283
44330487	chr19:44330487:G:A	3.24927e-07	-1.23722e-10	-1.65714	1.14345e-06	-1.23722e-10	-1.63499
44330507	chr19:44330507:G:A	1.82418e-07	-0.7552	-1.47924	7.20802e-07	-0.523282	-1.57315
44330798	chr19:44330798:G:C	5.54724e-07	-1.12227	-6.7639e-10	1.53511e-06	-1.34044	-6.7639e-10
44330829	chr19:44330829:A:T	1.69872e-06	1.22951	-1.23262	5.36804e-06	1.18254	-1.27111
44330924	chr19:44330924:G:C	3.73094e-07	-1.51891	-6.7639e-10	1.63792e-06	-1.27561	-6.7639e-10
44331357	chr19:44331357:T:C	3.71784e-07	-1.23722e-10	-1.52243	1.32027e-06	-1.23722e-10	-1.4912
44331624	chr19:44331624:T:C	3.94897e-07	-1.23722e-10	-1.46211	1.26748e-06	-1.23722e-10	-1.53201
44332247	chr19:44332247:C:T	1.54853e-06	-0.0956739	-6.7639e-10	4.15808e-06	-0.343985	-6.7639e-10
44332588	chr19:44332588:C:T	3.9571e-07	-1.23722e-10	-1.46006	1.26967e-06	-1.23722e-10	-1.53028
44332899	chr19:44332899:C:T	4.04113e-07	-1.23722e-10	-1.43904	1.28294e-06	-1.23722e-10	-1.51988
44333093	chr19:44333093:A:G	9.16841e-07	0.502266	-1.12207	2.24432e-06	0.358817	-1.31945
44333430	chr19:44333430:T:C	1.87292e-07	-0.635492	-1.57258	7.93559e-07	-0.370617	-1.62965
44333458	chr19:44333458:T:C	3.23351e-07	-1.23722e-10	-1.662	1.11409e-06	-1.23722e-10	-1.661
44333831	chr19:44333831:G:A	3.78672e-06	2.41677	-1.61825	1.58616e-05	2.57359	-1.57873
44333867	chr19:44333867:G:T	3.9571e-07	-1.23722e-10	-1.46006	1.26967e-06	-1.23722e-10	-1.53028
44333887	chr19:44333887:C:T	3.83732e-06	2.26581	-1.45402	1.57959e-05	2.41324	-1.42253
44334042	chr19:44334042:C:T	2.0456e-07	-0.757529	-1.36235	8.09542e-07	-0.506799	-1.47353
44334107	chr19:44334107:G:T	1.80483e-07	-0.76527	-1.47983	7.1304e-07	-0.533802	-1.57345
44334572	chr19:44334572:G:A	1.07522e-06	0.852722	-1.31318	2.90296e-06	0.796898	-1.50021
44334680	chr19:44334680:G:A	4.03678e-06	2.4842	-1.62173	1.69161e-05	2.6426	-1.58338
44334728	chr19:44334728:A:G	1.00199e-07	-1.32915	-1.50443	3.64571e-07	-1.24226	-1.53581
44334805	chr19:44334805:G:C	2.14066e-07	-0.657483	-1.41697	8.66302e-07	-0.392832	-1.51973
44334915	chr19:44334915:T:C	5.38381e-07	-1.23722e-10	-1.15217	2.21267e-06	-1.23722e-10	-0.974837
44335013	chr19:44335013:C:T	2.41473e-06	0.945354	-0.596748	7.03614e-06	0.885275	-0.703253
44335215	chr19:44335215:T:C	6.84182e-08	-1.56355	-1.65155	2.42155e-07	-1.52234	-1.66488
44335429	chr19:44335429:C:T	1.58794e-06	1.15884	-1.22938	5.02648e-06	1.1118	-1.26612
44335629	chr19:44335629:A:G	3.23982e-07	-1.23722e-10	-1.66005	1.13578e-06	-1.23722e-10	-1.64172
44335694	chr19:44335694:G:T	3.51922e-07	-1.23722e-10	-1.57733	1.18947e-06	-1.23722e-10	-1.59553
44336024	chr19:44336024:G:A	3.2328e-07	-1.23722e-10	-1.66222	1.11338e-06	-1.23722e-10	-1.66164
44336300	chr19:44336300:A:G	3.28428e-07	-1.23722e-10	-1.64642	1.10806e-06	-1.23722e-10	-1.66642
44336636	chr19:44336636:T:C	3.30841e-06	2.30754	-1.64406	1.37558e-05	2.46831	-1.61589
44336830	chr19:44336830:C:T	2.02815e-07	-0.721979	-1.40646	8.11348e-07	-0.466386	-1.51171
44336880	chr19:44336880:T:C	3.30912e-07	-1.23722e-10	-1.63889	1.13935e-06	-1.23722e-10	-1.63858
44336892	chr19:44336892:A:T	3.94721e-07	-1.23722e-10	-1.46256	1.26813e-06	-1.23722e-10	-1.53149
44337011	chr19:44337011:G:A	1.74334e-06	-1.23722e-10	0.0228171	5.27173e-06	-1.23722e-10	-0.106679
44337162	chr19:44337162:C:T	1.60361e-06	-1.23722e-10	-0.060728	4.86727e-06	-1.23722e-10	-0.186504
44337643	chr19:44337643:C:T	2.68488e-06	0.870984	-0.416332	7.24311e-06	0.825907	-0.614894
44337656	chr19:44337656:T:G	2.14751e-07	-0.61461	-1.45665	8.82247e-07	-0.345027	-1.54929
44337732	chr19:44337732:G:A	3.79318e-07	-1.23722e-10	-1.50236	1.22601e-06	-1.23722e-10	-1.56527
44337839	chr19:44337839:AT:A	3.81074e-06	2.24618	-1.44134	1.49565e-05	2.36977	-1.43366
44337858	chr19:44337858:C:A	7.45012e-08	-1.52223	-1.60769	2.60107e-07	-1.47432	-1.64137
44338635	chr19:44338635:G:A	3.40851e-07	-1.23722e-10	-1.60929	1.12521e-06	-1.23722e-10	-1.65106
44338785	chr19:44338785:G:A	3.22006e-07	-1.23722e-10	-1.66617	1.10767e-06	-1.23722e-10	-1.66678
44339207	chr19:44339207:G:A	2.10248e-07	-0.72808	-1.36437	8.34918e-07	-0.474231	-1.47523
44339379	chr19:44339379:T:C	4.58562e-07	-1.23722e-10	-1.31264	1.52196e-06	-1.23722e-10	-1.34904
44339561	chr19:44339561:A:G	3.68204e-07	-0.163059	-1.36904	1.01648e-06	-0.211646	-1.54105
44339602	chr19:44339602:G:A	2.7823e-05	1.68489	1.10799	5.64459e-05	1.61669	0.647559
44339786	chr19:44339786:A:G	7.62431e-08	-1.4429	-1.66391	2.85751e-07	-1.37115	-1.65052
44340196	chr19:44340196:T:C	3.26276e-07	-1.23722e-10	-1.65299	1.10868e-06	-1.23722e-10	-1.66586
44340271	chr19:44340271:T:C	3.38021e-07	-1.61763	-6.7639e-10	1.17323e-06	-1.60928	-6.7639e-10
44341004	chr19:44341004:C:T	4.21724e-07	-1.23722e-10	-1.39639	1.55071e-06	-1.23722e-10	-1.33032
44341038	chr19:44341038:C:T	2.61454e-07	-0.803106	-1.07137	9.98115e-07	-0.551897	-1.21903
44341233	chr19:44341233:C:T	3.93262e-06	0.0377012	0.798621	8.04619e-06	-0.0922893	0.40845
44341570	chr19:44341570:T:C	3.58343e-07	-1.23722e-10	-1.55925	1.20945e-06	-1.23722e-10	-1.57887
44341607	chr19:44341607:T:G	2.76012e-07	-1.32532	-0.494972	7.76657e-07	-1.26038	-0.761416
44341680	chr19:44341680:G:A	3.22943e-07	-1.23722e-10	-1.66326	1.12153e-06	-1.23722e-10	-1.65434
44341911	chr19:44341911:TG:T	1.98372e-07	-0.733388	-1.41721	7.94091e-07	-0.479558	-1.52004
44342003	chr19:44342003:A:G	6.63061e-07	-0.943872	-6.7639e-10	2.21672e-06	-0.973008	-6.7639e-10
44342032	chr19:44342032:C:A	3.48453e-07	-1.23722e-10	-1.58723	1.27962e-06	-1.23722e-10	-1.52248
44342802	chr19:44342802:G:A	4.76665e-07	-1.23722e-10	-1.27392	1.57922e-06	-1.23722e-10	-1.3121
44343052	chr19:44343052:T:C	3.2795e-07	-1.23722e-10	-1.64788	1.13612e-06	-1.23722e-10	-1.64142
44343155	chr19:44343155:TG:T	3.6206e-07	-1.23722e-10	-1.54893	1.4801e-06	-1.23722e-10	-1.37693
44343463	chr19:44343463:C:A	1.03676e-07	-1.58258	-1.21688	3.24158e-07	-1.55135	-1.34421
44343648	chr19:44343648:G:A	7.48356e-07	0.772464	-1.59532	2.30713e-06	0.718329	-1.65136
44343872	chr19:44343872:G:A	4.31424e-07	-1.37365	-6.7639e-10	1.50006e-06	-1.36354	-6.7639e-10
44343921	chr19:44343921:G:A	2.91744e-07	-0.124467	-1.6404	9.3232e-07	-0.172663	-1.66645
44343991	chr19:44343991:A:G	3.41881e-06	0.696308	-6.7639e-10	1.13373e-05	0.659059	-6.7639e-10
44344021	chr19:44344021:G:A	4.91967e-07	0.373379	-1.61571	1.85782e-06	0.470216	-1.61985
44344297	chr19:44344297:G:A	3.52593e-07	-1.23722e-10	-1.57542	1.27609e-06	-1.23722e-10	-1.52524
44344315	chr19:44344315:GTTACT:G	4.01911e-07	0.145453	-1.58996	1.51338e-06	0.239144	-1.59383
44344523	chr19:44344523:C:T	3.27695e-07	-1.23722e-10	-1.64865	1.13507e-06	-1.23722e-10	-1.64234
44344703	chr19:44344703:T:C	1.67615e-06	-1.23722e-10	-0.0164838	5.06547e-06	-1.23722e-10	-0.14659
44344901	chr19:44344901:C:T	4.98713e-07	-1.23722e-10	-1.22871	1.59227e-06	-1.23722e-10	-1.30388
44345413	chr19:44345413:G:A	1.82789e-07	-1.61752	-0.614883	4.83171e-07	-1.61768	-0.878744
44345529	chr19:44345529:A:C	4.72981e-07	-1.23722e-10	-1.28168	1.47492e-06	-1.23722e-10	-1.38043
44345562	chr19:44345562:T:C	1.76053e-07	-1.61697	-0.652982	4.68367e-07	-1.61659	-0.910948
44346120	chr19:44346120:C:G	2.17225e-07	-0.636877	-1.42293	8.81779e-07	-0.370349	-1.5245
44346401	chr19:44346401:G:A	2.89543e-07	-0.251054	-1.52138	8.6259e-07	-0.297002	-1.61985
44346469	chr19:44346469:G:T	2.72174e-07	-0.275527	-1.55877	8.30143e-07	-0.320998	-1.6342
44346489	chr19:44346489:GT:G	1.36448e-06	-1.23722e-10	-0.222207	4.1588e-06	-1.23722e-10	-0.343812
44346777	chr19:44346777:G:A	5.10979e-07	-1.23722e-10	-1.20441	1.62541e-06	-1.23722e-10	-1.28328
44346936	chr19:44346936:A:G	7.9379e-07	-1.23722e-10	-0.76392	2.56538e-06	-1.23722e-10	-0.826932
44347244	chr19:44347244:T:A	3.91773e-07	-1.23722e-10	-1.47006	1.23318e-06	-1.23722e-10	-1.55944
44347246	chr19:44347246:T:C	1.96617e-07	-0.506375	-1.65311	6.62602e-07	-0.554533	-1.62609
44347982	chr19:44347982:T:C	1.64698e-06	-0.421264	0.387221	4.31007e-06	-0.461866	0.153782
44348668	chr19:44348668:C:T	7.6275e-08	-1.49214	-1.61425	2.70118e-07	-1.43413	-1.6438
44349544	chr19:44349544:C:G	3.92061e-07	-1.23722e-10	-1.46932	1.23384e-06	-1.23722e-10	-1.55891
44349555	chr19:44349555:C:T	2.19262e-07	-0.427631	-1.62284	7.48118e-07	-0.475062	-1.58417
44349973	chr19:44349973:T:G	5.09662e-07	-1.23722e-10	-1.20699	1.60277e-06	-1.23722e-10	-1.2973
44349981	chr19:44349981:TG:T	3.91392e-07	-1.23722e-10	-1.47103	1.23231e-06	-1.23722e-10	-1.56015
44350259	chr19:44350259:C:T	3.35609e-07	-1.23722e-10	-1.62479	1.1262e-06	-1.23722e-10	-1.65019
44350600	chr19:44350600:G:A	1.81712e-07	-1.61674	-0.621578	4.83413e-07	-1.6163	-0.879619
44350884	chr19:44350884:T:C	4.87492e-07	-1.23722e-10	-1.25146	1.98337e-06	-1.23722e-10	-1.08424
44350991	chr19:44350991:T:C	2.15496e-07	-0.533394	-1.5344	9.13996e-07	-0.253932	-1.60504
44351346	chr19:44351346:T:C	2.18915e-07	-0.561467	-1.49059	6.56268e-07	-0.606552	-1.58367
44351605	chr19:44351605:A:G	8.40958e-08	-1.55034	-1.45844	2.58265e-07	-1.55226	-1.57054
44351669	chr19:44351669:A:T	2.28253e-07	-0.49236	-1.51792	9.67835e-07	-0.207916	-1.59382
44351721	chr19:44351721:C:T	4.14232e-07	-1.23722e-10	-1.41431	1.54326e-06	-1.23722e-10	-1.33514
44351835	chr19:44351835:A:C	2.28983e-07	-0.485841	-1.52125	9.73292e-07	-0.200177	-1.59593
44351935	chr19:44351935:A:C	7.24257e-08	-1.51505	-1.64313	2.58491e-07	-1.46072	-1.66121
44353780	chr19:44353780:A:T	3.70484e-07	-1.23722e-10	-1.52593	1.29201e-06	-1.23722e-10	-1.51284
44354013	chr19:44354013:C:T	4.10182e-06	0.119329	0.759118	1.03666e-05	0.0705781	0.498972
44354126	chr19:44354126:T:C	1.81262e-07	-0.636381	-1.60442	7.78288e-07	-0.371417	-1.64828
44354239	chr19:44354239:A:G	7.19971e-07	-1.23722e-10	-0.861527	2.63773e-06	-1.23722e-10	-0.799119
44354274	chr19:44354274:T:C	4.02944e-07	-1.23722e-10	-1.44194	1.34491e-06	-1.23722e-10	-1.47271
44354624	chr19:44354624:C:T	3.50353e-06	0.0246423	0.696146	8.87739e-06	-0.0232549	0.437725
44354654	chr19:44354654:G:A	5.4327e-07	-1.23722e-10	-1.14313	2.23645e-06	-1.23722e-10	-0.964147
44354721	chr19:44354721:G:A	2.01428e-07	-1.61467	-0.520637	5.29267e-07	-1.61383	-0.791475
44355037	chr19:44355037:ATG:A	3.25218e-07	-1.23722e-10	-1.65624	1.14625e-06	-1.23722e-10	-1.63254
44355493	chr19:44355493:T:A	1.63348e-07	-1.61414	-0.730716	4.30729e-07	-1.61346	-0.997856
44355727	chr19:44355727:T:C	4.6622e-07	-1.23722e-10	-1.29608	1.7715e-06	-1.23722e-10	-1.19721
44355913	chr19:44355913:T:C	3.26621e-07	-1.23722e-10	-1.65194	1.10768e-06	-1.23722e-10	-1.66677
44356302	chr19:44356302:G:C	4.7909e-07	-1.23722e-10	-1.26885	1.58822e-06	-1.23722e-10	-1.30642
44356385	chr19:44356385:A:G	5.20645e-06	0.01607	1.10085	1.40288e-05	0.0416185	0.830459
44357305	chr19:44357305:AACAGAGAAGCTTGCAAT:A	3.22427e-07	-1.23722e-10	-1.66486	1.10808e-06	-1.23722e-10	-1.66641
44357736	chr19:44357736:T:C	5.65331e-07	-1.12009	0.0167654	1.75961e-06	-1.12481	-0.0791353
44357928	chr19:44357928:T:C	2.39087e-06	-0.257922	0.596598	6.09998e-06	-0.301225	0.340473
44357935	chr19:44357935:G:A	4.45717e-07	-1.23722e-10	-1.34106	1.57671e-06	-1.23722e-10	-1.3137
44357967	chr19:44357967:A:G	3.61261e-07	-1.23722e-10	-1.55114	1.19198e-06	-1.23722e-10	-1.59342
44358406	chr19:44358406:A:G	9.72919e-07	-0.128794	-0.431644	2.96624e-06	-0.294015	-0.387729
44358409	chr19:44358409:A:G	3.23091e-07	-1.23722e-10	-1.6628	1.12581e-06	-1.23722e-10	-1.65053
44358605	chr19:44358605:A:G	5.90795e-06	1.24332	-6.7639e-10	1.73766e-05	1.08608	-6.7639e-10
44358666	chr19:44358666:A:T	7.00216e-07	-0.88935	-6.7639e-10	4.22215e-06	-0.328693	-6.7639e-10
44359051	chr19:44359051:T:C	4.45494e-07	-1.23722e-10	-1.34156	1.50373e-06	-1.23722e-10	-1.36109
44359278	chr19:44359278:T:C	3.69449e-07	-1.23722e-10	-1.52873	1.33847e-06	-1.23722e-10	-1.47751
44359439	chr19:44359439:C:T	6.35737e-07	-0.671801	-0.314152	1.33146e-06	-0.979497	-0.503263
44359787	chr19:44359787:C:G	5.96072e-07	0.152281	-1.20266	1.18149e-06	-0.301	-1.30126
44359979	chr19:44359979:A:G	5.18956e-07	-0.0496559	-1.13926	1.08515e-06	-0.474358	-1.21296
44359984	chr19:44359984:C:T	8.38728e-08	-1.40324	-1.6082	3.57062e-07	-1.2097	-1.58918
44359992	chr19:44359992:C:T	5.11823e-07	-1.23722e-10	-1.20276	1.68174e-06	-1.23722e-10	-1.24921
44360008	chr19:44360008:G:A	5.0829e-07	0.423109	-1.6328	1.278e-06	0.139064	-1.6628
44360113	chr19:44360113:G:A	3.8749e-07	-1.23722e-10	-1.48105	1.51269e-06	-1.23722e-10	-1.35515
44360180	chr19:44360180:T:C	6.14899e-07	-1.23722e-10	-1.01928	1.80338e-06	-1.23722e-10	-1.17938
44360195	chr19:44360195:G:T	3.619e-07	-1.23722e-10	-1.54937	1.32845e-06	-1.23722e-10	-1.48503
44360948	chr19:44360948:T:C	7.17809e-08	-1.60835	-1.55877	2.23029e-07	-1.61773	-1.65176
44361047	chr19:44361047:A:G	6.39565e-07	-1.23722e-10	-0.97995	2.27476e-06	-1.23722e-10	-0.947161
44361090	chr19:44361090:C:A	3.38399e-07	-1.23722e-10	-1.61651	1.11723e-06	-1.23722e-10	-1.65818
44361150	chr19:44361150:A:G	1.77913e-05	-0.31573	2.66146	2.89033e-05	-0.36833	1.96325
44361300	chr19:44361300:G:T	6.63332e-08	-1.60982	-1.63623	2.40658e-07	-1.61773	-1.57568
44361557	chr19:44361557:G:A	7.08718e-07	0.666605	-1.54389	1.69395e-06	0.371967	-1.61394
44361910	chr19:44361910:A:C	7.3241e-07	0.695657	-1.54006	1.74332e-06	0.398215	-1.61146
44361911	chr19:44361911:GTTTTTC:G	7.58117e-07	0.712438	-1.52234	1.79143e-06	0.413534	-1.59956
44361919	chr19:44361919:GAGC:G	7.26214e-07	0.686132	-1.53903	1.72895e-06	0.389259	-1.61078
44361924	chr19:44361924:G:T	7.70324e-07	0.740575	-1.5345	1.82451e-06	0.440025	-1.60775
44362249	chr19:44362249:A:G	2.93843e-06	-0.163039	0.707932	6.55138e-06	-0.218678	0.329315
44362258	chr19:44362258:G:A	3.26941e-07	-1.23722e-10	-1.65096	1.11164e-06	-1.23722e-10	-1.66321
44362788	chr19:44362788:A:G	8.83952e-08	-1.44038	-1.51854	2.74049e-07	-1.44063	-1.62286
44363142	chr19:44363142:T:C	6.81303e-08	-1.6169	-1.60241	2.52441e-07	-1.60308	-1.54253
44363144	chr19:44363144:T:C	3.20717e-07	-0.0643303	-1.60585	8.12173e-07	-0.316062	-1.66102
44363150	chr19:44363150:T:A	6.77334e-08	-1.61663	-1.60853	2.50516e-07	-1.60217	-1.5511
44363181	chr19:44363181:G:C	3.26452e-07	0.0130395	-1.6655	8.77982e-07	-0.243578	-1.65559
44363309	chr19:44363309:T:C	5.51672e-07	-1.23722e-10	-1.12779	1.61783e-06	-1.23722e-10	-1.28795
44363407	chr19:44363407:C:T	5.50618e-07	-1.23722e-10	-1.1297	1.61532e-06	-1.23722e-10	-1.2895
44363431	chr19:44363431:C:T	1.11573e-05	2.26755	-0.388439	1.99467e-05	1.54939	-0.325367
44363614	chr19:44363614:T:G	5.51727e-07	-1.23722e-10	-1.12768	1.61805e-06	-1.23722e-10	-1.28782
44363885	chr19:44363885:T:C	3.22529e-07	-1.23722e-10	-1.66455	1.11474e-06	-1.23722e-10	-1.66041
44364586	chr19:44364586:T:C	5.35866e-07	-1.23722e-10	-1.15685	1.57907e-06	-1.23722e-10	-1.3122
44364729	chr19:44364729:T:A	5.13541e-07	-1.23722e-10	-1.19941	1.74696e-06	-1.23722e-10	-1.21116
44364814	chr19:44364814:A:G	1.69753e-07	-0.826973	-1.47942	4.18707e-07	-1.11237	-1.52725
44364822	chr19:44364822:G:A	1.28543e-06	-0.281891	-6.7639e-10	4.36144e-06	-0.296235	-6.7639e-10
44364863	chr19:44364863:G:A	3.46134e-07	-1.23722e-10	-1.59391	1.13147e-06	-1.23722e-10	-1.64552
44364917	chr19:44364917:T:G	3.27853e-07	-1.23722e-10	-1.64817	1.11567e-06	-1.23722e-10	-1.65958
44365000	chr19:44365000:G:A	5.56881e-07	-1.23722e-10	-1.11839	1.62818e-06	-1.23722e-10	-1.28158
44365011	chr19:44365011:T:TG	3.21871e-07	-1.23722e-10	-1.66659	1.10805e-06	-1.23722e-10	-1.66644
44365015	chr19:44365015:C:T	2.04438e-06	-1.23722e-10	0.182114	5.95863e-06	-1.23722e-10	0.0158032
44365228	chr19:44365228:T:C	3.22308e-07	-1.23722e-10	-1.66523	1.11102e-06	-1.23722e-10	-1.66376
44365313	chr19:44365313:C:T	5.3396e-07	0.281804	-1.44222	1.2277e-06	0.00400007	-1.56789
44365336	chr19:44365336:T:G	6.47323e-08	-1.60397	-1.66651	2.32151e-07	-1.57355	-1.65586
44365373	chr19:44365373:T:C	6.41641e-08	-1.6151	-1.66419	2.30941e-07	-1.59766	-1.63697
44365479	chr19:44365479:TA:T	3.49757e-07	-1.23722e-10	-1.5835	1.39797e-06	-1.23722e-10	-1.43402
44365553	chr19:44365553:A:G	6.4892e-08	-1.60194	-1.66607	2.33483e-07	-1.57005	-1.65363
44365680	chr19:44365680:C:A	3.39617e-07	-1.23722e-10	-1.61292	1.21376e-06	-1.23722e-10	-1.57532
44366272	chr19:44366272:G:C	5.13633e-07	-1.23722e-10	-1.19923	1.74525e-06	-1.23722e-10	-1.21214
44366612	chr19:44366612:G:C	1.41473e-07	-0.869006	-1.61962	3.59971e-07	-1.14757	-1.6432
44366867	chr19:44366867:C:T	2.2671e-07	-0.40343	-1.61364	6.57593e-07	-0.561452	-1.62676
44366908	chr19:44366908:T:G	1.51385e-06	1.18882	-1.30715	2.4608e-06	0.459898	-1.32845
44367013	chr19:44367013:G:A	4.13358e-07	0.197901	-1.61432	1.03924e-06	-0.0762258	-1.65432
44367127	chr19:44367127:C:T	2.21736e-07	-0.496758	-1.54249	6.41135e-07	-0.649717	-1.56384
44367214	chr19:44367214:T:C	1.46634e-06	1.17992	-1.33014	2.39173e-06	0.452519	-1.34954
44367453	chr19:44367453:T:C	2.23254e-07	-0.430743	-1.60169	6.46833e-07	-0.586417	-1.61829
44367560	chr19:44367560:T:C	8.11951e-07	-1.23722e-10	-0.741299	2.80843e-06	-1.23722e-10	-0.736412
44367577	chr19:44367577:T:G	2.85858e-07	-0.384825	-1.40042	8.27965e-07	-0.542557	-1.41527
44367585	chr19:44367585:A:G	2.18471e-07	-0.442228	-1.61186	6.35189e-07	-0.597151	-1.62572
44367587	chr19:44367587:T:C	2.18722e-07	-0.44271	-1.61023	6.35616e-07	-0.597731	-1.62447
44367594	chr19:44367594:G:C	2.10929e-07	-0.484267	-1.60495	6.14233e-07	-0.636217	-1.6202
44367667	chr19:44367667:T:C	7.25037e-08	-1.58748	-1.56962	2.49065e-07	-1.5943	-1.56478
44367716	chr19:44367716:C:T	2.31375e-07	-0.386721	-1.60998	6.69875e-07	-0.545631	-1.62407
44367968	chr19:44367968:T:C	2.41592e-07	-0.343625	-1.60986	6.97581e-07	-0.505461	-1.62371
44368358	chr19:44368358:C:T	2.52762e-07	-0.494419	-1.41387	8.06335e-07	-0.637778	-1.34652
44368466	chr19:44368466:TAAAG:T	3.98e-07	0.164182	-1.61847	1.00503e-06	-0.107928	-1.65609
44368521	chr19:44368521:T:C	3.4402e-07	-1.23722e-10	-1.60004	1.17823e-06	-1.23722e-10	-1.60502
44368585	chr19:44368585:A:G	3.226e-07	-1.23722e-10	-1.66432	1.10999e-06	-1.23722e-10	-1.66469
44368591	chr19:44368591:A:G	2.03572e-07	-1.61576	-0.508953	5.9317e-07	-1.57497	-0.716337
44368610	chr19:44368610:C:T	3.86121e-07	0.138509	-1.6231	9.79479e-07	-0.131558	-1.65821
44368676	chr19:44368676:C:T	4.09367e-07	0.202852	-1.62898	1.03653e-06	-0.0724336	-1.66072
44368853	chr19:44368853:A:C	3.32271e-07	-0.00154411	-1.63324	8.59173e-07	-0.258644	-1.66218
44368988	chr19:44368988:A:G	3.72924e-07	0.124667	-1.64403	9.60671e-07	-0.143287	-1.66587
44369005	chr19:44369005:T:G	2.50666e-07	-0.435397	-1.48122	7.76688e-07	-0.581284	-1.44047
44369069	chr19:44369069:T:C	3.21853e-07	-1.23722e-10	-1.66664	1.1085e-06	-1.23722e-10	-1.66603
44369178	chr19:44369178:A:G	3.54867e-07	0.0615419	-1.63054	9.11307e-07	-0.200795	-1.66112
44369214	chr19:44369214:T:C	5.05853e-07	-1.23722e-10	-1.21449	1.71623e-06	-1.23722e-10	-1.22891
44369319	chr19:44369319:C:T	3.9115e-07	0.156201	-1.62785	9.92648e-07	-0.116173	-1.66024
44369372	chr19:44369372:G:T	4.11805e-07	0.200465	-1.62065	1.03603e-06	-0.0765799	-1.65706
44369802	chr19:44369802:C:T	7.38955e-08	-1.59824	-1.53985	2.96814e-07	-1.59684	-1.38685
44369958	chr19:44369958:A:G	3.21872e-07	-1.23722e-10	-1.66659	1.10871e-06	-1.23722e-10	-1.66584
44370035	chr19:44370035:T:C	8.43305e-08	-1.58592	-1.42007	2.5315e-07	-1.58488	-1.55793
44370177	chr19:44370177:T:C	3.23371e-07	-1.23722e-10	-1.66194	1.12839e-06	-1.23722e-10	-1.64825
44370295	chr19:44370295:G:C	8.24744e-08	-1.58381	-1.44444	2.49723e-07	-1.58272	-1.57373
44370357	chr19:44370357:A:C	5.1149e-07	-1.23722e-10	-1.20341	1.73503e-06	-1.23722e-10	-1.21802
44370726	chr19:44370726:T:C	6.53638e-07	-0.958185	-6.7639e-10	2.23611e-06	-0.964299	-6.7639e-10
44371013	chr19:44371013:T:A	3.41146e-07	-1.60843	-6.7639e-10	1.16506e-06	-1.61627	-6.7639e-10
44371099	chr19:44371099:G:A	3.77899e-07	-1.23722e-10	-1.50611	1.38556e-06	-1.23722e-10	-1.44293
44371157	chr19:44371157:G:A	8.54974e-08	-1.58152	-1.41074	2.55964e-07	-1.58042	-1.55134
44371645	chr19:44371645:G:A	2.85633e-07	-0.346136	-1.43989	1.20507e-06	-0.17199	-1.41051
44371828	chr19:44371828:T:C	7.49439e-08	-1.57306	-1.55094	2.97534e-07	-1.57135	-1.40991
44371829	chr19:44371829:G:A	7.48348e-08	-1.57278	-1.55267	2.96629e-07	-1.57126	-1.41305
44371999	chr19:44371999:A:G	8.19164e-07	-1.23722e-10	-0.732455	2.83188e-06	-1.23722e-10	-0.728097
44372065	chr19:44372065:G:C	3.57537e-07	-1.23722e-10	-1.5615	1.2826e-06	-1.23722e-10	-1.52015
44372489	chr19:44372489:T:G	3.2345e-07	-1.23722e-10	-1.66169	1.11272e-06	-1.23722e-10	-1.66223
44372732	chr19:44372732:T:C	4.01389e-07	0.218153	-1.66396	1.04637e-06	-0.0588857	-1.66483
44372761	chr19:44372761:A:G	3.95453e-07	-1.23722e-10	-1.46071	1.45711e-06	-1.23722e-10	-1.39258
44372820	chr19:44372820:A:T	4.09302e-07	-1.23722e-10	-1.42629	1.62427e-06	-1.23722e-10	-1.28398
44372859	chr19:44372859:G:C	1.14135e-07	-1.61725	-1.08611	4.24988e-07	-1.5174	-1.10733
44372930	chr19:44372930:A:T	3.85485e-07	-1.23722e-10	-1.48624	1.51414e-06	-1.23722e-10	-1.35419
44372938	chr19:44372938:G:A	3.96232e-07	-1.23722e-10	-1.45874	1.5643e-06	-1.23722e-10	-1.3216
44373025	chr19:44373025:G:A	8.0716e-08	-1.6012	-1.4486	2.45478e-07	-1.60039	-1.5732
44373048	chr19:44373048:T:C	3.95253e-07	-1.23722e-10	-1.46121	1.55845e-06	-1.23722e-10	-1.32534
44373241	chr19:44373241:T:C	1.53008e-06	1.20636	-1.31402	2.47621e-06	0.472651	-1.33496
44373741	chr19:44373741:T:C	3.95647e-07	-1.23722e-10	-1.46022	1.45784e-06	-1.23722e-10	-1.39208
44373797	chr19:44373797:G:A	3.23662e-07	-1.23722e-10	-1.66104	1.13534e-06	-1.23722e-10	-1.64211
44373826	chr19:44373826:A:G	4.0152e-07	-1.23722e-10	-1.44548	1.59073e-06	-1.23722e-10	-1.30484
44373942	chr19:44373942:C:A	3.90851e-07	-1.23722e-10	-1.47241	1.53529e-06	-1.23722e-10	-1.34032
44373976	chr19:44373976:A:G	3.90851e-07	-1.23722e-10	-1.47241	1.53529e-06	-1.23722e-10	-1.34032
44374009	chr19:44374009:C:T	3.37897e-07	-1.23722e-10	-1.618	1.15872e-06	-1.23722e-10	-1.62172
44374059	chr19:44374059:G:A	3.23059e-07	-1.23722e-10	-1.6629	1.12454e-06	-1.23722e-10	-1.65167
44374139	chr19:44374139:G:A	4.52857e-07	0.309303	-1.63447	1.14248e-06	0.0231703	-1.65901
44374308	chr19:44374308:G:T	9.39969e-06	-0.46389	2.17158	1.59514e-05	-0.514299	1.51481
44374318	chr19:44374318:G:T	4.91101e-07	0.421148	-1.66524	1.25235e-06	0.1205	-1.66452
44374367	chr19:44374367:T:C	1.19812e-07	-1.60045	-1.05436	4.10773e-07	-1.59148	-1.06727
44374881	chr19:44374881:T:C	8.47514e-08	-1.54101	-1.46	2.45592e-07	-1.61466	-1.55846
44374889	chr19:44374889:T:A	1.00843e-06	-1.23722e-10	-0.524588	2.47851e-06	-1.23722e-10	-0.861379
44375060	chr19:44375060:A:G	3.39295e-07	-1.23722e-10	-1.61387	1.16271e-06	-1.23722e-10	-1.61828
44375592	chr19:44375592:C:T	1.08838e-05	-0.591196	2.44549	1.78767e-05	-0.63957	1.75403
44375889	chr19:44375889:A:G	6.48047e-08	-1.60546	-1.6639	2.25364e-07	-1.60499	-1.65409
44376055	chr19:44376055:T:C	1.08927e-07	-1.0849	-1.66516	2.91622e-07	-1.34067	-1.66067
44376110	chr19:44376110:T:A	3.24956e-07	-1.23722e-10	-1.65705	1.10916e-06	-1.23722e-10	-1.66543
44376201	chr19:44376201:T:C	1.06343e-07	-1.10776	-1.66631	2.87993e-07	-1.35641	-1.65744
44376309	chr19:44376309:C:T	3.26944e-07	-1.23722e-10	-1.65095	1.11085e-06	-1.23722e-10	-1.66392
44376390	chr19:44376390:T:C	3.33717e-07	-1.23722e-10	-1.63044	1.16358e-06	-1.23722e-10	-1.61754
44376498	chr19:44376498:A:G	1.27014e-07	-1.03856	-1.55788	3.31332e-07	-1.30001	-1.57366
44377777	chr19:44377777:T:C	3.37206e-07	-1.23722e-10	-1.62004	1.15547e-06	-1.23722e-10	-1.62453
44377841	chr19:44377841:A:G	4.95755e-07	-1.23722e-10	-1.23466	1.60481e-06	-1.23722e-10	-1.29603
44378105	chr19:44378105:A:G	3.44107e-07	-1.23722e-10	-1.59978	1.28731e-06	-1.23722e-10	-1.51649
44378110	chr19:44378110:C:T	3.39817e-06	0.690255	-6.7639e-10	6.61627e-06	0.120494	-6.7639e-10
44378293	chr19:44378293:T:G	9.15558e-06	-1.23722e-10	1.68138	2.90226e-05	-1.23722e-10	1.59904
44378343	chr19:44378343:A:T	1.50528e-06	-1.23722e-10	-0.124006	4.47251e-06	-1.23722e-10	-0.271089
44378386	chr19:44378386:T:C	5.96405e-06	-0.585408	1.83817	1.03923e-05	-0.633945	1.20597
44378440	chr19:44378440:G:C	4.01162e-07	-1.23722e-10	-1.44637	1.29529e-06	-1.23722e-10	-1.5103
44378540	chr19:44378540:G:A	4.60124e-07	0.342043	-1.65128	1.17257e-06	0.0565879	-1.66643
44378609	chr19:44378609:G:A	6.47141e-06	-0.593354	1.92777	1.11945e-05	-0.640751	1.28714
44378811	chr19:44378811:A:G	3.89236e-07	-1.23722e-10	-1.47655	1.51701e-06	-1.23722e-10	-1.35229
44378947	chr19:44378947:G:A	3.2797e-07	-1.23722e-10	-1.64782	1.13632e-06	-1.23722e-10	-1.64124
44379143	chr19:44379143:T:C	3.70378e-07	0.137679	-1.66389	9.74214e-07	-0.130955	-1.66421
44379387	chr19:44379387:T:C	1.1609e-07	-1.13309	-1.55328	3.11961e-07	-1.37068	-1.56323
44379636	chr19:44379636:T:A	7.94905e-08	-1.60988	-1.45522	2.42313e-07	-1.60866	-1.5779
44379654	chr19:44379654:C:A	3.5695e-07	0.103489	-1.66663	9.46262e-07	-0.167679	-1.6566
44380004	chr19:44380004:C:T	3.53066e-07	-1.23722e-10	-1.57408	1.19747e-06	-1.23722e-10	-1.58882
44380039	chr19:44380039:G:A	5.09325e-07	-1.23722e-10	-1.20765	1.903e-06	-1.23722e-10	-1.12561
44380117	chr19:44380117:T:C	3.77877e-07	-1.23722e-10	-1.50617	1.16971e-06	-1.23722e-10	-1.61229
44380216	chr19:44380216:T:C	2.46867e-06	-1.23722e-10	0.370697	6.42836e-06	-1.23722e-10	0.0916823
44380262	chr19:44380262:G:A	3.23042e-07	-1.23722e-10	-1.66296	1.12847e-06	-1.23722e-10	-1.64817
44380292	chr19:44380292:A:G	6.54018e-08	-1.59456	-1.66563	2.58133e-07	-1.45657	-1.66674
44380321	chr19:44380321:A:G	3.33814e-07	-1.23722e-10	-1.63016	1.16137e-06	-1.23722e-10	-1.61944
44380394	chr19:44380394:AAAAAAAAAAAG:A	1.13107e-06	-1.23722e-10	-0.409822	3.88286e-06	-1.23722e-10	-0.412466
44380600	chr19:44380600:T:C	4.27306e-07	-0.507652	-0.875585	1.13626e-06	-0.646753	-0.994544
44380943	chr19:44380943:A:G	3.31218e-07	-1.23722e-10	-1.63796	1.1687e-06	-1.23722e-10	-1.61315
44380983	chr19:44380983:T:C	1.776e-05	1.66447	0.679491	1.59552e-05	0.886208	0.114536
44381225	chr19:44381225:C:G	1.36949e-06	1.08711	-1.30566	2.03141e-06	0.390079	-1.45039
44381529	chr19:44381529:T:C	3.21833e-07	-1.23722e-10	-1.66671	1.10784e-06	-1.23722e-10	-1.66662
44381709	chr19:44381709:C:CT	3.21827e-07	-1.23722e-10	-1.66673	1.10788e-06	-1.23722e-10	-1.66659
44381769	chr19:44381769:T:C	3.24986e-07	-1.23722e-10	-1.65696	1.11352e-06	-1.23722e-10	-1.66151
44381777	chr19:44381777:G:A	1.71218e-06	-1.23722e-10	0.0047848	4.71313e-06	-1.23722e-10	-0.218687
44382054	chr19:44382054:A:G	3.22108e-07	-1.23722e-10	-1.66585	1.10985e-06	-1.23722e-10	-1.66481
44382113	chr19:44382113:AC:A	2.60861e-06	-1.23722e-10	0.425835	8.08255e-06	-1.23722e-10	0.32067
44382183	chr19:44382183:G:A	3.21817e-07	-1.23722e-10	-1.66675	1.11175e-06	-1.23722e-10	-1.6631
44382219	chr19:44382219:T:C	3.41329e-07	-1.23722e-10	-1.60789	1.19915e-06	-1.23722e-10	-1.58743
44382238	chr19:44382238:A:G	6.69207e-08	-1.57051	-1.66672	2.19894e-07	-1.61755	-1.6661
44382355	chr19:44382355:G:A	6.28631e-07	-1.23722e-10	-0.997194	1.88963e-06	-1.23722e-10	-1.13266
44382455	chr19:44382455:T:C	5.54134e-07	-1.12333	-6.7639e-10	1.83868e-06	-1.15999	-6.7639e-10
44382483	chr19:44382483:A:G	5.18506e-07	-1.61776	0.427969	1.29608e-06	-1.61756	0.107873
44382606	chr19:44382606:AG:A	4.72493e-07	-1.23722e-10	-1.28272	1.46526e-06	-1.23722e-10	-1.387
44382613	chr19:44382613:G:A	5.54779e-07	-1.23722e-10	-1.12217	1.63567e-06	-1.23722e-10	-1.27698
44382646	chr19:44382646:C:T	4.1303e-07	-1.23722e-10	-1.41722	1.33395e-06	-1.23722e-10	-1.48089
44382895	chr19:44382895:T:C	4.22981e-07	-1.23722e-10	-1.39341	1.30367e-06	-1.23722e-10	-1.50385
44382960	chr19:44382960:C:T	5.12266e-07	-1.23722e-10	-1.20189	1.36853e-06	-1.23722e-10	-1.4553
44383003	chr19:44383003:T:A	1.88404e-06	0.100433	-6.7639e-10	6.3541e-06	0.0800625	-6.7639e-10
44383124	chr19:44383124:G:C	3.27376e-07	-1.23722e-10	-1.64963	1.11045e-06	-1.23722e-10	-1.66427
44383241	chr19:44383241:G:C	3.26322e-07	-1.23722e-10	-1.65285	1.12663e-06	-1.23722e-10	-1.64981
44383363	chr19:44383363:C:T	6.71435e-08	-1.57814	-1.65577	2.21759e-07	-1.61354	-1.66166
44384013	chr19:44384013:A:G	8.93503e-07	-1.23722e-10	-0.645589	2.12987e-06	-1.23722e-10	-1.01298
44384114	chr19:44384114:T:C	3.32937e-07	-1.23722e-10	-1.63279	1.12885e-06	-1.23722e-10	-1.64784
44384860	chr19:44384860:C:T	3.25811e-07	-1.23722e-10	-1.65442	1.10883e-06	-1.23722e-10	-1.66573
44385498	chr19:44385498:A:G	3.28599e-07	-1.61743	-0.0284694	8.67798e-07	-1.61519	-0.295646
44385952	chr19:44385952:C:T	3.22487e-07	-1.23722e-10	-1.66468	1.11637e-06	-1.23722e-10	-1.65895
44386021	chr19:44386021:C:T	5.37824e-07	-1.23722e-10	-1.15321	2.31805e-06	-1.23722e-10	-0.92831
44386038	chr19:44386038:A:C	3.71526e-07	-1.23722e-10	-1.52312	1.38936e-06	-1.23722e-10	-1.4402
44386407	chr19:44386407:A:T	3.47495e-07	-1.23722e-10	-1.58999	1.20032e-06	-1.23722e-10	-1.58645
44386446	chr19:44386446:A:C	3.68211e-07	-1.23722e-10	-1.53208	1.31152e-06	-1.23722e-10	-1.49785
44386512	chr19:44386512:A:G	4.28452e-07	-1.23722e-10	-1.38056	1.66107e-06	-1.23722e-10	-1.26157
44386535	chr19:44386535:G:A	1.06091e-07	-1.54955	-1.22689	3.62706e-07	-1.5344	-1.2488
44386639	chr19:44386639:C:T	1.19807e-07	-1.61645	-1.03841	4.3032e-07	-1.61486	-0.997403
44386655	chr19:44386655:G:A	8.08095e-08	-1.60791	-1.44074	2.52894e-07	-1.602	-1.54183
44386679	chr19:44386679:G:A	4.25729e-07	-1.23722e-10	-1.38694	1.31298e-06	-1.23722e-10	-1.49674
44387392	chr19:44387392:T:C	1.6474e-07	-1.33214	-1.00423	4.67603e-07	-1.23227	-1.2969
44387573	chr19:44387573:C:T	6.06984e-07	-1.23722e-10	-1.03224	2.36274e-06	-1.23722e-10	-0.909217
44387586	chr19:44387586:T:C	3.38458e-07	-1.23722e-10	-1.61634	1.14255e-06	-1.23722e-10	-1.63577
44387676	chr19:44387676:C:T	7.46082e-07	-1.23722e-10	-0.825903	2.42021e-06	-1.23722e-10	-0.885184
44387688	chr19:44387688:C:T	6.39262e-07	-1.23722e-10	-0.980424	2.23237e-06	-1.23722e-10	-0.965974
44387774	chr19:44387774:G:A	4.59678e-07	-1.23722e-10	-1.31021	1.33555e-06	-1.23722e-10	-1.47969
44388148	chr19:44388148:C:T	6.06593e-07	-1.23722e-10	-1.03288	2.12183e-06	-1.23722e-10	-1.01676
44388149	chr19:44388149:A:G	6.05839e-07	-1.23722e-10	-1.03412	2.11931e-06	-1.23722e-10	-1.01795
44388169	chr19:44388169:T:C	5.98922e-07	-1.23722e-10	-1.04561	2.09548e-06	-1.23722e-10	-1.02926
44388171	chr19:44388171:T:A	1.43168e-06	-1.23722e-10	-0.174135	3.02173e-06	-1.23722e-10	-0.663207
44388201	chr19:44388201:G:C	3.58535e-07	-1.23722e-10	-1.55871	1.2323e-06	-1.23722e-10	-1.56015
44388212	chr19:44388212:G:A	3.4316e-07	-1.23722e-10	-1.60254	1.1818e-06	-1.23722e-10	-1.602
44388404	chr19:44388404:AT:A	1.38233e-07	-1.58782	-0.92398	3.71654e-07	-1.59072	-1.16811
44388460	chr19:44388460:T:C	3.28878e-07	-1.23722e-10	-1.64505	1.11114e-06	-1.23722e-10	-1.66366
44388525	chr19:44388525:T:C	2.16657e-06	-1.23722e-10	0.24016	4.57366e-06	-1.23722e-10	-0.248724
44388538	chr19:44388538:T:C	6.22896e-07	-1.23722e-10	-1.00636	1.55021e-06	-1.23722e-10	-1.33065
44388613	chr19:44388613:T:A	3.3861e-07	-1.23722e-10	-1.61589	1.19075e-06	-1.23722e-10	-1.59446
44388849	chr19:44388849:AC:A	1.21171e-07	-1.13308	-1.51046	5.23874e-07	-0.827225	-1.58832
44389360	chr19:44389360:G:T	4.07146e-07	-1.23722e-10	-1.43157	1.22673e-06	-1.23722e-10	-1.56468
44389461	chr19:44389461:A:G	3.58318e-07	-1.23722e-10	-1.55932	1.24572e-06	-1.23722e-10	-1.54932
44389488	chr19:44389488:A:G	7.97195e-07	-1.23722e-10	-0.75964	2.57237e-06	-1.23722e-10	-0.824209
44389596	chr19:44389596:C:T	4.88117e-06	-1.23722e-10	1.0524	9.86705e-06	-1.23722e-10	0.520163
44389704	chr19:44389704:T:C	2.31823e-06	-1.23722e-10	0.307821	4.67557e-06	-1.23722e-10	-0.226686
44389828	chr19:44389828:G:A	4.56887e-07	-1.23722e-10	-1.3163	1.64879e-06	-1.23722e-10	-1.26899
44389855	chr19:44389855:T:G	4.07059e-07	-1.23722e-10	-1.43178	1.24623e-06	-1.23722e-10	-1.54892
44389907	chr19:44389907:G:T	9.62445e-07	-0.571262	-6.7639e-10	2.67515e-06	-0.785032	-6.7639e-10
44389939	chr19:44389939:G:T	4.38764e-06	-1.23722e-10	0.945808	9.00372e-06	-1.23722e-10	0.4286
44390001	chr19:44390001:A:G	4.40046e-06	-1.23722e-10	0.948727	9.01982e-06	-1.23722e-10	0.430387
44390200	chr19:44390200:T:TG	4.49633e-06	-1.23722e-10	0.970278	9.20466e-06	-1.23722e-10	0.450672
44390438	chr19:44390438:C:T	4.79327e-07	-1.23722e-10	-1.26836	1.31459e-06	-1.23722e-10	-1.49551
44390461	chr19:44390461:C:G	4.81073e-06	-1.23722e-10	1.03787	9.78416e-06	-1.23722e-10	0.511727
44390599	chr19:44390599:C:A	6.656e-07	-1.23722e-10	-0.94005	2.6145e-06	-1.23722e-10	-0.807967
44390634	chr19:44390634:G:A	3.48994e-07	-1.23722e-10	-1.58568	1.25429e-06	-1.23722e-10	-1.54247
44390655	chr19:44390655:T:C	3.22333e-07	-1.23722e-10	-1.66515	1.1077e-06	-1.23722e-10	-1.66675
44390735	chr19:44390735:G:A	3.88791e-07	-1.23722e-10	-1.4777	1.55353e-06	-1.23722e-10	-1.32851
44390983	chr19:44390983:A:G	3.0548e-06	-1.23722e-10	0.583732	6.76454e-06	-1.23722e-10	0.142656
44391156	chr19:44391156:A:AT	3.71523e-07	-1.23722e-10	-1.52313	1.28275e-06	-1.23722e-10	-1.52003
44391157	chr19:44391157:A:T	4.68437e-07	-1.29134	-6.7639e-10	2.08924e-06	-1.03224	-6.7639e-10
44391210	chr19:44391210:T:A	5.08329e-07	-1.23722e-10	-1.20961	1.41981e-06	-1.23722e-10	-1.41851
44391218	chr19:44391218:G:T	4.10895e-07	-1.23722e-10	-1.4224	1.45892e-06	-1.23722e-10	-1.39134
44391236	chr19:44391236:T:C	4.67575e-07	-1.23722e-10	-1.29318	1.37789e-06	-1.23722e-10	-1.44848
44391260	chr19:44391260:G:A	3.97866e-07	-1.23722e-10	-1.45462	1.24018e-06	-1.23722e-10	-1.55378
44391272	chr19:44391272:G:A	4.12345e-07	-1.23722e-10	-1.41888	1.28538e-06	-1.23722e-10	-1.51799
44391842	chr19:44391842:T:A	1.00246e-05	-1.23722e-10	1.77206	2.09269e-05	-1.23722e-10	1.272
44391976	chr19:44391976:T:C	3.38601e-07	-1.23722e-10	-1.61592	1.20934e-06	-1.23722e-10	-1.57896
44392012	chr19:44392012:A:G	6.71889e-06	-1.23722e-10	1.37194	1.49247e-05	-1.23722e-10	0.933977
44392075	chr19:44392075:T:C	1.05259e-07	-1.59155	-1.19277	3.77242e-07	-1.58706	-1.15684
44392261	chr19:44392261:G:A	3.65504e-07	-1.23722e-10	-1.53946	1.21329e-06	-1.23722e-10	-1.57571
44392285	chr19:44392285:T:C	3.50353e-07	-1.23722e-10	-1.5818	1.22587e-06	-1.23722e-10	-1.56539
44392389	chr19:44392389:G:T	3.65594e-07	-1.23722e-10	-1.53922	1.21345e-06	-1.23722e-10	-1.57557
44392576	chr19:44392576:A:G	4.57049e-07	-1.31595	-6.7639e-10	1.436e-06	-1.40718	-6.7639e-10
44392693	chr19:44392693:A:G	6.13027e-06	-1.23722e-10	1.28025	1.38108e-05	-1.23722e-10	0.856411
44392932	chr19:44392932:C:A	3.69789e-07	-1.23722e-10	-1.52781	1.2933e-06	-1.23722e-10	-1.51184
44393415	chr19:44393415:G:A	1.21417e-07	-1.57863	-1.06288	4.36531e-07	-1.57269	-1.02524
44393416	chr19:44393416:C:A	1.21465e-07	-1.57823	-1.06288	4.36719e-07	-1.57226	-1.02524
44393593	chr19:44393593:G:A	1.23105e-07	-1.5782	-1.0495	4.42713e-07	-1.57222	-1.01165
44393634	chr19:44393634:G:A	6.67069e-08	-1.61776	-1.62267	2.52827e-07	-1.56621	-1.57788
44393690	chr19:44393690:C:G	4.21021e-07	-1.23722e-10	-1.39806	1.60724e-06	-1.23722e-10	-1.29452
44393737	chr19:44393737:G:A	6.32538e-06	-1.23722e-10	1.31159	1.4268e-05	-1.23722e-10	0.888982
44393853	chr19:44393853:G:A	7.47381e-08	-1.48301	-1.64373	2.34696e-07	-1.56543	-1.65307
44394025	chr19:44394025:G:A	5.83561e-06	-1.23722e-10	1.231	1.32078e-05	-1.23722e-10	0.811768
44394357	chr19:44394357:C:T	9.2292e-07	-1.23722e-10	-0.613195	2.87227e-06	-1.23722e-10	-0.713934
44394499	chr19:44394499:T:C	5.69529e-06	-1.23722e-10	1.20666	1.29063e-05	-1.23722e-10	0.78868
44394979	chr19:44394979:A:G	6.00542e-06	-1.23722e-10	1.25968	1.35446e-05	-1.23722e-10	0.836952
44395155	chr19:44395155:A:G	4.51125e-06	-1.23722e-10	0.973591	1.05578e-05	-1.23722e-10	0.587826
44395383	chr19:44395383:T:C	6.13249e-06	-1.23722e-10	1.28062	1.3836e-05	-1.23722e-10	0.858236
44395657	chr19:44395657:C:T	6.1684e-06	-1.23722e-10	1.28646	1.38855e-05	-1.23722e-10	0.861808
44395730	chr19:44395730:T:C	5.28538e-07	-1.23722e-10	-1.17062	1.85094e-06	-1.23722e-10	-1.15334
44395755	chr19:44395755:A:G	5.98844e-06	-1.23722e-10	1.25685	1.35103e-05	-1.23722e-10	0.834416
44395846	chr19:44395846:C:T	6.26121e-06	-1.23722e-10	1.30139	1.40929e-05	-1.23722e-10	0.876632
44395871	chr19:44395871:A:C	6.29666e-06	-1.23722e-10	1.30704	1.41367e-05	-1.23722e-10	0.879735
44395951	chr19:44395951:A:G	1.02474e-07	-1.44413	-1.367	2.84641e-07	-1.54152	-1.48404
44396013	chr19:44396013:T:C	3.79626e-07	-1.23722e-10	-1.50155	1.32865e-06	-1.23722e-10	-1.48487
44396210	chr19:44396210:AGAAAAAAACT:A	3.29407e-07	-1.23722e-10	-1.64344	1.11215e-06	-1.23722e-10	-1.66274
44396481	chr19:44396481:A:C	1.09742e-07	-1.15026	-1.59235	3.99799e-07	-1.09709	-1.58875
44396490	chr19:44396490:A:G	4.06114e-07	-1.4341	-6.7639e-10	1.29447e-06	-1.51093	-6.7639e-10
44396564	chr19:44396564:G:T	1.00497e-07	-1.4236	-1.40701	2.79384e-07	-1.52796	-1.51625
44396811	chr19:44396811:T:C	4.51762e-07	-1.23722e-10	-1.32758	1.60271e-06	-1.23722e-10	-1.29734
44396816	chr19:44396816:G:T	4.02329e-07	-1.23722e-10	-1.44347	1.41677e-06	-1.23722e-10	-1.42066
44396819	chr19:44396819:G:A	4.05071e-07	-1.23722e-10	-1.43668	1.42889e-06	-1.23722e-10	-1.41214
44396825	chr19:44396825:C:G	3.1773e-06	-1.23722e-10	0.62305	7.30375e-06	-1.23722e-10	0.21935
44396891	chr19:44396891:T:C	7.69762e-06	-1.23722e-10	1.50793	1.65045e-05	-1.23722e-10	1.03459
44396941	chr19:44396941:T:C	7.81979e-07	-1.23722e-10	-0.77891	2.72828e-06	-1.23722e-10	-0.765367
44397076	chr19:44397076:A:G	8.87278e-07	-1.23722e-10	-0.65258	2.54171e-06	-1.23722e-10	-0.836203
44397109	chr19:44397109:C:T	4.83816e-07	-1.23722e-10	-1.25903	1.72664e-06	-1.23722e-10	-1.22286
44397361	chr19:44397361:G:A	5.91419e-06	-1.23722e-10	1.24437	1.30941e-05	-1.23722e-10	0.803124
44397392	chr19:44397392:G:A	2.38599e-06	-1.23722e-10	0.336632	6.17242e-06	-1.23722e-10	0.0510536
44397539	chr19:44397539:A:G	3.67507e-07	-1.23722e-10	-1.534	1.21887e-06	-1.23722e-10	-1.57111
44397572	chr19:44397572:A:C	6.11788e-06	-1.23722e-10	1.27823	1.3798e-05	-1.23722e-10	0.855488
44397585	chr19:44397585:A:G	3.59594e-06	-1.23722e-10	0.746822	6.33727e-06	-1.23722e-10	0.0774101
44397624	chr19:44397624:C:T	2.9393e-07	-1.37014	-0.387261	1.27318e-06	-1.32614	-0.201377
44397727	chr19:44397727:A:G	1.11895e-07	-1.09879	-1.62439	4.08104e-07	-1.04271	-1.62257
44397779	chr19:44397779:G:A	1.02808e-07	-1.44266	-1.36521	2.85338e-07	-1.54049	-1.48263
44397841	chr19:44397841:G:A	5.99363e-06	-1.23722e-10	1.25771	1.06711e-05	-1.23722e-10	0.598501
44397865	chr19:44397865:C:G	1.08023e-06	-1.52004	1.06423	1.9651e-06	-1.52019	0.426696
44398024	chr19:44398024:A:G	5.99475e-06	-1.23722e-10	1.2579	1.06878e-05	-1.23722e-10	0.600066
44398116	chr19:44398116:A:C	1.03872e-06	-1.23722e-10	-0.494995	2.89985e-06	-1.23722e-10	-0.704379
44398162	chr19:44398162:A:G	1.01152e-06	-1.23722e-10	-0.521527	2.76584e-06	-1.23722e-10	-0.751695
44398299	chr19:44398299:A:C	5.20601e-06	-1.23722e-10	1.11683	9.45986e-06	-1.23722e-10	0.47802
44398428	chr19:44398428:C:T	1.09437e-06	-1.23722e-10	-0.442807	3.03888e-06	-1.23722e-10	-0.65755
44398627	chr19:44398627:G:A	3.63707e-07	-1.23722e-10	-1.54439	1.20833e-06	-1.23722e-10	-1.57979
44398644	chr19:44398644:GC:G	4.01978e-07	-1.23722e-10	-1.44434	1.52364e-06	-1.23722e-10	-1.34793
44398654	chr19:44398654:T:C	6.04123e-06	-1.23722e-10	1.26562	1.07499e-05	-1.23722e-10	0.605855
44398734	chr19:44398734:G:C	5.43673e-07	-1.23722e-10	-1.14239	1.90478e-06	-1.23722e-10	-1.12467
44398826	chr19:44398826:T:G	5.49132e-06	-1.23722e-10	1.17019	9.89192e-06	-1.23722e-10	0.52268
44398849	chr19:44398849:T:C	5.46363e-06	-1.23722e-10	1.16513	9.88089e-06	-1.23722e-10	0.521565
44398994	chr19:44398994:T:A	8.81762e-07	-1.39088	0.732062	1.69676e-06	-1.38897	0.148657
44399322	chr19:44399322:G:A	8.34626e-06	-1.23722e-10	1.58883	1.56579e-05	-1.23722e-10	0.981939
44399348	chr19:44399348:G:A	4.40109e-06	-1.23722e-10	0.948868	8.16858e-06	-1.23722e-10	0.331257
44399615	chr19:44399615:A:G	4.74521e-06	-1.23722e-10	1.02415	8.64609e-06	-1.23722e-10	0.388069
44399717	chr19:44399717:G:C	3.87689e-07	-1.23722e-10	-1.48054	1.31412e-06	-1.23722e-10	-1.49587
44399750	chr19:44399750:A:G	4.95679e-06	-1.23722e-10	1.06778	9.06382e-06	-1.23722e-10	0.435252
44399792	chr19:44399792:G:C	6.44386e-07	-0.97244	-6.7639e-10	1.99322e-06	-1.07929	-6.7639e-10
44399980	chr19:44399980:CAG:C	7.32491e-07	-1.23722e-10	-0.844288	2.47919e-06	-1.23722e-10	-0.861105
44400517	chr19:44400517:A:C	1.04117e-07	-1.17815	-1.61708	3.82236e-07	-1.12603	-1.60473
44400653	chr19:44400653:C:T	3.51897e-07	-1.23722e-10	-1.5774	1.27723e-06	-1.23722e-10	-1.52434
44400934	chr19:44400934:C:T	5.42077e-07	-1.23722e-10	-1.14533	1.90067e-06	-1.23722e-10	-1.12683
44401088	chr19:44401088:G:A	2.16098e-07	-1.18971	-0.875298	6.46067e-07	-1.1388	-1.06709
44401206	chr19:44401206:T:C	5.4225e-07	-1.23722e-10	-1.14501	1.90101e-06	-1.23722e-10	-1.12665
44401274	chr19:44401274:G:A	3.50625e-07	-1.23722e-10	-1.58102	1.12383e-06	-1.23722e-10	-1.65229
44401292	chr19:44401292:G:A	6.54684e-08	-1.61634	-1.64283	2.42077e-07	-1.5823	-1.60524
44401517	chr19:44401517:T:C	5.6891e-06	-1.23722e-10	1.20557	1.02113e-05	-1.23722e-10	0.554462
44401926	chr19:44401926:G:A	3.29786e-07	-1.23722e-10	-1.64229	1.11496e-06	-1.23722e-10	-1.66022
44401973	chr19:44401973:CA:C	3.83146e-06	-1.23722e-10	0.810263	7.44186e-06	-1.23722e-10	0.238082
44402296	chr19:44402296:A:G	1.11693e-07	-1.12289	-1.60209	4.09813e-07	-1.06683	-1.59426
44402307	chr19:44402307:G:A	7.52258e-06	-1.23722e-10	1.48493	1.30443e-05	-1.23722e-10	0.799311
44402410	chr19:44402410:T:G	8.24913e-06	-1.23722e-10	1.57712	1.41107e-05	-1.23722e-10	0.877897
44402423	chr19:44402423:T:C	3.89973e-07	-1.23722e-10	-1.47466	1.16013e-06	-1.23722e-10	-1.62051
44402572	chr19:44402572:C:T	1.39636e-06	-0.199112	-6.7639e-10	8.7182e-06	0.396375	-6.7639e-10
44402819	chr19:44402819:C:T	7.3334e-07	-1.23722e-10	-0.843129	2.01575e-06	-1.23722e-10	-1.06805
44403087	chr19:44403087:A:G	1.02689e-06	-1.23722e-10	-0.506451	3.2075e-06	-1.23722e-10	-0.603546
44403204	chr19:44403204:C:T	3.86533e-07	-1.23722e-10	-1.48352	1.26018e-06	-1.23722e-10	-1.53778
44403470	chr19:44403470:T:A	1.03809e-07	-1.17209	-1.62609	3.78115e-07	-1.11854	-1.62306
44403664	chr19:44403664:G:T	3.70567e-07	-1.23722e-10	-1.5257	1.29745e-06	-1.23722e-10	-1.50864
44403735	chr19:44403735:T:G	4.11876e-07	-1.23722e-10	-1.42002	1.19127e-06	-1.23722e-10	-1.59401
44403738	chr19:44403738:G:A	3.51576e-07	-1.57831	-6.7639e-10	1.22732e-06	-1.5642	-6.7639e-10
44403810	chr19:44403810:T:A	2.16852e-07	-1.34479	-0.716736	6.93275e-07	-1.43079	-0.70458
44404152	chr19:44404152:T:G	2.14708e-06	-1.43109	1.66222	3.70142e-06	-1.42847	0.968148
44404340	chr19:44404340:AT:A	3.72212e-07	-1.23722e-10	-1.52127	1.1538e-06	-1.23722e-10	-1.62598
44404380	chr19:44404380:A:G	7.07585e-08	-1.53503	-1.64644	2.48917e-07	-1.51754	-1.64213
44404386	chr19:44404386:G:T	1.9377e-06	-1.41595	1.54447	3.38684e-06	-1.41312	0.863985
44404402	chr19:44404402:C:A	1.11133e-05	-1.23722e-10	1.87516	2.33861e-05	-1.23722e-10	1.3831
44404566	chr19:44404566:T:C	2.48593e-06	-1.41757	1.79523	4.2855e-06	-1.41489	1.10109
44404678	chr19:44404678:C:T	3.52858e-07	-1.23722e-10	-1.57467	1.20499e-06	-1.23722e-10	-1.58257
44404807	chr19:44404807:C:CA	2.13139e-06	-1.42698	1.65077	3.07142e-06	-1.42405	0.77715
44405069	chr19:44405069:C:T	3.267e-07	-1.23722e-10	-1.6517	1.15333e-06	-1.23722e-10	-1.62639
44405327	chr19:44405327:A:G	4.2507e-07	-1.23722e-10	-1.38848	1.36759e-06	-1.23722e-10	-1.45599
44405677	chr19:44405677:G:A	3.43692e-07	-1.23722e-10	-1.60099	1.11305e-06	-1.23722e-10	-1.66194
44405680	chr19:44405680:C:T	7.04493e-08	-1.54792	-1.63793	2.47682e-07	-1.53195	-1.6327
44405724	chr19:44405724:T:C	2.12974e-06	-1.43001	1.65302	3.67769e-06	-1.42738	0.960624
44405733	chr19:44405733:A:T	2.12469e-06	-1.43745	1.65809	3.66165e-06	-1.43498	0.96385
44405829	chr19:44405829:G:A	7.48677e-06	-1.23722e-10	1.48015	1.30217e-05	-1.23722e-10	0.797577
44406019	chr19:44406019:G:A	4.23505e-07	-1.23722e-10	-1.39217	1.36316e-06	-1.23722e-10	-1.45923
44406672	chr19:44406672:A:G	3.53938e-07	-1.57162	-6.7639e-10	1.20608e-06	-1.58166	-6.7639e-10
44406840	chr19:44406840:A:C	8.29541e-08	-1.61706	-1.40539	3.11496e-07	-1.61759	-1.31781
44406853	chr19:44406853:A:T	6.48554e-08	-1.60261	-1.66597	2.21432e-07	-1.6101	-1.66658
44406865	chr19:44406865:T:C	3.27931e-07	-1.23722e-10	-1.64793	1.13591e-06	-1.23722e-10	-1.64161
44406870	chr19:44406870:T:G	3.27564e-07	-1.23722e-10	-1.64905	1.13445e-06	-1.23722e-10	-1.64289
44407251	chr19:44407251:T:C	7.14661e-06	-1.23722e-10	1.43366	1.20955e-05	-1.23722e-10	0.723793
44407257	chr19:44407257:C:T	3.521e-07	-1.57682	-6.7639e-10	1.19739e-06	-1.58889	-6.7639e-10
44407290	chr19:44407290:C:T	1.05829e-07	-1.11923	-1.65968	3.85065e-07	-1.06476	-1.65862
44407378	chr19:44407378:C:A	6.91977e-08	-1.61763	-1.58614	2.50891e-07	-1.61715	-1.53462
44407476	chr19:44407476:T:C	1.01694e-07	-1.43035	-1.38842	2.83084e-07	-1.5318	-1.49925
44407904	chr19:44407904:G:A	5.66226e-07	-1.23722e-10	-1.10174	1.99454e-06	-1.23722e-10	-1.07862
44408158	chr19:44408158:A:T	5.77196e-07	-1.23722e-10	-1.08256	1.79904e-06	-1.23722e-10	-1.18179
44408390	chr19:44408390:G:C	1.25433e-06	-1.61068	1.3043	2.04631e-06	-1.60463	0.551626
44408425	chr19:44408425:T:A	1.04866e-07	-1.3978	-1.39026	2.8886e-07	-1.51012	-1.50074
44408918	chr19:44408918:C:T	3.83539e-07	-1.23722e-10	-1.4913	1.15107e-06	-1.23722e-10	-1.62835
44409132	chr19:44409132:A:G	8.57859e-07	-1.61297	0.926668	1.491e-06	-1.60772	0.238129
44409260	chr19:44409260:G:A	1.1392e-07	-1.06017	-1.64508	4.15346e-07	-1.00327	-1.64441
44409308	chr19:44409308:A:C	4.82988e-07	-1.23722e-10	-1.26075	1.53686e-06	-1.23722e-10	-1.3393
44409368	chr19:44409368:A:G	7.24372e-08	-1.61661	-1.54141	2.80331e-07	-1.55133	-1.48949
44409471	chr19:44409471:G:A	7.13525e-08	-1.60465	-1.56846	2.59603e-07	-1.60788	-1.50976
44409493	chr19:44409493:A:C	4.58173e-07	-1.23722e-10	-1.31349	1.46491e-06	-1.23722e-10	-1.38724
44409511	chr19:44409511:G:A	5.3145e-07	-1.23722e-10	-1.16513	1.67358e-06	-1.23722e-10	-1.25407
44409518	chr19:44409518:G:A	3.21856e-07	-1.23722e-10	-1.66663	1.10887e-06	-1.23722e-10	-1.6657
44409567	chr19:44409567:A:G	9.33992e-07	-1.61703	1.01576	1.6061e-06	-1.61776	0.322536
44409746	chr19:44409746:A:G	8.30343e-08	-1.48645	-1.53504	2.88807e-07	-1.46338	-1.54766
44409750	chr19:44409750:C:T	4.29764e-07	-1.3775	-6.7639e-10	1.5239e-06	-1.34777	-6.7639e-10
44409770	chr19:44409770:C:A	5.05555e-07	-1.23722e-10	-1.21508	1.81117e-06	-1.23722e-10	-1.17506
44409772	chr19:44409772:A:G	7.32014e-08	-1.61592	-1.53161	2.77459e-07	-1.57384	-1.47729
44409802	chr19:44409802:A:C	1.01809e-06	-1.23722e-10	-0.515054	3.18266e-06	-1.23722e-10	-0.61132
44409877	chr19:44409877:C:T	4.28221e-07	-1.3811	-6.7639e-10	1.44289e-06	-1.40239	-6.7639e-10
44410006	chr19:44410006:A:C	3.25125e-07	-1.23722e-10	-1.65653	1.17988e-06	-1.23722e-10	-1.60363
44410007	chr19:44410007:A:C	3.25399e-07	-1.23722e-10	-1.65569	1.1822e-06	-1.23722e-10	-1.60166
44410117	chr19:44410117:A:C	5.77115e-07	-1.50465	0.421957	1.29014e-06	-1.50517	-0.0091156
44410884	chr19:44410884:T:A	5.69065e-07	-1.23722e-10	-1.09674	1.92293e-06	-1.23722e-10	-1.11519
44410934	chr19:44410934:C:T	4.166e-07	-1.40861	-6.7639e-10	1.281e-06	-1.5214	-6.7639e-10
44411331	chr19:44411331:C:T	4.36108e-07	-1.23722e-10	-1.36285	1.55736e-06	-1.23722e-10	-1.32604
44411736	chr19:44411736:C:T	5.31131e-07	-1.59945	0.433719	9.02624e-07	-1.61152	-0.259968
44411886	chr19:44411886:C:A	3.237e-07	-1.23722e-10	-1.66092	1.21292e-06	-1.23722e-10	-1.576
44412778	chr19:44412778:T:C	5.09156e-07	-1.20798	-6.7639e-10	1.58088e-06	-1.31106	-6.7639e-10
44412806	chr19:44412806:T:C	3.69192e-07	-1.23722e-10	-1.52942	1.30115e-06	-1.23722e-10	-1.50579
44412813	chr19:44412813:T:C	7.95017e-08	-1.51315	-1.55181	2.68366e-07	-1.47615	-1.6083
44412843	chr19:44412843:T:A	1.17898e-07	-1.49132	-1.17961	4.62838e-07	-1.49591	-1.04351
44412895	chr19:44412895:T:C	6.92905e-08	-1.54049	-1.66194	2.45938e-07	-1.51561	-1.65611
44413020	chr19:44413020:C:G	2.67383e-07	-0.642612	-1.20944	1.37918e-06	-0.233487	-1.21406
44413079	chr19:44413079:C:A	1.00556e-06	-1.23722e-10	-0.527439	3.51941e-06	-1.23722e-10	-0.510744
44413353	chr19:44413353:C:T	1.24985e-07	-1.01949	-1.59305	4.40623e-07	-0.976504	-1.6121
44413616	chr19:44413616:C:A	3.35588e-07	-1.23722e-10	-1.62485	1.19571e-06	-1.23722e-10	-1.5903
44414215	chr19:44414215:G:A	1.44274e-07	-1.51864	-0.95038	5.35482e-07	-1.50521	-0.888417
44414489	chr19:44414489:A:G	2.54312e-07	-0.36069	-1.54149	1.32704e-06	0.0724463	-1.55853
44414689	chr19:44414689:C:T	9.52188e-08	-1.59226	-1.2923	3.33095e-07	-1.61112	-1.25725
44414778	chr19:44414778:C:G	1.47757e-07	-1.53995	-0.905222	5.55302e-07	-1.52729	-0.829996
44414852	chr19:44414852:C:G	2.386e-07	-1.04554	-0.920411	6.55483e-07	-1.00497	-1.18645
44414916	chr19:44414916:T:G	3.71184e-07	-1.23722e-10	-1.52404	1.2464e-06	-1.23722e-10	-1.54878
44414997	chr19:44414997:C:G	9.6658e-08	-1.57452	-1.29504	3.355e-07	-1.60095	-1.26022
44415034	chr19:44415034:A:C	3.22386e-07	-1.23722e-10	-1.66499	1.14839e-06	-1.23722e-10	-1.63068
44415035	chr19:44415035:G:A	3.2262e-07	-1.23722e-10	-1.66426	1.1519e-06	-1.23722e-10	-1.62763
44415047	chr19:44415047:A:T	1.44137e-07	-1.41524	-1.05473	4.62396e-07	-1.4791	-1.06127
44415223	chr19:44415223:G:A	5.9598e-06	-1.23722e-10	1.25205	9.86216e-06	-1.23722e-10	0.519668
44415226	chr19:44415226:T:C	3.54295e-07	-1.23722e-10	-1.57061	1.25383e-06	-1.23722e-10	-1.54284
44415262	chr19:44415262:CA:C	3.92036e-07	-1.23722e-10	-1.46938	1.66589e-06	-1.23722e-10	-1.25868
44415586	chr19:44415586:T:C	9.91947e-08	-1.58548	-1.25818	3.19116e-07	-1.5884	-1.32283
44415693	chr19:44415693:C:T	3.75991e-07	-1.23722e-10	-1.51117	1.37249e-06	-1.23722e-10	-1.45241
44415833	chr19:44415833:ACACC:A	5.03327e-06	-1.23722e-10	1.08309	8.70079e-06	-1.23722e-10	0.394376
44415847	chr19:44415847:T:A	4.97464e-06	-1.23722e-10	1.07137	8.58198e-06	-1.23722e-10	0.380627
44415912	chr19:44415912:T:C	2.23978e-07	-1.03095	-0.998237	6.49031e-07	-0.990701	-1.21061
44415964	chr19:44415964:A:G	3.19051e-07	-1.19403	-0.48136	8.5438e-07	-1.12116	-0.805261
44416009	chr19:44416009:C:T	9.73857e-08	-1.5835	-1.27856	3.39521e-07	-1.60635	-1.2429
44416074	chr19:44416074:C:A	3.64624e-07	-1.23722e-10	-1.54187	1.23944e-06	-1.23722e-10	-1.55438
44416088	chr19:44416088:C:A	3.51103e-07	-1.23722e-10	-1.57966	1.24096e-06	-1.23722e-10	-1.55315
44416280	chr19:44416280:G:C	3.11918e-07	-0.208573	-1.48943	1.60947e-06	0.242814	-1.53595
44416562	chr19:44416562:A:G	7.30492e-07	-1.23722e-10	-0.84702	2.61938e-06	-1.23722e-10	-0.806101
44416726	chr19:44416726:G:A	2.37274e-07	-1.53626	-0.43526	9.68822e-07	-1.52295	-0.277759
44416814	chr19:44416814:C:T	4.14793e-07	-1.23722e-10	-1.41296	1.80986e-06	-1.23722e-10	-1.17579
44417132	chr19:44417132:T:C	3.57416e-07	-1.23722e-10	-1.56184	1.26635e-06	-1.23722e-10	-1.5329
44417525	chr19:44417525:A:C	4.09461e-07	-1.23722e-10	-1.4259	1.4337e-06	-1.23722e-10	-1.40878
44417834	chr19:44417834:C:T	3.59623e-07	-1.55568	-6.7639e-10	1.4334e-06	-1.40899	-6.7639e-10
44418084	chr19:44418084:CAA:C	5.28543e-07	-1.57515	0.40454	1.20297e-06	-1.48806	-0.0961868
44418165	chr19:44418165:C:T	3.77547e-07	-1.23722e-10	-1.50704	1.34442e-06	-1.23722e-10	-1.47308
44418182	chr19:44418182:C:A	1.61628e-06	-1.61263	1.55978	2.76524e-06	-1.6132	0.861287
44418443	chr19:44418443:T:C	3.67175e-07	-1.23722e-10	-1.5349	1.3052e-06	-1.23722e-10	-1.50268
44418696	chr19:44418696:G:C	3.86543e-07	-1.23722e-10	-1.48349	1.34595e-06	-1.23722e-10	-1.47194
44418803	chr19:44418803:A:G	3.90181e-07	-1.23722e-10	-1.47413	1.30505e-06	-1.23722e-10	-1.50279
44418822	chr19:44418822:C:T	3.62883e-07	-1.23722e-10	-1.54666	1.29659e-06	-1.23722e-10	-1.5093
44419111	chr19:44419111:A:G	1.20621e-07	-1.42908	-1.21901	3.44591e-07	-1.42135	-1.41308
44419125	chr19:44419125:G:A	1.00879e-07	-1.5808	-1.24602	3.53331e-07	-1.60478	-1.20461
44419243	chr19:44419243:G:A	1.16874e-06	-1.23722e-10	-0.377059	2.69945e-06	-1.23722e-10	-0.775991
44419362	chr19:44419362:G:T	1.14058e-07	-1.58108	-1.12295	4.00747e-07	-1.60497	-1.07849
44419472	chr19:44419472:C:T	1.54543e-07	-1.44691	-0.953354	4.98994e-07	-1.50526	-0.958939
44419569	chr19:44419569:A:T	1.58423e-07	-1.42251	-0.952959	5.09301e-07	-1.48525	-0.958507
44419956	chr19:44419956:C:T	1.12076e-07	-1.58966	-1.1319	3.95082e-07	-1.60988	-1.08782
44419957	chr19:44419957:G:A	3.44257e-07	-1.23722e-10	-1.59935	1.16385e-06	-1.23722e-10	-1.6173
44419960	chr19:44419960:C:T	4.02533e-07	-0.239393	-1.20357	2.28256e-06	0.266117	-1.20986
44420062	chr19:44420062:T:C	1.0903e-07	-1.5827	-1.16642	3.82649e-07	-1.60591	-1.12376
44420128	chr19:44420128:G:A	1.15429e-07	-1.58138	-1.1107	4.05753e-07	-1.60515	-1.0659
44420300	chr19:44420300:A:G	1.50367e-07	-1.60311	-0.824546	4.4377e-07	-1.61614	-0.96535
44420338	chr19:44420338:G:C	3.77662e-07	-1.23722e-10	-1.50674	1.34883e-06	-1.23722e-10	-1.4698
44420377	chr19:44420377:T:G	1.53345e-07	-1.41502	-0.993029	4.92491e-07	-1.47902	-0.9983
44420478	chr19:44420478:C:T	3.5299e-07	-1.5743	-6.7639e-10	1.18188e-06	-1.60193	-6.7639e-10
44420573	chr19:44420573:C:T	3.80118e-07	-1.23722e-10	-1.50026	1.27409e-06	-1.23722e-10	-1.52681
44420672	chr19:44420672:C:T	3.51455e-07	-0.129163	-1.44949	1.81826e-06	0.33284	-1.504
44420912	chr19:44420912:A:G	2.05252e-07	-1.23154	-0.884954	6.36468e-07	-1.16157	-1.05929
44421111	chr19:44421111:T:A	1.30688e-06	-1.23722e-10	-0.265344	3.56823e-06	-1.23722e-10	-0.496968
44421289	chr19:44421289:T:C	1.10479e-07	-1.4669	-1.26901	3.18968e-07	-1.46077	-1.45093
44421314	chr19:44421314:A:G	3.36038e-07	-1.17015	-0.453359	1.49055e-06	-1.06033	-0.309563
44421398	chr19:44421398:A:G	1.50664e-07	-1.60724	-0.818453	4.45704e-07	-1.61729	-0.959852
44421468	chr19:44421468:A:G	4.23977e-07	-1.23722e-10	-1.39106	1.8603e-06	-1.23722e-10	-1.1483
44421528	chr19:44421528:C:A	3.89667e-07	-1.23722e-10	-1.47545	1.30358e-06	-1.23722e-10	-1.50393
44421566	chr19:44421566:G:A	1.14131e-07	-1.57824	-1.12516	4.00442e-07	-1.60321	-1.08102
44421598	chr19:44421598:C:T	1.901e-07	-1.08981	-1.10338	6.19986e-07	-1.00961	-1.23748
44421673	chr19:44421673:G:A	3.90053e-07	-1.23722e-10	-1.47446	1.30468e-06	-1.23722e-10	-1.50308
44421737	chr19:44421737:TGTAA:T	3.54247e-07	-1.23722e-10	-1.57074	1.25361e-06	-1.23722e-10	-1.54301
44421954	chr19:44421954:G:A	1.13453e-07	-1.58646	-1.12289	3.995e-07	-1.60807	-1.07851
44422433	chr19:44422433:G:A	3.9176e-07	-1.47009	-6.7639e-10	1.33555e-06	-1.4797	-6.7639e-10
44423092	chr19:44423092:C:T	3.23507e-07	-1.23722e-10	-1.66152	1.16478e-06	-1.23722e-10	-1.61651
44423114	chr19:44423114:T:TCATC	2.083e-07	-1.22385	-0.87791	6.43888e-07	-1.15306	-1.05621
44423224	chr19:44423224:T:C	2.06916e-07	-1.24299	-0.865432	6.38158e-07	-1.17384	-1.04436
44423516	chr19:44423516:G:C	1.17022e-07	-1.40823	-1.27015	4.29246e-07	-1.3458	-1.26897
44423585	chr19:44423585:A:G	2.11811e-07	-1.23277	-0.852276	6.52689e-07	-1.16257	-1.03312
44423606	chr19:44423606:T:C	1.65728e-07	-0.946141	-1.38425	5.36362e-07	-0.905479	-1.48651
44423607	chr19:44423607:G:A	3.63149e-07	-0.074404	-1.47152	1.906e-06	0.399029	-1.52306
44424011	chr19:44424011:G:C	2.76555e-06	-1.23722e-10	0.484255	5.70108e-06	-1.23722e-10	-0.0283816
44424023	chr19:44424023:G:C	3.67349e-07	-1.23722e-10	-1.53443	1.19997e-06	-1.23722e-10	-1.58674
44424315	chr19:44424315:A:T	3.24809e-07	-1.23722e-10	-1.6575	1.16832e-06	-1.23722e-10	-1.61348
44424496	chr19:44424496:A:G	1.09953e-07	-1.44615	-1.29454	3.19064e-07	-1.43988	-1.47152
44424537	chr19:44424537:C:G	3.29643e-07	-1.23722e-10	-1.64273	1.13158e-06	-1.23722e-10	-1.64542
44424634	chr19:44424634:C:T	1.5714e-07	-1.40931	-0.974296	5.03411e-07	-1.47429	-0.981101
44424699	chr19:44424699:G:A	3.40113e-07	-1.23722e-10	-1.61146	1.19366e-06	-1.23722e-10	-1.59201
44424952	chr19:44424952:C:T	3.89803e-07	-1.23722e-10	-1.4751	1.30273e-06	-1.23722e-10	-1.50457
44425173	chr19:44425173:C:T	4.49516e-07	-1.23722e-10	-1.33257	1.30553e-06	-1.23722e-10	-1.50243
44425598	chr19:44425598:G:A	3.85371e-07	-1.23722e-10	-1.48653	1.28907e-06	-1.23722e-10	-1.51512
44425604	chr19:44425604:G:T	3.97711e-07	-0.173117	-1.2819	2.28607e-06	0.34626	-1.28846
44425656	chr19:44425656:C:G	1.07567e-06	-1.59925	1.13921	1.91249e-06	-1.60054	0.479909
44425876	chr19:44425876:G:A	3.38224e-07	-1.23722e-10	-1.61703	1.12517e-06	-1.23722e-10	-1.65111
44426068	chr19:44426068:G:A	1.94624e-06	-1.23722e-10	0.132917	5.19456e-06	-1.23722e-10	-0.121426
44426176	chr19:44426176:A:G	1.32844e-07	-1.26751	-1.28404	4.21205e-07	-1.19538	-1.43829
44426363	chr19:44426363:A:G	1.26817e-07	-1.16023	-1.43777	4.25463e-07	-1.07817	-1.54544
44426396	chr19:44426396:A:G	7.08059e-08	-1.52207	-1.65873	2.44709e-07	-1.51089	-1.66583
44426406	chr19:44426406:C:T	3.85571e-07	-1.23722e-10	-1.48601	1.41023e-06	-1.23722e-10	-1.42528
44426631	chr19:44426631:T:C	1.40517e-07	-1.13966	-1.35575	4.63035e-07	-1.05673	-1.48226
44426708	chr19:44426708:A:G	2.67587e-07	-0.311569	-1.53973	1.52168e-06	0.187164	-1.53639
44426878	chr19:44426878:G:A	2.77022e-07	-0.400741	-1.4159	8.75838e-07	-0.52019	-1.38142
44426897	chr19:44426897:T:C	6.8145e-07	-1.23722e-10	-0.916516	3.6694e-06	-1.23722e-10	-0.469011
44426923	chr19:44426923:T:C	3.48707e-07	-1.23722e-10	-1.58651	1.1748e-06	-1.23722e-10	-1.60794
44427076	chr19:44427076:T:C	3.21809e-07	-1.23722e-10	-1.66678	1.14925e-06	-1.23722e-10	-1.62993
44427139	chr19:44427139:A:G	1.29882e-07	-1.04817	-1.52595	4.28347e-07	-1.00712	-1.60974
44427183	chr19:44427183:T:C	1.83259e-07	-1.59961	-0.630226	5.3565e-07	-1.61459	-0.778718
44427191	chr19:44427191:A:G	3.1071e-07	-0.706047	-0.99583	1.58522e-06	-0.352507	-0.955806
44427355	chr19:44427355:T:C	1.33955e-07	-1.18303	-1.36021	4.37942e-07	-1.10728	-1.48742
44427468	chr19:44427468:C:T	3.55615e-07	-1.56689	-6.7639e-10	1.25699e-06	-1.54031	-6.7639e-10
44427548	chr19:44427548:C:T	4.3974e-07	-1.23722e-10	-1.35456	1.47742e-06	-1.23722e-10	-1.37874
44427725	chr19:44427725:AAC:A	3.39661e-07	-1.61279	-6.7639e-10	1.32124e-06	-1.49046	-6.7639e-10
44427766	chr19:44427766:C:T	1.35895e-07	-1.18986	-1.33899	4.34038e-07	-1.1105	-1.49316
44427820	chr19:44427820:C:G	9.26254e-08	-1.57171	-1.34046	2.70226e-07	-1.56895	-1.50859
44428148	chr19:44428148:A:G	5.48288e-07	-1.61433	0.480392	1.076e-06	-1.61466	-0.0811282
44428193	chr19:44428193:C:G	3.2831e-07	-1.23722e-10	-1.64678	1.17029e-06	-1.23722e-10	-1.61179
44428346	chr19:44428346:C:T	1.68834e-07	-1.59384	-0.717981	5.02911e-07	-1.61216	-0.844223
44428797	chr19:44428797:C:T	1.89382e-07	-1.33725	-0.859722	5.2339e-07	-1.34124	-1.07523
44429244	chr19:44429244:C:G	3.59513e-07	-1.23722e-10	-1.55599	1.27613e-06	-1.23722e-10	-1.52521
44429388	chr19:44429388:C:T	3.57822e-07	-1.23722e-10	-1.5607	1.20433e-06	-1.23722e-10	-1.58312
44429389	chr19:44429389:G:A	3.31625e-07	-1.23722e-10	-1.63673	1.1596e-06	-1.23722e-10	-1.62096
44429530	chr19:44429530:G:C	3.90894e-07	-1.23722e-10	-1.4723	1.43909e-06	-1.23722e-10	-1.40503
44429531	chr19:44429531:C:T	6.18283e-07	-1.50149	0.4877	1.37159e-06	-1.43711	-0.015956
44429772	chr19:44429772:G:A	8.32678e-08	-1.54177	-1.47691	2.54487e-07	-1.53765	-1.59989
44429953	chr19:44429953:G:A	3.38229e-07	-1.23722e-10	-1.61701	1.23604e-06	-1.23722e-10	-1.55712
44430012	chr19:44430012:G:A	3.43275e-07	-1.60221	-6.7639e-10	1.17461e-06	-1.6081	-6.7639e-10
44430149	chr19:44430149:G:A	4.27414e-07	-1.23722e-10	-1.38299	1.60543e-06	-1.23722e-10	-1.29564
44430314	chr19:44430314:A:G	6.27299e-07	0.430625	-1.42994	3.76197e-06	0.954667	-1.39876
44430360	chr19:44430360:G:C	3.9639e-07	-1.23722e-10	-1.45834	1.62798e-06	-1.23722e-10	-1.2817
44430429	chr19:44430429:C:A	4.55756e-07	-1.23722e-10	-1.31878	1.6996e-06	-1.23722e-10	-1.23864
44430478	chr19:44430478:T:C	4.97149e-07	-1.49445	0.2626	1.13816e-06	-1.42601	-0.213618
44430835	chr19:44430835:C:T	1.29734e-07	-1.6129	-0.962346	4.0547e-07	-1.56464	-1.10711
44430844	chr19:44430844:C:T	4.45203e-07	-1.4944	0.152194	1.03601e-06	-1.42589	-0.30777
44431310	chr19:44431310:C:T	2.81197e-07	-1.05437	-0.747312	7.7043e-07	-1.04276	-0.987088
44431336	chr19:44431336:T:C	2.56797e-07	-1.11666	-0.775788	6.67515e-07	-1.10421	-1.06902
44431445	chr19:44431445:T:C	4.95234e-07	-1.47854	0.242832	1.14412e-06	-1.40622	-0.228184
44431609	chr19:44431609:C:T	9.76525e-07	-1.23722e-10	-0.556738	5.68443e-06	-1.23722e-10	-0.0313068
44432021	chr19:44432021:AC:A	4.21239e-07	-1.23722e-10	-1.39754	1.76975e-06	-1.23722e-10	-1.1982
44432070	chr19:44432070:A:G	7.64464e-08	-1.47631	-1.62784	2.63949e-07	-1.43565	-1.66538
44432694	chr19:44432694:G:C	7.62431e-08	-1.44021	-1.6666	2.80959e-07	-1.37238	-1.66621
44433204	chr19:44433204:C:T	7.29505e-08	-1.49866	-1.6523	2.5736e-07	-1.46096	-1.66536
44433260	chr19:44433260:T:C	4.60132e-07	-1.30923	-6.7639e-10	1.42529e-06	-1.41466	-6.7639e-10
44433485	chr19:44433485:C:T	7.93386e-08	-1.58927	-1.47774	2.39939e-07	-1.58867	-1.60774
44433568	chr19:44433568:C:T	1.68583e-06	1.37867	-1.38939	7.81974e-06	1.69121	-1.4036
44433942	chr19:44433942:T:G	7.50608e-08	-1.48279	-1.63965	2.61687e-07	-1.44289	-1.66675
44434107	chr19:44434107:A:G	3.35429e-07	-1.23722e-10	-1.62533	1.14111e-06	-1.23722e-10	-1.63704
44434259	chr19:44434259:A:G	4.20614e-07	-1.23722e-10	-1.39902	1.76643e-06	-1.23722e-10	-1.20008
44434513	chr19:44434513:G:A	4.3959e-07	-1.23722e-10	-1.3549	1.58676e-06	-1.23722e-10	-1.30734
44434774	chr19:44434774:C:T	7.79619e-07	-1.23722e-10	-0.781933	2.78201e-06	-1.23722e-10	-0.745864
44434805	chr19:44434805:G:A	7.65248e-08	-1.46337	-1.63975	2.6761e-07	-1.42056	-1.66671
44435185	chr19:44435185:A:G	7.75824e-08	-1.47079	-1.61861	2.65985e-07	-1.42914	-1.66422
44435756	chr19:44435756:T:C	3.63964e-07	-1.23722e-10	-1.54368	1.29326e-06	-1.23722e-10	-1.51187
44435851	chr19:44435851:C:T	4.90987e-07	-1.23722e-10	-1.24432	1.76077e-06	-1.23722e-10	-1.20329
44435859	chr19:44435859:G:C	4.0892e-07	-1.23722e-10	-1.42722	1.69827e-06	-1.23722e-10	-1.23943
44435942	chr19:44435942:G:C	4.19408e-07	-1.23722e-10	-1.40189	1.75678e-06	-1.23722e-10	-1.20556
44436237	chr19:44436237:G:A	7.66726e-08	-1.60998	-1.49122	2.35527e-07	-1.61148	-1.60348
44436697	chr19:44436697:G:A	1.46575e-06	-1.50834	1.35772	2.5284e-06	-1.53998	0.698532
44436854	chr19:44436854:A:G	3.219e-07	-1.23722e-10	-1.6665	1.10783e-06	-1.23722e-10	-1.66663
44437132	chr19:44437132:A:G	3.69381e-07	-1.23722e-10	-1.52891	1.31089e-06	-1.23722e-10	-1.49833
44437489	chr19:44437489:A:G	4.08294e-07	-1.23722e-10	-1.42875	1.69179e-06	-1.23722e-10	-1.24325
44437944	chr19:44437944:C:A	3.2552e-07	-1.23722e-10	-1.65532	1.11431e-06	-1.23722e-10	-1.6608
44438084	chr19:44438084:T:C	3.70967e-07	-1.23722e-10	-1.52463	1.32254e-06	-1.23722e-10	-1.48949
44438351	chr19:44438351:C:T	3.98863e-07	-1.23722e-10	-1.45212	1.63919e-06	-1.23722e-10	-1.27483
44438445	chr19:44438445:T:C	6.8627e-08	-1.59915	-1.6129	2.23438e-07	-1.60114	-1.66651
44438573	chr19:44438573:G:A	9.67621e-08	-1.56732	-1.30116	2.79761e-07	-1.572	-1.47086
44438776	chr19:44438776:G:A	6.85404e-08	-1.60225	-1.61107	2.22805e-07	-1.60412	-1.66638
44439056	chr19:44439056:A:G	6.88116e-08	-1.5936	-1.61576	2.24538e-07	-1.59608	-1.66667
44439297	chr19:44439297:A:C	9.42188e-08	-1.43325	-1.46187	2.94428e-07	-1.41599	-1.57577
44439495	chr19:44439495:G:A	3.87058e-07	-1.23722e-10	-1.48217	1.38456e-06	-1.23722e-10	-1.44365
44439547	chr19:44439547:G:A	1.50347e-07	-1.39374	-1.03405	5.86091e-07	-1.36765	-0.935665
44440265	chr19:44440265:A:G	6.52056e-08	-1.61687	-1.64632	2.44997e-07	-1.61738	-1.55817
44440456	chr19:44440456:C:T	1.53687e-07	-0.783664	-1.62216	6.98289e-07	-0.463309	-1.66485
44440596	chr19:44440596:A:G	3.87398e-07	-1.23722e-10	-1.48129	1.38586e-06	-1.23722e-10	-1.44272
44440797	chr19:44440797:C:T	3.23996e-07	-1.23722e-10	-1.66001	1.11048e-06	-1.23722e-10	-1.66425
44440908	chr19:44440908:A:G	7.55867e-08	-1.59269	-1.52276	2.34933e-07	-1.59525	-1.62224
44440953	chr19:44440953:G:A	6.76751e-08	-1.59356	-1.63246	2.24782e-07	-1.59584	-1.66583
44441001	chr19:44441001:G:A	3.24309e-07	-1.23722e-10	-1.65904	1.12368e-06	-1.23722e-10	-1.65243
44441072	chr19:44441072:G:A	3.26179e-07	-1.23722e-10	-1.65329	1.20634e-06	-1.23722e-10	-1.58145
44441073	chr19:44441073:C:T	4.25389e-07	-1.23722e-10	-1.38773	1.52846e-06	-1.23722e-10	-1.34478
44441171	chr19:44441171:C:T	3.32889e-07	-1.23722e-10	-1.63293	1.13122e-06	-1.23722e-10	-1.64574
44441494	chr19:44441494:A:G	9.63317e-07	-1.23722e-10	-0.570356	3.37783e-06	-1.23722e-10	-0.551803
44441527	chr19:44441527:T:C	5.77991e-07	-1.23722e-10	-1.08118	2.235e-06	-1.23722e-10	-0.964795
44441539	chr19:44441539:A:T	5.19058e-07	-1.23722e-10	-1.18872	1.784e-06	-1.23722e-10	-1.19018
44441693	chr19:44441693:G:T	5.12366e-07	-1.23722e-10	-1.2017	1.76271e-06	-1.23722e-10	-1.20219
44441717	chr19:44441717:T:C	3.77795e-07	-1.23722e-10	-1.50639	1.34921e-06	-1.23722e-10	-1.46952
44441764	chr19:44441764:C:A	7.2865e-08	-1.59561	-1.55652	2.30232e-07	-1.59797	-1.63973
44441973	chr19:44441973:T:C	1.42243e-07	-1.39141	-1.09179	5.57699e-07	-1.36506	-0.987911
44442125	chr19:44442125:T:TC	1.47004e-07	-0.783843	-1.66644	7.31349e-07	-0.45728	-1.62462
44442152	chr19:44442152:C:CT	1.10456e-07	-1.61656	-1.11956	5.06002e-07	-1.61716	-0.833092
44442502	chr19:44442502:A:T	3.7911e-07	-1.23722e-10	-1.50291	1.35696e-06	-1.23722e-10	-1.46379
44442771	chr19:44442771:A:C	5.89602e-07	-1.23722e-10	-1.06129	2.31443e-06	-1.23722e-10	-0.929873
44442786	chr19:44442786:C:T	4.41777e-07	-1.23722e-10	-1.34993	1.68e-06	-1.23722e-10	-1.25024
44443000	chr19:44443000:C:T	7.63252e-08	-1.46064	-1.6451	2.67616e-07	-1.44016	-1.64708
44443013	chr19:44443013:T:C	1.39161e-07	-1.45797	-1.04714	5.54993e-07	-1.43718	-0.920661
44443260	chr19:44443260:G:T	5.32994e-07	0.360211	-1.52244	2.22512e-06	0.539782	-1.50901
44443264	chr19:44443264:C:A	3.29505e-07	-1.23722e-10	-1.64315	1.12874e-06	-1.23722e-10	-1.64793
44443304	chr19:44443304:G:A	3.24205e-07	-1.23722e-10	-1.65936	1.15047e-06	-1.23722e-10	-1.62886
44443317	chr19:44443317:T:C	9.07074e-07	-1.23722e-10	-0.630515	5.39684e-06	-1.23722e-10	-0.083224
44443353	chr19:44443353:C:T	1.08257e-07	-1.60959	-1.14664	3.57648e-07	-1.55432	-1.24293
44443391	chr19:44443391:A:T	8.95961e-08	-1.28786	-1.65756	3.01664e-07	-1.30661	-1.66087
44443403	chr19:44443403:T:C	8.97504e-08	-1.2794	-1.66431	3.17768e-07	-1.25411	-1.66136
44443705	chr19:44443705:T:C	4.03223e-07	-1.23722e-10	-1.44125	1.48672e-06	-1.23722e-10	-1.37247
44443830	chr19:44443830:C:A	8.67514e-08	-1.57271	-1.40499	2.58447e-07	-1.57685	-1.54525
44444237	chr19:44444237:G:A	7.02974e-08	-1.52274	-1.66526	2.61896e-07	-1.47493	-1.63392
44444294	chr19:44444294:T:C	3.76763e-07	-1.23722e-10	-1.50912	1.34514e-06	-1.23722e-10	-1.47254
44444337	chr19:44444337:T:C	2.68704e-06	-1.23722e-10	0.455457	6.9736e-06	-1.23722e-10	0.173093
44444354	chr19:44444354:CCTT:C	2.21598e-07	-0.511568	-1.52831	5.13276e-07	-0.816136	-1.61984
44444553	chr19:44444553:C:T	1.04202e-07	-1.61352	-1.18088	3.39438e-07	-1.56632	-1.28319
44444729	chr19:44444729:A:G	2.2586e-07	-0.539944	-1.48088	5.14135e-07	-0.841768	-1.59254
44444985	chr19:44444985:G:A	2.76998e-07	-0.194426	-1.6223	1.38517e-06	0.198797	-1.64201
44445053	chr19:44445053:A:G	1.07708e-06	-1.23722e-10	-0.458728	3.76771e-06	-1.23722e-10	-0.442571
44445544	chr19:44445544:A:C	1.27107e-07	-1.08864	-1.50707	5.16266e-07	-1.00613	-1.42404
44445665	chr19:44445665:T:C	6.76618e-08	-1.59627	-1.62994	2.58725e-07	-1.57096	-1.55007
44445803	chr19:44445803:T:C	2.93507e-07	-0.146642	-1.61219	1.47446e-06	0.253874	-1.63462
44445981	chr19:44445981:A:G	2.28256e-06	-1.23722e-10	0.292317	5.95542e-06	-1.23722e-10	0.0152634
44446038	chr19:44446038:A:G	3.05455e-07	-0.10751	-1.61143	1.54186e-06	0.297994	-1.63404
44446366	chr19:44446366:A:G	1.21865e-07	-1.12669	-1.51113	4.9266e-07	-1.04868	-1.42829
44446736	chr19:44446736:G:A	3.37841e-06	0.684423	-6.7639e-10	1.39959e-05	0.869725	-6.7639e-10
44446748	chr19:44446748:C:T	8.05711e-08	-1.44821	-1.60339	3.09546e-07	-1.38681	-1.55487
44446860	chr19:44446860:T:C	1.09038e-06	-1.23722e-10	-0.446458	3.90452e-06	-1.23722e-10	-0.406904
44447095	chr19:44447095:G:A	3.77973e-06	0.79667	-6.7639e-10	1.57208e-05	0.985944	-6.7639e-10
44447220	chr19:44447220:A:G	3.51094e-06	0.722902	-6.7639e-10	1.45614e-05	0.909333	-6.7639e-10
44447279	chr19:44447279:C:CCCT	1.26024e-07	-1.11459	-1.48967	5.13848e-07	-1.03525	-1.39961
44447327	chr19:44447327:T:G	3.22913e-07	-1.23722e-10	-1.66335	1.10994e-06	-1.23722e-10	-1.66474
44447428	chr19:44447428:T:G	1.02141e-06	-1.23722e-10	-0.511795	2.85469e-06	-1.23722e-10	-0.720073
44447582	chr19:44447582:A:G	2.61463e-06	-1.23722e-10	0.42814	6.77353e-06	-1.23722e-10	0.143984
44447777	chr19:44447777:A:G	6.832e-08	-1.59636	-1.62017	2.64032e-07	-1.57051	-1.53021
44447878	chr19:44447878:T:G	7.71504e-08	-1.49266	-1.60232	3.04078e-07	-1.43802	-1.52148
44447887	chr19:44447887:G:C	7.19662e-08	-1.50642	-1.65812	2.7437e-07	-1.45392	-1.6084
44447993	chr19:44447993:G:C	3.59777e-06	0.747331	-6.7639e-10	1.49456e-05	0.93538	-6.7639e-10
44448032	chr19:44448032:T:C	6.60881e-07	-0.947164	-6.7639e-10	1.93085e-06	-1.11108	-6.7639e-10
44448560	chr19:44448560:G:A	3.22182e-07	-1.23722e-10	-1.66562	1.10894e-06	-1.23722e-10	-1.66564
44448601	chr19:44448601:ACTGCGAGGCGGCGGGAGG:A	3.4246e-07	-1.23722e-10	-1.60458	1.14316e-06	-1.23722e-10	-1.63524
44448685	chr19:44448685:A:G	1.1808e-07	-1.61283	-1.05654	3.81847e-07	-1.5637	-1.16807
44449001	chr19:44449001:AT:A	1.37999e-06	-1.23722e-10	-0.210904	5.02467e-06	-1.23722e-10	-0.154679
44449008	chr19:44449008:A:G	1.4578e-07	-0.836163	-1.62248	3.79627e-07	-1.07408	-1.66352
44449310	chr19:44449310:A:C	3.27426e-07	-1.23722e-10	-1.64948	1.13116e-06	-1.23722e-10	-1.64579
44449447	chr19:44449447:T:G	3.27332e-07	-1.23722e-10	-1.64976	1.13994e-06	-1.23722e-10	-1.63806
44450072	chr19:44450072:C:T	2.66805e-07	-1.56095	-0.293271	5.14229e-07	-1.5144	-0.919726
44450078	chr19:44450078:A:G	3.33512e-07	-1.23722e-10	-1.63106	1.15259e-06	-1.23722e-10	-1.62703
44450192	chr19:44450192:A:G	3.71146e-07	-1.52414	-6.7639e-10	1.16334e-06	-1.61775	-6.7639e-10
44450500	chr19:44450500:A:T	7.01243e-08	-1.61727	-1.5732	2.22653e-07	-1.61741	-1.65377
44450599	chr19:44450599:C:T	1.321e-06	-1.23722e-10	-0.254595	4.80579e-06	-1.23722e-10	-0.199217
44450862	chr19:44450862:C:T	3.8077e-07	-1.23722e-10	-1.49854	1.23651e-06	-1.23722e-10	-1.55674
44450863	chr19:44450863:T:A	3.60145e-07	-0.0424634	-1.51177	1.79592e-06	0.364436	-1.54795
44451182	chr19:44451182:C:T	2.78146e-07	-0.190672	-1.62192	1.37424e-06	0.19048	-1.64162
44451336	chr19:44451336:A:C	6.70732e-07	-1.23722e-10	-0.932369	2.23948e-06	-1.23722e-10	-0.962795
44451512	chr19:44451512:A:C	6.46342e-08	-1.60522	-1.66677	2.26368e-07	-1.6141	-1.64053
44451589	chr19:44451589:C:T	1.88175e-07	-0.539189	-1.66418	7.3226e-07	-0.440916	-1.63974
44451700	chr19:44451700:G:A	1.08671e-07	-1.61733	-1.13509	3.44771e-07	-1.59452	-1.23939
44452040	chr19:44452040:C:T	3.26435e-07	-1.23722e-10	-1.65251	1.11054e-06	-1.23722e-10	-1.66419
44452087	chr19:44452087:T:C	4.8452e-07	-0.567834	-0.689746	2.43994e-06	-0.499771	-0.377292
44452274	chr19:44452274:C:A	3.90152e-07	-1.23722e-10	-1.4742	1.29514e-06	-1.23722e-10	-1.51042
44452304	chr19:44452304:C:T	4.08218e-07	-1.23722e-10	-1.42894	1.68451e-06	-1.23722e-10	-1.24756
44452503	chr19:44452503:G:A	3.56008e-07	-1.23722e-10	-1.56579	1.23046e-06	-1.23722e-10	-1.56165
44452558	chr19:44452558:G:C	3.74578e-07	-1.23722e-10	-1.51494	1.2465e-06	-1.23722e-10	-1.5487
44452648	chr19:44452648:G:A	8.78403e-08	-1.33955	-1.62567	3.4688e-07	-1.33451	-1.49331
44452838	chr19:44452838:G:A	1.23104e-07	-1.61759	-1.01011	3.90956e-07	-1.59172	-1.11648
44452851	chr19:44452851:T:C	1.12276e-07	-1.05497	-1.66481	4.05258e-07	-1.03625	-1.63602
44452889	chr19:44452889:G:A	1.21016e-07	-0.989366	-1.65545	4.44991e-07	-0.969545	-1.60919
44452963	chr19:44452963:G:T	4.39936e-07	-1.23722e-10	-1.35411	1.37491e-06	-1.23722e-10	-1.45065
44453019	chr19:44453019:A:G	6.85814e-07	-0.999411	0.0892784	1.65345e-06	-1.16784	-0.0983293
44453124	chr19:44453124:A:G	2.08058e-07	-0.519591	-1.58333	9.36998e-07	-0.464788	-1.36932
44453165	chr19:44453165:G:A	1.7293e-07	-0.690959	-1.59689	8.12212e-07	-0.364513	-1.61252
44453250	chr19:44453250:C:A	3.33376e-07	-1.23722e-10	-1.63147	1.11824e-06	-1.23722e-10	-1.65728
44453291	chr19:44453291:G:A	4.99102e-07	-1.23722e-10	-1.22793	1.59809e-06	-1.23722e-10	-1.30023
44453310	chr19:44453310:G:A	3.80734e-07	-1.23722e-10	-1.49864	1.20698e-06	-1.23722e-10	-1.58092
44453322	chr19:44453322:G:A	3.98709e-07	-0.113882	-1.33863	2.14293e-06	-0.0453511	-0.961513
44453476	chr19:44453476:T:C	3.26141e-07	-1.23722e-10	-1.65341	1.11429e-06	-1.23722e-10	-1.66082
44453490	chr19:44453490:A:G	3.83208e-07	-1.23722e-10	-1.49216	1.29229e-06	-1.23722e-10	-1.51262
44453699	chr19:44453699:A:AG	5.0129e-07	-1.23722e-10	-1.22355	1.60344e-06	-1.23722e-10	-1.29688
44453710	chr19:44453710:C:A	4.07581e-06	-0.0360179	0.908104	6.68639e-06	-0.551381	0.682418
44453992	chr19:44453992:T:C	3.33772e-07	-1.23722e-10	-1.63028	1.20024e-06	-1.23722e-10	-1.58652
44454005	chr19:44454005:G:A	1.31039e-07	-1.61775	-0.94749	4.13491e-07	-1.58842	-1.06374
44454239	chr19:44454239:G:C	1.17344e-07	-1.61672	-1.05891	3.68678e-07	-1.59755	-1.16932
44454638	chr19:44454638:A:T	4.22776e-07	-1.23722e-10	-1.3939	1.37088e-06	-1.23722e-10	-1.45359
44454777	chr19:44454777:G:C	8.74676e-08	-1.56451	-1.40496	4.46838e-07	-1.56767	-1.00693
44454794	chr19:44454794:T:A	8.76208e-08	-1.56157	-1.40615	4.4729e-07	-1.56481	-1.00877
44455027	chr19:44455027:T:C	3.34424e-07	-1.23722e-10	-1.62833	1.14779e-06	-1.23722e-10	-1.6312
44455327	chr19:44455327:T:C	3.44324e-07	-0.987719	-0.611436	1.12647e-06	-0.933647	-0.716306
44455339	chr19:44455339:G:A	1.43759e-07	-1.01616	-1.45643	5.1747e-07	-0.963473	-1.46437
44455420	chr19:44455420:AG:A	1.71907e-07	-0.639609	-1.65417	7.5418e-07	-0.519537	-1.53162
44455421	chr19:44455421:G:A	7.20635e-07	-1.54143	0.680821	2.32483e-06	-1.51422	0.588827
44455477	chr19:44455477:C:T	2.1895e-06	-1.58943	1.84012	4.44327e-06	-1.57884	1.30119
44455652	chr19:44455652:C:G	4.66596e-07	-1.23722e-10	-1.29528	1.43421e-06	-1.23722e-10	-1.40843
44455653	chr19:44455653:C:A	1.96806e-06	-1.60421	1.74827	3.73372e-06	-1.59692	1.14529
44455792	chr19:44455792:TC:T	3.57944e-07	-1.23722e-10	-1.56036	1.25051e-06	-1.23722e-10	-1.54549
44456396	chr19:44456396:C:T	1.86537e-07	-1.54804	-0.664067	5.791e-07	-1.42246	-0.89286
44456685	chr19:44456685:G:C	9.90645e-08	-1.21735	-1.62762	2.79467e-07	-1.38248	-1.66143
44456832	chr19:44456832:G:C	3.44232e-07	-1.23722e-10	-1.59942	1.20373e-06	-1.23722e-10	-1.58361
44457214	chr19:44457214:C:A	1.62846e-07	-0.802528	-1.5454	5.08682e-07	-1.0202	-1.42477
44457312	chr19:44457312:G:A	6.29028e-07	-0.996562	-6.7639e-10	1.76552e-06	-1.2006	-6.7639e-10
44457386	chr19:44457386:C:T	1.01473e-07	-1.21453	-1.60642	2.99513e-07	-1.35473	-1.6199
44457690	chr19:44457690:T:C	4.35221e-07	-1.23722e-10	-1.36488	1.33194e-06	-1.23722e-10	-1.4824
44457709	chr19:44457709:A:G	3.33265e-07	-1.23722e-10	-1.6318	1.14307e-06	-1.23722e-10	-1.63532
44457761	chr19:44457761:T:C	1.12216e-07	-1.60809	-1.11222	3.44753e-07	-1.61319	-1.22078
44457902	chr19:44457902:C:T	1.0592e-07	-1.1113	-1.66676	3.03772e-07	-1.29653	-1.66398
44458036	chr19:44458036:G:A	3.71813e-07	-1.23722e-10	-1.52235	1.29959e-06	-1.23722e-10	-1.50699
44458209	chr19:44458209:A:G	4.14625e-07	-1.23722e-10	-1.41336	1.72976e-06	-1.23722e-10	-1.22105
44458368	chr19:44458368:G:C	1.1158e-07	-1.31429	-1.41171	2.99629e-07	-1.45699	-1.51725
44458586	chr19:44458586:G:GT	3.51324e-07	-1.23722e-10	-1.57903	1.16171e-06	-1.23722e-10	-1.61914
44458597	chr19:44458597:G:C	9.36271e-08	-1.30488	-1.59654	2.64702e-07	-1.45124	-1.64695
44458609	chr19:44458609:T:C	6.58039e-08	-1.61768	-1.63638	2.47087e-07	-1.59621	-1.57084
44458700	chr19:44458700:T:C	1.20568e-07	-1.16154	-1.48699	3.40071e-07	-1.2433	-1.60434
44458721	chr19:44458721:A:G	1.10485e-07	-1.08141	-1.65446	3.84913e-07	-1.06725	-1.65653
44459128	chr19:44459128:C:G	3.82135e-07	-1.47723	-0.0177345	1.07485e-06	-1.44719	-0.249669
44459210	chr19:44459210:A:G	9.26325e-08	-1.57926	-1.33284	3.03226e-07	-1.4809	-1.48142
44459235	chr19:44459235:C:T	6.7015e-08	-1.58002	-1.6558	2.59045e-07	-1.6167	-1.50309
44459305	chr19:44459305:C:T	4.72735e-07	-1.23722e-10	-1.2822	1.42701e-06	-1.23722e-10	-1.41346
44459562	chr19:44459562:CT:C	1.0441e-07	-1.52785	-1.26457	3.67232e-07	-1.40646	-1.36434
44459622	chr19:44459622:T:C	4.78089e-07	-1.23722e-10	-1.27094	1.4341e-06	-1.23722e-10	-1.4085
44459636	chr19:44459636:CA:C	4.79658e-07	-1.23722e-10	-1.26767	1.43812e-06	-1.23722e-10	-1.4057
44459697	chr19:44459697:G:T	1.13827e-07	-1.08812	-1.61794	3.06327e-07	-1.28702	-1.66512
44459706	chr19:44459706:C:T	1.08492e-07	-1.13318	-1.62088	2.95493e-07	-1.32254	-1.66561
44459755	chr19:44459755:T:C	4.97255e-07	-1.23722e-10	-1.23164	1.48148e-06	-1.23722e-10	-1.376
44459944	chr19:44459944:G:A	8.34885e-08	-1.50793	-1.5081	2.90027e-07	-1.37691	-1.6299
44460081	chr19:44460081:A:G	1.12557e-07	-1.2805	-1.43678	3.29805e-07	-1.41345	-1.46484
44460387	chr19:44460387:C:A	3.24605e-07	-1.23722e-10	-1.65813	1.1156e-06	-1.23722e-10	-1.65965
44460722	chr19:44460722:T:C	3.31481e-07	-1.23722e-10	-1.63717	1.14811e-06	-1.23722e-10	-1.63092
44460732	chr19:44460732:T:C	3.34249e-07	-1.23722e-10	-1.62885	1.15849e-06	-1.23722e-10	-1.62192
44460752	chr19:44460752:G:C	3.3188e-07	-1.23722e-10	-1.63597	1.14961e-06	-1.23722e-10	-1.62961
44460791	chr19:44460791:T:C	1.07463e-07	-1.32661	-1.43698	3.18238e-07	-1.44913	-1.46486
44460809	chr19:44460809:G:A	9.76315e-08	-1.55483	-1.30471	3.91453e-07	-1.55085	-1.15608
44460872	chr19:44460872:A:G	6.66934e-08	-1.59484	-1.64579	2.45013e-07	-1.51176	-1.66372
44461530	chr19:44461530:C:T	1.30002e-06	-1.60343	1.33282	3.05458e-06	-1.59505	0.942652
44461760	chr19:44461760:AG:A	9.13912e-08	-1.26361	-1.66198	3.4293e-07	-1.20198	-1.63729
44462080	chr19:44462080:T:G	1.07536e-07	-1.26887	-1.49404	3.14712e-07	-1.40756	-1.51758
44462252	chr19:44462252:TC:T	1.12645e-07	-1.14535	-1.57115	3.23474e-07	-1.30811	-1.58956
44462440	chr19:44462440:A:G	1.09454e-07	-1.16515	-1.58008	3.84013e-07	-1.09347	-1.63265
44462485	chr19:44462485:T:G	4.42131e-07	-1.23722e-10	-1.34913	1.34744e-06	-1.23722e-10	-1.47083
44462737	chr19:44462737:G:T	4.79936e-07	-1.23722e-10	-1.26709	1.44045e-06	-1.23722e-10	-1.40408
44462839	chr19:44462839:T:C	3.62481e-07	-1.54777	-6.7639e-10	1.23121e-06	-1.56104	-6.7639e-10
44462967	chr19:44462967:AC:A	2.07937e-06	0.199081	-6.7639e-10	5.9283e-06	0.0106995	-6.7639e-10
44462990	chr19:44462990:T:C	1.49177e-07	-1.52367	-0.911932	5.18803e-07	-1.37976	-1.04551
44463231	chr19:44463231:T:C	9.92422e-08	-1.31843	-1.52474	2.89864e-07	-1.38301	-1.62437
44463246	chr19:44463246:T:C	7.82715e-08	-1.57868	-1.50188	2.78169e-07	-1.47955	-1.56901
44463247	chr19:44463247:G:A	7.85095e-08	-1.57564	-1.50188	2.7977e-07	-1.47381	-1.56901
44463265	chr19:44463265:G:A	1.04663e-07	-1.56907	-1.22093	3.57051e-07	-1.4698	-1.32911
44463492	chr19:44463492:A:G	8.9376e-08	-1.36436	-1.58353	2.69374e-07	-1.47979	-1.6009
44463607	chr19:44463607:G:A	3.53488e-07	-1.23722e-10	-1.57289	1.31422e-06	-1.23722e-10	-1.49579
44463635	chr19:44463635:G:T	1.05865e-07	-1.16243	-1.61614	3.78351e-07	-1.08888	-1.65209
44463755	chr19:44463755:T:A	5.03897e-07	-1.21837	-6.7639e-10	1.72838e-06	-1.22186	-6.7639e-10
44463831	chr19:44463831:C:T	4.74478e-07	-1.23722e-10	-1.27852	1.43187e-06	-1.23722e-10	-1.41005
44463943	chr19:44463943:C:T	3.83401e-07	-1.23722e-10	-1.49166	1.78283e-06	-1.23722e-10	-1.19083
44464090	chr19:44464090:A:G	3.97644e-07	-1.23722e-10	-1.45518	1.26895e-06	-1.23722e-10	-1.53085
44464174	chr19:44464174:T:C	1.13114e-07	-1.17561	-1.53673	2.94103e-07	-1.35814	-1.63473
44464365	chr19:44464365:A:G	1.05675e-07	-1.17889	-1.60148	2.85554e-07	-1.36067	-1.66169
44464566	chr19:44464566:C:T	9.17758e-08	-1.39093	-1.53046	2.76725e-07	-1.49714	-1.55663
44464656	chr19:44464656:T:G	3.90096e-07	-1.23722e-10	-1.47435	1.8595e-06	-1.23722e-10	-1.14873
44464911	chr19:44464911:C:T	8.95165e-07	-1.23722e-10	-0.643731	2.98763e-06	-1.23722e-10	-0.674557
44465343	chr19:44465343:C:T	4.14655e-07	-1.23722e-10	-1.41329	1.29347e-06	-1.23722e-10	-1.51171
44465614	chr19:44465614:A:C	4.14912e-07	-1.23722e-10	-1.41267	1.36584e-06	-1.23722e-10	-1.45727
44465644	chr19:44465644:A:T	1.01123e-07	-1.47242	-1.35198	3.3107e-07	-1.32617	-1.54829
44465745	chr19:44465745:A:G	1.77939e-06	-1.5291	1.57239	4.17845e-06	-1.51178	1.17268
44465945	chr19:44465945:C:T	9.20753e-08	-1.38204	-1.53609	2.77149e-07	-1.49079	-1.56144
44465949	chr19:44465949:A:C	7.95603e-07	-1.23722e-10	-0.761638	2.65898e-06	-1.23722e-10	-0.791096
44466019	chr19:44466019:A:C	4.5871e-07	-1.23722e-10	-1.31232	1.39326e-06	-1.23722e-10	-1.43739
44466118	chr19:44466118:G:A	5.79987e-07	-1.07773	-6.7639e-10	2.84244e-06	-0.724376	-6.7639e-10
44466381	chr19:44466381:G:T	4.13034e-07	-1.23722e-10	-1.41721	1.28944e-06	-1.23722e-10	-1.51483
44466532	chr19:44466532:TA:T	3.83518e-07	-1.23722e-10	-1.49135	1.40517e-06	-1.23722e-10	-1.42888
44466753	chr19:44466753:C:T	1.05444e-07	-1.30737	-1.47519	3.00137e-07	-1.37571	-1.59685
44467121	chr19:44467121:T:C	3.9499e-07	-0.893001	-0.568877	1.74273e-06	-0.803294	-0.410294
44467683	chr19:44467683:G:A	4.4749e-07	-1.23722e-10	-1.33708	1.62994e-06	-1.23722e-10	-1.2805
44467819	chr19:44467819:C:T	3.58409e-07	-1.55906	-6.7639e-10	1.21015e-06	-1.5783	-6.7639e-10
44468040	chr19:44468040:A:G	9.03438e-08	-1.4079	-1.52921	2.73635e-07	-1.5099	-1.5551
44468469	chr19:44468469:G:A	1.02323e-07	-1.46846	-1.34414	3.34326e-07	-1.32045	-1.54422
44468635	chr19:44468635:T:C	3.69762e-07	-1.23722e-10	-1.52788	1.32722e-06	-1.23722e-10	-1.48595
44468802	chr19:44468802:C:A	9.55425e-08	-1.33709	-1.54407	2.82053e-07	-1.39988	-1.63481
44468856	chr19:44468856:C:T	2.10909e-07	-0.908556	-1.18076	5.76649e-07	-0.92754	-1.39202
44468857	chr19:44468857:G:A	3.58572e-07	-1.23722e-10	-1.55861	1.37669e-06	-1.23722e-10	-1.44935
44469124	chr19:44469124:C:T	1.58252e-06	-0.0739672	-6.7639e-10	4.68185e-06	-0.225345	-6.7639e-10
44469504	chr19:44469504:G:T	4.1721e-07	-1.23722e-10	-1.40715	1.37591e-06	-1.23722e-10	-1.44992
44469527	chr19:44469527:G:A	1.13265e-06	-1.53689	1.12847	2.82453e-06	-1.51889	0.788191
44469532	chr19:44469532:C:T	3.92458e-07	-1.23722e-10	-1.46831	1.3377e-06	-1.23722e-10	-1.47808
44469752	chr19:44469752:T:C	1.08308e-07	-1.15422	-1.60153	3.8456e-07	-1.08029	-1.64441
44469777	chr19:44469777:C:T	3.40027e-07	-1.61171	-6.7639e-10	1.17029e-06	-1.61179	-6.7639e-10
44469952	chr19:44469952:C:T	7.38698e-07	-0.835849	-6.7639e-10	2.75401e-06	-0.75598	-6.7639e-10
44470255	chr19:44470255:A:G	3.21853e-07	-1.23722e-10	-1.66664	1.10772e-06	-1.23722e-10	-1.66673
44470307	chr19:44470307:T:C	8.45211e-07	-1.23722e-10	-0.701153	2.81526e-06	-1.23722e-10	-0.733984
44470393	chr19:44470393:T:C	4.01328e-07	-1.23722e-10	-1.44596	1.26196e-06	-1.23722e-10	-1.53637
44470397	chr19:44470397:A:G	1.09896e-06	-0.438615	-6.7639e-10	4.22644e-06	-0.327678	-6.7639e-10
44470406	chr19:44470406:A:G	1.17953e-07	-1.11567	-1.55478	3.05149e-07	-1.31158	-1.64441
44470424	chr19:44470424:G:C	3.41884e-07	-1.23722e-10	-1.60627	1.18892e-06	-1.23722e-10	-1.59599
44470442	chr19:44470442:C:T	1.19555e-07	-1.08068	-1.57628	3.1045e-07	-1.28542	-1.65335
44470708	chr19:44470708:C:T	7.2504e-07	-0.854512	-6.7639e-10	2.5299e-06	-0.840859	-6.7639e-10
44470719	chr19:44470719:A:G	3.21981e-07	-1.23722e-10	-1.66625	1.10809e-06	-1.23722e-10	-1.6664
44470800	chr19:44470800:G:A	3.43854e-07	-1.60052	-6.7639e-10	1.16361e-06	-1.61751	-6.7639e-10
44471161	chr19:44471161:G:C	4.72291e-07	-1.23722e-10	-1.28314	1.74908e-06	-1.23722e-10	-1.20995
44471167	chr19:44471167:A:G	7.28394e-07	-0.849896	-6.7639e-10	2.50351e-06	-0.851343	-6.7639e-10
44471180	chr19:44471180:A:G	5.2913e-07	-1.16951	-6.7639e-10	1.77444e-06	-1.19555	-6.7639e-10
44471200	chr19:44471200:C:G	8.0226e-07	-0.753306	-6.7639e-10	2.0437e-06	-1.05428	-6.7639e-10
44471281	chr19:44471281:T:A	7.43988e-07	-1.23722e-10	-0.828714	2.48702e-06	-1.23722e-10	-0.857953
44471443	chr19:44471443:C:T	1.372e-07	-0.926183	-1.59311	3.50272e-07	-1.1587	-1.65938
44471492	chr19:44471492:T:C	4.41554e-07	0.129359	-1.4798	1.25938e-06	0.059509	-1.59793
44471521	chr19:44471521:C:T	3.22394e-07	-1.23722e-10	-1.66496	1.12076e-06	-1.23722e-10	-1.65503
44471535	chr19:44471535:G:A	9.46947e-08	-1.33062	-1.55946	2.81728e-07	-1.39416	-1.6417
44471624	chr19:44471624:T:C	9.81391e-08	-1.55286	-1.30149	3.40024e-07	-1.43299	-1.41479
44471625	chr19:44471625:T:C	9.84056e-08	-1.54974	-1.3019	3.4172e-07	-1.42774	-1.41506
44471841	chr19:44471841:T:C	1.9994e-07	-1.52691	-0.615807	6.53707e-07	-1.50693	-0.6872
44472173	chr19:44472173:G:C	1.12013e-07	-1.157	-1.56513	2.94084e-07	-1.34405	-1.64888
44472191	chr19:44472191:A:G	3.31597e-07	-1.23722e-10	-1.63682	1.11308e-06	-1.23722e-10	-1.66191
44472321	chr19:44472321:A:G	1.02327e-06	-0.509979	-6.7639e-10	3.91684e-06	-0.403753	-6.7639e-10
44472612	chr19:44472612:C:CA	2.17144e-07	-0.435608	-1.62457	8.31635e-07	-0.325882	-1.62752
44472748	chr19:44472748:GAT:G	3.23693e-07	-1.23722e-10	-1.66094	1.11232e-06	-1.23722e-10	-1.66259
44472775	chr19:44472775:A:T	5.03209e-07	-1.23722e-10	-1.21973	1.50411e-06	-1.23722e-10	-1.36083
44472822	chr19:44472822:A:G	1.36977e-07	-0.936356	-1.58457	7.80656e-07	-0.650958	-1.3657
44473023	chr19:44473023:G:A	1.821e-07	-0.72822	-1.50796	7.50183e-07	-0.558639	-1.49784
44473045	chr19:44473045:C:T	4.90554e-06	-1.09423	2.15161	9.50189e-06	-1.11974	1.6022
44473165	chr19:44473165:T:C	1.12827e-07	-1.57765	-1.13723	2.92367e-07	-1.58686	-1.41192
44473177	chr19:44473177:C:A	6.99422e-08	-1.55561	-1.63746	2.22823e-07	-1.60366	-1.66676
44473188	chr19:44473188:T:C	1.16156e-06	-1.47336	1.09014	2.8099e-06	-1.44819	0.712306
44473200	chr19:44473200:G:A	3.62688e-07	-0.690389	-0.856806	1.14834e-06	-0.629262	-1.00146
44473293	chr19:44473293:A:T	4.24256e-07	-1.23722e-10	-1.3904	1.55232e-06	-1.23722e-10	-1.32929
44473295	chr19:44473295:C:T	3.3844e-07	-1.23722e-10	-1.61639	1.24801e-06	-1.23722e-10	-1.54749
44473331	chr19:44473331:G:T	7.63097e-08	-1.4844	-1.62154	2.30733e-07	-1.57112	-1.66441
44473349	chr19:44473349:G:T	1.47177e-07	-1.02094	-1.42817	5.90225e-07	-0.881733	-1.41456
44473357	chr19:44473357:T:C	1.16906e-07	-1.25497	-1.4244	6.60384e-07	-1.04848	-1.13549
44473421	chr19:44473421:G:A	3.15907e-07	-1.55494	-0.130345	1.13088e-06	-1.59765	-0.048393
44473469	chr19:44473469:T:C	1.30515e-07	-1.2732	-1.29605	3.87246e-07	-1.45763	-1.2601
44473892	chr19:44473892:G:T	1.35636e-06	-0.981586	0.753405	6.75601e-06	-1.29522	1.43662
44473903	chr19:44473903:G:T	4.35607e-07	-1.23722e-10	-1.364	1.414e-06	-1.23722e-10	-1.42261
44474081	chr19:44474081:T:G	7.5993e-08	-1.47003	-1.64006	2.4058e-07	-1.52702	-1.66672
44474236	chr19:44474236:C:G	2.1495e-07	-0.852244	-1.21809	8.5562e-07	-0.712608	-1.21236
44474292	chr19:44474292:G:A	3.80191e-07	-1.23722e-10	-1.50006	1.41148e-06	-1.23722e-10	-1.4244
44474360	chr19:44474360:G:A	1.43605e-07	-1.32966	-1.14401	8.85884e-07	-1.16262	-0.72759
44474408	chr19:44474408:G:A	7.27374e-07	-0.851297	-6.7639e-10	2.81146e-06	-0.735334	-6.7639e-10
44474813	chr19:44474813:G:A	3.76544e-07	-1.23722e-10	-1.5097	1.5554e-06	-1.23722e-10	-1.32731
44475226	chr19:44475226:C:T	2.26929e-07	-0.772672	-1.24343	9.09763e-07	-0.62598	-1.23763
44475493	chr19:44475493:A:C	1.0122e-07	-1.44113	-1.38231	3.83849e-07	-1.54165	-1.1849
44475517	chr19:44475517:A:G	2.23161e-07	-0.792927	-1.23992	8.94634e-07	-0.647478	-1.2329
44475597	chr19:44475597:A:C	4.80332e-07	-1.23722e-10	-1.26626	2.55062e-06	-1.23722e-10	-0.8327
44475693	chr19:44475693:G:A	3.20327e-07	-0.0189145	-1.65248	9.44429e-07	-0.180509	-1.6457
44475955	chr19:44475955:A:G	3.22406e-07	-1.23722e-10	-1.66493	1.12461e-06	-1.23722e-10	-1.6516
44476222	chr19:44476222:G:A	6.52744e-07	-1.23722e-10	-0.959554	1.63436e-06	-1.23722e-10	-1.27779
44477101	chr19:44477101:G:A	1.59996e-07	-0.849428	-1.51616	5.93561e-07	-0.764219	-1.52643
44477158	chr19:44477158:C:T	5.59845e-07	-1.29976	0.186682	1.69924e-06	-1.26633	0.0274764
44477299	chr19:44477299:C:T	9.95765e-08	-1.36548	-1.47434	2.63489e-07	-1.49989	-1.6029
44477308	chr19:44477308:G:A	2.16783e-07	-1.42451	-0.63733	1.44313e-06	-1.28225	-0.119968
44477401	chr19:44477401:T:C	3.23294e-07	-1.23722e-10	-1.66218	1.10867e-06	-1.23722e-10	-1.66588
44477615	chr19:44477615:T:C	7.20451e-08	-1.61091	-1.55253	2.50771e-07	-1.61177	-1.54048
44477645	chr19:44477645:A:G	5.7967e-07	-1.07828	-6.7639e-10	2.03825e-06	-1.05695	-6.7639e-10
44477661	chr19:44477661:C:T	3.42972e-07	-1.23722e-10	-1.60309	1.10944e-06	-1.23722e-10	-1.66518
44477666	chr19:44477666:G:C	2.30133e-07	-0.763036	-1.23904	9.17101e-07	-0.620364	-1.23521
44477904	chr19:44477904:C:G	3.53437e-07	-1.23722e-10	-1.57303	1.11747e-06	-1.23722e-10	-1.65797
44478164	chr19:44478164:A:G	8.78567e-08	-1.37647	-1.58856	2.4871e-07	-1.50429	-1.65622
44478347	chr19:44478347:A:G	8.63868e-08	-1.39281	-1.5891	2.45921e-07	-1.51542	-1.65637
44478603	chr19:44478603:G:A	2.3662e-07	-1.41238	-0.561904	6.42874e-07	-1.55623	-0.654613
44478792	chr19:44478792:T:C	3.78351e-07	-1.23722e-10	-1.50492	1.15146e-06	-1.23722e-10	-1.62801
44479350	chr19:44479350:G:C	2.61743e-07	-0.884531	-0.988844	1.09719e-06	-0.751256	-0.925027
44479445	chr19:44479445:T:A	3.5152e-07	-1.23722e-10	-1.57847	1.11568e-06	-1.23722e-10	-1.65957
44479617	chr19:44479617:C:T	4.15124e-07	-1.23722e-10	-1.41216	1.20881e-06	-1.23722e-10	-1.5794
44479791	chr19:44479791:G:A	4.86472e-07	-1.23722e-10	-1.25356	2.5975e-06	-1.23722e-10	-0.81449
44480070	chr19:44480070:T:C	3.38241e-07	-1.23722e-10	-1.61698	1.24689e-06	-1.23722e-10	-1.54838
44480235	chr19:44480235:A:G	7.25009e-08	-1.61427	-1.54287	2.52484e-07	-1.61489	-1.53055
44480551	chr19:44480551:A:G	1.0281e-07	-1.24906	-1.55879	3.33123e-07	-1.26407	-1.60421
44480736	chr19:44480736:T:A	5.19909e-07	-1.23722e-10	-1.18709	1.45945e-06	-1.23722e-10	-1.39098
44481125	chr19:44481125:A:G	5.61096e-07	-1.23722e-10	-1.11085	1.52046e-06	-1.23722e-10	-1.35002
44481157	chr19:44481157:C:A	9.14012e-07	-0.622895	-6.7639e-10	1.98413e-06	-1.08386	-6.7639e-10
44481259	chr19:44481259:G:C	3.31238e-07	-1.23722e-10	-1.6379	1.19985e-06	-1.23722e-10	-1.58684
44481279	chr19:44481279:G:A	1.02141e-07	-1.25891	-1.55547	3.3071e-07	-1.27362	-1.60193
44481293	chr19:44481293:C:T	2.73196e-07	-0.873561	-0.956989	1.1476e-06	-0.738971	-0.892393
44481300	chr19:44481300:A:G	6.53067e-07	-0.959059	-6.7639e-10	1.49538e-06	-1.36666	-6.7639e-10
44481355	chr19:44481355:A:G	7.34169e-08	-1.49305	-1.65153	2.36486e-07	-1.54505	-1.66585
44481449	chr19:44481449:G:C	3.89482e-07	-1.23722e-10	-1.47592	1.46379e-06	-1.23722e-10	-1.38801
44481456	chr19:44481456:T:C	1.98616e-07	-1.4076	-0.74177	1.30113e-06	-1.26045	-0.245356
44481774	chr19:44481774:T:A	1.02987e-06	-0.503549	-6.7639e-10	3.86943e-06	-0.415931	-6.7639e-10
44482005	chr19:44482005:C:G	2.65378e-07	-0.884979	-0.974603	1.1151e-06	-0.751186	-0.90891
44482167	chr19:44482167:T:C	4.92898e-07	-1.28347	0.0430295	1.51238e-06	-1.24929	-0.106057
44482404	chr19:44482404:G:A	3.3551e-07	-1.23722e-10	-1.62509	1.16305e-06	-1.23722e-10	-1.61799
44482484	chr19:44482484:G:A	2.62167e-07	-0.861918	-1.00984	1.10232e-06	-0.725892	-0.94573
44482779	chr19:44482779:T:G	4.09047e-07	-1.23722e-10	-1.42691	1.3317e-06	-1.23722e-10	-1.48258
44483683	chr19:44483683:CA:C	7.38921e-08	-1.48669	-1.65145	2.37673e-07	-1.54001	-1.66588
44484058	chr19:44484058:A:G	7.99075e-07	-1.3543	0.597019	2.24995e-06	-1.3232	0.365067
44484091	chr19:44484091:T:G	3.91452e-07	-1.23722e-10	-1.47088	1.47215e-06	-1.23722e-10	-1.38232
44484119	chr19:44484119:C:T	6.71813e-07	-1.23722e-10	-0.930759	1.75033e-06	-1.23722e-10	-1.20924
44484245	chr19:44484245:G:A	9.36334e-08	-1.59798	-1.30338	3.70029e-07	-1.59758	-1.16563
44484504	chr19:44484504:C:T	5.16123e-07	-1.23722e-10	-1.19439	1.91949e-06	-1.23722e-10	-1.11698
44484693	chr19:44484693:A:C	1.8349e-07	-1.40452	-0.824063	1.18339e-06	-1.25709	-0.343566
44484819	chr19:44484819:A:G	1.04121e-07	-1.23861	-1.55658	3.37121e-07	-1.25361	-1.60274
44485187	chr19:44485187:C:T	2.86562e-07	-1.28218	-0.500601	9.66603e-07	-1.24321	-0.559791
44485337	chr19:44485337:A:G	9.50099e-08	-1.3007	-1.58606	3.1378e-07	-1.31488	-1.61322
44485541	chr19:44485541:C:T	7.21161e-08	-1.50266	-1.6598	2.3561e-07	-1.55248	-1.66214
44485777	chr19:44485777:C:G	4.64552e-07	-1.23722e-10	-1.29967	1.29667e-06	-1.23722e-10	-1.50924
44486043	chr19:44486043:C:T	1.1886e-07	-1.26769	-1.3951	3.50069e-07	-1.28527	-1.53339
44486137	chr19:44486137:A:C	2.33385e-07	-0.951729	-1.03632	1.01568e-06	-0.824839	-0.928636
44486169	chr19:44486169:T:G	3.2809e-07	-1.23722e-10	-1.64745	1.17959e-06	-1.23722e-10	-1.60387
44486206	chr19:44486206:TA:T	2.30234e-07	-0.96828	-1.03336	1.00129e-06	-0.842914	-0.924834
44486766	chr19:44486766:C:T	9.51928e-08	-1.61642	-1.26842	3.37438e-07	-1.60675	-1.24866
44486923	chr19:44486923:A:G	8.99687e-08	-1.36868	-1.5726	2.51658e-07	-1.49893	-1.64979
44486969	chr19:44486969:G:C	2.9859e-07	-0.832923	-0.908745	1.26198e-06	-0.695451	-0.840906
44487067	chr19:44487067:A:T	4.33532e-07	-1.23722e-10	-1.36877	1.24115e-06	-1.23722e-10	-1.553
44487136	chr19:44487136:A:G	3.79419e-07	-1.23722e-10	-1.5021	1.37601e-06	-1.23722e-10	-1.44985
44487477	chr19:44487477:A:T	4.04447e-07	-1.23722e-10	-1.43822	1.31574e-06	-1.23722e-10	-1.49464
44487748	chr19:44487748:G:C	5.77242e-07	-1.23722e-10	-1.08248	1.55388e-06	-1.23722e-10	-1.32828
44487782	chr19:44487782:A:G	2.45875e-07	-0.867058	-1.06886	1.0201e-06	-0.732746	-1.01639
44488014	chr19:44488014:C:T	7.22299e-08	-1.50154	-1.65934	2.35812e-07	-1.5515	-1.66226
44488058	chr19:44488058:CGCCCTT:C	3.30016e-07	-1.23722e-10	-1.6416	1.19584e-06	-1.23722e-10	-1.59019
44488416	chr19:44488416:C:T	1.33747e-06	-1.23722e-10	-0.242203	4.73688e-06	-1.23722e-10	-0.213659
44488463	chr19:44488463:C:T	3.29042e-07	-1.23722e-10	-1.64455	1.19179e-06	-1.23722e-10	-1.59358
44488533	chr19:44488533:T:C	8.93169e-07	-1.38231	0.736351	2.4668e-06	-1.35535	0.489232
44488576	chr19:44488576:C:T	2.75658e-07	-0.874404	-0.947174	1.15787e-06	-0.741711	-0.880741
44488720	chr19:44488720:T:C	5.48961e-07	-1.20693	0.0742164	1.71009e-06	-1.16883	-0.0636599
44488785	chr19:44488785:C:T	3.32356e-07	-1.23722e-10	-1.63453	1.20727e-06	-1.23722e-10	-1.58067
44488816	chr19:44488816:G:A	4.20969e-07	-1.23722e-10	-1.39818	1.58882e-06	-1.23722e-10	-1.30605
44488902	chr19:44488902:C:G	5.80913e-07	-1.23722e-10	-1.07614	1.56255e-06	-1.23722e-10	-1.32272
44489030	chr19:44489030:G:A	3.83966e-07	-1.23722e-10	-1.49019	1.39417e-06	-1.23722e-10	-1.43674
44489118	chr19:44489118:C:G	4.77952e-07	-1.23722e-10	-1.27123	1.23786e-06	-1.23722e-10	-1.55566
44489674	chr19:44489674:C:T	1.21228e-07	-1.03764	-1.60543	5.03746e-07	-0.918506	-1.53622
44489851	chr19:44489851:A:T	3.29577e-07	-0.602062	-1.04087	1.37278e-06	-0.449646	-1.00255
44490016	chr19:44490016:AAAGAAAAAGACAGG:A	7.76587e-07	-1.23722e-10	-0.785829	2.72836e-06	-1.23722e-10	-0.765336
44490986	chr19:44490986:C:G	1.20289e-07	-1.61539	-1.03545	4.71193e-07	-1.60428	-0.917246
44491357	chr19:44491357:T:C	2.93283e-07	-1.48718	-0.27242	8.0118e-07	-1.59279	-0.397916
44491494	chr19:44491494:A:G	3.58751e-07	-1.23722e-10	-1.55811	1.28382e-06	-1.23722e-10	-1.5192
44491581	chr19:44491581:T:C	1.76126e-06	-1.25579	1.28884	6.79026e-06	-1.02166	1.16811
44491623	chr19:44491623:T:C	1.82152e-06	-1.2533	1.31999	7.01884e-06	-1.01867	1.19823
44491627	chr19:44491627:G:A	1.15989e-06	-0.384657	-6.7639e-10	4.50739e-06	-0.26332	-6.7639e-10
44491720	chr19:44491720:G:A	3.36523e-07	-1.23722e-10	-1.62207	1.2354e-06	-1.23722e-10	-1.55765
44491911	chr19:44491911:T:C	1.85747e-06	-1.25516	1.34139	7.12771e-06	-1.02146	1.21642
44491939	chr19:44491939:T:C	1.20014e-07	-1.6171	-1.03603	4.74072e-07	-1.59835	-0.917081
44492374	chr19:44492374:TTTAAA:T	1.75742e-06	-1.32841	1.35928	6.61426e-06	-1.11743	1.23762
44492415	chr19:44492415:T:C	1.13601e-07	-1.44573	-1.26232	2.76289e-07	-1.55213	-1.50322
44492481	chr19:44492481:T:G	3.99301e-07	-1.23722e-10	-1.45102	1.40349e-06	-1.23722e-10	-1.43007
44492498	chr19:44492498:T:A	1.13064e-07	-1.35537	-1.35741	2.81517e-07	-1.48735	-1.54925
44492553	chr19:44492553:A:C	1.69339e-06	-1.29483	1.28858	6.46811e-06	-1.07222	1.17007
44492570	chr19:44492570:G:C	1.1253e-07	-1.32342	-1.3941	2.8153e-07	-1.46455	-1.572
44492660	chr19:44492660:TATAA:T	1.59999e-06	-1.25938	1.19639	6.18448e-06	-1.02653	1.07953
44492778	chr19:44492778:T:TG	1.60331e-06	-1.26163	1.20071	6.17179e-06	-1.02933	1.08028
44492995	chr19:44492995:A:C	4.28142e-07	-0.91618	-0.465103	1.21937e-06	-0.936107	-0.634592
44493434	chr19:44493434:C:G	1.54276e-06	-1.27898	1.17957	5.90501e-06	-1.05174	1.0585
44493528	chr19:44493528:G:A	1.47609e-07	-1.57351	-0.872665	5.55618e-07	-1.61583	-0.740879
44493752	chr19:44493752:T:TCTCTTG	7.26192e-07	-1.23722e-10	-0.852924	2.65168e-06	-1.23722e-10	-0.793843
44493811	chr19:44493811:C:T	1.67763e-07	-1.24949	-1.0687	6.93989e-07	-1.01579	-1.11855
44493839	chr19:44493839:C:T	1.30291e-06	-0.990066	0.721681	6.6046e-06	-1.3045	1.42323
44493947	chr19:44493947:C:A	4.92816e-07	-1.23722e-10	-1.2406	1.54206e-06	-1.23722e-10	-1.33592
44494017	chr19:44494017:G:A	1.50519e-06	-1.27394	1.14987	5.79016e-06	-1.04552	1.03264
44494080	chr19:44494080:C:T	1.44165e-06	-1.29798	1.13079	5.51394e-06	-1.07696	1.0152
44494094	chr19:44494094:T:C	3.37891e-07	-1.23722e-10	-1.61802	1.24483e-06	-1.23722e-10	-1.55004
44494180	chr19:44494180:T:C	1.47462e-06	-1.27982	1.13524	5.65781e-06	-1.05327	1.01727
44494256	chr19:44494256:A:T	1.41491e-06	-1.28858	1.10266	5.42225e-06	-1.06456	0.986035
44494267	chr19:44494267:A:G	1.44056e-06	-1.28336	1.11541	5.52321e-06	-1.05776	0.997684
44494414	chr19:44494414:C:T	1.43969e-06	-1.29152	1.12296	5.51733e-06	-1.06804	1.0069
44494507	chr19:44494507:G:A	6.59272e-07	-0.945879	-0.0037224	2.07742e-06	-0.898033	-0.13988
44494712	chr19:44494712:C:T	2.26716e-07	-1.06743	-0.949614	7.28839e-07	-1.26157	-0.823774
44494903	chr19:44494903:G:C	1.63661e-06	-1.23909	1.19873	6.30597e-06	-1.00039	1.07285
44494935	chr19:44494935:T:G	1.66632e-06	-1.23791	1.21554	6.40583e-06	-0.999941	1.08811
44494956	chr19:44494956:G:A	1.66322e-06	-1.23674	1.21251	6.38984e-06	-0.997866	1.08354
44495114	chr19:44495114:G:A	1.29494e-06	-1.19707	0.922549	5.0567e-06	-0.947648	0.799324
44495339	chr19:44495339:C:A	1.63107e-06	-1.23722e-10	-0.0437446	6.2508e-06	-1.23722e-10	0.0636709
44495433	chr19:44495433:C:T	2.21826e-07	-1.10667	-0.932178	7.23233e-07	-1.29242	-0.800646
44495538	chr19:44495538:C:T	4.79966e-07	-1.23722e-10	-1.26702	1.31885e-06	-1.23722e-10	-1.49228
44495664	chr19:44495664:A:G	1.18366e-07	-1.5495	-1.11745	4.43426e-07	-1.47333	-1.10893
44495668	chr19:44495668:C:T	9.4712e-08	-1.27732	-1.61257	2.83988e-07	-1.36695	-1.66091
44495741	chr19:44495741:A:G	1.25794e-07	-1.54796	-1.05813	3.98785e-07	-1.59246	-1.09592
44495753	chr19:44495753:G:A	2.55745e-07	-0.988102	-0.908457	8.0921e-07	-1.19487	-0.785865
44495766	chr19:44495766:C:T	2.21557e-07	-1.01616	-1.0239	7.03872e-07	-1.21832	-0.901874
44495782	chr19:44495782:A:G	3.81263e-07	-1.23722e-10	-1.49725	1.25216e-06	-1.23722e-10	-1.54417
44495941	chr19:44495941:G:C	3.48557e-07	-1.23722e-10	-1.58694	1.37081e-06	-1.23722e-10	-1.45363
44495998	chr19:44495998:T:C	2.25296e-07	-1.01813	-1.00519	7.16122e-07	-1.21947	-0.883474
44496258	chr19:44496258:A:T	2.46791e-07	-0.972499	-0.959698	7.80376e-07	-1.18294	-0.83408
44496305	chr19:44496305:C:T	2.38317e-07	-0.976295	-0.990841	7.52489e-07	-1.18572	-0.867684
44496325	chr19:44496325:C:T	2.44565e-07	-0.935613	-1.00564	7.66124e-07	-1.15195	-0.8835
44496334	chr19:44496334:T:C	1.45704e-06	-0.156578	-6.7639e-10	4.3172e-06	-0.30643	-6.7639e-10
44496346	chr19:44496346:T:C	4.20846e-07	-1.39847	-6.7639e-10	1.37349e-06	-1.45168	-6.7639e-10
44496515	chr19:44496515:C:A	2.15257e-06	-1.23722e-10	0.233678	8.69523e-06	-1.23722e-10	0.393737
44496520	chr19:44496520:A:C	1.74682e-07	-1.02599	-1.25179	5.59568e-07	-1.22556	-1.12407
44496525	chr19:44496525:A:T	2.00266e-06	-1.23722e-10	0.161496	8.04162e-06	-1.23722e-10	0.315592
44496611	chr19:44496611:G:A	7.86754e-08	-1.51353	-1.56188	3.36028e-07	-1.3354	-1.5242
44496739	chr19:44496739:A:G	3.73215e-07	-1.23722e-10	-1.51859	1.7432e-06	-1.23722e-10	-1.21331
44496823	chr19:44496823:T:C	3.66681e-07	-0.751222	-0.785023	7.80583e-07	-0.998815	-1.01794
44497130	chr19:44497130:G:A	1.82768e-06	-1.23722e-10	0.0700631	7.32282e-06	-1.23722e-10	0.221958
44497180	chr19:44497180:T:C	2.69255e-06	0.101465	0.356042	8.56249e-06	0.236345	0.142008
44497294	chr19:44497294:A:G	2.53918e-06	0.037856	0.361	8.0549e-06	0.169211	0.148032
44497346	chr19:44497346:G:A	1.86437e-06	-1.23722e-10	0.0899376	7.47138e-06	-1.23722e-10	0.242042
44497567	chr19:44497567:T:C	2.64198e-07	-0.9284	-0.93564	5.55201e-07	-1.1456	-1.21186
44497741	chr19:44497741:T:C	8.60352e-07	-0.944378	0.260981	2.37075e-06	-0.885599	-0.0202308
44498231	chr19:44498231:C:T	8.0537e-07	-1.23722e-10	-0.749436	2.98775e-06	-1.23722e-10	-0.674518
44498263	chr19:44498263:G:A	3.10436e-06	0.703546	-0.10372	6.01045e-06	0.751836	-0.727375
44498511	chr19:44498511:G:A	2.97242e-07	-0.62579	-1.1204	1.05074e-06	-0.825224	-0.894317
44498651	chr19:44498651:A:G	3.88548e-07	-1.47832	-6.7639e-10	1.18594e-06	-1.59851	-6.7639e-10
44498770	chr19:44498770:A:G	9.82175e-08	-1.52457	-1.32899	3.09537e-07	-1.57683	-1.36488
44499215	chr19:44499215:A:C	1.50632e-07	-1.2025	-1.2234	5.29936e-07	-1.44793	-0.956103
44499329	chr19:44499329:T:A	3.21906e-07	-1.23722e-10	-1.66648	1.11193e-06	-1.23722e-10	-1.66294
44499726	chr19:44499726:A:G	3.89919e-07	-1.23722e-10	-1.4748	1.24202e-06	-1.23722e-10	-1.5523
44499791	chr19:44499791:T:C	1.33286e-06	1.41864	-1.66429	3.86355e-06	1.20665	-1.6241
44499990	chr19:44499990:T:C	4.12006e-07	-1.1423	-0.277396	1.01809e-06	-1.28148	-0.469623
44500184	chr19:44500184:C:T	4.4435e-07	-1.23722e-10	-1.34413	1.32475e-06	-1.23722e-10	-1.48781
44500253	chr19:44500253:G:C	3.95318e-07	-1.25701	-0.204042	9.87793e-07	-1.37725	-0.404065
44500289	chr19:44500289:GC:G	1.97596e-06	-1.23722e-10	0.148071	4.05126e-06	-1.23722e-10	-0.37001
44500493	chr19:44500493:G:A	3.59448e-07	-1.23722e-10	-1.55617	1.25133e-06	-1.23722e-10	-1.54483
44500593	chr19:44500593:A:G	6.26526e-07	-0.796938	-0.20361	1.91238e-06	-1.07973	-0.0409636
44500647	chr19:44500647:C:G	1.8487e-07	-1.13043	-1.09066	5.06473e-07	-1.27	-1.17932
44501113	chr19:44501113:T:C	3.21817e-07	-1.23722e-10	-1.66676	1.10999e-06	-1.23722e-10	-1.66469
44501202	chr19:44501202:A:G	3.46646e-07	-1.23722e-10	-1.59243	1.19769e-06	-1.23722e-10	-1.58864
44501605	chr19:44501605:C:T	4.25593e-07	-1.23722e-10	-1.38725	1.28292e-06	-1.23722e-10	-1.5199
44501840	chr19:44501840:G:A	1.59097e-05	0.944425	1.28952	2.97773e-05	0.832113	0.792596
44502018	chr19:44502018:T:C	4.52939e-07	-1.23722e-10	-1.32498	1.36879e-06	-1.23722e-10	-1.45511
44502526	chr19:44502526:C:A	3.85804e-07	-1.48541	-6.7639e-10	1.25092e-06	-1.54516	-6.7639e-10
44503024	chr19:44503024:A:T	4.085e-07	-0.466855	-0.961392	2.43271e-06	0.11527	-0.9953
44503072	chr19:44503072:C:CT	1.03958e-07	-1.20423	-1.59252	3.67774e-07	-1.26652	-1.50281
44503082	chr19:44503082:T:C	4.30764e-07	-1.37518	-6.7639e-10	2.11343e-06	-1.02073	-6.7639e-10
44503160	chr19:44503160:T:C	4.00358e-07	-1.23722e-10	-1.44838	1.41577e-06	-1.23722e-10	-1.42136
44503279	chr19:44503279:G:A	3.24571e-07	-1.23722e-10	-1.65823	1.12287e-06	-1.23722e-10	-1.65315
44503439	chr19:44503439:C:T	3.21836e-07	-1.23722e-10	-1.6667	1.12799e-06	-1.23722e-10	-1.6486
44503586	chr19:44503586:G:A	1.07228e-07	-1.24425	-1.52153	3.47753e-07	-1.30081	-1.52449
44503651	chr19:44503651:A:G	1.06263e-07	-1.21759	-1.55723	3.43954e-07	-1.27639	-1.5599
44503675	chr19:44503675:T:C	2.5296e-06	1.23897	-0.843891	4.73444e-06	1.03046	-1.24463
44503697	chr19:44503697:C:T	3.5004e-07	-1.23722e-10	-1.58269	1.12574e-06	-1.23722e-10	-1.6506
44503820	chr19:44503820:G:C	3.21809e-07	-1.23722e-10	-1.66678	1.12578e-06	-1.23722e-10	-1.65056
44503867	chr19:44503867:G:C	5.51787e-07	-1.23722e-10	-1.12758	1.73561e-06	-1.23722e-10	-1.21768
44504033	chr19:44504033:T:C	1.1473e-07	-1.07901	-1.61915	3.41697e-07	-1.22969	-1.61318
44504096	chr19:44504096:G:A	3.42887e-07	-1.23722e-10	-1.60334	1.11409e-06	-1.23722e-10	-1.661
44504501	chr19:44504501:A:G	1.22839e-07	-1.21925	-1.41062	3.94071e-07	-1.27773	-1.42253
44504693	chr19:44504693:C:T	3.53976e-07	-1.23722e-10	-1.57151	1.21088e-06	-1.23722e-10	-1.57769
44504852	chr19:44504852:C:T	8.87976e-08	-1.57961	-1.37477	2.46725e-07	-1.60393	-1.56459
44505087	chr19:44505087:T:C	4.64401e-07	-1.23722e-10	-1.29999	1.45436e-06	-1.23722e-10	-1.39447
44505245	chr19:44505245:C:T	3.47787e-07	-1.23722e-10	-1.58915	1.20845e-06	-1.23722e-10	-1.5797
44505638	chr19:44505638:A:T	1.37632e-07	-1.59169	-0.924462	3.62549e-07	-1.61119	-1.17245
44505809	chr19:44505809:C:T	3.59182e-07	-1.55691	-6.7639e-10	1.22738e-06	-1.56415	-6.7639e-10
44505925	chr19:44505925:C:T	1.10744e-07	-1.59127	-1.14225	3.03182e-07	-1.6108	-1.35166
44506004	chr19:44506004:A:G	1.6029e-06	0.92138	-0.982547	3.10234e-06	0.720314	-1.3572
44506064	chr19:44506064:G:T	1.29192e-07	-1.12556	-1.45388	5.06091e-07	-0.961189	-1.48889
44506188	chr19:44506188:A:G	3.86557e-07	-1.23722e-10	-1.48346	1.30768e-06	-1.23722e-10	-1.50079
44506589	chr19:44506589:G:C	4.49083e-07	-1.23722e-10	-1.33353	1.59268e-06	-1.23722e-10	-1.30362
44506794	chr19:44506794:T:C	3.87236e-07	-1.23722e-10	-1.4817	1.30993e-06	-1.23722e-10	-1.49907
44506874	chr19:44506874:A:G	3.4909e-07	-1.23722e-10	-1.58541	1.20632e-06	-1.23722e-10	-1.58146
44507269	chr19:44507269:T:C	3.70184e-07	-1.52674	-6.7639e-10	1.19192e-06	-1.59347	-6.7639e-10
44507284	chr19:44507284:G:A	3.22033e-07	-1.23722e-10	-1.66608	1.13392e-06	-1.23722e-10	-1.64336
44507644	chr19:44507644:T:C	3.22152e-07	-1.23722e-10	-1.66572	1.13603e-06	-1.23722e-10	-1.6415
44507675	chr19:44507675:C:T	2.73667e-07	-0.461362	-1.36746	1.64693e-06	0.110858	-1.38098
44507783	chr19:44507783:T:C	1.40102e-07	-1.02551	-1.47286	5.58384e-07	-0.845761	-1.50599
44508453	chr19:44508453:G:A	1.29692e-07	-1.13077	-1.44481	4.15438e-07	-1.19658	-1.45088
44508544	chr19:44508544:C:A	6.80916e-08	-1.59078	-1.62911	2.28708e-07	-1.61113	-1.63322
44508681	chr19:44508681:C:T	3.87646e-07	-1.23722e-10	-1.48065	1.31133e-06	-1.23722e-10	-1.498
44509210	chr19:44509210:A:G	3.62997e-06	1.34482	-0.588583	5.82496e-06	1.12808	-1.13497
44509286	chr19:44509286:G:A	7.7277e-07	-1.23722e-10	-0.790757	2.19731e-06	-1.23722e-10	-0.981803
44509371	chr19:44509371:A:G	1.21352e-07	-1.15743	-1.4846	3.59608e-07	-1.29728	-1.4945
44509521	chr19:44509521:T:C	1.40788e-07	-1.1126	-1.38089	4.6074e-07	-1.17731	-1.36665
44509788	chr19:44509788:G:A	1.75855e-07	-1.3603	-0.910779	6.08007e-07	-1.4131	-0.853503
44509907	chr19:44509907:G:A	1.05211e-07	-1.22708	-1.55769	3.47691e-07	-1.28163	-1.54385
44509914	chr19:44509914:T:G	4.88928e-07	-1.23722e-10	-1.24852	1.51338e-06	-1.23722e-10	-1.35469
44509986	chr19:44509986:G:C	3.40643e-07	-1.23722e-10	-1.6099	1.11177e-06	-1.23722e-10	-1.66308
44510006	chr19:44510006:C:T	1.05509e-07	-1.12424	-1.6577	3.20205e-07	-1.26548	-1.64235
44510390	chr19:44510390:G:A	1.07014e-07	-1.52357	-1.2442	4.31559e-07	-1.57417	-1.03521
44510664	chr19:44510664:C:G	1.1494e-07	-1.03832	-1.65801	3.36846e-07	-1.1948	-1.66236
44510693	chr19:44510693:G:A	5.05783e-07	-1.23722e-10	-1.21463	1.74842e-06	-1.23722e-10	-1.21032
44510835	chr19:44510835:T:C	1.39873e-07	-0.876673	-1.62333	4.02228e-07	-1.05558	-1.62419
44510956	chr19:44510956:C:G	3.44452e-07	-1.59878	-6.7639e-10	1.1827e-06	-1.60124	-6.7639e-10
44510962	chr19:44510962:T:C	1.64861e-07	-1.07111	-1.26453	5.15254e-07	-1.14458	-1.28756
44511011	chr19:44511011:C:T	4.56166e-07	-1.23722e-10	-1.31788	1.56287e-06	-1.23722e-10	-1.32252
44511538	chr19:44511538:T:G	1.40876e-07	-0.82631	-1.66655	4.04885e-07	-1.00641	-1.66678
44511547	chr19:44511547:A:G	8.31144e-07	-1.23722e-10	-0.717936	3.65895e-06	-1.23722e-10	-0.471862
44512058	chr19:44512058:G:A	2.14331e-07	-1.33004	-0.74318	5.49277e-07	-1.42511	-0.943084
44512448	chr19:44512448:C:T	4.78157e-07	-1.23722e-10	-1.2708	1.35193e-06	-1.23722e-10	-1.4675
44512465	chr19:44512465:C:T	7.28998e-07	-0.849068	-6.7639e-10	2.57564e-06	-0.82294	-6.7639e-10
44512936	chr19:44512936:G:A	3.21812e-07	-1.23722e-10	-1.66677	1.17834e-06	-1.23722e-10	-1.60493
44513005	chr19:44513005:C:T	1.54584e-07	-1.16626	-1.23374	4.74808e-07	-1.24069	-1.2732
44513190	chr19:44513190:C:T	4.39783e-06	1.2976	-0.349475	7.56776e-06	1.09323	-0.838374
44513389	chr19:44513389:T:C	4.31663e-07	-1.37309	-6.7639e-10	1.20189e-06	-1.58514	-6.7639e-10
44513426	chr19:44513426:T:C	1.90529e-07	-1.48908	-0.701852	4.68017e-07	-1.54218	-0.986113
44513683	chr19:44513683:C:T	8.42377e-08	-1.52916	-1.47794	4.02891e-07	-1.41864	-1.25949
44513794	chr19:44513794:G:A	4.37069e-07	-1.23722e-10	-1.36065	1.78165e-06	-1.23722e-10	-1.1915
44513811	chr19:44513811:G:A	1.58401e-06	-0.0730263	-6.7639e-10	3.71476e-06	-0.456724	-6.7639e-10
44513895	chr19:44513895:A:G	1.05476e-07	-1.15962	-1.62263	2.96745e-07	-1.42199	-1.56193
44514065	chr19:44514065:A:G	3.30657e-07	-1.23722e-10	-1.63966	1.1077e-06	-1.23722e-10	-1.66676
44514538	chr19:44514538:TC:T	5.71662e-07	-1.23722e-10	-1.09219	1.51824e-06	-1.23722e-10	-1.35148
44514705	chr19:44514705:C:T	4.55538e-07	-1.23722e-10	-1.31926	1.40029e-06	-1.23722e-10	-1.43236
44514823	chr19:44514823:T:A	7.20071e-08	-1.49913	-1.66485	2.33129e-07	-1.59187	-1.63334
44514993	chr19:44514993:AC:A	3.22027e-07	-1.23722e-10	-1.6661	1.10891e-06	-1.23722e-10	-1.66566
44515106	chr19:44515106:G:A	8.75014e-08	-1.33305	-1.63603	3.05125e-07	-1.32906	-1.62701
44515310	chr19:44515310:T:C	7.99853e-08	-1.58765	-1.47125	2.92363e-07	-1.61767	-1.38113
44515770	chr19:44515770:C:A	1.26092e-07	-1.07561	-1.52812	4.51713e-07	-1.06197	-1.50178
44516099	chr19:44516099:C:G	1.06045e-07	-1.57936	-1.19752	4.61091e-07	-1.60773	-0.935471
44516434	chr19:44516434:T:C	3.23739e-07	-1.23722e-10	-1.6608	1.11834e-06	-1.23722e-10	-1.65719
44516739	chr19:44516739:G:A	3.34606e-07	-1.23722e-10	-1.62778	1.11447e-06	-1.23722e-10	-1.66065
44516789	chr19:44516789:C:T	9.17432e-08	-1.25776	-1.66399	3.09593e-07	-1.36082	-1.58072
44516798	chr19:44516798:G:A	3.78329e-07	-1.50498	-6.7639e-10	1.38108e-06	-1.44617	-6.7639e-10
44517149	chr19:44517149:G:A	8.65803e-08	-1.54349	-1.43618	2.76188e-07	-1.61587	-1.43984
44517191	chr19:44517191:G:A	1.02705e-07	-1.56577	-1.2431	3.40488e-07	-1.5894	-1.25702
44517593	chr19:44517593:A:T	3.67038e-07	-1.23722e-10	-1.53527	1.11855e-06	-1.23722e-10	-1.657
44517691	chr19:44517691:C:T	1.51825e-07	-1.20554	-1.21247	5.36777e-07	-1.30702	-1.0842
44517794	chr19:44517794:C:T	4.87874e-06	-1.61257	2.66447	1.69404e-05	-1.58596	2.64662
44517987	chr19:44517987:A:G	4.57255e-07	-1.23722e-10	-1.3155	1.30692e-06	-1.23722e-10	-1.50136
44518032	chr19:44518032:T:C	4.51476e-07	-1.61265	0.284434	1.85116e-06	-1.61649	0.463266
44518033	chr19:44518033:G:A	2.1587e-06	-1.23722e-10	0.236523	1.05539e-05	-1.23722e-10	0.587458
44518258	chr19:44518258:G:C	3.22177e-07	-1.23722e-10	-1.66564	1.15827e-06	-1.23722e-10	-1.62211
44518458	chr19:44518458:G:T	1.1881e-07	-1.05828	-1.60493	3.93216e-07	-1.13892	-1.56351
44518526	chr19:44518526:T:C	9.34507e-08	-1.25385	-1.64945	3.05112e-07	-1.29466	-1.66145
44518539	chr19:44518539:G:A	9.52862e-08	-1.24729	-1.63656	3.03973e-07	-1.31337	-1.64648
44518550	chr19:44518550:G:A	3.46153e-07	-1.23722e-10	-1.59386	1.27888e-06	-1.23722e-10	-1.52306
44518578	chr19:44518578:A:T	1.34218e-07	-1.49728	-1.044	3.51787e-07	-1.50214	-1.31162
44518638	chr19:44518638:G:A	1.2698e-07	-1.59193	-1.00478	4.08026e-07	-1.6138	-1.05166
44519039	chr19:44519039:C:G	4.94585e-07	-1.55817	0.321147	1.94101e-06	-1.50349	0.397661
44519664	chr19:44519664:C:T	3.99743e-07	-1.23722e-10	-1.44992	1.30676e-06	-1.23722e-10	-1.50149
44519805	chr19:44519805:G:A	6.95046e-07	-1.60801	0.71125	2.75478e-06	-1.57803	0.822335
44520672	chr19:44520672:T:C	3.26667e-07	-1.23722e-10	-1.6518	1.18864e-06	-1.23722e-10	-1.59623
44520952	chr19:44520952:T:G	1.16993e-06	-0.376038	-6.7639e-10	3.34502e-06	-0.561565	-6.7639e-10
44521104	chr19:44521104:AT:A	8.26236e-08	-1.54884	-1.47761	3.03178e-07	-1.58137	-1.3811
44521142	chr19:44521142:G:A	3.67372e-07	-1.23722e-10	-1.53436	1.18852e-06	-1.23722e-10	-1.59633
44521437	chr19:44521437:CTTGT:C	3.67999e-07	-1.53266	-6.7639e-10	1.27781e-06	-1.52389	-6.7639e-10
44521561	chr19:44521561:G:A	2.44032e-07	-0.825191	-1.11825	1.01909e-06	-0.688036	-1.06209
44521677	chr19:44521677:C:T	3.3684e-07	-1.23722e-10	-1.62113	1.40514e-06	-1.23722e-10	-1.4289
44521785	chr19:44521785:G:A	1.54206e-06	-1.23722e-10	-0.0998672	6.04744e-06	-1.23722e-10	0.030597
44521829	chr19:44521829:G:A	3.28373e-07	-1.23722e-10	-1.64659	1.29326e-06	-1.23722e-10	-1.51187
44521844	chr19:44521844:A:G	7.62738e-08	-1.43976	-1.66665	2.62635e-07	-1.44453	-1.6615
44522381	chr19:44522381:G:C	1.86179e-06	-1.23722e-10	0.0885557	3.84893e-06	-1.23722e-10	-0.421242
44522519	chr19:44522519:T:G	7.58087e-07	-1.23722e-10	-0.80994	2.81111e-06	-1.23722e-10	-0.735459
44522586	chr19:44522586:T:C	1.30526e-07	-1.02369	-1.54548	4.08884e-07	-1.10099	-1.56237
44522611	chr19:44522611:A:G	3.44248e-07	-1.23722e-10	-1.59938	1.49064e-06	-1.23722e-10	-1.36983
44523108	chr19:44523108:C:T	3.99493e-07	-1.23722e-10	-1.45054	1.36526e-06	-1.23722e-10	-1.45769
44523395	chr19:44523395:A:T	9.13097e-06	-1.61677	3.29546	1.50363e-05	-1.5943	2.53572
44523914	chr19:44523914:G:C	3.50191e-07	-1.23722e-10	-1.58226	1.10889e-06	-1.23722e-10	-1.66568
44523932	chr19:44523932:G:A	3.7902e-07	-1.23722e-10	-1.50315	1.20389e-06	-1.23722e-10	-1.58348
44524079	chr19:44524079:T:C	9.73585e-08	-1.37181	-1.49053	2.90654e-07	-1.38404	-1.62062
44524120	chr19:44524120:C:T	3.61891e-07	-1.23722e-10	-1.5494	1.12922e-06	-1.23722e-10	-1.64751
44524136	chr19:44524136:T:C	3.72063e-06	-1.60497	2.38588	1.23713e-05	-1.61776	2.3641
44524436	chr19:44524436:C:T	1.32916e-07	-0.999109	-1.55192	4.5676e-07	-0.972816	-1.57982
44524481	chr19:44524481:C:T	1.73662e-06	0.0189583	-6.7639e-10	5.97419e-06	0.0184108	-6.7639e-10
44524605	chr19:44524605:G:C	4.00726e-07	-1.23722e-10	-1.44746	1.30305e-06	-1.23722e-10	-1.50433
44524757	chr19:44524757:T:C	1.09929e-06	-0.438319	-6.7639e-10	3.33165e-06	-0.565572	-6.7639e-10
44525175	chr19:44525175:G:A	3.06529e-07	-1.51278	-0.202645	6.9851e-07	-1.60802	-0.51982
44525541	chr19:44525541:C:A	2.1351e-07	-1.15062	-0.926433	6.68437e-07	-1.16648	-1.00537
44525683	chr19:44525683:C:T	5.753e-07	-1.60366	0.517813	1.6583e-06	-1.60577	0.342527
44525861	chr19:44525861:T:C	1.03924e-05	-1.59343	3.40152	1.2604e-05	-1.61616	2.38114
44526045	chr19:44526045:C:T	3.21832e-07	-1.23722e-10	-1.66671	1.19886e-06	-1.23722e-10	-1.58767
44526073	chr19:44526073:G:C	3.21943e-07	-1.23722e-10	-1.66636	1.19107e-06	-1.23722e-10	-1.59419
44526167	chr19:44526167:A:G	4.49134e-07	-1.58295	0.249528	1.77801e-06	-1.53353	0.339983
44526176	chr19:44526176:C:T	7.89867e-07	-1.55919	0.790318	1.7713e-06	-1.61746	0.420137
44526232	chr19:44526232:G:A	3.31464e-07	-1.23722e-10	-1.63722	1.10767e-06	-1.23722e-10	-1.66678
44526334	chr19:44526334:C:T	1.61713e-07	-1.39796	-0.956956	5.71614e-07	-1.40782	-0.920506
44526603	chr19:44526603:G:A	6.4623e-06	1.333	-6.7639e-10	1.12782e-05	0.653834	-6.7639e-10
44526630	chr19:44526630:T:A	3.04807e-06	-1.56912	2.15064	8.13645e-06	-1.60749	1.9348
44526888	chr19:44526888:AAAC:A	4.23394e-07	-1.23722e-10	-1.39243	1.40065e-06	-1.23722e-10	-1.4321
44527065	chr19:44527065:G:A	5.90066e-07	-1.57242	0.511912	2.75181e-06	-1.51618	0.759403
44527140	chr19:44527140:G:A	5.33898e-07	-1.23722e-10	-1.16053	1.91709e-06	-1.23722e-10	-1.11823
44527143	chr19:44527143:TCA:T	7.66292e-06	-1.23722e-10	1.50341	2.61272e-05	-1.23722e-10	1.49394
44527447	chr19:44527447:C:T	4.20447e-07	-1.23722e-10	-1.39942	1.30562e-06	-1.23722e-10	-1.50236
44527547	chr19:44527547:T:C	3.40032e-07	-1.23722e-10	-1.6117	1.39513e-06	-1.23722e-10	-1.43605
44527984	chr19:44527984:T:C	3.66117e-07	-1.23722e-10	-1.53779	1.1181e-06	-1.23722e-10	-1.65741
44528235	chr19:44528235:TTTTTC:T	3.4059e-07	-1.23722e-10	-1.61006	1.40117e-06	-1.23722e-10	-1.43173
44528523	chr19:44528523:C:T	5.31946e-06	-1.23722e-10	1.13839	1.848e-05	-1.23722e-10	1.14765
44528674	chr19:44528674:GT:G	1.48941e-07	-0.780202	-1.65698	4.71482e-07	-0.868129	-1.65278
44528785	chr19:44528785:CTG:C	3.79899e-07	-1.23722e-10	-1.50083	1.19398e-06	-1.23722e-10	-1.59175
44528929	chr19:44528929:T:C	4.14549e-07	-1.23722e-10	-1.41355	1.30132e-06	-1.23722e-10	-1.50566
44529168	chr19:44529168:C:T	2.74765e-06	-1.6176	2.09537	8.04926e-06	-1.60998	1.92652
44529260	chr19:44529260:T:C	1.27457e-07	-1.01012	-1.58284	3.86535e-07	-1.07379	-1.64578
44529462	chr19:44529462:A:G	1.20729e-07	-1.02194	-1.62526	3.75915e-07	-1.08408	-1.66335
44529542	chr19:44529542:C:T	3.25168e-07	-1.23722e-10	-1.6564	1.16789e-06	-1.23722e-10	-1.61384
44529797	chr19:44529797:G:A	3.26223e-07	-1.23722e-10	-1.65316	1.11017e-06	-1.23722e-10	-1.66453
44529930	chr19:44529930:C:A	3.49037e-07	-1.23722e-10	-1.58556	1.54516e-06	-1.23722e-10	-1.33391
44530050	chr19:44530050:G:A	3.11862e-07	-0.901494	-0.796685	1.26825e-06	-0.987649	-0.543753
44530479	chr19:44530479:C:T	4.41897e-07	0.270757	-1.62042	1.64343e-06	0.270759	-1.54301
44530491	chr19:44530491:T:C	4.52612e-07	-1.23722e-10	-1.3257	1.68564e-06	-1.23722e-10	-1.24689
44530568	chr19:44530568:G:A	2.80486e-07	-1.33176	-0.472456	8.68044e-07	-1.41611	-0.494446
44530651	chr19:44530651:C:G	3.33539e-07	-1.23722e-10	-1.63098	1.17593e-06	-1.23722e-10	-1.60698
44530731	chr19:44530731:G:A	3.72768e-07	-1.23722e-10	-1.51978	1.12399e-06	-1.23722e-10	-1.65216
44530940	chr19:44530940:G:A	3.23366e-07	-1.23722e-10	-1.66195	1.11255e-06	-1.23722e-10	-1.66239
44530941	chr19:44530941:G:T	3.23355e-07	-1.23722e-10	-1.66199	1.11258e-06	-1.23722e-10	-1.66235
44531052	chr19:44531052:C:T	4.24673e-07	-0.626844	-0.762574	1.41382e-06	-0.797318	-0.625423
44531377	chr19:44531377:A:G	3.2389e-07	-1.23722e-10	-1.66034	1.11152e-06	-1.23722e-10	-1.66331
44531947	chr19:44531947:C:T	3.2554e-07	-1.23722e-10	-1.65525	1.12239e-06	-1.23722e-10	-1.65358
44532128	chr19:44532128:G:A	3.71302e-07	-1.23722e-10	-1.52372	1.12293e-06	-1.23722e-10	-1.6531
44532447	chr19:44532447:C:T	3.21836e-07	-1.23722e-10	-1.6667	1.12453e-06	-1.23722e-10	-1.65167
44532947	chr19:44532947:G:A	4.65296e-07	-1.23722e-10	-1.29807	1.43837e-06	-1.23722e-10	-1.40553
44533112	chr19:44533112:G:A	4.75346e-07	-1.23722e-10	-1.2767	1.40568e-06	-1.23722e-10	-1.42852
44533611	chr19:44533611:T:C	1.37749e-07	-1.22142	-1.29389	4.20776e-07	-1.25004	-1.38465
44533714	chr19:44533714:C:G	1.00002e-06	-0.532963	-6.7639e-10	3.541e-06	-0.504629	-6.7639e-10
44533797	chr19:44533797:A:T	3.46956e-07	-1.59154	-6.7639e-10	1.2277e-06	-1.5639	-6.7639e-10
44534152	chr19:44534152:T:C	3.22199e-07	-1.23722e-10	-1.66557	1.13178e-06	-1.23722e-10	-1.64524
44534168	chr19:44534168:T:G	2.5749e-07	-0.767747	-1.12201	8.13206e-07	-0.927786	-1.04802
44534280	chr19:44534280:G:A	5.20254e-07	0.272852	-1.45927	2.23773e-06	0.39668	-1.36026
44534413	chr19:44534413:G:A	2.31929e-07	-0.800646	-1.19366	7.3205e-07	-0.957412	-1.12353
44534469	chr19:44534469:T:C	1.9276e-07	-1.55354	-0.625752	8.61898e-07	-1.60346	-0.314196
44534490	chr19:44534490:G:A	2.3032e-07	-0.824434	-1.17684	7.27128e-07	-0.977991	-1.1097
44534498	chr19:44534498:T:C	3.22075e-07	-1.23722e-10	-1.66595	1.14408e-06	-1.23722e-10	-1.63444
44534551	chr19:44534551:A:G	2.3456e-07	-0.811308	-1.17172	7.39324e-07	-0.96603	-1.10503
44534708	chr19:44534708:C:T	8.57505e-08	-1.40202	-1.58728	3.17978e-07	-1.31074	-1.60407
44535275	chr19:44535275:T:A	5.65403e-07	0.201538	-1.30474	2.51105e-06	0.322272	-1.17061
44535369	chr19:44535369:G:A	2.23749e-07	-0.819956	-1.21026	7.05513e-07	-0.973442	-1.14443
44535565	chr19:44535565:A:G	1.28748e-07	-1.31388	-1.269	3.96977e-07	-1.33932	-1.3536
44535635	chr19:44535635:A:G	3.22664e-07	-1.23722e-10	-1.66413	1.10967e-06	-1.23722e-10	-1.66498
44535983	chr19:44535983:T:C	3.53205e-07	-1.57369	-6.7639e-10	1.23422e-06	-1.5586	-6.7639e-10
44536042	chr19:44536042:T:C	6.77275e-08	-1.61171	-1.61353	2.38291e-07	-1.61773	-1.58557
44536133	chr19:44536133:T:C	3.61777e-07	-1.23722e-10	-1.54971	1.14863e-06	-1.23722e-10	-1.63046
44536203	chr19:44536203:C:T	1.56883e-06	1.44619	-1.52885	4.74732e-06	1.16976	-1.38121
44536288	chr19:44536288:G:A	8.01711e-08	-1.43128	-1.62529	3.0099e-07	-1.34391	-1.62581
44536433	chr19:44536433:G:A	6.91751e-08	-1.61339	-1.59071	2.45091e-07	-1.61749	-1.55767
44536461	chr19:44536461:G:A	3.14683e-07	-0.599573	-1.0896	8.56774e-07	-0.66837	-1.25525
44536637	chr19:44536637:T:G	1.58813e-07	-0.866821	-1.50619	3.47965e-07	-1.26949	-1.55521
44536767	chr19:44536767:A:C	1.3891e-07	-1.41472	-1.09218	4.57375e-07	-1.5828	-0.968488
44536851	chr19:44536851:G:A	5.60849e-07	-1.23722e-10	-1.11129	2.21025e-06	-1.23722e-10	-0.975932
44536958	chr19:44536958:ACTT:A	3.2247e-07	-1.23722e-10	-1.66473	1.11104e-06	-1.23722e-10	-1.66374
44537027	chr19:44537027:G:A	3.28062e-07	-1.23722e-10	-1.64754	1.11036e-06	-1.23722e-10	-1.66435
44537330	chr19:44537330:C:T	3.75879e-07	-1.51147	-6.7639e-10	1.18325e-06	-1.60078	-6.7639e-10
44537640	chr19:44537640:A:G	2.20913e-07	-1.11626	-0.92671	7.1501e-07	-1.35298	-0.75152
44537651	chr19:44537651:T:C	9.22485e-08	-1.61772	-1.29853	3.28972e-07	-1.60927	-1.27155
44537872	chr19:44537872:G:A	3.09269e-06	-0.542985	1.13904	5.40446e-06	-0.848046	0.766233
44537951	chr19:44537951:A:T	9.69986e-08	-1.37776	-1.48829	2.8723e-07	-1.56485	-1.45166
44538067	chr19:44538067:C:T	3.69662e-07	-1.59052	0.0623718	8.71761e-07	-1.5781	-0.328173
44538194	chr19:44538194:A:G	8.94133e-08	-1.53597	-1.4115	3.3544e-07	-1.49057	-1.37078
44538231	chr19:44538231:C:T	1.26917e-06	-0.294622	-6.7639e-10	2.43794e-06	-0.877886	-6.7639e-10
44538275	chr19:44538275:G:A	4.14991e-07	-1.23722e-10	-1.41248	1.76741e-06	-1.23722e-10	-1.19952
44538566	chr19:44538566:C:G	1.27136e-07	-0.929816	-1.66566	3.30228e-07	-1.21548	-1.66153
44538778	chr19:44538778:T:C	1.3368e-07	-1.13643	-1.40886	4.40688e-07	-1.28758	-1.30087
44538994	chr19:44538994:A:G	3.27719e-07	-1.23722e-10	-1.64858	1.11282e-06	-1.23722e-10	-1.66214
44539082	chr19:44539082:T:G	1.20053e-07	-1.27008	-1.38273	4.11646e-07	-1.1353	-1.52133
44539272	chr19:44539272:T:A	1.75276e-07	-1.27941	-0.994969	4.34428e-07	-1.30089	-1.30187
44539344	chr19:44539344:C:T	3.40624e-07	-1.23722e-10	-1.60996	1.14549e-06	-1.23722e-10	-1.6332
44539629	chr19:44539629:C:T	1.55184e-07	-1.50216	-0.893973	3.05607e-07	-1.4473	-1.50719
44539657	chr19:44539657:A:G	1.33236e-07	-1.5086	-1.04002	2.85013e-07	-1.45538	-1.56888
44539709	chr19:44539709:A:G	2.01642e-07	-1.51681	-0.617438	3.55573e-07	-1.46525	-1.33781
44539823	chr19:44539823:G:C	1.24355e-07	-1.61185	-1.00575	2.95235e-07	-1.58676	-1.40226
44540010	chr19:44540010:GA:G	1.31384e-07	-1.46751	-1.0951	2.7206e-07	-1.45547	-1.6153
44540012	chr19:44540012:A:G	1.34896e-07	-1.46264	-1.07359	2.75265e-07	-1.45043	-1.60863
44540434	chr19:44540434:A:G	6.55309e-08	-1.5968	-1.66141	2.32999e-07	-1.5709	-1.65486
44540567	chr19:44540567:T:C	6.52996e-08	-1.60033	-1.66143	2.31787e-07	-1.57612	-1.65485
44540600	chr19:44540600:A:G	6.55413e-08	-1.59643	-1.66162	2.33223e-07	-1.56979	-1.655
44540845	chr19:44540845:G:C	2.13224e-07	-0.883278	-1.19512	7.63187e-07	-0.857963	-1.18133
44541394	chr19:44541394:T:C	5.38402e-07	-1.23722e-10	-1.15213	1.7048e-06	-1.23722e-10	-1.23559
44541767	chr19:44541767:C:T	7.73689e-08	-1.56412	-1.52803	2.38472e-07	-1.58856	-1.61398
44541976	chr19:44541976:T:C	8.28939e-08	-1.61722	-1.40596	2.72508e-07	-1.60546	-1.46367
44542206	chr19:44542206:C:A	9.78196e-08	-1.36091	-1.49671	3.67822e-07	-1.51387	-1.25533
44542365	chr19:44542365:C:T	6.86884e-08	-1.59813	-1.61303	2.32819e-07	-1.56217	-1.66436
44542441	chr19:44542441:C:T	1.5686e-07	-1.4069	-0.978486	3.62481e-07	-1.42173	-1.36209
44542497	chr19:44542497:C:A	5.58518e-07	-1.23722e-10	-1.11545	1.76488e-06	-1.23722e-10	-1.20095
44542743	chr19:44542743:C:T	2.70634e-07	-1.61089	-0.229086	5.50886e-07	-1.61679	-0.748476
44542756	chr19:44542756:C:T	2.07149e-07	-1.53411	-0.573193	4.29238e-07	-1.46032	-1.15446
44543035	chr19:44543035:C:T	9.15872e-08	-1.28601	-1.63744	2.87397e-07	-1.35446	-1.66147
44543192	chr19:44543192:A:G	3.52046e-07	-1.57698	-6.7639e-10	1.35143e-06	-1.46788	-6.7639e-10
44544328	chr19:44544328:T:C	1.23518e-07	-1.36253	-1.26182	2.81777e-07	-1.56521	-1.47047
44544384	chr19:44544384:C:T	1.21022e-07	-1.3728	-1.27197	2.78513e-07	-1.56985	-1.47748
44544498	chr19:44544498:C:T	1.56073e-07	-1.1248	-1.26561	4.02075e-07	-1.14499	-1.53517
44544634	chr19:44544634:A:G	1.21702e-07	-1.35657	-1.28259	2.78436e-07	-1.56241	-1.4852
44544784	chr19:44544784:T:C	1.03934e-07	-1.13777	-1.65921	2.72185e-07	-1.42494	-1.64537
44544811	chr19:44544811:T:C	1.22473e-07	-1.35723	-1.27561	2.793e-07	-1.56285	-1.48166
44544863	chr19:44544863:G:A	3.66419e-07	-1.53696	-6.7639e-10	1.39014e-06	-1.43964	-6.7639e-10
44544871	chr19:44544871:T:G	1.16197e-07	-1.38644	-1.29902	2.71327e-07	-1.57575	-1.49772
44545032	chr19:44545032:C:T	9.99491e-08	-1.51382	-1.32225	2.86312e-07	-1.43832	-1.58139
44545217	chr19:44545217:G:A	3.22162e-07	-1.23722e-10	-1.66568	1.13123e-06	-1.23722e-10	-1.64573
44545225	chr19:44545225:C:G	1.18437e-07	-1.3893	-1.27706	2.75996e-07	-1.57712	-1.47928
44545280	chr19:44545280:AG:A	3.28576e-07	-1.23722e-10	-1.64597	1.10784e-06	-1.23722e-10	-1.66662
44545295	chr19:44545295:C:T	4.44194e-07	-1.23722e-10	-1.34448	1.84102e-06	-1.23722e-10	-1.15872
44545298	chr19:44545298:C:T	1.31565e-07	-1.3234	-1.23783	2.91856e-07	-1.54715	-1.45338
44545946	chr19:44545946:G:T	3.7452e-07	-1.23722e-10	-1.51509	1.27485e-06	-1.23722e-10	-1.52621
44546109	chr19:44546109:T:C	6.01775e-07	-1.23722e-10	-1.04085	1.76047e-06	-1.23722e-10	-1.20345
44546141	chr19:44546141:T:C	1.28022e-07	-1.34468	-1.24386	2.8778e-07	-1.55725	-1.45735
44547413	chr19:44547413:T:C	8.0517e-08	-1.59042	-1.46185	2.27049e-07	-1.61684	-1.63479
44547422	chr19:44547422:T:C	3.38065e-07	-1.6175	-6.7639e-10	1.17189e-06	-1.61042	-6.7639e-10
44547457	chr19:44547457:A:G	5.27065e-07	-1.23722e-10	-1.17341	1.43971e-06	-1.23722e-10	-1.4046
44547487	chr19:44547487:C:A	3.55615e-07	-1.23722e-10	-1.56689	1.31523e-06	-1.23722e-10	-1.49503
44547835	chr19:44547835:T:C	1.28672e-06	-0.280889	-6.7639e-10	2.10399e-06	-1.0252	-6.7639e-10
44548138	chr19:44548138:G:A	9.53819e-08	-1.36939	-1.51346	2.36574e-07	-1.56987	-1.64066
44548307	chr19:44548307:T:C	3.90197e-07	-1.23722e-10	-1.47409	1.50062e-06	-1.23722e-10	-1.36316
44548361	chr19:44548361:T:C	7.41195e-07	-1.23722e-10	-0.832475	3.95792e-06	-1.23722e-10	-0.39332
44548723	chr19:44548723:T:C	7.39046e-07	-1.23722e-10	-0.835378	3.28376e-06	-1.23722e-10	-0.580049
44548749	chr19:44548749:A:G	9.87994e-08	-1.18088	-1.66677	2.77476e-07	-1.45314	-1.59792
44548753	chr19:44548753:A:C	1.55152e-07	-1.02816	-1.36817	4.21696e-07	-1.05125	-1.58126
44549140	chr19:44549140:A:C	3.4034e-07	-1.23722e-10	-1.61079	1.17331e-06	-1.23722e-10	-1.60921
44549282	chr19:44549282:C:T	6.54583e-08	-1.61546	-1.64387	2.24337e-07	-1.6139	-1.64974
44549961	chr19:44549961:G:A	4.47555e-07	-1.23722e-10	-1.33694	1.61576e-06	-1.23722e-10	-1.28923
44550175	chr19:44550175:C:T	3.91906e-07	-1.23722e-10	-1.46972	1.17885e-06	-1.23722e-10	-1.6045
44550713	chr19:44550713:G:A	7.34454e-07	-1.23722e-10	-0.84161	3.27164e-06	-1.23722e-10	-0.583747
44550949	chr19:44550949:A:G	3.38333e-07	-1.23722e-10	-1.61671	1.16702e-06	-1.23722e-10	-1.61459
44551955	chr19:44551955:A:T	5.56038e-07	-1.23722e-10	-1.1199	1.77423e-06	-1.23722e-10	-1.19567
44552242	chr19:44552242:C:T	5.49121e-07	-1.23722e-10	-1.13242	1.24748e-06	-1.23722e-10	-1.54791
44552786	chr19:44552786:A:G	3.78426e-07	-1.23722e-10	-1.50472	1.68474e-06	-1.23722e-10	-1.24743
44552920	chr19:44552920:A:C	1.79746e-07	-0.877252	-1.37194	4.82768e-07	-0.905319	-1.59194
44553061	chr19:44553061:CTTT:C	3.83782e-07	-1.49066	-6.7639e-10	1.46922e-06	-1.38431	-6.7639e-10
44553192	chr19:44553192:G:A	9.17993e-08	-1.28062	-1.64052	2.79377e-07	-1.38145	-1.66279
44553904	chr19:44553904:G:A	3.8968e-07	-1.23722e-10	-1.47541	1.22289e-06	-1.23722e-10	-1.56782
44553995	chr19:44553995:G:T	1.70453e-07	-1.46597	-0.836311	5.6285e-07	-1.56665	-0.777127
44554214	chr19:44554214:C:T	1.21487e-07	-1.25099	-1.38994	3.10533e-07	-1.5061	-1.4324
44554226	chr19:44554226:C:T	0.00014637	-0.817219	5.27037	0.000146483	-1.05451	4.27238
44554643	chr19:44554643:A:C	8.04971e-07	-1.23722e-10	-0.749932	4.48298e-06	-1.23722e-10	-0.268751
44554811	chr19:44554811:T:C	3.3802e-07	-1.61763	-6.7639e-10	1.17271e-06	-1.60972	-6.7639e-10
44554975	chr19:44554975:A:G	1.30341e-07	-0.906869	-1.66372	3.12547e-07	-1.26532	-1.66672
44555083	chr19:44555083:C:G	8.53247e-08	-1.56279	-1.43149	2.30451e-07	-1.61721	-1.61955
44555395	chr19:44555395:A:T	3.45464e-07	-1.54515	-0.0507036	5.92538e-07	-1.61055	-0.681827
44555427	chr19:44555427:G:A	1.25561e-06	-0.305364	-6.7639e-10	2.21411e-06	-0.974188	-6.7639e-10
44555701	chr19:44555701:C:G	3.22425e-07	-1.23722e-10	-1.66487	1.10825e-06	-1.23722e-10	-1.66625
44555755	chr19:44555755:ATTAT:A	5.61793e-07	-1.23722e-10	-1.1096	1.6213e-06	-1.23722e-10	-1.28581
44555791	chr19:44555791:C:T	3.93725e-07	-1.46509	-6.7639e-10	1.49674e-06	-1.36575	-6.7639e-10
44555898	chr19:44555898:C:T	3.65357e-07	-1.55716	0.0173006	6.22376e-07	-1.61391	-0.629335
44556133	chr19:44556133:T:G	3.29275e-07	-1.23722e-10	-1.64384	1.25715e-06	-1.23722e-10	-1.54019
44557617	chr19:44557617:C:G	3.56441e-07	-1.23722e-10	-1.56457	1.46298e-06	-1.23722e-10	-1.38856
44557752	chr19:44557752:C:T	8.45301e-08	-1.59107	-1.41256	2.23736e-07	-1.61369	-1.65263
44557839	chr19:44557839:A:G	6.14494e-07	-1.01994	-6.7639e-10	1.87542e-06	-1.14021	-6.7639e-10
44557875	chr19:44557875:A:G	9.4253e-08	-1.56229	-1.33246	2.4077e-07	-1.59759	-1.59536
44558347	chr19:44558347:G:A	1.46275e-07	-0.896203	-1.55905	3.55011e-07	-1.2608	-1.54385
44558889	chr19:44558889:A:T	3.56633e-07	-1.23722e-10	-1.56403	1.51321e-06	-1.23722e-10	-1.3548
44558923	chr19:44558923:C:A	1.26451e-07	-1.61609	-0.984788	4.45104e-07	-1.57881	-0.999674
44559361	chr19:44559361:T:C	3.91257e-07	-1.47137	-6.7639e-10	1.68859e-06	-1.24515	-6.7639e-10
44559546	chr19:44559546:C:T	3.38024e-07	-1.23722e-10	-1.61762	1.11067e-06	-1.23722e-10	-1.66408
44559986	chr19:44559986:C:T	3.72694e-07	-1.23722e-10	-1.51998	1.17861e-06	-1.23722e-10	-1.6047
44560571	chr19:44560571:G:A	1.50864e-07	-0.854184	-1.57017	3.61309e-07	-1.23122	-1.55584
44560653	chr19:44560653:T:C	8.37075e-08	-1.38413	-1.62928	3.3309e-07	-1.43841	-1.42997
44560876	chr19:44560876:T:G	3.39283e-07	-1.23722e-10	-1.6139	1.30968e-06	-1.23722e-10	-1.49926
44560901	chr19:44560901:A:G	6.75158e-08	-1.56718	-1.6612	2.34686e-07	-1.60756	-1.61098
44561014	chr19:44561014:A:T	7.5079e-08	-1.60394	-1.51826	2.23088e-07	-1.61744	-1.65179
44561113	chr19:44561113:C:T	1.37302e-07	-0.941424	-1.57713	3.37013e-07	-1.29255	-1.56412
44561286	chr19:44561286:G:T	1.03318e-07	-1.60475	-1.19817	4.92057e-07	-1.49429	-0.983905
44561302	chr19:44561302:G:A	9.21137e-08	-1.28576	-1.63195	2.65869e-07	-1.42755	-1.66624
44561681	chr19:44561681:A:G	1.31225e-06	-1.23722e-10	-0.261236	2.21781e-06	-1.23722e-10	-0.972516
44562058	chr19:44562058:G:A	3.56479e-07	-1.58618	0.0217123	6.21123e-07	-1.61774	-0.627525
44562316	chr19:44562316:G:A	3.21898e-07	-1.23722e-10	-1.6665	1.11515e-06	-1.23722e-10	-1.66005
44562369	chr19:44562369:C:T	1.26734e-07	-1.25363	-1.34502	2.80381e-07	-1.46928	-1.57137
44562468	chr19:44562468:C:T	7.09376e-08	-1.61411	-1.56483	2.20721e-07	-1.61617	-1.66372
44562530	chr19:44562530:G:C	1.49538e-06	-1.23722e-10	-0.130605	2.42964e-06	-1.23722e-10	-0.881294
44562811	chr19:44562811:G:A	8.28962e-07	-1.23722e-10	-0.720564	2.84309e-06	-1.23722e-10	-0.724148
44562839	chr19:44562839:T:G	3.29817e-07	-1.23722e-10	-1.6422	1.2517e-06	-1.23722e-10	-1.54454
44562840	chr19:44562840:G:A	3.21838e-07	-1.23722e-10	-1.66669	1.15104e-06	-1.23722e-10	-1.62837
44563172	chr19:44563172:G:A	3.82753e-07	-1.49335	-6.7639e-10	1.5918e-06	-1.30417	-6.7639e-10
44563241	chr19:44563241:G:A	2.19099e-07	-1.60911	-0.44211	4.78823e-07	-1.60205	-0.903412
44563435	chr19:44563435:G:T	6.60827e-07	0.0843659	-1.03161	8.41641e-07	-0.349398	-1.59204
44563589	chr19:44563589:T:A	3.46248e-07	0.0369064	-1.63049	8.52215e-07	-0.337042	-1.59191
44563975	chr19:44563975:C:T	3.74301e-07	-1.23722e-10	-1.51568	1.16711e-06	-1.23722e-10	-1.61451
44563979	chr19:44563979:CAT:C	3.72253e-07	-1.23722e-10	-1.52116	1.28534e-06	-1.23722e-10	-1.51801
44564362	chr19:44564362:G:A	3.21825e-07	-1.23722e-10	-1.66673	1.2813e-06	-1.23722e-10	-1.52116
44564469	chr19:44564469:C:A	3.21823e-07	-1.23722e-10	-1.66674	1.14951e-06	-1.23722e-10	-1.6297
44564743	chr19:44564743:T:C	4.5302e-07	-1.23722e-10	-1.3248	1.60708e-06	-1.23722e-10	-1.29462
44564832	chr19:44564832:A:G	4.08063e-07	-1.54495	0.115638	1.31246e-06	-1.61773	0.120593
44565317	chr19:44565317:C:T	1.3237e-07	-1.05947	-1.49567	6.51705e-07	-0.650132	-1.54707
44565341	chr19:44565341:G:A	2.54034e-07	-1.16984	-0.733432	6.70887e-07	-1.23992	-0.928276
44565365	chr19:44565365:G:A	3.39219e-07	-1.23722e-10	-1.61409	1.35321e-06	-1.23722e-10	-1.46655
44565601	chr19:44565601:C:T	1.32021e-07	-0.947206	-1.61057	6.8679e-07	-0.504032	-1.64073
44565619	chr19:44565619:C:T	3.57669e-07	-1.23722e-10	-1.56113	1.23284e-06	-1.23722e-10	-1.55972
44565896	chr19:44565896:G:A	3.42935e-07	-1.23722e-10	-1.6032	1.42752e-06	-1.23722e-10	-1.4131
44566822	chr19:44566822:C:A	3.4818e-07	-0.425336	-1.16268	1.26361e-06	-0.786736	-0.748331
44566824	chr19:44566824:A:G	3.1581e-07	-1.59644	-0.0891618	1.05861e-06	-1.60205	-0.11003
44567095	chr19:44567095:A:G	3.24711e-07	-1.23722e-10	-1.6578	1.22989e-06	-1.23722e-10	-1.56211
44567106	chr19:44567106:A:G	3.26496e-07	-1.23722e-10	-1.65232	1.47972e-06	-1.23722e-10	-1.37719
44567329	chr19:44567329:G:A	9.60743e-06	0.0962478	1.63331	7.92923e-06	-0.503976	0.805494
44567811	chr19:44567811:T:C	1.50763e-05	0.0886839	2.09146	1.28866e-05	-0.507697	1.29485
44567824	chr19:44567824:T:G	2.12835e-07	-1.23463	-0.845587	6.41349e-07	-0.794732	-1.41849
44568110	chr19:44568110:G:A	3.51621e-07	-1.23722e-10	-1.57818	1.15748e-06	-1.23722e-10	-1.62279
44568197	chr19:44568197:G:A	5.91651e-07	-1.05782	-6.7639e-10	3.04998e-06	-0.653902	-6.7639e-10
44569210	chr19:44569210:A:G	3.73564e-07	-1.23722e-10	-1.51765	1.2948e-06	-1.23722e-10	-1.51068
44569653	chr19:44569653:A:C	3.8136e-07	-1.23722e-10	-1.49699	1.57433e-06	-1.23722e-10	-1.31521
44570500	chr19:44570500:C:T	3.50147e-07	-1.23722e-10	-1.58238	1.11001e-06	-1.23722e-10	-1.66467
44570746	chr19:44570746:T:C	4.31856e-07	-1.23722e-10	-1.37265	1.57871e-06	-1.23722e-10	-1.31243
44570927	chr19:44570927:T:G	3.3622e-07	-1.23722e-10	-1.62297	1.32365e-06	-1.23722e-10	-1.48865
44570931	chr19:44570931:T:G	6.64131e-08	-1.58338	-1.66147	2.21473e-07	-1.60979	-1.66671
44570965	chr19:44570965:GTT:G	4.72788e-07	-0.410755	-0.871336	7.63328e-07	-0.568343	-1.47076
44570977	chr19:44570977:A:G	3.24378e-07	-1.23722e-10	-1.65883	1.28427e-06	-1.23722e-10	-1.51885
44571518	chr19:44571518:G:A	1.13292e-07	-1.11898	-1.59179	4.1253e-07	-1.02141	-1.63308
44572356	chr19:44572356:G:T	6.06604e-06	-0.00570882	1.27543	5.50177e-06	-0.559562	0.495593
44572595	chr19:44572595:G:A	1.72723e-07	-0.628092	-1.66096	1.0145e-06	-0.15326	-1.60138
44572689	chr19:44572689:A:T	3.14375e-07	-0.589721	-1.10043	1.25686e-06	-0.120773	-1.41965
44573229	chr19:44573229:G:A	2.56795e-07	-0.585343	-1.30712	4.46364e-07	-0.923893	-1.65177
44575111	chr19:44575111:T:C	3.03529e-07	-0.528756	-1.19651	6.00666e-07	-0.667866	-1.61089
44575144	chr19:44575144:C:T	4.10582e-07	-1.23722e-10	-1.42316	1.4231e-06	-1.23722e-10	-1.4162
44575305	chr19:44575305:A:C	1.57928e-07	-1.55429	-0.824306	6.57643e-07	-1.59002	-0.598116
44575324	chr19:44575324:T:C	3.89685e-07	-0.0965424	-1.37886	8.56734e-07	-0.262579	-1.66109
44575408	chr19:44575408:T:G	3.82792e-07	-1.23722e-10	-1.49325	2.33042e-06	-1.23722e-10	-0.922989
44575955	chr19:44575955:G:A	3.44506e-07	-1.23722e-10	-1.59863	1.19397e-06	-1.23722e-10	-1.59175
44575995	chr19:44575995:G:A	5.77754e-07	-0.314911	-0.766679	6.734e-07	-0.645989	-1.51847
44576133	chr19:44576133:A:T	6.87696e-06	0.310799	1.0844	6.41543e-06	-0.303476	0.393145
44576357	chr19:44576357:C:T	5.20453e-07	-1.23722e-10	-1.18604	1.42107e-06	-1.23722e-10	-1.41762
44576669	chr19:44576669:G:A	4.06167e-07	-1.23722e-10	-1.43397	1.21771e-06	-1.23722e-10	-1.57207
44576981	chr19:44576981:T:A	9.24121e-08	-1.31184	-1.60265	2.77022e-07	-1.38678	-1.66592
44577121	chr19:44577121:A:G	7.07393e-07	-1.00219	0.123037	1.55038e-06	-0.478974	-0.851564
44577250	chr19:44577250:A:G	1.39983e-06	-1.03331	0.836681	2.50817e-06	-0.52324	-0.326244
44577344	chr19:44577344:C:G	8.07919e-08	-1.53287	-1.51599	2.99207e-07	-1.53731	-1.43835
44577422	chr19:44577422:A:G	7.60779e-07	-0.0758446	-0.730551	8.20405e-07	-0.448003	-1.51899
44578309	chr19:44578309:CTCTCTCTCTCTCTCTCTCTCTCTCTCCT:C	5.76959e-07	-1.08297	-6.7639e-10	2.75842e-06	-0.754378	-6.7639e-10
44578506	chr19:44578506:C:T	6.42404e-06	-0.367349	1.69441	7.13508e-06	-0.816707	1.01269
44578507	chr19:44578507:G:A	3.23215e-07	-1.23722e-10	-1.66242	1.11225e-06	-1.23722e-10	-1.66265
44578584	chr19:44578584:G:A	3.22554e-07	-1.23722e-10	-1.66447	1.25918e-06	-1.23722e-10	-1.53857
44578681	chr19:44578681:G:A	3.63027e-07	-1.23722e-10	-1.54626	2.10787e-06	-1.23722e-10	-1.02336
44578722	chr19:44578722:T:C	3.67399e-07	-1.23722e-10	-1.53429	2.21657e-06	-1.23722e-10	-0.973078
44578873	chr19:44578873:C:T	5.34026e-07	-1.16029	-6.7639e-10	2.81439e-06	-0.734293	-6.7639e-10
44579439	chr19:44579439:A:G	5.90132e-07	-1.23722e-10	-1.06039	1.71083e-06	-1.23722e-10	-1.23206
44579515	chr19:44579515:A:G	4.2856e-07	-1.38031	-6.7639e-10	1.36432e-06	-1.45838	-6.7639e-10
44579608	chr19:44579608:A:G	3.09417e-07	-0.137596	-1.56845	6.2774e-07	-0.728514	-1.50615
44579651	chr19:44579651:G:A	9.77987e-08	-1.60131	-1.25652	3.10007e-07	-1.61293	-1.32726
44580049	chr19:44580049:G:A	3.34098e-07	-1.23722e-10	-1.6293	1.30771e-06	-1.23722e-10	-1.50076
44580103	chr19:44580103:C:T	3.36431e-07	-1.23722e-10	-1.62235	1.11004e-06	-1.23722e-10	-1.66464
44580222	chr19:44580222:AG:A	6.09257e-07	-1.23722e-10	-1.0285	1.31681e-06	-1.23722e-10	-1.49383
44580228	chr19:44580228:G:A	6.14362e-07	-1.23722e-10	-1.02015	1.32281e-06	-1.23722e-10	-1.48928
44580230	chr19:44580230:CAAG:C	6.16554e-07	-1.23722e-10	-1.01659	1.32532e-06	-1.23722e-10	-1.48738
44580437	chr19:44580437:C:A	6.04948e-07	-1.23722e-10	-1.0356	1.31189e-06	-1.23722e-10	-1.49757
44580591	chr19:44580591:C:T	7.37258e-07	-1.23722e-10	-0.8378	1.53806e-06	-1.23722e-10	-1.33851
44581170	chr19:44581170:A:G	2.33854e-06	0.316545	-6.7639e-10	3.71028e-06	-0.457931	-6.7639e-10
44581573	chr19:44581573:T:C	1.95771e-06	0.282018	-0.143225	1.82217e-06	-0.0375055	-1.1315
44581791	chr19:44581791:A:T	1.86805e-07	-0.556584	-1.65409	7.32948e-07	-0.413133	-1.66659
44581815	chr19:44581815:TG:T	3.57345e-07	-1.23722e-10	-1.56204	1.53979e-06	-1.23722e-10	-1.33739
44582098	chr19:44582098:G:A	3.24004e-07	-1.23722e-10	-1.65998	1.26167e-06	-1.23722e-10	-1.5366
44582283	chr19:44582283:C:T	3.96004e-07	-1.23722e-10	-1.45932	1.33086e-06	-1.23722e-10	-1.48321
44582456	chr19:44582456:C:A	8.68885e-07	-1.23722e-10	-0.673527	3.0519e-06	-1.23722e-10	-0.653273
44582736	chr19:44582736:GGAA:G	1.09696e-06	-1.23722e-10	-0.440444	3.81123e-06	-1.23722e-10	-0.431085
44582814	chr19:44582814:G:A	9.76024e-07	-0.557252	-6.7639e-10	2.81641e-06	-0.733574	-6.7639e-10
44582868	chr19:44582868:G:A	3.74744e-07	-1.23722e-10	-1.51449	1.27563e-06	-1.23722e-10	-1.5256
44582886	chr19:44582886:A:T	1.07622e-06	-0.459531	-6.7639e-10	9.15041e-06	0.444761	-6.7639e-10
44582960	chr19:44582960:G:A	3.22307e-07	-1.23722e-10	-1.66524	1.23596e-06	-1.23722e-10	-1.55719
44583087	chr19:44583087:C:T	3.65159e-06	0.36824	0.393939	2.61132e-06	0.0342589	-0.843443
44583602	chr19:44583602:C:T	3.81016e-07	-1.23722e-10	-1.4979	1.23723e-06	-1.23722e-10	-1.55616
44583633	chr19:44583633:A:G	6.50564e-08	-1.61757	-1.64791	2.40098e-07	-1.61652	-1.57922
44583687	chr19:44583687:A:G	1.51628e-07	-0.753436	-1.66587	7.17121e-07	-0.438465	-1.66308
44583694	chr19:44583694:C:T	3.22308e-07	-1.23722e-10	-1.66523	1.2065e-06	-1.23722e-10	-1.58132
44583855	chr19:44583855:A:G	1.87855e-06	-1.23722e-10	0.0975175	1.89511e-06	-1.23722e-10	-1.12976
44583901	chr19:44583901:A:G	3.57082e-07	-1.56277	-6.7639e-10	1.17539e-06	-1.60744	-6.7639e-10
44583902	chr19:44583902:C:T	3.83454e-07	-1.49152	-6.7639e-10	1.30755e-06	-1.50089	-6.7639e-10
44583908	chr19:44583908:A:G	3.75867e-07	-1.5115	-6.7639e-10	1.2827e-06	-1.52007	-6.7639e-10
44584052	chr19:44584052:G:A	1.15998e-06	-0.38458	-6.7639e-10	3.06174e-06	-0.650053	-6.7639e-10
44584260	chr19:44584260:C:T	1.2282e-06	-1.23722e-10	-0.32743	4.17975e-06	-1.23722e-10	-0.338788
44584360	chr19:44584360:G:A	6.98969e-08	-1.55856	-1.63515	2.31508e-07	-1.56726	-1.66492
44584588	chr19:44584588:G:A	4.14439e-07	-1.23722e-10	-1.41381	1.14534e-06	-1.23722e-10	-1.63333
44584766	chr19:44584766:C:T	3.63561e-07	-1.54479	-6.7639e-10	1.24232e-06	-1.55206	-6.7639e-10
44584958	chr19:44584958:T:A	3.92344e-07	-1.23722e-10	-1.4686	1.84288e-06	-1.23722e-10	-1.15771
44584972	chr19:44584972:G:A	5.78132e-07	-1.23722e-10	-1.08094	1.4827e-06	-1.23722e-10	-1.37517
44585198	chr19:44585198:G:A	3.53952e-07	-1.23722e-10	-1.57158	1.5441e-06	-1.23722e-10	-1.3346
44585212	chr19:44585212:T:C	4.18402e-07	-1.23722e-10	-1.40429	1.19096e-06	-1.23722e-10	-1.59428
44585535	chr19:44585535:G:A	3.2185e-07	-1.23722e-10	-1.66665	1.19018e-06	-1.23722e-10	-1.59494
44585589	chr19:44585589:A:G	3.30545e-07	-1.23722e-10	-1.64	1.36047e-06	-1.23722e-10	-1.46121
44585608	chr19:44585608:G:A	1.46397e-07	-1.25781	-1.1966	3.8523e-07	-1.29251	-1.43044
44585614	chr19:44585614:G:A	3.55138e-06	-1.23722e-10	0.734352	3.04503e-06	-1.23722e-10	-0.655528
44585666	chr19:44585666:T:A	1.40223e-07	-1.27677	-1.22074	3.71988e-07	-1.31052	-1.44741
44585873	chr19:44585873:T:C	3.2508e-07	-1.23722e-10	-1.65667	1.1685e-06	-1.23722e-10	-1.61331
44586181	chr19:44586181:T:C	1.04221e-06	-1.23722e-10	-0.491643	3.43888e-06	-1.23722e-10	-0.533893
44586395	chr19:44586395:G:C	8.66368e-07	-0.676429	-6.7639e-10	1.41332e-06	-1.4231	-6.7639e-10
44586989	chr19:44586989:G:A	3.6756e-07	-1.53385	-6.7639e-10	1.25543e-06	-1.54156	-6.7639e-10
44587084	chr19:44587084:G:A	3.35473e-07	-1.23722e-10	-1.6252	1.16456e-06	-1.23722e-10	-1.6167
44587232	chr19:44587232:G:A	8.95189e-07	-1.25875	0.615043	7.69133e-07	-1.30186	-0.729664
44587785	chr19:44587785:C:A	9.77602e-07	-1.1316	0.575964	8.46865e-07	-1.1806	-0.754647
44587824	chr19:44587824:G:A	8.56569e-07	-1.26299	0.575181	7.47045e-07	-1.30579	-0.754883
44588027	chr19:44588027:T:C	3.61009e-07	-1.23722e-10	-1.55184	1.60094e-06	-1.23722e-10	-1.29844
44588052	chr19:44588052:C:T	5.21868e-07	-1.23722e-10	-1.18332	1.42022e-06	-1.23722e-10	-1.41823
44588091	chr19:44588091:T:TG	8.242e-07	-1.27674	0.550417	7.26253e-07	-1.3187	-0.770199
44588158	chr19:44588158:G:T	2.47513e-07	-0.702442	-1.22683	8.16312e-07	-0.595051	-1.37695
44588648	chr19:44588648:A:C	3.76085e-07	-1.23722e-10	-1.51092	1.38592e-06	-1.23722e-10	-1.44267
44589042	chr19:44589042:G:A	2.48673e-06	-1.23722e-10	0.377984	4.76986e-06	-1.23722e-10	-0.206721
44589044	chr19:44589044:G:A	4.23272e-07	-1.23722e-10	-1.39272	1.20057e-06	-1.23722e-10	-1.58624
44589611	chr19:44589611:C:T	9.06112e-07	-1.25562	0.624048	7.75119e-07	-1.29894	-0.724834
44589620	chr19:44589620:A:G	9.23287e-07	-1.32283	0.710028	7.69613e-07	-1.36167	-0.669236
44589667	chr19:44589667:T:G	3.31791e-07	-1.23722e-10	-1.63623	1.16321e-06	-1.23722e-10	-1.61786
44589708	chr19:44589708:G:A	9.04651e-07	-1.2793	0.646112	7.69253e-07	-1.3208	-0.710571
44590059	chr19:44590059:G:A	3.26894e-07	-1.23722e-10	-1.6511	1.32542e-06	-1.23722e-10	-1.48731
44590474	chr19:44590474:G:A	4.51425e-07	-1.23722e-10	-1.32833	1.17249e-06	-1.23722e-10	-1.60991
44590540	chr19:44590540:T:A	1.29713e-07	-1.5751	-1.00032	2.8617e-07	-1.60562	-1.41459
44590619	chr19:44590619:C:T	3.49951e-07	-1.23722e-10	-1.58295	1.61681e-06	-1.23722e-10	-1.28858
44590638	chr19:44590638:G:A	8.88368e-07	-1.2812	0.629853	7.58704e-07	-1.32284	-0.722344
44590836	chr19:44590836:A:G	2.81214e-07	-1.52015	-0.281474	4.31939e-07	-1.54205	-1.06646
44590891	chr19:44590891:CTTT:C	4.23e-07	-1.23722e-10	-1.39337	1.11218e-06	-1.23722e-10	-1.66272
44591022	chr19:44591022:T:C	7.32109e-07	-1.26263	0.417824	6.83979e-07	-1.30547	-0.843398
44591242	chr19:44591242:C:T	1.67767e-07	-0.858708	-1.45945	5.1583e-07	-0.822147	-1.60887
44591370	chr19:44591370:C:T	9.04664e-08	-1.52523	-1.41053	2.58295e-07	-1.52968	-1.59301
44591426	chr19:44591426:G:A	3.69261e-07	-1.52923	-6.7639e-10	1.26102e-06	-1.53712	-6.7639e-10
44591433	chr19:44591433:T:C	3.25186e-07	-1.23722e-10	-1.65634	1.29811e-06	-1.23722e-10	-1.50813
44591503	chr19:44591503:C:T	1.43264e-06	-1.23722e-10	-0.173461	1.71235e-06	-1.23722e-10	-1.23117
44591511	chr19:44591511:T:G	3.99374e-07	0.146716	-1.59756	1.5843e-06	0.304236	-1.61313
44591623	chr19:44591623:G:A	1.42563e-07	-1.35486	-1.12609	3.00952e-07	-1.34518	-1.62467
44591641	chr19:44591641:C:T	4.17002e-07	-1.23722e-10	-1.40765	1.17136e-06	-1.23722e-10	-1.61088
44591886	chr19:44591886:A:G	1.32304e-06	-1.23722e-10	-0.253049	3.46358e-06	-1.23722e-10	-0.526736
44591974	chr19:44591974:A:G	3.85016e-07	-1.23722e-10	-1.48745	1.95999e-06	-1.23722e-10	-1.0961
44592250	chr19:44592250:C:T	3.28094e-07	-1.23722e-10	-1.64744	1.18354e-06	-1.23722e-10	-1.60053
44592441	chr19:44592441:A:G	2.6246e-06	-1.23722e-10	0.431944	3.09441e-06	-1.23722e-10	-0.639441
44592479	chr19:44592479:C:G	7.80303e-07	-0.541525	-0.239531	1.77932e-06	-0.746851	-0.445956
44592515	chr19:44592515:C:T	2.70788e-07	-0.585983	-1.25342	9.14711e-07	-0.80975	-1.04843
44592516	chr19:44592516:A:G	7.82565e-07	-0.585392	-0.19277	1.78692e-06	-0.785868	-0.402675
44592923	chr19:44592923:T:C	3.71709e-07	-1.23722e-10	-1.52263	1.6802e-06	-1.23722e-10	-1.25013
44592977	chr19:44592977:T:C	4.66823e-06	-0.461489	1.46929	3.80408e-06	-0.657811	0.224847
44593095	chr19:44593095:T:C	4.7018e-07	-1.23722e-10	-1.28762	1.11259e-06	-1.23722e-10	-1.66235
44593213	chr19:44593213:A:T	7.73525e-07	-0.436483	-0.353298	1.82043e-06	-0.651851	-0.518112
44593368	chr19:44593368:GA:G	3.34036e-07	-1.23722e-10	-1.62949	1.15484e-06	-1.23722e-10	-1.62508
44593705	chr19:44593705:G:A	7.57622e-07	-0.469535	-0.341018	1.79276e-06	-0.681253	-0.504027
44594109	chr19:44594109:A:T	4.08381e-07	-1.23722e-10	-1.42854	1.14312e-06	-1.23722e-10	-1.63528
44594288	chr19:44594288:C:T	3.6759e-07	-1.53377	-6.7639e-10	1.25549e-06	-1.54151	-6.7639e-10
44594448	chr19:44594448:T:C	5.47282e-07	-1.23722e-10	-1.13577	1.26875e-06	-1.23722e-10	-1.53101
44594649	chr19:44594649:A:G	3.23878e-07	-1.23722e-10	-1.66037	1.1468e-06	-1.23722e-10	-1.63206
44594737	chr19:44594737:G:A	3.17487e-07	-1.40107	-0.279226	1.06382e-06	-1.42016	-0.287009
44595103	chr19:44595103:G:A	1.50214e-07	-1.57078	-0.857904	3.15818e-07	-1.60781	-1.31382
44595105	chr19:44595105:C:T	3.24923e-07	-1.23722e-10	-1.65715	1.13623e-06	-1.23722e-10	-1.64132
44595269	chr19:44595269:T:C	2.24824e-07	-0.35866	-1.66676	9.30004e-07	-0.29293	-1.54867
44595307	chr19:44595307:G:A	3.32105e-07	-1.23722e-10	-1.63529	1.1617e-06	-1.23722e-10	-1.61916
44595344	chr19:44595344:G:A	4.33476e-07	-1.23722e-10	-1.3689	1.1614e-06	-1.23722e-10	-1.61942
44595566	chr19:44595566:C:T	2.7855e-07	-0.747142	-1.064	8.53119e-07	-0.630001	-1.29789
44595918	chr19:44595918:C:T	2.52657e-06	0.393879	-6.7639e-10	6.96986e-06	0.172557	-6.7639e-10
44595998	chr19:44595998:T:C	4.70711e-07	0.129244	-1.41574	1.34523e-06	0.136141	-1.60861
44596125	chr19:44596125:G:A	3.52654e-07	-0.147298	-1.42795	1.31337e-06	-0.0140344	-1.48241
44596170	chr19:44596170:T:C	3.94136e-07	-1.43206	-0.0319808	3.73187e-07	-1.595	-1.15972
44596240	chr19:44596240:G:A	3.34052e-07	-1.23722e-10	-1.62944	1.10808e-06	-1.23722e-10	-1.66641
44596341	chr19:44596341:G:T	3.36023e-07	-1.23722e-10	-1.62356	1.16123e-06	-1.23722e-10	-1.61955
44596356	chr19:44596356:G:A	3.70755e-07	-1.23722e-10	-1.5252	1.20709e-06	-1.23722e-10	-1.58083
44597020	chr19:44597020:A:T	2.62758e-07	-1.5791	-0.2904	3.09152e-07	-1.61345	-1.32951
44597479	chr19:44597479:A:G	2.53634e-07	-1.5818	-0.323048	3.03973e-07	-1.61244	-1.34742
44597518	chr19:44597518:C:T	5.27175e-07	-1.17321	-6.7639e-10	1.31461e-06	-1.49549	-6.7639e-10
44597666	chr19:44597666:G:T	3.47019e-07	-1.59136	-6.7639e-10	1.16362e-06	-1.61751	-6.7639e-10
44597774	chr19:44597774:T:C	2.74405e-07	-1.58869	-0.237445	3.18642e-07	-1.60916	-1.30356
44597827	chr19:44597827:A:G	2.68094e-07	-1.5856	-0.263799	3.13599e-07	-1.61083	-1.31785
44597862	chr19:44597862:C:G	1.11625e-06	-1.28068	0.857672	7.89564e-07	-1.18357	-0.821738
44598020	chr19:44598020:G:A	9.12481e-07	-1.02103	0.39646	6.11767e-07	-1.51015	-0.75029
44598112	chr19:44598112:CAGCACTTTGGGA:C	3.68966e-07	-0.0709543	-1.45908	1.35884e-06	0.0642825	-1.52669
44598177	chr19:44598177:G:T	1.75489e-07	-1.1925	-1.08067	4.48234e-07	-1.21762	-1.35385
44598212	chr19:44598212:G:A	2.40649e-07	-1.58576	-0.371643	2.97884e-07	-1.61076	-1.36933
44598274	chr19:44598274:G:T	2.55698e-07	-1.5524	-0.344336	2.96668e-07	-1.6177	-1.36648
44598595	chr19:44598595:G:C	2.51296e-07	-1.61079	-0.30332	3.15279e-07	-1.58628	-1.33706
44598816	chr19:44598816:G:A	1.20783e-07	-1.32002	-1.32672	3.79095e-07	-1.33105	-1.40796
44598849	chr19:44598849:T:C	4.07791e-07	-1.56676	0.136777	4.68018e-07	-1.61487	-0.913418
44598935	chr19:44598935:A:G	2.53401e-07	-1.58656	-0.319203	3.05185e-07	-1.61038	-1.3455
44599108	chr19:44599108:C:T	3.41462e-07	-1.23722e-10	-1.6075	1.17507e-06	-1.23722e-10	-1.60771
44599605	chr19:44599605:C:T	3.21809e-07	-1.23722e-10	-1.66678	1.14495e-06	-1.23722e-10	-1.63368
44599734	chr19:44599734:G:A	3.48901e-07	-1.23722e-10	-1.58595	1.10953e-06	-1.23722e-10	-1.6651
44599954	chr19:44599954:T:C	2.63107e-07	-1.5871	-0.281077	3.11341e-07	-1.61008	-1.32582
44600266	chr19:44600266:C:T	2.20691e-07	-1.49467	-0.549302	3.53139e-07	-1.61729	-1.19265
44600310	chr19:44600310:G:A	3.9526e-07	0.00535765	-1.46655	1.42949e-06	0.144354	-1.55608
44600383	chr19:44600383:C:T	1.57168e-07	-1.21798	-1.16545	4.12024e-07	-1.24164	-1.41408
44600559	chr19:44600559:C:T	2.62236e-07	-1.58992	-0.28157	3.11559e-07	-1.60859	-1.32662
44600640	chr19:44600640:C:T	2.5138e-07	-1.59366	-0.320113	3.06468e-07	-1.60623	-1.34545
44600701	chr19:44600701:G:A	1.14549e-07	-1.58626	-1.11347	3.55886e-07	-1.61774	-1.18445
44600845	chr19:44600845:G:C	3.52468e-07	-1.57578	-6.7639e-10	1.3146e-06	-1.49551	-6.7639e-10
44601012	chr19:44601012:A:G	2.68555e-07	-1.57565	-0.27203	3.11369e-07	-1.61465	-1.32116
44601112	chr19:44601112:C:T	1.79782e-07	-1.61738	-0.631617	4.94226e-07	-1.59247	-0.881328
44601244	chr19:44601244:C:T	3.55252e-07	-1.23722e-10	-1.56791	1.10793e-06	-1.23722e-10	-1.66654
44601326	chr19:44601326:C:T	2.58764e-07	-1.57869	-0.30613	3.0658e-07	-1.61355	-1.33776
44601462	chr19:44601462:G:GA	2.58027e-07	-1.58402	-0.303654	3.07595e-07	-1.61154	-1.33647
44601508	chr19:44601508:A:T	2.7277e-07	-1.57711	-0.255004	3.13629e-07	-1.614	-1.31459
44601509	chr19:44601509:A:T	2.92792e-07	-1.57827	-0.183006	3.26533e-07	-1.61368	-1.27458
44601770	chr19:44601770:A:G	3.78626e-07	-1.50419	-6.7639e-10	1.47273e-06	-1.38192	-6.7639e-10
44601954	chr19:44601954:A:G	3.67173e-07	-1.23722e-10	-1.53491	1.88137e-06	-1.23722e-10	-1.13704
44602086	chr19:44602086:A:G	5.13169e-07	-1.23722e-10	-1.20013	1.22754e-06	-1.23722e-10	-1.56402
44602273	chr19:44602273:G:A	6.31894e-07	-1.58187	0.589855	6.3496e-07	-1.60951	-0.61372
44602522	chr19:44602522:T:C	3.83982e-07	-1.23722e-10	-1.49014	1.11966e-06	-1.23722e-10	-1.65601
44602539	chr19:44602539:G:C	3.47037e-07	-1.23722e-10	-1.59131	1.21283e-06	-1.23722e-10	-1.57608
44602551	chr19:44602551:C:T	3.23153e-07	-1.23722e-10	-1.66261	1.2061e-06	-1.23722e-10	-1.58165
44602552	chr19:44602552:G:A	2.08783e-06	-1.2904	1.49354	1.20232e-06	-1.19339	-0.391399
44602620	chr19:44602620:G:A	3.62141e-07	-1.23722e-10	-1.5487	1.82923e-06	-1.23722e-10	-1.16514
44602762	chr19:44602762:G:A	3.28722e-07	-1.23722e-10	-1.64552	1.15844e-06	-1.23722e-10	-1.62197
44602844	chr19:44602844:C:T	3.9231e-07	-1.23722e-10	-1.46869	2.17354e-06	-1.23722e-10	-0.99268
44602964	chr19:44602964:T:C	2.10002e-07	-0.462837	-1.63078	6.06011e-07	-0.61296	-1.65694
44603128	chr19:44603128:G:C	6.23063e-06	-1.23722e-10	1.29649	4.0225e-06	-1.23722e-10	-0.377133
44603258	chr19:44603258:T:C	3.25361e-07	-1.23722e-10	-1.6558	1.24167e-06	-1.23722e-10	-1.55258
44603286	chr19:44603286:G:C	3.62104e-07	-1.23722e-10	-1.54881	1.8287e-06	-1.23722e-10	-1.16543
44603458	chr19:44603458:G:A	4.02698e-07	-1.23722e-10	-1.44255	2.2423e-06	-1.23722e-10	-0.961534
44603492	chr19:44603492:T:C	3.6203e-07	-1.23722e-10	-1.54901	1.82794e-06	-1.23722e-10	-1.16585
44603519	chr19:44603519:G:A	3.45585e-07	-1.23722e-10	-1.5955	1.65276e-06	-1.23722e-10	-1.26659
44603796	chr19:44603796:G:A	3.97486e-07	-1.45558	-6.7639e-10	1.24138e-06	-1.55281	-6.7639e-10
44603838	chr19:44603838:G:A	2.59487e-07	-1.23637	-0.645659	1.10687e-06	-0.926822	-0.740676
44603941	chr19:44603941:T:C	3.61895e-07	-1.2941	-0.255287	6.88176e-07	-1.18048	-0.96227
44604267	chr19:44604267:A:G	1.27887e-05	-1.23722e-10	2.01558	2.23833e-05	-1.23722e-10	1.33928
44604413	chr19:44604413:A:T	4.84467e-06	-1.23722e-10	1.0449	3.24401e-06	-1.23722e-10	-0.592227
44604724	chr19:44604724:A:G	3.94682e-07	-1.23722e-10	-1.46266	1.12728e-06	-1.23722e-10	-1.64923
44605030	chr19:44605030:A:G	8.623e-08	-1.59279	-1.39093	3.8357e-07	-1.60573	-1.12155
44605102	chr19:44605102:C:T	3.21872e-07	-1.23722e-10	-1.66658	1.20773e-06	-1.23722e-10	-1.5803
44605276	chr19:44605276:C:T	3.26761e-07	-1.23722e-10	-1.65151	1.3296e-06	-1.23722e-10	-1.48416
44605341	chr19:44605341:C:T	2.39699e-06	-1.23722e-10	0.341231	3.19953e-06	-1.23722e-10	-0.606033
44605729	chr19:44605729:CT:C	3.22878e-07	-1.23722e-10	-1.66346	1.24058e-06	-1.23722e-10	-1.55346
44605925	chr19:44605925:C:T	1.5853e-06	-1.23722e-10	-0.0722103	2.20893e-06	-1.23722e-10	-0.976531
44606676	chr19:44606676:C:T	1.38952e-07	-1.06721	-1.4394	6.70544e-07	-0.62444	-1.54426
44606802	chr19:44606802:C:G	7.40393e-08	-1.47563	-1.66051	2.50515e-07	-1.55752	-1.59576
44607002	chr19:44607002:G:A	8.72058e-07	0.644733	-1.31462	5.37382e-07	-1.58347	-0.806617
44607097	chr19:44607097:G:T	4.22207e-07	-0.765366	-0.629876	2.58458e-07	-1.46171	-1.66035
44607374	chr19:44607374:C:T	5.09187e-07	-1.23722e-10	-1.20792	1.1088e-06	-1.23722e-10	-1.66576
44608235	chr19:44608235:A:G	4.2253e-07	-1.23722e-10	-1.39448	1.11641e-06	-1.23722e-10	-1.65892
44609092	chr19:44609092:G:A	6.12926e-07	-1.02249	-6.7639e-10	1.84026e-06	-1.15913	-6.7639e-10
44609181	chr19:44609181:C:T	3.51219e-07	-1.23722e-10	-1.57933	1.10768e-06	-1.23722e-10	-1.66677
44609183	chr19:44609183:T:C	0.000806467	-1.23722e-10	6.15968	4.8808e-05	-1.23722e-10	2.11886
44609301	chr19:44609301:A:G	3.58872e-07	-1.23722e-10	-1.55777	1.11216e-06	-1.23722e-10	-1.66273
44609372	chr19:44609372:G:A	3.49022e-07	-1.23722e-10	-1.5856	1.10773e-06	-1.23722e-10	-1.66672
44609682	chr19:44609682:G:A	9.13792e-07	0.665528	-1.28866	5.53549e-07	-1.57755	-0.782892
44609713	chr19:44609713:T:C	9.44927e-07	0.384874	-0.974505	1.00097e-06	-0.397833	-1.37023
44609730	chr19:44609730:G:A	2.49465e-06	-1.23722e-10	0.381166	3.03833e-06	-1.23722e-10	-0.65773
44609799	chr19:44609799:T:G	1.62696e-07	-0.718851	-1.63	2.99873e-07	-1.51528	-1.45815
44609821	chr19:44609821:AC:A	1.93827e-06	-1.23722e-10	0.128811	3.32361e-06	-1.23722e-10	-0.567985
44609946	chr19:44609946:C:T	2.50546e-06	-1.23722e-10	0.385489	3.04745e-06	-1.23722e-10	-0.654733
44609973	chr19:44609973:T:C	4.59694e-07	-1.31018	-6.7639e-10	1.44029e-06	-1.40419	-6.7639e-10
44610001	chr19:44610001:T:C	3.22023e-07	-1.23722e-10	-1.66612	1.2085e-06	-1.23722e-10	-1.57966
44610209	chr19:44610209:G:A	3.37622e-07	-1.23722e-10	-1.61881	1.1337e-06	-1.23722e-10	-1.64355
44610676	chr19:44610676:G:A	2.19629e-06	-1.23722e-10	0.253786	2.79002e-06	-1.23722e-10	-0.742989
44610965	chr19:44610965:G:A	2.96347e-07	-0.767289	-0.981919	2.74259e-07	-1.45601	-1.60672
44610979	chr19:44610979:C:G	7.96101e-08	-1.4763	-1.5873	2.47812e-07	-1.5561	-1.60803
44611110	chr19:44611110:A:G	1.38376e-07	-0.904474	-1.60629	2.62567e-07	-1.50793	-1.59836
44611228	chr19:44611228:G:A	5.05668e-07	-1.23722e-10	-1.21486	1.24045e-06	-1.23722e-10	-1.55357
44611380	chr19:44611380:T:C	3.70788e-07	-1.23722e-10	-1.52511	1.10784e-06	-1.23722e-10	-1.66663
44611457	chr19:44611457:T:C	3.05368e-05	-1.23722e-10	2.88595	2.67087e-05	-1.23722e-10	1.51595
44611734	chr19:44611734:A:G	3.40799e-07	-1.23722e-10	-1.60945	1.11048e-06	-1.23722e-10	-1.66424
44611862	chr19:44611862:T:C	3.40086e-07	-1.23722e-10	-1.61154	1.14269e-06	-1.23722e-10	-1.63565
44612024	chr19:44612024:T:G	4.15548e-07	-1.23722e-10	-1.41114	1.11308e-06	-1.23722e-10	-1.6619
44612083	chr19:44612083:T:C	1.25751e-07	-1.04079	-1.56565	2.80614e-07	-1.45579	-1.58402
44612177	chr19:44612177:T:C	3.11033e-07	-0.757356	-0.943485	2.6731e-07	-1.45221	-1.63617
44612219	chr19:44612219:T:G	3.30253e-07	-1.23722e-10	-1.64088	1.57238e-06	-1.23722e-10	-1.31644
44612709	chr19:44612709:C:T	1.12131e-07	-1.4216	-1.29947	2.33219e-07	-1.58279	-1.64203
44612756	chr19:44612756:A:C	5.95344e-07	-1.0516	-6.7639e-10	1.7355e-06	-1.21774	-6.7639e-10
44612821	chr19:44612821:C:T	3.59172e-07	-1.23722e-10	-1.55694	1.11184e-06	-1.23722e-10	-1.66302
44613026	chr19:44613026:T:C	1.58537e-06	-1.23722e-10	-0.0721632	2.10263e-06	-1.23722e-10	-1.02585
44613168	chr19:44613168:A:T	4.15455e-07	-1.23722e-10	-1.41137	1.11305e-06	-1.23722e-10	-1.66193
44613413	chr19:44613413:G:A	1.35026e-07	-1.38726	-1.14801	2.25779e-07	-1.59534	-1.6619
44613466	chr19:44613466:G:A	1.33368e-07	-1.40066	-1.14697	2.2675e-07	-1.59094	-1.662
44613609	chr19:44613609:T:TA	2.0384e-07	-0.492211	-1.63119	4.34957e-07	-0.936178	-1.66537
44613623	chr19:44613623:G:A	6.1645e-07	-0.664813	-0.351948	2.81413e-07	-1.41487	-1.62211
44613637	chr19:44613637:G:A	2.40352e-06	-1.23722e-10	0.34395	2.94462e-06	-1.23722e-10	-0.689057
44613847	chr19:44613847:C:T	1.28573e-06	-0.281659	-6.7639e-10	3.41541e-06	-0.54074	-6.7639e-10
44613853	chr19:44613853:C:T	1.31252e-07	-1.12406	-1.43956	6.19079e-07	-0.70054	-1.54802
44614178	chr19:44614178:T:C	3.38199e-07	-1.6171	-6.7639e-10	1.17831e-06	-1.60496	-6.7639e-10
44614267	chr19:44614267:C:A	4.78088e-07	-1.39347	0.122531	2.77852e-07	-1.59181	-1.45789
44614295	chr19:44614295:GC:G	1.36954e-07	-1.08602	-1.43507	6.48385e-07	-0.658328	-1.54398
44614536	chr19:44614536:T:C	1.26388e-07	-0.956438	-1.64494	2.8403e-07	-1.41611	-1.6116
44615036	chr19:44615036:T:C	2.35584e-06	-1.23722e-10	0.323912	2.902e-06	-1.23722e-10	-0.703637
44615214	chr19:44615214:G:A	3.21925e-07	-1.23722e-10	-1.66642	1.28724e-06	-1.23722e-10	-1.51654
44615448	chr19:44615448:A:G	0.00147679	-1.23722e-10	6.76464	7.36739e-05	-1.23722e-10	2.53061
44615799	chr19:44615799:G:A	3.39677e-07	-1.23722e-10	-1.61274	1.11594e-06	-1.23722e-10	-1.65934
44616126	chr19:44616126:A:AAGC	1.32674e-07	-1.13326	-1.41958	5.91783e-07	-0.708003	-1.58565
44616346	chr19:44616346:G:A	6.74763e-07	0.671682	-1.59806	3.74808e-07	-1.57976	-1.17062
44616356	chr19:44616356:G:C	1.35241e-06	-0.231095	-6.7639e-10	1.30316e-06	-1.50424	-6.7639e-10
44616974	chr19:44616974:C:A	1.47112e-07	-1.06872	-1.38083	6.63255e-07	-0.622554	-1.55708
44617281	chr19:44617281:C:T	8.00692e-08	-1.60569	-1.45216	2.98567e-07	-1.31668	-1.66112
44617594	chr19:44617594:T:C	8.78844e-07	-0.33572	-0.326411	4.44604e-06	-0.261022	-0.016002
44617632	chr19:44617632:T:G	3.3772e-07	-1.23722e-10	-1.61852	1.49889e-06	-1.23722e-10	-1.36431
44617725	chr19:44617725:A:G	4.40467e-07	0.258875	-1.61178	5.88556e-07	-1.00796	-1.29116
44618334	chr19:44618334:G:A	3.22809e-07	-1.23722e-10	-1.66368	1.11542e-06	-1.23722e-10	-1.65981
44618371	chr19:44618371:A:G	1.36621e-06	0.14865	-0.369593	6.6278e-06	0.225705	-0.10347
44618415	chr19:44618415:G:A	6.26512e-07	-1.00057	-6.7639e-10	2.56174e-06	-0.828351	-6.7639e-10
44618484	chr19:44618484:C:T	1.38173e-07	-1.1996	-1.31263	5.79071e-07	-0.802161	-1.51321
44618590	chr19:44618590:G:C	3.80948e-07	-1.23722e-10	-1.49808	1.16263e-06	-1.23722e-10	-1.61835
44618835	chr19:44618835:C:T	7.00944e-07	-1.09436	0.206053	1.36964e-06	-0.650662	-0.803825
44619400	chr19:44619400:G:A	6.04299e-07	-1.03667	-6.7639e-10	1.92143e-06	-1.11597	-6.7639e-10
44619525	chr19:44619525:C:T	4.46243e-05	-1.23722e-10	3.2653	6.40062e-06	-1.23722e-10	0.0873571
44619846	chr19:44619846:A:G	2.4654e-06	-1.23722e-10	0.36937	3.66225e-06	-1.23722e-10	-0.47096
44619993	chr19:44619993:A:G	7.52787e-08	-1.45854	-1.661	4.44564e-07	-1.51944	-1.06025
44620053	chr19:44620053:G:A	3.48654e-07	-1.23722e-10	-1.58666	1.11591e-06	-1.23722e-10	-1.65937
44620191	chr19:44620191:C:G	3.25799e-07	-1.23722e-10	-1.65446	1.40023e-06	-1.23722e-10	-1.4324
44620213	chr19:44620213:G:A	1.11011e-07	-1.16579	-1.56531	2.23128e-07	-1.60674	-1.66231
44620231	chr19:44620231:T:A	4.48562e-07	-1.23722e-10	-1.33469	1.13813e-06	-1.23722e-10	-1.63966
44620436	chr19:44620436:G:A	4.23237e-07	-1.23722e-10	-1.39281	1.12028e-06	-1.23722e-10	-1.65546
44620784	chr19:44620784:G:A	5.0723e-07	-1.23722e-10	-1.21177	1.21656e-06	-1.23722e-10	-1.57301
44620851	chr19:44620851:A:G	3.8586e-07	-1.23722e-10	-1.48526	2.39236e-06	-1.23722e-10	-0.896756
44620930	chr19:44620930:GAGTA:G	7.30073e-06	-1.23722e-10	1.45499	7.71884e-06	-1.23722e-10	0.274626
44620992	chr19:44620992:T:A	8.09521e-06	-1.23722e-10	1.55829	7.01187e-06	-1.23722e-10	0.178566
44621377	chr19:44621377:G:A	1.46807e-06	1.19069	-1.33973	2.50656e-07	-1.48752	-1.66519
44621509	chr19:44621509:G:A	8.14574e-07	-0.738073	-6.7639e-10	1.27807e-06	-1.52369	-6.7639e-10
44621900	chr19:44621900:T:C	1.75307e-06	0.589427	-0.561042	1.00627e-05	0.789959	-0.250162
44621993	chr19:44621993:G:A	6.52829e-05	-1.23722e-10	3.64575	3.33623e-05	-1.23722e-10	1.73839
44622072	chr19:44622072:A:G	1.72246e-06	1.63599	-1.62522	2.19777e-06	0.666891	-1.64848
44622149	chr19:44622149:G:C	4.58816e-07	-1.23722e-10	-1.31209	1.14997e-06	-1.23722e-10	-1.6293
44622201	chr19:44622201:G:A	2.37719e-06	-1.23722e-10	0.332935	2.86403e-06	-1.23722e-10	-0.71681
44622837	chr19:44622837:C:T	1.57624e-06	1.20017	-1.27811	2.5237e-07	-1.48683	-1.65907
44622950	chr19:44622950:G:A	1.8358e-06	-1.23722e-10	0.0744966	2.44427e-06	-1.23722e-10	-0.875292
44623001	chr19:44623001:C:T	3.70062e-07	-1.23722e-10	-1.52707	2.19365e-06	-1.23722e-10	-0.983473
44623056	chr19:44623056:A:G	1.22174e-06	0.733136	-1.06584	1.35457e-06	-1.57528	0.109727
44623160	chr19:44623160:C:T	9.12885e-06	1.67846	-6.7639e-10	1.92169e-05	1.18675	-6.7639e-10
44623176	chr19:44623176:G:C	7.35949e-07	-1.23722e-10	-0.839578	1.12767e-06	-1.23722e-10	-1.64889
44623493	chr19:44623493:C:T	3.27051e-05	-1.23722e-10	2.95455	5.44388e-06	-1.23722e-10	-0.074546
44623679	chr19:44623679:T:C	4.44351e-07	-1.23722e-10	-1.34412	1.18301e-06	-1.23722e-10	-1.60097
44623697	chr19:44623697:G:A	9.40528e-07	0.944824	-1.53912	4.3573e-07	-1.53945	-1.06032
44625006	chr19:44625006:A:G	8.21485e-08	-1.58524	-1.44697	2.84671e-07	-1.3629	-1.66256
44625022	chr19:44625022:G:A	4.27858e-07	-1.23722e-10	-1.38195	1.24553e-06	-1.23722e-10	-1.54948
44625115	chr19:44625115:C:T	1.29107e-06	-1.23722e-10	-0.27751	1.85433e-06	-1.23722e-10	-1.15152
44625222	chr19:44625222:G:T	3.26822e-07	-1.23722e-10	-1.65132	1.48608e-06	-1.23722e-10	-1.3729
44625305	chr19:44625305:G:T	7.75699e-07	-1.23722e-10	-0.786974	1.13742e-06	-1.23722e-10	-1.64028
44625316	chr19:44625316:G:A	3.545e-07	-1.57003	-6.7639e-10	1.18383e-06	-1.60029	-6.7639e-10
44625528	chr19:44625528:G:A	1.03994e-07	-1.59716	-1.19925	3.05573e-07	-1.32575	-1.62886
44625735	chr19:44625735:C:T	4.07491e-07	-1.23722e-10	-1.43072	1.13183e-06	-1.23722e-10	-1.64521
44625792	chr19:44625792:C:T	3.9839e-07	-1.45331	-6.7639e-10	3.09649e-06	-0.638769	-6.7639e-10
44625859	chr19:44625859:T:A	3.40412e-07	-1.23722e-10	-1.61058	1.10812e-06	-1.23722e-10	-1.66637
44625918	chr19:44625918:G:A	7.55015e-07	-0.814	-6.7639e-10	1.94521e-06	-1.10367	-6.7639e-10
44626011	chr19:44626011:T:C	7.57867e-07	-0.810231	-6.7639e-10	1.23612e-06	-1.55706	-6.7639e-10
44626475	chr19:44626475:A:G	1.13486e-07	-1.57233	-1.13673	2.76883e-07	-1.3933	-1.6599
44626952	chr19:44626952:A:AAG	9.17053e-07	-1.23722e-10	-0.619573	1.56729e-06	-1.23722e-10	-1.31969
44627087	chr19:44627087:G:C	4.23591e-07	-1.23722e-10	-1.39197	1.67594e-06	-1.23722e-10	-1.25266
44627190	chr19:44627190:C:G	5.24064e-07	-1.23722e-10	-1.17913	1.10951e-06	-1.23722e-10	-1.66512
44627205	chr19:44627205:G:C	5.94857e-07	-1.23722e-10	-1.05242	1.21309e-06	-1.23722e-10	-1.57586
44627253	chr19:44627253:T:C	6.63623e-07	-0.0543054	-0.888719	2.61804e-07	-1.47501	-1.63419
44627301	chr19:44627301:G:A	1.36424e-06	-1.23722e-10	-0.222386	2.07999e-06	-1.23722e-10	-1.03667
44627885	chr19:44627885:A:G	4.90235e-07	-1.23722e-10	-1.24585	1.14283e-06	-1.23722e-10	-1.63553
44627987	chr19:44627987:C:T	3.24007e-07	-1.23722e-10	-1.65997	1.51429e-06	-1.23722e-10	-1.35409
44628379	chr19:44628379:A:T	9.14522e-07	0.286389	-0.908726	3.26358e-07	-1.31429	-1.57451
44628410	chr19:44628410:G:A	7.90471e-07	-1.23722e-10	-0.76811	1.43151e-06	-1.23722e-10	-1.41031
44628513	chr19:44628513:C:T	7.4809e-07	0.74349	-1.56671	3.98378e-07	-1.57099	-1.1184
44628514	chr19:44628514:G:A	1.26638e-07	-1.60191	-0.997496	9.75954e-07	-1.43148	-0.361893
44628686	chr19:44628686:T:A	9.37069e-07	0.291675	-0.889656	3.29284e-07	-1.3121	-1.56778
44629048	chr19:44629048:A:G	4.60033e-07	-1.23722e-10	-1.30944	1.1621e-06	-1.23722e-10	-1.61881
44629351	chr19:44629351:A:G	3.99409e-07	-1.23722e-10	-1.45075	1.10767e-06	-1.23722e-10	-1.66678
44629389	chr19:44629389:C:T	4.18181e-07	-1.23722e-10	-1.40482	1.11867e-06	-1.23722e-10	-1.6569
44629426	chr19:44629426:G:A	5.05114e-07	-1.23722e-10	-1.21595	1.21423e-06	-1.23722e-10	-1.57493
44629463	chr19:44629463:G:T	6.38564e-07	0.641822	-1.62334	3.25472e-07	-1.58479	-1.30673
44629644	chr19:44629644:T:TC	4.66954e-07	-1.23722e-10	-1.29451	1.10901e-06	-1.23722e-10	-1.66557
44630175	chr19:44630175:A:G	1.40979e-06	0.938754	-1.1283	3.07871e-07	-1.61612	-1.33099
44630710	chr19:44630710:CACGTGTCATGG:C	3.77261e-07	-1.55162	0.0438137	3.03312e-06	-1.51522	0.855778
44630810	chr19:44630810:C:A	1.74158e-06	1.68443	-1.66262	5.21956e-07	-1.45954	-0.959674
44630995	chr19:44630995:T:C	4.06694e-07	-1.23722e-10	-1.43268	1.3438e-06	-1.23722e-10	-1.47354
44631060	chr19:44631060:G:A	3.60447e-07	-1.23722e-10	-1.55339	1.21939e-06	-1.23722e-10	-1.57069
44631159	chr19:44631159:C:T	3.66539e-07	-1.23722e-10	-1.53663	1.2404e-06	-1.23722e-10	-1.5536
44631381	chr19:44631381:A:C	1.51531e-06	-0.11736	-6.7639e-10	2.49874e-06	-0.853252	-6.7639e-10
44631414	chr19:44631414:C:T	5.52633e-06	1.72095	-0.544404	2.65974e-07	-1.4535	-1.6399
44631834	chr19:44631834:G:A	3.50415e-07	-1.23722e-10	-1.58162	1.80698e-06	-1.23722e-10	-1.17738
44631846	chr19:44631846:C:T	1.24928e-06	1.33113	-1.64155	4.30548e-07	-1.60193	-1.0098
44631892	chr19:44631892:G:A	1.02138e-06	-1.23722e-10	-0.511833	1.11616e-06	-1.23722e-10	-1.65914
44632064	chr19:44632064:C:T	1.24548e-06	1.31608	-1.62954	3.96901e-07	-1.60285	-1.09025
44632141	chr19:44632141:G:A	2.72972e-05	1.86857	0.905233	2.47811e-07	-1.54954	-1.61459
44632540	chr19:44632540:C:T	1.05558e-07	-1.57238	-1.20909	7.06315e-07	-1.51134	-0.605391
44632590	chr19:44632590:A:G	5.31739e-07	0.425592	-1.59018	6.85779e-07	-0.490939	-1.6553
44632630	chr19:44632630:A:C	5.90475e-07	-1.23722e-10	-1.05981	1.24471e-06	-1.23722e-10	-1.55014
44632761	chr19:44632761:A:C	3.82862e-07	-1.23722e-10	-1.49306	1.29027e-06	-1.23722e-10	-1.51419
44633054	chr19:44633054:C:T	3.25857e-07	-1.23722e-10	-1.65428	1.46286e-06	-1.23722e-10	-1.38865
44633071	chr19:44633071:C:G	4.26261e-07	-1.23722e-10	-1.38569	1.11036e-06	-1.23722e-10	-1.66435
44633075	chr19:44633075:A:G	1.70482e-06	0.951383	-0.950909	5.26877e-06	-1.61743	1.51019
44633083	chr19:44633083:T:C	1.16031e-06	0.909793	-1.29409	1.87363e-06	-1.61686	0.475701
44633662	chr19:44633662:C:T	1.42376e-07	-1.53899	-0.943282	1.04603e-06	-1.51958	-0.204455
44633685	chr19:44633685:T:C	4.57068e-07	-1.23722e-10	-1.31591	1.74604e-06	-1.23722e-10	-1.21169
44633722	chr19:44633722:T:G	1.90785e-06	-1.23722e-10	0.112991	1.32161e-06	-1.23722e-10	-1.49018
44633930	chr19:44633930:A:G	3.58664e-07	-1.23722e-10	-1.55835	1.2264e-06	-1.23722e-10	-1.56496
44633980	chr19:44633980:T:C	3.54285e-07	-1.23722e-10	-1.57064	1.19771e-06	-1.23722e-10	-1.58862
44634700	chr19:44634700:T:C	3.2463e-07	-1.23722e-10	-1.65805	1.43453e-06	-1.23722e-10	-1.4082
44634946	chr19:44634946:C:T	0.000101395	2.0367	2.04935	2.36286e-07	-1.54544	-1.66631
44635094	chr19:44635094:A:G	1.49361e-06	-1.23722e-10	-0.131787	2.45588e-06	-1.23722e-10	-0.870554
44635139	chr19:44635139:G:A	5.95596e-06	-1.23722e-10	1.25141	4.53465e-06	-1.23722e-10	-0.25729
44635974	chr19:44635974:T:C	7.15019e-07	-0.868429	-6.7639e-10	3.02701e-06	-0.661464	-6.7639e-10
44636288	chr19:44636288:G:A	8.72607e-05	-1.23722e-10	3.93592	8.03985e-06	-1.23722e-10	0.315373
44636726	chr19:44636726:C:T	4.22678e-07	-1.23722e-10	-1.39413	1.11732e-06	-1.23722e-10	-1.6581
44636865	chr19:44636865:A:G	0.000116698	2.1563	2.07031	2.40426e-07	-1.52807	-1.66631
44637080	chr19:44637080:G:C	4.37943e-05	-1.23722e-10	3.24652	2.39113e-06	-1.23722e-10	-0.89727
44637204	chr19:44637204:T:C	4.23943e-07	-1.23722e-10	-1.39114	1.13873e-06	-1.23722e-10	-1.63912
44637654	chr19:44637654:C:T	5.93537e-06	-1.23722e-10	1.24795	4.52183e-06	-1.23722e-10	-0.260121
44638167	chr19:44638167:G:A	1.3012e-06	1.38123	-1.65093	6.38586e-07	-1.53948	-0.678057
44638420	chr19:44638420:C:T	3.4624e-07	-1.23722e-10	-1.59361	1.17785e-06	-1.23722e-10	-1.60534
44638437	chr19:44638437:G:A	1.48574e-07	-1.5285	-0.911159	1.19869e-06	-1.52939	-0.0584234
44638668	chr19:44638668:C:T	3.83779e-07	-1.23722e-10	-1.49067	1.10775e-06	-1.23722e-10	-1.66671
44639386	chr19:44639386:T:C	8.50188e-07	-0.695281	-6.7639e-10	1.26748e-06	-1.532	-6.7639e-10
44639534	chr19:44639534:G:C	5.6781e-07	-1.09895	-6.7639e-10	2.35763e-06	-0.91138	-6.7639e-10
44639551	chr19:44639551:G:T	0.00097938	3.23764	3.1163	2.5983e-07	-1.49107	-1.62569
44639630	chr19:44639630:CT:C	1.50758e-07	-1.51482	-0.910245	1.18432e-06	-1.54182	-0.0580529
44639806	chr19:44639806:C:T	4.36879e-07	-1.23722e-10	-1.36108	1.6318e-06	-1.23722e-10	-1.27936
44640467	chr19:44640467:G:T	4.05009e-07	-1.43683	-6.7639e-10	1.19368e-06	-1.59199	-6.7639e-10
44640642	chr19:44640642:A:C	0.000853668	2.37951	3.83705	3.49104e-07	-1.54702	-1.27441
44640757	chr19:44640757:T:C	3.83779e-07	-1.23722e-10	-1.49067	1.10775e-06	-1.23722e-10	-1.66671
44642047	chr19:44642047:G:A	4.86688e-07	-1.23722e-10	-1.25312	1.86152e-06	-1.23722e-10	-1.14764
44642312	chr19:44642312:A:G	0.0156179	3.62703	5.49617	3.46534e-07	-1.4267	-1.40211
44642317	chr19:44642317:C:T	8.38477e-07	-1.14451	0.43536	1.67444e-06	-0.739525	-0.514035
44642700	chr19:44642700:C:T	1.61734e-06	-1.26986	1.21766	3.13363e-07	-1.45779	-1.47164
44642736	chr19:44642736:A:G	2.04954e-06	-1.23722e-10	0.184633	2.32986e-06	-1.23722e-10	-0.923231
44642809	chr19:44642809:A:C	5.27521e-06	-1.23722e-10	1.13004	5.39113e-06	-1.23722e-10	-0.0842823
44643070	chr19:44643070:G:A	4.63666e-07	-1.23722e-10	-1.30157	2.49024e-06	-1.23722e-10	-0.856658
44643102	chr19:44643102:T:C	0.0390534	3.67557	6.36413	2.76073e-07	-1.42557	-1.63056
44643325	chr19:44643325:C:G	1.2223e-06	-0.332249	-6.7639e-10	1.92251e-06	-1.11541	-6.7639e-10
44643329	chr19:44643329:A:G	0.0214606	3.35645	6.08454	3.35159e-07	-1.3426	-1.51959
44644040	chr19:44644040:G:T	0.0973083	3.60365	7.349	4.2507e-07	-1.25555	-1.36899
44644096	chr19:44644096:C:T	3.54692e-07	-1.56949	-6.7639e-10	1.83224e-06	-1.1635	-6.7639e-10
44644272	chr19:44644272:C:T	4.30621e-07	-1.23722e-10	-1.37551	1.10979e-06	-1.23722e-10	-1.66486
44644419	chr19:44644419:T:G	0.413618	3.34335	9.05637	3.00819e-07	-1.48827	-1.48201
44644612	chr19:44644612:G:T	4.46626e-07	-1.23722e-10	-1.33902	1.13012e-06	-1.23722e-10	-1.64672
44644676	chr19:44644676:A:G	3.59415e-07	-1.23722e-10	-1.55626	1.26843e-06	-1.23722e-10	-1.53126
44644692	chr19:44644692:G:T	3.92919e-07	-1.46713	-6.7639e-10	1.27385e-06	-1.52699	-6.7639e-10
44644925	chr19:44644925:C:A	4.01452e-07	-1.23722e-10	-1.44565	1.12033e-06	-1.23722e-10	-1.65541
44645671	chr19:44645671:C:T	4.01627e-05	1.73883	1.42112	2.51124e-07	-1.48494	-1.66591
44645842	chr19:44645842:A:G	7.67071e-08	-1.4614	-1.63934	4.50665e-07	-1.57405	-0.992016
44645964	chr19:44645964:G:A	0.234394	3.40217	8.42961	2.82024e-07	-1.47854	-1.55626
44646217	chr19:44646217:AC:A	3.52257e-07	-1.57638	-6.7639e-10	1.16823e-06	-1.61355	-6.7639e-10
44646342	chr19:44646342:T:C	7.18345e-08	-1.50396	-1.66241	3.74592e-07	-1.1978	-1.55316
44646377	chr19:44646377:G:A	3.28369e-07	-1.23722e-10	-1.6466	1.67882e-06	-1.23722e-10	-1.25095
44646497	chr19:44646497:G:T	5.56387e-07	-1.23722e-10	-1.11927	1.28087e-06	-1.23722e-10	-1.5215
44646569	chr19:44646569:A:C	3.55724e-07	-1.23722e-10	-1.56658	1.12639e-06	-1.23722e-10	-1.65002
44646633	chr19:44646633:G:A	3.27307e-07	-1.23722e-10	-1.64984	1.6517e-06	-1.23722e-10	-1.26723
44646698	chr19:44646698:A:G	3.45498e-07	-1.23722e-10	-1.59575	1.2049e-06	-1.23722e-10	-1.58264
44647186	chr19:44647186:GC:G	3.42009e-07	-1.23722e-10	-1.6059	1.23124e-06	-1.23722e-10	-1.56101
44647342	chr19:44647342:G:A	7.98637e-08	-1.47253	-1.58789	2.70569e-07	-1.56808	-1.50819
44648008	chr19:44648008:C:A	7.57256e-08	-1.47322	-1.6404	4.50355e-07	-1.5676	-0.999156
44648013	chr19:44648013:T:G	3.38099e-07	-1.6174	-6.7639e-10	1.2961e-06	-1.50968	-6.7639e-10
44648225	chr19:44648225:T:C	1.32964e-06	-0.248078	-6.7639e-10	1.46064e-06	-1.39016	-6.7639e-10
44648244	chr19:44648244:C:T	4.21975e-07	-1.23722e-10	-1.39579	1.11867e-06	-1.23722e-10	-1.6569
44648990	chr19:44648990:T:C	3.08775e-06	-1.21875	1.8132	3.67691e-07	-1.42705	-1.3425
44649122	chr19:44649122:T:C	0.000117212	2.10598	2.12502	2.41514e-07	-1.57928	-1.61058
44649140	chr19:44649140:G:A	4.97046e-07	-1.23722e-10	-1.23206	1.21435e-06	-1.23722e-10	-1.57483
44649247	chr19:44649247:A:G	3.47885e-07	-1.23722e-10	-1.58887	1.13748e-06	-1.23722e-10	-1.64022
44649316	chr19:44649316:G:T	4.80649e-07	-1.23722e-10	-1.2656	1.17886e-06	-1.23722e-10	-1.60449
44649651	chr19:44649651:C:G	1.93052e-06	-1.19166	1.31646	3.39911e-07	-1.40442	-1.4437
44649958	chr19:44649958:C:G	3.29511e-07	-1.23722e-10	-1.64313	1.7027e-06	-1.23722e-10	-1.23682
44650274	chr19:44650274:C:T	5.57889e-07	-1.23722e-10	-1.11658	1.2852e-06	-1.23722e-10	-1.51812
44650353	chr19:44650353:G:C	3.39032e-07	-1.61464	-6.7639e-10	1.33872e-06	-1.47732	-6.7639e-10
44650588	chr19:44650588:A:G	4.47625e-07	-1.33678	-6.7639e-10	1.78147e-06	-1.1916	-6.7639e-10
44650860	chr19:44650860:C:T	5.80262e-07	-1.23722e-10	-1.07726	1.31238e-06	-1.23722e-10	-1.49719
44651068	chr19:44651068:G:A	0.0847179	1.89265	8.92145	2.86467e-07	-1.57246	-1.44671
44651311	chr19:44651311:C:T	7.59033e-07	-1.23722e-10	-0.808693	1.63681e-06	-1.23722e-10	-1.27629
44651342	chr19:44651342:A:G	1.12809e-06	-0.412457	-6.7639e-10	1.39891e-06	-1.43334	-6.7639e-10
44652119	chr19:44652119:G:T	3.51703e-07	-1.57795	-6.7639e-10	1.16764e-06	-1.61405	-6.7639e-10
44652506	chr19:44652506:C:T	3.27266e-07	-1.23722e-10	-1.64996	1.65073e-06	-1.23722e-10	-1.26782
44652931	chr19:44652931:T:TA	1.48e-06	-0.140939	-6.7639e-10	2.45785e-06	-0.869751	-6.7639e-10
44653107	chr19:44653107:C:T	3.43193e-07	-1.23722e-10	-1.60245	1.21431e-06	-1.23722e-10	-1.57486
44653179	chr19:44653179:C:T	3.35139e-07	-1.23722e-10	-1.62619	1.21259e-06	-1.23722e-10	-1.57628
44653336	chr19:44653336:C:T	5.51408e-07	-1.23722e-10	-1.12826	1.26947e-06	-1.23722e-10	-1.53044
44653569	chr19:44653569:C:T	1.26496e-06	-1.23315	0.935205	2.96541e-07	-1.4343	-1.55031
44653769	chr19:44653769:T:G	3.03061e-06	-1.23722e-10	0.57578	4.40009e-06	-1.23722e-10	-0.287412
44654191	chr19:44654191:G:A	9.5567e-07	-1.23722e-10	-0.578326	1.60599e-06	-1.23722e-10	-1.2953
44654208	chr19:44654208:C:T	6.49614e-07	-1.23722e-10	-0.964361	1.29803e-06	-1.23722e-10	-1.50819
44654221	chr19:44654221:A:G	9.89634e-06	-1.23722e-10	1.75918	1.85642e-06	-1.23722e-10	-1.15039
44654324	chr19:44654324:G:A	3.48022e-07	-1.58847	-6.7639e-10	1.20063e-06	-1.58619	-6.7639e-10
44654770	chr19:44654770:T:C	0.0202896	-1.10629	10.4912	7.61787e-07	-1.61446	-0.426665
44654880	chr19:44654880:C:G	6.96115e-07	-1.23722e-10	-0.895224	1.12187e-06	-1.23722e-10	-1.65404
44655170	chr19:44655170:A:T	4.26397e-07	-1.23722e-10	-1.38537	1.12063e-06	-1.23722e-10	-1.65515
44655380	chr19:44655380:C:T	7.15169e-07	-1.23722e-10	-0.868219	1.11813e-06	-1.23722e-10	-1.65738
44655382	chr19:44655382:C:T	4.28913e-07	-1.23722e-10	-1.37948	1.1213e-06	-1.23722e-10	-1.65455
44655484	chr19:44655484:GT:G	4.06532e-05	3.16271	0.00938793	3.57561e-07	-1.17318	-1.62431
44655608	chr19:44655608:G:A	0.000135593	-1.23722e-10	4.37668	6.1018e-05	-1.23722e-10	2.34213
44656067	chr19:44656067:C:T	1.04103e-06	-1.23722e-10	-0.492775	1.90872e-06	-1.23722e-10	-1.12261
44656368	chr19:44656368:C:A	0.022369	-1.07243	10.5549	7.80592e-07	-1.61125	-0.405495
44656577	chr19:44656577:A:G	4.29849e-07	-1.23722e-10	-1.3773	1.12266e-06	-1.23722e-10	-1.65334
44656878	chr19:44656878:TG:T	4.68737e-07	-1.23722e-10	-1.2907	2.53509e-06	-1.23722e-10	-0.838809
44656993	chr19:44656993:AATT:A	0.0204271	-1.08462	10.4763	7.59468e-07	-1.61252	-0.431659
44657123	chr19:44657123:G:A	7.58413e-07	-1.23722e-10	-0.80951	1.11191e-06	-1.23722e-10	-1.66295
44657255	chr19:44657255:G:A	9.22233e-07	1.02839	-1.64233	2.68628e-07	-1.57995	-1.50351
44657614	chr19:44657614:A:G	3.33065e-07	-1.23722e-10	-1.6324	1.78943e-06	-1.23722e-10	-1.18714
44657628	chr19:44657628:T:C	0.000256821	2.35397	2.66143	3.11354e-07	-1.54722	-1.38864
44657717	chr19:44657717:G:A	0.000143487	-1.23722e-10	4.43326	6.40041e-05	-1.23722e-10	2.38991
44657802	chr19:44657802:G:A	5.20597e-05	-1.23722e-10	3.41941	2.44021e-06	-1.23722e-10	-0.876955
44658298	chr19:44658298:T:A	3.15107e-05	1.93288	0.984462	2.76858e-07	-1.58638	-1.46691
44658490	chr19:44658490:A:C	6.81711e-07	-1.23722e-10	-0.916132	1.12489e-06	-1.23722e-10	-1.65135
44658627	chr19:44658627:A:G	1.09229e-06	-0.444703	-6.7639e-10	1.38134e-06	-1.44598	-6.7639e-10
44658697	chr19:44658697:C:T	3.51179e-07	-1.23722e-10	-1.57944	1.13291e-06	-1.23722e-10	-1.64425
44658770	chr19:44658770:G:A	1.35975e-05	2.0769	-6.7639e-10	2.57768e-05	1.48044	-6.7639e-10
44659067	chr19:44659067:A:C	0.000103375	-1.23722e-10	4.10538	3.74365e-05	-1.23722e-10	1.85361
44659101	chr19:44659101:C:T	2.19802e-06	-1.23722e-10	0.254575	2.9791e-06	-1.23722e-10	-0.677416
44659396	chr19:44659396:G:A	3.22806e-07	-1.23722e-10	-1.66369	1.28885e-06	-1.23722e-10	-1.51528
44659679	chr19:44659679:G:A	6.17366e-07	-1.23722e-10	-1.01528	1.13159e-06	-1.23722e-10	-1.64542
44659687	chr19:44659687:G:A	1.4722e-05	-1.36347	3.51983	2.4609e-07	-1.59788	-1.57322
44660170	chr19:44660170:G:A	9.03809e-07	-1.23722e-10	-0.63412	1.11085e-06	-1.23722e-10	-1.66391
44660184	chr19:44660184:G:A	3.5033e-05	-1.23722e-10	3.02331	2.31266e-06	-1.23722e-10	-0.930641
44660404	chr19:44660404:T:C	0.0172384	-0.678691	9.9006	9.70838e-07	-1.42282	-0.375814
44660451	chr19:44660451:T:C	1.15436e-06	-1.49014	1.10071	1.89334e-06	-1.58608	0.455385
44660642	chr19:44660642:C:T	4.85143e-07	-1.23722e-10	-1.25629	2.64552e-06	-1.23722e-10	-0.796169
44660831	chr19:44660831:G:A	3.32053e-07	-1.23722e-10	-1.63545	1.6535e-06	-1.23722e-10	-1.26615
44661091	chr19:44661091:A:C	3.45985e-07	-1.23722e-10	-1.59434	1.20268e-06	-1.23722e-10	-1.58449
44661394	chr19:44661394:C:T	4.19695e-05	-1.23722e-10	3.20396	2.26738e-06	-1.23722e-10	-0.950411
44661496	chr19:44661496:C:T	5.42157e-07	-1.23722e-10	-1.14518	1.19514e-06	-1.23722e-10	-1.59077
44661661	chr19:44661661:GC:G	3.37989e-07	-1.61772	-6.7639e-10	1.38092e-06	-1.44629	-6.7639e-10
44662261	chr19:44662261:T:G	1.47661e-06	-1.23722e-10	-0.143234	1.79984e-06	-1.23722e-10	-1.18134
44662346	chr19:44662346:C:G	3.59699e-07	-1.23722e-10	-1.55547	1.22638e-06	-1.23722e-10	-1.56497
44662645	chr19:44662645:A:C	8.70034e-08	-1.31866	-1.65614	4.63221e-07	-0.897965	-1.64062
44662921	chr19:44662921:G:A	5.49486e-07	-1.23722e-10	-1.13176	1.25062e-06	-1.23722e-10	-1.5454
44663108	chr19:44663108:G:C	3.98186e-07	-1.23722e-10	-1.45382	1.16158e-06	-1.23722e-10	-1.61925
44663199	chr19:44663199:G:A	1.88232e-06	-1.61311	1.71263	3.22293e-06	-1.55359	0.954839
44663400	chr19:44663400:A:G	2.15848e-05	-1.23722e-10	2.53901	2.04365e-05	-1.23722e-10	1.24828
44663481	chr19:44663481:G:A	8.08042e-07	-1.23722e-10	-0.746124	4.9941e-06	-1.23722e-10	-0.160781
44663684	chr19:44663684:C:T	3.89463e-07	-1.47597	-6.7639e-10	1.25426e-06	-1.54249	-6.7639e-10
44664149	chr19:44664149:AAATT:A	3.22096e-07	-1.23722e-10	-1.66589	1.57947e-06	-1.23722e-10	-1.31195
44664264	chr19:44664264:A:G	1.5546e-07	-1.25331	-1.14104	6.97612e-07	-1.39702	-0.732105
44664277	chr19:44664277:T:C	3.4994e-07	-1.58298	-6.7639e-10	1.74079e-06	-1.2147	-6.7639e-10
44664357	chr19:44664357:C:T	4.14908e-07	-1.41268	-6.7639e-10	1.32662e-06	-1.4864	-6.7639e-10
44664826	chr19:44664826:A:T	3.23337e-07	-1.23722e-10	-1.66204	1.31426e-06	-1.23722e-10	-1.49576
44664963	chr19:44664963:T:C	3.23172e-07	-1.23722e-10	-1.66255	1.29917e-06	-1.23722e-10	-1.50731
44665574	chr19:44665574:G:C	1.58593e-06	-1.23722e-10	-0.0718125	1.22945e-06	-1.23722e-10	-1.56247
44666140	chr19:44666140:A:T	1.28754e-06	-0.280247	-6.7639e-10	2.21805e-06	-0.972408	-6.7639e-10
44666174	chr19:44666174:G:A	3.4545e-07	-1.23722e-10	-1.59589	1.11442e-06	-1.23722e-10	-1.6607
44667076	chr19:44667076:C:G	3.45127e-07	-1.23722e-10	-1.59683	1.11408e-06	-1.23722e-10	-1.66101
44667417	chr19:44667417:T:C	3.23129e-07	-1.23722e-10	-1.66269	1.11051e-06	-1.23722e-10	-1.66422
44667465	chr19:44667465:C:G	3.38628e-07	-1.61584	-6.7639e-10	1.16368e-06	-1.61745	-6.7639e-10
44669202	chr19:44669202:C:T	3.46201e-07	-1.23722e-10	-1.59372	1.12849e-06	-1.23722e-10	-1.64816
44669250	chr19:44669250:C:T	2.63293e-06	0.435115	-6.7639e-10	3.46667e-06	-0.525844	-6.7639e-10
44669513	chr19:44669513:T:C	2.62982e-06	0.433931	-6.7639e-10	3.46328e-06	-0.526821	-6.7639e-10
44669555	chr19:44669555:TCA:T	5.21239e-07	-1.23722e-10	-1.18453	1.29455e-06	-1.23722e-10	-1.51087
44669809	chr19:44669809:C:T	3.21877e-07	-1.23722e-10	-1.66657	1.10768e-06	-1.23722e-10	-1.66677
44670046	chr19:44670046:G:A	8.70868e-06	-1.23722e-10	1.63134	1.11245e-05	-1.23722e-10	0.640115
44670413	chr19:44670413:G:A	6.26726e-07	-1.23722e-10	-1.00023	4.1457e-06	-1.23722e-10	-0.346965
44670549	chr19:44670549:C:T	3.22009e-07	-1.23722e-10	-1.66616	1.12015e-06	-1.23722e-10	-1.65558
44670553	chr19:44670553:T:G	3.22227e-07	-1.23722e-10	-1.66548	1.10782e-06	-1.23722e-10	-1.66664
44670861	chr19:44670861:C:T	3.28562e-07	-1.23722e-10	-1.64601	1.16005e-06	-1.23722e-10	-1.62058
44671046	chr19:44671046:C:T	2.98821e-06	-1.23722e-10	0.561692	1.90464e-06	-1.23722e-10	-1.12475
44671859	chr19:44671859:C:G	4.1005e-07	-1.23722e-10	-1.42446	1.30962e-06	-1.23722e-10	-1.4993
44672570	chr19:44672570:C:T	3.22636e-07	-1.23722e-10	-1.66421	1.10848e-06	-1.23722e-10	-1.66605
44672756	chr19:44672756:C:T	2.73744e-07	-1.21275	-0.615797	9.14314e-07	-0.842578	-1.01604
44673025	chr19:44673025:C:A	3.95661e-07	-1.23722e-10	-1.46018	1.95007e-06	-1.23722e-10	-1.10117
44673068	chr19:44673068:T:C	9.09387e-07	-0.00331537	-0.624652	7.28076e-07	-0.714097	-1.37229
44673167	chr19:44673167:C:T	3.23914e-07	-1.23722e-10	-1.66026	1.28928e-06	-1.23722e-10	-1.51495
44673285	chr19:44673285:A:G	7.19094e-07	-0.862747	-6.7639e-10	2.98855e-06	-0.674251	-6.7639e-10
44673405	chr19:44673405:C:A	5.40594e-07	-1.23722e-10	-1.14807	1.55197e-06	-1.23722e-10	-1.32952
44673522	chr19:44673522:C:T	5.87301e-07	-1.0652	-6.7639e-10	1.71706e-06	-1.22843	-6.7639e-10
44674575	chr19:44674575:T:A	3.21815e-07	-1.23722e-10	-1.66676	1.16271e-06	-1.23722e-10	-1.61828
44674670	chr19:44674670:T:C	5.29781e-07	-1.23722e-10	-1.16827	1.96091e-06	-1.23722e-10	-1.09563
44674710	chr19:44674710:A:G	3.76499e-07	-1.23722e-10	-1.50982	1.18379e-06	-1.23722e-10	-1.60032
44674840	chr19:44674840:T:C	5.67261e-07	-1.23722e-10	-1.09992	1.61196e-06	-1.23722e-10	-1.29159
44675035	chr19:44675035:C:A	3.22467e-07	-1.23722e-10	-1.66474	1.29093e-06	-1.23722e-10	-1.51367
44675364	chr19:44675364:G:A	6.47004e-07	-1.23722e-10	-0.968386	4.32649e-06	-1.23722e-10	-0.304282
44675518	chr19:44675518:G:A	3.32559e-07	-1.23722e-10	-1.63392	1.10806e-06	-1.23722e-10	-1.66642
44675573	chr19:44675573:TCCAGGAATTTGAGA:T	3.3897e-07	-1.23722e-10	-1.61483	1.10939e-06	-1.23722e-10	-1.66523
44675709	chr19:44675709:C:T	3.58345e-07	-1.23722e-10	-1.55924	1.51869e-06	-1.23722e-10	-1.35119
44675893	chr19:44675893:C:T	3.23687e-07	-1.23722e-10	-1.66096	1.25774e-06	-1.23722e-10	-1.53972
44675905	chr19:44675905:G:C	3.30109e-07	-1.23722e-10	-1.64131	1.1331e-06	-1.23722e-10	-1.64408
44676295	chr19:44676295:C:T	6.95514e-08	-1.55545	-1.64323	2.59775e-07	-1.60252	-1.51446
44676359	chr19:44676359:C:T	1.30408e-06	-0.267482	-6.7639e-10	2.23799e-06	-0.963461	-6.7639e-10
44676522	chr19:44676522:C:T	4.95852e-07	-1.23722e-10	-1.23446	2.29919e-06	-1.23722e-10	-0.936481
44676682	chr19:44676682:G:A	3.39285e-07	-1.23722e-10	-1.6139	1.10831e-06	-1.23722e-10	-1.6662
44677740	chr19:44677740:A:G	8.6633e-07	-0.676473	-6.7639e-10	1.35684e-06	-1.46388	-6.7639e-10
44677942	chr19:44677942:C:A	6.45226e-07	-1.23722e-10	-0.971138	2.00174e-06	-1.23722e-10	-1.07502
44677956	chr19:44677956:A:G	9.02495e-08	-1.53101	-1.40715	2.27083e-07	-1.61044	-1.64103
44678225	chr19:44678225:G:A	3.35395e-07	-1.23722e-10	-1.62543	1.11857e-06	-1.23722e-10	-1.65699
44678556	chr19:44678556:A:G	4.24472e-07	-1.23722e-10	-1.38989	1.14254e-06	-1.23722e-10	-1.63578
44679059	chr19:44679059:C:T	3.21817e-07	-1.23722e-10	-1.66676	1.21665e-06	-1.23722e-10	-1.57294
44679197	chr19:44679197:G:T	3.22303e-07	-1.23722e-10	-1.66525	1.2526e-06	-1.23722e-10	-1.54382
44679279	chr19:44679279:C:T	3.92881e-07	-1.23722e-10	-1.46723	1.11802e-06	-1.23722e-10	-1.65748
44679410	chr19:44679410:A:G	3.42356e-06	-1.23722e-10	0.697697	2.08927e-06	-1.23722e-10	-1.03222
44679916	chr19:44679916:C:T	5.18861e-07	-1.23722e-10	-1.1891	2.43517e-06	-1.23722e-10	-0.879022
44680063	chr19:44680063:A:G	3.23154e-07	-1.23722e-10	-1.66261	1.27625e-06	-1.23722e-10	-1.52511
44680547	chr19:44680547:C:T	1.15953e-06	-1.23722e-10	-0.384966	1.54943e-06	-1.23722e-10	-1.33115
44680613	chr19:44680613:C:G	4.43728e-07	0.214017	-1.55954	5.58864e-07	-0.687474	-1.66341
44680621	chr19:44680621:C:T	4.30906e-07	-1.23722e-10	-1.37485	1.40891e-06	-1.23722e-10	-1.42622
44680759	chr19:44680759:C:T	3.95236e-07	-1.23722e-10	-1.46126	1.67717e-06	-1.23722e-10	-1.25193
44680827	chr19:44680827:C:G	6.81268e-07	-1.23722e-10	-0.916782	4.61003e-06	-1.23722e-10	-0.240804
44680861	chr19:44680861:C:T	3.22355e-07	-1.23722e-10	-1.66508	1.25404e-06	-1.23722e-10	-1.54267
44681347	chr19:44681347:A:G	2.09764e-07	-0.808263	-1.28649	9.24119e-07	-0.302943	-1.54501
44681620	chr19:44681620:C:T	6.44971e-07	-1.23722e-10	-0.971533	4.31391e-06	-1.23722e-10	-0.307194
44681636	chr19:44681636:A:G	4.31278e-07	-1.23722e-10	-1.37399	1.12951e-06	-1.23722e-10	-1.64726
44681759	chr19:44681759:G:A	5.40981e-07	-1.23722e-10	-1.14735	1.48177e-06	-1.23722e-10	-1.3758
44682075	chr19:44682075:T:G	3.38207e-07	-1.23722e-10	-1.61708	1.31192e-06	-1.23722e-10	-1.49755
44682538	chr19:44682538:G:A	6.99092e-08	-1.54105	-1.6525	2.53157e-07	-1.59441	-1.54837
44682687	chr19:44682687:G:T	3.32112e-07	-1.23722e-10	-1.63527	1.6037e-06	-1.23722e-10	-1.29673
44683357	chr19:44683357:C:T	5.4164e-07	-1.23722e-10	-1.14614	1.45638e-06	-1.23722e-10	-1.39309
44683601	chr19:44683601:G:T	5.36785e-07	0.299776	-1.45492	6.12353e-07	-0.628199	-1.63129
44683760	chr19:44683760:G:A	4.10794e-07	-1.23722e-10	-1.42265	1.2838e-06	-1.23722e-10	-1.51922
44683891	chr19:44683891:A:G	1.71294e-07	-0.838996	-1.45836	3.08573e-07	-1.30111	-1.64373
44685014	chr19:44685014:T:A	3.27949e-07	-1.23722e-10	-1.64788	1.62558e-06	-1.23722e-10	-1.28317
44685085	chr19:44685085:G:A	3.38342e-07	-1.23722e-10	-1.61668	1.11587e-06	-1.23722e-10	-1.65941
44685157	chr19:44685157:G:C	5.85074e-07	-0.914476	-0.154525	3.70871e-07	-1.55204	-1.2089
44685199	chr19:44685199:T:C	1.60539e-06	-0.155587	0.0959721	5.5141e-07	-1.28431	-1.08001
44685200	chr19:44685200:A:T	3.7378e-07	-1.23722e-10	-1.51707	1.64126e-06	-1.23722e-10	-1.27357
44685225	chr19:44685225:C:T	3.8744e-07	-1.23722e-10	-1.48118	1.74978e-06	-1.23722e-10	-1.20955
44685226	chr19:44685226:G:A	3.80355e-07	-1.23722e-10	-1.49963	1.12664e-06	-1.23722e-10	-1.6498
44685438	chr19:44685438:A:G	1.13976e-07	-1.31446	-1.39029	5.39253e-07	-1.47	-0.916614
44685758	chr19:44685758:C:G	1.77861e-07	-1.15891	-1.10082	2.61474e-07	-1.60956	-1.50089
44685919	chr19:44685919:C:T	1.82201e-07	-1.13865	-1.09698	2.6277e-07	-1.60672	-1.4988
44685924	chr19:44685924:G:A	3.25837e-07	-1.23722e-10	-1.65434	1.18755e-06	-1.23722e-10	-1.59714
44686060	chr19:44686060:T:C	1.73648e-07	-1.16834	-1.11537	2.58959e-07	-1.61085	-1.50928
44686179	chr19:44686179:A:G	1.89124e-07	-1.19594	-1.0024	2.71756e-07	-1.61386	-1.45803
44686333	chr19:44686333:C:T	1.07335e-06	-0.462202	-6.7639e-10	2.00862e-06	-1.07159	-6.7639e-10
44686339	chr19:44686339:G:T	1.84808e-07	-1.18871	-1.03271	2.70387e-07	-1.61315	-1.46379
44686355	chr19:44686355:T:C	1.65345e-07	-1.39155	-0.941154	2.88256e-07	-1.60602	-1.40692
44686494	chr19:44686494:A:G	2.07414e-07	-1.23284	-0.873184	2.8751e-07	-1.61671	-1.39882
44686625	chr19:44686625:G:T	3.47015e-07	-1.23722e-10	-1.59137	1.11092e-06	-1.23722e-10	-1.66385
44686891	chr19:44686891:A:G	1.84922e-07	-1.16754	-1.05327	2.6779e-07	-1.61063	-1.47596
44687254	chr19:44687254:C:T	1.83446e-07	-1.14334	-1.08548	2.6414e-07	-1.6074	-1.49292
44687336	chr19:44687336:T:C	1.80776e-07	-1.16555	-1.07794	2.64569e-07	-1.61042	-1.48827
44687494	chr19:44687494:T:C	1.80515e-07	-1.19118	-1.05375	2.67341e-07	-1.61335	-1.47492
44687501	chr19:44687501:G:T	1.85105e-07	-1.14165	-1.07816	2.65396e-07	-1.60714	-1.48843
44687710	chr19:44687710:A:G	1.77278e-07	-1.17301	-1.09002	2.62407e-07	-1.61136	-1.49553
44687713	chr19:44687713:T:C	1.76481e-07	-1.17275	-1.09477	2.6174e-07	-1.61133	-1.49812
44687738	chr19:44687738:A:G	1.73056e-07	-1.17749	-1.10963	2.59675e-07	-1.61188	-1.50548
44687769	chr19:44687769:A:G	1.7193e-07	-1.17211	-1.12154	2.58244e-07	-1.6112	-1.51168
44687770	chr19:44687770:G:A	3.46061e-07	-1.23722e-10	-1.59412	1.38352e-06	-1.23722e-10	-1.44441
44687780	chr19:44687780:G:A	3.85256e-07	-1.23722e-10	-1.48683	1.91666e-06	-1.23722e-10	-1.11845
44687914	chr19:44687914:T:C	1.74945e-07	-1.15948	-1.11679	2.59138e-07	-1.60964	-1.5098
44688018	chr19:44688018:T:C	5.27765e-07	-1.23722e-10	-1.17209	1.99705e-06	-1.23722e-10	-1.07737
44688022	chr19:44688022:G:A	3.74561e-07	-1.23722e-10	-1.51498	1.17722e-06	-1.23722e-10	-1.60588
44688237	chr19:44688237:C:T	1.10615e-07	-1.17272	-1.56195	3.21575e-07	-1.31203	-1.59153
44688262	chr19:44688262:C:T	7.10767e-07	-1.23722e-10	-0.874394	1.65157e-06	-1.23722e-10	-1.26731
44688702	chr19:44688702:C:T	7.75099e-07	-1.23722e-10	-0.787747	2.48244e-06	-1.23722e-10	-0.859796
44689049	chr19:44689049:A:G	8.06793e-08	-1.44605	-1.60421	2.43659e-07	-1.52717	-1.65385
44689199	chr19:44689199:T:G	3.30916e-07	-1.23722e-10	-1.63887	1.10868e-06	-1.23722e-10	-1.66587
44689259	chr19:44689259:A:G	3.26985e-07	-1.23722e-10	-1.65082	1.10781e-06	-1.23722e-10	-1.66665
44689640	chr19:44689640:A:T	4.32386e-07	-1.37142	-6.7639e-10	1.16614e-06	-1.61534	-6.7639e-10
44689794	chr19:44689794:G:A	4.5493e-07	-1.32059	-6.7639e-10	1.29714e-06	-1.50888	-6.7639e-10
44689853	chr19:44689853:C:A	1.66327e-07	-1.60262	-0.724163	4.05697e-07	-1.61192	-1.05926
44689995	chr19:44689995:A:G	3.3813e-07	-1.23722e-10	-1.61731	1.1177e-06	-1.23722e-10	-1.65776
44690262	chr19:44690262:G:A	8.61464e-08	-1.58158	-1.40311	2.88099e-07	-1.60155	-1.41193
44690429	chr19:44690429:T:A	3.22462e-07	-1.23722e-10	-1.66475	1.18546e-06	-1.23722e-10	-1.5989
44690630	chr19:44690630:G:T	5.31033e-07	-1.16591	-6.7639e-10	1.9854e-06	-1.08322	-6.7639e-10
44690695	chr19:44690695:T:C	1.04293e-07	-1.13301	-1.66052	3.16711e-07	-1.28186	-1.63694
44690881	chr19:44690881:G:A	3.23778e-07	-1.23722e-10	-1.66068	1.13415e-06	-1.23722e-10	-1.64316
44690939	chr19:44690939:C:G	1.57997e-07	-0.811799	-1.56636	2.87194e-07	-1.47807	-1.53856
44691055	chr19:44691055:C:T	1.09538e-07	-1.16911	-1.57536	2.84333e-07	-1.36006	-1.66659
44691412	chr19:44691412:C:G	3.23749e-07	-1.23722e-10	-1.66077	1.14704e-06	-1.23722e-10	-1.63186
44691846	chr19:44691846:A:G	4.94105e-07	-1.23722e-10	-1.23799	2.34701e-06	-1.23722e-10	-0.915897
44691968	chr19:44691968:A:C	1.13274e-07	-1.14781	-1.56312	3.13896e-07	-1.54506	-1.38267
44692043	chr19:44692043:T:G	1.17776e-07	-1.10119	-1.57077	3.17611e-07	-1.27048	-1.64549
44692096	chr19:44692096:C:A	1.55074e-07	-1.27533	-1.12151	4.95145e-07	-1.51633	-0.955612
44692200	chr19:44692200:A:G	4.59601e-07	-1.23722e-10	-1.31038	2.50661e-06	-1.23722e-10	-0.850105
44692343	chr19:44692343:AG:A	1.5712e-06	-1.23722e-10	-0.0811411	4.33144e-06	-1.23722e-10	-0.303138
44692569	chr19:44692569:G:A	6.65564e-08	-1.61536	-1.62733	2.67018e-07	-1.59664	-1.49283
44692655	chr19:44692655:G:A	8.14725e-07	-1.23722e-10	-0.737888	2.15537e-06	-1.23722e-10	-1.00108
44692792	chr19:44692792:A:G	1.22166e-07	-1.53324	-1.10212	3.89991e-07	-1.54261	-1.16806
44692837	chr19:44692837:T:C	8.35121e-08	-1.61634	-1.3994	2.36801e-07	-1.59285	-1.61673
44692865	chr19:44692865:A:G	2.5797e-07	-1.61203	-0.275865	8.41663e-07	-1.60481	-0.3366
44692984	chr19:44692984:G:A	6.8661e-08	-1.61349	-1.59807	2.35241e-07	-1.57134	-1.64484
44693077	chr19:44693077:C:T	3.6227e-07	-1.23722e-10	-1.54835	1.11173e-06	-1.23722e-10	-1.66312
44693393	chr19:44693393:G:C	3.03124e-07	-1.25438	-0.472217	6.55539e-07	-1.49536	-0.695974
44693665	chr19:44693665:A:G	1.22853e-07	-1.58477	-1.04498	4.41005e-07	-1.61769	-0.970046
44693688	chr19:44693688:T:A	3.75846e-07	-1.51156	-6.7639e-10	1.16455e-06	-1.6167	-6.7639e-10
44693694	chr19:44693694:G:A	8.85051e-07	-0.655093	-6.7639e-10	2.41046e-06	-0.889219	-6.7639e-10
44694462	chr19:44694462:C:G	1.41505e-06	-0.185819	-6.7639e-10	2.54579e-06	-0.834599	-6.7639e-10
44695207	chr19:44695207:C:T	1.74636e-07	-1.12682	-1.15121	3.85644e-07	-1.26865	-1.45323
44695666	chr19:44695666:C:T	4.21397e-07	-0.132032	-1.26513	5.71289e-07	-0.997183	-1.33172
44695812	chr19:44695812:A:G	3.43799e-07	-1.60068	-6.7639e-10	1.16552e-06	-1.61587	-6.7639e-10
44695856	chr19:44695856:TGACCCTGACCAAACAAGGTCATA:T	3.35202e-07	-1.23722e-10	-1.62601	1.605e-06	-1.23722e-10	-1.29591
44696142	chr19:44696142:C:T	3.2891e-07	-1.23722e-10	-1.64495	1.15783e-06	-1.23722e-10	-1.62249
44696202	chr19:44696202:A:G	9.90805e-07	-1.23722e-10	-0.542221	4.9619e-06	-1.23722e-10	-0.167248
44696246	chr19:44696246:G:A	6.75532e-08	-1.60557	-1.62225	2.39887e-07	-1.54888	-1.64775
44696254	chr19:44696254:T:C	6.85627e-08	-1.57115	-1.64184	2.22664e-07	-1.60435	-1.66678
44696435	chr19:44696435:T:G	2.1152e-06	-1.23722e-10	0.216165	3.36532e-06	-1.23722e-10	-0.555515
44696940	chr19:44696940:C:T	1.52054e-07	-1.08543	-1.33108	3.61603e-07	-1.2326	-1.55365
44697256	chr19:44697256:G:A	3.32676e-07	-1.27372	-0.359854	1.28826e-06	-1.44362	-0.0721232
44697364	chr19:44697364:C:T	4.87432e-07	-1.19396	-0.0576256	1.90606e-06	-1.60225	0.478251
44697435	chr19:44697435:T:C	6.44468e-08	-1.61615	-1.65875	2.25308e-07	-1.61312	-1.6462
44697501	chr19:44697501:G:A	3.22943e-07	-1.23722e-10	-1.66326	1.21813e-06	-1.23722e-10	-1.57172
44697668	chr19:44697668:C:T	3.55681e-07	-1.5667	-6.7639e-10	1.17664e-06	-1.60637	-6.7639e-10
44697757	chr19:44697757:A:G	1.23465e-07	-1.6174	-1.00738	3.68433e-07	-1.5816	-1.18593
44697758	chr19:44697758:A:G	3.48914e-07	-1.23722e-10	-1.58591	1.53118e-06	-1.23722e-10	-1.343
44697871	chr19:44697871:G:T	3.84419e-07	-1.489	-6.7639e-10	1.16353e-06	-1.61758	-6.7639e-10
44697973	chr19:44697973:GGTCAGGTGGGCAGGA:G	3.8531e-07	-1.23722e-10	-1.48669	1.21635e-06	-1.23722e-10	-1.57318
44698145	chr19:44698145:C:T	3.42174e-07	-1.11553	-0.489884	1.00854e-06	-1.18166	-0.578875
44698173	chr19:44698173:G:A	3.64525e-07	-1.23722e-10	-1.54214	1.12833e-06	-1.23722e-10	-1.6483
44698757	chr19:44698757:A:G	1.03851e-05	-1.55682	3.36421	2.53225e-05	-1.59873	3.06138
44698782	chr19:44698782:C:T	2.47974e-07	-0.73819	-1.18922	6.72176e-07	-0.636262	-1.53001
44699258	chr19:44699258:G:A	3.59617e-07	-1.23722e-10	-1.5557	1.32561e-06	-1.23722e-10	-1.48716
44699382	chr19:44699382:C:T	4.88774e-07	-1.24884	-6.7639e-10	2.02855e-06	-1.06172	-6.7639e-10
44699384	chr19:44699384:C:T	3.34771e-07	-1.23722e-10	-1.62729	1.15311e-06	-1.23722e-10	-1.62658
44699472	chr19:44699472:G:A	9.49875e-07	-1.23722e-10	-0.584408	1.87358e-06	-1.23722e-10	-1.14119
44699677	chr19:44699677:A:G	3.29555e-07	-1.23722e-10	-1.643	1.18229e-06	-1.23722e-10	-1.60158
44699739	chr19:44699739:G:A	8.4591e-07	-1.23722e-10	-0.700325	2.40802e-06	-1.23722e-10	-0.890233
44699786	chr19:44699786:C:T	3.4883e-07	-1.58615	-6.7639e-10	1.17615e-06	-1.60679	-6.7639e-10
44699858	chr19:44699858:C:T	3.66821e-07	-1.23722e-10	-1.53586	1.14968e-06	-1.23722e-10	-1.62956
44699894	chr19:44699894:C:T	3.26817e-07	-1.23722e-10	-1.65134	1.13465e-06	-1.23722e-10	-1.64271
44699924	chr19:44699924:C:G	1.88177e-06	-1.23722e-10	0.0992293	1.15879e-05	-1.23722e-10	0.680921
44700373	chr19:44700373:G:A	5.53929e-07	-1.23722e-10	-1.1237	1.72231e-06	-1.23722e-10	-1.22537
44700567	chr19:44700567:G:C	6.62798e-08	-1.60028	-1.64658	2.29592e-07	-1.57512	-1.66537
44700787	chr19:44700787:CAAG:C	3.32628e-07	-1.23722e-10	-1.63371	1.10942e-06	-1.23722e-10	-1.6652
44701028	chr19:44701028:G:T	3.22919e-07	-1.23722e-10	-1.66334	1.11452e-06	-1.23722e-10	-1.66061
44701052	chr19:44701052:C:A	1.29401e-07	-1.5625	-1.01532	3.61388e-07	-1.52183	-1.26501
44701353	chr19:44701353:C:G	3.21942e-07	-1.23722e-10	-1.66637	1.171e-06	-1.23722e-10	-1.61118
44701904	chr19:44701904:G:A	1.26485e-07	-1.59207	-1.00855	4.85813e-07	-1.61602	-0.87495
44702058	chr19:44702058:C:T	3.23456e-07	-1.23722e-10	-1.66168	1.27681e-06	-1.23722e-10	-1.52468
44702428	chr19:44702428:C:T	3.21986e-07	-1.23722e-10	-1.66623	1.12175e-06	-1.23722e-10	-1.65414
44702607	chr19:44702607:T:C	1.86426e-07	-1.08868	-1.12402	8.73749e-07	-0.985981	-0.918019
44702620	chr19:44702620:G:A	7.14452e-07	-0.869223	-6.7639e-10	2.30061e-06	-0.935862	-6.7639e-10
44702661	chr19:44702661:C:T	8.27206e-07	-0.620571	-0.102114	2.40112e-06	-0.595975	-0.297127
44702670	chr19:44702670:C:T	5.06361e-07	-0.443739	-0.769749	1.99389e-06	-0.151762	-0.92719
44703240	chr19:44703240:C:A	3.2854e-07	-1.23722e-10	-1.64608	1.13244e-06	-1.23722e-10	-1.64466
44703425	chr19:44703425:G:A	4.06784e-07	0.170646	-1.6031	1.98468e-06	0.485721	-1.5693
44703545	chr19:44703545:C:T	3.29475e-07	-1.23722e-10	-1.64324	1.14761e-06	-1.23722e-10	-1.63136
44704390	chr19:44704390:G:A	3.41206e-07	-1.23722e-10	-1.60825	1.14343e-06	-1.23722e-10	-1.635
44704558	chr19:44704558:T:C	1.83232e-07	-1.61426	-0.615719	3.3658e-07	-1.60253	-1.25542
44704626	chr19:44704626:G:A	3.22933e-07	-1.23722e-10	-1.66329	1.10767e-06	-1.23722e-10	-1.66678
44704664	chr19:44704664:C:T	9.84013e-07	-0.750844	0.201745	2.22555e-06	-0.739571	-0.229464
44705412	chr19:44705412:T:G	2.10574e-07	-1.49616	-0.594743	8.58523e-07	-1.39678	-0.524795
44706263	chr19:44706263:T:C	1.87877e-07	-1.59461	-0.610347	7.25477e-07	-1.53735	-0.552618
44706878	chr19:44706878:C:T	3.71035e-07	-1.52444	-6.7639e-10	1.30038e-06	-1.50638	-6.7639e-10
44707190	chr19:44707190:T:C	4.28579e-07	-0.908955	-0.471309	1.2688e-06	-0.883201	-0.647765
44707362	chr19:44707362:T:C	5.07148e-07	-1.23722e-10	-1.21194	2.25707e-06	-1.23722e-10	-0.954969
44707847	chr19:44707847:C:T	2.4007e-07	-0.708663	-1.25115	9.44407e-07	-0.451388	-1.37485
44708135	chr19:44708135:T:C	3.87561e-07	-1.52157	0.0407062	1.00476e-06	-1.57073	-0.193561
44708240	chr19:44708240:A:G	4.80246e-07	-1.23722e-10	-1.26644	1.18054e-06	-1.23722e-10	-1.60307
44708574	chr19:44708574:G:T	4.08549e-07	-1.42813	-6.7639e-10	1.53531e-06	-1.34031	-6.7639e-10
44709020	chr19:44709020:C:T	5.12026e-07	-1.23722e-10	-1.20236	1.61014e-06	-1.23722e-10	-1.29271
44709142	chr19:44709142:G:A	6.62097e-07	-1.23722e-10	-0.945326	1.97513e-06	-1.23722e-10	-1.08841
44709206	chr19:44709206:C:A	5.75207e-07	-1.23722e-10	-1.08601	2.27164e-06	-1.23722e-10	-0.948537
44710122	chr19:44710122:C:T	5.14454e-07	-1.23722e-10	-1.19763	1.73246e-06	-1.23722e-10	-1.2195
44710429	chr19:44710429:C:T	2.27553e-07	-1.11141	-0.90194	8.90126e-07	-1.0123	-0.873126
44710480	chr19:44710480:C:T	2.12945e-07	-1.60797	-0.471734	8.28409e-07	-1.61746	-0.339826
44710506	chr19:44710506:A:G	3.40004e-07	-1.61178	-6.7639e-10	1.16336e-06	-1.61772	-6.7639e-10
44710785	chr19:44710785:CT:C	1.54247e-07	-1.61173	-0.790455	4.01829e-07	-1.59783	-1.08294
44710787	chr19:44710787:TTC:T	4.61811e-07	-1.30558	-6.7639e-10	1.81211e-06	-1.17455	-6.7639e-10
44711017	chr19:44711017:GA:G	8.0473e-08	-1.50717	-1.54565	2.66037e-07	-1.51877	-1.57439
44711218	chr19:44711218:T:C	1.41819e-07	-1.16747	-1.31872	4.26193e-07	-1.14389	-1.47801
44711285	chr19:44711285:T:C	2.37838e-07	-1.60376	-0.36539	6.52704e-07	-1.56654	-0.629132
44711506	chr19:44711506:C:T	2.72381e-07	-1.53114	-0.302399	7.68337e-07	-1.4585	-0.574061
44711734	chr19:44711734:G:A	3.27183e-07	-1.23722e-10	-1.65022	1.10915e-06	-1.23722e-10	-1.66545
44711779	chr19:44711779:G:C	7.296e-08	-1.48536	-1.66547	2.47813e-07	-1.4975	-1.66662
44711810	chr19:44711810:G:A	3.58709e-07	-1.55823	-6.7639e-10	1.44126e-06	-1.40352	-6.7639e-10
44712105	chr19:44712105:C:T	3.22135e-07	-1.23722e-10	-1.66577	1.11601e-06	-1.23722e-10	-1.65928
44712239	chr19:44712239:G:A	3.39961e-07	-1.23722e-10	-1.61191	1.12996e-06	-1.23722e-10	-1.64686
44712390	chr19:44712390:A:G	3.40017e-07	-1.23722e-10	-1.61174	1.13019e-06	-1.23722e-10	-1.64665
44712442	chr19:44712442:C:G	8.06352e-08	-1.56372	-1.48709	2.63427e-07	-1.57367	-1.52935
44712536	chr19:44712536:T:C	1.70253e-06	-0.864064	0.863198	2.01352e-05	-0.289704	1.52313
44712615	chr19:44712615:C:T	7.13088e-08	-1.61484	-1.55888	2.48667e-07	-1.61204	-1.54864
44712720	chr19:44712720:G:GT	7.61839e-08	-1.61739	-1.4902	2.52646e-07	-1.61607	-1.52873
44712787	chr19:44712787:A:G	3.34115e-07	-1.23722e-10	-1.62925	1.11896e-06	-1.23722e-10	-1.65664
44712866	chr19:44712866:G:A	6.09839e-07	-1.23722e-10	-1.02754	1.88049e-06	-1.23722e-10	-1.13751
44713149	chr19:44713149:A:T	3.42448e-07	-1.60462	-6.7639e-10	1.16544e-06	-1.61594	-6.7639e-10
44713175	chr19:44713175:A:C	7.57191e-08	-1.60345	-1.51026	2.35294e-07	-1.61567	-1.60029
44713260	chr19:44713260:G:A	3.26072e-07	-0.305683	-1.34794	1.02621e-06	-0.384191	-1.35898
44713297	chr19:44713297:A:G	8.65323e-08	-1.61243	-1.36779	2.57085e-07	-1.61776	-1.50962
44713840	chr19:44713840:G:A	4.42694e-07	-1.23722e-10	-1.34786	1.43721e-06	-1.23722e-10	-1.40633
44713848	chr19:44713848:T:C	1.29012e-07	-1.18369	-1.39715	3.93944e-07	-1.16203	-1.53855
44713926	chr19:44713926:T:C	3.35091e-07	-1.61495	-0.011383	9.37244e-07	-1.61598	-0.217873
44714018	chr19:44714018:A:G	7.61821e-08	-1.47103	-1.63658	2.51862e-07	-1.51388	-1.63403
44714208	chr19:44714208:A:T	7.75093e-08	-1.43764	-1.6527	2.54695e-07	-1.48559	-1.65113
44714386	chr19:44714386:T:C	7.61705e-08	-1.44889	-1.65887	2.50627e-07	-1.49507	-1.65776
44714411	chr19:44714411:G:A	7.65727e-08	-1.44749	-1.65501	2.51938e-07	-1.49399	-1.65362
44714468	chr19:44714468:A:G	7.75229e-08	-1.45768	-1.63248	2.55746e-07	-1.5024	-1.63021
44714590	chr19:44714590:C:T	6.63642e-08	-1.60142	-1.64416	2.25809e-07	-1.6163	-1.6408
44714641	chr19:44714641:G:A	6.91759e-08	-1.59743	-1.60666	2.34629e-07	-1.61499	-1.6038
44714721	chr19:44714721:C:T	6.64339e-08	-1.59911	-1.64542	2.25678e-07	-1.61554	-1.64214
44714997	chr19:44714997:G:A	7.16145e-08	-1.59645	-1.57299	2.36756e-07	-1.61493	-1.59483
44715023	chr19:44715023:C:T	2.71192e-07	-1.54669	-0.291222	7.46319e-07	-1.58747	-0.47417
44715589	chr19:44715589:A:C	3.63198e-06	-1.23722e-10	0.756794	8.92261e-06	-1.23722e-10	0.419551
44715654	chr19:44715654:GA:G	3.3057e-07	-1.23722e-10	-1.63992	1.11332e-06	-1.23722e-10	-1.6617
44715656	chr19:44715656:T:A	7.30115e-08	-1.56952	-1.58061	2.47228e-07	-1.60156	-1.56492
44715742	chr19:44715742:A:G	7.0593e-08	-1.59325	-1.59056	2.33435e-07	-1.61368	-1.6102
44715746	chr19:44715746:T:C	7.05181e-08	-1.59292	-1.59194	2.33106e-07	-1.61354	-1.61176
44715827	chr19:44715827:G:A	3.21835e-07	-1.23722e-10	-1.6667	1.12736e-06	-1.23722e-10	-1.64916
44716100	chr19:44716100:T:C	7.04103e-08	-1.58417	-1.60223	2.32184e-07	-1.60958	-1.61969
44716193	chr19:44716193:A:T	7.02699e-08	-1.58135	-1.60704	2.31618e-07	-1.60814	-1.62357
44716217	chr19:44716217:G:C	7.16554e-08	-1.57997	-1.5889	2.35357e-07	-1.60744	-1.60826
44716803	chr19:44716803:T:G	1.057e-07	-1.59772	-1.18242	3.21249e-07	-1.61757	-1.28701
44716931	chr19:44716931:C:T	1.09288e-07	-1.57909	-1.16767	3.28834e-07	-1.61305	-1.26819
44717029	chr19:44717029:G:A	3.93719e-07	-1.4651	-6.7639e-10	1.38796e-06	-1.4412	-6.7639e-10
44717132	chr19:44717132:C:T	4.57884e-07	-1.23722e-10	-1.31412	1.81805e-06	-1.23722e-10	-1.17127
44717166	chr19:44717166:A:G	1.18838e-07	-1.56629	-1.09669	3.51906e-07	-1.60734	-1.20608
44717532	chr19:44717532:G:A	6.92455e-07	-1.23722e-10	-0.900495	1.98197e-06	-1.23722e-10	-1.08494
44717612	chr19:44717612:C:T	5.86758e-07	-1.23722e-10	-1.06613	1.82113e-06	-1.23722e-10	-1.16958
44717621	chr19:44717621:T:C	8.34481e-08	-1.53427	-1.48225	2.60545e-07	-1.52708	-1.58693
44718187	chr19:44718187:G:C	3.09397e-07	-0.385082	-1.32103	1.38633e-06	-0.080362	-1.36202
44718265	chr19:44718265:T:C	1.47571e-07	-1.53136	-0.915064	6.17811e-07	-1.57934	-0.671268
44718514	chr19:44718514:T:C	3.29355e-07	-1.23722e-10	-1.6436	1.10773e-06	-1.23722e-10	-1.66673
44718652	chr19:44718652:C:T	3.23095e-07	-1.23722e-10	-1.66279	1.15927e-06	-1.23722e-10	-1.62125
44718758	chr19:44718758:G:A	4.52065e-07	-1.23722e-10	-1.32691	1.43582e-06	-1.23722e-10	-1.4073
44718780	chr19:44718780:A:G	4.67269e-07	-1.23722e-10	-1.29383	1.4206e-06	-1.23722e-10	-1.41796
44719102	chr19:44719102:T:C	1.79749e-06	-1.23722e-10	0.0534079	4.77797e-06	-1.23722e-10	-0.205022
44719251	chr19:44719251:G:C	2.21339e-06	-1.23722e-10	0.261543	4.0302e-06	-1.23722e-10	-0.375222
44719347	chr19:44719347:A:G	4.24452e-07	-1.23722e-10	-1.38994	1.40256e-06	-1.23722e-10	-1.43074
44719620	chr19:44719620:C:T	5.01303e-06	-1.23722e-10	1.07906	1.39582e-05	-1.23722e-10	0.867032
44719766	chr19:44719766:A:G	7.87144e-07	0.455064	-1.22739	2.58871e-06	0.474399	-1.29228
44720227	chr19:44720227:G:A	3.39047e-07	-1.6146	-6.7639e-10	1.1658e-06	-1.61563	-6.7639e-10
44720973	chr19:44720973:A:G	6.76934e-08	-1.5742	-1.65155	3.12956e-07	-1.31315	-1.61758
44721042	chr19:44721042:A:C	6.32422e-07	-0.903109	-0.0880729	9.73404e-07	-1.11881	-0.677181
44721355	chr19:44721355:C:T	2.41903e-05	-0.469742	3.12271	8.86044e-05	-0.0566787	2.77182
44721580	chr19:44721580:G:A	3.38256e-07	-1.23722e-10	-1.61693	1.10923e-06	-1.23722e-10	-1.66537
44722027	chr19:44722027:G:C	3.16153e-05	-0.495885	3.41654	0.000116862	-0.0753814	3.06734
44722081	chr19:44722081:C:T	8.24181e-07	-0.265616	-0.460733	3.71992e-06	0.196434	-0.651771
44722159	chr19:44722159:G:C	4.18459e-07	-1.40416	-6.7639e-10	1.18275e-06	-1.6012	-6.7639e-10
44722325	chr19:44722325:G:A	1.02875e-06	-0.504642	-6.7639e-10	1.96128e-06	-1.09544	-6.7639e-10
44723225	chr19:44723225:T:C	2.47744e-06	-0.499477	0.873719	1.0378e-05	-0.0713521	0.641999
44723306	chr19:44723306:C:T	4.90881e-07	-1.24454	-6.7639e-10	1.4993e-06	-1.36404	-6.7639e-10
44723506	chr19:44723506:T:C	3.48947e-07	-1.23722e-10	-1.58582	1.40994e-06	-1.23722e-10	-1.42549
44723991	chr19:44723991:C:T	1.30001e-06	-0.270612	-6.7639e-10	7.16329e-06	0.199931	-6.7639e-10
44724041	chr19:44724041:C:A	3.41594e-07	-1.23722e-10	-1.60712	1.1814e-06	-1.23722e-10	-1.60234
44724393	chr19:44724393:G:T	2.00648e-07	-0.494551	-1.64463	6.30749e-07	-0.56323	-1.66666
44724456	chr19:44724456:A:G	2.1037e-07	-0.431591	-1.66028	6.73294e-07	-0.504354	-1.66026
44724478	chr19:44724478:T:C	7.93823e-07	-0.259229	-0.504649	9.26697e-06	0.755107	-0.297689
44724537	chr19:44724537:A:G	3.72259e-07	-1.23722e-10	-1.52115	1.13824e-06	-1.23722e-10	-1.63955
44724557	chr19:44724557:C:T	2.01055e-07	-0.502629	-1.63453	6.26692e-07	-0.571214	-1.66512
44724638	chr19:44724638:C:A	1.92464e-07	-0.545033	-1.6358	6.01401e-07	-0.612244	-1.66529
44724664	chr19:44724664:G:A	2.00627e-07	-0.500678	-1.63861	6.25202e-07	-0.572914	-1.6658
44724685	chr19:44724685:G:A	3.69508e-07	-1.23722e-10	-1.52857	1.13315e-06	-1.23722e-10	-1.64404
44724723	chr19:44724723:A:G	1.86526e-07	-0.580319	-1.63185	5.81794e-07	-0.646437	-1.66424
44724778	chr19:44724778:G:A	1.83517e-07	-0.587782	-1.64065	5.76061e-07	-0.654399	-1.66618
44725196	chr19:44725196:C:T	1.88374e-07	-0.573614	-1.62869	5.8542e-07	-0.641018	-1.66345
44725315	chr19:44725315:G:A	3.33618e-07	-1.23722e-10	-1.63074	1.26985e-06	-1.23722e-10	-1.53014
44725372	chr19:44725372:G:A	3.34646e-07	-1.23722e-10	-1.62767	1.31276e-06	-1.23722e-10	-1.49691
44725470	chr19:44725470:C:T	3.29972e-07	-1.23722e-10	-1.64173	1.10838e-06	-1.23722e-10	-1.66614
44725822	chr19:44725822:T:C	1.45312e-06	-0.159271	-6.7639e-10	8.25567e-06	0.341862	-6.7639e-10
44725839	chr19:44725839:T:C	3.56115e-07	-1.23722e-10	-1.56549	1.22496e-06	-1.23722e-10	-1.56613
44725957	chr19:44725957:C:T	3.51754e-07	-1.23722e-10	-1.57781	1.26519e-06	-1.23722e-10	-1.53382
44726251	chr19:44726251:G:A	1.04156e-06	-1.23722e-10	-0.492266	3.0886e-06	-1.23722e-10	-0.641321
44726401	chr19:44726401:C:T	3.30541e-07	-1.23722e-10	-1.64001	1.247e-06	-1.23722e-10	-1.5483
44726850	chr19:44726850:A:T	2.30162e-06	-1.23722e-10	0.300628	6.57457e-06	-1.23722e-10	0.114171
44726886	chr19:44726886:G:A	8.92865e-07	-0.646303	-6.7639e-10	2.87566e-06	-0.712755	-6.7639e-10
44726982	chr19:44726982:G:A	3.6008e-07	-1.23722e-10	-1.55441	1.25201e-06	-1.23722e-10	-1.54428
44727490	chr19:44727490:T:A	2.15366e-07	-0.860856	-1.20755	5.06583e-07	-1.26928	-1.17982
44727750	chr19:44727750:C:G	9.77158e-07	-1.23722e-10	-0.55609	2.8136e-06	-1.23722e-10	-0.734571
44727867	chr19:44727867:C:T	3.24018e-07	-1.23722e-10	-1.65994	1.1194e-06	-1.23722e-10	-1.65624
44728081	chr19:44728081:C:G	9.25581e-07	-0.610317	-6.7639e-10	2.99161e-06	-0.673225	-6.7639e-10
44728178	chr19:44728178:T:C	3.43291e-07	-1.23722e-10	-1.60216	1.10944e-06	-1.23722e-10	-1.66518
44728212	chr19:44728212:G:A	1.90203e-07	-0.865479	-1.32717	1.53791e-06	-0.0744613	-1.26415
44728771	chr19:44728771:T:C	3.25956e-07	-1.23722e-10	-1.65398	1.11271e-06	-1.23722e-10	-1.66224
44728895	chr19:44728895:G:A	3.554e-07	-1.5675	-6.7639e-10	1.18918e-06	-1.59578	-6.7639e-10
44728939	chr19:44728939:A:G	1.72517e-06	-0.0155059	0.0278493	1.89715e-06	-0.586956	-0.541728
44729170	chr19:44729170:G:A	5.10034e-06	-1.23722e-10	1.09632	8.25402e-06	-1.23722e-10	0.341663
44729750	chr19:44729750:C:G	2.88445e-07	-1.09141	-0.684818	6.82363e-07	-1.07076	-1.08047
44730062	chr19:44730062:AAATTTATAG:A	7.08654e-08	-1.58102	-1.59894	2.27854e-07	-1.59044	-1.65765
44730076	chr19:44730076:A:G	2.05447e-06	1.52171	-1.33468	7.23346e-06	1.60678	-1.3971
44730118	chr19:44730118:A:G	8.41269e-08	-1.43242	-1.57599	2.75491e-07	-1.40864	-1.6496
44730194	chr19:44730194:A:G	8.80034e-07	0.735985	-1.39676	3.01668e-06	0.622866	-1.28775
44730337	chr19:44730337:C:T	1.16675e-07	-1.11176	-1.56959	8.72305e-07	-0.432468	-1.47319
44730407	chr19:44730407:C:T	9.84126e-07	0.973965	-1.52295	3.22038e-06	0.854359	-1.4539
44730500	chr19:44730500:C:T	3.22433e-07	-1.23722e-10	-1.66484	1.10795e-06	-1.23722e-10	-1.66652
44730501	chr19:44730501:G:A	9.97868e-07	-0.535117	-6.7639e-10	3.19487e-06	-0.607491	-6.7639e-10
44730528	chr19:44730528:C:T	9.57551e-07	0.916577	-1.49294	3.15402e-06	0.801375	-1.42173
44730591	chr19:44730591:G:A	3.53232e-07	-1.1593	-0.414316	7.92946e-07	-1.13722	-0.863823
44730617	chr19:44730617:A:G	1.16338e-06	1.09769	-1.47934	3.83721e-06	0.977718	-1.40201
44730628	chr19:44730628:C:T	3.39914e-07	-1.61205	-6.7639e-10	1.31028e-06	-1.4988	-6.7639e-10
44730643	chr19:44730643:G:T	1.02912e-06	1.04865	-1.55293	3.3268e-06	0.927236	-1.49426
44730644	chr19:44730644:C:A	9.32548e-07	-0.602818	-6.7639e-10	2.9794e-06	-0.677315	-6.7639e-10
44730768	chr19:44730768:G:T	3.18399e-07	-1.15243	-0.525005	7.30941e-07	-1.13026	-0.952197
44730855	chr19:44730855:A:G	1.16427e-06	-0.218342	-0.162549	2.51623e-06	-0.312512	-0.533765
44730874	chr19:44730874:G:A	9.76516e-07	1.02549	-1.58224	4.54916e-06	1.3847	-1.6388
44731065	chr19:44731065:C:T	1.60365e-06	-1.23722e-10	-0.0607002	4.07957e-06	-1.23722e-10	-0.363045
44731070	chr19:44731070:A:G	1.08799e-06	-1.23722e-10	-0.448652	2.51265e-06	-1.23722e-10	-0.847699
44731195	chr19:44731195:A:C	2.95083e-07	-0.810074	-0.94341	1.48689e-06	0.0020255	-1.37438
44731580	chr19:44731580:A:G	1.18304e-07	-1.04854	-1.61894	8.90101e-07	-0.338078	-1.54738
44731593	chr19:44731593:G:A	3.23038e-07	-1.23722e-10	-1.66297	1.12718e-06	-1.23722e-10	-1.64932
44731770	chr19:44731770:C:T	6.77214e-07	-0.922751	-6.7639e-10	2.09234e-06	-1.03075	-6.7639e-10
44731942	chr19:44731942:T:C	1.89264e-06	-0.956406	1.0614	6.6742e-06	-1.34175	1.47096
44732009	chr19:44732009:G:A	1.02565e-06	-0.507661	-6.7639e-10	3.26921e-06	-0.58449	-6.7639e-10
44732331	chr19:44732331:C:T	1.50119e-06	-1.23722e-10	-0.126724	3.86525e-06	-1.23722e-10	-0.41701
44732440	chr19:44732440:T:C	1.69381e-06	-0.00600029	-6.7639e-10	8.07717e-06	0.320003	-6.7639e-10
44732593	chr19:44732593:AAG:A	7.41549e-08	-1.53663	-1.59795	2.37126e-07	-1.54993	-1.65827
44732598	chr19:44732598:TGAA:T	7.37365e-08	-1.53957	-1.60067	2.36285e-07	-1.55255	-1.6592
44732689	chr19:44732689:G:T	1.3398e-07	-1.00712	-1.53593	1.06492e-06	-0.283795	-1.42234
44732858	chr19:44732858:C:T	3.30182e-07	-1.23722e-10	-1.6411	1.15395e-06	-1.23722e-10	-1.62585
44733446	chr19:44733446:A:G	3.99581e-07	-0.995287	-0.455035	3.42531e-06	-0.259071	-0.278776
44733473	chr19:44733473:C:T	8.82631e-07	0.95658	-1.61441	3.35756e-06	1.07601	-1.63383
44733486	chr19:44733486:T:C	9.74312e-08	-1.54567	-1.31592	3.31618e-07	-1.54802	-1.32479
44734131	chr19:44734131:T:C	3.38871e-07	-1.61512	-6.7639e-10	1.16746e-06	-1.61421	-6.7639e-10
44734556	chr19:44734556:T:C	1.33815e-07	-0.931506	-1.61278	8.46961e-07	-0.274481	-1.66066
44734728	chr19:44734728:C:T	1.10769e-06	-0.419897	-0.0108087	1.35842e-06	-0.882321	-0.580396
44735397	chr19:44735397:G:A	3.21939e-07	-1.23722e-10	-1.66638	1.11629e-06	-1.23722e-10	-1.65903
44735399	chr19:44735399:A:G	3.49235e-07	-1.58499	-6.7639e-10	1.18792e-06	-1.59683	-6.7639e-10
44735702	chr19:44735702:A:G	7.4424e-07	-0.828375	-6.7639e-10	2.49022e-06	-0.856665	-6.7639e-10
44735929	chr19:44735929:A:G	8.98263e-08	-1.28834	-1.65452	4.98347e-07	-0.798713	-1.66678
44736011	chr19:44736011:C:T	5.28437e-07	-1.23722e-10	-1.17082	1.57291e-06	-1.23722e-10	-1.31611
44736012	chr19:44736012:G:A	1.07766e-06	-0.458193	-6.7639e-10	3.4307e-06	-0.536273	-6.7639e-10
44736267	chr19:44736267:C:T	1.01198e-06	-0.521078	-6.7639e-10	3.22976e-06	-0.596631	-6.7639e-10
44736312	chr19:44736312:G:A	2.89765e-07	-1.12191	-0.649763	2.30124e-06	-0.448984	-0.486607
44736390	chr19:44736390:G:A	1.53357e-07	-1.45261	-0.95536	8.56333e-07	-1.00487	-0.919263
44736883	chr19:44736883:T:TG	1.45648e-07	-1.46231	-0.997241	8.06846e-07	-1.02363	-0.960029
44736932	chr19:44736932:A:G	3.1219e-07	-1.09395	-0.603174	2.53204e-06	-0.405743	-0.434271
44737114	chr19:44737114:C:T	1.3996e-07	-1.4949	-1.00448	7.47488e-07	-1.09023	-0.969844
44737234	chr19:44737234:G:A	3.23424e-07	-1.23722e-10	-1.66177	1.12815e-06	-1.23722e-10	-1.64846
44737327	chr19:44737327:T:C	8.28271e-06	0.287269	1.29392	2.26334e-05	0.329945	1.02044
44737572	chr19:44737572:C:G	3.49006e-07	-1.23722e-10	-1.58565	1.29362e-06	-1.23722e-10	-1.51159
44737640	chr19:44737640:T:C	3.38074e-07	-1.61747	-6.7639e-10	1.16384e-06	-1.61731	-6.7639e-10
44737991	chr19:44737991:C:CA	4.08742e-07	-1.42765	-6.7639e-10	2.24237e-06	-0.961505	-6.7639e-10
44738093	chr19:44738093:T:C	6.64183e-08	-1.58707	-1.6577	2.26821e-07	-1.58665	-1.66598
44738134	chr19:44738134:T:C	6.96296e-08	-1.54599	-1.65156	2.36158e-07	-1.54551	-1.66678
44738215	chr19:44738215:A:T	6.64946e-08	-1.57949	-1.66413	2.29642e-07	-1.57904	-1.66124
44738578	chr19:44738578:A:T	4.4315e-07	-1.23722e-10	-1.34683	1.28219e-06	-1.23722e-10	-1.52047
44738604	chr19:44738604:A:G	7.28466e-07	-1.23722e-10	-0.849798	1.97747e-06	-1.23722e-10	-1.08722
44738668	chr19:44738668:C:A	1.03043e-06	-0.503011	-6.7639e-10	3.33841e-06	-0.563543	-6.7639e-10
44738783	chr19:44738783:A:G	7.05061e-08	-1.52147	-1.66357	2.43371e-07	-1.51961	-1.6626
44738977	chr19:44738977:G:A	7.06245e-08	-1.51856	-1.66481	2.44511e-07	-1.51667	-1.66086
44739193	chr19:44739193:A:G	7.14705e-08	-1.50771	-1.66374	2.46802e-07	-1.50572	-1.66249
44739258	chr19:44739258:T:G	7.0816e-08	-1.51574	-1.66491	2.45206e-07	-1.5139	-1.66079
44739483	chr19:44739483:A:G	7.92835e-08	-1.4181	-1.64961	4.26796e-07	-0.953726	-1.66676
44739502	chr19:44739502:A:G	3.36546e-07	-1.23722e-10	-1.622	1.17521e-06	-1.23722e-10	-1.60759
44739813	chr19:44739813:C:T	7.44559e-08	-1.4749	-1.65564	2.54059e-07	-1.47264	-1.66658
44739848	chr19:44739848:G:A	1.38138e-06	-1.23722e-10	-0.209903	4.0781e-06	-1.23722e-10	-0.363407
44740143	chr19:44740143:C:T	5.94512e-07	-1.23722e-10	-1.053	1.74417e-06	-1.23722e-10	-1.21276
44740439	chr19:44740439:G:T	1.56482e-07	-0.725526	-1.66227	4.92936e-07	-0.812081	-1.66433
44740641	chr19:44740641:T:C	1.24568e-06	-0.313304	-6.7639e-10	3.87739e-06	-0.413876	-6.7639e-10
44740678	chr19:44740678:T:A	3.62629e-07	-1.23722e-10	-1.54736	1.26743e-06	-1.23722e-10	-1.53205
44740744	chr19:44740744:A:T	9.96448e-08	-1.57089	-1.26824	4.37945e-07	-1.61303	-0.981666
44741758	chr19:44741758:A:G	1.66047e-07	-1.61189	-0.716574	5.42325e-07	-1.59038	-0.790549
44741886	chr19:44741886:G:T	3.34044e-07	-1.23722e-10	-1.62947	1.1629e-06	-1.23722e-10	-1.61812
44741968	chr19:44741968:G:A	3.73559e-07	-1.23722e-10	-1.51766	1.11391e-06	-1.23722e-10	-1.66116
44742164	chr19:44742164:G:A	6.977e-08	-1.5376	-1.65793	2.49145e-07	-1.53294	-1.62582
44742441	chr19:44742441:C:T	2.54977e-07	-1.53135	-0.368213	6.90249e-07	-1.61192	-0.527816
44742477	chr19:44742477:C:T	1.33636e-06	-0.243034	-6.7639e-10	2.86317e-06	-0.717108	-6.7639e-10
44742627	chr19:44742627:A:G	1.99317e-07	-1.30834	-0.837503	7.34334e-07	-1.36218	-0.71565
44742702	chr19:44742702:C:T	7.52488e-07	-1.23722e-10	-0.817353	1.758e-06	-1.23722e-10	-1.20486
44742782	chr19:44742782:C:T	7.74333e-07	-1.23722e-10	-0.788737	1.77621e-06	-1.23722e-10	-1.19455
44743142	chr19:44743142:TC:T	4.30411e-07	-1.23722e-10	-1.376	1.59462e-06	-1.23722e-10	-1.3024
44743214	chr19:44743214:G:A	4.15753e-07	-1.23722e-10	-1.41065	1.12534e-06	-1.23722e-10	-1.65095
44743502	chr19:44743502:G:A	3.69953e-07	-1.52736	-6.7639e-10	1.21771e-06	-1.57206	-6.7639e-10
44743725	chr19:44743725:G:A	3.77913e-07	-1.23722e-10	-1.50607	1.37012e-06	-1.23722e-10	-1.45414
44743884	chr19:44743884:G:C	1.16568e-07	-1.2721	-1.41016	7.82146e-07	-0.690741	-1.32401
44744370	chr19:44744370:A:G	7.05529e-08	-1.61733	-1.56705	2.47402e-07	-1.55978	-1.606
44744768	chr19:44744768:C:A	2.11005e-06	-1.23722e-10	0.21373	3.69674e-06	-1.23722e-10	-0.461587
44745599	chr19:44745599:C:G	1.06699e-06	-0.468146	-6.7639e-10	2.812e-06	-0.735142	-6.7639e-10
44746404	chr19:44746404:C:T	1.86469e-05	-1.21664	3.60933	1.36639e-05	-1.48335	2.32907
44746781	chr19:44746781:G:A	7.4603e-07	-1.23722e-10	-0.825973	2.07494e-06	-1.23722e-10	-1.03911
44747107	chr19:44747107:A:G	2.30963e-06	-1.23722e-10	0.304105	3.14655e-06	-1.23722e-10	-0.622732
44747251	chr19:44747251:C:T	1.58765e-06	-1.23722e-10	-0.070726	2.42064e-06	-1.23722e-10	-0.885005
44747423	chr19:44747423:C:G	3.81927e-07	-1.23722e-10	-1.49551	1.11195e-06	-1.23722e-10	-1.66292
44747536	chr19:44747536:G:A	3.27053e-07	-1.23722e-10	-1.65062	1.11133e-06	-1.23722e-10	-1.66348
44747659	chr19:44747659:C:T	3.86336e-07	-1.23722e-10	-1.48403	1.11133e-06	-1.23722e-10	-1.66348
44747899	chr19:44747899:A:C	7.39226e-08	-1.51807	-1.61965	2.83823e-07	-1.37503	-1.65341
44749182	chr19:44749182:T:A	8.18431e-08	-1.36933	-1.66661	4.83074e-07	-0.84655	-1.65007
44749847	chr19:44749847:T:A	7.06788e-08	-1.56311	-1.61948	3.25753e-07	-1.28431	-1.60635
44750234	chr19:44750234:C:T	7.46735e-08	-1.61724	-1.51037	2.35739e-07	-1.61109	-1.60298
44750325	chr19:44750325:G:A	1.0264e-07	-1.57765	-1.23186	4.50992e-07	-1.2634	-1.30194
44750340	chr19:44750340:C:T	5.26349e-07	-0.359501	-0.815273	1.99529e-06	-0.529273	-0.548976
44750368	chr19:44750368:G:A	8.81214e-07	-0.0449072	-0.614531	2.01517e-06	0.171956	-1.24029
44750718	chr19:44750718:G:A	3.21821e-07	-1.23722e-10	-1.66674	1.14376e-06	-1.23722e-10	-1.63471
44750745	chr19:44750745:T:C	1.30417e-06	-1.23722e-10	-0.267417	2.6535e-06	-1.23722e-10	-0.793158
44750911	chr19:44750911:C:A	4.8321e-06	0.0536907	0.988607	1.44424e-05	0.335236	0.565893
44751726	chr19:44751726:C:T	7.30476e-08	-1.54746	-1.60217	2.7013e-07	-1.55073	-1.52716
44751849	chr19:44751849:C:T	6.65602e-07	0.0320295	-0.972077	1.67206e-06	0.233216	-1.4882
44751927	chr19:44751927:G:A	1.40106e-06	-1.23722e-10	-0.195755	3.63943e-06	-1.23722e-10	-0.477211
44752009	chr19:44752009:T:C	8.11476e-08	-1.54638	-1.49809	2.95022e-07	-1.5627	-1.42704
44752422	chr19:44752422:G:C	8.39267e-08	-1.57698	-1.43381	2.92577e-07	-1.58881	-1.40926
44753086	chr19:44753086:G:A	7.91996e-08	-1.43176	-1.63701	2.68782e-07	-1.47012	-1.61277
44753690	chr19:44753690:G:A	1.45132e-06	-1.23722e-10	-0.160512	3.79151e-06	-1.23722e-10	-0.436273
44753996	chr19:44753996:T:C	9.09682e-07	1.03879	-1.66644	2.08784e-06	0.629492	-1.6624
44754660	chr19:44754660:C:G	1.44449e-07	-1.56415	-0.90366	4.09039e-07	-1.38996	-1.27303
44754700	chr19:44754700:AG:A	4.04422e-07	-1.23722e-10	-1.43828	1.2489e-06	-1.23722e-10	-1.54678
44754947	chr19:44754947:A:T	3.29912e-07	-1.23722e-10	-1.64191	1.13037e-06	-1.23722e-10	-1.64649
44755032	chr19:44755032:C:A	3.2998e-07	-1.23722e-10	-1.64171	1.13059e-06	-1.23722e-10	-1.6463
44755035	chr19:44755035:A:G	3.66694e-07	-1.23722e-10	-1.53621	1.55687e-06	-1.23722e-10	-1.32636
44755365	chr19:44755365:G:A	3.2309e-07	-1.23722e-10	-1.66281	1.20246e-06	-1.23722e-10	-1.58467
44755545	chr19:44755545:G:A	1.38641e-06	-1.23722e-10	-0.206267	3.39253e-06	-1.23722e-10	-0.547463
44755650	chr19:44755650:G:A	3.41255e-07	-1.23722e-10	-1.60811	1.18662e-06	-1.23722e-10	-1.59793
44755745	chr19:44755745:A:C	2.56745e-07	-1.61574	-0.276912	4.31931e-07	-1.61758	-0.99095
44755948	chr19:44755948:G:C	3.80311e-07	-1.23722e-10	-1.49975	1.41362e-06	-1.23722e-10	-1.42288
44756217	chr19:44756217:C:T	3.35964e-07	-1.23722e-10	-1.62373	1.16587e-06	-1.23722e-10	-1.61557
44756550	chr19:44756550:GT:G	1.28915e-07	-1.39296	-1.18863	3.3206e-07	-1.47694	-1.39453
44756573	chr19:44756573:G:A	3.21851e-07	-1.23722e-10	-1.66665	1.10778e-06	-1.23722e-10	-1.66668
44756654	chr19:44756654:T:TG	4.51625e-07	-1.23722e-10	-1.32789	1.42311e-06	-1.23722e-10	-1.41619
44756957	chr19:44756957:G:A	2.06103e-07	-1.05278	-1.05958	4.17955e-07	-1.18766	-1.45376
44757093	chr19:44757093:T:C	4.0287e-07	-1.23722e-10	-1.44212	1.2951e-06	-1.23722e-10	-1.51045
44757297	chr19:44757297:T:C	1.95987e-07	-1.11845	-1.04424	4.82269e-07	-1.25976	-1.23853
44757875	chr19:44757875:G:C	4.12409e-07	-1.23722e-10	-1.41872	1.54234e-06	-1.23722e-10	-1.33574
44757921	chr19:44757921:C:T	6.56161e-07	-1.23722e-10	-0.954332	1.8846e-06	-1.23722e-10	-1.13532
44758263	chr19:44758263:C:T	5.12123e-07	-1.20217	-6.7639e-10	1.7991e-06	-1.18175	-6.7639e-10
44758651	chr19:44758651:A:G	5.32137e-07	-1.23722e-10	-1.16384	1.58146e-06	-1.23722e-10	-1.31069
44758970	chr19:44758970:C:T	3.26307e-07	-1.23722e-10	-1.6529	1.11233e-06	-1.23722e-10	-1.66258
44759423	chr19:44759423:C:T	3.30251e-07	-1.23722e-10	-1.64089	1.11091e-06	-1.23722e-10	-1.66386
44759439	chr19:44759439:G:A	3.21818e-07	-1.23722e-10	-1.66675	1.10823e-06	-1.23722e-10	-1.66628
44759982	chr19:44759982:A:T	3.51954e-07	-1.23722e-10	-1.57724	1.15351e-06	-1.23722e-10	-1.62622
44760052	chr19:44760052:G:T	3.53409e-07	-1.23722e-10	-1.57311	1.1623e-06	-1.23722e-10	-1.61864
44760259	chr19:44760259:T:C	5.06952e-07	-1.23722e-10	-1.21232	1.53159e-06	-1.23722e-10	-1.34273
44760309	chr19:44760309:C:T	2.45595e-06	0.365531	-6.7639e-10	5.74418e-06	-0.0208502	-6.7639e-10
44760372	chr19:44760372:G:A	3.4224e-07	-1.23722e-10	-1.60523	1.13407e-06	-1.23722e-10	-1.64323
44760457	chr19:44760457:C:T	4.91614e-07	-1.23722e-10	-1.24304	1.5025e-06	-1.23722e-10	-1.36191
44760491	chr19:44760491:A:G	3.52534e-07	-1.23722e-10	-1.57559	1.46942e-06	-1.23722e-10	-1.38417
44760715	chr19:44760715:T:C	3.66202e-07	-1.23722e-10	-1.53755	1.24587e-06	-1.23722e-10	-1.5492
44761028	chr19:44761028:G:C	1.57928e-07	-1.00924	-1.36936	3.78632e-07	-1.12704	-1.61318
44761064	chr19:44761064:T:G	3.56441e-07	-1.23722e-10	-1.56457	1.42752e-06	-1.23722e-10	-1.4131
44761089	chr19:44761089:T:C	1.678e-07	-1.02008	-1.29788	3.87024e-07	-1.13771	-1.5806
44761206	chr19:44761206:T:C	8.88681e-07	-1.23722e-10	-0.651001	2.64821e-06	-1.23722e-10	-0.795152
44761373	chr19:44761373:C:T	3.35869e-07	-1.23722e-10	-1.62402	1.12661e-06	-1.23722e-10	-1.64982
44761427	chr19:44761427:G:A	3.49519e-07	-1.23722e-10	-1.58418	1.38356e-06	-1.23722e-10	-1.44438
44761461	chr19:44761461:G:C	4.96834e-07	-1.23722e-10	-1.23248	1.51572e-06	-1.23722e-10	-1.35315
44761609	chr19:44761609:G:A	2.31336e-06	0.305719	-6.7639e-10	5.43304e-06	-0.0765395	-6.7639e-10
44761610	chr19:44761610:G:A	2.30623e-06	0.302629	-6.7639e-10	5.41912e-06	-0.0791035	-6.7639e-10
44761657	chr19:44761657:G:A	3.71027e-07	-1.23722e-10	-1.52446	1.49359e-06	-1.23722e-10	-1.36785
44761661	chr19:44761661:C:T	4.12928e-07	-1.23722e-10	-1.41746	1.12892e-06	-1.23722e-10	-1.64778
44761687	chr19:44761687:G:A	3.46528e-07	-1.23722e-10	-1.59277	1.12538e-06	-1.23722e-10	-1.65092
44761746	chr19:44761746:T:C	3.18698e-07	-1.60784	-0.0686573	5.0378e-07	-1.60847	-0.846181
44762178	chr19:44762178:A:T	2.57497e-07	-1.59426	-0.295472	4.37449e-07	-1.5956	-1.00024
44762476	chr19:44762476:C:G	4.20898e-07	-1.23722e-10	-1.39835	1.59229e-06	-1.23722e-10	-1.30386
44763303	chr19:44763303:T:C	5.82324e-07	-1.23722e-10	-1.07371	2.17953e-06	-1.23722e-10	-0.989927
44763458	chr19:44763458:T:C	5.33935e-07	0.355047	-1.51551	1.14005e-06	0.00517179	-1.64314
44763488	chr19:44763488:C:G	1.74472e-06	0.55221	-0.528599	3.38541e-06	0.151389	-0.700952
44763678	chr19:44763678:G:A	6.73492e-07	0.492129	-1.42039	1.33115e-06	0.123292	-1.60628
44763725	chr19:44763725:G:A	3.41986e-07	-1.23722e-10	-1.60597	1.14052e-06	-1.23722e-10	-1.63756
44763826	chr19:44763826:C:A	3.28895e-07	-0.485314	-1.15969	6.52926e-07	-0.760971	-1.43436
44763958	chr19:44763958:A:G	3.6009e-07	-1.23722e-10	-1.55439	1.17713e-06	-1.23722e-10	-1.60596
44764001	chr19:44764001:T:C	2.37141e-07	-1.53542	-0.436659	4.19874e-07	-1.53435	-1.10249
44764043	chr19:44764043:C:T	3.62088e-07	-0.393417	-1.15543	7.08852e-07	-0.681879	-1.43127
44764224	chr19:44764224:A:G	1.02441e-06	-1.23722e-10	-0.508868	2.61958e-06	-1.23722e-10	-0.806023
44764527	chr19:44764527:G:A	3.91151e-07	-0.268568	-1.20308	7.61728e-07	-0.584372	-1.45683
44764544	chr19:44764544:A:G	3.53836e-07	-0.228189	-1.34372	7.21985e-07	-0.54519	-1.5496
44764652	chr19:44764652:G:A	4.03712e-07	-1.44004	-6.7639e-10	1.40585e-06	-1.42839	-6.7639e-10
44764850	chr19:44764850:G:A	3.49876e-07	-1.23722e-10	-1.58316	1.189e-06	-1.23722e-10	-1.59592
44764870	chr19:44764870:G:C	4.26827e-07	0.0335757	-1.41793	8.92222e-07	-0.280169	-1.60291
44764957	chr19:44764957:T:A	2.21958e-06	0.264335	-6.7639e-10	5.25234e-06	-0.110364	-6.7639e-10
44764981	chr19:44764981:C:T	2.31415e-07	-0.330194	-1.66633	6.04433e-07	-0.637066	-1.63544
44765295	chr19:44765295:C:T	2.51441e-07	-0.24883	-1.6647	6.44084e-07	-0.566357	-1.64261
44765397	chr19:44765397:G:T	3.22769e-07	-1.23722e-10	-1.6638	1.10821e-06	-1.23722e-10	-1.66629
44765442	chr19:44765442:T:G	4.79494e-07	-1.23722e-10	-1.26801	2.30212e-06	-1.23722e-10	-0.935209
44765522	chr19:44765522:A:G	2.64696e-07	-0.216961	-1.6452	6.45664e-07	-0.542013	-1.6645
44765772	chr19:44765772:C:T	2.18519e-06	0.248718	-6.7639e-10	5.18417e-06	-0.123428	-6.7639e-10
44765776	chr19:44765776:G:GT	3.6679e-07	-1.23722e-10	-1.53595	1.28865e-06	-1.23722e-10	-1.51544
44766330	chr19:44766330:C:G	3.79706e-07	-1.23722e-10	-1.50134	1.23678e-06	-1.23722e-10	-1.55653
44766468	chr19:44766468:T:C	6.92355e-07	-0.900639	-6.7639e-10	2.8849e-06	-0.709549	-6.7639e-10
44766885	chr19:44766885:G:A	4.00171e-07	-1.23722e-10	-1.44885	1.14647e-06	-1.23722e-10	-1.63235
44767187	chr19:44767187:T:A	1.06945e-06	1.19728	-1.66312	2.41701e-06	0.77701	-1.66352
44767209	chr19:44767209:G:A	3.23411e-07	-1.23722e-10	-1.66181	1.13439e-06	-1.23722e-10	-1.64294
44767537	chr19:44767537:G:A	3.28498e-07	-1.23722e-10	-1.64621	1.12941e-06	-1.23722e-10	-1.64734
44767713	chr19:44767713:G:A	3.66735e-07	-1.23722e-10	-1.5361	1.28844e-06	-1.23722e-10	-1.5156
44767759	chr19:44767759:C:T	3.90753e-07	-1.23722e-10	-1.47266	1.26478e-06	-1.23722e-10	-1.53414
44768402	chr19:44768402:G:A	6.60051e-07	-1.23722e-10	-0.948422	1.3424e-06	-1.23722e-10	-1.47458
44768404	chr19:44768404:GC:G	4.66175e-07	-1.23722e-10	-1.29618	1.43534e-06	-1.23722e-10	-1.40763
44768540	chr19:44768540:A:G	3.50065e-07	-1.23722e-10	-1.58262	1.19324e-06	-1.23722e-10	-1.59237
44768869	chr19:44768869:A:G	5.0018e-07	-1.5941	0.368328	6.55403e-07	-1.59133	-0.600213
44768940	chr19:44768940:A:T	1.19932e-06	-0.351231	-6.7639e-10	3.07197e-06	-0.64672	-6.7639e-10
44769271	chr19:44769271:TC:T	7.79315e-07	-0.354364	-0.427958	1.58228e-06	-0.648848	-0.661322
44769481	chr19:44769481:C:T	6.9647e-07	-0.412574	-0.48214	1.48866e-06	-0.700347	-0.670818
44769574	chr19:44769574:A:G	1.2598e-06	0.582872	-0.884902	1.74845e-06	0.215743	-1.42605
44769578	chr19:44769578:G:A	4.48878e-07	-1.23722e-10	-1.33399	1.38239e-06	-1.23722e-10	-1.44523
44769776	chr19:44769776:A:T	5.75087e-07	-1.23722e-10	-1.08622	1.33763e-06	-1.23722e-10	-1.47814
44770147	chr19:44770147:G:A	1.2538e-06	-1.23722e-10	-0.306804	1.86493e-06	-1.23722e-10	-1.14582
44770492	chr19:44770492:G:A	1.19701e-06	-1.23722e-10	-0.353158	2.00555e-06	-1.23722e-10	-1.07312
44770763	chr19:44770763:G:A	3.42422e-07	-1.23722e-10	-1.6047	1.11501e-06	-1.23722e-10	-1.66018
44770815	chr19:44770815:C:T	3.54996e-07	-1.56863	-6.7639e-10	1.23616e-06	-1.55703	-6.7639e-10
44770843	chr19:44770843:G:A	3.32001e-07	-1.23722e-10	-1.6356	1.11009e-06	-1.23722e-10	-1.66459
44771076	chr19:44771076:C:A	1.15055e-06	-1.23722e-10	-0.392746	1.87549e-06	-1.23722e-10	-1.14017
44771200	chr19:44771200:AATGTGT:A	3.32493e-07	-1.23722e-10	-1.63412	1.10774e-06	-1.23722e-10	-1.66672
44771659	chr19:44771659:C:A	1.18263e-06	-1.23722e-10	-0.36524	3.17186e-06	-1.23722e-10	-0.614721
44771753	chr19:44771753:A:T	1.5642e-06	-0.0856055	-6.7639e-10	3.87411e-06	-0.414721	-6.7639e-10
44772136	chr19:44772136:A:G	7.38058e-07	-1.23722e-10	-0.836716	1.40169e-06	-1.23722e-10	-1.43136
44772470	chr19:44772470:A:T	1.55574e-06	-0.0910301	-6.7639e-10	3.85342e-06	-0.420076	-6.7639e-10
44772528	chr19:44772528:T:C	1.47219e-06	-0.146234	-6.7639e-10	3.67473e-06	-0.467557	-6.7639e-10
44772592	chr19:44772592:C:T	3.66715e-07	-1.23722e-10	-1.53615	1.26826e-06	-1.23722e-10	-1.53139
44773333	chr19:44773333:GTTA:G	3.46292e-07	-1.59346	-6.7639e-10	1.18648e-06	-1.59804	-6.7639e-10
44773359	chr19:44773359:A:T	1.71001e-06	0.00351391	-6.7639e-10	4.1976e-06	-0.334524	-6.7639e-10
44773406	chr19:44773406:T:C	3.86968e-07	-1.23722e-10	-1.4824	1.31391e-06	-1.23722e-10	-1.49603
44773542	chr19:44773542:G:A	3.78244e-07	-1.23722e-10	-1.5052	1.30878e-06	-1.23722e-10	-1.49995
44773583	chr19:44773583:T:A	3.39149e-07	-1.23722e-10	-1.6143	1.10944e-06	-1.23722e-10	-1.66519
44774107	chr19:44774107:C:A	3.86557e-07	-1.23722e-10	-1.48346	1.23326e-06	-1.23722e-10	-1.55938
44774329	chr19:44774329:G:A	3.30105e-07	-1.23722e-10	-1.64133	1.16651e-06	-1.23722e-10	-1.61502
44774781	chr19:44774781:G:T	3.80211e-07	-1.23722e-10	-1.50001	1.11444e-06	-1.23722e-10	-1.66069
44774784	chr19:44774784:A:G	9.6376e-08	-1.20658	-1.6659	3.04562e-07	-1.29808	-1.65984
44774853	chr19:44774853:T:C	1.06894e-06	-1.23722e-10	-0.466313	3.10875e-06	-1.23722e-10	-0.634819
44774873	chr19:44774873:C:A	3.40859e-07	-1.23722e-10	-1.60927	1.11052e-06	-1.23722e-10	-1.66421
44775098	chr19:44775098:G:A	5.53029e-07	-1.23722e-10	-1.12533	1.68979e-06	-1.23722e-10	-1.24444
44775244	chr19:44775244:C:A	1.24337e-06	-1.23722e-10	-0.315161	3.11193e-06	-1.23722e-10	-0.633796
44775270	chr19:44775270:C:A	7.5195e-07	-1.23722e-10	-0.818069	1.5421e-06	-1.23722e-10	-1.33589
44775346	chr19:44775346:A:G	9.54952e-07	-0.229672	-0.349405	3.33055e-06	-0.11001	-0.45589
44775643	chr19:44775643:T:C	3.304e-07	-1.23722e-10	-1.64043	1.22665e-06	-1.23722e-10	-1.56475
44775778	chr19:44775778:G:T	4.37831e-07	-1.23722e-10	-1.3589	1.2497e-06	-1.23722e-10	-1.54614
44775900	chr19:44775900:A:G	3.35712e-07	-1.23722e-10	-1.62448	1.10935e-06	-1.23722e-10	-1.66527
44776083	chr19:44776083:A:G	1.23179e-06	-1.36987	1.04535	1.25305e-06	-1.31091	-0.232544
44776622	chr19:44776622:CCA:C	1.10297e-06	-1.23722e-10	-0.434974	3.20508e-06	-1.23722e-10	-0.604302
44776717	chr19:44776717:C:G	7.35203e-06	2.14694	-0.684951	7.5762e-06	1.61425	-1.35827
44777228	chr19:44777228:G:C	1.75489e-06	-1.23722e-10	0.0294258	3.40567e-06	-1.23722e-10	-0.543596
44777954	chr19:44777954:G:A	2.4475e-06	-1.23722e-10	0.362083	1.57654e-05	-1.23722e-10	0.988781
44778981	chr19:44778981:G:A	5.4236e-07	-1.23722e-10	-1.14481	1.87464e-06	-1.23722e-10	-1.14062
44779696	chr19:44779696:C:T	3.65447e-07	-0.903292	-0.636324	1.39033e-06	-0.603639	-0.835859
44779766	chr19:44779766:C:T	2.34949e-07	-1.07495	-0.906414	7.00958e-07	-1.05361	-1.07074
44780351	chr19:44780351:T:G	1.0233e-06	-1.23722e-10	-0.509948	2.9865e-06	-1.23722e-10	-0.674935
44780367	chr19:44780367:C:T	5.97583e-07	-1.23722e-10	-1.04784	1.80612e-06	-1.23722e-10	-1.17786
44780679	chr19:44780679:G:A	7.90534e-07	-1.23722e-10	-0.76803	2.37606e-06	-1.23722e-10	-0.903593
44781009	chr19:44781009:A:C	2.1997e-07	-1.04055	-1.0067	6.79114e-07	-1.23189	-0.924111
44781062	chr19:44781062:C:T	3.46527e-07	-1.23722e-10	-1.59278	1.14994e-06	-1.23722e-10	-1.62933
44781133	chr19:44781133:T:G	1.09311e-07	-1.50209	-1.24445	3.27797e-07	-1.5689	-1.3155
44781141	chr19:44781141:G:A	3.6718e-07	-1.23722e-10	-1.53489	1.12749e-06	-1.23722e-10	-1.64905
44781238	chr19:44781238:C:T	3.22146e-07	-1.23722e-10	-1.66573	1.13156e-06	-1.23722e-10	-1.64544
44782477	chr19:44782477:G:A	3.43013e-07	-1.23722e-10	-1.60297	1.31366e-06	-1.23722e-10	-1.49622
44782744	chr19:44782744:C:T	3.46173e-07	-1.23722e-10	-1.5938	1.1667e-06	-1.23722e-10	-1.61485
44783006	chr19:44783006:G:A	3.79372e-07	0.0207877	-1.52301	1.10246e-06	-0.300176	-1.37132
44783369	chr19:44783369:C:T	7.02911e-07	-1.23722e-10	-0.885507	2.08748e-06	-1.23722e-10	-1.03308
44783846	chr19:44783846:A:G	4.02378e-07	-1.44335	-6.7639e-10	1.30391e-06	-1.50367	-6.7639e-10
44784089	chr19:44784089:C:T	3.42836e-07	-1.23722e-10	-1.60349	1.11284e-06	-1.23722e-10	-1.66212
44784417	chr19:44784417:G:C	5.02293e-07	-1.23722e-10	-1.22155	1.80803e-06	-1.23722e-10	-1.1768
44784592	chr19:44784592:G:T	2.28976e-07	-1.59388	-0.413239	4.07242e-07	-1.58967	-1.07772
44784642	chr19:44784642:T:G	3.60454e-07	-1.23722e-10	-1.55338	1.22078e-06	-1.23722e-10	-1.56954
44784856	chr19:44784856:G:A	5.46162e-07	-1.23722e-10	-1.13782	1.59313e-06	-1.23722e-10	-1.30334
44785117	chr19:44785117:A:G	3.73846e-07	0.138966	-1.65586	9.21614e-07	-0.200343	-1.65032
44785546	chr19:44785546:AGATAGATAGATAGAT:A	1.12216e-06	-0.41773	-6.7639e-10	2.84247e-06	-0.724363	-6.7639e-10
44785738	chr19:44785738:A:C	2.09113e-07	-0.439718	-1.65814	5.46643e-07	-0.714626	-1.65837
44785841	chr19:44785841:G:A	3.22075e-07	-1.23722e-10	-1.66595	1.13875e-06	-1.23722e-10	-1.63911
44785921	chr19:44785921:C:T	6.15207e-07	-1.23722e-10	-1.01878	2.47777e-06	-1.23722e-10	-0.861678
44786098	chr19:44786098:C:A	3.38118e-07	-1.61734	-6.7639e-10	1.17157e-06	-1.6107	-6.7639e-10
44786553	chr19:44786553:C:T	1.16903e-06	-0.37681	-6.7639e-10	2.95334e-06	-0.686101	-6.7639e-10
44786626	chr19:44786626:A:T	7.82637e-07	-1.23722e-10	-0.77807	2.29051e-06	-1.23722e-10	-0.940264
44786744	chr19:44786744:A:G	3.23886e-07	-1.23722e-10	-1.66035	1.19582e-06	-1.23722e-10	-1.59021
44787010	chr19:44787010:G:A	1.27054e-07	-1.43091	-1.16522	3.56948e-07	-1.52739	-1.27181
44787042	chr19:44787042:G:A	3.35604e-07	-1.23722e-10	-1.62481	1.10941e-06	-1.23722e-10	-1.66521
44787060	chr19:44787060:G:C	7.25983e-07	-1.23722e-10	-0.853212	2.14769e-06	-1.23722e-10	-1.00464
44787120	chr19:44787120:G:A	6.34015e-07	0.677331	-1.666	1.48538e-06	0.29142	-1.66479
44787199	chr19:44787199:T:C	3.21949e-07	-1.23722e-10	-1.66635	1.15966e-06	-1.23722e-10	-1.62091
44787220	chr19:44787220:T:C	4.74623e-07	-1.60465	0.326435	5.95447e-07	-1.58658	-0.700899
44787351	chr19:44787351:G:A	7.83377e-07	-1.23722e-10	-0.777125	2.29707e-06	-1.23722e-10	-0.937404
44787373	chr19:44787373:G:A	3.2338e-07	-1.23722e-10	-1.66191	1.18876e-06	-1.23722e-10	-1.59612
44787471	chr19:44787471:G:A	4.26287e-07	-1.23722e-10	-1.38562	1.14601e-06	-1.23722e-10	-1.63275
44788287	chr19:44788287:T:G	1.10498e-06	-0.433152	-6.7639e-10	2.81376e-06	-0.734515	-6.7639e-10
44788691	chr19:44788691:C:T	3.31328e-07	-1.23722e-10	-1.63763	1.13064e-06	-1.23722e-10	-1.64626
44788935	chr19:44788935:A:G	3.34886e-07	-1.23722e-10	-1.62695	1.13491e-06	-1.23722e-10	-1.64249
44789032	chr19:44789032:C:G	2.07458e-07	-1.61721	-0.488594	3.41117e-07	-1.61662	-1.22795
44789120	chr19:44789120:C:G	3.34622e-07	-1.23722e-10	-1.62774	1.13421e-06	-1.23722e-10	-1.6431
44789130	chr19:44789130:C:T	6.25174e-07	-1.00271	-6.7639e-10	1.74767e-06	-1.21076	-6.7639e-10
44789178	chr19:44789178:C:T	3.47533e-07	-1.23722e-10	-1.58988	1.11563e-06	-1.23722e-10	-1.65962
44789355	chr19:44789355:T:C	4.13373e-07	-1.23722e-10	-1.41639	1.13417e-06	-1.23722e-10	-1.64314
44789580	chr19:44789580:G:A	3.84486e-07	-1.23722e-10	-1.48883	1.17592e-06	-1.23722e-10	-1.60699
44789840	chr19:44789840:A:G	3.48037e-07	-1.23722e-10	-1.58843	1.15211e-06	-1.23722e-10	-1.62744
44789851	chr19:44789851:G:A	3.42618e-07	-1.23722e-10	-1.60412	1.15808e-06	-1.23722e-10	-1.62227
44789899	chr19:44789899:C:T	3.18033e-07	-0.517916	-1.16067	7.3743e-07	-0.81345	-1.26017
44790462	chr19:44790462:A:G	8.26462e-08	-1.56542	-1.46075	4.17414e-07	-1.56898	-1.07374
44791239	chr19:44791239:GC:G	3.31014e-07	-1.23722e-10	-1.63858	1.10929e-06	-1.23722e-10	-1.66532
44791241	chr19:44791241:G:A	3.29992e-07	-1.23722e-10	-1.64167	1.10869e-06	-1.23722e-10	-1.66586
44791300	chr19:44791300:T:C	7.04897e-08	-1.59633	-1.58894	2.23157e-07	-1.60217	-1.66675
44791598	chr19:44791598:T:G	7.38959e-07	-1.23722e-10	-0.835496	1.90075e-06	-1.23722e-10	-1.12679
44791613	chr19:44791613:G:A	3.30907e-07	-1.23722e-10	-1.6389	1.1077e-06	-1.23722e-10	-1.66675
44791656	chr19:44791656:C:T	8.68326e-07	-1.23722e-10	-0.674172	2.83602e-06	-1.23722e-10	-0.726637
44791687	chr19:44791687:G:A	9.09777e-07	-1.23722e-10	-0.627539	3.76293e-06	-1.23722e-10	-0.443841
44791769	chr19:44791769:A:C	3.8842e-07	-1.47865	-6.7639e-10	1.25728e-06	-1.54009	-6.7639e-10
44791771	chr19:44791771:G:A	1.04347e-06	-1.23722e-10	-0.49043	4.39035e-06	-1.23722e-10	-0.28963
44791775	chr19:44791775:T:C	6.55567e-08	-1.59631	-1.66151	2.2475e-07	-1.61362	-1.64818
44792015	chr19:44792015:C:T	3.63962e-07	-1.23722e-10	-1.54369	1.11021e-06	-1.23722e-10	-1.66449
44792564	chr19:44792564:A:C	7.72385e-07	-1.23722e-10	-0.791255	2.08056e-06	-1.23722e-10	-1.0364
44792629	chr19:44792629:G:A	9.82862e-08	-1.26419	-1.58866	4.60975e-07	-0.955322	-1.58813
44792751	chr19:44792751:C:G	4.28107e-07	-1.23722e-10	-1.38137	1.39757e-06	-1.23722e-10	-1.4343
44792923	chr19:44792923:G:A	1.0218e-06	-1.23722e-10	-0.51142	2.8247e-06	-1.23722e-10	-0.730635
44793077	chr19:44793077:G:C	3.33645e-07	-1.23722e-10	-1.63066	1.17343e-06	-1.23722e-10	-1.6091
44793107	chr19:44793107:G:A	3.67538e-07	-1.53391	-6.7639e-10	1.61828e-06	-1.28767	-6.7639e-10
44793549	chr19:44793549:C:T	1.00781e-07	-1.26149	-1.56629	4.72755e-07	-0.952179	-1.56604
44793589	chr19:44793589:A:AC	2.01179e-07	-1.39752	-0.739023	1.10002e-06	-1.38605	-0.287653
44793637	chr19:44793637:G:A	3.60013e-07	-1.5546	-6.7639e-10	1.1919e-06	-1.59349	-6.7639e-10
44794197	chr19:44794197:A:C	9.08115e-08	-1.3152	-1.61675	2.72319e-07	-1.40318	-1.66663
44794222	chr19:44794222:C:T	1.04507e-07	-1.53942	-1.25206	3.75653e-07	-1.58217	-1.16595
44794337	chr19:44794337:C:T	4.73977e-07	-1.23722e-10	-1.27958	1.85778e-06	-1.23722e-10	-1.14965
44794379	chr19:44794379:C:T	2.59407e-06	-1.23722e-10	0.420244	6.56642e-06	-1.23722e-10	0.112931
44794557	chr19:44794557:C:T	3.77187e-06	-1.23722e-10	0.794588	9.98325e-06	-1.23722e-10	0.53187
44794621	chr19:44794621:T:C	9.45651e-08	-1.61307	-1.27838	2.45414e-07	-1.60776	-1.56609
44794671	chr19:44794671:A:G	4.64239e-07	0.23185	-1.53219	3.35944e-06	0.944021	-1.50128
44795124	chr19:44795124:A:C	7.61538e-07	-1.23722e-10	-0.805398	2.43503e-06	-1.23722e-10	-0.879079
44795465	chr19:44795465:C:T	1.1407e-06	-1.23722e-10	-0.40134	3.18588e-06	-1.23722e-10	-0.61031
44795943	chr19:44795943:C:T	1.04723e-06	-1.23722e-10	-0.486833	3.14894e-06	-1.23722e-10	-0.621972
44796126	chr19:44796126:A:C	3.8577e-07	-1.23722e-10	-1.4855	1.26937e-06	-1.23722e-10	-1.53052
44796139	chr19:44796139:C:T	4.45223e-07	-1.23722e-10	-1.34216	1.61788e-06	-1.23722e-10	-1.28792
44796170	chr19:44796170:G:A	3.2386e-07	-1.23722e-10	-1.66043	1.10967e-06	-1.23722e-10	-1.66498
44796327	chr19:44796327:G:A	3.25023e-07	-1.23722e-10	-1.65684	1.11043e-06	-1.23722e-10	-1.66429
44796762	chr19:44796762:T:C	5.47584e-07	-1.23722e-10	-1.13522	1.82809e-06	-1.23722e-10	-1.16576
44797341	chr19:44797341:G:C	3.26462e-07	-1.23722e-10	-1.65242	1.17276e-06	-1.23722e-10	-1.60968
44797550	chr19:44797550:A:C	7.83726e-07	-1.23722e-10	-0.776679	2.32942e-06	-1.23722e-10	-0.923418
44797567	chr19:44797567:G:A	9.9954e-07	-0.533443	-6.7639e-10	3.59266e-06	-0.490144	-6.7639e-10
44797831	chr19:44797831:T:C	6.42038e-08	-1.61769	-1.66099	2.34752e-07	-1.61519	-1.60307
44797855	chr19:44797855:C:T	6.8912e-08	-1.5424	-1.66551	2.53938e-07	-1.48881	-1.6509
44797888	chr19:44797888:C:A	7.18816e-08	-1.50384	-1.66188	2.64729e-07	-1.43997	-1.65811
44797903	chr19:44797903:A:G	7.43147e-08	-1.47292	-1.65951	2.74586e-07	-1.40514	-1.65639
44797922	chr19:44797922:G:GC	6.79231e-08	-1.56004	-1.66232	2.5678e-07	-1.61456	-1.51401
44798137	chr19:44798137:C:T	7.28142e-08	-1.48983	-1.663	2.69388e-07	-1.42397	-1.65667
44798169	chr19:44798169:C:CCTG	7.39115e-08	-1.47831	-1.65956	3.90642e-07	-1.14012	-1.56888
44798293	chr19:44798293:T:TGATCCTCCTGTCTCGGC	3.70655e-07	-1.23722e-10	-1.52547	1.16667e-06	-1.23722e-10	-1.61489
44798313	chr19:44798313:G:A	3.90184e-07	-1.23722e-10	-1.47412	1.20551e-06	-1.23722e-10	-1.58213
44798435	chr19:44798435:C:T	1.50324e-06	-1.23722e-10	-0.125359	3.74045e-06	-1.23722e-10	-0.449832
44798438	chr19:44798438:G:A	5.37641e-07	-1.23722e-10	-1.15355	1.36743e-06	-1.23722e-10	-1.4561
44798451	chr19:44798451:T:C	3.25639e-07	-1.23722e-10	-1.65495	1.16623e-06	-1.23722e-10	-1.61526
44798584	chr19:44798584:G:A	3.32274e-07	-1.23722e-10	-1.63478	1.10911e-06	-1.23722e-10	-1.66548
44798630	chr19:44798630:G:A	3.39826e-07	-1.23722e-10	-1.6123	1.11393e-06	-1.23722e-10	-1.66114
44798651	chr19:44798651:C:T	3.61815e-07	-1.23722e-10	-1.54961	1.25605e-06	-1.23722e-10	-1.54107
44798667	chr19:44798667:T:C	6.40837e-08	-1.61741	-1.66314	2.33156e-07	-1.61385	-1.61124
44798885	chr19:44798885:G:A	3.27518e-07	-1.23722e-10	-1.6492	1.10776e-06	-1.23722e-10	-1.6667
44799247	chr19:44799247:G:A	4.35646e-07	-1.36391	-6.7639e-10	1.34973e-06	-1.46913	-6.7639e-10
44799256	chr19:44799256:A:G	9.03176e-08	-1.61776	-1.31965	2.38664e-07	-1.6115	-1.59024
44799408	chr19:44799408:T:G	9.79561e-08	-1.60473	-1.25148	2.78619e-07	-1.59707	-1.44988
44799521	chr19:44799521:A:G	6.51805e-08	-1.61106	-1.65251	2.25144e-07	-1.60627	-1.65378
44799635	chr19:44799635:G:A	3.37467e-06	-1.23722e-10	0.683314	6.81848e-06	-1.23722e-10	0.150599
44799692	chr19:44799692:GAA:G	1.47538e-07	-1.4548	-0.991852	4.11627e-07	-1.53152	-1.12516
44799719	chr19:44799719:AAAG:A	4.45177e-07	-1.34227	-6.7639e-10	1.67107e-06	-1.25557	-6.7639e-10
44799789	chr19:44799789:AAAAAG:A	1.0547e-05	-1.23722e-10	1.82285	2.13691e-05	-1.23722e-10	1.29291
44799791	chr19:44799791:AAAG:A	4.21454e-07	-1.23722e-10	-1.39703	1.40831e-06	-1.23722e-10	-1.42665
44799816	chr19:44799816:G:A	3.61733e-07	-1.23722e-10	-1.54983	1.222e-06	-1.23722e-10	-1.56855
44799822	chr19:44799822:GAGAA:G	4.6835e-07	-1.29152	-6.7639e-10	1.77161e-06	-1.19715	-6.7639e-10
44799951	chr19:44799951:A:G	6.89965e-07	-1.23722e-10	-0.904097	2.46312e-06	-1.23722e-10	-0.867608
44800054	chr19:44800054:G:A	1.59777e-07	-1.61739	-0.749566	3.60282e-07	-1.55956	-1.23035
44800077	chr19:44800077:A:G	7.03431e-08	-1.57128	-1.61608	2.43774e-07	-1.53019	-1.65037
44800115	chr19:44800115:C:T	3.23515e-07	-1.23722e-10	-1.66149	1.12104e-06	-1.23722e-10	-1.65478
44800437	chr19:44800437:G:A	3.34535e-07	-1.23722e-10	-1.628	1.10785e-06	-1.23722e-10	-1.66662
44800608	chr19:44800608:G:A	5.05958e-07	-1.23722e-10	-1.21428	1.71244e-06	-1.23722e-10	-1.23112
44800726	chr19:44800726:A:G	4.41176e-07	-1.35129	-6.7639e-10	1.65578e-06	-1.26476	-6.7639e-10
44800777	chr19:44800777:G:T	5.9026e-07	-1.23722e-10	-1.06018	2.37919e-06	-1.23722e-10	-0.902278
44802327	chr19:44802327:C:T	3.73869e-07	-1.51683	-6.7639e-10	1.28671e-06	-1.51695	-6.7639e-10
44802423	chr19:44802423:T:C	1.30566e-06	-1.23722e-10	-0.266275	3.38278e-06	-1.23722e-10	-0.550341
44802430	chr19:44802430:A:G	1.26053e-05	-1.23722e-10	2.00113	2.54043e-05	-1.23722e-10	1.46588
44802496	chr19:44802496:T:C	6.74338e-08	-1.59114	-1.63845	2.35487e-07	-1.55768	-1.65745
44803488	chr19:44803488:A:G	3.25058e-07	-1.23722e-10	-1.65673	1.10776e-06	-1.23722e-10	-1.6667
44803666	chr19:44803666:A:G	7.09872e-08	-1.57935	-1.59889	2.46182e-07	-1.54102	-1.6297
44803697	chr19:44803697:T:A	6.96756e-08	-1.57645	-1.62044	2.40071e-07	-1.53642	-1.65944
44804244	chr19:44804244:T:C	9.44919e-08	-1.49044	-1.40179	3.49139e-07	-1.42471	-1.39662
44804354	chr19:44804354:T:C	3.27764e-07	-1.23722e-10	-1.64844	1.10842e-06	-1.23722e-10	-1.6661
44804515	chr19:44804515:AT:A	3.57423e-07	-1.23722e-10	-1.56182	1.29155e-06	-1.23722e-10	-1.51319
44804951	chr19:44804951:G:A	5.32336e-07	-1.16346	-6.7639e-10	2.03391e-06	-1.05908	-6.7639e-10
44805596	chr19:44805596:G:C	3.29878e-07	-1.23722e-10	-1.64202	1.19464e-06	-1.23722e-10	-1.59119
44806174	chr19:44806174:T:C	2.6705e-07	-0.726375	-1.12693	7.25603e-07	-0.704239	-1.38555
44806266	chr19:44806266:G:A	3.21914e-07	-1.23722e-10	-1.66645	1.10958e-06	-1.23722e-10	-1.66506
44806377	chr19:44806377:G:A	1.04254e-07	-1.61768	-1.17623	3.28596e-07	-1.57194	-1.31002
44806463	chr19:44806463:T:C	9.65234e-08	-1.29597	-1.57498	2.78556e-07	-1.45491	-1.59227
44806529	chr19:44806529:T:A	1.12488e-07	-1.40234	-1.31555	4.13878e-07	-1.31863	-1.33259
44806583	chr19:44806583:C:T	6.29213e-07	-1.23722e-10	-0.996269	1.52868e-06	-1.23722e-10	-1.34463
44806724	chr19:44806724:T:C	1.3858e-06	-1.23722e-10	-0.206705	2.72566e-06	-1.23722e-10	-0.766329
44806725	chr19:44806725:T:C	3.72515e-07	-1.23722e-10	-1.52046	1.1706e-06	-1.23722e-10	-1.61152
44806778	chr19:44806778:G:A	1.02201e-07	-1.61524	-1.19856	3.31398e-07	-1.54142	-1.33205
44806907	chr19:44806907:G:A	7.55907e-07	-1.23722e-10	-0.81282	2.70394e-06	-1.23722e-10	-0.774329
44806988	chr19:44806988:A:G	3.2793e-07	-1.23722e-10	-1.64794	1.10854e-06	-1.23722e-10	-1.666
44807485	chr19:44807485:AG:A	3.27344e-07	-1.23722e-10	-1.64973	1.11339e-06	-1.23722e-10	-1.66163
44807827	chr19:44807827:G:A	8.34689e-07	-0.713679	-6.7639e-10	3.5254e-06	-0.509044	-6.7639e-10
44807895	chr19:44807895:AC:A	5.0235e-07	-1.23722e-10	-1.22144	1.49778e-06	-1.23722e-10	-1.36506
44808040	chr19:44808040:AGCTTG:A	1.01691e-07	-1.61712	-1.20167	3.19709e-07	-1.57865	-1.33073
44808048	chr19:44808048:TAAC:T	1.01851e-07	-1.61733	-1.1999	3.20839e-07	-1.57687	-1.32899
44808053	chr19:44808053:T:G	1.0116e-07	-1.61731	-1.20673	3.1882e-07	-1.57709	-1.33507
44808490	chr19:44808490:G:C	6.60743e-08	-1.60628	-1.64367	2.29346e-07	-1.58092	-1.66064
44808779	chr19:44808779:C:G	8.23672e-08	-1.58112	-1.44843	2.65004e-07	-1.54325	-1.55379
44808857	chr19:44808857:G:A	6.96382e-08	-1.54591	-1.65152	2.50528e-07	-1.55405	-1.59917
44809151	chr19:44809151:G:A	3.2528e-07	-1.23722e-10	-1.65605	1.10864e-06	-1.23722e-10	-1.6659
44809760	chr19:44809760:G:A	3.42486e-07	-1.23722e-10	-1.60451	1.2498e-06	-1.23722e-10	-1.54606
44809879	chr19:44809879:G:C	1.10028e-06	-1.23722e-10	-0.437417	4.03695e-06	-1.23722e-10	-0.373548
44810411	chr19:44810411:A:T	3.548e-07	-1.56918	-6.7639e-10	1.39893e-06	-1.43333	-6.7639e-10
44810480	chr19:44810480:C:T	1.21264e-07	-1.51527	-1.1275	3.39332e-07	-1.47867	-1.37115
44811138	chr19:44811138:A:T	4.98773e-07	-1.22859	-6.7639e-10	1.83344e-06	-1.16284	-6.7639e-10
44811510	chr19:44811510:C:T	8.91773e-08	-1.49396	-1.45615	3.22746e-07	-1.42721	-1.47272
44811589	chr19:44811589:A:T	3.25535e-07	-1.23722e-10	-1.65527	1.128e-06	-1.23722e-10	-1.64859
44811718	chr19:44811718:C:G	3.9905e-07	-1.45165	-6.7639e-10	1.4595e-06	-1.39095	-6.7639e-10
44811862	chr19:44811862:C:T	1.53727e-07	-1.54059	-0.864966	3.85425e-07	-1.49831	-1.22413
44812282	chr19:44812282:G:A	3.72652e-07	-1.23722e-10	-1.52009	1.24504e-06	-1.23722e-10	-1.54987
44812437	chr19:44812437:G:T	3.72652e-07	-1.23722e-10	-1.52009	1.24504e-06	-1.23722e-10	-1.54987
44812562	chr19:44812562:G:A	3.68481e-07	-1.23722e-10	-1.53135	1.16364e-06	-1.23722e-10	-1.61748
44812819	chr19:44812819:G:A	3.69242e-07	-1.23722e-10	-1.52929	1.23407e-06	-1.23722e-10	-1.55872
44813073	chr19:44813073:TGGA:T	6.8376e-08	-1.61244	-1.60327	2.32462e-07	-1.59309	-1.63497
44813331	chr19:44813331:G:A	3.41012e-07	-1.60882	-6.7639e-10	1.28975e-06	-1.51459	-6.7639e-10
44813547	chr19:44813547:C:T	6.73473e-08	-1.61649	-1.61439	2.28322e-07	-1.60339	-1.64264
44813550	chr19:44813550:C:T	8.08735e-08	-1.56997	-1.47788	2.85434e-07	-1.52659	-1.49619
44813673	chr19:44813673:G:A	5.41638e-07	-1.23722e-10	-1.14614	1.77272e-06	-1.23722e-10	-1.19652
44813766	chr19:44813766:C:A	3.53961e-07	-1.23722e-10	-1.57155	1.18995e-06	-1.23722e-10	-1.59513
44813881	chr19:44813881:C:T	1.54364e-07	-1.55241	-0.849013	4.06298e-07	-1.51276	-1.15695
44813897	chr19:44813897:C:T	1.47209e-06	-1.23722e-10	-0.146299	2.98491e-06	-1.23722e-10	-0.67547
44814047	chr19:44814047:G:A	3.8866e-07	-1.23722e-10	-1.47803	1.47622e-06	-1.23722e-10	-1.37955
44814345	chr19:44814345:C:T	3.50112e-07	-1.23722e-10	-1.58248	1.14429e-06	-1.23722e-10	-1.63425
44814779	chr19:44814779:C:T	3.32457e-07	-1.23722e-10	-1.63423	1.12959e-06	-1.23722e-10	-1.64718
44815094	chr19:44815094:A:G	6.86719e-08	-1.61738	-1.59401	2.3927e-07	-1.55939	-1.63981
44815307	chr19:44815307:A:C	8.24039e-08	-1.36379	-1.66532	3.08418e-07	-1.2961	-1.64923
44815387	chr19:44815387:A:G	3.62557e-07	-1.23722e-10	-1.54756	1.15339e-06	-1.23722e-10	-1.62633
44815591	chr19:44815591:T:G	7.13019e-06	-1.23722e-10	1.43135	1.50033e-05	-1.23722e-10	0.939235
44816040	chr19:44816040:G:A	4.46357e-07	-1.33962	-6.7639e-10	1.65906e-06	-1.26279	-6.7639e-10
44816357	chr19:44816357:T:C	1.07484e-07	-1.15906	-1.60434	4.32913e-07	-1.06999	-1.53627
44816374	chr19:44816374:G:A	3.47361e-07	-1.59037	-6.7639e-10	1.18432e-06	-1.59987	-6.7639e-10
44816964	chr19:44816964:C:T	6.97065e-06	-1.23722e-10	1.40873	1.47065e-05	-1.23722e-10	0.91925
44817129	chr19:44817129:C:T	3.91463e-07	-1.40132	-0.0695303	8.60687e-07	-1.3171	-0.601961
44817250	chr19:44817250:G:T	4.99519e-07	-1.23722e-10	-1.22709	1.88676e-06	-1.23722e-10	-1.13418
44817598	chr19:44817598:G:A	3.52773e-07	-1.23722e-10	-1.57491	1.14072e-06	-1.23722e-10	-1.63738
44817613	chr19:44817613:C:T	7.55593e-07	-1.23722e-10	-0.813235	1.81483e-06	-1.23722e-10	-1.17305
44817711	chr19:44817711:G:A	1.52028e-07	-1.03845	-1.37823	6.35551e-07	-0.937781	-1.28452
44818029	chr19:44818029:C:T	7.88673e-07	-1.23722e-10	-0.770386	3.04615e-06	-1.23722e-10	-0.655159
44818069	chr19:44818069:G:T	3.61768e-07	-1.23722e-10	-1.54974	1.34924e-06	-1.23722e-10	-1.4695
44818347	chr19:44818347:G:A	3.25715e-07	-1.23722e-10	-1.65472	1.10848e-06	-1.23722e-10	-1.66605
44818584	chr19:44818584:G:A	1.22754e-06	-1.23722e-10	-0.327975	3.04418e-06	-1.23722e-10	-0.655806
44818648	chr19:44818648:G:A	8.47418e-08	-1.39405	-1.60708	3.05276e-07	-1.2931	-1.66247
44819059	chr19:44819059:C:T	1.18012e-06	-0.367369	-6.7639e-10	3.70891e-06	-0.4583	-6.7639e-10
44819096	chr19:44819096:A:C	3.61054e-07	-1.23722e-10	-1.55171	1.26187e-06	-1.23722e-10	-1.53644
44819487	chr19:44819487:A:G	6.56524e-08	-1.58963	-1.66673	2.60453e-07	-1.45069	-1.66368
44819634	chr19:44819634:C:T	1.25261e-07	-0.966306	-1.64403	4.25445e-07	-0.973983	-1.64967
44819705	chr19:44819705:A:T	6.22302e-07	-1.00731	-6.7639e-10	2.14022e-06	-1.00813	-6.7639e-10
44819816	chr19:44819816:T:C	1.03291e-07	-1.61434	-1.18885	4.07123e-07	-1.61231	-1.05537
44819830	chr19:44819830:A:G	6.53758e-07	-0.958001	-6.7639e-10	2.23812e-06	-0.963402	-6.7639e-10
44819843	chr19:44819843:T:C	7.24128e-07	-0.85577	-6.7639e-10	2.47716e-06	-0.861924	-6.7639e-10
44819913	chr19:44819913:CCATCCCCAACTCATCCT:C	1.52378e-07	-0.751526	-1.66285	5.48609e-07	-0.729976	-1.63943
44820214	chr19:44820214:C:A	6.13485e-07	-1.02158	-6.7639e-10	2.10815e-06	-1.02323	-6.7639e-10
44820544	chr19:44820544:C:T	4.16833e-07	-1.40805	-6.7639e-10	1.44039e-06	-1.40412	-6.7639e-10
44820881	chr19:44820881:G:A	2.64535e-06	-0.342256	0.782076	6.46926e-06	-0.259143	0.357166
44821509	chr19:44821509:C:G	3.38168e-07	-1.23722e-10	-1.6172	1.13356e-06	-1.23722e-10	-1.64367
44821612	chr19:44821612:G:A	3.50686e-07	-1.23722e-10	-1.58085	1.13696e-06	-1.23722e-10	-1.64068
44821642	chr19:44821642:G:A	9.62197e-07	-0.571519	-6.7639e-10	2.90795e-06	-0.701591	-6.7639e-10
44821701	chr19:44821701:C:T	7.66291e-07	-0.705245	-0.0939314	2.15991e-06	-0.621946	-0.377026
44821938	chr19:44821938:G:C	7.80723e-07	-1.23722e-10	-0.780518	3.39638e-06	-1.23722e-10	-0.546327
44822052	chr19:44822052:G:A	6.78264e-08	-1.56238	-1.66141	2.51238e-07	-1.49821	-1.65219
44822080	chr19:44822080:C:T	2.67488e-07	-1.35533	-0.496334	1.09528e-06	-1.41349	-0.264531
44822134	chr19:44822134:C:T	1.01202e-07	-1.47523	-1.34839	3.78423e-07	-1.38171	-1.35907
44822255	chr19:44822255:C:T	1.14527e-06	-0.397343	-6.7639e-10	3.44158e-06	-0.533107	-6.7639e-10
44822314	chr19:44822314:G:A	3.26495e-07	-1.23722e-10	-1.65233	1.11086e-06	-1.23722e-10	-1.66391
44822412	chr19:44822412:G:A	1.111e-06	-0.427727	-6.7639e-10	3.3411e-06	-0.562737	-6.7639e-10
44822481	chr19:44822481:T:G	2.08798e-07	-1.25607	-0.843298	8.1274e-07	-1.11529	-0.861094
44822611	chr19:44822611:G:A	3.34747e-07	-1.23722e-10	-1.62736	1.15066e-06	-1.23722e-10	-1.6287
44822672	chr19:44822672:G:A	2.01884e-07	-0.471786	-1.66126	6.12251e-07	-0.605536	-1.65411
44822705	chr19:44822705:C:A	6.56201e-07	-1.23722e-10	-0.954271	2.32741e-06	-1.23722e-10	-0.924282
44822960	chr19:44822960:T:C	2.41241e-07	-0.692451	-1.26249	1.44795e-06	-0.220263	-1.17862
44823066	chr19:44823066:T:TA	3.23562e-07	-1.23722e-10	-1.66135	1.10838e-06	-1.23722e-10	-1.66614
44823268	chr19:44823268:G:A	2.49511e-06	-1.23722e-10	0.381351	8.49969e-06	-1.23722e-10	0.370991
44823374	chr19:44823374:C:T	5.88312e-07	-1.23722e-10	-1.06348	2.2311e-06	-1.23722e-10	-0.966544
44823407	chr19:44823407:C:T	1.65869e-07	-1.05448	-1.27506	9.15728e-07	-0.664483	-1.19259
44823511	chr19:44823511:C:T	1.2008e-07	-1.57111	-1.08147	4.7262e-07	-1.51466	-1.00384
44824051	chr19:44824051:C:T	2.4931e-06	-1.23722e-10	0.380544	8.50298e-06	-1.23722e-10	0.371379
44824052	chr19:44824052:C:T	1.66657e-07	-0.728175	-1.59663	9.17122e-07	-0.280819	-1.57473
44824202	chr19:44824202:T:C	1.21665e-07	-1.14269	-1.49678	5.20166e-07	-0.970876	-1.45177
44824692	chr19:44824692:C:T	3.22784e-07	-1.23722e-10	-1.66375	1.10792e-06	-1.23722e-10	-1.66655
44824693	chr19:44824693:G:A	3.29581e-07	-1.23722e-10	-1.64292	1.19618e-06	-1.23722e-10	-1.58991
44824740	chr19:44824740:C:A	3.22671e-07	-1.23722e-10	-1.6641	1.10768e-06	-1.23722e-10	-1.66677
44824756	chr19:44824756:G:T	7.72821e-07	-0.790691	-6.7639e-10	2.34293e-06	-0.917637	-6.7639e-10
44825012	chr19:44825012:G:A	2.50507e-06	-1.23722e-10	0.385332	8.54354e-06	-1.23722e-10	0.376137
44825110	chr19:44825110:A:T	1.52673e-07	-0.745657	-1.66678	8.19282e-07	-0.302338	-1.66603
44825122	chr19:44825122:T:A	1.52479e-07	-0.746999	-1.66671	8.17742e-07	-0.303895	-1.66635
44825123	chr19:44825123:C:A	1.5323e-07	-0.742346	-1.66645	8.24076e-07	-0.29804	-1.66449
44825219	chr19:44825219:C:T	1.24313e-07	-1.59405	-1.02389	3.69523e-07	-1.60805	-1.15653
44825528	chr19:44825528:A:G	3.84174e-07	-1.23722e-10	-1.48964	1.1408e-06	-1.23722e-10	-1.63731
44825806	chr19:44825806:C:T	3.50249e-07	-1.23722e-10	-1.58209	1.17094e-06	-1.23722e-10	-1.61124
44825873	chr19:44825873:G:A	3.23343e-07	-1.23722e-10	-1.66202	1.1081e-06	-1.23722e-10	-1.66639
44825903	chr19:44825903:T:C	3.22158e-07	-1.23722e-10	-1.6657	1.10795e-06	-1.23722e-10	-1.66653
44826056	chr19:44826056:G:A	3.25095e-07	-1.23722e-10	-1.65662	1.10888e-06	-1.23722e-10	-1.66569
44826087	chr19:44826087:T:C	1.32915e-07	-0.895361	-1.65567	7.3785e-07	-0.460218	-1.61283
44826181	chr19:44826181:G:A	3.78342e-07	-1.50494	-6.7639e-10	1.37709e-06	-1.44906	-6.7639e-10
44826721	chr19:44826721:AG:A	1.47634e-06	-0.792576	0.649161	4.3728e-06	-0.722938	0.429302
44826954	chr19:44826954:T:C	3.21948e-07	-1.23722e-10	-1.66635	1.108e-06	-1.23722e-10	-1.66648
44827092	chr19:44827092:AGACAGATAGAT:A	3.3061e-07	-1.23722e-10	-1.6398	1.12336e-06	-1.23722e-10	-1.65272
44827128	chr19:44827128:C:T	4.3252e-07	-1.23722e-10	-1.37111	1.67844e-06	-1.23722e-10	-1.25117
44827263	chr19:44827263:C:T	8.42152e-07	-1.23722e-10	-0.704777	3.31258e-06	-1.23722e-10	-0.57131
44827336	chr19:44827336:G:A	3.81036e-06	-1.23722e-10	0.80474	1.87022e-05	-1.23722e-10	1.1596
44827388	chr19:44827388:G:C	1.6273e-06	-1.23722e-10	-0.0460586	7.76362e-06	-1.23722e-10	0.280411
44828429	chr19:44828429:C:T	4.35937e-07	-1.36324	-6.7639e-10	1.53015e-06	-1.34368	-6.7639e-10
44828453	chr19:44828453:C:T	3.22173e-07	-1.23722e-10	-1.66565	1.11057e-06	-1.23722e-10	-1.66416
44828464	chr19:44828464:G:GTAGC	6.92407e-08	-1.53858	-1.66457	2.43996e-07	-1.51297	-1.66667
44828468	chr19:44828468:C:T	5.69628e-07	-1.43042	0.334669	1.60578e-06	-1.14638	-0.149048
44828807	chr19:44828807:A:T	6.74926e-07	-0.926135	-6.7639e-10	2.09575e-06	-1.02913	-6.7639e-10
44829140	chr19:44829140:C:T	3.39324e-07	-1.61378	-6.7639e-10	1.28381e-06	-1.5192	-6.7639e-10
44829584	chr19:44829584:T:C	1.65612e-07	-1.59375	-0.737338	5.2358e-07	-1.57865	-0.837456
44829624	chr19:44829624:C:T	3.74372e-07	-1.23722e-10	-1.51549	1.24747e-06	-1.23722e-10	-1.54792
44830058	chr19:44830058:C:T	1.95813e-06	-0.627659	0.766664	5.79388e-06	-0.547207	0.534972
44830427	chr19:44830427:C:T	3.66553e-07	-1.23722e-10	-1.5366	1.12359e-06	-1.23722e-10	-1.65251
44830489	chr19:44830489:A:T	4.03449e-07	-1.23722e-10	-1.44069	1.40842e-06	-1.23722e-10	-1.42657
44830577	chr19:44830577:T:C	2.42389e-07	-0.928035	-1.02216	5.6395e-07	-1.06553	-1.27629
44830701	chr19:44830701:T:C	1.71586e-07	-1.2424	-1.05326	4.14485e-07	-1.3491	-1.30066
44830730	chr19:44830730:T:A	3.90736e-07	-1.23722e-10	-1.47271	1.47601e-06	-1.23722e-10	-1.3797
44830756	chr19:44830756:C:G	7.53507e-07	-1.38754	0.571536	2.81472e-06	-1.35645	0.622277
44830798	chr19:44830798:C:T	1.6226e-06	-1.23722e-10	-0.0489542	4.33252e-06	-1.23722e-10	-0.302888
44831016	chr19:44831016:C:T	2.32093e-06	-1.23722e-10	0.308983	7.961e-06	-1.23722e-10	0.305516
44831021	chr19:44831021:G:A	3.42911e-07	-1.23722e-10	-1.60327	1.17666e-06	-1.23722e-10	-1.60636
44831147	chr19:44831147:A:G	7.21685e-07	-1.23722e-10	-0.85915	2.40013e-06	-1.23722e-10	-0.893514
44831249	chr19:44831249:T:C	3.28861e-07	-1.23722e-10	-1.6451	1.13106e-06	-1.23722e-10	-1.64588
44831689	chr19:44831689:T:C	6.25513e-06	-1.23722e-10	1.30042	2.46088e-05	-1.23722e-10	1.43406
44831713	chr19:44831713:A:G	9.75149e-06	1.97205	-0.227616	2.49553e-05	1.71659	-0.268544
44831740	chr19:44831740:A:G	2.19622e-06	-1.23722e-10	0.253753	7.41933e-06	-1.23722e-10	0.235051
44831925	chr19:44831925:C:A	2.97509e-07	-1.60434	-0.140951	8.69191e-07	-1.59317	-0.316061
44832716	chr19:44832716:TAAAAC:T	7.65489e-07	-1.23722e-10	-0.800224	2.57392e-06	-1.23722e-10	-0.823607
44832739	chr19:44832739:A:G	4.68041e-07	-1.29218	-6.7639e-10	1.8201e-06	-1.17015	-6.7639e-10
44832778	chr19:44832778:T:C	1.09751e-07	-1.54349	-1.19904	4.42146e-07	-1.35554	-1.22961
44832813	chr19:44832813:C:T	2.23927e-06	-1.23722e-10	0.273166	7.58123e-06	-1.23722e-10	0.256637
44832883	chr19:44832883:A:G	8.85645e-07	-1.23722e-10	-0.654422	4.60814e-06	-1.23722e-10	-0.241213
44832926	chr19:44832926:AGGCT:A	2.10592e-06	-1.23722e-10	0.21177	7.13057e-06	-1.23722e-10	0.195354
44833186	chr19:44833186:G:A	2.75687e-07	-1.50585	-0.31562	1.28167e-06	-1.28839	-0.232486
44833342	chr19:44833342:T:C	3.10332e-06	-1.55508	2.15457	9.9309e-06	-1.41551	1.94213
44834247	chr19:44834247:G:C	3.35649e-07	-1.49196	-0.132713	1.50712e-06	-1.29043	-0.0684127
44834480	chr19:44834480:C:T	3.78559e-06	-1.3299	2.12812	1.44979e-05	-1.22632	2.13128
44834779	chr19:44834779:G:C	3.7409e-07	-1.23722e-10	-1.51624	1.28447e-06	-1.23722e-10	-1.51869
44834795	chr19:44834795:C:T	3.23276e-07	-1.23722e-10	-1.66223	1.13382e-06	-1.23722e-10	-1.64345
44834963	chr19:44834963:A:G	2.43366e-06	-1.3947	1.75111	9.17717e-06	-1.30199	1.74967
44835079	chr19:44835079:A:G	4.12692e-07	-1.41804	-6.7639e-10	1.31368e-06	-1.49621	-6.7639e-10
44835236	chr19:44835236:T:C	2.44836e-06	-1.46023	1.82266	9.22337e-06	-1.38136	1.83406
44835238	chr19:44835238:T:C	8.59496e-08	-1.61306	-1.37392	2.92356e-07	-1.61776	-1.38106
44835266	chr19:44835266:G:C	6.2099e-07	-1.41502	0.405591	1.7871e-06	-1.13764	-0.0508012
44835638	chr19:44835638:G:A	3.41897e-06	-1.53876	2.23512	1.17352e-05	-1.38985	2.08341
44836083	chr19:44836083:G:A	3.28831e-07	-1.23722e-10	-1.6452	1.17155e-06	-1.23722e-10	-1.61071
44836764	chr19:44836764:C:T	3.81209e-07	-1.49739	-6.7639e-10	1.23004e-06	-1.56199	-6.7639e-10
44836881	chr19:44836881:G:A	0.000129557	-1.48476	5.8159	0.000353861	-1.40877	5.50864
44837250	chr19:44837250:T:C	3.68811e-07	-1.23722e-10	-1.53045	1.25418e-06	-1.23722e-10	-1.54255
44837379	chr19:44837379:G:A	8.44261e-07	-1.60251	0.900238	1.98109e-06	-1.61288	0.527487
44837479	chr19:44837479:G:A	2.57961e-07	-1.52752	-0.360411	1.0555e-06	-1.32361	-0.391414
44838025	chr19:44838025:T:C	3.60257e-06	-1.61671	2.36537	8.18956e-06	-1.59248	1.9263
44838445	chr19:44838445:G:A	3.28757e-06	-1.23722e-10	0.657164	1.18824e-05	-1.23722e-10	0.706022
44838502	chr19:44838502:C:G	9.44135e-07	-1.57194	0.98147	2.94806e-06	-1.51536	0.827472
44838647	chr19:44838647:G:A	3.35483e-07	-1.50346	-0.121706	1.36525e-06	-1.28214	-0.175562
44838691	chr19:44838691:A:G	4.01714e-06	-1.4563	2.31389	1.4711e-05	-1.37674	2.29629
44838698	chr19:44838698:A:G	6.49252e-08	-1.61056	-1.65694	2.31241e-07	-1.59491	-1.63842
44838857	chr19:44838857:A:G	4.02291e-07	-1.44356	-6.7639e-10	1.77164e-06	-1.19713	-6.7639e-10
44838867	chr19:44838867:G:A	3.4588e-07	-1.59465	-6.7639e-10	1.26242e-06	-1.536	-6.7639e-10
44838904	chr19:44838904:G:A	3.55875e-07	-1.56616	-6.7639e-10	1.41923e-06	-1.41892	-6.7639e-10
44839079	chr19:44839079:T:G	9.84133e-07	-1.23722e-10	-0.548977	2.68325e-06	-1.23722e-10	-0.782007
44839095	chr19:44839095:T:C	3.4053e-07	-1.23722e-10	-1.61023	1.25184e-06	-1.23722e-10	-1.54442
44839099	chr19:44839099:C:G	2.94938e-06	-1.23722e-10	0.548611	1.10415e-05	-1.23722e-10	0.632621
44839373	chr19:44839373:C:T	8.33018e-07	-1.55936	0.843681	2.99428e-06	-1.4491	0.776764
44840322	chr19:44840322:G:A	3.06105e-07	-1.61545	-0.101364	1.13391e-06	-1.57361	-0.0697595
44840407	chr19:44840407:A:G	0.000213499	-1.23722e-10	4.83065	0.000486302	-1.23722e-10	4.41779
44840656	chr19:44840656:G:A	2.35158e-06	-1.23722e-10	0.322105	7.90739e-06	-1.23722e-10	0.29876
44840863	chr19:44840863:T:C	1.55037e-06	-1.23722e-10	-0.0944871	7.86362e-06	-1.23722e-10	0.29321
44840996	chr19:44840996:T:C	3.41256e-07	-1.23722e-10	-1.60811	1.18499e-06	-1.23722e-10	-1.5993
44841010	chr19:44841010:A:G	1.40759e-06	-1.23722e-10	-0.191102	7.17685e-06	-1.23722e-10	0.201823
44841465	chr19:44841465:G:A	8.66899e-08	-1.6031	-1.37531	3.13217e-07	-1.59483	-1.33507
44841468	chr19:44841468:C:T	1.01866e-06	-1.23722e-10	-0.514494	3.47423e-06	-1.23722e-10	-0.523665
44842187	chr19:44842187:C:G	4.0698e-06	-1.23722e-10	0.870611	2.15836e-05	-1.23722e-10	1.30289
44842206	chr19:44842206:G:A	3.35218e-07	-1.23722e-10	-1.62596	1.27144e-06	-1.23722e-10	-1.52889
44842363	chr19:44842363:G:A	2.3647e-06	-1.23722e-10	0.327667	7.47665e-06	-1.23722e-10	0.242747
44842451	chr19:44842451:G:A	2.22776e-07	-1.29158	-0.742995	8.28984e-07	-1.33737	-0.619223
44842516	chr19:44842516:C:T	7.29981e-08	-1.61624	-1.53406	2.74229e-07	-1.55211	-1.51072
44842530	chr19:44842530:A:T	1.13828e-07	-1.37856	-1.32748	3.64086e-07	-1.50294	-1.27647
44842548	chr19:44842548:C:G	3.42574e-07	-1.23722e-10	-1.60425	1.27261e-06	-1.23722e-10	-1.52797
44842812	chr19:44842812:G:A	3.4526e-06	-1.61434	2.32048	1.63461e-05	-1.61557	2.64052
44842913	chr19:44842913:G:A	2.59377e-06	-1.23722e-10	0.420131	8.66143e-06	-1.23722e-10	0.389841
44843294	chr19:44843294:A:T	6.1749e-07	-0.917978	-0.0970977	2.66669e-06	-0.994875	0.206675
44843687	chr19:44843687:T:C	7.46055e-07	-1.23722e-10	-0.825939	2.40906e-06	-1.23722e-10	-0.889802
44843831	chr19:44843831:C:T	6.93281e-06	-1.23722e-10	1.40328	1.72693e-05	-1.23722e-10	1.07989
44843930	chr19:44843930:C:T	6.3271e-06	-1.23722e-10	1.31186	1.58821e-05	-1.23722e-10	0.996152
44844304	chr19:44844304:T:G	8.13643e-07	-1.07204	0.33282	3.89052e-06	-1.15716	0.746665
44844465	chr19:44844465:C:T	3.22202e-07	-1.23722e-10	-1.66556	1.10767e-06	-1.23722e-10	-1.66678
44844650	chr19:44844650:C:T	3.57151e-07	-1.23722e-10	-1.56258	1.33831e-06	-1.23722e-10	-1.47763
44844996	chr19:44844996:C:T	1.77004e-07	-1.61443	-0.650137	6.36376e-07	-1.61503	-0.605975
44845045	chr19:44845045:G:C	4.2236e-05	-1.23722e-10	3.21029	6.73546e-05	-1.23722e-10	2.44093
44845174	chr19:44845174:A:G	3.91648e-07	-1.23722e-10	-1.47038	1.32393e-06	-1.23722e-10	-1.48843
44845226	chr19:44845226:A:G	3.36261e-07	-1.23722e-10	-1.62285	1.19488e-06	-1.23722e-10	-1.59099
44845265	chr19:44845265:G:T	2.56249e-07	-1.42975	-0.464837	8.2288e-07	-1.16135	-0.802638
44845750	chr19:44845750:A:T	9.28299e-07	-1.23722e-10	-0.607385	4.09665e-06	-1.23722e-10	-0.358868
44846047	chr19:44846047:CA:C	4.12857e-07	-1.23722e-10	-1.41764	1.6034e-06	-1.23722e-10	-1.29691
44846054	chr19:44846054:C:G	3.83786e-07	-1.23722e-10	-1.49065	1.47098e-06	-1.23722e-10	-1.38311
44846112	chr19:44846112:T:C	2.27188e-07	-1.20687	-0.808095	6.09429e-07	-1.22117	-1.0431
44846347	chr19:44846347:C:T	1.42978e-06	-1.23722e-10	-0.175466	4.92006e-06	-1.23722e-10	-0.175717
44847465	chr19:44847465:A:C	8.88277e-07	-1.23722e-10	-0.651455	2.43953e-06	-1.23722e-10	-0.877231
44847498	chr19:44847498:A:G	3.56841e-07	-1.23722e-10	-1.56345	1.33491e-06	-1.23722e-10	-1.48018
44847649	chr19:44847649:C:T	9.60119e-07	-1.23722e-10	-0.573681	4.26491e-06	-1.23722e-10	-0.318616
44847806	chr19:44847806:A:AGAGC	1.38637e-06	-1.23722e-10	-0.206298	2.43869e-06	-1.23722e-10	-0.877576
44848259	chr19:44848259:C:G	3.72906e-07	-1.51941	-6.7639e-10	1.3118e-06	-1.49764	-6.7639e-10
44848489	chr19:44848489:A:G	1.70335e-07	-1.6168	-0.686175	6.08566e-07	-1.59805	-0.667635
44848634	chr19:44848634:A:G	4.45365e-06	-1.04763	2.00837	1.91772e-05	-1.10791	2.2926
44849162	chr19:44849162:G:C	1.79267e-07	-1.61324	-0.638624	6.35068e-07	-1.58656	-0.636501
44849547	chr19:44849547:C:T	1.84733e-07	-1.5937	-0.62813	6.47911e-07	-1.54851	-0.654527
44849612	chr19:44849612:G:A	6.18835e-07	-1.23722e-10	-1.0129	1.75039e-06	-1.23722e-10	-1.2092
44850004	chr19:44850004:C:G	1.779e-07	-1.60822	-0.651299	6.13182e-07	-1.57607	-0.68206
44850617	chr19:44850617:C:A	4.28194e-07	-1.23722e-10	-1.38116	1.77974e-06	-1.23722e-10	-1.19257
44850770	chr19:44850770:G:C	5.54238e-07	-1.23722e-10	-1.12314	1.2518e-06	-1.23722e-10	-1.54446
44850787	chr19:44850787:T:G	8.81471e-08	-1.61771	-1.34402	3.3174e-07	-1.55478	-1.31766
44850864	chr19:44850864:TGGCCTTCAAG:T	4.23304e-07	-1.23722e-10	-1.39265	1.34262e-06	-1.23722e-10	-1.47442
44851039	chr19:44851039:A:G	8.78574e-08	-1.61774	-1.34728	3.28792e-07	-1.56059	-1.32078
44852010	chr19:44852010:T:A	3.78189e-07	-1.23722e-10	-1.50534	1.20758e-06	-1.23722e-10	-1.58042
44852078	chr19:44852078:G:A	5.29731e-07	-1.23722e-10	-1.16837	2.34745e-06	-1.23722e-10	-0.915707
44852253	chr19:44852253:A:G	5.83056e-07	-1.23722e-10	-1.07245	1.68216e-06	-1.23722e-10	-1.24896
44852295	chr19:44852295:A:G	1.68173e-07	-0.802898	-1.51285	5.26682e-07	-0.836361	-1.57383
44852338	chr19:44852338:C:T	1.31696e-07	-1.45526	-1.10498	4.57609e-07	-1.60452	-0.946254
44852884	chr19:44852884:C:T	5.10893e-07	-1.34945	0.14487	2.03116e-06	-1.49392	0.433486
44852953	chr19:44852953:T:A	3.57857e-07	-1.23722e-10	-1.5606	1.19752e-06	-1.23722e-10	-1.58878
44852954	chr19:44852954:T:G	4.4392e-06	-1.23722e-10	0.957491	2.16663e-05	-1.23722e-10	1.30672
44853087	chr19:44853087:C:T	7.13304e-06	-1.23722e-10	1.43175	2.36485e-05	-1.23722e-10	1.39426
44853186	chr19:44853186:G:A	3.96094e-07	-1.23722e-10	-1.45909	1.22198e-06	-1.23722e-10	-1.56856
44853207	chr19:44853207:T:A	6.78665e-07	-1.5836	0.662991	1.38412e-06	-1.61162	0.167651
44853417	chr19:44853417:A:G	1.76967e-07	-0.603587	-1.66119	3.67072e-07	-1.10631	-1.66492
44853629	chr19:44853629:C:T	3.53761e-07	-1.23722e-10	-1.57212	1.38268e-06	-1.23722e-10	-1.44501
44853638	chr19:44853638:G:A	7.67002e-08	-1.4467	-1.65413	2.23391e-07	-1.60204	-1.66583
44853738	chr19:44853738:C:T	6.97236e-07	0.650339	-1.54395	2.17888e-06	0.569456	-1.55968
44854682	chr19:44854682:A:G	5.49202e-07	-1.33674	0.204465	1.81547e-06	-1.34588	0.173184
44854769	chr19:44854769:C:T	4.02439e-07	-1.23722e-10	-1.44319	1.26328e-06	-1.23722e-10	-1.53532
44854770	chr19:44854770:G:A	5.78566e-07	-1.23722e-10	-1.08019	2.04321e-06	-1.23722e-10	-1.05452
44854852	chr19:44854852:G:A	3.41908e-07	-1.23722e-10	-1.6062	1.35615e-06	-1.23722e-10	-1.46439
44855219	chr19:44855219:A:G	7.13475e-07	-1.23722e-10	-0.870591	1.48565e-06	-1.23722e-10	-1.37319
44855243	chr19:44855243:G:A	9.52534e-08	-1.57094	-1.31326	3.41825e-07	-1.6132	-1.2293
44855318	chr19:44855318:G:A	1.0476e-05	1.8161	-6.7639e-10	3.12193e-05	1.672	-6.7639e-10
44855891	chr19:44855891:C:G	7.44114e-08	-1.53858	-1.59255	2.69085e-07	-1.61774	-1.46402
44856120	chr19:44856120:G:T	5.95208e-07	-1.23722e-10	-1.05183	1.35212e-06	-1.23722e-10	-1.46737
44856313	chr19:44856313:A:G	1.45415e-07	-1.52294	-0.938201	5.58295e-07	-1.61719	-0.734716
44856329	chr19:44856329:C:T	1.94303e-07	-1.50338	-0.667944	4.92996e-07	-1.61201	-0.864286
44856410	chr19:44856410:A:G	4.85856e-07	-1.23722e-10	-1.25483	1.43106e-06	-1.23722e-10	-1.41062
44856449	chr19:44856449:G:A	1.59541e-07	-1.53832	-0.830116	4.16144e-07	-1.6174	-1.02836
44856519	chr19:44856519:C:T	8.98656e-06	1.66275	-6.7639e-10	2.67393e-05	1.5171	-6.7639e-10
44856743	chr19:44856743:G:C	3.2312e-07	-1.23722e-10	-1.66272	1.13508e-06	-1.23722e-10	-1.64233
44856847	chr19:44856847:G:A	6.93902e-07	-1.23722e-10	-0.898408	2.41276e-06	-1.23722e-10	-0.888265
44856926	chr19:44856926:C:T	7.82881e-07	-1.23722e-10	-0.777758	2.27226e-06	-1.23722e-10	-0.948263
44857265	chr19:44857265:C:T	4.98187e-07	-1.23722e-10	-1.22976	1.91529e-06	-1.23722e-10	-1.11917
44857316	chr19:44857316:G:A	1.63343e-07	-0.938655	-1.40623	4.54979e-07	-1.02915	-1.52739
44857497	chr19:44857497:G:A	8.84498e-08	-1.59199	-1.36632	2.98331e-07	-1.48262	-1.49597
44857505	chr19:44857505:A:G	7.34988e-08	-1.47808	-1.66539	2.24939e-07	-1.59927	-1.66169
44857526	chr19:44857526:CT:C	8.59837e-08	-1.59973	-1.38686	3.08389e-07	-1.56206	-1.38337
44857967	chr19:44857967:G:A	7.73164e-08	-1.42651	-1.66632	4.80479e-07	-0.835254	-1.66676
44858024	chr19:44858024:A:C	1.09481e-06	-1.23722e-10	-0.442406	4.24619e-06	-1.23722e-10	-0.323017
44858086	chr19:44858086:C:T	1.78974e-06	-1.23722e-10	0.0490892	7.32017e-06	-1.23722e-10	0.221596
44858317	chr19:44858317:G:A	7.27088e-08	-1.60726	-1.54701	2.33986e-07	-1.6101	-1.61144
44858375	chr19:44858375:T:C	8.76988e-08	-1.31647	-1.65036	5.34269e-07	-0.738255	-1.65764
44858385	chr19:44858385:G:A	3.78769e-07	-1.23722e-10	-1.50381	1.38362e-06	-1.23722e-10	-1.44433
44858389	chr19:44858389:A:G	8.62217e-08	-1.33495	-1.64887	3.40484e-07	-1.21568	-1.63075
44858438	chr19:44858438:T:C	1.09387e-06	-1.23722e-10	-0.443258	4.24357e-06	-1.23722e-10	-0.323632
44858568	chr19:44858568:T:C	8.8279e-08	-1.29387	-1.66636	5.51058e-07	-0.700008	-1.66494
44858689	chr19:44858689:C:T	3.91506e-07	-1.23722e-10	-1.47074	1.43649e-06	-1.23722e-10	-1.40683
44858703	chr19:44858703:T:C	9.15965e-08	-1.29267	-1.63067	5.73811e-07	-0.700541	-1.62395
44858776	chr19:44858776:G:A	5.44181e-07	-1.14146	-6.7639e-10	1.35624e-06	-1.46432	-6.7639e-10
44859024	chr19:44859024:C:G	3.59506e-07	-1.23722e-10	-1.55601	1.29908e-06	-1.23722e-10	-1.50738
44859045	chr19:44859045:C:T	3.43958e-07	-1.60022	-6.7639e-10	1.18899e-06	-1.59594	-6.7639e-10
44859129	chr19:44859129:C:G	1.23093e-06	-1.23722e-10	-0.325213	3.71454e-06	-1.23722e-10	-0.456784
44859410	chr19:44859410:G:A	8.52875e-08	-1.32795	-1.66676	5.19266e-07	-0.758579	-1.6658
44859997	chr19:44859997:G:A	9.4653e-08	-1.25311	-1.63741	6.02858e-07	-0.628377	-1.64673
44860042	chr19:44860042:C:T	9.26017e-08	-1.31293	-1.5995	5.52558e-07	-0.726464	-1.63577
44860135	chr19:44860135:C:T	7.60889e-08	-1.6175	-1.49134	2.64178e-07	-1.60746	-1.49271
44860443	chr19:44860443:A:G	1.23741e-07	-1.27332	-1.34923	4.21718e-07	-1.15347	-1.47899
44860534	chr19:44860534:T:G	9.86252e-08	-1.2207	-1.62871	6.50804e-07	-0.570453	-1.62813
44860608	chr19:44860608:A:T	6.37894e-07	-0.982567	-6.7639e-10	1.49007e-06	-1.37022	-6.7639e-10
44861282	chr19:44861282:G:A	1.09568e-06	-1.23722e-10	-0.441609	4.26567e-06	-1.23722e-10	-0.318438
44861366	chr19:44861366:C:T	9.17672e-08	-1.27075	-1.65074	5.90905e-07	-0.65058	-1.64456
44861525	chr19:44861525:A:G	8.94177e-08	-1.29646	-1.65096	5.65955e-07	-0.693448	-1.64483
44861815	chr19:44861815:A:G	8.90699e-08	-1.30075	-1.65057	5.62044e-07	-0.700849	-1.64436
44861852	chr19:44861852:C:G	3.42767e-07	-1.23722e-10	-1.60369	1.12623e-06	-1.23722e-10	-1.65016
44861991	chr19:44861991:T:C	9.2259e-08	-1.32309	-1.59305	5.74872e-07	-0.739285	-1.58336
44862011	chr19:44862011:A:G	3.54958e-07	-1.23722e-10	-1.56874	1.15277e-06	-1.23722e-10	-1.62687
44862050	chr19:44862050:T:C	8.66435e-07	-1.23722e-10	-0.676351	2.30755e-06	-1.23722e-10	-0.932853
44862153	chr19:44862153:C:T	3.39964e-07	-1.6119	-6.7639e-10	1.1634e-06	-1.61769	-6.7639e-10
44862190	chr19:44862190:G:A	1.48563e-06	-0.137146	-6.7639e-10	5.90659e-06	0.00703119	-6.7639e-10
44862219	chr19:44862219:T:C	8.8221e-08	-1.29656	-1.66433	5.58955e-07	-0.688988	-1.66174
44862267	chr19:44862267:TCAC:T	5.95641e-07	-1.23722e-10	-1.0511	2.32335e-06	-1.23722e-10	-0.926027
44862347	chr19:44862347:A:G	9.45032e-08	-1.23922	-1.65288	6.20495e-07	-0.599062	-1.64721
44862415	chr19:44862415:AAAAAAAAAAAAG:A	9.47688e-08	-1.27147	-1.61783	3.819e-07	-1.139	-1.59263
44862560	chr19:44862560:G:A	8.85212e-08	-1.29645	-1.66105	5.58475e-07	-0.694312	-1.65727
44862921	chr19:44862921:G:A	8.17428e-08	-1.37594	-1.66122	4.88293e-07	-0.828306	-1.65757
44863018	chr19:44863018:C:T	9.59518e-08	-1.22659	-1.6503	6.38514e-07	-0.573753	-1.6439
44863088	chr19:44863088:G:A	9.84571e-08	-1.23672	-1.6144	6.5364e-07	-0.588153	-1.60608
44863346	chr19:44863346:G:A	8.76142e-08	-1.30607	-1.66172	5.4702e-07	-0.709444	-1.66286
44863399	chr19:44863399:G:A	9.16083e-08	-1.31479	-1.60843	5.65721e-07	-0.723966	-1.61473
44863522	chr19:44863522:T:C	8.6141e-08	-1.32711	-1.65764	5.29558e-07	-0.745546	-1.6592
44863566	chr19:44863566:T:A	5.52085e-06	-1.23722e-10	1.17555	2.03155e-05	-1.23722e-10	1.24234
44864216	chr19:44864216:A:G	9.43011e-08	-1.27296	-1.62128	4.79922e-07	-0.853103	-1.65007
44864245	chr19:44864245:G:C	6.72779e-08	-1.61	-1.6219	2.21071e-07	-1.61669	-1.66162
44864520	chr19:44864520:C:T	2.6947e-07	-1.46713	-0.377151	5.83219e-07	-1.5583	-0.749932
44864648	chr19:44864648:A:G	7.75648e-07	0.726756	-1.5138	1.95934e-06	0.53842	-1.63485
44864753	chr19:44864753:A:G	6.97422e-08	-1.60734	-1.58859	2.39888e-07	-1.61684	-1.57977
44865063	chr19:44865063:C:T	8.72855e-08	-1.33198	-1.63957	4.33677e-07	-0.942785	-1.66171
44865548	chr19:44865548:C:T	3.89798e-07	-1.23722e-10	-1.47511	1.42896e-06	-1.23722e-10	-1.41209
44865653	chr19:44865653:A:G	9.94811e-07	-1.23722e-10	-0.538186	2.42081e-06	-1.23722e-10	-0.884935
44865946	chr19:44865946:G:A	3.51426e-07	-1.57874	-6.7639e-10	1.16915e-06	-1.61276	-6.7639e-10
44865960	chr19:44865960:G:A	3.86978e-07	-1.23722e-10	-1.48237	1.18484e-06	-1.23722e-10	-1.59943
44866446	chr19:44866446:C:A	3.30523e-07	-1.23722e-10	-1.64006	1.14889e-06	-1.23722e-10	-1.63024
44867078	chr19:44867078:G:A	1.8411e-07	-1.22413	-1.00107	8.45543e-07	-0.784605	-1.15221
44867088	chr19:44867088:G:A	1.17572e-06	-1.23722e-10	-0.371104	4.57842e-06	-1.23722e-10	-0.247684
44867133	chr19:44867133:C:T	3.22065e-07	-1.23722e-10	-1.66598	1.11144e-06	-1.23722e-10	-1.66338
44867138	chr19:44867138:C:G	3.22963e-07	-1.23722e-10	-1.6632	1.1166e-06	-1.23722e-10	-1.65875
44867313	chr19:44867313:A:C	9.7141e-08	-1.28168	-1.58289	6.02644e-07	-0.669208	-1.60626
44867392	chr19:44867392:A:G	1.9743e-07	-1.21007	-0.94528	1.34712e-06	-0.54874	-0.922329
44867416	chr19:44867416:C:A	1.73164e-07	-1.2167	-1.0698	1.18021e-06	-0.558983	-1.04436
44867544	chr19:44867544:A:G	3.2228e-07	-1.23722e-10	-1.66532	1.10769e-06	-1.23722e-10	-1.66676
44867581	chr19:44867581:G:A	6.53536e-08	-1.61317	-1.64775	2.34325e-07	-1.61511	-1.60497
44867597	chr19:44867597:G:A	1.05814e-07	-1.34968	-1.42937	5.98178e-07	-0.775915	-1.50699
44867684	chr19:44867684:C:T	6.90875e-07	-0.902779	-6.7639e-10	2.19462e-06	-0.983029	-6.7639e-10
44867911	chr19:44867911:G:A	4.89504e-07	-1.454	0.206652	1.8146e-06	-1.14094	-0.0322313
44867931	chr19:44867931:C:T	1.44217e-06	-0.166833	-6.7639e-10	5.02523e-06	-0.154566	-6.7639e-10
44868337	chr19:44868337:A:G	2.25688e-07	-1.58249	-0.439097	1.07164e-06	-1.27733	-0.422522
44868526	chr19:44868526:G:A	3.2593e-07	-1.23722e-10	-1.65405	1.10773e-06	-1.23722e-10	-1.66672
44868773	chr19:44868773:C:T	1.2598e-07	-1.5227	-1.08191	4.35107e-07	-1.61729	-0.983914
44868927	chr19:44868927:A:C	1.37365e-07	-1.15352	-1.36457	6.38258e-07	-0.804353	-1.4137
44869097	chr19:44869097:T:G	3.26155e-07	-0.124299	-1.52907	2.0506e-06	0.416357	-1.46726
44869121	chr19:44869121:TCTC:T	3.82847e-07	-1.23722e-10	-1.4931	1.47803e-06	-1.23722e-10	-1.37833
44869269	chr19:44869269:A:G	4.43223e-07	-1.23722e-10	-1.34667	1.71179e-06	-1.23722e-10	-1.2315
44869450	chr19:44869450:G:A	2.40788e-07	-0.74409	-1.21273	1.25135e-06	-0.324127	-1.22069
44869537	chr19:44869537:G:A	2.37091e-07	-1.17711	-0.795183	5.66711e-07	-1.34704	-0.989899
44869702	chr19:44869702:C:T	1.83761e-07	-1.15238	-1.07472	8.4028e-07	-0.796907	-1.14615
44870078	chr19:44870078:C:T	7.5209e-07	-1.23722e-10	-0.817883	2.08906e-06	-1.23722e-10	-1.03232
44870141	chr19:44870141:G:A	3.41152e-07	-1.23722e-10	-1.60841	1.14428e-06	-1.23722e-10	-1.63426
44870210	chr19:44870210:A:C	4.42383e-07	-1.23722e-10	-1.34856	1.53394e-06	-1.23722e-10	-1.3412
44870307	chr19:44870307:C:T	4.84479e-07	-1.23722e-10	-1.25766	1.38921e-06	-1.23722e-10	-1.4403
44870308	chr19:44870308:G:A	1.26706e-07	-1.3207	-1.27817	3.3813e-07	-1.44939	-1.40397
44870482	chr19:44870482:A:G	5.41708e-07	-0.00656802	-1.13944	2.72372e-06	0.249348	-1.01639
44870516	chr19:44870516:T:C	6.70174e-07	-1.23722e-10	-0.9332	1.4402e-06	-1.23722e-10	-1.40426
44871093	chr19:44871093:T:C	5.59318e-07	0.057072	-1.17109	2.81128e-06	0.294399	-1.0298
44872156	chr19:44872156:G:A	3.65528e-07	-1.5394	-6.7639e-10	1.25774e-06	-1.53972	-6.7639e-10
44872265	chr19:44872265:T:C	5.37018e-07	-1.23722e-10	-1.15471	1.73191e-06	-1.23722e-10	-1.21982
44872328	chr19:44872328:A:G	2.2135e-06	0.261591	-6.7639e-10	8.43128e-06	0.362911	-6.7639e-10
44872507	chr19:44872507:G:C	3.40758e-07	-1.23722e-10	-1.60957	1.13491e-06	-1.23722e-10	-1.64248
44872763	chr19:44872763:CT:C	4.71667e-07	-1.28447	-6.7639e-10	1.23171e-06	-1.56063	-6.7639e-10
44872808	chr19:44872808:T:TTTTTATA	1.0528e-06	-1.23722e-10	-0.481527	2.74542e-06	-1.23722e-10	-0.759102
44872816	chr19:44872816:T:TA	8.39858e-07	-1.23722e-10	-0.707505	2.26126e-06	-1.23722e-10	-0.953115
44873060	chr19:44873060:C:G	6.01169e-07	0.35949	-1.40135	1.83037e-06	0.170456	-1.33497
44873284	chr19:44873284:C:T	6.24576e-07	-1.23722e-10	-1.00366	2.48811e-06	-1.23722e-10	-0.857515
44873285	chr19:44873285:G:A	5.04121e-07	-1.23722e-10	-1.21792	1.43262e-06	-1.23722e-10	-1.40953
44873841	chr19:44873841:C:A	2.66958e-07	-0.701727	-1.15192	1.33748e-06	-0.470243	-1.00801
44873997	chr19:44873997:G:A	3.72464e-07	-1.23722e-10	-1.5206	1.32565e-06	-1.23722e-10	-1.48714
44874077	chr19:44874077:G:A	1.06255e-07	-1.37822	-1.39668	3.40338e-07	-1.54424	-1.30262
44874210	chr19:44874210:G:A	8.96841e-08	-1.33826	-1.60619	3.63094e-07	-1.17542	-1.60671
44874887	chr19:44874887:C:T	5.31355e-07	-1.50916	0.343853	1.07609e-06	-1.58868	-0.107016
44875100	chr19:44875100:C:T	5.94854e-07	-1.23722e-10	-1.05242	1.63215e-06	-1.23722e-10	-1.27914
44875462	chr19:44875462:C:T	1.65044e-06	1.34842	-1.38037	4.83336e-06	1.09828	-1.29178
44875803	chr19:44875803:A:C	8.58892e-08	-1.32348	-1.6642	2.47081e-07	-1.50702	-1.66006
44876052	chr19:44876052:T:C	8.21435e-08	-1.42575	-1.60652	3.51332e-07	-1.27548	-1.53959
44876079	chr19:44876079:C:T	9.70936e-08	-1.20611	-1.65895	2.61744e-07	-1.44401	-1.66542
44876309	chr19:44876309:AC:A	8.3201e-08	-1.36965	-1.64983	2.36432e-07	-1.54511	-1.66602
44876381	chr19:44876381:C:T	8.82727e-08	-1.30783	-1.65248	2.45087e-07	-1.50985	-1.66533
44876425	chr19:44876425:A:C	8.81804e-08	-1.30742	-1.65393	2.45257e-07	-1.5094	-1.66508
44876489	chr19:44876489:A:G	2.85161e-07	-0.608511	-1.17918	1.53385e-06	-0.132436	-1.20882
44876534	chr19:44876534:C:T	4.12492e-07	-0.106735	-1.31178	2.18504e-06	0.198849	-1.18625
44876869	chr19:44876869:G:C	9.273e-08	-1.31246	-1.59858	2.47128e-07	-1.51293	-1.65396
44876879	chr19:44876879:C:A	3.23874e-07	-1.23722e-10	-1.66038	1.12117e-06	-1.23722e-10	-1.65467
44877078	chr19:44877078:T:C	3.44308e-07	-1.5992	-6.7639e-10	1.17278e-06	-1.60966	-6.7639e-10
44877288	chr19:44877288:G:T	9.14431e-08	-1.33123	-1.59379	2.73947e-07	-1.5218	-1.54206
44877713	chr19:44877713:G:T	1.12578e-07	-1.07384	-1.64325	6.56486e-07	-0.556404	-1.63349
44878015	chr19:44878015:C:T	3.49812e-07	-1.23722e-10	-1.58334	1.31647e-06	-1.23722e-10	-1.49408
44878035	chr19:44878035:G:T	1.15736e-06	1.1826	-1.56944	3.65854e-06	1.01289	-1.48487
44878041	chr19:44878041:CCA:C	2.82596e-06	-1.23722e-10	0.505866	1.05828e-05	-1.23722e-10	0.590191
44878464	chr19:44878464:T:C	5.72017e-07	-1.23722e-10	-1.09157	2.45641e-06	-1.23722e-10	-0.870338
44878742	chr19:44878742:C:T	1.01481e-06	-1.23722e-10	-0.518277	3.82589e-06	-1.23722e-10	-0.427246
44878777	chr19:44878777:A:G	3.16324e-07	-0.0750741	-1.6089	2.03828e-06	0.503478	-1.56041
44878818	chr19:44878818:C:T	5.131e-07	-1.23722e-10	-1.20027	1.85058e-06	-1.23722e-10	-1.15354
44878835	chr19:44878835:T:A	3.69582e-07	-1.23722e-10	-1.52836	1.33409e-06	-1.23722e-10	-1.48079
44879176	chr19:44879176:T:C	6.93093e-07	-1.23722e-10	-0.899574	1.84286e-06	-1.23722e-10	-1.15772
44879418	chr19:44879418:G:A	3.38325e-07	-1.61673	-6.7639e-10	1.16599e-06	-1.61547	-6.7639e-10
44879460	chr19:44879460:G:A	1.03947e-07	-1.14724	-1.64962	5.75252e-07	-0.658291	-1.66369
44879694	chr19:44879694:C:T	1.20583e-06	-1.23722e-10	-0.345812	2.81104e-06	-1.23722e-10	-0.735484
44879709	chr19:44879709:C:T	6.47128e-08	-1.60804	-1.66274	2.63727e-07	-1.46149	-1.64039
44879727	chr19:44879727:T:G	1.75778e-07	-0.634575	-1.63694	6.09858e-07	-0.645088	-1.61848
44879780	chr19:44879780:A:T	1.73398e-07	-0.648655	-1.6365	6.01565e-07	-0.658932	-1.61833
44879804	chr19:44879804:G:T	6.53484e-08	-1.60231	-1.6587	2.71702e-07	-1.44061	-1.63148
44879822	chr19:44879822:T:C	1.90834e-07	-1.52868	-0.660658	7.44722e-07	-1.5944	-0.469378
44879858	chr19:44879858:A:G	7.15965e-08	-1.57161	-1.59808	2.63468e-07	-1.61155	-1.49131
44880305	chr19:44880305:G:A	3.87189e-07	-1.48183	-6.7639e-10	1.34485e-06	-1.47276	-6.7639e-10
44880326	chr19:44880326:G:A	1.26985e-07	-1.25076	-1.34591	3.50129e-07	-1.50789	-1.3106
44880573	chr19:44880573:C:T	1.21302e-06	1.30545	-1.64532	3.29256e-06	1.03231	-1.60969
44880848	chr19:44880848:C:T	7.57419e-08	-1.60757	-1.50583	3.22577e-07	-1.3675	-1.53295
44880859	chr19:44880859:G:A	8.11691e-08	-1.37744	-1.66676	4.84606e-07	-0.826907	-1.66655
44880919	chr19:44880919:C:T	1.62122e-06	-1.23722e-10	-0.0498024	4.05193e-06	-1.23722e-10	-0.369845
44880922	chr19:44880922:G:A	1.50918e-06	-1.23722e-10	-0.121416	3.81385e-06	-1.23722e-10	-0.430398
44881148	chr19:44881148:T:C	2.46157e-07	-0.893701	-1.04107	8.33389e-07	-0.957326	-0.993966
44881443	chr19:44881443:G:A	3.68461e-07	-1.5314	-6.7639e-10	1.39733e-06	-1.43447	-6.7639e-10
44881845	chr19:44881845:G:A	1.53116e-07	-1.38488	-1.02466	3.87115e-07	-1.55903	-1.15904
44881933	chr19:44881933:G:A	3.57687e-07	-1.23722e-10	-1.56108	1.12151e-06	-1.23722e-10	-1.65436
44882132	chr19:44882132:G:A	5.499e-07	-1.131	-6.7639e-10	1.9182e-06	-1.11765	-6.7639e-10
44882789	chr19:44882789:T:C	4.50498e-07	-1.23722e-10	-1.33038	1.69432e-06	-1.23722e-10	-1.24175
44882972	chr19:44882972:A:G	7.6044e-07	-1.23722e-10	-0.806842	2.94082e-06	-1.23722e-10	-0.690348
44883203	chr19:44883203:A:G	5.30243e-07	-1.1674	-6.7639e-10	1.33299e-06	-1.48161	-6.7639e-10
44883598	chr19:44883598:A:G	3.46449e-07	-1.23722e-10	-1.593	1.27027e-06	-1.23722e-10	-1.52981
44883777	chr19:44883777:A:C	2.1627e-07	-1.11044	-0.953768	6.60858e-07	-1.12018	-1.06308
44883800	chr19:44883800:A:G	2.30298e-07	-1.10995	-0.891413	7.0065e-07	-1.11935	-1.00543
44884339	chr19:44884339:G:A	6.69524e-06	1.93032	-0.56191	1.17904e-05	1.51809	-0.819845
44884873	chr19:44884873:G:A	6.97001e-06	1.70043	-0.2918	1.29906e-05	1.3063	-0.511105
44884984	chr19:44884984:T:G	4.40316e-07	-1.44709	0.0938419	1.2401e-06	-1.45263	-0.101217
44885243	chr19:44885243:A:G	3.68895e-07	-0.582961	-0.947265	9.70927e-07	-0.748601	-1.04994
44885312	chr19:44885312:T:C	3.2982e-07	-1.23722e-10	-1.64219	1.11174e-06	-1.23722e-10	-1.66311
44885313	chr19:44885313:T:C	1.93859e-07	-1.00519	-1.16842	5.3273e-07	-1.13381	-1.26497
44885317	chr19:44885317:T:C	3.69325e-07	-1.52906	-6.7639e-10	1.26542e-06	-1.53363	-6.7639e-10
44885622	chr19:44885622:C:CT	3.79284e-07	-1.23722e-10	-1.50245	1.40433e-06	-1.23722e-10	-1.42948
44885917	chr19:44885917:T:A	4.00776e-07	-1.44399	-0.00334104	1.10604e-06	-1.44978	-0.218475
44885967	chr19:44885967:G:A	4.99621e-07	-0.385382	-0.841507	1.10294e-06	-0.816112	-0.854946
44886124	chr19:44886124:C:T	3.47057e-07	-1.23722e-10	-1.59125	1.23793e-06	-1.23722e-10	-1.55559
44886787	chr19:44886787:TC:T	1.2593e-06	-1.23722e-10	-0.302431	3.789e-06	-1.23722e-10	-0.436935
44887076	chr19:44887076:A:G	2.90915e-07	-0.847777	-0.919929	6.91499e-07	-0.996674	-1.14126
44887313	chr19:44887313:C:T	4.50167e-07	-1.23722e-10	-1.33112	1.40489e-06	-1.23722e-10	-1.42908
44888197	chr19:44888197:C:T	3.47548e-07	-1.23722e-10	-1.58983	1.14017e-06	-1.23722e-10	-1.63786
44888248	chr19:44888248:G:A	4.17088e-07	-1.40744	-6.7639e-10	1.19352e-06	-1.59213	-6.7639e-10
44888397	chr19:44888397:G:A	3.71169e-07	-1.23722e-10	-1.52408	1.36365e-06	-1.23722e-10	-1.45888
44888494	chr19:44888494:C:A	7.55863e-07	-1.23722e-10	-0.812879	1.58421e-06	-1.23722e-10	-1.30895
44888836	chr19:44888836:C:G	4.81545e-07	-1.23722e-10	-1.26374	1.86389e-06	-1.23722e-10	-1.14637
44888956	chr19:44888956:C:G	3.8842e-07	-1.23722e-10	-1.47865	1.23167e-06	-1.23722e-10	-1.56066
44888997	chr19:44888997:C:T	1.95807e-06	0.828883	-0.689907	4.43206e-06	0.486591	-0.766764
44889165	chr19:44889165:T:C	3.47702e-07	-1.23722e-10	-1.58939	1.17307e-06	-1.23722e-10	-1.60941
44889990	chr19:44889990:T:A	3.81381e-07	-1.23722e-10	-1.49694	1.40588e-06	-1.23722e-10	-1.42838
44890485	chr19:44890485:G:A	3.52563e-07	-1.23722e-10	-1.57551	1.15885e-06	-1.23722e-10	-1.62161
44890954	chr19:44890954:C:T	1.32525e-07	-1.40273	-1.15124	6.1582e-07	-1.11721	-1.13663
44890987	chr19:44890987:C:T	3.72365e-07	-1.52086	-6.7639e-10	1.23518e-06	-1.55782	-6.7639e-10
44891562	chr19:44891562:T:G	3.77216e-07	-1.50792	-6.7639e-10	1.24796e-06	-1.54753	-6.7639e-10
44891712	chr19:44891712:T:G	3.76237e-07	-0.858276	-0.652243	9.265e-07	-1.0032	-0.842176
44891936	chr19:44891936:A:C	4.10797e-07	-1.42264	-6.7639e-10	1.18949e-06	-1.59551	-6.7639e-10
44892362	chr19:44892362:A:G	3.52337e-07	-0.0248703	-1.55128	8.93688e-07	-0.305913	-1.57552
44892559	chr19:44892559:G:A	1.89727e-07	-1.22172	-0.973439	6.55708e-07	-1.18697	-1.0041
44892587	chr19:44892587:G:A	1.30978e-05	3.15448	-1.11502	3.39797e-05	3.00161	-1.24489
44892887	chr19:44892887:C:T	3.43037e-07	0.0622551	-1.66516	8.83648e-07	-0.225972	-1.66676
44892962	chr19:44892962:C:T	2.75353e-07	-1.01226	-0.810427	6.79069e-07	-1.15354	-1.00253
44892983	chr19:44892983:C:T	4.21992e-07	-1.23722e-10	-1.39575	1.47487e-06	-1.23722e-10	-1.38047
44893642	chr19:44893642:T:C	7.86142e-08	-1.43129	-1.6449	3.14875e-07	-1.37363	-1.55099
44893716	chr19:44893716:G:A	2.09142e-07	-1.19398	-0.90375	7.30999e-07	-1.18891	-0.893467
44893972	chr19:44893972:G:A	1.00642e-06	1.01948	-1.54606	1.49298e-06	0.238091	-1.60635
44894050	chr19:44894050:C:T	1.89005e-07	-1.38026	-0.818708	6.41801e-07	-1.37879	-0.833721
44894086	chr19:44894086:G:T	3.42521e-07	-1.23722e-10	-1.60441	1.23285e-06	-1.23722e-10	-1.55971
44894346	chr19:44894346:C:G	3.29369e-07	-1.23722e-10	-1.64356	1.10987e-06	-1.23722e-10	-1.6648
44894411	chr19:44894411:G:A	4.61485e-07	-1.23722e-10	-1.30629	1.58599e-06	-1.23722e-10	-1.30783
44894667	chr19:44894667:A:G	6.84617e-07	-1.23722e-10	-0.911878	2.17621e-06	-1.23722e-10	-0.991452
44894708	chr19:44894708:G:A	3.87963e-07	-1.23722e-10	-1.47983	1.30652e-06	-1.23722e-10	-1.50167
44894757	chr19:44894757:T:C	2.02438e-06	-1.23722e-10	0.172278	8.07553e-06	-1.23722e-10	0.319801
44894944	chr19:44894944:C:T	3.21921e-07	-1.23722e-10	-1.66643	1.11604e-06	-1.23722e-10	-1.65925
44895007	chr19:44895007:C:T	6.95269e-08	-1.53537	-1.66365	2.52283e-07	-1.48949	-1.65675
44895062	chr19:44895062:G:A	3.27621e-07	-1.23722e-10	-1.64888	1.10943e-06	-1.23722e-10	-1.66519
44895103	chr19:44895103:C:T	4.67285e-07	-1.23722e-10	-1.2938	1.45491e-06	-1.23722e-10	-1.39409
44895200	chr19:44895200:G:A	3.3637e-07	-1.23722e-10	-1.62253	1.13092e-06	-1.23722e-10	-1.64601
44895205	chr19:44895205:A:AAGTG	3.21874e-07	-1.23722e-10	-1.66658	1.11087e-06	-1.23722e-10	-1.66389
44895208	chr19:44895208:C:G	3.21862e-07	-1.23722e-10	-1.66661	1.11103e-06	-1.23722e-10	-1.66375
44895376	chr19:44895376:G:C	1.03978e-07	-1.44852	-1.34804	3.06677e-07	-1.51719	-1.43381
44895459	chr19:44895459:A:C	6.69998e-08	-1.5704	-1.66565	2.44372e-07	-1.52857	-1.64953
44895528	chr19:44895528:C:T	2.07128e-07	-1.28563	-0.821777	7.12836e-07	-1.28385	-0.823697
44895560	chr19:44895560:C:T	1.36625e-06	-0.518464	0.297551	3.4553e-06	-0.359029	-0.170098
44896199	chr19:44896199:C:T	3.20245e-06	0.630933	-6.7639e-10	9.53265e-06	0.485685	-6.7639e-10
44896213	chr19:44896213:TC:T	3.68863e-07	-1.53031	-6.7639e-10	1.16332e-06	-1.61776	-6.7639e-10
44897468	chr19:44897468:C:T	2.03864e-07	-1.28598	-0.837302	7.00259e-07	-1.28414	-0.841207
44897490	chr19:44897490:T:A	2.0043e-06	1.61799	-1.45568	2.64554e-06	0.7578	-1.55396
44897614	chr19:44897614:G:A	3.69694e-07	-1.52806	-6.7639e-10	1.16332e-06	-1.61776	-6.7639e-10
44897902	chr19:44897902:C:T	7.09167e-07	-1.23722e-10	-0.876647	2.98856e-06	-1.23722e-10	-0.674246
44898322	chr19:44898322:T:C	3.4372e-07	-1.23722e-10	-1.60091	1.20844e-06	-1.23722e-10	-1.57971
44898409	chr19:44898409:A:G	6.06186e-07	-0.849842	-0.183709	1.64106e-06	-0.712967	-0.56073
44898661	chr19:44898661:C:T	8.29652e-07	-1.23722e-10	-0.719732	3.01232e-06	-1.23722e-10	-0.666328
44899259	chr19:44899259:G:A	5.83918e-07	-1.23722e-10	-1.07098	2.28665e-06	-1.23722e-10	-0.941948
44899289	chr19:44899289:A:G	3.23679e-07	-1.23722e-10	-1.66099	1.10815e-06	-1.23722e-10	-1.66635
44899461	chr19:44899461:G:C	4.80647e-07	-1.26561	-6.7639e-10	1.66186e-06	-1.2611	-6.7639e-10
44899935	chr19:44899935:G:A	3.70907e-07	-1.23722e-10	-1.52479	1.29011e-06	-1.23722e-10	-1.51431
44899959	chr19:44899959:C:T	1.52107e-07	-1.53877	-0.877382	5.15977e-07	-1.53485	-0.895885
44900155	chr19:44900155:C:T	7.52644e-08	-1.57692	-1.54281	2.95095e-07	-1.54249	-1.447
44900201	chr19:44900201:C:T	3.91525e-07	-1.47069	-6.7639e-10	1.16478e-06	-1.61651	-6.7639e-10
44900254	chr19:44900254:G:A	5.84534e-07	-1.23722e-10	-1.06992	1.69535e-06	-1.23722e-10	-1.24115
44900601	chr19:44900601:A:G	7.43059e-08	-1.57189	-1.56066	2.90026e-07	-1.53587	-1.47095
44900667	chr19:44900667:C:T	4.66607e-07	-1.29525	-6.7639e-10	1.61204e-06	-1.29154	-6.7639e-10
44900743	chr19:44900743:C:T	4.99848e-07	-1.23722e-10	-1.22643	1.75122e-06	-1.23722e-10	-1.20873
44901175	chr19:44901175:G:A	1.26801e-06	-0.295538	-6.7639e-10	4.30477e-06	-0.309314	-6.7639e-10
44901434	chr19:44901434:A:G	9.78446e-08	-1.32376	-1.5336	3.82932e-07	-1.27034	-1.4586
44901548	chr19:44901548:AACACGGTGAAACTCCGTCTCTACT:A	2.06914e-07	-1.58881	-0.519624	6.17906e-07	-1.5859	-0.664556
44901600	chr19:44901600:T:C	2.00189e-07	-1.58491	-0.556566	5.99381e-07	-1.5818	-0.6991
44901715	chr19:44901715:T:C	7.35461e-08	-1.56842	-1.5744	2.86319e-07	-1.53124	-1.48845
44901805	chr19:44901805:A:G	6.58933e-08	-1.59093	-1.66177	2.41458e-07	-1.56206	-1.62804
44901924	chr19:44901924:T:C	3.27834e-07	-1.23722e-10	-1.64823	1.11179e-06	-1.23722e-10	-1.66307
44902242	chr19:44902242:G:A	1.17902e-06	-0.368304	-6.7639e-10	4.74498e-06	-0.211951	-6.7639e-10
44902295	chr19:44902295:C:T	3.34655e-07	-1.23722e-10	-1.62764	1.14356e-06	-1.23722e-10	-1.63489
44902377	chr19:44902377:G:C	4.16828e-07	-1.40806	-6.7639e-10	1.79089e-06	-1.18633	-6.7639e-10
44902437	chr19:44902437:AC:A	3.35035e-07	-1.23722e-10	-1.6265	1.14455e-06	-1.23722e-10	-1.63403
44902674	chr19:44902674:G:A	3.43784e-07	-1.23722e-10	-1.60073	1.20008e-06	-1.23722e-10	-1.58665
44903416	chr19:44903416:G:A	9.54059e-08	-1.61351	-1.26909	3.54798e-07	-1.61639	-1.18886
44903541	chr19:44903541:G:C	3.88882e-07	-1.23722e-10	-1.47746	1.18059e-06	-1.23722e-10	-1.60302
44903874	chr19:44903874:A:G	5.52966e-07	-1.23722e-10	-1.12544	1.93054e-06	-1.23722e-10	-1.11124
44903969	chr19:44903969:C:A	5.8031e-06	-1.23722e-10	1.22541	1.14375e-05	-1.23722e-10	0.667862
44903986	chr19:44903986:A:G	4.40263e-07	-1.23722e-10	-1.35337	1.33701e-06	-1.23722e-10	-1.4786
44904069	chr19:44904069:G:A	3.32448e-07	-1.23722e-10	-1.63425	1.12e-06	-1.23722e-10	-1.65571
44904152	chr19:44904152:C:T	3.25363e-07	-1.23722e-10	-1.6558	1.1087e-06	-1.23722e-10	-1.66585
44904180	chr19:44904180:G:T	3.30005e-07	-1.23722e-10	-1.64163	1.11387e-06	-1.23722e-10	-1.6612
44904820	chr19:44904820:C:T	3.52822e-07	-1.23722e-10	-1.57477	1.22594e-06	-1.23722e-10	-1.56533
44905307	chr19:44905307:A:T	1.97736e-07	-1.10433	-1.04947	6.10518e-07	-1.18969	-1.0728
44905371	chr19:44905371:T:C	1.44087e-07	-0.916489	-1.55383	3.61571e-07	-1.15692	-1.62941
44905579	chr19:44905579:T:G	6.41264e-08	-1.61632	-1.66356	2.36049e-07	-1.59475	-1.618
44905910	chr19:44905910:C:G	1.05009e-07	-1.21465	-1.57204	4.131e-07	-1.14428	-1.50883
44905978	chr19:44905978:G:A	3.8852e-07	-1.23722e-10	-1.47839	1.21635e-06	-1.23722e-10	-1.57318
44906026	chr19:44906026:C:A	3.51202e-07	-1.23722e-10	-1.57938	1.11624e-06	-1.23722e-10	-1.65907
44906745	chr19:44906745:G:A	8.44801e-07	0.185295	-0.886932	1.28588e-06	-0.360928	-1.15667
44907016	chr19:44907016:G:A	3.68268e-06	-1.23722e-10	0.770657	1.49307e-05	-1.23722e-10	0.934384
44907291	chr19:44907291:A:G	3.57147e-06	-1.23722e-10	0.739995	1.41417e-05	-1.23722e-10	0.880089
44908684	chr19:44908684:T:C	2.91002e-07	-0.102866	-1.66454	6.4408e-07	-0.542373	-1.6666
44908783	chr19:44908783:C:T	3.16539e-06	-1.23722e-10	0.619294	1.29631e-05	-1.23722e-10	0.793071
44909698	chr19:44909698:A:C	1.35824e-07	-1.57476	-0.954614	4.72955e-07	-1.5704	-0.947396
44910109	chr19:44910109:T:C	8.08544e-08	-1.58401	-1.46407	3.23586e-07	-1.44704	-1.45029
44910319	chr19:44910319:C:T	8.86934e-08	-1.61509	-1.34046	2.78814e-07	-1.60658	-1.43967
44910852	chr19:44910852:T:C	5.09377e-07	-1.23722e-10	-1.20755	1.40588e-06	-1.23722e-10	-1.42837
44910882	chr19:44910882:T:TTTG	1.20072e-06	-1.23722e-10	-0.350058	3.89233e-06	-1.23722e-10	-0.41003
44910884	chr19:44910884:C:T	1.08241e-06	-1.23722e-10	-0.453797	3.54465e-06	-1.23722e-10	-0.503597
44911135	chr19:44911135:G:T	9.52612e-07	-0.58153	-6.7639e-10	3.77642e-06	-0.440262	-6.7639e-10
44911142	chr19:44911142:C:A	8.68807e-07	0.155543	-0.829161	1.60878e-06	-0.266278	-1.02729
44911194	chr19:44911194:T:C	9.22859e-08	-1.2704	-1.64544	4.10657e-07	-1.0648	-1.59423
44911630	chr19:44911630:A:G	3.34564e-07	-1.23722e-10	-1.62791	1.135e-06	-1.23722e-10	-1.64241
44912028	chr19:44912028:T:G	3.38151e-07	-1.61725	-6.7639e-10	1.18875e-06	-1.59613	-6.7639e-10
44912383	chr19:44912383:G:A	4.72865e-07	0.154521	-1.43645	1.04575e-06	-0.245667	-1.47864
44912693	chr19:44912693:C:T	3.32062e-07	-1.23722e-10	-1.63542	1.1401e-06	-1.23722e-10	-1.63792
44912842	chr19:44912842:G:A	3.81395e-07	-1.4969	-6.7639e-10	1.44326e-06	-1.40213	-6.7639e-10
44912921	chr19:44912921:G:T	9.02513e-08	-1.61767	-1.32047	2.78266e-07	-1.61443	-1.43378
44913221	chr19:44913221:A:G	9.08574e-08	-1.31781	-1.61364	4.05625e-07	-1.12947	-1.5419
44913421	chr19:44913421:A:G	1.71981e-06	-1.23722e-10	0.00922875	5.51792e-06	-1.23722e-10	-0.0610372
44913436	chr19:44913436:G:A	1.61464e-06	-1.23722e-10	-0.0538694	5.18711e-06	-1.23722e-10	-0.122861
44913484	chr19:44913484:C:T	1.14883e-07	-1.61087	-1.08595	3.17375e-07	-1.61647	-1.30024
44913943	chr19:44913943:G:A	3.56126e-07	-1.56545	-6.7639e-10	1.27604e-06	-1.52528	-6.7639e-10
44914318	chr19:44914318:A:T	6.47897e-07	-0.967007	-6.7639e-10	2.3005e-06	-0.93591	-6.7639e-10
44914487	chr19:44914487:G:A	4.16535e-07	-1.40877	-6.7639e-10	1.17496e-06	-1.6078	-6.7639e-10
44914829	chr19:44914829:G:A	4.38242e-07	-1.23722e-10	-1.35797	1.52447e-06	-1.23722e-10	-1.34739
44914939	chr19:44914939:C:G	3.47908e-07	-1.5888	-6.7639e-10	1.19152e-06	-1.59381	-6.7639e-10
44915189	chr19:44915189:C:T	3.49514e-07	-1.23722e-10	-1.58419	1.11466e-06	-1.23722e-10	-1.66049
44915305	chr19:44915305:C:T	3.22374e-07	-1.23722e-10	-1.66503	1.12958e-06	-1.23722e-10	-1.6472
44915347	chr19:44915347:G:A	7.38606e-07	-1.23722e-10	-0.835973	1.81438e-06	-1.23722e-10	-1.17329
44915533	chr19:44915533:T:C	3.35033e-07	-1.56844	-0.0580674	7.66658e-07	-1.57227	-0.462484
44915704	chr19:44915704:T:C	3.23272e-07	-1.23722e-10	-1.66224	1.14833e-06	-1.23722e-10	-1.63073
44917086	chr19:44917086:G:A	3.27885e-07	-1.23722e-10	-1.64807	1.15253e-06	-1.23722e-10	-1.62708
44917843	chr19:44917843:G:A	2.71676e-07	-1.05114	-0.784991	6.20468e-07	-1.18237	-1.06395
44917906	chr19:44917906:G:A	3.97771e-07	-1.23722e-10	-1.45486	1.34847e-06	-1.23722e-10	-1.47007
44917947	chr19:44917947:C:T	1.21199e-07	-1.55925	-1.08406	4.13746e-07	-1.55289	-1.09865
44918628	chr19:44918628:C:T	4.00297e-07	-1.23722e-10	-1.44853	1.35647e-06	-1.23722e-10	-1.46415
44918633	chr19:44918633:TC:T	1.45251e-06	-1.23722e-10	-0.159693	4.18487e-06	-1.23722e-10	-0.337563
44918715	chr19:44918715:AG:A	2.72614e-07	-1.60568	-0.227	7.13815e-07	-1.61758	-0.488589
44919304	chr19:44919304:T:G	3.3888e-07	-1.61509	-6.7639e-10	1.19811e-06	-1.58829	-6.7639e-10
44919380	chr19:44919380:G:C	3.89131e-07	-1.23722e-10	-1.47682	1.31387e-06	-1.23722e-10	-1.49606
44919589	chr19:44919589:G:A	1.08358e-06	0.353827	-0.806537	2.32627e-06	0.0439201	-0.968693
44919689	chr19:44919689:A:G	7.29773e-07	0.109397	-0.957402	1.60704e-06	-0.180371	-1.11427
44920379	chr19:44920379:G:A	1.01707e-07	-1.6114	-1.20724	3.01481e-07	-1.61649	-1.3516
44920677	chr19:44920677:G:A	4.34748e-07	-1.23722e-10	-1.36597	1.49033e-06	-1.23722e-10	-1.37004
44921360	chr19:44921360:T:G	4.79001e-07	-1.26904	-6.7639e-10	1.73111e-06	-1.22028	-6.7639e-10
44921809	chr19:44921809:G:A	1.53994e-07	-1.2904	-1.11343	5.3176e-07	-1.28182	-1.11879
44921914	chr19:44921914:G:A	9.40124e-07	-1.23722e-10	-0.594726	2.56542e-06	-1.23722e-10	-0.826917
44922203	chr19:44922203:A:G	7.61772e-08	-1.44354	-1.66414	3.33697e-07	-1.23949	-1.62707
44922241	chr19:44922241:G:A	3.72155e-07	-1.23722e-10	-1.52143	1.2602e-06	-1.23722e-10	-1.53777
44922848	chr19:44922848:C:T	7.80865e-08	-1.57272	-1.5102	2.85347e-07	-1.5709	-1.45219
44923380	chr19:44923380:A:C	7.80088e-08	-1.60825	-1.47567	2.87654e-07	-1.606	-1.40904
44923535	chr19:44923535:G:A	6.43952e-07	0.525886	-1.499	1.00392e-06	-0.184199	-1.58092
44923556	chr19:44923556:C:T	5.30892e-07	-1.23722e-10	-1.16618	1.73235e-06	-1.23722e-10	-1.21956
44924391	chr19:44924391:C:G	3.52708e-07	-1.5751	-6.7639e-10	1.25158e-06	-1.54463	-6.7639e-10
44924977	chr19:44924977:G:A	3.96475e-07	0.0490639	-1.50719	1.01462e-06	-0.295766	-1.45876
44925202	chr19:44925202:C:T	1.67725e-07	-1.60456	-0.713848	4.76453e-07	-1.56366	-0.946761
44927160	chr19:44927160:T:C	7.10414e-08	-1.56431	-1.61316	2.62672e-07	-1.56727	-1.53862
44928009	chr19:44928009:T:A	4.31018e-07	-1.23722e-10	-1.37459	1.74707e-06	-1.23722e-10	-1.2111
44928196	chr19:44928196:G:A	7.4453e-08	-1.50343	-1.62714	2.75294e-07	-1.52914	-1.52981
44928285	chr19:44928285:G:A	4.40778e-07	-1.23722e-10	-1.3522	1.4599e-06	-1.23722e-10	-1.39067
44928379	chr19:44928379:A:G	8.55201e-08	-1.56156	-1.43043	3.897e-07	-1.54448	-1.16694
44928401	chr19:44928401:A:G	3.87359e-07	-1.18521	-0.296177	3.02652e-06	-0.825604	0.163981
44928538	chr19:44928538:G:A	4.01793e-07	-1.23722e-10	-1.4448	1.60076e-06	-1.23722e-10	-1.29856
44928640	chr19:44928640:G:A	8.04121e-08	-1.56211	-1.49146	3.55265e-07	-1.54607	-1.25786
44928832	chr19:44928832:T:C	7.78776e-08	-1.5809	-1.50471	3.39233e-07	-1.56544	-1.28466
44928970	chr19:44928970:GATT:G	1.0487e-06	-0.485432	-6.7639e-10	3.74945e-06	-0.447429	-6.7639e-10
44929263	chr19:44929263:G:T	7.15456e-07	-1.23722e-10	-0.867818	2.29211e-06	-1.23722e-10	-0.939565
44929388	chr19:44929388:C:T	3.37976e-07	-1.61776	-6.7639e-10	1.18708e-06	-1.59754	-6.7639e-10
44929745	chr19:44929745:C:T	3.89508e-07	-1.23722e-10	-1.47585	1.4071e-06	-1.23722e-10	-1.4275
44930635	chr19:44930635:C:T	6.80555e-07	-1.23722e-10	-0.917829	2.20293e-06	-1.23722e-10	-0.979249
44931109	chr19:44931109:A:T	3.96644e-07	-1.23722e-10	-1.4577	1.57767e-06	-1.23722e-10	-1.31309
44931405	chr19:44931405:C:T	3.32021e-07	-1.23722e-10	-1.63554	1.12062e-06	-1.23722e-10	-1.65516
44931624	chr19:44931624:C:T	4.89982e-07	-1.23722e-10	-1.24637	1.52743e-06	-1.23722e-10	-1.34545
44932201	chr19:44932201:A:C	3.98435e-07	-1.23722e-10	-1.45319	1.4647e-06	-1.23722e-10	-1.38739
44932209	chr19:44932209:C:CT	8.22915e-08	-1.53716	-1.49331	3.29362e-07	-1.55915	-1.32049
44932268	chr19:44932268:T:G	3.43317e-07	-1.60208	-6.7639e-10	1.16352e-06	-1.61759	-6.7639e-10
44932404	chr19:44932404:C:T	3.2304e-07	-1.23722e-10	-1.66296	1.11174e-06	-1.23722e-10	-1.66311
44932519	chr19:44932519:T:A	4.4939e-07	-1.23722e-10	-1.33285	1.44296e-06	-1.23722e-10	-1.40234
44932556	chr19:44932556:G:A	3.85293e-07	-1.23722e-10	-1.48674	1.36937e-06	-1.23722e-10	-1.45469
44932959	chr19:44932959:A:G	2.31137e-07	-0.996024	-1.0017	1.39132e-06	-0.5358	-0.902983
44932987	chr19:44932987:T:C	2.51814e-07	-0.986748	-0.925302	1.53378e-06	-0.525163	-0.816142
44932990	chr19:44932990:T:C	2.4588e-07	-0.998413	-0.937484	1.49067e-06	-0.540618	-0.829194
44933142	chr19:44933142:G:A	4.08979e-07	-1.23722e-10	-1.42707	1.48911e-06	-1.23722e-10	-1.37086
44933158	chr19:44933158:A:C	3.94144e-07	-1.23722e-10	-1.46402	1.40437e-06	-1.23722e-10	-1.42945
44933400	chr19:44933400:G:A	7.86851e-08	-1.59845	-1.47683	3.20895e-07	-1.60716	-1.29852
44933560	chr19:44933560:G:A	6.35012e-07	-1.23722e-10	-0.987095	2.13498e-06	-1.23722e-10	-1.01058
44935386	chr19:44935386:A:G	8.25361e-08	-1.36109	-1.66641	4.19902e-07	-0.970901	-1.66587
44936004	chr19:44936004:G:A	3.35745e-07	-1.23722e-10	-1.62439	1.16584e-06	-1.23722e-10	-1.61559
44936349	chr19:44936349:T:TC	3.33097e-07	-1.23722e-10	-1.6323	1.11667e-06	-1.23722e-10	-1.65869
44936690	chr19:44936690:C:T	4.40443e-06	-1.23722e-10	0.949628	1.31962e-05	-1.23722e-10	0.810888
44937013	chr19:44937013:C:T	3.33052e-07	-1.23722e-10	-1.63244	1.11488e-06	-1.23722e-10	-1.66029
44937017	chr19:44937017:C:T	5.67684e-07	-1.23722e-10	-1.09917	1.95253e-06	-1.23722e-10	-1.09991
44937272	chr19:44937272:G:A	1.33667e-07	-0.879581	-1.66581	4.86367e-07	-0.82362	-1.66621
44937504	chr19:44937504:A:T	6.77067e-08	-1.56622	-1.65933	2.85258e-07	-1.36108	-1.66232
44938331	chr19:44938331:A:G	4.13981e-07	-1.23722e-10	-1.41492	1.38365e-06	-1.23722e-10	-1.44431
44938353	chr19:44938353:A:C	1.20186e-07	-1.03163	-1.62007	4.35332e-07	-0.977267	-1.62342
44938770	chr19:44938770:G:A	1.17203e-06	-1.23722e-10	-0.374249	4.55355e-06	-1.23722e-10	-0.25313
44938870	chr19:44938870:T:C	3.66396e-07	-1.23722e-10	-1.53702	1.16263e-06	-1.23722e-10	-1.61835
44939271	chr19:44939271:C:G	6.82205e-08	-1.56468	-1.65332	2.88195e-07	-1.35569	-1.65746
44940247	chr19:44940247:A:G	1.08182e-07	-1.16582	-1.5911	3.88974e-07	-1.12608	-1.5872
44940390	chr19:44940390:T:C	1.28447e-07	-1.23839	-1.34683	4.61928e-07	-1.20356	-1.33783
44940442	chr19:44940442:T:C	3.6699e-07	-1.5354	-6.7639e-10	1.25571e-06	-1.54133	-6.7639e-10
44940472	chr19:44940472:C:T	5.53283e-07	-1.23722e-10	-1.12487	2.06107e-06	-1.23722e-10	-1.04581
44940667	chr19:44940667:T:C	3.27928e-07	-1.23722e-10	-1.64794	1.10887e-06	-1.23722e-10	-1.6657
44940825	chr19:44940825:G:A	4.72424e-07	-1.28286	-6.7639e-10	1.5798e-06	-1.31174	-6.7639e-10
44940869	chr19:44940869:C:T	3.57601e-07	-1.56132	-6.7639e-10	1.22478e-06	-1.56628	-6.7639e-10
44941009	chr19:44941009:A:C	6.06836e-07	-1.23722e-10	-1.03248	2.33193e-06	-1.23722e-10	-0.922341
44941109	chr19:44941109:C:T	3.21944e-07	-1.23722e-10	-1.66636	1.10888e-06	-1.23722e-10	-1.66568
44941370	chr19:44941370:TCTC:T	1.18574e-07	-1.1462	-1.519	4.15388e-07	-1.1065	-1.54108
44941389	chr19:44941389:G:A	1.24764e-07	-1.03069	-1.58362	4.4249e-07	-0.985659	-1.59872
44941485	chr19:44941485:A:G	8.21671e-08	-1.61769	-1.4143	3.20337e-07	-1.53527	-1.37215
44942249	chr19:44942249:A:G	5.21741e-07	-1.18357	-6.7639e-10	1.6576e-06	-1.26366	-6.7639e-10
44942260	chr19:44942260:G:A	3.12535e-06	0.606562	-6.7639e-10	1.0926e-05	0.622105	-6.7639e-10
44942473	chr19:44942473:G:A	3.07303e-06	-1.23722e-10	0.589681	9.89759e-06	-1.23722e-10	0.523253
44942779	chr19:44942779:TCTCA:T	7.20142e-07	-1.23722e-10	-0.86129	2.47202e-06	-1.23722e-10	-0.864004
44942822	chr19:44942822:G:A	7.20733e-07	-1.23722e-10	-0.86047	2.47507e-06	-1.23722e-10	-0.86277
44943146	chr19:44943146:A:C	3.34321e-07	-1.23722e-10	-1.62864	1.1219e-06	-1.23722e-10	-1.65401
44943840	chr19:44943840:C:T	3.54854e-07	-1.23722e-10	-1.56903	1.28831e-06	-1.23722e-10	-1.5157
44943904	chr19:44943904:T:C	1.62304e-07	-1.57557	-0.775699	6.704e-07	-1.38702	-0.781895
44944048	chr19:44944048:G:T	3.49745e-07	-1.23722e-10	-1.58353	1.26446e-06	-1.23722e-10	-1.53439
44944252	chr19:44944252:A:G	3.99286e-07	-1.23722e-10	-1.45106	1.47261e-06	-1.23722e-10	-1.382
44944644	chr19:44944644:G:A	3.34368e-07	-1.23722e-10	-1.62849	1.1173e-06	-1.23722e-10	-1.65812
44944779	chr19:44944779:T:C	1.02779e-07	-1.40053	-1.40763	5.18253e-07	-1.05026	-1.37607
44944783	chr19:44944783:C:T	3.22331e-07	-1.23722e-10	-1.66516	1.1175e-06	-1.23722e-10	-1.65795
44944873	chr19:44944873:C:T	4.4599e-07	-1.23722e-10	-1.34044	1.65405e-06	-1.23722e-10	-1.26581
44945073	chr19:44945073:G:A	8.08282e-07	-1.23722e-10	-0.745828	2.57725e-06	-1.23722e-10	-0.822315
44945435	chr19:44945435:G:A	3.22147e-07	-1.23722e-10	-1.66573	1.1132e-06	-1.23722e-10	-1.6618
44945772	chr19:44945772:G:A	5.01667e-07	-1.23722e-10	-1.2228	1.58572e-06	-1.23722e-10	-1.308
44945814	chr19:44945814:C:T	7.79037e-07	-1.23722e-10	-0.78268	2.36495e-06	-1.23722e-10	-0.908283
44946027	chr19:44946027:T:G	2.08347e-07	-1.60062	-0.500913	1.00042e-06	-1.45876	-0.309849
44946125	chr19:44946125:G:A	3.48198e-07	-1.23722e-10	-1.58797	1.50113e-06	-1.23722e-10	-1.36282
44946436	chr19:44946436:C:T	5.19431e-07	-1.188	-6.7639e-10	1.64686e-06	-1.27017	-6.7639e-10
44946675	chr19:44946675:G:A	1.63466e-06	-1.23722e-10	-0.0415456	5.38401e-06	-1.23722e-10	-0.0856052
44946776	chr19:44946776:C:T	1.15848e-07	-1.60861	-1.07985	5.13882e-07	-1.6076	-0.827203
44946843	chr19:44946843:A:C	1.60748e-06	-1.23722e-10	-0.0583123	5.28078e-06	-1.23722e-10	-0.104965
44946924	chr19:44946924:A:G	1.57242e-06	-1.23722e-10	-0.0803649	5.16598e-06	-1.23722e-10	-0.126943
44946995	chr19:44946995:T:C	6.15738e-07	0.050987	-1.0689	9.38195e-07	-0.525433	-1.3074
44947071	chr19:44947071:G:A	1.55827e-07	-1.27303	-1.11896	5.5517e-07	-1.44093	-0.916592
44947151	chr19:44947151:T:C	3.82296e-07	-1.59508	0.100533	2.02532e-06	-1.61628	0.552963
44947520	chr19:44947520:C:G	4.26564e-07	-0.19601	-1.18897	7.03659e-07	-0.719788	-1.40071
44947595	chr19:44947595:A:G	1.34963e-07	-1.40464	-1.1311	5.87342e-07	-1.21423	-1.08695
44947615	chr19:44947615:A:G	4.38799e-07	-1.58761	0.230913	2.30957e-06	-1.61751	0.685539
44947739	chr19:44947739:G:A	1.73673e-06	-1.23722e-10	0.0190197	5.70195e-06	-1.23722e-10	-0.028229
44947845	chr19:44947845:G:A	3.36539e-07	-1.23722e-10	-1.62202	1.12478e-06	-1.23722e-10	-1.65145
44947933	chr19:44947933:G:A	1.30812e-07	-1.40297	-1.16401	5.76923e-07	-1.2057	-1.11338
44948185	chr19:44948185:A:G	4.4521e-07	-1.61382	0.271625	2.43737e-06	-1.60229	0.724176
44948277	chr19:44948277:T:G	4.78677e-07	-1.23722e-10	-1.26971	1.58507e-06	-1.23722e-10	-1.30841
44948399	chr19:44948399:T:G	1.90969e-07	-1.28321	-0.905417	6.83623e-07	-1.44692	-0.702471
44948477	chr19:44948477:C:T	3.71084e-07	-1.23722e-10	-1.52431	1.23165e-06	-1.23722e-10	-1.56068
44948904	chr19:44948904:G:A	9.38243e-07	-1.23722e-10	-0.59673	3.27265e-06	-1.23722e-10	-0.583439
44949044	chr19:44949044:C:T	1.21186e-06	-1.23722e-10	-0.340831	4.151e-06	-1.23722e-10	-0.34569
44949098	chr19:44949098:A:C	6.95759e-07	-1.23722e-10	-0.895736	2.23656e-06	-1.23722e-10	-0.964099
44949172	chr19:44949172:A:C	3.24013e-07	-1.23722e-10	-1.65995	1.1137e-06	-1.23722e-10	-1.66135
44949339	chr19:44949339:C:T	8.02203e-07	-1.23722e-10	-0.753376	2.78481e-06	-1.23722e-10	-0.744858
44949437	chr19:44949437:G:GT	8.09667e-08	-1.50097	-1.54573	3.02183e-07	-1.44595	-1.51981
44949555	chr19:44949555:C:T	7.9442e-08	-1.52496	-1.54075	2.95288e-07	-1.47516	-1.51368
44949588	chr19:44949588:G:A	1.15703e-07	-1.32928	-1.36043	3.86646e-07	-1.47679	-1.24249
44949887	chr19:44949887:C:T	3.09516e-07	-1.61601	-0.0897138	1.60376e-06	-1.59626	0.299571
44949894	chr19:44949894:T:G	3.11053e-07	-1.61604	-0.0847363	1.60528e-06	-1.59617	0.300428
44949908	chr19:44949908:C:T	3.03597e-07	-1.61659	-0.108447	1.56733e-06	-1.59394	0.274272
44949982	chr19:44949982:G:A	7.90508e-08	-1.49048	-1.58017	3.02609e-07	-1.434	-1.53036
44950196	chr19:44950196:A:G	8.58848e-07	-1.23722e-10	-0.685146	2.98091e-06	-1.23722e-10	-0.676809
44950399	chr19:44950399:G:A	2.85813e-07	-1.6161	-0.169304	1.46399e-06	-1.59589	0.208014
44950506	chr19:44950506:A:G	2.93378e-07	-0.438615	-1.32066	5.96158e-07	-0.910091	-1.3762
44950621	chr19:44950621:G:A	3.16939e-07	-1.61569	-0.0663335	1.63853e-06	-1.59726	0.322018
44950979	chr19:44950979:G:A	1.40837e-07	-1.6157	-0.877434	6.47074e-07	-1.59544	-0.60889
44951193	chr19:44951193:G:A	3.27598e-07	-1.23722e-10	-1.64895	1.11497e-06	-1.23722e-10	-1.66021
44951429	chr19:44951429:T:C	3.45174e-07	-1.61582	0.0191355	1.79897e-06	-1.59715	0.415328
44952070	chr19:44952070:C:T	3.22346e-07	-1.23722e-10	-1.66511	1.10799e-06	-1.23722e-10	-1.66649
44952449	chr19:44952449:C:T	2.90662e-07	-1.61717	-0.151406	1.49418e-06	-1.59047	0.22301
44952451	chr19:44952451:C:T	7.83131e-08	-1.61603	-1.46399	3.06824e-07	-1.56952	-1.381
44952570	chr19:44952570:T:C	3.7904e-07	-1.23722e-10	-1.5031	1.19629e-06	-1.23722e-10	-1.58981
44952644	chr19:44952644:C:G	3.15074e-07	-1.61234	-0.0755925	1.60707e-06	-1.6046	0.309977
44952648	chr19:44952648:C:T	3.16697e-07	-1.61498	-0.0678131	1.62759e-06	-1.59919	0.31725
44952664	chr19:44952664:A:G	3.20825e-07	-1.6067	-0.0631404	1.61928e-06	-1.61085	0.32379
44952709	chr19:44952709:C:T	3.46113e-07	-1.61704	0.0230663	1.81337e-06	-1.59167	0.417819
44952727	chr19:44952727:TA:T	3.30159e-07	-1.61498	-0.0261883	1.70412e-06	-1.59938	0.363393
44952730	chr19:44952730:T:C	3.05787e-07	-1.61605	-0.101796	1.57351e-06	-1.59618	0.280451
44952792	chr19:44952792:CAG:C	8.98908e-07	-1.23722e-10	-0.639557	3.1321e-06	-1.23722e-10	-0.627335
44952844	chr19:44952844:G:A	1.47274e-07	-1.61177	-0.836672	6.7228e-07	-1.60384	-0.562281
44952846	chr19:44952846:T:G	3.38074e-07	-1.61747	-6.7639e-10	1.22454e-06	-1.56647	-6.7639e-10
44952989	chr19:44952989:T:C	1.61451e-07	-1.61321	-0.743328	7.66098e-07	-1.60386	-0.431624
44953240	chr19:44953240:T:C	3.35376e-07	-1.61622	-0.00927022	1.7452e-06	-1.59565	0.383479
44953336	chr19:44953336:G:A	3.28252e-07	-1.23722e-10	-1.64696	1.10797e-06	-1.23722e-10	-1.66651
44953553	chr19:44953553:G:C	1.03887e-06	-1.23722e-10	-0.494853	2.96096e-06	-1.23722e-10	-0.683525
44953684	chr19:44953684:G:A	3.30899e-07	-1.61425	-0.0246729	1.70292e-06	-1.60117	0.364473
44953695	chr19:44953695:C:A	3.23486e-07	-1.23722e-10	-1.66158	1.1156e-06	-1.23722e-10	-1.65965
44953848	chr19:44953848:A:G	3.41729e-07	-1.61315	0.0064323	1.76108e-06	-1.60333	0.400224
44953923	chr19:44953923:T:C	1.39986e-07	-1.60273	-0.89647	6.2125e-07	-1.61263	-0.63243
44953968	chr19:44953968:G:A	3.49245e-07	-1.61255	0.0275824	1.79912e-06	-1.60433	0.422591
44954036	chr19:44954036:C:T	1.2977e-07	-1.6073	-0.967674	5.70828e-07	-1.60933	-0.720375
44954062	chr19:44954062:G:A	1.42011e-07	-1.60602	-0.878816	6.3529e-07	-1.61043	-0.612283
44954120	chr19:44954120:G:A	1.43256e-07	-1.60917	-0.866936	6.47635e-07	-1.60761	-0.595859
44954136	chr19:44954136:T:C	8.53267e-08	-1.54035	-1.4539	3.35579e-07	-1.48937	-1.37157
44954310	chr19:44954310:T:C	3.35975e-07	-1.57715	-0.0465545	1.62375e-06	-1.61753	0.333232
44954436	chr19:44954436:AG:A	4.09026e-07	-1.23722e-10	-1.42696	1.42868e-06	-1.23722e-10	-1.41229
44954474	chr19:44954474:C:T	3.30267e-07	-1.23722e-10	-1.64084	1.12102e-06	-1.23722e-10	-1.6548
44954515	chr19:44954515:C:T	3.4958e-07	-1.23722e-10	-1.58401	1.14317e-06	-1.23722e-10	-1.63523
44954889	chr19:44954889:A:C	4.83462e-07	-1.61346	0.353693	2.62541e-06	-1.60247	0.798673
44955206	chr19:44955206:A:G	4.77815e-07	-1.27151	-6.7639e-10	1.45739e-06	-1.39239	-6.7639e-10
44955209	chr19:44955209:A:G	7.29397e-07	-0.848521	-6.7639e-10	2.8095e-06	-0.736032	-6.7639e-10
44955336	chr19:44955336:C:T	4.16708e-07	-1.40835	-6.7639e-10	1.54696e-06	-1.33275	-6.7639e-10
44955762	chr19:44955762:GGT:G	3.27396e-07	-1.23722e-10	-1.64957	1.11478e-06	-1.23722e-10	-1.66038
44955835	chr19:44955835:T:C	8.59761e-07	-1.23722e-10	-0.684085	2.99435e-06	-1.23722e-10	-0.672311
44956096	chr19:44956096:C:T	6.02283e-07	-1.23722e-10	-1.04001	1.96012e-06	-1.23722e-10	-1.09603
44956594	chr19:44956594:T:C	4.03261e-07	-1.6151	0.173944	2.16804e-06	-1.59886	0.603647
44956997	chr19:44956997:G:A	3.77966e-07	-1.50594	-6.7639e-10	1.35262e-06	-1.46699	-6.7639e-10
44957155	chr19:44957155:T:C	4.45469e-07	-1.23722e-10	-1.34161	1.5157e-06	-1.23722e-10	-1.35316
44957255	chr19:44957255:A:C	8.6558e-07	-1.23722e-10	-0.677338	3.01434e-06	-1.23722e-10	-0.665657
44957435	chr19:44957435:G:C	1.20586e-07	-1.19459	-1.45378	3.40134e-07	-1.32776	-1.5197
44957648	chr19:44957648:T:G	3.50971e-07	-1.23722e-10	-1.58004	1.24079e-06	-1.23722e-10	-1.55329
44957750	chr19:44957750:A:G	6.77549e-08	-1.55929	-1.66556	2.54916e-07	-1.48168	-1.65418
44958085	chr19:44958085:G:C	7.64557e-08	-1.61776	-1.48627	2.8767e-07	-1.61302	-1.40196
44958703	chr19:44958703:C:T	4.11098e-07	-1.23722e-10	-1.42191	1.43486e-06	-1.23722e-10	-1.40797
44958723	chr19:44958723:C:T	3.4044e-07	-1.6105	-6.7639e-10	1.18135e-06	-1.60238	-6.7639e-10
44958739	chr19:44958739:A:G	1.35494e-07	-1.50073	-1.03108	5.52216e-07	-1.36905	-0.9938
44959006	chr19:44959006:C:T	6.1794e-07	-1.23722e-10	-1.01435	2.12532e-06	-1.23722e-10	-1.01512
44959021	chr19:44959021:G:A	5.03685e-07	-1.23722e-10	-1.21879	1.56291e-06	-1.23722e-10	-1.32249
44959052	chr19:44959052:C:T	3.4478e-07	-1.23722e-10	-1.59783	1.21162e-06	-1.23722e-10	-1.57708
44959657	chr19:44959657:C:T	6.17772e-07	-1.23722e-10	-1.01462	2.12407e-06	-1.23722e-10	-1.0157
44959790	chr19:44959790:A:G	6.1983e-07	-1.23722e-10	-1.01129	2.13175e-06	-1.23722e-10	-1.0121
44959861	chr19:44959861:T:C	6.14628e-07	-1.23722e-10	-1.01972	2.11417e-06	-1.23722e-10	-1.02037
44959902	chr19:44959902:T:C	5.23324e-07	-1.23722e-10	-1.18054	1.46359e-06	-1.23722e-10	-1.38815
44959999	chr19:44959999:C:G	2.1575e-07	-0.581629	-1.48499	6.4106e-07	-0.79276	-1.42091
44960128	chr19:44960128:C:T	3.49974e-07	-1.58288	-6.7639e-10	1.1638e-06	-1.61735	-6.7639e-10
44960282	chr19:44960282:C:T	6.41601e-07	-1.23722e-10	-0.976772	2.20665e-06	-1.23722e-10	-0.977562
44960283	chr19:44960283:T:A	3.39645e-07	-1.61284	-6.7639e-10	1.18604e-06	-1.59842	-6.7639e-10
44960444	chr19:44960444:G:A	6.17291e-07	-1.23722e-10	-1.0154	2.12294e-06	-1.23722e-10	-1.01624
44960477	chr19:44960477:C:T	6.1794e-07	-1.23722e-10	-1.01435	2.12532e-06	-1.23722e-10	-1.01512
44960629	chr19:44960629:A:G	4.38404e-07	-1.23722e-10	-1.3576	1.44652e-06	-1.23722e-10	-1.39988
44960883	chr19:44960883:CTG:C	6.16497e-07	-1.23722e-10	-1.01669	2.11995e-06	-1.23722e-10	-1.01765
44960910	chr19:44960910:A:AG	4.72226e-07	-1.23722e-10	-1.28328	1.41628e-06	-1.23722e-10	-1.421
44960933	chr19:44960933:G:A	6.30702e-07	-1.23722e-10	-0.993904	2.16919e-06	-1.23722e-10	-0.994684
44960972	chr19:44960972:C:T	6.06015e-07	-1.23722e-10	-1.03383	1.72756e-06	-1.23722e-10	-1.22233
44961024	chr19:44961024:G:A	3.25911e-07	-1.23722e-10	-1.65411	1.11174e-06	-1.23722e-10	-1.66311
44961102	chr19:44961102:T:C	4.45467e-07	-1.23722e-10	-1.34161	1.39765e-06	-1.23722e-10	-1.43425
44961706	chr19:44961706:C:T	1.42593e-07	-1.09971	-1.38104	3.26733e-07	-1.40763	-1.48002
44961927	chr19:44961927:A:G	3.34088e-07	-1.23722e-10	-1.62933	1.14301e-06	-1.23722e-10	-1.63537
44962025	chr19:44962025:G:A	3.37373e-07	-1.23722e-10	-1.61955	1.13315e-06	-1.23722e-10	-1.64404
44962381	chr19:44962381:G:A	5.28045e-07	-1.23722e-10	-1.17156	1.61457e-06	-1.23722e-10	-1.28997
44962645	chr19:44962645:C:G	3.96674e-07	-1.23722e-10	-1.45762	1.26989e-06	-1.23722e-10	-1.5301
44962801	chr19:44962801:T:C	4.23835e-07	-1.6177	0.226305	2.33142e-06	-1.58294	0.660377
44962887	chr19:44962887:T:C	6.02616e-07	-1.61445	0.574992	3.37937e-06	-1.599	1.04765
44962929	chr19:44962929:A:G	4.84114e-07	-1.23722e-10	-1.25842	1.75846e-06	-1.23722e-10	-1.2046
44962950	chr19:44962950:G:A	1.2323e-07	-1.51247	-1.11422	5.04182e-07	-1.36858	-1.08528
44962985	chr19:44962985:A:G	5.1576e-07	-1.23722e-10	-1.1951	1.78487e-06	-1.23722e-10	-1.18969
44963068	chr19:44963068:T:C	5.11424e-07	-1.61743	0.413894	2.89363e-06	-1.57243	0.865902
44963390	chr19:44963390:A:G	4.8624e-07	-1.23722e-10	-1.25404	1.77158e-06	-1.23722e-10	-1.19716
44963535	chr19:44963535:C:A	8.83563e-08	-1.32338	-1.63598	3.64494e-07	-1.17749	-1.60079
44963583	chr19:44963583:C:T	3.22314e-07	-1.23722e-10	-1.66521	1.10787e-06	-1.23722e-10	-1.6666
44963636	chr19:44963636:T:C	3.22463e-07	-1.23722e-10	-1.66475	1.10807e-06	-1.23722e-10	-1.66642
44963679	chr19:44963679:G:A	4.48446e-07	-1.23722e-10	-1.33495	1.40552e-06	-1.23722e-10	-1.42863
44963875	chr19:44963875:C:T	3.45253e-07	-1.59646	-6.7639e-10	1.22102e-06	-1.56935	-6.7639e-10
44963894	chr19:44963894:A:T	4.66105e-07	-1.23722e-10	-1.29633	1.46876e-06	-1.23722e-10	-1.38462
44964441	chr19:44964441:G:A	7.50344e-08	-1.61317	-1.50963	2.73285e-07	-1.61767	-1.44861
44964661	chr19:44964661:A:G	7.03023e-07	-1.23722e-10	-0.885349	2.59721e-06	-1.23722e-10	-0.8146
44965186	chr19:44965186:T:C	4.40139e-07	-1.23722e-10	-1.35365	1.46844e-06	-1.23722e-10	-1.38484
44965388	chr19:44965388:C:T	9.72563e-08	-1.35873	-1.50466	2.94106e-07	-1.55727	-1.43558
44965586	chr19:44965586:A:G	4.29002e-07	-1.23722e-10	-1.37928	1.54163e-06	-1.23722e-10	-1.3362
44965698	chr19:44965698:C:T	3.30094e-07	-1.23722e-10	-1.64136	1.10778e-06	-1.23722e-10	-1.66668
44965896	chr19:44965896:G:A	6.59113e-07	-1.23722e-10	-0.949843	2.47743e-06	-1.23722e-10	-0.861816
44966100	chr19:44966100:A:C	4.17246e-07	-1.23722e-10	-1.40706	1.4909e-06	-1.23722e-10	-1.36966
44966284	chr19:44966284:G:A	4.28756e-07	-1.23722e-10	-1.37985	1.41687e-06	-1.23722e-10	-1.42059
44966511	chr19:44966511:G:A	3.5885e-07	-1.55783	-6.7639e-10	1.16804e-06	-1.61371	-6.7639e-10
44966550	chr19:44966550:G:A	5.17729e-07	-1.23722e-10	-1.19129	1.83366e-06	-1.23722e-10	-1.16273
44966557	chr19:44966557:A:G	3.21812e-07	-1.23722e-10	-1.66677	1.11227e-06	-1.23722e-10	-1.66264
44966935	chr19:44966935:A:G	1.54242e-07	-1.11648	-1.28574	3.61521e-07	-1.42029	-1.36618
44967041	chr19:44967041:T:C	3.97369e-07	-1.61764	0.16177	2.18292e-06	-1.57674	0.588368
44967068	chr19:44967068:C:T	3.7865e-07	-1.23722e-10	-1.50413	1.26498e-06	-1.23722e-10	-1.53398
44967087	chr19:44967087:C:T	1.59672e-07	-1.61594	-0.751675	8.29469e-07	-1.5217	-0.434307
44967168	chr19:44967168:A:G	3.22635e-07	-1.23722e-10	-1.66422	1.10833e-06	-1.23722e-10	-1.66618
44967220	chr19:44967220:G:A	8.30749e-07	-1.23722e-10	-0.718411	3.1799e-06	-1.23722e-10	-0.612187
44967656	chr19:44967656:C:T	3.46179e-07	-1.59378	-6.7639e-10	1.16719e-06	-1.61444	-6.7639e-10
44967808	chr19:44967808:A:C	8.3377e-07	-1.23722e-10	-0.71478	3.19203e-06	-1.23722e-10	-0.60838
44967850	chr19:44967850:A:G	3.49377e-07	-1.23722e-10	-1.58459	1.14278e-06	-1.23722e-10	-1.63557
44968334	chr19:44968334:G:C	8.28803e-07	-1.23722e-10	-0.720756	3.17198e-06	-1.23722e-10	-0.614682
44968485	chr19:44968485:A:G	2.42848e-07	-0.645234	-1.30307	7.43893e-07	-0.852182	-1.21271
44968587	chr19:44968587:A:G	7.14266e-07	-1.23722e-10	-0.869483	2.26267e-06	-1.23722e-10	-0.952493
44968864	chr19:44968864:C:G	1.79512e-06	-1.23722e-10	0.0520872	6.43374e-06	-1.23722e-10	0.0925174
44969004	chr19:44969004:T:A	1.4314e-06	-0.792288	0.617957	5.05345e-06	-0.985281	0.836313
44969024	chr19:44969024:A:C	3.49519e-07	-1.23722e-10	-1.58418	1.14305e-06	-1.23722e-10	-1.63534
44969194	chr19:44969194:G:A	3.5811e-07	-1.23722e-10	-1.5599	1.15056e-06	-1.23722e-10	-1.62879
44969392	chr19:44969392:C:T	1.60066e-06	-0.726025	0.663456	5.63609e-06	-0.927207	0.88736
44969749	chr19:44969749:A:G	3.40249e-07	-1.23722e-10	-1.61106	1.12008e-06	-1.23722e-10	-1.65564
44969810	chr19:44969810:A:C	1.05979e-07	-1.59517	-1.18232	3.95237e-07	-1.53826	-1.15904
44969840	chr19:44969840:A:G	6.86916e-08	-1.61683	-1.59428	2.47214e-07	-1.61408	-1.55246
44969849	chr19:44969849:G:A	1.15593e-05	-1.23722e-10	1.91451	3.44699e-05	-1.23722e-10	1.77105
44971019	chr19:44971019:T:C	3.25699e-07	-1.23722e-10	-1.65477	1.10861e-06	-1.23722e-10	-1.66593
44971334	chr19:44971334:TA:T	3.5632e-07	-0.831459	-0.733451	1.1765e-06	-1.00561	-0.600885
44971423	chr19:44971423:C:T	7.37593e-08	-1.61774	-1.52219	2.71947e-07	-1.60855	-1.46264
44971580	chr19:44971580:T:G	7.32091e-08	-1.61632	-1.5311	2.67179e-07	-1.61493	-1.47394
44971619	chr19:44971619:C:T	7.21523e-08	-1.61759	-1.54437	2.63794e-07	-1.61168	-1.48995
44971648	chr19:44971648:G:A	7.33264e-07	-1.23722e-10	-0.843233	2.79483e-06	-1.23722e-10	-0.741266
44972308	chr19:44972308:C:T	4.01336e-07	-1.23722e-10	-1.44594	1.36132e-06	-1.23722e-10	-1.46058
44972456	chr19:44972456:A:G	6.56279e-08	-1.60783	-1.6489	2.25105e-07	-1.59384	-1.66639
44972513	chr19:44972513:T:C	3.38288e-07	-1.61684	-6.7639e-10	1.16863e-06	-1.61321	-6.7639e-10
44972681	chr19:44972681:T:C	1.21413e-06	-0.764968	0.426016	3.7318e-06	-0.959193	0.507046
44972782	chr19:44972782:T:C	7.75334e-07	-1.23722e-10	-0.787445	2.19073e-06	-1.23722e-10	-0.984804
44973038	chr19:44973038:C:T	4.0061e-07	-1.23722e-10	-1.44775	1.42827e-06	-1.23722e-10	-1.41258
44973156	chr19:44973156:C:T	9.42618e-07	-1.23722e-10	-0.592077	3.30749e-06	-1.23722e-10	-0.572849
44973165	chr19:44973165:T:C	1.18492e-07	-1.53431	-1.13159	4.86739e-07	-1.37705	-1.11201
44973247	chr19:44973247:T:G	1.36458e-06	-0.679818	0.457682	4.87758e-06	-0.845016	0.660627
44973854	chr19:44973854:C:T	2.11519e-06	0.216163	-6.7639e-10	4.38905e-06	-0.289924	-6.7639e-10
44973925	chr19:44973925:A:T	3.39379e-07	-1.23722e-10	-1.61362	1.11876e-06	-1.23722e-10	-1.65681
44974124	chr19:44974124:G:A	1.65393e-07	-0.945883	-1.38653	7.21877e-07	-0.793566	-1.30137
44974193	chr19:44974193:T:G	9.13692e-07	-1.23722e-10	-0.623245	3.20892e-06	-1.23722e-10	-0.603104
44974725	chr19:44974725:A:G	3.27017e-07	-1.23722e-10	-1.65073	1.12048e-06	-1.23722e-10	-1.65528
44974826	chr19:44974826:G:C	9.65924e-07	-1.23722e-10	-0.567653	3.38963e-06	-1.23722e-10	-0.548318
44975001	chr19:44975001:C:T	3.98484e-07	-1.23722e-10	-1.45307	1.3214e-06	-1.23722e-10	-1.49034
44975028	chr19:44975028:A:G	4.88941e-07	-1.23722e-10	-1.2485	1.6878e-06	-1.23722e-10	-1.24561
44975057	chr19:44975057:G:GAGAC	1.21488e-07	-1.54929	-1.09163	4.94454e-07	-1.40274	-1.0706
44975095	chr19:44975095:A:G	5.74613e-07	-1.08704	-6.7639e-10	1.65878e-06	-1.26295	-6.7639e-10
44975101	chr19:44975101:G:C	7.57928e-07	-1.23722e-10	-0.810151	2.15594e-06	-1.23722e-10	-1.00081
44975788	chr19:44975788:T:G	4.79046e-07	-1.26894	-6.7639e-10	1.45672e-06	-1.39285	-6.7639e-10
44975976	chr19:44975976:C:T	6.67388e-07	-1.23722e-10	-0.937367	2.47792e-06	-1.23722e-10	-0.861619
44976194	chr19:44976194:A:T	1.68419e-07	-1.53781	-0.776475	7.07879e-07	-1.60392	-0.510601
44976285	chr19:44976285:G:A	3.29596e-07	-1.23722e-10	-1.64287	1.10824e-06	-1.23722e-10	-1.66626
44976345	chr19:44976345:C:T	6.12072e-07	-1.23722e-10	-1.02389	1.99463e-06	-1.23722e-10	-1.07858
44976383	chr19:44976383:G:C	3.41259e-07	-1.23722e-10	-1.6081	1.20191e-06	-1.23722e-10	-1.58513
44976402	chr19:44976402:C:T	3.32341e-07	-1.23722e-10	-1.63458	1.11016e-06	-1.23722e-10	-1.66453
44976630	chr19:44976630:C:T	3.29596e-07	-1.23722e-10	-1.64287	1.10824e-06	-1.23722e-10	-1.66626
44976917	chr19:44976917:G:A	6.3463e-07	-0.556643	-0.431053	1.93533e-06	-0.766827	-0.341935
44977079	chr19:44977079:A:C	4.53503e-07	-1.23722e-10	-1.32374	1.48117e-06	-1.23722e-10	-1.3762
44977086	chr19:44977086:C:T	6.12543e-07	-1.23722e-10	-1.02312	1.99613e-06	-1.23722e-10	-1.07783
44977189	chr19:44977189:C:T	5.46813e-07	-1.23722e-10	-1.13663	2.03294e-06	-1.23722e-10	-1.05955
44977730	chr19:44977730:G:A	3.22754e-07	-1.23722e-10	-1.66385	1.11828e-06	-1.23722e-10	-1.65725
44977804	chr19:44977804:A:G	9.77289e-07	-1.23722e-10	-0.555956	3.43108e-06	-1.23722e-10	-0.536163
44977842	chr19:44977842:G:A	4.57687e-07	-1.23722e-10	-1.31455	1.49764e-06	-1.23722e-10	-1.36515
44978055	chr19:44978055:A:G	3.29596e-07	-1.23722e-10	-1.64287	1.10824e-06	-1.23722e-10	-1.66626
44978297	chr19:44978297:T:C	3.2944e-07	-1.23722e-10	-1.64334	1.10817e-06	-1.23722e-10	-1.66633
44978470	chr19:44978470:T:C	3.29414e-07	-1.23722e-10	-1.64342	1.10816e-06	-1.23722e-10	-1.66634
44978611	chr19:44978611:C:T	6.39451e-07	-1.23722e-10	-0.980128	2.41548e-06	-1.23722e-10	-0.887141
44978627	chr19:44978627:C:T	7.68105e-08	-1.61763	-1.48177	2.84147e-07	-1.61433	-1.41297
44978728	chr19:44978728:A:G	8.95083e-07	-0.858716	0.214894	3.01598e-06	-1.04492	0.379806
44978900	chr19:44978900:C:T	3.28054e-07	-1.23722e-10	-1.64756	1.10772e-06	-1.23722e-10	-1.66674
44979020	chr19:44979020:G:A	8.0039e-07	-1.23722e-10	-0.75564	2.72417e-06	-1.23722e-10	-0.766874
44979313	chr19:44979313:C:T	7.48604e-08	-1.61567	-1.50945	2.78055e-07	-1.60407	-1.4449
44979340	chr19:44979340:A:C	3.45856e-07	-1.23722e-10	-1.59471	1.17916e-06	-1.23722e-10	-1.60423
44979384	chr19:44979384:C:T	3.29596e-07	-1.23722e-10	-1.64287	1.10824e-06	-1.23722e-10	-1.66626
44979627	chr19:44979627:T:C	1.42099e-07	-1.60204	-0.882179	7.59007e-07	-1.45146	-0.593321
44979708	chr19:44979708:A:C	9.78438e-08	-1.54693	-1.31044	3.98129e-07	-1.39917	-1.29085
44980181	chr19:44980181:A:C	6.97689e-07	-1.37904	0.486076	3.13893e-06	-1.36349	0.738336
44980464	chr19:44980464:G:A	7.3612e-07	-0.839346	-6.7639e-10	2.84419e-06	-0.72376	-6.7639e-10
44980547	chr19:44980547:A:G	4.68512e-07	-1.23722e-10	-1.29118	1.6193e-06	-1.23722e-10	-1.28705
44980587	chr19:44980587:G:A	8.67376e-07	-0.728452	0.0531865	2.60184e-06	-0.929721	0.116902
44980862	chr19:44980862:A:G	1.00276e-07	-1.54839	-1.28442	4.07979e-07	-1.40167	-1.26391
44981043	chr19:44981043:G:A	1.09214e-06	-1.23722e-10	-0.444842	3.82402e-06	-1.23722e-10	-0.427736
44981107	chr19:44981107:C:T	4.1863e-07	-1.23722e-10	-1.40375	1.62552e-06	-1.23722e-10	-1.28321
44982208	chr19:44982208:G:A	7.42479e-08	-1.61546	-1.51787	2.75452e-07	-1.60407	-1.4543
44982602	chr19:44982602:C:T	4.04729e-07	-1.23722e-10	-1.43752	1.28962e-06	-1.23722e-10	-1.51469
44982891	chr19:44982891:G:A	9.79922e-07	-0.865861	0.312595	3.38535e-06	-1.05304	0.503454
44982955	chr19:44982955:G:C	7.30985e-07	-1.23722e-10	-0.846346	2.78362e-06	-1.23722e-10	-0.745286
44983430	chr19:44983430:G:C	1.30914e-07	-0.975316	-1.59088	4.00683e-07	-1.14544	-1.53818
44983473	chr19:44983473:C:T	1.18771e-06	-0.777254	0.416298	4.09821e-06	-0.975447	0.61696
44983690	chr19:44983690:C:T	1.28666e-06	-0.916927	0.635994	4.6072e-06	-1.09703	0.855615
44983782	chr19:44983782:G:A	3.22862e-07	-1.23722e-10	-1.66351	1.10772e-06	-1.23722e-10	-1.66673
44983921	chr19:44983921:C:T	2.9599e-07	-1.18521	-0.565203	1.42587e-06	-1.0468	-0.367454
44983949	chr19:44983949:G:A	3.23986e-07	-1.23722e-10	-1.66004	1.2589e-06	-1.23722e-10	-1.5388
44984077	chr19:44984077:G:A	3.22683e-07	-1.23722e-10	-1.66407	1.10849e-06	-1.23722e-10	-1.66604
44984163	chr19:44984163:A:C	1.0169e-06	-0.831522	0.315298	3.50987e-06	-1.02248	0.509019
44984257	chr19:44984257:T:C	4.0685e-07	-1.23722e-10	-1.43229	1.29518e-06	-1.23722e-10	-1.51039
44984262	chr19:44984262:A:G	3.38587e-07	-1.61596	-6.7639e-10	1.18451e-06	-1.59971	-6.7639e-10
44984642	chr19:44984642:C:T	7.44854e-07	-1.23722e-10	-0.82755	2.6469e-06	-1.23722e-10	-0.79565
44985057	chr19:44985057:G:T	3.21996e-07	-1.23722e-10	-1.6662	1.1077e-06	-1.23722e-10	-1.66675
44985176	chr19:44985176:A:G	9.74035e-08	-1.54826	-1.31361	3.95474e-07	-1.40214	-1.29457
44985727	chr19:44985727:A:G	4.12883e-07	-1.61273	0.195153	1.64412e-06	-1.54305	0.271218
44985797	chr19:44985797:G:T	6.2714e-07	-1.23722e-10	-0.999569	2.04192e-06	-1.23722e-10	-1.05515
44985976	chr19:44985976:G:A	3.59825e-07	-1.23722e-10	-1.55512	1.11557e-06	-1.23722e-10	-1.65968
44986071	chr19:44986071:G:T	3.87022e-07	-1.23722e-10	-1.48226	1.26381e-06	-1.23722e-10	-1.5349
44986416	chr19:44986416:C:T	5.77188e-07	-1.08257	-6.7639e-10	2.3444e-06	-0.91701	-6.7639e-10
44986692	chr19:44986692:C:T	9.52381e-07	-0.773342	0.191568	3.24636e-06	-0.97099	0.379488
44986781	chr19:44986781:C:T	3.22283e-07	-1.23722e-10	-1.66531	1.10773e-06	-1.23722e-10	-1.66672
44986807	chr19:44986807:C:T	7.29249e-08	-1.61083	-1.54048	2.70376e-07	-1.59425	-1.48273
44987123	chr19:44987123:C:T	4.31827e-07	-1.23722e-10	-1.37271	1.43838e-06	-1.23722e-10	-1.40552
44987312	chr19:44987312:A:G	6.08519e-07	-1.38084	0.351133	2.72684e-06	-1.36532	0.599422
44987378	chr19:44987378:T:C	3.01167e-07	-1.20937	-0.523707	1.5271e-06	-1.06143	-0.284238
44987444	chr19:44987444:C:T	3.79356e-07	-1.50226	-6.7639e-10	1.24623e-06	-1.54892	-6.7639e-10
44987774	chr19:44987774:C:T	5.73464e-07	-1.08904	-6.7639e-10	1.89797e-06	-1.12826	-6.7639e-10
44988377	chr19:44988377:G:A	7.27775e-07	-1.23722e-10	-0.850747	2.77073e-06	-1.23722e-10	-0.749927
44989101	chr19:44989101:G:T	3.35137e-07	-1.23722e-10	-1.6262	1.11756e-06	-1.23722e-10	-1.65789
44989301	chr19:44989301:G:A	8.39333e-08	-1.61224	-1.39847	3.97737e-07	-1.49147	-1.19953
44989803	chr19:44989803:T:C	4.79687e-07	-1.3335	0.0658917	2.05297e-06	-1.31636	0.266607
44989804	chr19:44989804:G:A	3.65915e-07	-1.23722e-10	-1.53834	1.29268e-06	-1.23722e-10	-1.51232
44989875	chr19:44989875:T:G	1.52312e-07	-1.01654	-1.39826	3.51439e-07	-1.35553	-1.45923
44989914	chr19:44989914:G:A	9.91087e-07	-1.23722e-10	-0.541936	3.48699e-06	-1.23722e-10	-0.519999
44990382	chr19:44990382:C:G	3.2442e-07	-1.23722e-10	-1.6587	1.11236e-06	-1.23722e-10	-1.66256
44990546	chr19:44990546:C:T	3.91156e-07	-1.23722e-10	-1.47163	1.35246e-06	-1.23722e-10	-1.46711
44991442	chr19:44991442:G:A	4.69415e-07	-1.23722e-10	-1.28925	1.74376e-06	-1.23722e-10	-1.213
44991711	chr19:44991711:C:T	5.76279e-07	-1.23722e-10	-1.08415	2.15022e-06	-1.23722e-10	-1.00347
44992424	chr19:44992424:A:G	4.818e-07	-1.31311	0.0499018	2.05924e-06	-1.29622	0.249516
44992475	chr19:44992475:G:T	4.09921e-07	-1.23722e-10	-1.42478	1.3041e-06	-1.23722e-10	-1.50352
44993366	chr19:44993366:T:G	6.8393e-08	-1.59537	-1.6201	2.51824e-07	-1.57016	-1.5779
44993518	chr19:44993518:A:G	2.29966e-07	-1.38286	-0.619944	9.58614e-07	-1.36173	-0.449571
44993636	chr19:44993636:T:A	3.65969e-07	-1.23722e-10	-1.53819	1.15412e-06	-1.23722e-10	-1.6257
44993738	chr19:44993738:C:T	7.86247e-08	-1.61051	-1.46554	2.89433e-07	-1.59341	-1.41546
44994081	chr19:44994081:C:T	3.21813e-07	-1.23722e-10	-1.66677	1.12568e-06	-1.23722e-10	-1.65065
44994319	chr19:44994319:T:C	2.52908e-07	-0.554586	-1.35313	7.64299e-07	-0.771864	-1.26597
44995855	chr19:44995855:A:C	4.08511e-07	-1.23722e-10	-1.42822	1.29845e-06	-1.23722e-10	-1.50787
44996130	chr19:44996130:T:C	4.65832e-07	-1.39521	0.0982923	2.18969e-06	-1.37846	0.39318
44996176	chr19:44996176:A:G	1.11785e-06	-1.23722e-10	-0.421574	3.96125e-06	-1.23722e-10	-0.392479
44996658	chr19:44996658:T:A	7.25858e-07	-1.23722e-10	-0.853384	2.3992e-06	-1.23722e-10	-0.893902
44996664	chr19:44996664:T:C	8.1389e-08	-1.44367	-1.59783	3.21233e-07	-1.29993	-1.6047
44996741	chr19:44996741:C:T	3.92035e-07	-1.23722e-10	-1.46939	1.26298e-06	-1.23722e-10	-1.53556
44997236	chr19:44997236:C:T	1.30074e-07	-0.954906	-1.61773	3.93116e-07	-1.12643	-1.57626
44997454	chr19:44997454:C:T	8.74565e-08	-1.34048	-1.62912	3.60628e-07	-1.19805	-1.5909
44997667	chr19:44997667:T:C	6.54162e-08	-1.60313	-1.65683	2.35771e-07	-1.55226	-1.66167
44997818	chr19:44997818:G:A	3.93739e-07	-1.46505	-6.7639e-10	1.33999e-06	-1.47638	-6.7639e-10
44998455	chr19:44998455:G:A	5.11971e-07	-1.23722e-10	-1.20247	1.66764e-06	-1.23722e-10	-1.25763
44998687	chr19:44998687:C:T	3.66447e-07	-1.23722e-10	-1.53689	1.22599e-06	-1.23722e-10	-1.56529
44998766	chr19:44998766:C:T	9.06371e-07	-0.631289	-6.7639e-10	3.01658e-06	-0.664914	-6.7639e-10
44998920	chr19:44998920:C:T	4.33745e-07	-1.23722e-10	-1.36828	1.49903e-06	-1.23722e-10	-1.36422
44999550	chr19:44999550:C:T	7.86774e-08	-1.61735	-1.45804	2.90697e-07	-1.61543	-1.38908
44999940	chr19:44999940:C:T	4.02159e-07	-1.23722e-10	-1.44389	1.28834e-06	-1.23722e-10	-1.51569
45000008	chr19:45000008:A:G	7.55391e-07	-1.23722e-10	-0.813504	2.6855e-06	-1.23722e-10	-0.78117
45000254	chr19:45000254:AT:A	1.25022e-07	-0.98444	-1.62781	3.78165e-07	-1.15133	-1.59014
45000831	chr19:45000831:T:A	7.86396e-07	-1.23722e-10	-0.773278	2.80215e-06	-1.23722e-10	-0.73865
45001091	chr19:45001091:C:G	3.49391e-07	-1.24988	-0.334671	1.74397e-06	-1.11363	-0.0992372
45001269	chr19:45001269:C:T	3.88158e-06	0.823259	-6.7639e-10	1.31161e-05	0.804802	-6.7639e-10
45001765	chr19:45001765:G:T	5.63402e-07	-1.23722e-10	-1.10675	1.8478e-06	-1.23722e-10	-1.15504
45001804	chr19:45001804:A:G	7.15038e-07	-1.23722e-10	-0.868402	2.03214e-06	-1.23722e-10	-1.05995
45001919	chr19:45001919:C:A	7.58053e-07	-0.809985	-6.7639e-10	3.79228e-06	-0.436071	-6.7639e-10
45002407	chr19:45002407:C:G	4.00635e-07	-1.23722e-10	-1.44769	1.32841e-06	-1.23722e-10	-1.48506
45002519	chr19:45002519:A:T	3.2181e-07	-1.23722e-10	-1.66678	1.11027e-06	-1.23722e-10	-1.66443
45003514	chr19:45003514:T:A	5.04632e-07	-0.569952	-0.646956	8.32348e-07	-1.02196	-0.930582
45003549	chr19:45003549:A:G	4.09654e-07	-1.23722e-10	-1.42542	1.43417e-06	-1.23722e-10	-1.40845
45003567	chr19:45003567:T:C	7.303e-07	-1.23722e-10	-0.847283	2.51244e-06	-1.23722e-10	-0.847785
45004283	chr19:45004283:C:T	4.49592e-07	-1.23722e-10	-1.3324	1.53328e-06	-1.23722e-10	-1.34163
45004284	chr19:45004284:G:A	1.86907e-05	2.80226	-0.407223	8.45951e-05	2.88494	-0.216106
45004438	chr19:45004438:G:A	3.57715e-07	-1.561	-6.7639e-10	1.1769e-06	-1.60616	-6.7639e-10
45004697	chr19:45004697:A:G	5.20743e-07	-1.23722e-10	-1.18548	1.79359e-06	-1.23722e-10	-1.18482
45004823	chr19:45004823:T:C	4.05938e-07	-1.23722e-10	-1.43454	1.48398e-06	-1.23722e-10	-1.37431
45005014	chr19:45005014:A:C	8.41816e-08	-1.49421	-1.51355	3.22839e-07	-1.3771	-1.52254
45005031	chr19:45005031:C:T	3.89353e-07	-1.23722e-10	-1.47625	1.25024e-06	-1.23722e-10	-1.5457
45005087	chr19:45005087:C:T	6.76364e-08	-1.56249	-1.6641	2.64123e-07	-1.43393	-1.66645
45005439	chr19:45005439:G:T	3.74091e-07	-1.23722e-10	-1.51624	1.35196e-06	-1.23722e-10	-1.46748
45005766	chr19:45005766:C:A	1.68805e-07	-0.930788	-1.3812	3.76401e-07	-1.29568	-1.45045
45005899	chr19:45005899:C:T	3.42954e-07	-1.23722e-10	-1.60314	1.13075e-06	-1.23722e-10	-1.64615
45006244	chr19:45006244:G:A	3.4112e-07	-1.23722e-10	-1.60851	1.15814e-06	-1.23722e-10	-1.62223
45007010	chr19:45007010:T:C	3.24381e-07	-1.23722e-10	-1.65882	1.12299e-06	-1.23722e-10	-1.65305
45007268	chr19:45007268:TA:T	1.77466e-06	-1.6101	1.65072	5.68181e-06	-1.61505	1.58328
45008269	chr19:45008269:G:A	3.01539e-06	-1.23722e-10	0.570745	1.05728e-05	-1.23722e-10	0.589246
45008970	chr19:45008970:T:C	9.98432e-07	-1.23722e-10	-0.534552	3.44174e-06	-1.23722e-10	-0.533061
45009106	chr19:45009106:A:C	1.4861e-06	-1.23722e-10	-0.136826	5.29576e-06	-1.23722e-10	-0.102131
45009157	chr19:45009157:T:G	9.40265e-08	-1.38159	-1.51557	3.30106e-07	-1.37894	-1.49844
45009190	chr19:45009190:C:T	3.23048e-07	-1.23722e-10	-1.66294	1.10961e-06	-1.23722e-10	-1.66503
45009206	chr19:45009206:G:A	7.46585e-08	-1.51054	-1.61728	2.37781e-07	-1.6177	-1.58775
45009418	chr19:45009418:A:G	1.16088e-06	-1.23722e-10	-0.383809	3.66074e-06	-1.23722e-10	-0.471372
45009888	chr19:45009888:GGCCTTC:G	5.12986e-07	-1.61751	0.417019	1.36085e-06	-1.50475	0.0438231
45010159	chr19:45010159:C:T	7.79984e-08	-1.4202	-1.66385	3.18051e-07	-1.25595	-1.65863
45010240	chr19:45010240:T:G	7.20284e-08	-1.49748	-1.66619	2.20004e-07	-1.61738	-1.66577
45010293	chr19:45010293:C:T	8.09959e-08	-1.51907	-1.52727	2.70825e-07	-1.61769	-1.45763
45010481	chr19:45010481:A:G	9.4229e-07	-1.23722e-10	-0.592426	2.73349e-06	-1.23722e-10	-0.763457
45010516	chr19:45010516:T:G	1.81185e-06	-1.23722e-10	0.0613635	6.4418e-06	-1.23722e-10	0.0937694
45010829	chr19:45010829:C:A	4.64612e-07	-1.29954	-6.7639e-10	1.58236e-06	-1.31012	-6.7639e-10
45011174	chr19:45011174:A:T	3.00083e-06	-1.23722e-10	0.565907	1.01536e-05	-1.23722e-10	0.548788
45011214	chr19:45011214:G:A	9.53798e-08	-1.47341	-1.40946	3.9109e-07	-1.33093	-1.37693
45011232	chr19:45011232:G:A	3.2905e-07	-0.893785	-0.750745	1.14312e-06	-0.904093	-0.731181
45011247	chr19:45011247:C:T	1.90857e-06	-1.23722e-10	0.113371	6.65289e-06	-1.23722e-10	0.126013
45011408	chr19:45011408:C:T	3.22081e-07	-1.23722e-10	-1.66594	1.11684e-06	-1.23722e-10	-1.65854
45011455	chr19:45011455:C:T	3.32982e-07	-1.23722e-10	-1.63265	1.12665e-06	-1.23722e-10	-1.64979
45011488	chr19:45011488:A:G	3.5825e-07	-1.23722e-10	-1.55951	1.24662e-06	-1.23722e-10	-1.5486
45011597	chr19:45011597:C:T	3.6549e-07	-1.5395	-6.7639e-10	1.2501e-06	-1.54582	-6.7639e-10
45011859	chr19:45011859:G:C	3.4713e-07	-1.23722e-10	-1.59104	1.21799e-06	-1.23722e-10	-1.57183
45012177	chr19:45012177:G:A	8.26479e-07	-1.23722e-10	-0.723564	2.64266e-06	-1.23722e-10	-0.797253
45012595	chr19:45012595:T:C	4.07029e-07	-1.43185	-6.7639e-10	1.38404e-06	-1.44403	-6.7639e-10
45012744	chr19:45012744:A:G	3.27739e-07	-1.23722e-10	-1.64852	1.11225e-06	-1.23722e-10	-1.66265
45012792	chr19:45012792:T:C	6.05054e-07	-1.33195	0.296534	3.3675e-06	-0.908124	0.353256
45013211	chr19:45013211:G:A	4.75679e-07	-1.61765	0.341657	1.30937e-06	-1.50496	0.00546724
45013373	chr19:45013373:T:A	8.35577e-08	-1.5546	-1.4606	3.83224e-07	-1.51787	-1.2103
45013437	chr19:45013437:G:C	3.51184e-07	-1.23722e-10	-1.57943	1.1899e-06	-1.23722e-10	-1.59517
45013455	chr19:45013455:TAATCTGGATCTGTTCTTC:TACAATCTGGATCTGTTCTTC	9.05767e-08	-1.56607	-1.36847	3.2593e-07	-1.5213	-1.36881
45013491	chr19:45013491:C:T	2.69874e-06	-1.23722e-10	0.4598	8.47981e-06	-1.23722e-10	0.36865
45013623	chr19:45013623:G:A	1.85971e-07	-0.54842	-1.66673	4.94446e-07	-0.809034	-1.66432
45013959	chr19:45013959:T:C	3.22356e-07	-1.23722e-10	-1.66508	1.11905e-06	-1.23722e-10	-1.65656
45014115	chr19:45014115:T:C	3.2299e-07	-1.23722e-10	-1.66312	1.12377e-06	-1.23722e-10	-1.65235
45014666	chr19:45014666:C:T	4.32967e-07	-1.37008	-6.7639e-10	1.46904e-06	-1.38443	-6.7639e-10
45014852	chr19:45014852:T:C	7.34875e-07	-1.23722e-10	-0.841039	2.22371e-06	-1.23722e-10	-0.969863
45014965	chr19:45014965:T:C	7.06276e-08	-1.59823	-1.58509	2.75374e-07	-1.45089	-1.60778
45014988	chr19:45014988:C:T	4.90569e-07	-1.23722e-10	-1.24517	1.58154e-06	-1.23722e-10	-1.31064
45015281	chr19:45015281:C:T	6.07509e-07	-1.23722e-10	-1.03137	1.86495e-06	-1.23722e-10	-1.1458
45015373	chr19:45015373:AC:A	3.2697e-07	-1.23722e-10	-1.65087	1.11401e-06	-1.23722e-10	-1.66107
45015595	chr19:45015595:C:T	3.50545e-06	-1.23722e-10	0.721335	1.24037e-05	-1.23722e-10	0.748954
45015842	chr19:45015842:G:A	2.42781e-07	-1.32995	-0.618625	1.21163e-06	-0.970728	-0.606343
45016009	chr19:45016009:T:A	3.22433e-07	-1.23722e-10	-1.66484	1.12031e-06	-1.23722e-10	-1.65543
45016321	chr19:45016321:GAGAA:G	2.62146e-07	-0.351019	-1.52082	8.31015e-07	-0.384486	-1.56966
45016628	chr19:45016628:G:A	3.35514e-07	-1.23722e-10	-1.62507	1.13434e-06	-1.23722e-10	-1.64298
45016776	chr19:45016776:G:C	3.69911e-07	-1.23722e-10	-1.52748	1.26169e-06	-1.23722e-10	-1.53658
45017355	chr19:45017355:G:A	3.88492e-07	-1.47847	-6.7639e-10	1.32211e-06	-1.48981	-6.7639e-10
45017695	chr19:45017695:C:T	3.21849e-07	-1.23722e-10	-1.66666	1.11051e-06	-1.23722e-10	-1.66422
45017701	chr19:45017701:G:T	8.74969e-07	0.313746	-0.980296	2.62813e-06	0.156023	-0.958787
45017786	chr19:45017786:C:T	2.14415e-06	0.045099	0.184661	6.69952e-06	0.0200768	0.112921
45018168	chr19:45018168:A:G	7.01639e-08	-1.53476	-1.65514	3.03279e-07	-1.30753	-1.65461
45018229	chr19:45018229:C:T	2.30463e-07	-0.507867	-1.49278	7.27143e-07	-0.541091	-1.54658
45018246	chr19:45018246:T:C	1.4478e-06	-1.23722e-10	-0.162935	5.15735e-06	-1.23722e-10	-0.128615
45018352	chr19:45018352:T:C	2.41132e-07	-1.10092	-0.854475	1.31506e-06	-0.654065	-0.84109
45018576	chr19:45018576:C:T	1.62883e-06	-1.23722e-10	-0.0451216	5.96555e-06	-1.23722e-10	0.016963
45018718	chr19:45018718:C:A	3.27357e-07	-1.23722e-10	-1.64969	1.11479e-06	-1.23722e-10	-1.66037
45018833	chr19:45018833:C:T	1.01681e-07	-1.44983	-1.36907	4.09315e-07	-1.49027	-1.17204
45018952	chr19:45018952:C:T	1.0807e-07	-1.41763	-1.34032	4.37907e-07	-1.46059	-1.13419
45019031	chr19:45019031:G:A	9.87001e-07	-0.546067	-6.7639e-10	3.56376e-06	-0.498223	-6.7639e-10
45019385	chr19:45019385:C:T	1.50361e-06	-0.0703212	-0.0547952	4.70866e-06	-0.094294	-0.125341
45019459	chr19:45019459:G:A	3.41865e-07	-1.23722e-10	-1.60632	1.14994e-06	-1.23722e-10	-1.62933
45019474	chr19:45019474:C:T	4.77623e-07	-1.61776	0.345843	1.30443e-06	-1.49937	-0.00389676
45019869	chr19:45019869:G:T	2.57112e-07	-0.233727	-1.6575	6.64206e-07	-0.531555	-1.64665
45020111	chr19:45020111:T:G	3.31166e-07	-1.16517	-0.472947	1.72336e-06	-0.741131	-0.483629
45020144	chr19:45020144:A:G	4.50313e-07	-1.23722e-10	-1.3308	1.46047e-06	-1.23722e-10	-1.39028
45020325	chr19:45020325:G:A	3.43536e-07	-0.335795	-1.26565	1.90106e-06	0.0349459	-1.16157
45020402	chr19:45020402:T:C	3.674e-07	-1.23722e-10	-1.53429	1.23572e-06	-1.23722e-10	-1.55738
45020626	chr19:45020626:T:C	7.80081e-08	-1.44532	-1.63861	3.63647e-07	-1.15399	-1.62662
45020861	chr19:45020861:C:T	9.10827e-07	0.435665	-1.06205	2.74258e-06	0.299897	-1.06003
45021034	chr19:45021034:G:T	3.94339e-07	-1.23722e-10	-1.46353	1.30725e-06	-1.23722e-10	-1.50111
45021106	chr19:45021106:G:A	9.30064e-08	-1.49668	-1.41139	3.28859e-07	-1.49126	-1.38991
45021186	chr19:45021186:A:T	9.62334e-07	0.34218	-0.913558	4.0099e-06	0.461824	-0.842096
45021604	chr19:45021604:A:T	1.89621e-07	-1.61513	-0.580579	7.02412e-07	-1.60619	-0.516084
45021780	chr19:45021780:A:G	3.49746e-07	-1.58353	-6.7639e-10	1.18906e-06	-1.59588	-6.7639e-10
45021867	chr19:45021867:G:A	5.96975e-07	-1.23722e-10	-1.04886	1.97857e-06	-1.23722e-10	-1.08666
45021937	chr19:45021937:C:T	3.21812e-07	-1.23722e-10	-1.66677	1.10822e-06	-1.23722e-10	-1.66628
45022663	chr19:45022663:C:T	2.43115e-07	-0.411779	-1.53543	1.19766e-06	0.0071672	-1.59584
45022774	chr19:45022774:G:C	1.05657e-06	-1.23722e-10	-0.477959	3.45706e-06	-1.23722e-10	-0.52862
45023125	chr19:45023125:G:A	2.24175e-06	-1.23722e-10	0.274272	9.54176e-06	-1.23722e-10	0.48664
45023391	chr19:45023391:T:TC	3.63361e-07	-1.54534	-6.7639e-10	1.17025e-06	-1.61182	-6.7639e-10
45023676	chr19:45023676:G:A	3.30165e-07	-1.23722e-10	-1.64115	1.16087e-06	-1.23722e-10	-1.61986
45024310	chr19:45024310:C:T	7.58912e-08	-1.60982	-1.50162	2.6477e-07	-1.5809	-1.51704
45024371	chr19:45024371:C:G	1.18812e-06	-1.23722e-10	-0.360608	4.6114e-06	-1.23722e-10	-0.240506
45024454	chr19:45024454:G:A	5.50129e-07	-1.13059	-6.7639e-10	2.45115e-06	-0.872479	-6.7639e-10
45024598	chr19:45024598:G:A	4.20062e-07	-1.23722e-10	-1.40034	1.47749e-06	-1.23722e-10	-1.37869
45024900	chr19:45024900:C:T	6.43189e-07	-1.23722e-10	-0.9743	2.2258e-06	-1.23722e-10	-0.968921
45025040	chr19:45025040:G:A	3.28663e-07	-1.23722e-10	-1.6457	1.13372e-06	-1.23722e-10	-1.64354
45025292	chr19:45025292:C:T	3.66395e-07	-1.23722e-10	-1.53703	1.26126e-06	-1.23722e-10	-1.53693
45025541	chr19:45025541:T:C	8.52389e-08	-1.33148	-1.6638	4.57819e-07	-0.884266	-1.66605
45026449	chr19:45026449:G:A	1.21419e-07	-0.977258	-1.66423	7.82805e-07	-0.347754	-1.66616
45026567	chr19:45026567:A:G	1.00796e-06	-1.23722e-10	-0.52505	3.98298e-06	-1.23722e-10	-0.387007
45026748	chr19:45026748:A:G	1.10336e-07	-1.08045	-1.65676	6.79132e-07	-0.495099	-1.66088
45027034	chr19:45027034:C:A	3.47983e-07	-1.23722e-10	-1.58859	1.25446e-06	-1.23722e-10	-1.54233
45027294	chr19:45027294:A:G	6.60706e-08	-1.61385	-1.63616	2.35178e-07	-1.58852	-1.62794
45027313	chr19:45027313:C:T	1.1751e-06	-1.23722e-10	-0.37163	4.70999e-06	-1.23722e-10	-0.219352
45027316	chr19:45027316:G:GA	5.54611e-07	-1.12247	-6.7639e-10	2.47976e-06	-0.860874	-6.7639e-10
45027794	chr19:45027794:T:C	3.675e-07	-1.23722e-10	-1.53401	1.26681e-06	-1.23722e-10	-1.53254
45027905	chr19:45027905:G:C	5.66506e-07	-1.23722e-10	-1.10125	1.70629e-06	-1.23722e-10	-1.23471
45028258	chr19:45028258:G:A	4.70326e-07	-1.23722e-10	-1.28731	1.66699e-06	-1.23722e-10	-1.25802
45028336	chr19:45028336:GT:G	3.25011e-07	-1.23722e-10	-1.65688	1.11445e-06	-1.23722e-10	-1.66067
45028360	chr19:45028360:GT:G	3.88521e-07	-1.47839	-6.7639e-10	1.40794e-06	-1.42691	-6.7639e-10
45028624	chr19:45028624:A:G	4.70198e-07	-1.23722e-10	-1.28758	1.67056e-06	-1.23722e-10	-1.25588
45028751	chr19:45028751:G:T	1.27588e-07	-0.945542	-1.64639	8.21919e-07	-0.313155	-1.652
45029187	chr19:45029187:C:T	9.6223e-07	-1.23722e-10	-0.571485	2.54417e-06	-1.23722e-10	-0.835232
45029201	chr19:45029201:G:A	1.04275e-06	-1.23722e-10	-0.491118	4.12384e-06	-1.23722e-10	-0.352252
45029367	chr19:45029367:A:G	1.86211e-06	-1.23722e-10	0.088729	6.91225e-06	-1.23722e-10	0.164257
45029939	chr19:45029939:G:A	3.55468e-07	-1.23722e-10	-1.5673	1.27721e-06	-1.23722e-10	-1.52436
45029965	chr19:45029965:C:T	3.2826e-07	-1.23722e-10	-1.64693	1.153e-06	-1.23722e-10	-1.62667
45029996	chr19:45029996:T:C	7.33888e-07	-1.23722e-10	-0.842382	2.57829e-06	-1.23722e-10	-0.821911
45030142	chr19:45030142:G:A	3.25348e-07	-1.23722e-10	-1.65584	1.11536e-06	-1.23722e-10	-1.65986
45030185	chr19:45030185:A:G	1.0637e-06	-1.23722e-10	-0.471231	4.20559e-06	-1.23722e-10	-0.332624
45030865	chr19:45030865:G:C	1.09403e-06	-1.23722e-10	-0.443114	4.33693e-06	-1.23722e-10	-0.30187
45031102	chr19:45031102:A:G	8.60797e-08	-1.60884	-1.37662	2.82002e-07	-1.57741	-1.45747
45031122	chr19:45031122:T:C	3.61761e-07	-1.23722e-10	-1.54975	1.2139e-06	-1.23722e-10	-1.5752
45031201	chr19:45031201:T:G	3.24174e-07	-1.23722e-10	-1.65946	1.11241e-06	-1.23722e-10	-1.66251
45031231	chr19:45031231:G:A	5.1203e-07	-1.23722e-10	-1.20235	1.8147e-06	-1.23722e-10	-1.17312
45031233	chr19:45031233:T:C	3.47102e-07	-1.23722e-10	-1.59112	1.16916e-06	-1.23722e-10	-1.61276
45031241	chr19:45031241:T:A	5.18415e-07	-1.18996	-6.7639e-10	2.3996e-06	-0.893737	-6.7639e-10
45031265	chr19:45031265:A:T	3.23797e-07	-1.23722e-10	-1.66062	1.11143e-06	-1.23722e-10	-1.66339
45031374	chr19:45031374:T:C	3.47424e-07	-1.23722e-10	-1.59019	1.17014e-06	-1.23722e-10	-1.61191
45031492	chr19:45031492:T:A	3.44161e-07	-1.23722e-10	-1.59963	1.15875e-06	-1.23722e-10	-1.62169
45031736	chr19:45031736:C:T	1.09217e-07	-1.1715	-1.57589	6.79524e-07	-0.620909	-1.53449
45031827	chr19:45031827:C:T	3.2189e-07	-1.23722e-10	-1.66653	1.18563e-06	-1.23722e-10	-1.59877
45032052	chr19:45032052:G:A	1.05199e-07	-1.21608	-1.5688	4.13251e-07	-1.20696	-1.44578
45032402	chr19:45032402:G:C	3.2313e-07	-1.23722e-10	-1.66268	1.10798e-06	-1.23722e-10	-1.6665
45032803	chr19:45032803:T:C	6.67303e-07	-0.937494	-6.7639e-10	2.85838e-06	-0.718784	-6.7639e-10
45033267	chr19:45033267:C:G	3.91153e-06	-1.23722e-10	0.830946	1.33536e-05	-1.23722e-10	0.822748
45033610	chr19:45033610:G:A	3.38842e-07	-1.23722e-10	-1.6152	1.1764e-06	-1.23722e-10	-1.60658
45033762	chr19:45033762:C:T	8.88283e-08	-1.40655	-1.54749	2.63894e-07	-1.52444	-1.5768
45034127	chr19:45034127:C:T	4.45474e-07	-1.3416	-6.7639e-10	1.97052e-06	-1.09074	-6.7639e-10
45034521	chr19:45034521:C:T	4.70662e-07	-1.2866	-6.7639e-10	2.12119e-06	-1.01706	-6.7639e-10
45034943	chr19:45034943:C:T	5.09217e-07	-1.23722e-10	-1.20787	1.90094e-06	-1.23722e-10	-1.12669
45035447	chr19:45035447:G:T	5.52386e-07	-1.23722e-10	-1.12649	1.8341e-06	-1.23722e-10	-1.16248
45035902	chr19:45035902:G:A	3.75686e-07	-1.23722e-10	-1.51198	1.38766e-06	-1.23722e-10	-1.44142
45035953	chr19:45035953:T:C	4.3667e-07	-1.23722e-10	-1.36156	1.55092e-06	-1.23722e-10	-1.33019
45037108	chr19:45037108:G:A	4.05871e-07	-1.23722e-10	-1.4347	1.41328e-06	-1.23722e-10	-1.42313
45037243	chr19:45037243:T:C	4.84166e-07	-1.25831	-6.7639e-10	1.76306e-06	-1.20198	-6.7639e-10
45037358	chr19:45037358:A:C	4.60661e-07	-1.30808	-6.7639e-10	2.06248e-06	-1.04513	-6.7639e-10
45037508	chr19:45037508:C:T	4.16376e-07	-1.23722e-10	-1.40915	1.44455e-06	-1.23722e-10	-1.40124
45038156	chr19:45038156:G:T	4.3762e-07	0.232381	-1.59177	2.58133e-06	0.821924	-1.64266
45038524	chr19:45038524:G:A	3.42028e-07	-1.60585	-6.7639e-10	1.20471e-06	-1.5828	-6.7639e-10
45038872	chr19:45038872:A:C	3.22253e-07	-1.23722e-10	-1.6654	1.1077e-06	-1.23722e-10	-1.66675
45038920	chr19:45038920:C:T	3.22233e-07	-1.23722e-10	-1.66546	1.10769e-06	-1.23722e-10	-1.66676
45038922	chr19:45038922:T:C	3.87916e-07	-1.23722e-10	-1.47995	1.34379e-06	-1.23722e-10	-1.47355
45039019	chr19:45039019:G:A	4.94365e-07	-1.23722e-10	-1.23746	1.68398e-06	-1.23722e-10	-1.24788
45039362	chr19:45039362:A:C	3.99357e-07	-1.23722e-10	-1.45088	1.39989e-06	-1.23722e-10	-1.43265
45039374	chr19:45039374:A:C	4.39787e-07	-1.23722e-10	-1.35445	1.64461e-06	-1.23722e-10	-1.27153
45039567	chr19:45039567:C:A	9.84241e-07	-1.23722e-10	-0.548868	4.19722e-06	-1.23722e-10	-0.334615
45039617	chr19:45039617:T:G	4.63374e-07	-1.23722e-10	-1.3022	1.63708e-06	-1.23722e-10	-1.27612
45039860	chr19:45039860:C:T	4.91257e-07	-1.23722e-10	-1.24377	1.88627e-06	-1.23722e-10	-1.13444
45040115	chr19:45040115:A:G	1.76433e-07	-0.631267	-1.63653	4.84672e-07	-0.880229	-1.61309
45040387	chr19:45040387:G:A	3.24211e-07	-1.23722e-10	-1.65934	1.13476e-06	-1.23722e-10	-1.64261
45040497	chr19:45040497:A:G	8.19419e-07	-0.732143	-6.7639e-10	3.73267e-06	-0.451914	-6.7639e-10
45040564	chr19:45040564:T:A	3.62741e-07	-1.23722e-10	-1.54705	1.32368e-06	-1.23722e-10	-1.48862
45040672	chr19:45040672:C:T	3.62942e-07	-1.23722e-10	-1.5465	1.32455e-06	-1.23722e-10	-1.48797
45040950	chr19:45040950:C:G	4.07766e-07	-1.23722e-10	-1.43004	1.36345e-06	-1.23722e-10	-1.45902
45040989	chr19:45040989:G:A	5.13118e-07	-1.23722e-10	-1.20023	1.65758e-06	-1.23722e-10	-1.26368
45041050	chr19:45041050:A:G	3.43345e-07	-1.23722e-10	-1.602	1.19021e-06	-1.23722e-10	-1.59491
45041705	chr19:45041705:C:G	3.29037e-07	-1.23722e-10	-1.64457	1.15015e-06	-1.23722e-10	-1.62914
45042176	chr19:45042176:T:C	6.06224e-07	-0.958155	-0.0753342	2.1826e-06	-0.703033	-0.285487
45042304	chr19:45042304:C:T	3.9539e-07	-0.841183	-0.619681	1.76325e-06	-0.476593	-0.725287
45042324	chr19:45042324:C:A	5.58698e-06	-1.23722e-10	1.18746	2.05962e-05	-1.23722e-10	1.25607
45042901	chr19:45042901:G:T	3.37195e-07	-1.23722e-10	-1.62008	1.15507e-06	-1.23722e-10	-1.62488
45043040	chr19:45043040:A:G	4.04721e-07	-1.23722e-10	-1.43754	1.41092e-06	-1.23722e-10	-1.4248
45043130	chr19:45043130:A:G	3.35013e-07	-1.23722e-10	-1.62657	1.14778e-06	-1.23722e-10	-1.63121
45043361	chr19:45043361:G:A	5.01969e-07	-1.2222	-6.7639e-10	2.31343e-06	-0.930304	-6.7639e-10
45043362	chr19:45043362:A:G	1.80193e-06	0.0558741	-6.7639e-10	8.80273e-06	0.406024	-6.7639e-10
45043803	chr19:45043803:C:G	1.38475e-07	-1.20032	-1.30973	5.78139e-07	-0.930465	-1.38651
45044016	chr19:45044016:A:G	1.38374e-07	-1.16399	-1.34679	5.84672e-07	-0.882739	-1.423
45044285	chr19:45044285:T:G	1.19062e-06	-1.23722e-10	-0.358509	3.87754e-06	-1.23722e-10	-0.413837
45044325	chr19:45044325:G:A	3.94503e-07	0.0427486	-1.50586	1.90307e-06	0.412507	-1.53808
45044479	chr19:45044479:A:C	3.34826e-07	-1.23722e-10	-1.62713	1.14717e-06	-1.23722e-10	-1.63174
45044540	chr19:45044540:C:T	6.05568e-07	-1.23722e-10	-1.03457	2.06e-06	-1.23722e-10	-1.04633
45044772	chr19:45044772:GGT:G	5.2076e-07	-1.18545	-6.7639e-10	2.41728e-06	-0.886397	-6.7639e-10
45044997	chr19:45044997:G:A	3.81075e-07	0.00941762	-1.50716	1.83482e-06	0.377299	-1.53939
45045153	chr19:45045153:A:G	3.34639e-07	-1.23722e-10	-1.62769	1.14656e-06	-1.23722e-10	-1.63227
45046598	chr19:45046598:C:T	1.19554e-06	-1.23722e-10	-0.354386	3.88701e-06	-1.23722e-10	-0.411399
45046766	chr19:45046766:G:A	5.53095e-07	-1.12521	-6.7639e-10	1.99792e-06	-1.07693	-6.7639e-10
45047149	chr19:45047149:A:G	5.67182e-07	-1.00365	-0.0964034	2.13631e-06	-0.726911	-0.283048
45047229	chr19:45047229:C:T	7.65304e-07	-0.800466	-6.7639e-10	4.60695e-06	-0.241472	-6.7639e-10
45047349	chr19:45047349:C:T	4.05377e-07	-1.23722e-10	-1.43592	1.41124e-06	-1.23722e-10	-1.42457
45047767	chr19:45047767:T:C	3.29143e-07	-1.23722e-10	-1.64425	1.13041e-06	-1.23722e-10	-1.64645
45048007	chr19:45048007:G:A	4.40354e-07	-1.35316	-6.7639e-10	1.45436e-06	-1.39447	-6.7639e-10
45048364	chr19:45048364:G:A	3.34606e-07	-1.23722e-10	-1.62778	1.14612e-06	-1.23722e-10	-1.63265
45048475	chr19:45048475:G:A	3.70917e-07	-1.23722e-10	-1.52476	1.11664e-06	-1.23722e-10	-1.65871
45049124	chr19:45049124:T:A	3.3474e-07	-1.23722e-10	-1.62738	1.14691e-06	-1.23722e-10	-1.63196
45049447	chr19:45049447:T:C	5.67021e-07	-1.23722e-10	-1.10034	1.85112e-06	-1.23722e-10	-1.15325
45049635	chr19:45049635:A:T	4.54268e-07	-1.32205	-6.7639e-10	2.01871e-06	-1.06658	-6.7639e-10
45050001	chr19:45050001:A:C	4.85469e-07	-1.23722e-10	-1.25562	1.76396e-06	-1.23722e-10	-1.20148
45050056	chr19:45050056:A:G	3.35584e-07	-1.23722e-10	-1.62486	1.14958e-06	-1.23722e-10	-1.62964
45050282	chr19:45050282:C:T	4.73957e-07	-1.27962	-6.7639e-10	2.13892e-06	-1.00874	-6.7639e-10
45050546	chr19:45050546:T:C	4.42874e-07	-1.34745	-6.7639e-10	1.7366e-06	-1.21711	-6.7639e-10
45050639	chr19:45050639:G:A	3.31348e-07	-1.23722e-10	-1.63757	1.1572e-06	-1.23722e-10	-1.62303
45050773	chr19:45050773:T:C	3.35053e-07	-1.23722e-10	-1.62645	1.14728e-06	-1.23722e-10	-1.63165
45050962	chr19:45050962:G:A	3.22078e-07	-1.23722e-10	-1.66594	1.11298e-06	-1.23722e-10	-1.662
45051032	chr19:45051032:A:G	5.88514e-07	-1.23722e-10	-1.06314	2.05207e-06	-1.23722e-10	-1.05019
45051130	chr19:45051130:C:T	6.87597e-08	-1.57916	-1.63096	2.59002e-07	-1.47106	-1.6489
45051240	chr19:45051240:G:A	3.34777e-07	-1.23722e-10	-1.62727	1.14703e-06	-1.23722e-10	-1.63187
45051621	chr19:45051621:G:A	7.65614e-08	-1.60028	-1.50236	2.53957e-07	-1.61765	-1.52198
45051729	chr19:45051729:G:A	4.8502e-07	-1.25655	-6.7639e-10	2.20577e-06	-0.97796	-6.7639e-10
45051730	chr19:45051730:A:G	4.86793e-07	-1.2529	-6.7639e-10	2.21695e-06	-0.972907	-6.7639e-10
45051838	chr19:45051838:G:A	3.34581e-07	-1.23722e-10	-1.62786	1.14639e-06	-1.23722e-10	-1.63242
45051992	chr19:45051992:T:C	3.4488e-07	-1.23722e-10	-1.59754	1.18675e-06	-1.23722e-10	-1.59782
45052330	chr19:45052330:G:A	3.36097e-07	-1.23722e-10	-1.62334	1.15119e-06	-1.23722e-10	-1.62824
45052354	chr19:45052354:G:A	8.61202e-07	-1.23722e-10	-0.682409	3.42625e-06	-1.23722e-10	-0.53757
45052435	chr19:45052435:G:C	4.4625e-07	-1.23722e-10	-1.33986	1.56163e-06	-1.23722e-10	-1.32331
45052483	chr19:45052483:CT:C	3.53315e-07	-1.23722e-10	-1.57338	1.21489e-06	-1.23722e-10	-1.57438
45052667	chr19:45052667:G:A	3.96421e-07	-1.23722e-10	-1.45826	1.38161e-06	-1.23722e-10	-1.44579
45052999	chr19:45052999:C:T	3.56965e-07	-1.23722e-10	-1.5631	1.2779e-06	-1.23722e-10	-1.52382
45053296	chr19:45053296:C:T	3.44508e-07	-1.23722e-10	-1.59862	1.18444e-06	-1.23722e-10	-1.59977
45053500	chr19:45053500:C:T	4.43818e-07	-1.34532	-6.7639e-10	2.24447e-06	-0.960568	-6.7639e-10
45053677	chr19:45053677:G:A	3.71016e-07	-1.52449	-6.7639e-10	1.19576e-06	-1.59026	-6.7639e-10
45053960	chr19:45053960:G:A	6.28857e-07	-0.978876	-0.0179578	2.36404e-06	-0.69761	-0.211055
45054144	chr19:45054144:G:A	3.30771e-07	-1.23722e-10	-1.63931	1.13419e-06	-1.23722e-10	-1.64312
45054166	chr19:45054166:T:C	3.34543e-07	-1.23722e-10	-1.62797	1.14629e-06	-1.23722e-10	-1.63251
45054243	chr19:45054243:C:T	9.00906e-07	-1.23722e-10	-0.637337	3.58649e-06	-1.23722e-10	-0.491863
45054430	chr19:45054430:A:G	3.35826e-07	-1.23722e-10	-1.62414	1.15046e-06	-1.23722e-10	-1.62888
45054485	chr19:45054485:G:A	7.63135e-08	-1.58701	-1.51888	2.81593e-07	-1.53765	-1.49868
45054717	chr19:45054717:A:G	3.34583e-07	-1.23722e-10	-1.62785	1.1464e-06	-1.23722e-10	-1.63241
45055130	chr19:45055130:C:T	3.47125e-07	-1.59105	-6.7639e-10	1.17898e-06	-1.60438	-6.7639e-10
45055347	chr19:45055347:A:C	4.15882e-07	-1.23722e-10	-1.41034	1.45324e-06	-1.23722e-10	-1.39524
45055497	chr19:45055497:C:A	3.34662e-07	-1.23722e-10	-1.62762	1.14665e-06	-1.23722e-10	-1.63219
45055575	chr19:45055575:A:G	3.34662e-07	-1.23722e-10	-1.62762	1.14665e-06	-1.23722e-10	-1.63219
45055757	chr19:45055757:T:C	3.34647e-07	-1.23722e-10	-1.62766	1.14662e-06	-1.23722e-10	-1.63222
45056302	chr19:45056302:C:T	5.37451e-06	-1.23722e-10	1.14868	1.97772e-05	-1.23722e-10	1.21549
45057004	chr19:45057004:C:T	3.34662e-07	-1.23722e-10	-1.62762	1.14665e-06	-1.23722e-10	-1.63219
45057038	chr19:45057038:T:C	6.91294e-06	-1.23722e-10	1.40041	2.54252e-05	-1.23722e-10	1.4667
45057115	chr19:45057115:T:C	5.68007e-07	-0.209712	-0.888892	2.01864e-06	0.101467	-1.16808
45057713	chr19:45057713:T:A	6.24183e-07	-1.23722e-10	-1.00429	1.99521e-06	-1.23722e-10	-1.07829
45057756	chr19:45057756:A:G	8.36877e-07	-1.23722e-10	-0.711062	3.33792e-06	-1.23722e-10	-0.563692
45058215	chr19:45058215:C:T	6.8913e-06	-1.23722e-10	1.39728	2.53456e-05	-1.23722e-10	1.46357
45058233	chr19:45058233:T:C	4.31748e-07	-1.3729	-6.7639e-10	1.87387e-06	-1.14103	-6.7639e-10
45058258	chr19:45058258:C:T	6.71291e-07	-1.23722e-10	-0.931536	2.54187e-06	-1.23722e-10	-0.836137
45058372	chr19:45058372:T:C	3.32211e-07	-1.23722e-10	-1.63497	1.13824e-06	-1.23722e-10	-1.63955
45058557	chr19:45058557:T:G	3.34698e-07	-1.23722e-10	-1.62751	1.1468e-06	-1.23722e-10	-1.63206
45059053	chr19:45059053:C:A	6.39125e-07	-1.23722e-10	-0.980639	2.04052e-06	-1.23722e-10	-1.05583
45059099	chr19:45059099:C:A	4.13085e-07	-1.41709	-6.7639e-10	1.75912e-06	-1.20423	-6.7639e-10
45059116	chr19:45059116:C:G	2.1579e-07	-1.09864	-0.967788	9.22485e-07	-0.781134	-1.06859
45059255	chr19:45059255:T:C	1.23031e-06	-1.23722e-10	-0.325715	3.98485e-06	-1.23722e-10	-0.386537
45059258	chr19:45059258:C:T	3.48757e-07	-1.58636	-6.7639e-10	1.17903e-06	-1.60434	-6.7639e-10
45059782	chr19:45059782:G:A	4.37709e-07	-1.35918	-6.7639e-10	1.44687e-06	-1.39964	-6.7639e-10
45059870	chr19:45059870:G:A	3.2874e-07	-1.23722e-10	-1.64547	1.12888e-06	-1.23722e-10	-1.64781
45059875	chr19:45059875:G:T	3.53815e-07	-1.23722e-10	-1.57196	1.12781e-06	-1.23722e-10	-1.64876
45059930	chr19:45059930:A:G	3.53523e-07	-0.17712	-1.39567	1.63588e-06	0.162811	-1.43967
45059997	chr19:45059997:T:C	1.22083e-07	-1.19134	-1.4447	5.41111e-07	-0.897835	-1.48533
45060437	chr19:45060437:G:A	5.67484e-07	-1.09953	-6.7639e-10	1.68993e-06	-1.24435	-6.7639e-10
45060873	chr19:45060873:C:T	3.45503e-07	-1.23722e-10	-1.59574	1.18885e-06	-1.23722e-10	-1.59605
45061764	chr19:45061764:G:A	1.07214e-06	-1.23722e-10	-0.463328	4.32083e-06	-1.23722e-10	-0.30559
45062499	chr19:45062499:T:C	3.95132e-07	-1.23722e-10	-1.46152	1.43306e-06	-1.23722e-10	-1.40923
45062822	chr19:45062822:T:G	1.05598e-06	-0.944255	0.46574	4.48454e-06	-0.576256	0.307855
45062965	chr19:45062965:C:T	3.7563e-07	-1.23722e-10	-1.51213	1.35877e-06	-1.23722e-10	-1.46246
45063162	chr19:45063162:C:T	5.68181e-07	-1.23722e-10	-1.0983	2.56689e-06	-1.23722e-10	-0.826344
45063246	chr19:45063246:G:T	3.32123e-07	-1.23722e-10	-1.63523	1.16101e-06	-1.23722e-10	-1.61974
45063695	chr19:45063695:C:T	8.13722e-07	-1.23722e-10	-0.739119	2.59574e-06	-1.23722e-10	-0.815165
45064174	chr19:45064174:C:T	3.33396e-07	-1.23722e-10	-1.63141	1.16507e-06	-1.23722e-10	-1.61626
45064291	chr19:45064291:G:A	5.16065e-07	-1.23722e-10	-1.19451	1.77472e-06	-1.23722e-10	-1.1954
45064390	chr19:45064390:C:G	7.49073e-07	-0.821902	-6.7639e-10	3.27832e-06	-0.581708	-6.7639e-10
45064903	chr19:45064903:C:T	4.87944e-07	-1.23722e-10	-1.25054	1.61214e-06	-1.23722e-10	-1.29148
45065309	chr19:45065309:G:A	5.77761e-07	-1.23722e-10	-1.08158	1.94743e-06	-1.23722e-10	-1.10253
45065392	chr19:45065392:A:G	4.13451e-07	-1.4162	-6.7639e-10	1.67354e-06	-1.25409	-6.7639e-10
45065393	chr19:45065393:A:G	4.48252e-07	-1.33538	-6.7639e-10	1.60341e-06	-1.29691	-6.7639e-10
45065400	chr19:45065400:A:G	3.65581e-07	-1.23722e-10	-1.53925	1.31739e-06	-1.23722e-10	-1.49339
45065480	chr19:45065480:C:A	9.80352e-07	-1.23722e-10	-0.552827	3.55649e-06	-1.23722e-10	-0.500265
45065510	chr19:45065510:G:A	3.21808e-07	-1.23722e-10	-1.66678	1.10944e-06	-1.23722e-10	-1.66519
45065537	chr19:45065537:G:A	3.622e-07	-1.15259	-0.395949	1.41544e-06	-0.909554	-0.512045
45065540	chr19:45065540:T:TAC	3.45558e-07	-1.23722e-10	-1.59558	1.23317e-06	-1.23722e-10	-1.55945
45065589	chr19:45065589:T:G	3.22488e-07	-1.23722e-10	-1.66467	1.11291e-06	-1.23722e-10	-1.66206
45065751	chr19:45065751:C:T	1.55803e-07	-1.07327	-1.31888	6.56351e-07	-0.824873	-1.36522
45065925	chr19:45065925:C:T	1.02265e-06	-1.23722e-10	-0.510586	4.1172e-06	-1.23722e-10	-0.353864
45066483	chr19:45066483:T:C	3.33873e-07	-1.23722e-10	-1.62998	1.14827e-06	-1.23722e-10	-1.63078
45066484	chr19:45066484:G:A	3.30495e-07	-1.23722e-10	-1.64015	1.13738e-06	-1.23722e-10	-1.64031
45066685	chr19:45066685:C:T	4.45231e-07	-1.23722e-10	-1.34215	1.49321e-06	-1.23722e-10	-1.36811
45067130	chr19:45067130:G:A	3.29663e-07	-1.23722e-10	-1.64267	1.13385e-06	-1.23722e-10	-1.64342
45067170	chr19:45067170:C:T	5.2476e-07	-1.23722e-10	-1.1778	1.7767e-06	-1.23722e-10	-1.19428
45067273	chr19:45067273:G:A	9.73085e-07	-1.23722e-10	-0.560267	3.532e-06	-1.23722e-10	-0.507174
45067715	chr19:45067715:G:A	3.4673e-07	-1.23722e-10	-1.59219	1.19352e-06	-1.23722e-10	-1.59213
45068000	chr19:45068000:C:T	3.5987e-07	-1.23722e-10	-1.55499	1.22466e-06	-1.23722e-10	-1.56637
45068523	chr19:45068523:T:C	6.00955e-07	-0.964269	-0.0779495	2.49945e-06	-0.60043	-0.252536
45068714	chr19:45068714:T:A	8.31306e-08	-1.48918	-1.53115	2.85797e-07	-1.46211	-1.5594
45068726	chr19:45068726:C:T	9.24358e-07	-1.23722e-10	-0.611639	3.70969e-06	-1.23722e-10	-0.45809
45069431	chr19:45069431:A:T	3.36419e-07	-1.23722e-10	-1.62238	1.15687e-06	-1.23722e-10	-1.62332
45069993	chr19:45069993:G:A	9.77391e-08	-1.39606	-1.46237	4.29092e-07	-1.17368	-1.44144
45070303	chr19:45070303:G:A	3.35122e-07	-1.23722e-10	-1.62624	1.43117e-06	-1.23722e-10	-1.41055
45070363	chr19:45070363:T:C	4.04126e-07	-1.23722e-10	-1.43901	1.46389e-06	-1.23722e-10	-1.38794
45071408	chr19:45071408:T:C	1.77458e-07	-1.10658	-1.15543	9.4463e-07	-0.781714	-1.04429
45071493	chr19:45071493:A:G	9.17209e-07	-1.23722e-10	-0.619403	3.67966e-06	-1.23722e-10	-0.466217
45071497	chr19:45071497:G:C	6.62354e-07	-0.876584	-0.0683531	2.56857e-06	-0.575182	-0.250508
45072405	chr19:45072405:T:G	1.63012e-07	-1.22039	-1.12652	8.23976e-07	-0.929972	-1.03268
45073003	chr19:45073003:C:T	7.58462e-07	-1.23722e-10	-0.809446	2.74119e-06	-1.23722e-10	-0.760645
45073080	chr19:45073080:T:C	5.0718e-07	-1.23722e-10	-1.21187	1.46874e-06	-1.23722e-10	-1.38463
45073363	chr19:45073363:TGCCCAGGCTATTTTTTTTTTTTTTTGAGACGGAGCCTTGCTCTGTC:T	4.00884e-07	-1.23722e-10	-1.44707	1.39223e-06	-1.23722e-10	-1.43813
45073456	chr19:45073456:T:C	5.55609e-07	-1.14309	0.0224118	2.24691e-06	-0.80348	-0.156001
45073874	chr19:45073874:T:C	3.26597e-07	-1.23722e-10	-1.65201	1.1234e-06	-1.23722e-10	-1.65268
45073879	chr19:45073879:G:A	3.79767e-07	-1.23722e-10	-1.50118	1.29587e-06	-1.23722e-10	-1.50985
45074138	chr19:45074138:C:T	4.4592e-07	-1.23722e-10	-1.3406	1.5528e-06	-1.23722e-10	-1.32898
45075054	chr19:45075054:A:G	3.81363e-07	-1.49699	-6.7639e-10	1.51592e-06	-1.35302	-6.7639e-10
45075081	chr19:45075081:A:T	3.37473e-07	-1.23722e-10	-1.61925	1.21299e-06	-1.23722e-10	-1.57595
45075208	chr19:45075208:C:T	7.1921e-07	-1.23722e-10	-0.862585	2.77518e-06	-1.23722e-10	-0.748322
45075971	chr19:45075971:G:C	3.38473e-07	-1.23722e-10	-1.61629	1.15098e-06	-1.23722e-10	-1.62842
45075984	chr19:45075984:T:C	6.88532e-07	-0.906176	-6.7639e-10	4.08655e-06	-0.361337	-6.7639e-10
45076201	chr19:45076201:G:A	3.53209e-07	-1.23722e-10	-1.57368	1.23021e-06	-1.23722e-10	-1.56186
45076689	chr19:45076689:G:A	7.20713e-08	-1.59928	-1.56381	2.36125e-07	-1.61729	-1.59515
45077114	chr19:45077114:C:T	1.8522e-07	-1.59762	-0.621572	6.11351e-07	-1.53466	-0.726466
45077850	chr19:45077850:C:T	1.04549e-06	-1.23722e-10	-0.488497	3.2635e-06	-1.23722e-10	-0.586238
45077852	chr19:45077852:C:T	3.48049e-07	-1.23722e-10	-1.58839	1.25255e-06	-1.23722e-10	-1.54386
45078924	chr19:45078924:A:T	3.28331e-07	-1.23722e-10	-1.64672	1.14085e-06	-1.23722e-10	-1.63727
45079013	chr19:45079013:C:T	3.76128e-07	-1.23722e-10	-1.51081	1.36821e-06	-1.23722e-10	-1.45554
45079144	chr19:45079144:C:G	3.78933e-07	-1.23722e-10	-1.50338	1.28865e-06	-1.23722e-10	-1.51545
45079834	chr19:45079834:G:A	3.76152e-07	-1.51075	-6.7639e-10	1.31445e-06	-1.49562	-6.7639e-10
45080013	chr19:45080013:G:A	3.35596e-07	-1.23722e-10	-1.62483	1.28418e-06	-1.23722e-10	-1.51891
45081159	chr19:45081159:G:C	3.23899e-07	-1.23722e-10	-1.66031	1.12546e-06	-1.23722e-10	-1.65085
45081182	chr19:45081182:C:T	3.26848e-07	-1.23722e-10	-1.65124	1.12366e-06	-1.23722e-10	-1.65244
45081584	chr19:45081584:C:T	3.2822e-07	-1.23722e-10	-1.64705	1.11771e-06	-1.23722e-10	-1.65776
45081719	chr19:45081719:C:T	5.05361e-06	2.55517	-1.46805	8.40906e-05	4.26752	-1.60466
45081903	chr19:45081903:G:A	3.41343e-07	-1.23722e-10	-1.60785	1.17572e-06	-1.23722e-10	-1.60716
45081909	chr19:45081909:T:C	2.06177e-06	1.73447	-1.54388	1.19306e-05	2.34411	-1.63404
45081916	chr19:45081916:C:T	8.93562e-06	3.19266	-1.5356	0.000173149	5.0235	-1.63838
45081994	chr19:45081994:C:T	1.95136e-06	-1.23722e-10	0.135542	6.53781e-06	-1.23722e-10	0.108565
45082061	chr19:45082061:G:A	3.25325e-07	-1.23722e-10	-1.65591	1.11866e-06	-1.23722e-10	-1.65691
45082596	chr19:45082596:A:G	1.86849e-06	1.75664	-1.6645	1.201e-05	2.35618	-1.63948
45082649	chr19:45082649:T:C	2.12642e-06	1.78482	-1.56336	1.24244e-05	2.39372	-1.6431
45082850	chr19:45082850:C:T	4.84404e-07	-1.23722e-10	-1.25782	2.65356e-06	-1.23722e-10	-0.793137
45083173	chr19:45083173:C:T	6.05876e-07	-1.03406	-6.7639e-10	1.74682e-06	-1.21124	-6.7639e-10
45083240	chr19:45083240:G:C	2.37718e-07	-0.956395	-1.01326	8.26515e-07	-0.832328	-1.12725
45083283	chr19:45083283:A:T	2.13995e-06	1.78765	-1.55985	1.25034e-05	2.3983	-1.64133
45083355	chr19:45083355:G:A	7.33817e-07	-1.23722e-10	-0.842479	2.73343e-06	-1.23722e-10	-0.763481
45083473	chr19:45083473:T:C	2.46359e-06	1.87306	-1.50443	1.41628e-05	2.49251	-1.61093
45083747	chr19:45083747:C:T	7.39629e-06	2.92173	-1.45373	0.000130779	4.69937	-1.5949
45083782	chr19:45083782:G:A	3.01671e-06	1.72978	-1.1586	1.33563e-05	1.92591	-1.10296
45083789	chr19:45083789:A:G	2.04933e-06	1.7483	-1.56377	1.19597e-05	2.35535	-1.64284
45083977	chr19:45083977:A:G	8.69562e-06	3.17693	-1.54709	0.000168234	4.99911	-1.6428
45084009	chr19:45084009:A:G	6.06075e-06	2.67086	-1.40201	0.000100446	4.40433	-1.56375
45084072	chr19:45084072:G:A	5.71412e-07	-1.23722e-10	-1.09263	2.30233e-06	-1.23722e-10	-0.935116
45084084	chr19:45084084:A:G	4.96923e-06	2.60278	-1.5325	8.2576e-05	4.27932	-1.63464
45084547	chr19:45084547:T:C	7.14821e-06	2.99314	-1.55926	0.000134935	4.78395	-1.6482
45084647	chr19:45084647:A:G	3.63611e-07	-1.23722e-10	-1.54465	1.30594e-06	-1.23722e-10	-1.50212
45084833	chr19:45084833:A:G	2.83951e-06	2.16947	-1.65882	3.07032e-05	3.30844	-1.65311
45084908	chr19:45084908:A:C	8.1697e-06	3.12047	-1.55302	0.000157342	4.93508	-1.64569
45085140	chr19:45085140:A:G	1.02207e-05	3.337	-1.54557	0.000203064	5.187	-1.64252
45085313	chr19:45085313:C:T	1.47323e-06	1.16666	-1.31218	1.52451e-05	2.43506	-1.47984
45085319	chr19:45085319:G:A	2.03643e-06	-1.23722e-10	0.178215	6.8418e-06	-1.23722e-10	0.154013
45085511	chr19:45085511:T:C	1.85971e-05	3.7707	-1.38067	0.000372604	5.69171	-1.54023
45085715	chr19:45085715:A:G	4.27792e-06	2.48073	-1.56024	7.28579e-05	4.16799	-1.64851
45085821	chr19:45085821:T:C	4.26794e-06	2.57627	-1.65812	8.28932e-05	4.30274	-1.65423
45086001	chr19:45086001:G:A	3.24826e-07	-1.23722e-10	-1.65745	1.13346e-06	-1.23722e-10	-1.64376
45086157	chr19:45086157:A:G	5.54279e-07	-1.23722e-10	-1.12307	1.46514e-06	-1.23722e-10	-1.38709
45086177	chr19:45086177:C:G	4.50964e-07	-1.23722e-10	-1.32935	1.58612e-06	-1.23722e-10	-1.30775
45086337	chr19:45086337:C:T	9.32704e-06	3.24147	-1.54154	0.000182834	5.07994	-1.6404
45086589	chr19:45086589:C:T	4.47476e-07	-1.23722e-10	-1.33712	1.57312e-06	-1.23722e-10	-1.31598
45086603	chr19:45086603:G:A	3.40015e-07	-1.23722e-10	-1.61175	1.17137e-06	-1.23722e-10	-1.61087
45086944	chr19:45086944:G:T	1.45079e-06	1.48668	-1.64756	1.9535e-05	2.7901	-1.58693
45086979	chr19:45086979:T:C	9.14298e-06	3.20695	-1.52695	0.00017627	5.03675	-1.63377
45087347	chr19:45087347:T:C	3.22145e-07	-1.23722e-10	-1.66574	1.10783e-06	-1.23722e-10	-1.66663
45087352	chr19:45087352:C:T	3.73107e-07	-1.23722e-10	-1.51887	1.28932e-06	-1.23722e-10	-1.51493
45087478	chr19:45087478:G:GT	8.84414e-06	3.17384	-1.52707	0.000169788	4.9983	-1.63279
45087686	chr19:45087686:G:A	6.43772e-07	-1.23722e-10	-0.973394	1.88952e-06	-1.23722e-10	-1.13272
45087778	chr19:45087778:C:T	3.32565e-07	-1.23722e-10	-1.6339	1.14315e-06	-1.23722e-10	-1.63525
45087826	chr19:45087826:C:T	1.91191e-07	-0.66268	-1.52479	9.81201e-07	-0.275488	-1.51253
45087969	chr19:45087969:A:G	8.14509e-06	3.07582	-1.51139	0.000150565	4.87132	-1.62596
45087975	chr19:45087975:TTG:T	7.91075e-06	2.97684	-1.4416	0.000139411	4.75468	-1.58629
45087999	chr19:45087999:A:G	5.88839e-06	2.72618	-1.48618	0.000100848	4.45561	-1.61104
45088007	chr19:45088007:A:G	1.01152e-05	3.26099	-1.47993	0.000191468	5.09376	-1.60807
45088086	chr19:45088086:C:T	7.2997e-06	3.0126	-1.55775	0.00013809	4.80662	-1.64775
45088231	chr19:45088231:C:T	3.95916e-07	-1.23722e-10	-1.45954	1.62371e-06	-1.23722e-10	-1.28432
45088365	chr19:45088365:C:T	3.22124e-07	-1.23722e-10	-1.6658	1.11103e-06	-1.23722e-10	-1.66375
45088420	chr19:45088420:G:A	5.95285e-06	2.7173	-1.46641	0.000102498	4.45864	-1.59783
45088482	chr19:45088482:A:T	8.03404e-06	3.07918	-1.52847	0.000151457	4.88652	-1.63526
45088513	chr19:45088513:G:A	2.07295e-06	1.46908	-1.27309	2.1998e-05	2.78705	-1.46513
45088601	chr19:45088601:A:G	2.24579e-07	-1.36127	-0.665239	9.0387e-07	-1.15254	-0.717569
45088615	chr19:45088615:C:G	2.41336e-06	-1.23722e-10	0.348037	6.43148e-06	-1.23722e-10	0.0921667
45088811	chr19:45088811:G:C	3.2627e-07	-1.23722e-10	-1.65301	1.11403e-06	-1.23722e-10	-1.66106
45088882	chr19:45088882:T:G	4.28429e-07	-1.23722e-10	-1.38061	1.44169e-06	-1.23722e-10	-1.40322
45088980	chr19:45088980:C:T	8.87436e-08	-1.5926	-1.36239	3.07637e-07	-1.54558	-1.40229
45089041	chr19:45089041:A:C	3.26892e-07	-1.23722e-10	-1.65111	1.11475e-06	-1.23722e-10	-1.66041
45089217	chr19:45089217:C:T	6.46068e-08	-1.60836	-1.66406	2.20942e-07	-1.61288	-1.66601
45089695	chr19:45089695:A:T	8.32732e-07	-0.716027	-6.7639e-10	7.64628e-06	0.265182	-6.7639e-10
45090031	chr19:45090031:G:T	1.61585e-07	-1.51506	-0.840654	6.51677e-07	-1.35299	-0.844256
45091246	chr19:45091246:C:G	6.80481e-08	-1.60069	-1.61983	2.55343e-07	-1.51432	-1.61987
45091337	chr19:45091337:T:C	2.20147e-06	1.86299	-1.60685	3.70281e-05	3.34741	-1.50477
45091400	chr19:45091400:G:C	6.59342e-07	-1.23722e-10	-0.949496	2.49333e-06	-1.23722e-10	-0.855419
45091745	chr19:45091745:A:C	1.63486e-07	-1.54943	-0.79458	6.44125e-07	-1.41171	-0.797188
45092019	chr19:45092019:G:A	6.96351e-08	-1.58643	-1.61104	2.65948e-07	-1.48265	-1.61084
45092274	chr19:45092274:A:C	3.22371e-07	-1.23722e-10	-1.66504	1.11703e-06	-1.23722e-10	-1.65837
45092441	chr19:45092441:T:C	1.60499e-07	-1.5403	-0.822153	6.37302e-07	-1.39563	-0.823921
45092442	chr19:45092442:G:C	1.61619e-07	-1.54691	-0.80859	6.38692e-07	-1.40696	-0.810414
45092444	chr19:45092444:C:T	1.58128e-07	-1.54198	-0.835356	6.26823e-07	-1.39859	-0.837539
45092450	chr19:45092450:T:C	1.6388e-07	-1.54227	-0.799336	6.49519e-07	-1.39909	-0.80147
45092532	chr19:45092532:T:A	6.81936e-08	-1.59797	-1.62042	2.56729e-07	-1.5081	-1.62067
45092815	chr19:45092815:C:A	3.80415e-07	-1.23722e-10	-1.49948	1.32827e-06	-1.23722e-10	-1.48516
45093259	chr19:45093259:A:G	6.90069e-08	-1.59937	-1.60716	2.58479e-07	-1.51082	-1.61116
45093275	chr19:45093275:C:T	8.32145e-08	-1.61637	-1.40294	3.06317e-07	-1.61416	-1.33801
45093377	chr19:45093377:A:G	1.60197e-07	-1.55857	-0.805763	6.27155e-07	-1.42732	-0.808278
45093955	chr19:45093955:A:G	7.34344e-07	-0.841761	-6.7639e-10	3.14599e-06	-0.622909	-6.7639e-10
45094014	chr19:45094014:G:T	6.93028e-08	-1.59904	-1.60321	2.59643e-07	-1.50982	-1.60767
45094479	chr19:45094479:C:T	1.73901e-06	1.61844	-1.5981	2.35056e-05	3.05207	-1.66387
45094524	chr19:45094524:T:TA	1.42272e-07	-1.60432	-0.878683	4.74681e-07	-1.55488	-0.959267
45094590	chr19:45094590:A:G	7.04028e-08	-1.57027	-1.61624	2.74376e-07	-1.45313	-1.60916
45094834	chr19:45094834:G:A	1.48283e-07	-1.5582	-0.883413	5.81151e-07	-1.42642	-0.88536
45095089	chr19:45095089:C:G	2.08836e-06	1.83622	-1.63282	3.05331e-05	3.31603	-1.66626
45095091	chr19:45095091:G:A	6.95942e-08	-1.59831	-1.59974	2.61187e-07	-1.50817	-1.60339
45095679	chr19:45095679:T:C	3.29834e-07	-1.23722e-10	-1.64215	1.12839e-06	-1.23722e-10	-1.64825
45095746	chr19:45095746:G:A	8.38152e-07	-1.23722e-10	-0.709539	2.8223e-06	-1.23722e-10	-0.731486
45096350	chr19:45096350:T:G	3.22759e-07	-1.23722e-10	-1.66383	1.11602e-06	-1.23722e-10	-1.65927
45096351	chr19:45096351:T:C	1.62343e-07	-1.56449	-0.786543	6.31986e-07	-1.43794	-0.789989
45096462	chr19:45096462:G:T	4.00231e-07	-1.4487	-6.7639e-10	1.17246e-06	-1.60993	-6.7639e-10
45097033	chr19:45097033:A:G	1.40382e-06	1.31551	-1.5093	1.17988e-05	2.31552	-1.61656
45097182	chr19:45097182:G:T	8.40913e-07	-1.23722e-10	-0.70625	3.69364e-06	-1.23722e-10	-0.462426
45097328	chr19:45097328:G:T	6.93584e-08	-1.60287	-1.59859	2.58277e-07	-1.51928	-1.60348
45097733	chr19:45097733:T:C	6.91722e-08	-1.60387	-1.60027	2.57256e-07	-1.52187	-1.60485
45097816	chr19:45097816:C:G	6.91047e-08	-1.60387	-1.60124	2.56992e-07	-1.52197	-1.60578
45098217	chr19:45098217:GGAGC:G	8.50737e-08	-1.60445	-1.39277	3.09654e-07	-1.59833	-1.343
45098323	chr19:45098323:G:A	1.45997e-07	-1.57374	-0.883413	5.64749e-07	-1.45505	-0.88536
45099220	chr19:45099220:A:G	7.03414e-08	-1.58249	-1.60488	2.68048e-07	-1.47693	-1.60869
45099405	chr19:45099405:A:C	8.62362e-07	-1.23722e-10	-0.681064	3.83333e-06	-1.23722e-10	-0.425304
45099523	chr19:45099523:T:C	2.41958e-06	1.72787	-1.37726	2.09462e-05	2.79955	-1.52663
45099860	chr19:45099860:T:C	3.25041e-07	-1.23722e-10	-1.65679	1.11384e-06	-1.23722e-10	-1.66122
45099981	chr19:45099981:A:G	6.79463e-08	-1.61259	-1.60943	2.48408e-07	-1.54878	-1.61294
45100188	chr19:45100188:G:A	4.53728e-07	-1.23722e-10	-1.32324	1.5654e-06	-1.23722e-10	-1.3209
45100319	chr19:45100319:G:A	8.51255e-07	-1.23722e-10	-0.694026	3.7159e-06	-1.23722e-10	-0.456416
45100399	chr19:45100399:C:T	1.03248e-06	-1.23722e-10	-0.501022	4.64107e-06	-1.23722e-10	-0.234093
45100654	chr19:45100654:C:T	9.85791e-07	-1.23722e-10	-0.547294	3.33966e-06	-1.23722e-10	-0.563169
45100781	chr19:45100781:G:A	5.88584e-07	-1.23722e-10	-1.06302	2.05035e-06	-1.23722e-10	-1.05103
45100788	chr19:45100788:CT:C	7.04988e-08	-1.61001	-1.57513	2.59066e-07	-1.53952	-1.58019
45100905	chr19:45100905:C:T	8.20231e-08	-1.61404	-1.4197	2.97025e-07	-1.61063	-1.37235
45101008	chr19:45101008:A:G	3.47312e-07	-1.23722e-10	-1.59051	1.15849e-06	-1.23722e-10	-1.62192
45101070	chr19:45101070:TG:T	3.40813e-07	-1.23722e-10	-1.60941	1.42995e-06	-1.23722e-10	-1.4114
45101270	chr19:45101270:A:G	6.80864e-08	-1.6107	-1.60926	2.49963e-07	-1.54209	-1.61339
45101343	chr19:45101343:G:T	3.22013e-07	-1.23722e-10	-1.66615	1.10812e-06	-1.23722e-10	-1.66638
45101595	chr19:45101595:A:G	1.49802e-07	-1.57237	-0.859049	5.81305e-07	-1.45172	-0.859796
45102017	chr19:45102017:C:T	1.3417e-06	1.36682	-1.60587	1.36255e-05	2.505	-1.66209
45102050	chr19:45102050:C:T	1.38642e-06	1.10479	-1.31105	1.96357e-05	2.55196	-1.34365
45102054	chr19:45102054:T:C	3.89518e-07	-1.23722e-10	-1.47583	1.44042e-06	-1.23722e-10	-1.4041
45102068	chr19:45102068:C:G	3.28793e-07	-1.23722e-10	-1.64531	1.11124e-06	-1.23722e-10	-1.66356
45102192	chr19:45102192:A:T	3.45988e-07	-1.23722e-10	-1.59434	1.41682e-06	-1.23722e-10	-1.42062
45102310	chr19:45102310:C:T	4.37512e-07	-1.23722e-10	-1.35963	1.42962e-06	-1.23722e-10	-1.41163
45102550	chr19:45102550:A:T	6.38843e-08	-1.61725	-1.66641	2.31016e-07	-1.56967	-1.66464
45102576	chr19:45102576:G:T	6.53585e-08	-1.59858	-1.66227	2.44362e-07	-1.51472	-1.66343
45102699	chr19:45102699:C:T	3.2394e-07	-1.23722e-10	-1.66018	1.11533e-06	-1.23722e-10	-1.65989
45102756	chr19:45102756:ACT:A	4.62564e-07	-1.23722e-10	-1.30395	1.94637e-06	-1.23722e-10	-1.10307
45102867	chr19:45102867:C:T	2.81367e-07	-1.53174	-0.269337	9.03506e-07	-1.43679	-0.433724
45102973	chr19:45102973:C:A	7.89877e-07	0.369854	-1.13871	4.29993e-06	0.974417	-1.28486
45103838	chr19:45103838:G:GGTA	2.59085e-06	2.02498	-1.60598	3.87988e-05	3.55471	-1.66535
45103848	chr19:45103848:G:A	3.78735e-07	-1.23722e-10	-1.5039	1.98466e-06	-1.23722e-10	-1.08359
45103881	chr19:45103881:G:A	7.40456e-08	-1.61673	-1.51932	2.81443e-07	-1.56718	-1.46969
45104090	chr19:45104090:C:T	6.81199e-08	-1.61372	-1.60575	2.48511e-07	-1.55298	-1.60832
45104110	chr19:45104110:C:T	5.5761e-07	-1.23722e-10	-1.11708	1.44156e-06	-1.23722e-10	-1.40331
45104551	chr19:45104551:T:C	6.81449e-08	-1.61108	-1.60802	2.50033e-07	-1.54307	-1.61213
45104635	chr19:45104635:A:C	3.6325e-07	-1.23722e-10	-1.54565	1.22356e-06	-1.23722e-10	-1.56728
45104749	chr19:45104749:T:C	6.77369e-08	-1.60902	-1.61608	2.4971e-07	-1.53661	-1.61988
45104878	chr19:45104878:A:G	6.75441e-08	-1.61244	-1.61552	2.47062e-07	-1.54781	-1.61935
45105118	chr19:45105118:G:A	3.4258e-07	-1.23722e-10	-1.60423	1.18211e-06	-1.23722e-10	-1.60174
45105306	chr19:45105306:C:T	6.78223e-08	-1.60712	-1.61673	2.51015e-07	-1.53109	-1.62019
45105574	chr19:45105574:G:C	7.19241e-07	-1.61369	0.751147	2.52043e-06	-1.60036	0.755749
45105600	chr19:45105600:C:T	3.27212e-07	-1.23722e-10	-1.65013	1.15979e-06	-1.23722e-10	-1.6208
45105643	chr19:45105643:T:C	1.28939e-06	0.884935	-1.16375	8.75367e-06	1.77791	-1.37747
45105644	chr19:45105644:G:A	6.73071e-08	-1.60275	-1.62873	2.51375e-07	-1.51905	-1.6308
45105761	chr19:45105761:G:A	7.4912e-07	-1.23722e-10	-0.82184	2.56274e-06	-1.23722e-10	-0.827962
45105908	chr19:45105908:T:G	7.99379e-08	-1.58644	-1.47305	2.77441e-07	-1.61761	-1.43357
45106355	chr19:45106355:C:A	3.31967e-07	-1.23722e-10	-1.6357	1.16632e-06	-1.23722e-10	-1.61518
45106382	chr19:45106382:T:C	7.04086e-08	-1.58676	-1.59966	2.68087e-07	-1.48299	-1.60249
45106409	chr19:45106409:T:A	6.74671e-08	-1.61172	-1.61738	2.47136e-07	-1.5454	-1.62145
45106490	chr19:45106490:C:T	3.21832e-07	-1.23722e-10	-1.66671	1.10784e-06	-1.23722e-10	-1.66662
45106535	chr19:45106535:C:T	1.44254e-07	-1.58602	-0.883144	5.51065e-07	-1.47968	-0.885256
45106977	chr19:45106977:C:T	3.34626e-07	-1.23722e-10	-1.62773	1.20061e-06	-1.23722e-10	-1.58621
45107406	chr19:45107406:A:G	6.14871e-07	-1.23722e-10	-1.01933	2.13376e-06	-1.23722e-10	-1.01115
45108165	chr19:45108165:A:G	3.25678e-07	-1.23722e-10	-1.65483	1.11692e-06	-1.23722e-10	-1.65846
45108386	chr19:45108386:T:G	3.35955e-07	-1.23722e-10	-1.62376	1.1555e-06	-1.23722e-10	-1.6245
45108803	chr19:45108803:G:A	6.09893e-07	-1.02746	-6.7639e-10	2.54171e-06	-0.836202	-6.7639e-10
45108913	chr19:45108913:G:A	9.17506e-07	-1.23722e-10	-0.619079	4.06538e-06	-1.23722e-10	-0.366532
45108968	chr19:45108968:C:T	5.31024e-07	-1.53738	0.37145	1.55745e-06	-1.44091	0.114916
45108978	chr19:45108978:C:T	1.57441e-06	-1.23722e-10	-0.0791046	7.02902e-06	-1.23722e-10	0.18101
45109471	chr19:45109471:C:T	3.66232e-07	-1.53747	-6.7639e-10	1.49622e-06	-1.36609	-6.7639e-10
45109496	chr19:45109496:C:G	9.81285e-08	-1.54356	-1.3109	3.64629e-07	-1.51936	-1.25856
45110012	chr19:45110012:A:G	6.12642e-07	-1.23722e-10	-1.02296	2.12581e-06	-1.23722e-10	-1.01488
45110574	chr19:45110574:T:C	3.23604e-07	-1.23722e-10	-1.66122	1.24539e-06	-1.23722e-10	-1.54959
45110992	chr19:45110992:G:A	1.08968e-06	-1.23722e-10	-0.447097	3.0362e-06	-1.23722e-10	-0.658431
45111343	chr19:45111343:C:T	2.62799e-07	-1.56758	-0.301766	8.76445e-07	-1.49027	-0.410647
45111577	chr19:45111577:A:G	4.13933e-07	-1.41504	-6.7639e-10	1.2101e-06	-1.57833	-6.7639e-10
45111870	chr19:45111870:T:C	5.97873e-07	-1.23722e-10	-1.04736	2.2435e-06	-1.23722e-10	-0.961003
45111963	chr19:45111963:C:T	8.90904e-07	-1.23722e-10	-0.648502	3.03901e-06	-1.23722e-10	-0.657506
45112086	chr19:45112086:A:G	2.3441e-06	1.84892	-1.53	3.21774e-05	3.34376	-1.64154
45112444	chr19:45112444:C:T	3.77419e-07	-1.23722e-10	-1.50738	1.13323e-06	-1.23722e-10	-1.64397
45112599	chr19:45112599:T:C	1.06035e-06	0.784163	-1.25855	7.2051e-06	1.66183	-1.45607
45112636	chr19:45112636:C:T	3.99541e-07	-1.23722e-10	-1.45042	1.38022e-06	-1.23722e-10	-1.44679
45112638	chr19:45112638:C:T	4.46686e-07	-1.23722e-10	-1.33888	1.54252e-06	-1.23722e-10	-1.33562
45113003	chr19:45113003:T:C	2.11012e-07	-1.56978	-0.519041	8.07328e-07	-1.44911	-0.533949
45113686	chr19:45113686:C:T	1.55326e-07	-1.55711	-0.838106	6.07513e-07	-1.42846	-0.838957
45114032	chr19:45114032:C:T	8.93527e-08	-1.51867	-1.42948	3.32357e-07	-1.48989	-1.38069
45114353	chr19:45114353:C:T	6.19728e-07	-1.23722e-10	-1.01146	2.14671e-06	-1.23722e-10	-1.0051
45114466	chr19:45114466:A:AT	9.78057e-08	-1.52012	-1.33763	3.66375e-07	-1.49286	-1.28028
45114499	chr19:45114499:G:A	3.25711e-07	-1.23722e-10	-1.65473	1.11644e-06	-1.23722e-10	-1.65889
45114511	chr19:45114511:A:G	5.49389e-07	-1.23722e-10	-1.13193	1.86198e-06	-1.23722e-10	-1.1474
45114528	chr19:45114528:G:A	6.99209e-08	-1.59513	-1.59825	2.68929e-07	-1.5018	-1.58055
45114689	chr19:45114689:A:G	4.24716e-07	-1.23722e-10	-1.38932	1.4331e-06	-1.23722e-10	-1.40919
45114813	chr19:45114813:G:A	5.09967e-07	-1.23722e-10	-1.20639	1.74913e-06	-1.23722e-10	-1.20992
45115009	chr19:45115009:C:G	3.2489e-07	-1.23722e-10	-1.65725	1.11004e-06	-1.23722e-10	-1.66464
45115023	chr19:45115023:G:T	3.27277e-07	-1.23722e-10	-1.64993	1.12576e-06	-1.23722e-10	-1.65058
45115172	chr19:45115172:G:A	5.33252e-07	-1.23722e-10	-1.16174	1.83009e-06	-1.23722e-10	-1.16467
45115274	chr19:45115274:A:T	1.00678e-06	-1.23722e-10	-0.52623	3.36421e-06	-1.23722e-10	-0.555844
45115287	chr19:45115287:C:T	3.22798e-07	-1.23722e-10	-1.66371	1.11153e-06	-1.23722e-10	-1.6633
45115644	chr19:45115644:T:C	2.29425e-06	1.84286	-1.54544	3.19085e-05	3.33681	-1.64298
45116047	chr19:45116047:G:C	1.54714e-06	-1.23722e-10	-0.0965783	5.51895e-06	-1.23722e-10	-0.0608496
45116248	chr19:45116248:G:A	6.87799e-08	-1.54305	-1.66677	2.43649e-07	-1.52598	-1.65508
45116258	chr19:45116258:G:A	3.40842e-07	-1.60932	-6.7639e-10	1.17674e-06	-1.60629	-6.7639e-10
45116380	chr19:45116380:A:G	5.54077e-07	-1.23722e-10	-1.12343	1.92697e-06	-1.23722e-10	-1.11309
45116397	chr19:45116397:C:T	2.15134e-07	-1.37268	-0.696794	7.66305e-07	-1.37823	-0.656986
45116516	chr19:45116516:G:A	3.25782e-07	-1.23722e-10	-1.65451	1.14129e-06	-1.23722e-10	-1.63688
45116688	chr19:45116688:A:G	2.92599e-06	2.15515	-1.6145	5.18944e-05	3.69979	-1.51962
45116802	chr19:45116802:T:G	3.99052e-07	-1.23722e-10	-1.45165	1.36833e-06	-1.23722e-10	-1.45545
45117073	chr19:45117073:C:T	9.53179e-07	-1.23722e-10	-0.580936	3.19099e-06	-1.23722e-10	-0.608706
45117255	chr19:45117255:G:T	2.36725e-07	-1.61771	-0.356131	9.56857e-07	-1.55949	-0.253651
45117259	chr19:45117259:C:G	1.36917e-06	1.40732	-1.6261	1.27556e-05	2.40988	-1.63295
45117292	chr19:45117292:G:A	5.8872e-07	-1.23722e-10	-1.06279	2.01542e-06	-1.23722e-10	-1.06821
45117719	chr19:45117719:G:A	3.35832e-07	-1.23722e-10	-1.62413	1.15579e-06	-1.23722e-10	-1.62426
45118286	chr19:45118286:C:T	5.79932e-06	1.22476	-6.7639e-10	8.51505e-06	0.372797	-6.7639e-10
45118315	chr19:45118315:C:T	3.28761e-07	-1.23722e-10	-1.64541	1.12031e-06	-1.23722e-10	-1.65543
45118470	chr19:45118470:T:C	4.33465e-07	-1.23722e-10	-1.36893	1.49778e-06	-1.23722e-10	-1.36506
45118499	chr19:45118499:TG:T	1.97136e-07	-1.61776	-0.539084	6.24055e-07	-1.60042	-0.640135
45118736	chr19:45118736:CAG:C	3.33033e-07	-1.23722e-10	-1.6325	1.13273e-06	-1.23722e-10	-1.64441
45118788	chr19:45118788:G:A	1.12106e-06	-1.23722e-10	-0.418712	4.02363e-06	-1.23722e-10	-0.376852
45118908	chr19:45118908:C:T	9.22058e-07	-1.23722e-10	-0.614131	4.10496e-06	-1.23722e-10	-0.356842
45118925	chr19:45118925:T:C	8.15896e-08	-1.56371	-1.47533	2.74919e-07	-1.61771	-1.4426
45119185	chr19:45119185:C:T	4.38346e-07	-1.23722e-10	-1.35773	1.51082e-06	-1.23722e-10	-1.35638
45119364	chr19:45119364:A:G	4.29523e-07	-1.23722e-10	-1.37806	1.48435e-06	-1.23722e-10	-1.37406
45119521	chr19:45119521:G:A	4.12577e-07	-1.23722e-10	-1.41832	1.43413e-06	-1.23722e-10	-1.40848
45119937	chr19:45119937:C:T	6.0303e-07	-1.03877	-6.7639e-10	1.45674e-06	-1.39284	-6.7639e-10
45120208	chr19:45120208:A:G	4.70476e-07	-1.28699	-6.7639e-10	1.84141e-06	-1.1585	-6.7639e-10
45120209	chr19:45120209:A:G	5.05863e-07	-1.21447	-6.7639e-10	1.98505e-06	-1.08339	-6.7639e-10
45120307	chr19:45120307:G:A	9.16875e-07	-1.23722e-10	-0.619767	3.06075e-06	-1.23722e-10	-0.650377
45120368	chr19:45120368:C:T	3.07794e-07	-1.31526	-0.396049	1.08413e-06	-1.31827	-0.369986
45120381	chr19:45120381:T:C	2.22778e-07	-1.58979	-0.444769	8.14204e-07	-1.61509	-0.359497
45120419	chr19:45120419:C:T	3.22102e-07	-1.23722e-10	-1.66587	1.10864e-06	-1.23722e-10	-1.6659
45120512	chr19:45120512:C:T	4.0705e-07	-1.4318	-6.7639e-10	1.28421e-06	-1.5189	-6.7639e-10
45120696	chr19:45120696:C:T	4.38446e-07	-1.23722e-10	-1.3575	1.51703e-06	-1.23722e-10	-1.35228
45120866	chr19:45120866:A:G	3.27239e-07	-1.23722e-10	-1.65005	1.12513e-06	-1.23722e-10	-1.65114
45121000	chr19:45121000:G:A	3.31061e-07	-1.23722e-10	-1.63844	1.13842e-06	-1.23722e-10	-1.6394
45121045	chr19:45121045:A:G	6.66318e-08	-1.58275	-1.6588	2.21998e-07	-1.61506	-1.65907
45121215	chr19:45121215:C:T	5.4339e-07	-1.23722e-10	-1.14291	1.89859e-06	-1.23722e-10	-1.12793
45121606	chr19:45121606:C:A	1.22246e-06	-1.23722e-10	-0.332122	5.62007e-06	-1.23722e-10	-0.0426932
45121729	chr19:45121729:C:T	1.38907e-06	1.36958	-1.57393	1.78429e-05	2.76585	-1.65328
45121802	chr19:45121802:C:T	3.92187e-07	-1.469	-6.7639e-10	1.22511e-06	-1.56601	-6.7639e-10
45122198	chr19:45122198:C:T	4.25351e-07	-1.23722e-10	-1.38782	1.43845e-06	-1.23722e-10	-1.40547
45122351	chr19:45122351:C:A	4.3413e-07	-1.23722e-10	-1.3674	1.49897e-06	-1.23722e-10	-1.36426
45122985	chr19:45122985:A:G	6.30622e-07	-0.994031	-6.7639e-10	1.49782e-06	-1.36503	-6.7639e-10
45123022	chr19:45123022:T:C	6.57418e-07	-1.23722e-10	-0.952419	2.20559e-06	-1.23722e-10	-0.978044
45123121	chr19:45123121:A:G	3.30838e-07	-1.23722e-10	-1.63911	1.13138e-06	-1.23722e-10	-1.6456
45123236	chr19:45123236:G:T	3.2182e-07	-1.23722e-10	-1.66674	1.10915e-06	-1.23722e-10	-1.66545
45123977	chr19:45123977:C:T	4.60446e-07	-1.56612	0.257572	1.14356e-06	-1.61776	-0.0171286
45124198	chr19:45124198:G:T	4.97847e-07	-1.23722e-10	-1.23045	1.73446e-06	-1.23722e-10	-1.21834
45124276	chr19:45124276:C:T	6.76439e-07	-1.23722e-10	-0.923896	2.32527e-06	-1.23722e-10	-0.925203
45124475	chr19:45124475:T:C	3.21936e-07	-1.23722e-10	-1.66639	1.11075e-06	-1.23722e-10	-1.66401
45124824	chr19:45124824:G:A	9.11127e-08	-1.57585	-1.3528	3.15691e-07	-1.61655	-1.30548
45124863	chr19:45124863:T:C	1.02177e-06	-1.23722e-10	-0.511452	4.59528e-06	-1.23722e-10	-0.244007
45124910	chr19:45124910:G:A	3.21859e-07	-1.23722e-10	-1.66662	1.10795e-06	-1.23722e-10	-1.66653
45124987	chr19:45124987:A:G	3.24951e-07	-1.23722e-10	-1.65706	1.11773e-06	-1.23722e-10	-1.65774
45125158	chr19:45125158:C:T	3.24133e-07	-1.23722e-10	-1.65959	1.11174e-06	-1.23722e-10	-1.66311
45125306	chr19:45125306:T:TA	4.17591e-07	-1.40624	-6.7639e-10	1.44816e-06	-1.39874	-6.7639e-10
45125311	chr19:45125311:A:C	2.07033e-06	1.76088	-1.56616	2.85361e-05	3.23739	-1.65526
45125356	chr19:45125356:A:G	1.01272e-06	-1.23722e-10	-0.520344	4.5284e-06	-1.23722e-10	-0.25867
45125358	chr19:45125358:G:C	3.68698e-07	-1.23722e-10	-1.53076	1.25642e-06	-1.23722e-10	-1.54077
45125680	chr19:45125680:T:C	4.7122e-07	-1.23722e-10	-1.28541	1.61557e-06	-1.23722e-10	-1.28935
45125846	chr19:45125846:A:G	3.90944e-07	-1.47218	-6.7639e-10	1.32297e-06	-1.48916	-6.7639e-10
45125908	chr19:45125908:G:A	2.67074e-07	-0.670969	-1.18224	1.03828e-06	-0.623065	-1.1084
45126465	chr19:45126465:G:A	3.34812e-07	-1.23722e-10	-1.62717	1.17993e-06	-1.23722e-10	-1.60358
45126481	chr19:45126481:G:A	2.40603e-07	-1.61688	-0.340707	9.88153e-07	-1.54025	-0.240703
45126557	chr19:45126557:CTT:C	4.6544e-07	-1.23722e-10	-1.29775	1.59549e-06	-1.23722e-10	-1.30185
45126973	chr19:45126973:T:C	6.67934e-07	-1.23722e-10	-0.936549	2.23949e-06	-1.23722e-10	-0.962791
45127006	chr19:45127006:G:A	3.70982e-07	-1.23722e-10	-1.52459	1.52258e-06	-1.23722e-10	-1.34863
45127102	chr19:45127102:C:G	3.5323e-07	-1.57362	-6.7639e-10	1.27119e-06	-1.52908	-6.7639e-10
45127106	chr19:45127106:G:T	4.63485e-07	-1.23722e-10	-1.30197	1.58878e-06	-1.23722e-10	-1.30607
45127897	chr19:45127897:C:T	6.64032e-07	-1.23722e-10	-0.942408	2.28959e-06	-1.23722e-10	-0.940664
45127935	chr19:45127935:A:G	3.43424e-07	-1.23722e-10	-1.60177	1.16734e-06	-1.23722e-10	-1.61431
45127994	chr19:45127994:G:A	9.53403e-07	0.639668	-1.22037	3.32058e-06	0.790763	-1.35966
45128363	chr19:45128363:C:T	3.3901e-07	-1.23722e-10	-1.61471	1.19892e-06	-1.23722e-10	-1.58762
45128547	chr19:45128547:C:T	4.66918e-07	-1.23722e-10	-1.29459	1.60056e-06	-1.23722e-10	-1.29868
45128558	chr19:45128558:G:A	1.82593e-07	-1.50703	-0.726449	5.16681e-07	-1.60608	-0.823284
45128838	chr19:45128838:T:C	4.64094e-07	-1.23722e-10	-1.30065	1.59135e-06	-1.23722e-10	-1.30446
45129634	chr19:45129634:C:T	3.25955e-07	-1.23722e-10	-1.65398	1.11067e-06	-1.23722e-10	-1.66408
45129823	chr19:45129823:A:G	3.44536e-07	-1.23722e-10	-1.59854	1.17104e-06	-1.23722e-10	-1.61115
45129921	chr19:45129921:G:C	3.21849e-07	-1.23722e-10	-1.66666	1.10791e-06	-1.23722e-10	-1.66657
45130250	chr19:45130250:G:A	4.72811e-07	-1.23722e-10	-1.28204	1.63822e-06	-1.23722e-10	-1.27543
45130350	chr19:45130350:C:T	3.76177e-07	-1.23722e-10	-1.51068	1.30908e-06	-1.23722e-10	-1.49972
45130428	chr19:45130428:G:A	1.5272e-07	-1.51491	-0.897222	4.39948e-07	-1.60889	-0.981246
45130576	chr19:45130576:T:G	4.70921e-07	-1.23722e-10	-1.28605	1.6308e-06	-1.23722e-10	-1.27997
45131092	chr19:45131092:C:CA	2.14836e-06	1.82784	-1.59612	3.07085e-05	3.31932	-1.66382
45131297	chr19:45131297:G:A	3.38017e-07	-1.61764	-6.7639e-10	1.16911e-06	-1.6128	-6.7639e-10
45131326	chr19:45131326:G:A	1.01449e-06	-1.23722e-10	-0.5186	4.5331e-06	-1.23722e-10	-0.257631
45131596	chr19:45131596:A:G	1.03628e-07	-1.14555	-1.65439	4.91568e-07	-0.83267	-1.64652
45131778	chr19:45131778:A:T	8.20019e-08	-1.37549	-1.65851	5.33935e-07	-0.809372	-1.58715
45131820	chr19:45131820:G:C	4.64164e-07	-1.23722e-10	-1.3005	1.60766e-06	-1.23722e-10	-1.29426
45131841	chr19:45131841:C:T	3.31912e-07	-1.23722e-10	-1.63587	1.18238e-06	-1.23722e-10	-1.60151
45131867	chr19:45131867:TG:T	4.64724e-07	-1.23722e-10	-1.2993	1.61059e-06	-1.23722e-10	-1.29244
45132066	chr19:45132066:T:A	6.62222e-08	-1.59458	-1.65314	2.24881e-07	-1.61024	-1.65098
45132215	chr19:45132215:GCCCACCC:G	4.30491e-07	-1.23722e-10	-1.37581	1.4897e-06	-1.23722e-10	-1.37046
45132482	chr19:45132482:T:C	3.38995e-07	-1.23722e-10	-1.61475	1.17125e-06	-1.23722e-10	-1.61097
45132943	chr19:45132943:C:T	6.26015e-07	-1.60903	0.607666	1.75032e-06	-1.57103	0.361789
45133364	chr19:45133364:G:A	4.33445e-07	-1.36897	-6.7639e-10	1.55419e-06	-1.32808	-6.7639e-10
45133369	chr19:45133369:C:T	1.26807e-07	-1.31899	-1.27908	4.68671e-07	-1.32102	-1.20588
45133508	chr19:45133508:C:G	3.23023e-07	-1.23722e-10	-1.66302	1.111e-06	-1.23722e-10	-1.66378
45133973	chr19:45133973:C:T	3.77666e-07	-1.23722e-10	-1.50673	1.56328e-06	-1.23722e-10	-1.32225
45133999	chr19:45133999:G:A	4.63524e-07	-1.23722e-10	-1.30188	1.59093e-06	-1.23722e-10	-1.30472
45134086	chr19:45134086:A:G	6.55552e-08	-1.60251	-1.65534	2.25304e-07	-1.60462	-1.65472
45134132	chr19:45134132:C:T	4.10811e-07	-1.23722e-10	-1.42261	1.39238e-06	-1.23722e-10	-1.43802
45134987	chr19:45134987:C:T	4.95836e-07	-1.608	0.37351	1.37578e-06	-1.56311	0.113094
45135064	chr19:45135064:G:A	4.66817e-07	-1.23722e-10	-1.2948	1.60268e-06	-1.23722e-10	-1.29736
45135286	chr19:45135286:G:A	3.23352e-07	-1.23722e-10	-1.662	1.10989e-06	-1.23722e-10	-1.66478
45135463	chr19:45135463:A:G	8.05395e-08	-1.60146	-1.45053	3.10875e-07	-1.47874	-1.45866
45135490	chr19:45135490:A:G	4.68753e-07	-1.23722e-10	-1.29066	1.6094e-06	-1.23722e-10	-1.29318
45135555	chr19:45135555:T:C	6.30695e-07	-1.23722e-10	-0.993917	2.39489e-06	-1.23722e-10	-0.895699
45135747	chr19:45135747:T:C	3.26426e-07	-1.23722e-10	-1.65254	1.12139e-06	-1.23722e-10	-1.65447
45135829	chr19:45135829:C:T	4.83788e-07	-1.23722e-10	-1.25909	1.65533e-06	-1.23722e-10	-1.26504
45136458	chr19:45136458:A:G	1.51054e-07	-1.55993	-0.863169	5.18172e-07	-1.59802	-0.828467
45136704	chr19:45136704:G:GGGGAGGC	3.21848e-07	-1.23722e-10	-1.66666	1.1079e-06	-1.23722e-10	-1.66657
45136730	chr19:45136730:G:A	4.63232e-07	-1.23722e-10	-1.30251	1.58623e-06	-1.23722e-10	-1.30767
45136866	chr19:45136866:A:G	1.41199e-07	-1.56794	-0.922625	4.86016e-07	-1.6026	-0.887957
45136972	chr19:45136972:T:C	7.04921e-07	-0.882653	-6.7639e-10	1.61152e-06	-1.29186	-6.7639e-10
45137025	chr19:45137025:T:A	4.55276e-07	-1.23722e-10	-1.31983	1.56347e-06	-1.23722e-10	-1.32213
45137028	chr19:45137028:GC:G	3.21811e-07	-1.23722e-10	-1.66677	1.10971e-06	-1.23722e-10	-1.66494
45137133	chr19:45137133:G:A	6.62903e-07	-1.23722e-10	-0.94411	2.22493e-06	-1.23722e-10	-0.969311
45137341	chr19:45137341:G:A	6.1072e-07	-1.23722e-10	-1.0261	2.31895e-06	-1.23722e-10	-0.927923
45137679	chr19:45137679:G:A	4.72106e-07	-1.23722e-10	-1.28354	1.61976e-06	-1.23722e-10	-1.28676
45137848	chr19:45137848:C:A	2.20562e-07	-1.5971	-0.44746	6.75736e-07	-1.61776	-0.543232
45138403	chr19:45138403:G:A	3.21949e-07	-1.23722e-10	-1.66635	1.109e-06	-1.23722e-10	-1.66558
45138786	chr19:45138786:G:A	2.3201e-07	-1.61716	-0.376799	7.17168e-07	-1.59208	-0.509408
45139360	chr19:45139360:G:A	8.83694e-07	-1.23722e-10	-0.656628	3.0156e-06	-1.23722e-10	-0.66524
45139963	chr19:45139963:T:A	9.28662e-07	-1.23722e-10	-0.606994	3.10677e-06	-1.23722e-10	-0.635456
45140094	chr19:45140094:T:C	4.22201e-07	-1.23722e-10	-1.39526	1.45755e-06	-1.23722e-10	-1.39228
45140106	chr19:45140106:C:T	3.30547e-07	-1.23722e-10	-1.63999	1.11153e-06	-1.23722e-10	-1.6633
45140113	chr19:45140113:C:A	4.5348e-07	-1.23722e-10	-1.32379	1.55601e-06	-1.23722e-10	-1.32691
45140696	chr19:45140696:G:T	6.41041e-07	-1.23722e-10	-0.977645	2.20441e-06	-1.23722e-10	-0.978577
45140699	chr19:45140699:C:T	7.10702e-08	-1.57494	-1.60213	3.1711e-07	-1.25494	-1.6626
45141096	chr19:45141096:A:T	9.4129e-07	-1.60535	1.01186	2.52602e-06	-1.55633	0.713938
45141518	chr19:45141518:G:A	7.61705e-08	-1.44401	-1.66375	2.49104e-07	-1.49217	-1.66675
45141625	chr19:45141625:C:T	3.23161e-07	-1.23722e-10	-1.66259	1.11142e-06	-1.23722e-10	-1.6634
45141695	chr19:45141695:G:A	4.47252e-07	-1.23722e-10	-1.33762	1.53506e-06	-1.23722e-10	-1.34047
45141796	chr19:45141796:A:G	3.93138e-07	-1.23722e-10	-1.46658	1.35913e-06	-1.23722e-10	-1.46219
45141811	chr19:45141811:G:A	1.23453e-07	-1.29922	-1.32566	4.55575e-07	-1.29933	-1.2559
45142177	chr19:45142177:C:T	3.58615e-07	-1.23722e-10	-1.55849	1.23522e-06	-1.23722e-10	-1.55778
45142295	chr19:45142295:G:A	1.00396e-07	-1.58664	-1.24498	3.4625e-07	-1.61238	-1.21725
45142364	chr19:45142364:C:T	3.54041e-07	-1.23722e-10	-1.57132	1.17286e-06	-1.23722e-10	-1.60959
45143316	chr19:45143316:T:G	4.01235e-07	-1.23722e-10	-1.44619	1.38497e-06	-1.23722e-10	-1.44336
45144050	chr19:45144050:A:G	3.73868e-07	-1.23722e-10	-1.51683	1.28575e-06	-1.23722e-10	-1.5177
45144527	chr19:45144527:G:A	7.75559e-07	-1.23722e-10	-0.787154	3.40555e-06	-1.23722e-10	-0.543632
45144638	chr19:45144638:T:A	2.28886e-07	-1.61659	-0.390926	9.36726e-07	-1.5388	-0.295602
45145245	chr19:45145245:A:G	5.10602e-07	-1.23722e-10	-1.20515	1.74978e-06	-1.23722e-10	-1.20955
45146006	chr19:45146006:C:T	3.27672e-07	-1.23722e-10	-1.64872	1.15452e-06	-1.23722e-10	-1.62536
45146113	chr19:45146113:C:A	6.28931e-07	-0.996717	-6.7639e-10	6.46898e-06	0.0979812	-6.7639e-10
45146128	chr19:45146128:A:G	3.57329e-06	2.29934	-1.55883	5.92932e-05	3.86792	-1.55446
45146523	chr19:45146523:G:C	5.11368e-07	-1.23722e-10	-1.20365	1.75857e-06	-1.23722e-10	-1.20453
45146580	chr19:45146580:T:G	1.17556e-07	-1.24003	-1.4338	6.4089e-07	-0.836377	-1.37756
45146743	chr19:45146743:C:T	4.07934e-07	-1.23722e-10	-1.42963	1.3563e-06	-1.23722e-10	-1.46428
45146995	chr19:45146995:A:G	2.91869e-06	1.10452	-0.566373	2.73716e-05	2.05209	-0.511618
45147062	chr19:45147062:T:G	3.4075e-07	-1.23722e-10	-1.60959	1.16192e-06	-1.23722e-10	-1.61896
45147128	chr19:45147128:C:T	5.95526e-07	-1.56966	0.518368	1.65892e-06	-1.49173	0.228856
45147413	chr19:45147413:A:G	6.37937e-07	-0.982499	-6.7639e-10	2.65921e-06	-0.791008	-6.7639e-10
45147430	chr19:45147430:A:G	4.30504e-06	1.32813	-0.401328	3.88698e-05	2.23587	-0.34469
45147455	chr19:45147455:T:C	3.40629e-07	-1.23722e-10	-1.60994	1.17686e-06	-1.23722e-10	-1.60618
45147664	chr19:45147664:A:G	3.22662e-07	-1.23722e-10	-1.66413	1.11015e-06	-1.23722e-10	-1.66455
45147961	chr19:45147961:G:A	1.03464e-07	-1.52296	-1.27855	3.51516e-07	-1.61311	-1.20143
45148218	chr19:45148218:A:G	3.32877e-07	-1.23722e-10	-1.63297	1.37022e-06	-1.23722e-10	-1.45407
45148265	chr19:45148265:T:C	3.21884e-07	-1.23722e-10	-1.66655	1.10776e-06	-1.23722e-10	-1.6667
45148339	chr19:45148339:G:A	3.30969e-07	-1.23722e-10	-1.63871	1.17996e-06	-1.23722e-10	-1.60356
45148642	chr19:45148642:G:A	4.60689e-07	-1.23722e-10	-1.30802	1.61504e-06	-1.23722e-10	-1.28968
45148728	chr19:45148728:G:GGTAT	5.32961e-07	-1.58422	0.421933	1.50261e-06	-1.51537	0.153539
45148821	chr19:45148821:T:C	2.33175e-07	-1.55341	-0.435538	1.11475e-06	-1.59254	-0.0678686
45148825	chr19:45148825:T:C	3.4931e-07	-1.23722e-10	-1.58478	1.23833e-06	-1.23722e-10	-1.55527
45148858	chr19:45148858:A:G	3.5057e-07	-1.23722e-10	-1.58118	1.16641e-06	-1.23722e-10	-1.61511
45148935	chr19:45148935:G:A	1.03732e-06	1.15777	-1.65411	1.81329e-05	2.78888	-1.66019
45149028	chr19:45149028:C:T	3.32391e-07	-1.23722e-10	-1.63443	1.14154e-06	-1.23722e-10	-1.63666
45149180	chr19:45149180:A:G	8.97844e-07	-1.23722e-10	-0.640742	3.96737e-06	-1.23722e-10	-0.390935
45149268	chr19:45149268:T:A	7.5583e-08	-1.45209	-1.66342	2.7195e-07	-1.43132	-1.63985
45149414	chr19:45149414:G:C	1.23291e-06	-1.23722e-10	-0.323603	4.15957e-06	-1.23722e-10	-0.343625
45149797	chr19:45149797:C:A	2.46792e-07	-1.59936	-0.332838	1.04428e-06	-1.47684	-0.248862
45149968	chr19:45149968:C:T	3.49794e-07	-1.58339	-6.7639e-10	1.23677e-06	-1.55654	-6.7639e-10
45150133	chr19:45150133:G:A	8.00661e-08	-1.44255	-1.61533	2.46745e-07	-1.58582	-1.58262
45150494	chr19:45150494:T:C	5.768e-07	-1.23722e-10	-1.08324	2.17445e-06	-1.23722e-10	-0.99226
45150625	chr19:45150625:TAGTC:T	3.92824e-07	-1.46738	-6.7639e-10	1.51805e-06	-1.35161	-6.7639e-10
45151125	chr19:45151125:G:A	3.3413e-07	-1.23722e-10	-1.62921	1.19788e-06	-1.23722e-10	-1.58848
45151316	chr19:45151316:C:CTAAT	3.79936e-07	-1.23722e-10	-1.50074	1.30551e-06	-1.23722e-10	-1.50244
45151632	chr19:45151632:C:T	4.53674e-07	-1.23722e-10	-1.32336	1.53163e-06	-1.23722e-10	-1.34271
45152075	chr19:45152075:T:C	6.46532e-07	-1.60281	0.633693	1.75441e-06	-1.55068	0.343769
45152228	chr19:45152228:G:C	3.32483e-07	-1.23722e-10	-1.63415	1.36966e-06	-1.23722e-10	-1.45447
45152343	chr19:45152343:G:A	5.40677e-07	-1.23722e-10	-1.14792	1.85315e-06	-1.23722e-10	-1.15215
45152389	chr19:45152389:G:T	2.52942e-07	-1.61084	-0.29674	1.05626e-06	-1.509	-0.205305
45154000	chr19:45154000:A:G	3.24941e-07	-1.23722e-10	-1.6571	1.12634e-06	-1.23722e-10	-1.65007
45154082	chr19:45154082:G:C	1.35478e-07	-1.61341	-0.918521	5.42199e-07	-1.5097	-0.871456
45154228	chr19:45154228:C:T	1.06101e-05	1.89343	-0.0646086	9.56483e-05	2.92254	-0.130902
45154452	chr19:45154452:A:G	3.24959e-07	-1.23722e-10	-1.65704	1.123e-06	-1.23722e-10	-1.65304
45154641	chr19:45154641:G:C	9.30923e-07	-1.23722e-10	-0.604562	3.50701e-06	-1.23722e-10	-0.514274
45154649	chr19:45154649:T:C	4.1585e-07	-1.23722e-10	-1.41041	1.44112e-06	-1.23722e-10	-1.40362
45154898	chr19:45154898:A:C	3.09426e-07	-1.61615	-0.0898705	1.17622e-06	-1.52365	-0.0830817
45155136	chr19:45155136:T:A	3.8639e-07	-1.14943	-0.334462	1.20982e-06	-1.09481	-0.483758
45155190	chr19:45155190:C:T	4.84061e-07	-1.23722e-10	-1.25853	1.62472e-06	-1.23722e-10	-1.2837
45155329	chr19:45155329:C:T	4.22745e-07	-1.39397	-6.7639e-10	1.22948e-06	-1.56245	-6.7639e-10
45155722	chr19:45155722:C:T	1.80313e-06	0.0565388	-6.7639e-10	3.30379e-06	-0.573967	-6.7639e-10
45155896	chr19:45155896:C:T	3.35357e-07	-1.23722e-10	-1.62554	1.13137e-06	-1.23722e-10	-1.64561
45156019	chr19:45156019:C:A	4.34476e-07	-1.3666	-6.7639e-10	1.30929e-06	-1.49955	-6.7639e-10
45156302	chr19:45156302:C:T	5.4958e-07	-1.23722e-10	-1.13158	1.83201e-06	-1.23722e-10	-1.16362
45156587	chr19:45156587:G:A	3.21971e-07	-1.23722e-10	-1.66628	1.14298e-06	-1.23722e-10	-1.6354
45156663	chr19:45156663:A:G	3.2677e-07	-1.60811	-0.0433734	1.14352e-06	-1.58874	-0.0461838
45156680	chr19:45156680:G:C	3.42318e-07	-1.605	-6.7639e-10	1.16459e-06	-1.61667	-6.7639e-10
45156765	chr19:45156765:C:T	3.3439e-07	-1.23722e-10	-1.62843	1.15041e-06	-1.23722e-10	-1.62892
45157052	chr19:45157052:C:T	3.57157e-07	-1.23722e-10	-1.56256	1.2115e-06	-1.23722e-10	-1.57718
45157381	chr19:45157381:C:T	1.26458e-07	-1.50105	-1.09977	3.24455e-07	-1.60432	-1.29033
45157714	chr19:45157714:A:C	3.92356e-07	-1.46857	-6.7639e-10	1.38563e-06	-1.44288	-6.7639e-10
45158571	chr19:45158571:G:A	3.72643e-07	-1.23722e-10	-1.52012	1.36508e-06	-1.23722e-10	-1.45783
45158902	chr19:45158902:C:T	4.1644e-07	-1.23722e-10	-1.409	1.38526e-06	-1.23722e-10	-1.44315
45159037	chr19:45159037:G:A	4.95705e-07	-1.23476	-6.7639e-10	1.30792e-06	-1.5006	-6.7639e-10
45159201	chr19:45159201:G:A	2.97568e-06	1.27642	-0.718931	3.10202e-05	2.75723	-1.09163
45159559	chr19:45159559:C:T	5.20112e-07	-1.23722e-10	-1.18669	1.79028e-06	-1.23722e-10	-1.18667
45159736	chr19:45159736:G:A	5.06014e-07	-1.23722e-10	-1.21418	1.76386e-06	-1.23722e-10	-1.20153
45159780	chr19:45159780:G:A	5.12182e-07	-1.23722e-10	-1.20206	1.78566e-06	-1.23722e-10	-1.18925
45160579	chr19:45160579:G:A	5.76039e-07	-1.23722e-10	-1.08456	2.34964e-06	-1.23722e-10	-0.914777
45160684	chr19:45160684:G:A	3.57553e-07	-1.23722e-10	-1.56145	1.17382e-06	-1.23722e-10	-1.60877
45160941	chr19:45160941:G:A	5.12745e-07	-1.23722e-10	-1.20096	1.78256e-06	-1.23722e-10	-1.19099
45161151	chr19:45161151:G:A	3.8297e-07	-1.23722e-10	-1.49278	1.26833e-06	-1.23722e-10	-1.53133
45161230	chr19:45161230:G:T	3.55309e-07	-1.23722e-10	-1.56775	1.39465e-06	-1.23722e-10	-1.43639
45161248	chr19:45161248:G:A	5.42474e-07	-1.23722e-10	-1.1446	2.96636e-06	-1.23722e-10	-0.681704
45161260	chr19:45161260:G:A	3.8297e-07	-1.23722e-10	-1.49278	1.26833e-06	-1.23722e-10	-1.53133
45161408	chr19:45161408:G:A	4.13711e-07	-1.23722e-10	-1.41557	1.42743e-06	-1.23722e-10	-1.41316
45161632	chr19:45161632:T:A	6.11661e-07	-1.23722e-10	-1.02456	2.51118e-06	-1.23722e-10	-0.848285
45161726	chr19:45161726:G:C	3.43352e-07	-1.23722e-10	-1.60198	1.31924e-06	-1.23722e-10	-1.49198
45161813	chr19:45161813:C:T	3.26089e-07	-1.23722e-10	-1.65357	1.14403e-06	-1.23722e-10	-1.63448
45161842	chr19:45161842:G:A	3.33624e-07	-1.23722e-10	-1.63072	1.10769e-06	-1.23722e-10	-1.66676
45161911	chr19:45161911:C:T	4.20746e-07	-1.23722e-10	-1.39871	1.45518e-06	-1.23722e-10	-1.39391
45162152	chr19:45162152:C:T	3.23921e-07	-1.23722e-10	-1.66024	1.18015e-06	-1.23722e-10	-1.6034
45162193	chr19:45162193:T:G	3.53035e-07	-1.23722e-10	-1.57417	1.20243e-06	-1.23722e-10	-1.5847
45162459	chr19:45162459:C:T	3.04377e-07	-1.56741	-0.155058	9.91837e-07	-1.61762	-0.159611
45162498	chr19:45162498:C:T	9.39516e-07	-1.23722e-10	-0.595373	3.43078e-06	-1.23722e-10	-0.53625
45162638	chr19:45162638:A:C	6.2359e-07	-1.23722e-10	-1.00524	2.57466e-06	-1.23722e-10	-0.823321
45162663	chr19:45162663:C:T	5.27028e-07	-1.23722e-10	-1.17348	1.83272e-06	-1.23722e-10	-1.16324
45162890	chr19:45162890:T:C	5.12124e-07	-1.23722e-10	-1.20217	1.78558e-06	-1.23722e-10	-1.18929
45162986	chr19:45162986:C:T	4.42894e-07	-1.23722e-10	-1.34741	1.53145e-06	-1.23722e-10	-1.34283
45163127	chr19:45163127:C:T	3.72416e-07	-1.23722e-10	-1.52073	1.24349e-06	-1.23722e-10	-1.55112
45163433	chr19:45163433:A:T	6.05354e-07	-1.23722e-10	-1.03493	2.47667e-06	-1.23722e-10	-0.862125
45163739	chr19:45163739:A:G	3.4176e-07	-1.23722e-10	-1.60663	1.31031e-06	-1.23722e-10	-1.49878
45163813	chr19:45163813:A:C	6.23575e-07	-1.23722e-10	-1.00527	2.57018e-06	-1.23722e-10	-0.825062
45164136	chr19:45164136:G:A	5.12182e-07	-1.23722e-10	-1.20206	1.78566e-06	-1.23722e-10	-1.18925
45164170	chr19:45164170:T:C	1.09978e-06	-1.23722e-10	-0.43787	4.09925e-06	-1.23722e-10	-0.358233
45164257	chr19:45164257:A:G	4.31529e-07	-1.23722e-10	-1.3734	1.44832e-06	-1.23722e-10	-1.39864
45164465	chr19:45164465:C:T	6.10589e-07	-1.23722e-10	-1.02632	2.51246e-06	-1.23722e-10	-0.847776
45164503	chr19:45164503:G:A	5.12182e-07	-1.23722e-10	-1.20206	1.78566e-06	-1.23722e-10	-1.18925
45164572	chr19:45164572:G:A	3.21813e-07	-1.23722e-10	-1.66677	1.11078e-06	-1.23722e-10	-1.66397
45164822	chr19:45164822:A:G	6.45294e-07	-1.23722e-10	-0.971033	2.67556e-06	-1.23722e-10	-0.784881
45164934	chr19:45164934:C:T	3.29693e-07	-1.23722e-10	-1.64258	1.13923e-06	-1.23722e-10	-1.63868
45165118	chr19:45165118:C:T	3.21881e-07	-1.23722e-10	-1.66656	1.11111e-06	-1.23722e-10	-1.66368
45165279	chr19:45165279:A:G	6.23116e-07	-1.23722e-10	-1.00601	2.57246e-06	-1.23722e-10	-0.824174
45165329	chr19:45165329:T:C	5.12182e-07	-1.23722e-10	-1.20206	1.78566e-06	-1.23722e-10	-1.18925
45165395	chr19:45165395:C:T	3.22283e-07	-1.23722e-10	-1.66531	1.10915e-06	-1.23722e-10	-1.66545
45165452	chr19:45165452:C:T	3.90002e-07	-1.47459	-6.7639e-10	1.25481e-06	-1.54205	-6.7639e-10
45165698	chr19:45165698:T:C	3.56051e-07	-1.23722e-10	-1.56566	1.18885e-06	-1.23722e-10	-1.59605
45166990	chr19:45166990:A:C	6.69844e-08	-1.60904	-1.62724	2.36158e-07	-1.60968	-1.60261
45166995	chr19:45166995:A:G	4.64961e-07	-1.23722e-10	-1.29878	1.60728e-06	-1.23722e-10	-1.2945
45167100	chr19:45167100:G:T	5.11865e-07	-1.23722e-10	-1.20268	1.78466e-06	-1.23722e-10	-1.18981
45167820	chr19:45167820:G:A	4.22401e-07	-1.23722e-10	-1.39478	1.46657e-06	-1.23722e-10	-1.38611
45168194	chr19:45168194:G:A	3.22831e-07	-1.23722e-10	-1.66361	1.11567e-06	-1.23722e-10	-1.65958
45168214	chr19:45168214:A:G	7.76529e-07	-1.56104	0.775135	1.49499e-06	-1.51418	0.147262
45168255	chr19:45168255:G:A	3.39007e-07	-1.23722e-10	-1.61472	1.20255e-06	-1.23722e-10	-1.58459
45168599	chr19:45168599:A:G	3.30599e-07	-1.23722e-10	-1.63983	1.16161e-06	-1.23722e-10	-1.61923
45168721	chr19:45168721:A:G	5.04801e-07	-1.23722e-10	-1.21658	2.11852e-06	-1.23722e-10	-1.01832
45168867	chr19:45168867:C:T	5.67725e-07	-1.23722e-10	-1.0991	2.31096e-06	-1.23722e-10	-0.931377
45168975	chr19:45168975:A:G	1.8672e-07	-1.07972	-1.13141	4.60719e-07	-1.36449	-1.17951
45169220	chr19:45169220:G:A	3.38822e-07	-1.61526	-6.7639e-10	1.16375e-06	-1.61739	-6.7639e-10
45169453	chr19:45169453:C:T	3.30924e-07	-1.23722e-10	-1.63885	1.16661e-06	-1.23722e-10	-1.61493
45169454	chr19:45169454:G:A	4.67421e-07	-1.23722e-10	-1.29351	1.61575e-06	-1.23722e-10	-1.28924
45169710	chr19:45169710:C:T	3.21639e-07	-1.53343	-0.133881	1.02931e-06	-1.61549	-0.124657
45169864	chr19:45169864:G:A	3.81271e-07	-1.49723	-6.7639e-10	1.48466e-06	-1.37385	-6.7639e-10
45169942	chr19:45169942:G:A	5.61408e-07	-1.23722e-10	-1.11029	2.28826e-06	-1.23722e-10	-0.941248
45170197	chr19:45170197:A:G	1.08957e-06	-1.23722e-10	-0.4472	4.07206e-06	-1.23722e-10	-0.36489
45170288	chr19:45170288:C:T	3.35622e-07	-1.23722e-10	-1.62475	1.2724e-06	-1.23722e-10	-1.52813
45170443	chr19:45170443:G:A	1.04091e-07	-1.33746	-1.45801	2.82845e-07	-1.52637	-1.50553
45170671	chr19:45170671:G:A	3.15525e-07	-1.56923	-0.117267	6.52204e-07	-1.54724	-0.649195
45170820	chr19:45170820:T:C	4.74319e-07	-1.27518	-0.00367955	1.67123e-06	-1.50044	0.244962
45171027	chr19:45171027:C:T	5.59246e-07	-1.23722e-10	-1.11415	2.27866e-06	-1.23722e-10	-0.945452
45171305	chr19:45171305:A:T	1.2873e-07	-1.00887	-1.57415	3.03143e-07	-1.31316	-1.64943
45171310	chr19:45171310:A:T	3.66529e-07	-1.23722e-10	-1.53666	1.18633e-06	-1.23722e-10	-1.59818
45171576	chr19:45171576:ATCAACACTT:A	3.42714e-07	-1.23722e-10	-1.60384	1.18527e-06	-1.23722e-10	-1.59907
45171717	chr19:45171717:C:T	3.44789e-07	-1.23722e-10	-1.59781	1.32839e-06	-1.23722e-10	-1.48507
45171922	chr19:45171922:A:G	4.35457e-07	-1.36434	-6.7639e-10	1.38253e-06	-1.44512	-6.7639e-10
45172096	chr19:45172096:C:T	4.20928e-07	-1.39828	-6.7639e-10	1.51902e-06	-1.35097	-6.7639e-10
45172615	chr19:45172615:T:C	1.21017e-07	-1.60836	-1.03644	3.71243e-07	-1.60657	-1.15336
45172706	chr19:45172706:TC:T	3.70495e-07	-1.5259	-6.7639e-10	1.2852e-06	-1.51813	-6.7639e-10
45172883	chr19:45172883:T:C	4.44276e-07	-1.23722e-10	-1.34429	1.46615e-06	-1.23722e-10	-1.3864
45172937	chr19:45172937:A:G	3.73839e-07	-1.34673	-0.170178	1.41383e-06	-1.54996	0.127228
45172982	chr19:45172982:C:T	8.95558e-07	-1.23722e-10	-0.643291	3.19164e-06	-1.23722e-10	-0.608504
45172992	chr19:45172992:G:A	8.11701e-07	-1.23722e-10	-0.741607	3.66967e-06	-1.23722e-10	-0.468937
45173106	chr19:45173106:T:A	5.18633e-07	-1.46392	0.274382	1.39956e-06	-1.42458	-0.00830393
45173439	chr19:45173439:G:A	3.69737e-07	-1.5516	0.0236532	1.29074e-06	-1.61775	0.103923
45173463	chr19:45173463:C:T	4.99022e-07	-1.23722e-10	-1.22809	1.72502e-06	-1.23722e-10	-1.2238
45173647	chr19:45173647:G:A	4.19361e-07	-1.23722e-10	-1.40201	1.37647e-06	-1.23722e-10	-1.44952
45173732	chr19:45173732:T:A	3.44729e-07	-1.23722e-10	-1.59798	1.32803e-06	-1.23722e-10	-1.48534
45173782	chr19:45173782:G:A	3.85583e-07	-1.23722e-10	-1.48598	1.27308e-06	-1.23722e-10	-1.5276
45173797	chr19:45173797:G:A	3.2193e-07	-1.23722e-10	-1.6664	1.11526e-06	-1.23722e-10	-1.65995
45173994	chr19:45173994:G:A	5.94561e-07	-1.23722e-10	-1.05291	1.74428e-06	-1.23722e-10	-1.2127
45174057	chr19:45174057:T:C	4.09645e-07	-1.18396	-0.24149	1.50599e-06	-1.45376	0.0941782
45174309	chr19:45174309:G:C	5.9505e-07	-1.23722e-10	-1.05209	2.44224e-06	-1.23722e-10	-0.876124
45174435	chr19:45174435:T:C	3.30468e-07	-1.23722e-10	-1.64023	1.16366e-06	-1.23722e-10	-1.61746
45174646	chr19:45174646:T:C	1.35802e-06	-0.226954	-6.7639e-10	2.64684e-06	-0.795672	-6.7639e-10
45174764	chr19:45174764:G:C	3.33667e-07	-1.23722e-10	-1.6306	1.18984e-06	-1.23722e-10	-1.59522
45174848	chr19:45174848:T:C	6.18851e-07	-1.23722e-10	-1.01287	2.55319e-06	-1.23722e-10	-0.831693
45174948	chr19:45174948:G:A	5.85845e-07	-1.23722e-10	-1.06768	2.02047e-06	-1.23722e-10	-1.06571
45174984	chr19:45174984:A:C	7.99443e-07	-1.23722e-10	-0.756824	3.61566e-06	-1.23722e-10	-0.483764
45175121	chr19:45175121:C:T	3.23458e-07	-1.23722e-10	-1.66167	1.1077e-06	-1.23722e-10	-1.66675
45175186	chr19:45175186:G:A	4.64803e-07	-1.23722e-10	-1.29912	1.61159e-06	-1.23722e-10	-1.29182
45175189	chr19:45175189:A:G	4.6632e-07	-1.23722e-10	-1.29587	1.61155e-06	-1.23722e-10	-1.29184
45175422	chr19:45175422:G:A	3.40018e-07	-1.23722e-10	-1.61174	1.30301e-06	-1.23722e-10	-1.50436
45175790	chr19:45175790:GT:G	3.43526e-07	-1.23722e-10	-1.60148	1.31993e-06	-1.23722e-10	-1.49146
45175853	chr19:45175853:G:A	4.66742e-07	-1.23722e-10	-1.29496	1.61337e-06	-1.23722e-10	-1.29071
45176047	chr19:45176047:C:A	5.05795e-07	-1.23722e-10	-1.21461	1.76455e-06	-1.23722e-10	-1.20114
45176118	chr19:45176118:G:A	3.50124e-07	-1.23722e-10	-1.58245	1.16654e-06	-1.23722e-10	-1.615
45176217	chr19:45176217:A:G	6.27041e-07	-1.23722e-10	-0.999726	2.59289e-06	-1.23722e-10	-0.816266
45176442	chr19:45176442:C:T	2.80069e-07	-1.52743	-0.278275	8.92469e-07	-1.61449	-0.268316
45176443	chr19:45176443:G:A	6.57578e-07	-1.23722e-10	-0.952175	2.7369e-06	-1.23722e-10	-0.762213
45176642	chr19:45176642:T:A	5.89652e-07	-1.23722e-10	-1.06121	2.21746e-06	-1.23722e-10	-0.972674
45176643	chr19:45176643:T:A	5.89877e-07	-1.23722e-10	-1.06082	2.2184e-06	-1.23722e-10	-0.97225
45176646	chr19:45176646:A:ATGATGTTTG	5.94571e-07	-1.23722e-10	-1.0529	2.23664e-06	-1.23722e-10	-0.964064
45176648	chr19:45176648:C:T	5.93062e-07	-1.23722e-10	-1.05544	2.23116e-06	-1.23722e-10	-0.966518
45176654	chr19:45176654:AC:A	5.95022e-07	-1.23722e-10	-1.05214	2.23905e-06	-1.23722e-10	-0.962985
45176656	chr19:45176656:A:T	5.93385e-07	-1.23722e-10	-1.0549	2.23202e-06	-1.23722e-10	-0.966131
45176761	chr19:45176761:C:T	3.77384e-07	-1.23722e-10	-1.50747	1.25063e-06	-1.23722e-10	-1.54539
45176901	chr19:45176901:G:T	4.70943e-07	-1.23722e-10	-1.286	1.63085e-06	-1.23722e-10	-1.27994
45177247	chr19:45177247:C:T	3.07568e-07	-1.50321	-0.208834	9.63127e-07	-1.60886	-0.197744
45177610	chr19:45177610:C:A	4.21825e-07	-1.23722e-10	-1.39615	1.46069e-06	-1.23722e-10	-1.39013
45177982	chr19:45177982:G:C	5.22066e-06	-1.23722e-10	1.11964	2.11228e-05	-1.23722e-10	1.28131
45178302	chr19:45178302:T:C	4.6595e-07	-1.29666	-6.7639e-10	1.66692e-06	-1.25806	-6.7639e-10
45178768	chr19:45178768:A:C	2.74283e-07	-1.49067	-0.335911	8.50644e-07	-1.60519	-0.325612
45178770	chr19:45178770:G:A	6.61398e-07	-1.23722e-10	-0.946383	2.75037e-06	-1.23722e-10	-0.757302
45178793	chr19:45178793:A:G	3.69481e-07	-1.23722e-10	-1.52864	1.25293e-06	-1.23722e-10	-1.54356
45178835	chr19:45178835:C:G	3.26773e-07	-1.23722e-10	-1.65147	1.10986e-06	-1.23722e-10	-1.6648
45179440	chr19:45179440:C:A	5.29081e-07	-1.1696	-6.7639e-10	2.39692e-06	-0.894855	-6.7639e-10
45179566	chr19:45179566:G:A	2.10533e-07	-1.40897	-0.68213	4.79825e-07	-1.37484	-1.12853
45179618	chr19:45179618:C:G	9.18134e-07	-0.618395	-6.7639e-10	4.81452e-06	-0.197402	-6.7639e-10
45179635	chr19:45179635:G:A	3.49678e-07	-1.58372	-6.7639e-10	1.1741e-06	-1.60853	-6.7639e-10
45179905	chr19:45179905:G:A	4.23151e-07	-1.23722e-10	-1.39301	1.46949e-06	-1.23722e-10	-1.38412
45180190	chr19:45180190:T:A	5.29709e-07	-1.25184	0.083431	1.85185e-06	-1.48722	0.33437
45180331	chr19:45180331:C:G	3.61296e-07	-1.23722e-10	-1.55104	1.23774e-06	-1.23722e-10	-1.55575
45180991	chr19:45180991:G:A	3.21955e-07	-1.23722e-10	-1.66633	1.14959e-06	-1.23722e-10	-1.62963
45181037	chr19:45181037:TG:T	3.22744e-07	-1.23722e-10	-1.66388	1.1077e-06	-1.23722e-10	-1.66675
45181191	chr19:45181191:T:C	6.19464e-07	-1.23722e-10	-1.01188	1.52462e-06	-1.23722e-10	-1.3473
45181553	chr19:45181553:A:G	5.55341e-07	-1.23722e-10	-1.12116	2.11454e-06	-1.23722e-10	-1.0202
45181774	chr19:45181774:G:A	1.59554e-06	-1.23722e-10	-0.065772	1.49815e-05	-1.23722e-10	0.937778
45181810	chr19:45181810:T:C	1.17674e-06	-1.16546	0.795224	1.82191e-06	-1.45418	0.285025
45181868	chr19:45181868:T:C	2.21531e-05	-1.23722e-10	2.56499	0.000212186	-1.23722e-10	3.58843
45182037	chr19:45182037:C:T	1.59373e-07	-1.51798	-0.851509	5.06487e-07	-1.61424	-0.835058
45182497	chr19:45182497:A:G	3.65191e-07	-1.23722e-10	-1.54032	1.30095e-06	-1.23722e-10	-1.50595
45182612	chr19:45182612:T:C	8.13136e-07	-1.23722e-10	-0.739841	3.56796e-06	-1.23722e-10	-0.497045
45183217	chr19:45183217:C:T	3.53533e-07	-1.23722e-10	-1.57276	1.1652e-06	-1.23722e-10	-1.61615
45183224	chr19:45183224:A:T	4.34264e-07	-1.23722e-10	-1.36709	1.50268e-06	-1.23722e-10	-1.36179
45183246	chr19:45183246:G:A	7.86466e-07	-1.23722e-10	-0.773189	3.43113e-06	-1.23722e-10	-0.536149
45183559	chr19:45183559:C:T	4.8714e-07	-1.23722e-10	-1.25219	2.11732e-06	-1.23722e-10	-1.01889
45183572	chr19:45183572:A:G	3.66673e-07	-1.23722e-10	-1.53627	1.19887e-06	-1.23722e-10	-1.58766
45183835	chr19:45183835:C:T	3.97779e-07	-1.45484	-6.7639e-10	1.37977e-06	-1.44712	-6.7639e-10
45184070	chr19:45184070:C:T	3.43814e-07	-1.23722e-10	-1.60064	1.15377e-06	-1.23722e-10	-1.626
45184188	chr19:45184188:A:G	1.58615e-07	-1.5216	-0.852662	5.05608e-07	-1.61488	-0.836152
45184461	chr19:45184461:C:T	5.75545e-07	-1.23722e-10	-1.08542	2.13477e-06	-1.23722e-10	-1.01068
45184542	chr19:45184542:G:A	4.01016e-07	-1.23722e-10	-1.44674	1.33777e-06	-1.23722e-10	-1.47803
45184592	chr19:45184592:T:A	3.96816e-07	-1.23722e-10	-1.45727	1.33298e-06	-1.23722e-10	-1.48162
45184672	chr19:45184672:T:G	1.88054e-07	-1.049	-1.15501	1.50125e-06	-0.345011	-1.01773
45185261	chr19:45185261:C:T	3.22024e-07	-1.23722e-10	-1.66611	1.10821e-06	-1.23722e-10	-1.66629
45185343	chr19:45185343:A:G	2.89451e-07	-0.116447	-1.65631	2.02642e-06	0.573811	-1.63658
45185461	chr19:45185461:C:G	3.52137e-07	-1.23722e-10	-1.57672	1.20309e-06	-1.23722e-10	-1.58415
45186634	chr19:45186634:C:T	1.94672e-07	-1.53055	-0.638874	5.73603e-07	-1.61246	-0.712395
45186719	chr19:45186719:A:C	2.25726e-07	-1.5908	-0.430614	8.60242e-07	-1.46709	-0.452485
45186819	chr19:45186819:A:G	4.06979e-07	-1.23722e-10	-1.43198	1.36606e-06	-1.23722e-10	-1.45711
45187024	chr19:45187024:T:G	5.0627e-07	-1.21367	-6.7639e-10	1.72418e-06	-1.22429	-6.7639e-10
45187202	chr19:45187202:A:G	9.5916e-08	-1.31346	-1.56381	4.47254e-07	-0.923306	-1.65036
45187287	chr19:45187287:C:T	5.55127e-07	-0.838916	-0.282626	1.20683e-06	-1.24277	-0.338269
45187517	chr19:45187517:A:G	1.90873e-07	-1.11183	-1.0773	4.47569e-07	-1.42013	-1.15283
45187782	chr19:45187782:G:T	6.10993e-07	-1.13728	0.111626	1.38517e-06	-1.42701	-0.0162042
45187791	chr19:45187791:T:C	5.00001e-07	-1.22613	-6.7639e-10	2.56415e-06	-0.827409	-6.7639e-10
45187868	chr19:45187868:T:A	1.4863e-07	-0.946031	-1.49324	3.37245e-07	-1.31747	-1.53852
45187984	chr19:45187984:G:T	6.38965e-07	-1.23722e-10	-0.980889	2.2237e-06	-1.23722e-10	-0.969865
45188021	chr19:45188021:C:T	3.75828e-07	-0.529279	-0.982329	7.18981e-07	-0.948198	-1.15076
45188041	chr19:45188041:G:T	1.81965e-06	1.73157	-1.66591	7.39263e-06	1.89117	-1.65972
45188085	chr19:45188085:T:C	2.0038e-07	-0.566903	-1.57362	4.42944e-07	-0.979673	-1.60368
45189165	chr19:45189165:C:T	3.75225e-07	-1.23722e-10	-1.51321	1.35898e-06	-1.23722e-10	-1.4623
45189496	chr19:45189496:G:A	3.60658e-07	-1.23722e-10	-1.55281	1.29624e-06	-1.23722e-10	-1.50957
45189503	chr19:45189503:C:G	7.26351e-07	-0.513896	-0.33881	6.11703e-06	0.838014	-0.795975
45189509	chr19:45189509:C:T	7.74466e-07	-0.503528	-0.285036	6.47982e-06	0.852921	-0.753266
45189526	chr19:45189526:A:G	3.24598e-07	-1.0663	-0.591855	2.0105e-06	-0.0653295	-1.00533
45189563	chr19:45189563:G:A	1.29068e-07	-1.06671	-1.51369	5.22152e-07	-0.786883	-1.63195
45189691	chr19:45189691:C:T	3.35666e-07	-1.23722e-10	-1.62462	1.16101e-06	-1.23722e-10	-1.61974
45190232	chr19:45190232:C:T	8.30434e-07	-0.50158	-0.217209	6.87704e-06	0.857913	-0.698763
45190233	chr19:45190233:T:G	8.15711e-07	-0.513759	-0.222919	6.72742e-06	0.840563	-0.703409
45190439	chr19:45190439:A:G	5.12554e-07	-1.60913	0.407803	2.31482e-06	-1.46652	0.536811
45190494	chr19:45190494:C:T	8.02487e-07	-0.753023	-6.7639e-10	2.70545e-06	-0.773771	-6.7639e-10
45190557	chr19:45190557:G:A	3.3164e-07	-1.23722e-10	-1.63669	1.13173e-06	-1.23722e-10	-1.64529
45191191	chr19:45191191:C:T	4.5085e-07	-1.23722e-10	-1.3296	1.55898e-06	-1.23722e-10	-1.32501
45191522	chr19:45191522:ATAGTCT:A	3.23383e-07	-1.23722e-10	-1.6619	1.11336e-06	-1.23722e-10	-1.66166
45191972	chr19:45191972:A:G	3.47663e-07	-1.23722e-10	-1.58951	1.23404e-06	-1.23722e-10	-1.55874
45192316	chr19:45192316:A:G	3.54284e-07	-1.57064	-6.7639e-10	1.19436e-06	-1.59143	-6.7639e-10
45192352	chr19:45192352:T:A	3.0407e-07	-0.681621	-1.04186	2.76019e-06	0.581	-1.33474
45192503	chr19:45192503:T:C	8.44355e-07	-0.810817	0.108651	4.00611e-06	-0.461938	0.0807209
45192512	chr19:45192512:C:T	4.92109e-07	-1.23722e-10	-1.24204	1.6655e-06	-1.23722e-10	-1.25891
45192578	chr19:45192578:G:A	2.74369e-07	-0.716272	-1.10999	2.49427e-06	0.528369	-1.38341
45192921	chr19:45192921:G:A	2.7619e-07	-0.397811	-1.42184	4.82861e-06	1.03125	-1.22573
45192931	chr19:45192931:C:T	2.7627e-07	-0.408465	-1.41089	4.81641e-06	1.01441	-1.21142
45192951	chr19:45192951:C:T	2.68774e-07	-0.413175	-1.43369	4.6483e-06	1.00861	-1.24114
45193010	chr19:45193010:G:GT	5.00906e-07	-1.60884	0.384518	2.26568e-06	-1.46521	0.514044
45193271	chr19:45193271:G:T	2.84905e-07	-0.672049	-1.11653	2.65866e-06	0.59739	-1.38861
45193342	chr19:45193342:GCCT:G	3.38719e-07	-1.23722e-10	-1.61557	1.17393e-06	-1.23722e-10	-1.60868
45193762	chr19:45193762:C:A	3.62992e-07	-1.23722e-10	-1.54636	1.16352e-06	-1.23722e-10	-1.61759
45194071	chr19:45194071:G:A	6.45067e-06	2.31204	-0.980839	0.000401885	4.93179	-0.704665
45194261	chr19:45194261:T:C	3.00433e-05	-1.23722e-10	2.86966	0.000126884	-1.23722e-10	3.07424
45194333	chr19:45194333:G:A	3.22563e-07	-1.23722e-10	-1.66444	1.10815e-06	-1.23722e-10	-1.66634
45194545	chr19:45194545:T:C	2.04108e-07	-0.459832	-1.66226	1.05036e-06	-0.0705015	-1.64941
45194608	chr19:45194608:ACATT:A	9.45131e-07	-0.589414	-6.7639e-10	3.26179e-06	-0.586761	-6.7639e-10
45194794	chr19:45194794:T:C	8.64306e-08	-1.61038	-1.37102	2.72793e-07	-1.61776	-1.45032
45194827	chr19:45194827:A:G	8.38137e-08	-1.61279	-1.39935	2.67785e-07	-1.61763	-1.46898
45194916	chr19:45194916:T:C	8.85855e-08	-1.60465	-1.35212	2.77437e-07	-1.61683	-1.43437
45195190	chr19:45195190:T:C	3.31689e-07	-1.23722e-10	-1.63654	1.16658e-06	-1.23722e-10	-1.61497
45195443	chr19:45195443:G:A	5.7495e-07	0.0712313	-1.15769	4.44979e-06	1.02062	-1.2968
45195458	chr19:45195458:T:C	1.12171e-06	-0.0815528	-0.336578	5.0052e-06	0.569642	-0.728202
45195546	chr19:45195546:C:T	3.09609e-05	-1.23722e-10	2.89974	0.000131843	-1.23722e-10	3.11258
45195751	chr19:45195751:C:T	3.78815e-07	-1.23722e-10	-1.50369	1.34757e-06	-1.23722e-10	-1.47074
45195871	chr19:45195871:G:A	6.87489e-07	0.0561206	-0.963813	4.56716e-06	0.997837	-1.24798
45195917	chr19:45195917:G:A	3.21953e-07	-1.23722e-10	-1.66633	1.10778e-06	-1.23722e-10	-1.66668
45195929	chr19:45195929:A:G	3.38326e-07	-1.61673	-6.7639e-10	1.29481e-06	-1.51068	-6.7639e-10
45195976	chr19:45195976:G:A	3.37908e-07	-1.23722e-10	-1.61797	1.18129e-06	-1.23722e-10	-1.60243
45195982	chr19:45195982:C:T	3.38053e-07	-1.27332	-0.344214	1.07548e-06	-0.962694	-0.733573
45196674	chr19:45196674:T:C	3.29048e-07	-1.24256	-0.401974	1.05189e-06	-0.915793	-0.802657
45196888	chr19:45196888:A:G	3.66923e-07	-1.06881	-0.466781	1.24509e-06	-0.689176	-0.860658
45196922	chr19:45196922:G:A	7.52177e-07	-1.51049	0.692723	2.68161e-06	-1.41699	0.63437
45197255	chr19:45197255:G:A	3.21811e-07	-1.23722e-10	-1.66677	1.10786e-06	-1.23722e-10	-1.66661
45197258	chr19:45197258:G:A	1.57505e-05	-1.23722e-10	2.22389	0.000100382	-1.23722e-10	2.83995
45197399	chr19:45197399:A:C	1.05873e-07	-1.36169	-1.4168	3.2792e-07	-1.36202	-1.522
45197403	chr19:45197403:C:G	3.21936e-07	-1.23722e-10	-1.66638	1.10776e-06	-1.23722e-10	-1.6667
45197570	chr19:45197570:G:A	6.40328e-07	-1.1793	0.200546	1.90267e-06	-0.824638	-0.30114
45197591	chr19:45197591:C:T	3.21843e-07	-1.23722e-10	-1.66667	1.10817e-06	-1.23722e-10	-1.66633
45197660	chr19:45197660:C:T	5.05004e-07	-1.22545	0.00927565	1.50504e-06	-0.891316	-0.468906
45197756	chr19:45197756:T:C	7.32108e-07	-1.34723	0.502423	1.87589e-06	-1.09962	-0.0403368
45198004	chr19:45198004:A:G	9.06764e-08	-1.33174	-1.6017	7.39593e-07	-0.755926	-1.31477
45198091	chr19:45198091:C:T	1.64554e-05	-1.23722e-10	2.26767	6.70506e-05	-1.23722e-10	2.43641
45198355	chr19:45198355:G:A	3.2605e-07	-1.23722e-10	-1.65369	1.13108e-06	-1.23722e-10	-1.64586
45198584	chr19:45198584:G:A	2.57539e-05	-1.23722e-10	2.7156	0.000110088	-1.23722e-10	2.93224
45198591	chr19:45198591:G:A	2.65747e-05	-1.23722e-10	2.74697	0.000113951	-1.23722e-10	2.96673
45198761	chr19:45198761:G:A	3.63436e-07	-1.23722e-10	-1.54513	1.2017e-06	-1.23722e-10	-1.5853
45198762	chr19:45198762:G:C	3.72076e-07	-1.23722e-10	-1.52164	1.21105e-06	-1.23722e-10	-1.57755
45198805	chr19:45198805:C:T	7.03543e-07	0.0585356	-0.943146	4.94864e-06	0.945748	-1.11567
45198945	chr19:45198945:G:A	1.66107e-05	-1.23722e-10	2.27707	0.000107225	-1.23722e-10	2.90589
45199410	chr19:45199410:G:T	3.24222e-07	-1.23722e-10	-1.65931	1.12637e-06	-1.23722e-10	-1.65003
45199915	chr19:45199915:A:G	9.67471e-07	-0.044675	-0.521378	5.58949e-06	0.813892	-0.862041
45200907	chr19:45200907:T:A	6.83714e-07	0.0441269	-0.957326	4.53661e-06	0.926042	-1.1829
45201003	chr19:45201003:A:G	3.56087e-07	-1.23722e-10	-1.56556	1.18787e-06	-1.23722e-10	-1.59688
45201503	chr19:45201503:A:G	2.61878e-06	-0.134805	0.564532	1.42091e-05	0.808028	0.0768193
45201513	chr19:45201513:G:A	3.73408e-07	-1.51807	-6.7639e-10	1.38265e-06	-1.44503	-6.7639e-10
45201660	chr19:45201660:A:G	1.33446e-05	-1.23722e-10	2.05813	8.48039e-05	-1.23722e-10	2.6713
45201775	chr19:45201775:TATAGGG:T	6.50792e-07	-0.962548	-6.7639e-10	1.78987e-06	-1.18689	-6.7639e-10
45202281	chr19:45202281:C:T	5.54859e-07	-1.23722e-10	-1.12203	2.01999e-06	-1.23722e-10	-1.06595
45202284	chr19:45202284:C:T	9.15109e-07	-1.23722e-10	-0.621695	3.31013e-06	-1.23722e-10	-0.57205
45202307	chr19:45202307:C:A	2.18393e-06	0.248141	-6.7639e-10	2.48846e-05	1.44521	-6.7639e-10
45202322	chr19:45202322:T:A	6.02189e-07	-1.60551	0.565338	2.54402e-06	-1.55902	0.723724
45202571	chr19:45202571:G:C	3.5599e-07	-1.23722e-10	-1.56583	1.26421e-06	-1.23722e-10	-1.53459
45202802	chr19:45202802:G:A	4.21408e-07	-1.23722e-10	-1.39714	1.48755e-06	-1.23722e-10	-1.37191
45203119	chr19:45203119:G:A	6.56444e-07	-1.23722e-10	-0.953901	5.94788e-06	-1.23722e-10	0.0139967
45203157	chr19:45203157:A:G	3.21873e-07	-1.23722e-10	-1.66658	1.10776e-06	-1.23722e-10	-1.6667
45203435	chr19:45203435:A:G	4.38892e-07	-0.392775	-0.96371	3.78962e-05	2.64021	-0.774396
45203694	chr19:45203694:A:G	5.08904e-07	-1.53313	0.324646	2.67715e-06	-0.91738	0.133093
45203857	chr19:45203857:G:A	3.21872e-07	-1.23722e-10	-1.66658	1.10806e-06	-1.23722e-10	-1.66643
45204240	chr19:45204240:C:G	4.64626e-07	-0.161963	-1.13754	4.85138e-05	3.07667	-0.963859
45204274	chr19:45204274:C:T	7.08172e-06	-1.51832	2.94285	1.6399e-05	-1.56228	2.59046
45204280	chr19:45204280:C:T	3.50966e-07	-1.23722e-10	-1.58005	1.18334e-06	-1.23722e-10	-1.6007
45204542	chr19:45204542:G:T	5.2831e-07	-1.23722e-10	-1.17106	1.7912e-06	-1.23722e-10	-1.18615
45204573	chr19:45204573:G:A	3.32461e-07	-1.23722e-10	-1.63422	1.13194e-06	-1.23722e-10	-1.64511
45204659	chr19:45204659:T:G	6.68052e-06	-1.50293	2.86915	1.58423e-05	-1.56556	2.55921
45204968	chr19:45204968:G:A	3.21832e-07	-1.23722e-10	-1.66671	1.10879e-06	-1.23722e-10	-1.66576
45205142	chr19:45205142:C:G	1.06303e-07	-1.11441	-1.66003	4.27742e-07	-0.973439	-1.64484
45205253	chr19:45205253:C:T	3.3311e-07	-0.895942	-0.736323	1.12407e-06	-0.756322	-0.895764
45205312	chr19:45205312:C:T	1.59215e-05	0.769338	1.46535	0.000221787	2.55264	1.08004
45205500	chr19:45205500:A:G	5.66674e-06	-1.52084	2.72247	1.43404e-05	-1.55198	2.44603
45205685	chr19:45205685:ATT:A	5.99504e-07	-1.23722e-10	-1.04464	1.84584e-06	-1.23722e-10	-1.1561
45205688	chr19:45205688:AG:A	6.00693e-07	-1.23722e-10	-1.04265	1.84991e-06	-1.23722e-10	-1.1539
45205689	chr19:45205689:G:A	3.12796e-06	-1.50599	2.11338	8.20455e-06	-1.56312	1.89877
45205778	chr19:45205778:C:T	4.76866e-06	-1.53355	2.56263	1.24579e-05	-1.54077	2.29409
45206085	chr19:45206085:C:T	3.50188e-07	-1.23722e-10	-1.58227	1.18227e-06	-1.23722e-10	-1.6016
45206194	chr19:45206194:A:G	3.45276e-07	-1.23722e-10	-1.59639	1.15011e-06	-1.23722e-10	-1.62918
45206729	chr19:45206729:A:G	6.53058e-06	-1.56207	2.90559	1.81967e-05	-1.50746	2.63966
45207018	chr19:45207018:A:G	5.30717e-06	-1.52417	2.66024	1.36301e-05	-1.54947	2.39271
45207198	chr19:45207198:T:C	4.13553e-07	-1.41595	-6.7639e-10	1.25706e-06	-1.54026	-6.7639e-10
45207294	chr19:45207294:G:A	3.3785e-07	-1.23722e-10	-1.61814	1.12827e-06	-1.23722e-10	-1.64835
45207422	chr19:45207422:C:T	3.68889e-07	-1.23722e-10	-1.53024	1.29945e-06	-1.23722e-10	-1.50709
45207489	chr19:45207489:G:A	5.33102e-07	-1.23722e-10	-1.16202	2.73469e-06	-1.23722e-10	-0.76302
45207569	chr19:45207569:A:C	6.8459e-06	-1.51085	2.90151	1.48912e-05	-1.56796	2.4997
45207776	chr19:45207776:G:C	6.28033e-06	-1.23722e-10	1.30444	2.38311e-05	-1.23722e-10	1.40195
45208142	chr19:45208142:G:A	4.5784e-07	-1.23722e-10	-1.31422	1.43465e-06	-1.23722e-10	-1.40812
45208340	chr19:45208340:C:T	6.17142e-06	-1.49996	2.7869	1.57707e-05	-1.56453	2.55365
45208358	chr19:45208358:G:A	2.71312e-05	-1.52257	4.29028	5.71322e-05	-1.55708	3.83341
45208466	chr19:45208466:G:A	3.27492e-07	-1.23722e-10	-1.64927	1.12802e-06	-1.23722e-10	-1.64857
45208467	chr19:45208467:C:T	1.02454e-07	-1.16514	-1.64618	3.9894e-07	-1.02949	-1.65849
45208852	chr19:45208852:A:G	3.1757e-06	-1.23722e-10	0.622545	9.40944e-06	-1.23722e-10	0.472676
45208953	chr19:45208953:A:G	3.81223e-07	-1.23722e-10	-1.49735	1.2382e-06	-1.23722e-10	-1.55538
45209243	chr19:45209243:T:A	3.35973e-07	-1.23722e-10	-1.62371	1.15716e-06	-1.23722e-10	-1.62307
45209292	chr19:45209292:G:A	3.74107e-07	-1.5162	-6.7639e-10	1.21594e-06	-1.57352	-6.7639e-10
45209532	chr19:45209532:C:A	3.77433e-07	-1.50734	-6.7639e-10	2.25933e-06	-0.953971	-6.7639e-10
45209570	chr19:45209570:T:C	6.4668e-08	-1.60656	-1.66491	2.58522e-07	-1.45938	-1.66243
45209576	chr19:45209576:T:C	3.77253e-07	-1.23722e-10	-1.50782	1.21285e-06	-1.23722e-10	-1.57607
45209613	chr19:45209613:A:G	3.49116e-07	-1.23722e-10	-1.58533	1.20538e-06	-1.23722e-10	-1.58224
45209667	chr19:45209667:C:T	5.54604e-07	-1.23722e-10	-1.12248	1.99745e-06	-1.23722e-10	-1.07717
45209737	chr19:45209737:A:C	6.00222e-07	-1.23722e-10	-1.04344	2.16107e-06	-1.23722e-10	-0.998436
45209858	chr19:45209858:A:C	4.08651e-07	-1.42788	-6.7639e-10	1.30295e-06	-1.5044	-6.7639e-10
45209938	chr19:45209938:G:T	1.24425e-06	-1.23722e-10	-0.314452	7.92692e-06	-1.23722e-10	0.301227
45209973	chr19:45209973:G:A	3.22338e-07	-1.23722e-10	-1.66514	1.11399e-06	-1.23722e-10	-1.66109
45209990	chr19:45209990:C:A	3.24094e-07	-1.23722e-10	-1.65971	1.14629e-06	-1.23722e-10	-1.63251
45210040	chr19:45210040:T:C	1.16614e-07	-1.44438	-1.23748	3.66339e-07	-1.51573	-1.25751
45210230	chr19:45210230:GTTTC:G	4.4608e-07	-1.12164	-0.218603	2.71666e-06	-0.0353214	-0.734313
45210256	chr19:45210256:G:C	3.86118e-07	-1.4846	-6.7639e-10	1.23856e-06	-1.55509	-6.7639e-10
45210404	chr19:45210404:A:G	3.93099e-07	-1.23722e-10	-1.46668	1.35132e-06	-1.23722e-10	-1.46796
45210482	chr19:45210482:A:G	1.09114e-07	-1.54691	-1.20143	4.61851e-07	-1.45189	-1.08966
45210541	chr19:45210541:C:T	4.92235e-07	-1.23722e-10	-1.24178	1.64454e-06	-1.23722e-10	-1.27158
45210836	chr19:45210836:G:A	3.53172e-07	-1.23722e-10	-1.57378	1.2348e-06	-1.23722e-10	-1.55813
45210926	chr19:45210926:CAT:C	3.82011e-07	-1.49529	-6.7639e-10	1.2313e-06	-1.56097	-6.7639e-10
45210982	chr19:45210982:C:T	3.27244e-07	-1.23722e-10	-1.65003	1.11256e-06	-1.23722e-10	-1.66237
45211051	chr19:45211051:C:T	2.08669e-07	-1.21282	-0.887172	1.1824e-06	-0.826364	-0.775132
45211267	chr19:45211267:C:T	1.03708e-06	0.0317113	-0.528282	0.000778621	4.9075	-0.0190131
45211321	chr19:45211321:G:A	3.484e-06	0.865341	-0.150144	0.00769711	6.72207	0.457491
45211324	chr19:45211324:C:T	1.50087e-07	-1.23598	-1.19354	8.0413e-07	-0.862279	-1.12475
45211325	chr19:45211325:C:T	2.95342e-06	0.852698	-0.302716	0.00625147	6.69806	0.273477
45211557	chr19:45211557:G:C	3.82509e-07	-1.49399	-6.7639e-10	1.30634e-06	-1.50181	-6.7639e-10
45211558	chr19:45211558:A:T	3.87683e-07	-1.48055	-6.7639e-10	1.32343e-06	-1.48881	-6.7639e-10
45211671	chr19:45211671:CAGGAA:C	6.3948e-06	1.6372	-0.314697	0.0308768	8.27735	0.291373
45211814	chr19:45211814:C:A	3.9527e-07	-1.23722e-10	-1.46117	1.33576e-06	-1.23722e-10	-1.47954
45212033	chr19:45212033:C:T	1.74051e-06	0.0211945	-6.7639e-10	4.00878e-06	-0.380551	-6.7639e-10
45212226	chr19:45212226:A:G	1.21196e-06	1.1499	-1.49065	0.0012239	6.74567	-1.40491
45212232	chr19:45212232:T:C	4.81246e-06	1.81627	-0.778041	0.0405974	9.04893	-0.206509
45212235	chr19:45212235:A:G	1.32536e-06	-1.23722e-10	-0.2513	5.08091e-06	-1.23722e-10	-0.143547
45212422	chr19:45212422:T:C	6.17325e-06	1.6378	-0.350559	0.049585	8.73535	0.307059
45212459	chr19:45212459:C:T	7.01102e-06	1.67845	-0.263946	0.0591225	8.80835	0.409976
45212811	chr19:45212811:G:A	7.59373e-07	-1.23722e-10	-0.808245	4.2656e-06	-1.23722e-10	-0.318454
45212934	chr19:45212934:G:C	6.53545e-06	2.06945	-0.725197	0.0693918	9.56997	-0.19148
45212939	chr19:45212939:A:G	7.91229e-06	2.39084	-0.855403	0.076638	9.87361	-0.395797
45213131	chr19:45213131:T:C	3.221e-07	-1.23722e-10	-1.66588	1.10864e-06	-1.23722e-10	-1.6659
45213420	chr19:45213420:G:C	1.99007e-07	-1.35632	-0.791078	2.20067e-06	-0.337515	-0.64276
45214038	chr19:45214038:C:T	3.45518e-07	-1.59569	-6.7639e-10	1.16441e-06	-1.61682	-6.7639e-10
45214357	chr19:45214357:A:G	9.96629e-08	-1.61484	-1.2241	3.89107e-07	-1.61773	-1.09521
45214366	chr19:45214366:G:A	3.34337e-07	-1.23722e-10	-1.62859	1.19051e-06	-1.23722e-10	-1.59466
45214527	chr19:45214527:C:T	3.41119e-07	-1.60851	-6.7639e-10	1.1639e-06	-1.61727	-6.7639e-10
45215366	chr19:45215366:A:G	4.24523e-07	-1.60067	0.210898	1.86087e-06	-1.5842	0.436201
45215462	chr19:45215462:C:A	3.03854e-06	-1.23722e-10	0.578394	2.52513e-05	-1.23722e-10	1.45984
45215848	chr19:45215848:C:T	3.22316e-07	-1.23722e-10	-1.66521	1.10827e-06	-1.23722e-10	-1.66624
45215880	chr19:45215880:G:A	6.30126e-07	-1.23722e-10	-0.994818	2.87686e-06	-1.23722e-10	-0.71234
45215899	chr19:45215899:G:A	4.69421e-07	-1.23722e-10	-1.28924	4.97145e-06	-1.23722e-10	-0.165327
45215935	chr19:45215935:G:A	3.04011e-06	-1.23722e-10	0.578911	2.52738e-05	-1.23722e-10	1.46073
45216045	chr19:45216045:G:A	3.22698e-07	-1.23722e-10	-1.66402	1.10833e-06	-1.23722e-10	-1.66618
45216205	chr19:45216205:G:C	3.22045e-07	-1.23722e-10	-1.66605	1.10984e-06	-1.23722e-10	-1.66482
45216235	chr19:45216235:T:C	3.63609e-07	-1.54466	-6.7639e-10	1.60248e-06	-1.29748	-6.7639e-10
45216325	chr19:45216325:C:G	3.22459e-07	-1.23722e-10	-1.66476	1.11398e-06	-1.23722e-10	-1.6611
45217866	chr19:45217866:C:T	8.59309e-07	-1.23722e-10	-0.68461	2.77211e-06	-1.23722e-10	-0.749429
45218338	chr19:45218338:G:A	2.74479e-07	-1.59408	-0.231779	1.17326e-06	-1.57779	-0.0314656
45218819	chr19:45218819:C:T	3.44649e-07	-1.23722e-10	-1.59821	1.27123e-06	-1.23722e-10	-1.52905
45218868	chr19:45218868:C:T	3.34555e-07	-1.23722e-10	-1.62794	1.1625e-06	-1.23722e-10	-1.61846
45218928	chr19:45218928:T:C	3.9163e-07	-1.23722e-10	-1.47042	1.26086e-06	-1.23722e-10	-1.53725
45218972	chr19:45218972:C:T	3.50999e-07	-1.57995	-6.7639e-10	1.63709e-06	-1.27612	-6.7639e-10
45219007	chr19:45219007:G:A	3.27012e-07	-1.23722e-10	-1.65074	1.16087e-06	-1.23722e-10	-1.61987
45219259	chr19:45219259:G:C	7.11698e-08	-1.58668	-1.58899	2.75044e-07	-1.50061	-1.55925
45219485	chr19:45219485:G:A	1.80366e-06	-1.52076	1.57759	1.24896e-05	-1.20927	1.96512
45219584	chr19:45219584:A:T	6.12629e-07	-1.23722e-10	-1.02298	2.00305e-06	-1.23722e-10	-1.07437
45219975	chr19:45219975:T:C	3.38192e-07	-1.23722e-10	-1.61712	1.14212e-06	-1.23722e-10	-1.63616
45220121	chr19:45220121:T:C	3.07372e-07	-0.502408	-1.21027	1.52426e-05	2.5539	-1.59885
45220122	chr19:45220122:G:A	1.39857e-06	-1.23722e-10	-0.197532	5.46217e-06	-1.23722e-10	-0.0711923
45220188	chr19:45220188:A:T	9.35766e-08	-1.47852	-1.42344	3.53407e-07	-1.30155	-1.50762
45220192	chr19:45220192:T:A	6.53726e-07	-1.23722e-10	-0.958051	2.28857e-06	-1.23722e-10	-0.941112
45220312	chr19:45220312:G:T	5.40317e-07	-1.61183	0.463248	2.34029e-06	-1.45586	0.537098
45220316	chr19:45220316:G:T	5.29955e-07	-1.23722e-10	-1.16795	2.66269e-06	-1.23722e-10	-0.789702
45220448	chr19:45220448:C:T	1.09777e-07	-1.08535	-1.65694	9.26903e-07	-0.178789	-1.66615
45220574	chr19:45220574:G:T	1.0447e-06	-1.23722e-10	-0.48925	3.75402e-06	-1.23722e-10	-0.44621
45220728	chr19:45220728:G:A	9.69587e-08	-1.23654	-1.62991	5.62761e-07	-0.723853	-1.62009
45220786	chr19:45220786:C:T	1.36853e-07	-1.51186	-1.00997	5.89001e-07	-1.44441	-0.85396
45220802	chr19:45220802:C:T	4.6709e-07	-1.29422	-6.7639e-10	2.03965e-06	-1.05626	-6.7639e-10
45221375	chr19:45221375:C:T	2.29334e-07	-0.370139	-1.63542	1.84139e-06	0.416053	-1.57457
45221400	chr19:45221400:A:G	1.95558e-07	-0.518824	-1.64606	1.49383e-06	0.225097	-1.59279
45221434	chr19:45221434:T:C	7.49367e-08	-1.53382	-1.59027	3.27894e-07	-1.3638	-1.52031
45221485	chr19:45221485:G:A	6.42118e-08	-1.61507	-1.66348	2.20026e-07	-1.61774	-1.66531
45221549	chr19:45221549:G:A	4.53194e-07	-1.23722e-10	-1.32442	1.57149e-06	-1.23722e-10	-1.31702
45221705	chr19:45221705:C:T	7.65957e-08	-1.43841	-1.66379	3.28243e-07	-1.21694	-1.6661
45221869	chr19:45221869:T:C	7.28871e-08	-1.49009	-1.66174	3.03199e-07	-1.29724	-1.66516
45221927	chr19:45221927:G:T	8.33179e-08	-1.48885	-1.52923	3.82868e-07	-1.29508	-1.43402
45222190	chr19:45222190:G:C	7.01088e-08	-1.52416	-1.66653	2.6616e-07	-1.42682	-1.66587
45222223	chr19:45222223:G:A	7.46526e-08	-1.46982	-1.65807	3.133e-07	-1.26668	-1.66295
45222356	chr19:45222356:C:T	3.99993e-07	-1.23722e-10	-1.44929	1.44115e-06	-1.23722e-10	-1.4036
45222481	chr19:45222481:A:G	9.55571e-08	-1.43861	-1.4424	3.72144e-07	-1.31197	-1.44554
45222620	chr19:45222620:C:G	3.42835e-07	-1.23722e-10	-1.60349	1.21035e-06	-1.23722e-10	-1.57813
45222717	chr19:45222717:A:G	7.43078e-08	-1.46577	-1.66675	3.14161e-07	-1.26178	-1.66511
45222848	chr19:45222848:T:C	7.48508e-08	-1.4585	-1.66675	3.17307e-07	-1.25096	-1.66596
45222966	chr19:45222966:T:G	8.30203e-08	-1.46711	-1.55454	3.83686e-07	-1.2607	-1.46627
45223033	chr19:45223033:G:A	4.50089e-07	-1.23722e-10	-1.33129	1.55826e-06	-1.23722e-10	-1.32547
45223200	chr19:45223200:C:T	7.37491e-08	-1.47332	-1.66675	3.1002e-07	-1.27425	-1.66591
45223291	chr19:45223291:G:A	6.67361e-08	-1.61739	-1.6226	2.36512e-07	-1.61243	-1.59837
45223305	chr19:45223305:T:C	7.40875e-08	-1.4696	-1.66589	3.11635e-07	-1.26821	-1.66675
45223443	chr19:45223443:G:A	7.3158e-07	-1.23722e-10	-0.845532	2.69822e-06	-1.23722e-10	-0.776447
45223487	chr19:45223487:T:C	7.80318e-08	-1.42309	-1.66054	3.34736e-07	-1.19858	-1.66488
45223500	chr19:45223500:A:G	7.92303e-08	-1.40345	-1.66493	3.43782e-07	-1.17005	-1.66673
45223587	chr19:45223587:C:G	6.97423e-08	-1.52915	-1.66678	2.79517e-07	-1.3781	-1.66562
45223710	chr19:45223710:G:A	7.8765e-08	-1.41502	-1.65925	3.40786e-07	-1.18162	-1.66391
45223760	chr19:45223760:G:A	3.46662e-07	-1.23722e-10	-1.59239	1.18873e-06	-1.23722e-10	-1.59616
45223816	chr19:45223816:ACAC:A	8.66169e-08	-1.41289	-1.56635	4.09406e-07	-1.18038	-1.48171
45223909	chr19:45223909:G:A	7.52099e-08	-1.45742	-1.66304	3.17504e-07	-1.25023	-1.66607
45223932	chr19:45223932:T:C	1.67975e-06	-1.23722e-10	-0.0143401	1.2091e-05	-1.23722e-10	0.72342
45224017	chr19:45224017:C:T	7.60143e-08	-1.4454	-1.66442	3.23098e-07	-1.23224	-1.66659
45224018	chr19:45224018:A:G	7.52839e-08	-1.45463	-1.66484	3.18587e-07	-1.2462	-1.6667
45224104	chr19:45224104:T:C	7.35065e-08	-1.48007	-1.6633	3.06538e-07	-1.28523	-1.66622
45224265	chr19:45224265:G:A	9.97882e-07	-1.23722e-10	-0.535103	3.09051e-06	-1.23722e-10	-0.640701
45224364	chr19:45224364:T:A	8.73076e-08	-1.46533	-1.50597	4.05236e-07	-1.25943	-1.4129
45224367	chr19:45224367:G:A	5.9795e-07	-1.23722e-10	-1.04723	2.07512e-06	-1.23722e-10	-1.03902
45224642	chr19:45224642:CTT:C	4.44731e-07	-1.34327	-6.7639e-10	2.1011e-06	-1.02658	-6.7639e-10
45224666	chr19:45224666:CT:C	3.50969e-07	-1.23722e-10	-1.58004	1.18443e-06	-1.23722e-10	-1.59978
45224672	chr19:45224672:G:A	8.29182e-08	-1.35613	-1.66675	3.68427e-07	-1.1016	-1.66595
45224801	chr19:45224801:T:C	7.22906e-08	-1.49908	-1.66096	2.99821e-07	-1.31462	-1.65899
45224865	chr19:45224865:C:T	7.30102e-08	-1.5164	-1.63374	3.0034e-07	-1.34287	-1.629
45224965	chr19:45224965:C:A	6.29264e-07	-1.23722e-10	-0.996188	2.14506e-06	-1.23722e-10	-1.00587
45224973	chr19:45224973:G:A	7.58744e-08	-1.4836	-1.62806	3.18547e-07	-1.29002	-1.62301
45224980	chr19:45224980:T:C	7.45711e-08	-1.49363	-1.63536	3.11138e-07	-1.30573	-1.63083
45225014	chr19:45225014:C:T	5.40601e-07	-1.23722e-10	-1.14806	1.87735e-06	-1.23722e-10	-1.13918
45225085	chr19:45225085:G:T	7.86526e-07	-1.23722e-10	-0.773112	2.43401e-06	-1.23722e-10	-0.879496
45225241	chr19:45225241:G:C	1.00181e-06	-1.23722e-10	-0.531174	3.05304e-06	-1.23722e-10	-0.652902
45225287	chr19:45225287:G:T	3.60247e-07	-1.23722e-10	-1.55395	1.25356e-06	-1.23722e-10	-1.54305
45225291	chr19:45225291:C:T	9.29786e-07	-1.23722e-10	-0.605784	5.65905e-06	-1.23722e-10	-0.0357818
45225318	chr19:45225318:C:G	1.01785e-07	-1.17241	-1.64546	4.79198e-07	-0.849983	-1.6547
45225337	chr19:45225337:T:C	7.2886e-08	-1.51508	-1.63676	3.00233e-07	-1.34011	-1.63212
45225437	chr19:45225437:T:G	7.50438e-08	-1.48253	-1.64014	3.15225e-07	-1.28764	-1.63586
45225478	chr19:45225478:C:T	1.73525e-06	-1.23722e-10	0.0181703	1.26385e-05	-1.23722e-10	0.767714
45225548	chr19:45225548:A:G	7.86923e-08	-1.48286	-1.59233	3.31173e-07	-1.28891	-1.58524
45225623	chr19:45225623:T:C	7.17722e-08	-1.50342	-1.66383	2.97006e-07	-1.32111	-1.66193
45225684	chr19:45225684:G:A	7.58764e-08	-1.48376	-1.62788	3.18494e-07	-1.29053	-1.62267
45225924	chr19:45225924:G:A	6.44769e-07	-1.23722e-10	-0.971846	2.21233e-06	-1.23722e-10	-0.974992
45226017	chr19:45226017:G:A	1.1201e-07	-1.17474	-1.54741	5.29723e-07	-0.850744	-1.55369
45226275	chr19:45226275:G:A	7.2336e-08	-1.49263	-1.66678	2.76274e-07	-1.38934	-1.66606
45226329	chr19:45226329:A:C	7.72896e-08	-1.48255	-1.61063	3.25171e-07	-1.28845	-1.60399
45226396	chr19:45226396:G:A	4.26971e-07	-1.23722e-10	-1.38402	1.4772e-06	-1.23722e-10	-1.37889
45226463	chr19:45226463:G:A	3.67245e-07	-1.23722e-10	-1.53471	1.30702e-06	-1.23722e-10	-1.50129
45226555	chr19:45226555:G:T	8.16485e-08	-1.43394	-1.60438	3.52534e-07	-1.21382	-1.59783
45226666	chr19:45226666:C:T	6.85782e-07	-1.23722e-10	-0.910179	2.22846e-06	-1.23722e-10	-0.967727
45226690	chr19:45226690:C:A	4.05025e-07	-1.43679	-6.7639e-10	1.74058e-06	-1.21482	-6.7639e-10
45227064	chr19:45227064:CTCTT:C	7.72912e-08	-1.48412	-1.60903	3.25432e-07	-1.2892	-1.60244
45227131	chr19:45227131:T:G	1.95747e-06	-1.23722e-10	0.138667	1.46813e-05	-1.23722e-10	0.917534
45227163	chr19:45227163:GC:G	1.29265e-07	-1.37617	-1.2027	5.40914e-07	-1.13519	-1.24834
45227212	chr19:45227212:G:A	7.68882e-08	-1.47261	-1.62578	3.2516e-07	-1.27188	-1.62059
45227537	chr19:45227537:C:T	3.38071e-07	-1.61748	-6.7639e-10	1.17631e-06	-1.60666	-6.7639e-10
45227546	chr19:45227546:T:G	1.08117e-05	-1.23722e-10	1.84765	3.81417e-05	-1.23722e-10	1.87227
45228090	chr19:45228090:C:T	1.34856e-07	-1.33124	-1.20529	5.75919e-07	-1.07187	-1.24895
45228273	chr19:45228273:T:C	4.06379e-07	-1.23722e-10	-1.43345	4.46407e-06	-1.23722e-10	-0.272978
45228306	chr19:45228306:G:A	1.14623e-07	-1.46363	-1.23545	5.63221e-07	-1.23781	-1.10531
45228504	chr19:45228504:C:T	7.91413e-07	-1.23722e-10	-0.766919	3.07561e-06	-1.23722e-10	-0.645534
45228600	chr19:45228600:C:T	8.11186e-07	-1.23722e-10	-0.742241	3.14839e-06	-1.23722e-10	-0.622146
45228912	chr19:45228912:A:AC	1.2231e-07	-1.46665	-1.16753	6.33468e-07	-1.24151	-0.984074
45229343	chr19:45229343:AAT:A	3.93594e-07	-1.23722e-10	-1.46542	1.28734e-06	-1.23722e-10	-1.51646
45229403	chr19:45229403:G:A	1.24009e-07	-1.45304	-1.16734	6.49116e-07	-1.2188	-0.982382
45229467	chr19:45229467:C:T	1.21016e-07	-1.45786	-1.18696	6.27892e-07	-1.22731	-1.00711
45229673	chr19:45229673:C:T	3.58071e-07	-1.56001	-6.7639e-10	1.30513e-06	-1.50274	-6.7639e-10
45229702	chr19:45229702:G:A	4.86726e-07	-1.25304	-6.7639e-10	5.08163e-06	-0.143406	-6.7639e-10
45229714	chr19:45229714:G:A	1.00474e-07	-1.16439	-1.66646	4.98418e-07	-0.815955	-1.6494
45229858	chr19:45229858:T:TATGTACATTAATGTACAC	4.01502e-07	-1.23722e-10	-1.44553	1.34962e-06	-1.23722e-10	-1.46921
45229922	chr19:45229922:TTA:T	5.69242e-07	-1.23722e-10	-1.09643	1.81055e-06	-1.23722e-10	-1.17541
45229957	chr19:45229957:TTAATATTTA:T	3.38315e-07	-1.61676	-6.7639e-10	1.1915e-06	-1.59383	-6.7639e-10
45230524	chr19:45230524:G:C	2.09114e-05	0.557355	1.94996	0.000538612	3.93902	0.580939
45230639	chr19:45230639:G:A	1.23356e-07	-1.45426	-1.1714	6.43843e-07	-1.22084	-0.988495
45230894	chr19:45230894:G:A	1.287e-07	-1.34874	-1.23451	5.47e-07	-1.09624	-1.2761
45231139	chr19:45231139:G:T	3.9702e-07	-1.45675	-6.7639e-10	1.33405e-06	-1.48082	-6.7639e-10
45231175	chr19:45231175:T:C	4.48361e-07	0.220117	-1.55526	0.000571049	5.53436	-0.955924
45231402	chr19:45231402:C:T	3.2093e-06	-1.23722e-10	0.63307	1.17254e-05	-1.23722e-10	0.692716
45231493	chr19:45231493:A:G	4.45121e-07	0.0496022	-1.39199	0.00124282	5.34478	0.0113263
45231551	chr19:45231551:T:C	3.77367e-07	-1.23722e-10	-1.50752	1.31423e-06	-1.23722e-10	-1.49579
45232045	chr19:45232045:C:T	3.47944e-07	-1.5887	-6.7639e-10	1.37201e-06	-1.45276	-6.7639e-10
45232391	chr19:45232391:A:G	3.44477e-07	-1.23722e-10	-1.59871	1.13639e-06	-1.23722e-10	-1.64118
45232745	chr19:45232745:T:C	3.00089e-07	-0.100198	-1.63646	0.000320574	5.08201	-1.08093
45232931	chr19:45232931:T:C	1.56449e-06	-1.23722e-10	-0.0854243	6.88812e-06	-1.23722e-10	0.160761
45233891	chr19:45233891:G:C	6.15899e-07	-1.01766	-6.7639e-10	3.09418e-06	-0.639515	-6.7639e-10
45233960	chr19:45233960:A:C	2.21539e-07	-0.374485	-1.66566	9.95851e-05	4.34945	-1.51748
45234174	chr19:45234174:G:A	1.30524e-06	-1.23722e-10	-0.266594	4.4216e-06	-1.23722e-10	-0.282536
45234579	chr19:45234579:A:C	2.21748e-07	-0.377223	-1.66197	9.65491e-05	4.34437	-1.54335
45234724	chr19:45234724:G:T	1.79505e-06	-1.23722e-10	0.0520503	5.52869e-06	-1.23722e-10	-0.0590869
45234725	chr19:45234725:C:T	1.79623e-06	-1.23722e-10	0.0527069	5.53164e-06	-1.23722e-10	-0.0585534
45235171	chr19:45235171:T:C	1.30826e-06	-1.23722e-10	-0.264283	5.69328e-06	-1.23722e-10	-0.0297511
45235326	chr19:45235326:G:A	3.32852e-07	-0.141519	-1.49152	0.000400929	4.97958	-0.754833
45235373	chr19:45235373:GC:G	3.25191e-07	-1.23722e-10	-1.65633	1.13095e-06	-1.23722e-10	-1.64598
45235413	chr19:45235413:A:G	2.09298e-07	-0.433097	-1.66388	9.00265e-05	4.26244	-1.53137
45235486	chr19:45235486:A:G	3.36223e-07	-0.0255431	-1.59742	0.000433864	5.24275	-0.939055
45235872	chr19:45235872:C:G	1.04651e-06	-1.23722e-10	-0.487518	5.90432e-06	-1.23722e-10	0.00664576
45236171	chr19:45236171:A:C	3.75779e-07	-1.23722e-10	-1.51174	1.35487e-06	-1.23722e-10	-1.46533
45236621	chr19:45236621:A:G	7.58853e-07	-1.23722e-10	-0.80893	2.85868e-06	-1.23722e-10	-0.718677
45236920	chr19:45236920:G:A	1.47782e-06	-1.23722e-10	-0.142418	5.94036e-06	-1.23722e-10	0.0127317
45237213	chr19:45237213:G:A	5.528e-07	-1.23722e-10	-1.12574	1.83821e-06	-1.23722e-10	-1.16025
45237368	chr19:45237368:A:G	4.44094e-07	-1.23722e-10	-1.3447	2.1517e-06	-1.23722e-10	-1.00278
45237370	chr19:45237370:A:G	4.37807e-07	-1.23722e-10	-1.35896	2.1093e-06	-1.23722e-10	-1.02268
45237477	chr19:45237477:T:C	6.39307e-08	-1.61673	-1.66621	6.52198e-07	-0.695434	-1.50101
45237491	chr19:45237491:G:T	3.38177e-07	-1.61717	-6.7639e-10	1.23648e-06	-1.55677	-6.7639e-10
45237513	chr19:45237513:C:T	1.98853e-07	-0.764255	-1.38392	0.000160486	4.95701	-1.64784
45237985	chr19:45237985:G:A	1.52153e-07	-1.56968	-0.846174	3.6046e-06	-1.04473	0.557899
45238075	chr19:45238075:A:T	3.30389e-07	-1.04966	-0.590803	0.0375572	5.31825	3.44633
45238095	chr19:45238095:A:G	3.29952e-07	-1.04786	-0.593935	0.0373207	5.32551	3.43275
45238290	chr19:45238290:T:A	4.89236e-07	-1.23722e-10	-1.24789	1.4998e-06	-1.23722e-10	-1.36371
45238351	chr19:45238351:T:C	4.18298e-07	-0.825624	-0.57892	0.118375	6.06622	3.84636
45238728	chr19:45238728:G:C	3.5105e-07	-1.23722e-10	-1.57981	1.17506e-06	-1.23722e-10	-1.60772
45238836	chr19:45238836:G:A	3.80476e-07	-0.844021	-0.655294	0.09416	6.01134	3.67238
45239281	chr19:45239281:G:A	4.17163e-07	-1.23722e-10	-1.40726	1.324e-06	-1.23722e-10	-1.48838
45239419	chr19:45239419:T:C	3.4474e-07	-1.59795	-6.7639e-10	1.34396e-06	-1.47342	-6.7639e-10
45239644	chr19:45239644:C:T	6.18682e-07	-0.827389	-0.185758	0.219322	6.05415	4.47511
45239959	chr19:45239959:C:T	3.60603e-07	-1.23722e-10	-1.55296	3.85645e-06	-1.23722e-10	-0.419291
45240214	chr19:45240214:C:T	1.80463e-07	-0.753829	-1.49138	3.67942e-06	0.684341	-1.15062
45240294	chr19:45240294:T:A	1.37405e-07	-0.853738	-1.66407	1.97947e-06	0.521977	-1.60819
45240382	chr19:45240382:T:C	4.62992e-07	-0.732426	-0.570604	0.0383305	6.32285	2.46212
45240816	chr19:45240816:A:G	1.40116e-07	-0.845701	-1.65257	1.99467e-06	0.55169	-1.63025
45240921	chr19:45240921:A:G	3.81457e-07	-1.23722e-10	-1.49674	1.13262e-06	-1.23722e-10	-1.64451
45241177	chr19:45241177:C:T	4.83052e-07	-1.23722e-10	-1.26061	1.76891e-06	-1.23722e-10	-1.19868
45241294	chr19:45241294:T:C	4.30805e-07	-0.752693	-0.62239	0.0321361	6.25796	2.35074
45241409	chr19:45241409:C:T	3.79861e-06	-1.23722e-10	0.801651	1.4221e-05	-1.23722e-10	0.885683
45241421	chr19:45241421:T:C	3.22243e-07	-1.23722e-10	-1.66543	1.11323e-06	-1.23722e-10	-1.66177
45241527	chr19:45241527:C:T	3.40742e-07	-1.60961	-6.7639e-10	1.16344e-06	-1.61765	-6.7639e-10
45241584	chr19:45241584:A:G	3.43706e-07	-0.74817	-0.852782	0.0185251	6.27263	1.78522
45242019	chr19:45242019:G:A	3.2622e-07	-1.23722e-10	-1.65317	1.11915e-06	-1.23722e-10	-1.65647
45242238	chr19:45242238:C:A	4.66559e-07	-1.29535	-6.7639e-10	2.09716e-06	-1.02845	-6.7639e-10
45242291	chr19:45242291:A:C	3.24015e-07	-1.23722e-10	-1.65995	1.1571e-06	-1.23722e-10	-1.62312
45242599	chr19:45242599:C:T	1.3675e-07	-1.57143	-0.951147	4.24481e-07	-1.50787	-1.11806
45242977	chr19:45242977:C:CTG	4.15579e-07	-1.23722e-10	-1.41107	1.37653e-06	-1.23722e-10	-1.44947
45243383	chr19:45243383:T:C	7.82419e-08	-1.60027	-1.48067	1.14369e-06	-0.913895	-0.72088
45243515	chr19:45243515:C:T	4.14761e-07	-1.23722e-10	-1.41304	1.37377e-06	-1.23722e-10	-1.45148
45243562	chr19:45243562:G:A	4.52506e-07	-1.23722e-10	-1.32594	1.75723e-06	-1.23722e-10	-1.2053
45244120	chr19:45244120:C:T	3.95563e-07	-1.23722e-10	-1.46043	1.15789e-06	-1.23722e-10	-1.62244
45244196	chr19:45244196:C:T	3.33892e-07	-1.23722e-10	-1.62992	1.22508e-06	-1.23722e-10	-1.56603
45244260	chr19:45244260:C:T	3.82523e-07	-1.23722e-10	-1.49395	1.29318e-06	-1.23722e-10	-1.51194
45244331	chr19:45244331:GC:G	2.5399e-07	-0.822616	-1.08083	2.29898e-06	0.553934	-1.49051
45244775	chr19:45244775:C:T	3.48363e-07	-1.23722e-10	-1.58749	1.18348e-06	-1.23722e-10	-1.60058
45244986	chr19:45244986:C:T	2.04715e-07	-1.61261	-0.506512	7.09125e-06	-0.824516	1.01434
45245022	chr19:45245022:C:T	3.8287e-07	-1.23722e-10	-1.49304	1.55916e-06	-1.23722e-10	-1.32489
45245104	chr19:45245104:G:C	8.03453e-07	-0.944495	0.192676	0.0119881	4.6063	3.01633
45245119	chr19:45245119:C:G	7.93157e-07	-1.23722e-10	-0.764717	3.24171e-06	-1.23722e-10	-0.592937
45245170	chr19:45245170:C:T	3.69968e-07	-1.23722e-10	-1.52732	1.46555e-06	-1.23722e-10	-1.38681
45245177	chr19:45245177:G:A	3.4233e-07	-1.60496	-6.7639e-10	1.3053e-06	-1.50261	-6.7639e-10
45245591	chr19:45245591:C:T	4.25106e-07	-1.23722e-10	-1.3884	1.42966e-06	-1.23722e-10	-1.4116
45245948	chr19:45245948:C:T	3.29346e-07	-1.23722e-10	-1.64363	1.11098e-06	-1.23722e-10	-1.66379
45245949	chr19:45245949:A:G	3.64769e-07	-1.23722e-10	-1.54147	2.18134e-06	-1.23722e-10	-0.989101
45246075	chr19:45246075:G:A	3.3032e-07	-1.23722e-10	-1.64068	1.15961e-06	-1.23722e-10	-1.62095
45246415	chr19:45246415:A:T	3.37997e-07	-1.6177	-6.7639e-10	1.21964e-06	-1.57048	-6.7639e-10
45246453	chr19:45246453:T:A	3.95072e-07	-1.23722e-10	-1.46167	2.32956e-06	-1.23722e-10	-0.923357
45246739	chr19:45246739:T:A	3.55555e-07	-1.23722e-10	-1.56706	1.17839e-06	-1.23722e-10	-1.60489
45246781	chr19:45246781:T:C	3.70318e-07	-1.23722e-10	-1.52638	2.24658e-06	-1.23722e-10	-0.959627
45247016	chr19:45247016:T:C	3.53767e-07	-1.23722e-10	-1.5721	1.28179e-06	-1.23722e-10	-1.52078
45247034	chr19:45247034:A:G	3.48864e-07	-1.23722e-10	-1.58606	1.93556e-06	-1.23722e-10	-1.10864
45247047	chr19:45247047:T:C	3.57069e-07	-1.23722e-10	-1.56281	1.87829e-06	-1.23722e-10	-1.13868
45247518	chr19:45247518:A:G	9.76789e-07	-1.23722e-10	-0.556468	5.89737e-06	-1.23722e-10	0.00546835
45247546	chr19:45247546:G:A	1.09101e-05	-1.23722e-10	1.8567	0.000187957	-1.23722e-10	3.46717
45247575	chr19:45247575:C:T	1.99642e-07	-1.38637	-0.757843	5.89464e-07	-1.45354	-0.844039
45247651	chr19:45247651:C:G	4.95043e-07	-1.23722e-10	-1.23609	1.83446e-06	-1.23722e-10	-1.16229
45247796	chr19:45247796:T:A	3.29059e-07	-1.23722e-10	-1.6445	1.24817e-06	-1.23722e-10	-1.54736
45247809	chr19:45247809:T:G	1.76212e-07	-0.848639	-1.42041	1.66216e-06	-0.474037	-0.786881
45248200	chr19:45248200:C:A	9.48994e-07	-0.585336	-6.7639e-10	6.14084e-06	0.0459235	-6.7639e-10
45248541	chr19:45248541:C:T	3.45073e-07	-1.23722e-10	-1.59698	3.17145e-06	-1.23722e-10	-0.61485
45248577	chr19:45248577:A:G	3.24341e-07	-1.23722e-10	-1.65894	1.1253e-06	-1.23722e-10	-1.65098
45248685	chr19:45248685:C:G	4.22281e-07	-1.23722e-10	-1.39507	1.42236e-06	-1.23722e-10	-1.41672
45249128	chr19:45249128:T:C	3.22931e-07	-1.23722e-10	-1.6633	1.17443e-06	-1.23722e-10	-1.60825
45249131	chr19:45249131:C:CAA	3.22293e-07	-1.23722e-10	-1.66528	1.12665e-06	-1.23722e-10	-1.64979
45249207	chr19:45249207:C:T	3.61281e-07	-1.23722e-10	-1.55108	1.41895e-06	-1.23722e-10	-1.41912
45249548	chr19:45249548:C:T	9.20932e-07	-1.23722e-10	-0.615352	5.49823e-06	-1.23722e-10	-0.0646115
45249640	chr19:45249640:T:C	3.37998e-07	-1.6177	-6.7639e-10	1.23448e-06	-1.55839	-6.7639e-10
45249660	chr19:45249660:G:T	3.28749e-07	-1.23722e-10	-1.64544	1.10857e-06	-1.23722e-10	-1.66597
45249747	chr19:45249747:T:C	7.63973e-07	-1.23722e-10	-0.802206	4.73024e-06	-1.23722e-10	-0.215062
45250000	chr19:45250000:G:A	3.27963e-07	-1.23722e-10	-1.64784	1.10917e-06	-1.23722e-10	-1.66543
45250209	chr19:45250209:C:G	3.58554e-07	-1.23722e-10	-1.55866	1.40417e-06	-1.23722e-10	-1.42959
45250303	chr19:45250303:C:A	3.21811e-07	-1.23722e-10	-1.66677	1.10876e-06	-1.23722e-10	-1.66579
45250467	chr19:45250467:G:T	3.21811e-07	-1.23722e-10	-1.66677	1.10876e-06	-1.23722e-10	-1.66579
45250856	chr19:45250856:GT:G	5.08497e-07	-1.23722e-10	-1.20928	2.24921e-06	-1.23722e-10	-0.958459
45250859	chr19:45250859:T:G	3.39563e-07	-1.23722e-10	-1.61308	1.6947e-06	-1.23722e-10	-1.24153
45251311	chr19:45251311:T:C	3.38081e-07	-1.61745	-6.7639e-10	1.20628e-06	-1.5815	-6.7639e-10
45252374	chr19:45252374:T:C	3.28869e-07	-1.23722e-10	-1.64508	1.61662e-06	-1.23722e-10	-1.2887
45252997	chr19:45252997:C:T	3.22547e-07	-1.23722e-10	-1.66449	1.1149e-06	-1.23722e-10	-1.66028
45253033	chr19:45253033:A:G	3.43824e-07	-1.23722e-10	-1.60061	1.24655e-06	-1.23722e-10	-1.54866
45253118	chr19:45253118:G:C	9.52326e-08	-1.61769	-1.26673	1.34027e-06	-0.606294	-0.869877
45253178	chr19:45253178:G:A	5.02799e-07	-1.22055	-6.7639e-10	2.40777e-06	-0.890336	-6.7639e-10
45253236	chr19:45253236:C:T	3.22531e-07	-1.23722e-10	-1.66454	1.10817e-06	-1.23722e-10	-1.66632
45253495	chr19:45253495:A:G	4.44656e-07	0.322271	-1.66571	9.87159e-06	2.17986	-1.65924
45253505	chr19:45253505:C:T	5.06701e-07	0.451104	-1.66392	1.16437e-05	2.34847	-1.66274
45253832	chr19:45253832:G:A	4.36132e-07	-1.23722e-10	-1.36279	1.47071e-06	-1.23722e-10	-1.38329
45254139	chr19:45254139:C:T	8.30352e-07	-0.718888	-6.7639e-10	2.638e-06	-0.799016	-6.7639e-10
45255065	chr19:45255065:G:A	4.58467e-07	-1.23722e-10	-1.31285	1.65824e-06	-1.23722e-10	-1.26328
45255106	chr19:45255106:A:G	8.32052e-08	-1.60454	-1.41489	4.07799e-07	-1.01777	-1.64825
45255180	chr19:45255180:G:A	3.45018e-07	0.0654545	-1.6626	6.88866e-06	1.81414	-1.65331
45255336	chr19:45255336:A:G	9.1285e-08	-1.57116	-1.35559	1.20136e-06	-1.08502	-0.50056
45255613	chr19:45255613:G:A	3.2556e-07	-1.23722e-10	-1.65519	1.14945e-06	-1.23722e-10	-1.62975
45255704	chr19:45255704:C:T	5.7542e-07	-1.23722e-10	-1.08564	2.11284e-06	-1.23722e-10	-1.021
45255798	chr19:45255798:C:T	3.54332e-07	-1.23722e-10	-1.5705	1.20062e-06	-1.23722e-10	-1.5862
45256086	chr19:45256086:G:A	7.32935e-08	-1.61441	-1.53185	6.93706e-07	-0.699295	-1.43545
45256291	chr19:45256291:A:G	8.30861e-08	-1.56449	-1.45638	6.11175e-07	-1.00802	-1.25339
45257162	chr19:45257162:T:C	3.41563e-07	-1.23722e-10	-1.60721	1.26643e-06	-1.23722e-10	-1.53283
45257290	chr19:45257290:A:G	2.32397e-07	-0.340495	-1.6518	3.83758e-06	1.20761	-1.63181
45257352	chr19:45257352:G:A	9.40353e-08	-1.5837	-1.31337	7.45793e-07	-0.91966	-1.14269
45257573	chr19:45257573:G:A	3.96787e-06	0.845245	-6.7639e-10	2.33066e-05	1.3797	-6.7639e-10
45257662	chr19:45257662:C:T	3.20753e-07	-0.704475	-0.965591	0.00427717	6.045	0.547015
45257675	chr19:45257675:G:A	8.44036e-08	-1.61773	-1.3874	9.41544e-07	-0.585162	-1.24411
45257693	chr19:45257693:T:A	3.40048e-07	-1.23722e-10	-1.61165	1.14036e-06	-1.23722e-10	-1.63769
45257835	chr19:45257835:G:A	4.12298e-07	-1.23722e-10	-1.41899	1.46237e-06	-1.23722e-10	-1.38898
45257958	chr19:45257958:G:C	3.36547e-07	-1.23722e-10	-1.622	1.20286e-06	-1.23722e-10	-1.58434
45258179	chr19:45258179:T:G	9.44897e-08	-1.58124	-1.31101	7.3258e-07	-0.93801	-1.14221
45258231	chr19:45258231:C:T	3.3861e-07	-1.61589	-6.7639e-10	1.24784e-06	-1.54762	-6.7639e-10
45258478	chr19:45258478:A:G	9.59108e-08	-1.58092	-1.2964	7.49971e-07	-0.93808	-1.11868
45258493	chr19:45258493:G:A	9.70422e-08	-1.57103	-1.29456	7.2371e-07	-0.97728	-1.11512
45258924	chr19:45258924:G:A	4.52965e-07	-1.23722e-10	-1.32492	1.62058e-06	-1.23722e-10	-1.28626
45259383	chr19:45259383:T:C	8.19424e-08	-1.56584	-1.46889	5.31047e-07	-1.11018	-1.29176
45259628	chr19:45259628:A:G	1.60774e-06	-1.18516	1.12701	4.67487e-06	-0.702336	0.475499
45259689	chr19:45259689:C:T	3.38752e-07	-1.61547	-6.7639e-10	1.25081e-06	-1.54525	-6.7639e-10
45260053	chr19:45260053:C:T	4.11344e-07	-1.23722e-10	-1.42131	1.45812e-06	-1.23722e-10	-1.39189
45260214	chr19:45260214:A:G	4.72336e-07	-1.23722e-10	-1.28305	1.70165e-06	-1.23722e-10	-1.23744
45260246	chr19:45260246:T:C	2.8226e-07	-0.131741	-1.66617	5.53595e-06	1.50459	-1.56236
45260792	chr19:45260792:C:T	2.48276e-06	-1.23722e-10	0.376386	9.27753e-06	-1.23722e-10	0.458558
45261689	chr19:45261689:C:T	3.64972e-07	-1.23722e-10	-1.54092	1.27394e-06	-1.23722e-10	-1.52692
45261794	chr19:45261794:A:G	1.074e-07	-1.58556	-1.17862	7.45894e-07	-1.00225	-1.05996
45262037	chr19:45262037:T:A	3.80432e-07	-1.23722e-10	-1.49943	1.30503e-06	-1.23722e-10	-1.50281
45262050	chr19:45262050:C:T	4.13915e-07	-1.23722e-10	-1.41508	1.4691e-06	-1.23722e-10	-1.38439
45262197	chr19:45262197:T:C	3.22948e-07	-1.23722e-10	-1.66325	1.1972e-06	-1.23722e-10	-1.58905
45262449	chr19:45262449:A:G	3.40689e-07	-1.60977	-6.7639e-10	1.28077e-06	-1.52158	-6.7639e-10
45262741	chr19:45262741:C:T	4.7301e-07	0.241105	-1.52273	8.74053e-06	2.02303	-1.6241
45263471	chr19:45263471:G:A	4.80744e-07	-0.466039	-0.799365	0.00885302	6.58013	0.739343
45263634	chr19:45263634:C:T	7.65658e-07	-1.23722e-10	-0.800003	4.25752e-06	-1.23722e-10	-0.320351
45263956	chr19:45263956:G:A	8.03975e-08	-1.58619	-1.46757	5.51556e-07	-1.00161	-1.36244
45264180	chr19:45264180:A:G	4.14606e-07	-1.23722e-10	-1.41341	1.48735e-06	-1.23722e-10	-1.37204
45264281	chr19:45264281:G:C	5.34184e-07	0.497672	-1.65767	1.20776e-05	2.38427	-1.66196
45264288	chr19:45264288:G:A	3.35441e-07	-1.23722e-10	-1.62529	1.21171e-06	-1.23722e-10	-1.57701
45264290	chr19:45264290:T:C	6.23745e-07	-1.23722e-10	-1.005	1.94034e-06	-1.23722e-10	-1.10617
45264739	chr19:45264739:C:T	4.41731e-07	-1.35004	-6.7639e-10	1.97867e-06	-1.08661	-6.7639e-10
45265213	chr19:45265213:TGGG:T	3.31358e-07	-1.23722e-10	-1.63754	1.14175e-06	-1.23722e-10	-1.63647
45265218	chr19:45265218:G:A	3.26416e-07	-1.23722e-10	-1.65257	1.12544e-06	-1.23722e-10	-1.65086
45265688	chr19:45265688:T:C	5.58722e-07	0.458843	-1.57393	1.49181e-05	2.27674	-1.34321
45265923	chr19:45265923:G:A	9.20783e-07	0.854436	-1.46995	3.33999e-05	2.80993	-1.07041
45265961	chr19:45265961:G:A	3.48848e-07	-1.23722e-10	-1.5861	1.21195e-06	-1.23722e-10	-1.57681
45266043	chr19:45266043:A:G	1.34751e-06	1.16806	-1.40278	4.18928e-05	3.46396	-1.49788
45266128	chr19:45266128:G:C	1.03659e-06	0.921243	-1.41829	3.90232e-05	2.89218	-0.997059
45266317	chr19:45266317:G:A	1.25922e-06	1.08656	-1.38905	3.78485e-05	3.35142	-1.48687
45266491	chr19:45266491:G:A	5.94336e-07	0.603452	-1.65674	1.77021e-05	2.6762	-1.57155
45267008	chr19:45267008:A:G	3.44554e-07	-1.23722e-10	-1.59849	1.28261e-06	-1.23722e-10	-1.52014
45267042	chr19:45267042:G:C	3.22782e-07	-1.23722e-10	-1.66376	1.79949e-06	-1.23722e-10	-1.18153
45267048	chr19:45267048:A:G	9.50408e-07	0.8564	-1.44025	3.43598e-05	2.80859	-1.04074
45267192	chr19:45267192:G:T	3.38032e-07	-1.6176	-6.7639e-10	1.22727e-06	-1.56425	-6.7639e-10
45267505	chr19:45267505:C:T	9.88183e-07	-1.23722e-10	-0.544871	6.59939e-06	-1.23722e-10	0.117939
45267702	chr19:45267702:C:T	4.31178e-07	-1.23722e-10	-1.37422	1.54874e-06	-1.23722e-10	-1.3316
45268575	chr19:45268575:C:T	8.3824e-07	-1.23722e-10	-0.709433	3.28593e-06	-1.23722e-10	-0.579388
45268769	chr19:45268769:A:G	4.33539e-07	-1.23722e-10	-1.36876	1.55777e-06	-1.23722e-10	-1.32578
45268982	chr19:45268982:C:T	3.52328e-07	-0.019021	-1.55715	1.04128e-05	1.81217	-1.23818
45269269	chr19:45269269:C:T	4.82017e-07	-1.23722e-10	-1.26276	1.75946e-06	-1.23722e-10	-1.20403
45269433	chr19:45269433:C:T	4.06523e-07	0.134073	-1.56717	1.00289e-05	1.81259	-1.27616
45269608	chr19:45269608:C:T	3.38035e-07	-1.61759	-6.7639e-10	1.21359e-06	-1.57546	-6.7639e-10
45269710	chr19:45269710:C:G	3.6776e-07	0.133126	-1.66643	7.32411e-06	1.80888	-1.58675
45269888	chr19:45269888:G:A	3.29585e-07	-1.23722e-10	-1.64291	1.21356e-06	-1.23722e-10	-1.57548
45270090	chr19:45270090:A:G	3.2251e-07	-1.23722e-10	-1.66461	1.11051e-06	-1.23722e-10	-1.66422
45270164	chr19:45270164:G:C	3.37587e-07	-1.23722e-10	-1.61892	1.16725e-06	-1.23722e-10	-1.61439
45270641	chr19:45270641:T:C	3.99954e-07	0.184305	-1.63369	8.73155e-06	1.88112	-1.48321
45270744	chr19:45270744:C:T	4.34327e-07	-1.23722e-10	-1.36694	1.56492e-06	-1.23722e-10	-1.32121
45271210	chr19:45271210:C:A	3.7685e-07	-1.23722e-10	-1.50889	1.44987e-06	-1.23722e-10	-1.39757
45271251	chr19:45271251:G:A	1.06742e-06	-1.23722e-10	-0.467741	6.44762e-06	-1.23722e-10	0.0946739
45271328	chr19:45271328:A:G	4.0034e-07	-1.23722e-10	-1.44842	1.35536e-06	-1.23722e-10	-1.46497
45271422	chr19:45271422:A:G	4.34888e-07	0.170852	-1.5365	1.0321e-05	1.86211	-1.29696
45271582	chr19:45271582:A:G	8.37477e-07	-1.23722e-10	-0.710344	3.28192e-06	-1.23722e-10	-0.580609
45271600	chr19:45271600:G:A	3.2256e-07	-1.23722e-10	-1.66445	2.10585e-06	-1.23722e-10	-1.02432
45272032	chr19:45272032:A:G	1.13169e-06	-1.23722e-10	-0.409272	7.19137e-06	-1.23722e-10	0.203844
45272049	chr19:45272049:TG:T	4.0243e-07	0.153677	-1.59689	9.69105e-06	1.84037	-1.33821
45272315	chr19:45272315:G:A	3.37976e-07	-1.61776	-6.7639e-10	1.21988e-06	-1.57028	-6.7639e-10
45272331	chr19:45272331:C:T	4.13601e-07	0.171086	-1.58692	1.01337e-05	1.86468	-1.31785
45272364	chr19:45272364:G:A	1.31045e-06	-0.262612	-6.7639e-10	2.20501e-06	-0.978307	-6.7639e-10
45272843	chr19:45272843:G:A	3.24555e-07	-1.23722e-10	-1.65828	1.10862e-06	-1.23722e-10	-1.66592
45272875	chr19:45272875:G:A	1.19088e-06	-1.23722e-10	-0.358289	7.33003e-06	-1.23722e-10	0.222942
45272934	chr19:45272934:C:T	3.86631e-07	-1.23722e-10	-1.48327	2.20946e-06	-1.23722e-10	-0.97629
45273323	chr19:45273323:T:C	3.28717e-07	-1.23722e-10	-1.64554	1.15811e-06	-1.23722e-10	-1.62225
45273369	chr19:45273369:G:C	8.95694e-08	-1.28086	-1.66487	4.00362e-07	-1.06861	-1.61581
45273722	chr19:45273722:T:C	3.76632e-07	0.156211	-1.66568	7.80287e-06	1.84111	-1.55566
45273973	chr19:45273973:G:C	3.37471e-07	-1.23722e-10	-1.61926	1.22076e-06	-1.23722e-10	-1.56957
45273987	chr19:45273987:C:T	2.90697e-07	-0.16732	-1.60114	5.08281e-06	1.21954	-1.36272
45274010	chr19:45274010:G:T	3.37978e-07	-1.61776	-6.7639e-10	1.21915e-06	-1.57088	-6.7639e-10
45274044	chr19:45274044:G:T	3.8013e-07	-1.23722e-10	-1.50022	1.32748e-06	-1.23722e-10	-1.48576
45275630	chr19:45275630:G:A	5.21957e-07	-1.23722e-10	-1.18315	2.2954e-06	-1.23722e-10	-0.938132
45275683	chr19:45275683:T:C	8.37314e-08	-1.41913	-1.59399	3.79953e-07	-1.17949	-1.55725
45276377	chr19:45276377:T:C	4.98984e-07	0.36809	-1.59625	1.38593e-05	2.33874	-1.47882
45276558	chr19:45276558:G:A	4.49366e-07	-1.23722e-10	-1.3329	1.63542e-06	-1.23722e-10	-1.27714
45277329	chr19:45277329:C:T	6.65633e-07	0.00955745	-0.949557	6.26419e-06	1.44405	-1.37824
45277526	chr19:45277526:A:G	3.49658e-07	-1.23722e-10	-1.58378	1.2094e-06	-1.23722e-10	-1.57892
45277555	chr19:45277555:A:G	1.09613e-06	-1.23722e-10	-0.441202	7.92015e-06	-1.23722e-10	0.300372
45278658	chr19:45278658:C:A	7.60265e-08	-1.61343	-1.49623	2.49413e-07	-1.60079	-1.55689
45278672	chr19:45278672:C:T	4.48086e-07	-1.23722e-10	-1.33575	1.62925e-06	-1.23722e-10	-1.28092
45278906	chr19:45278906:A:T	5.07503e-07	0.350889	-1.56213	1.33425e-05	2.09178	-1.26986
45278911	chr19:45278911:C:T	9.74287e-07	-1.23722e-10	-0.559033	6.64816e-06	-1.23722e-10	0.125303
45279330	chr19:45279330:A:C	3.38157e-07	-1.61723	-6.7639e-10	1.20835e-06	-1.57978	-6.7639e-10
45279336	chr19:45279336:A:G	1.19722e-06	-1.23722e-10	-0.352983	8.74389e-06	-1.23722e-10	0.399318
45279664	chr19:45279664:A:G	3.38415e-07	-1.61646	-6.7639e-10	1.2407e-06	-1.55336	-6.7639e-10
45280234	chr19:45280234:C:T	3.60744e-07	-1.23722e-10	-1.55257	1.24839e-06	-1.23722e-10	-1.54718
45280293	chr19:45280293:C:T	4.24116e-07	-1.23722e-10	-1.39073	1.54974e-06	-1.23722e-10	-1.33095
45280789	chr19:45280789:T:TA	3.5635e-07	-1.23722e-10	-1.56483	1.23444e-06	-1.23722e-10	-1.55842
45280890	chr19:45280890:G:A	3.466e-07	-1.23722e-10	-1.59257	1.2648e-06	-1.23722e-10	-1.53412
45280995	chr19:45280995:G:A	3.37236e-07	-1.23722e-10	-1.61996	1.16433e-06	-1.23722e-10	-1.61689
45281174	chr19:45281174:T:C	3.22105e-07	-1.23722e-10	-1.66586	1.14327e-06	-1.23722e-10	-1.63514
45281935	chr19:45281935:G:A	3.43703e-07	-1.23722e-10	-1.60096	1.2367e-06	-1.23722e-10	-1.55659
45282041	chr19:45282041:T:C	2.56124e-06	0.40751	-6.7639e-10	3.9707e-05	1.91249	-6.7639e-10
45282413	chr19:45282413:C:T	3.83292e-07	-1.23722e-10	-1.49194	1.24398e-06	-1.23722e-10	-1.55072
45282723	chr19:45282723:G:A	3.33133e-07	-1.23722e-10	-1.6322	1.12278e-06	-1.23722e-10	-1.65323
45282946	chr19:45282946:C:T	3.98945e-07	-1.23722e-10	-1.45192	1.36378e-06	-1.23722e-10	-1.45878
45283297	chr19:45283297:T:C	1.09095e-07	-1.14963	-1.59889	2.06056e-05	2.76515	-1.50863
45283744	chr19:45283744:G:A	2.46932e-07	-0.381966	-1.54966	2.94138e-06	0.932565	-1.62272
45283824	chr19:45283824:T:C	9.58489e-08	-1.44626	-1.4317	5.35826e-07	-1.42083	-0.97215
45283868	chr19:45283868:A:ACT	3.51053e-07	-1.23722e-10	-1.5798	1.16355e-06	-1.23722e-10	-1.61757
45284150	chr19:45284150:A:G	4.54253e-07	-1.23722e-10	-1.32208	1.48955e-06	-1.23722e-10	-1.37056
45284308	chr19:45284308:A:G	8.65539e-08	-1.43922	-1.54075	3.95377e-07	-1.43598	-1.26097
45284349	chr19:45284349:G:A	3.2617e-07	-0.244934	-1.40838	3.83955e-06	1.20313	-1.62681
45284647	chr19:45284647:T:G	4.09776e-07	-1.23722e-10	-1.42513	1.38433e-06	-1.23722e-10	-1.44382
45284840	chr19:45284840:C:T	3.44698e-07	-1.23722e-10	-1.59807	1.14764e-06	-1.23722e-10	-1.63133
45285191	chr19:45285191:C:T	3.21869e-07	-1.23722e-10	-1.66659	1.13598e-06	-1.23722e-10	-1.64154
45285354	chr19:45285354:T:C	3.369e-07	-0.375213	-1.24574	3.75036e-06	0.949996	-1.39718
45285665	chr19:45285665:A:T	4.57877e-07	-1.23722e-10	-1.31414	1.59077e-06	-1.23722e-10	-1.30482
45285667	chr19:45285667:C:G	4.56131e-07	-1.23722e-10	-1.31796	1.58467e-06	-1.23722e-10	-1.30866
45285791	chr19:45285791:A:G	4.07266e-07	-1.23722e-10	-1.43127	1.63188e-06	-1.23722e-10	-1.27931
45286743	chr19:45286743:T:A	1.012e-07	-1.47914	-1.34451	6.24041e-07	-1.39764	-0.842934
45286916	chr19:45286916:G:T	3.51044e-07	-1.23722e-10	-1.57983	1.16311e-06	-1.23722e-10	-1.61794
45287042	chr19:45287042:C:T	5.26401e-06	1.12791	-6.7639e-10	5.99798e-06	0.0223844	-6.7639e-10
45287095	chr19:45287095:T:G	4.00019e-07	-1.23722e-10	-1.44923	1.32821e-06	-1.23722e-10	-1.48521
45287221	chr19:45287221:AAG:A	3.45953e-07	-1.59444	-6.7639e-10	1.33658e-06	-1.47892	-6.7639e-10
45287945	chr19:45287945:A:G	3.5072e-07	-1.23722e-10	-1.58075	1.16231e-06	-1.23722e-10	-1.61863
45288421	chr19:45288421:C:T	6.53799e-08	-1.59416	-1.66637	2.27334e-07	-1.61035	-1.64003
45288432	chr19:45288432:A:G	3.41464e-07	-1.23722e-10	-1.6075	1.18363e-06	-1.23722e-10	-1.60045
45288774	chr19:45288774:C:T	4.2686e-07	-1.23722e-10	-1.38428	1.62543e-06	-1.23722e-10	-1.28327
45288854	chr19:45288854:A:AAG	3.6348e-07	-1.54502	-6.7639e-10	1.47969e-06	-1.37721	-6.7639e-10
45289118	chr19:45289118:G:A	6.95711e-07	-0.895803	-6.7639e-10	1.73233e-06	-1.21957	-6.7639e-10
45289506	chr19:45289506:C:T	2.38563e-07	-0.709679	-1.25642	2.18695e-06	0.574043	-1.56057
45289560	chr19:45289560:G:A	3.54646e-07	-1.56962	-6.7639e-10	1.16441e-06	-1.61682	-6.7639e-10
45289648	chr19:45289648:T:TA	3.41251e-07	-1.23722e-10	-1.60812	1.14812e-06	-1.23722e-10	-1.63091
45289718	chr19:45289718:C:T	3.45307e-07	-1.23722e-10	-1.59631	1.15879e-06	-1.23722e-10	-1.62166
45289856	chr19:45289856:C:T	3.2837e-07	-1.23722e-10	-1.6466	1.14436e-06	-1.23722e-10	-1.63419
45289857	chr19:45289857:A:G	7.44279e-08	-1.60133	-1.52958	5.95143e-07	-1.11549	-1.1725
45289971	chr19:45289971:G:A	3.226e-07	-1.23722e-10	-1.66432	1.77415e-06	-1.23722e-10	-1.19572
45290449	chr19:45290449:G:T	1.55166e-07	-1.1605	-1.23574	5.20623e-05	3.22853	-1.04513
45290570	chr19:45290570:T:C	9.69308e-08	-1.22605	-1.64069	3.30341e-07	-1.29898	-1.57769
45290574	chr19:45290574:A:T	1.84033e-07	-0.583772	-1.64185	2.92163e-06	0.959394	-1.65629
45291110	chr19:45291110:A:G	3.82753e-07	-1.23722e-10	-1.49335	1.32845e-06	-1.23722e-10	-1.48503
45291511	chr19:45291511:G:A	3.38102e-07	-1.61739	-6.7639e-10	1.18694e-06	-1.59766	-6.7639e-10
45291675	chr19:45291675:G:A	3.64248e-07	-1.5429	-6.7639e-10	1.48296e-06	-1.37499	-6.7639e-10
45291880	chr19:45291880:G:A	3.30295e-07	-1.23722e-10	-1.64075	1.12141e-06	-1.23722e-10	-1.65445
45292028	chr19:45292028:A:C	4.04832e-07	-1.23722e-10	-1.43727	1.25308e-06	-1.23722e-10	-1.54344
45292357	chr19:45292357:C:T	3.50785e-07	-1.23722e-10	-1.58056	1.17335e-06	-1.23722e-10	-1.60917
45292850	chr19:45292850:C:T	3.23336e-07	-1.23722e-10	-1.66205	1.15928e-06	-1.23722e-10	-1.62124
45293071	chr19:45293071:C:T	3.42596e-07	-1.60419	-6.7639e-10	1.22869e-06	-1.56309	-6.7639e-10
45293188	chr19:45293188:T:C	1.74124e-07	-0.643259	-1.63771	2.6632e-06	0.868976	-1.65849
45293507	chr19:45293507:C:G	4.02684e-07	-1.44259	-6.7639e-10	1.16402e-06	-1.61716	-6.7639e-10
45293777	chr19:45293777:T:C	3.2203e-07	-1.23722e-10	-1.66609	1.12133e-06	-1.23722e-10	-1.65452
45293973	chr19:45293973:T:G	1.78989e-07	-0.608433	-1.64498	2.83464e-06	0.926821	-1.65394
45294335	chr19:45294335:T:C	1.52277e-07	-0.749582	-1.66546	1.93457e-06	0.517782	-1.62693
45294734	chr19:45294734:A:C	4.66162e-07	-1.2962	-6.7639e-10	6.75422e-06	0.14113	-6.7639e-10
45294834	chr19:45294834:G:A	1.56168e-07	-0.724051	-1.66576	2.02045e-06	0.559799	-1.62552
45294937	chr19:45294937:C:T	1.59019e-07	-1.14672	-1.225	5.54084e-05	3.274	-1.02831
45295121	chr19:45295121:A:G	7.58916e-08	-1.60866	-1.50277	6.67336e-07	-1.07062	-1.10288
45295134	chr19:45295134:A:T	2.38904e-07	-0.690273	-1.2744	2.23628e-06	0.606239	-1.57046
45295227	chr19:45295227:T:C	7.64884e-08	-1.61684	-1.48676	7.63167e-07	-0.97023	-1.06909
45295441	chr19:45295441:C:T	3.22883e-07	-1.23722e-10	-1.66345	1.15192e-06	-1.23722e-10	-1.6276
45295541	chr19:45295541:G:A	1.52512e-07	-0.74826	-1.66523	1.93754e-06	0.520668	-1.62829
45295715	chr19:45295715:G:A	3.22235e-07	-1.23722e-10	-1.66546	1.14378e-06	-1.23722e-10	-1.6347
45295773	chr19:45295773:C:T	9.0227e-08	-1.29391	-1.6445	3.08773e-07	-1.35937	-1.58481
45295820	chr19:45295820:A:G	3.21894e-07	-1.23722e-10	-1.66652	1.86125e-06	-1.23722e-10	-1.14779
45296184	chr19:45296184:T:C	7.53931e-08	-1.61707	-1.50095	7.50161e-07	-0.962319	-1.09419
45296446	chr19:45296446:G:C	7.21939e-08	-1.61329	-1.54809	6.41837e-07	-1.0272	-1.18526
45296494	chr19:45296494:C:T	3.91851e-07	-1.23722e-10	-1.46986	1.36467e-06	-1.23722e-10	-1.45813
45296534	chr19:45296534:C:T	3.44165e-07	-1.23722e-10	-1.59962	1.15587e-06	-1.23722e-10	-1.62418
45296717	chr19:45296717:G:C	9.52375e-08	-1.61532	-1.26904	1.14314e-06	-0.721189	-0.914072
45297133	chr19:45297133:G:A	4.59632e-07	-1.31031	-6.7639e-10	1.35088e-06	-1.46828	-6.7639e-10
45298321	chr19:45298321:GGGTCTGTGCGT:G	2.27835e-07	-0.861688	-1.15043	0.000109765	3.42867	-0.499369
45298470	chr19:45298470:G:T	6.34882e-07	-0.960675	-0.0266244	0.000810955	3.73895	1.19023
45298693	chr19:45298693:C:T	1.50093e-07	-1.24496	-1.18452	4.25581e-05	2.96509	-0.98326
45298764	chr19:45298764:C:T	2.70262e-07	-1.25566	-0.585686	0.000112738	3.01578	-0.0597464
45299152	chr19:45299152:G:C	4.74899e-07	-1.23722e-10	-1.27764	1.63107e-06	-1.23722e-10	-1.2798
45299333	chr19:45299333:A:G	3.30667e-07	-1.23722e-10	-1.63963	1.53912e-06	-1.23722e-10	-1.33783
45299380	chr19:45299380:C:T	5.17415e-07	-1.23722e-10	-1.19189	2.07796e-06	-1.23722e-10	-1.03765
45299550	chr19:45299550:TGTAA:T	3.96286e-07	-1.23722e-10	-1.4586	1.62654e-06	-1.23722e-10	-1.28258
45299605	chr19:45299605:A:G	2.36999e-07	-0.617478	-1.3552	2.39726e-06	0.712259	-1.60697
45299750	chr19:45299750:G:A	1.04943e-07	-1.13058	-1.65675	3.49147e-07	-1.2119	-1.6094
45301106	chr19:45301106:A:C	1.43786e-07	-1.24617	-1.22623	3.9569e-05	2.95153	-1.04253
45301749	chr19:45301749:C:G	3.62173e-07	-1.23722e-10	-1.54862	1.23578e-06	-1.23722e-10	-1.55734
45301779	chr19:45301779:C:T	1.28092e-07	-0.977116	-1.61088	1.40439e-06	0.225854	-1.65529
45301887	chr19:45301887:AG:A	3.38235e-07	-1.617	-6.7639e-10	1.16333e-06	-1.61775	-6.7639e-10
45301889	chr19:45301889:G:A	6.50033e-08	-1.60318	-1.66312	5.34755e-07	-0.778383	-1.6166
45302290	chr19:45302290:C:T	4.30503e-07	-1.23722e-10	-1.37578	1.49758e-06	-1.23722e-10	-1.36519
45303264	chr19:45303264:C:T	3.21967e-07	-1.23722e-10	-1.66629	1.11262e-06	-1.23722e-10	-1.66232
45303351	chr19:45303351:A:G	3.30009e-07	-1.23722e-10	-1.64162	1.3688e-06	-1.23722e-10	-1.4551
45303467	chr19:45303467:C:T	3.24223e-07	-1.23722e-10	-1.65931	1.18108e-06	-1.23722e-10	-1.6026
45303539	chr19:45303539:G:A	4.64574e-07	-1.29962	-6.7639e-10	1.7255e-06	-1.22352	-6.7639e-10
45303728	chr19:45303728:CTCTG:C	5.10611e-07	-1.23722e-10	-1.20513	1.9647e-06	-1.23722e-10	-1.0937
45303901	chr19:45303901:C:G	5.09961e-07	-1.23722e-10	-1.2064	1.95572e-06	-1.23722e-10	-1.09828
45303968	chr19:45303968:C:T	3.85757e-07	-1.23722e-10	-1.48553	1.24534e-06	-1.23722e-10	-1.54963
45304130	chr19:45304130:G:A	3.78849e-07	-1.5036	-6.7639e-10	1.58339e-06	-1.30947	-6.7639e-10
45304673	chr19:45304673:T:C	1.05506e-07	-1.23806	-1.5439	2.14029e-05	2.80669	-1.5122
45304687	chr19:45304687:G:A	9.6077e-08	-1.21546	-1.66012	8.85915e-07	-0.283104	-1.60707
45305380	chr19:45305380:A:G	3.70366e-07	-1.23722e-10	-1.52625	1.25487e-06	-1.23722e-10	-1.54201
45305482	chr19:45305482:C:T	6.58923e-07	-1.23722e-10	-0.950132	2.30912e-06	-1.23722e-10	-0.932174
45305535	chr19:45305535:T:C	1.00954e-07	-1.1629	-1.66318	3.24397e-07	-1.22828	-1.66654
45305574	chr19:45305574:T:C	3.51142e-07	-1.23722e-10	-1.57955	1.21474e-06	-1.23722e-10	-1.57451
45305950	chr19:45305950:T:C	9.48727e-08	-1.22424	-1.66396	1.90137e-05	2.83406	-1.65794
45306492	chr19:45306492:A:G	3.22332e-07	-1.23722e-10	-1.66516	1.7612e-06	-1.23722e-10	-1.20304
45306628	chr19:45306628:A:G	5.95931e-07	-1.23722e-10	-1.05061	2.61631e-06	-1.23722e-10	-0.807273
45306654	chr19:45306654:A:C	4.65007e-07	-1.23722e-10	-1.29869	1.7842e-06	-1.23722e-10	-1.19007
45306777	chr19:45306777:A:G	7.08949e-08	-1.51276	-1.66678	9.17062e-07	-0.297833	-1.55779
45307685	chr19:45307685:G:A	5.63529e-07	-1.23722e-10	-1.10652	1.97955e-06	-1.23722e-10	-1.08617
45307708	chr19:45307708:G:A	3.22445e-07	-1.23722e-10	-1.66481	1.1099e-06	-1.23722e-10	-1.66476
45308843	chr19:45308843:T:A	3.40337e-07	-1.6108	-6.7639e-10	1.16924e-06	-1.61268	-6.7639e-10
45309029	chr19:45309029:C:A	3.49729e-07	-1.23722e-10	-1.58358	1.13243e-06	-1.23722e-10	-1.64467
45309096	chr19:45309096:C:T	1.08386e-07	-1.1199	-1.63514	1.00643e-06	-0.116017	-1.64661
45310372	chr19:45310372:G:A	2.67173e-07	-0.488554	-1.36429	1.82603e-06	0.0596209	-1.22652
45310565	chr19:45310565:T:A	4.05301e-07	-1.43611	-6.7639e-10	1.74392e-06	-1.2129	-6.7639e-10
45310572	chr19:45310572:G:T	1.85449e-07	-1.57431	-0.643648	1.52203e-05	0.708916	0.244676
45310573	chr19:45310573:T:C	7.41264e-08	-1.52978	-1.60518	2.93411e-07	-1.33007	-1.66515
45311023	chr19:45311023:G:A	7.23267e-08	-1.56608	-1.59347	2.49694e-07	-1.55332	-1.60324
45311334	chr19:45311334:A:G	3.28248e-07	-1.23722e-10	-1.64697	1.13758e-06	-1.23722e-10	-1.64014
45311348	chr19:45311348:A:C	5.85055e-07	-1.23722e-10	-1.06903	2.09704e-06	-1.23722e-10	-1.02851
45311352	chr19:45311352:T:G	6.4572e-07	-1.23722e-10	-0.970372	2.30024e-06	-1.23722e-10	-0.936025
45311354	chr19:45311354:T:C	5.25092e-07	-1.23722e-10	-1.17717	1.88394e-06	-1.23722e-10	-1.13567
45311483	chr19:45311483:C:T	7.85593e-08	-1.49306	-1.58382	2.65065e-07	-1.49961	-1.5972
45311606	chr19:45311606:G:A	3.22013e-07	-1.23722e-10	-1.66615	1.11566e-06	-1.23722e-10	-1.65959
45311650	chr19:45311650:C:T	8.73991e-08	-1.38344	-1.58681	4.44018e-06	1.02655	-1.3049
45311689	chr19:45311689:C:T	7.15807e-08	-1.57606	-1.59386	2.54689e-07	-1.58107	-1.55568
45311990	chr19:45311990:T:C	8.28045e-08	-1.49875	-1.5255	3.53204e-06	0.615162	-1.12232
45312026	chr19:45312026:C:T	3.2665e-06	-1.23722e-10	0.650736	2.1964e-05	-1.23722e-10	1.32037
45312867	chr19:45312867:A:T	1.63642e-07	-1.26563	-1.07743	2.80121e-07	-1.58481	-1.45676
45313271	chr19:45313271:A:G	7.16505e-08	-1.51276	-1.65618	2.43897e-07	-1.52181	-1.65824
45313289	chr19:45313289:C:T	3.14159e-07	-1.43809	-0.252745	7.95383e-07	-1.29398	-0.703985
45313950	chr19:45313950:C:T	1.00712e-07	-1.44925	-1.37923	3.79382e-07	-1.23679	-1.50146
45314466	chr19:45314466:T:G	2.75288e-07	-0.707415	-1.11551	3.86323e-06	0.256626	-0.674161
45314805	chr19:45314805:G:A	1.91722e-06	0.117894	-6.7639e-10	2.77215e-06	-0.749414	-6.7639e-10
45314859	chr19:45314859:G:A	3.45054e-07	-1.59704	-6.7639e-10	1.16365e-06	-1.61748	-6.7639e-10
45315268	chr19:45315268:G:A	7.69406e-08	-1.61723	-1.48047	2.64376e-07	-1.5171	-1.58232
45315269	chr19:45315269:G:A	1.17261e-07	-1.38089	-1.29545	3.42101e-07	-1.50502	-1.33667
45315370	chr19:45315370:A:G	8.21867e-08	-1.43805	-1.5937	6.3418e-07	-0.620666	-1.60379
45315577	chr19:45315577:A:G	6.42809e-08	-1.61729	-1.66018	2.82074e-07	-1.40308	-1.63154
45316049	chr19:45316049:G:A	1.4224e-07	-1.13626	-1.34696	1.5811e-06	0.101033	-1.41195
45316200	chr19:45316200:C:T	3.22232e-07	-1.23722e-10	-1.66547	1.14719e-06	-1.23722e-10	-1.63172
45316551	chr19:45316551:C:A	4.17574e-07	-1.40628	-6.7639e-10	1.2217e-06	-1.5688	-6.7639e-10
45316838	chr19:45316838:C:T	3.37034e-07	-1.23722e-10	-1.62055	1.35751e-06	-1.23722e-10	-1.46338
45316868	chr19:45316868:A:G	8.98055e-08	-1.56382	-1.37927	5.04032e-07	-1.05573	-1.39842
45316886	chr19:45316886:C:T	3.92896e-07	-1.46719	-6.7639e-10	1.40698e-06	-1.42759	-6.7639e-10
45316906	chr19:45316906:C:T	5.66554e-07	-1.10117	-6.7639e-10	1.3592e-06	-1.46214	-6.7639e-10
45317459	chr19:45317459:G:C	1.48695e-07	-0.772275	-1.66657	7.52837e-07	-0.410358	-1.64259
45317475	chr19:45317475:C:T	1.22821e-06	-1.23722e-10	-0.327427	5.42477e-06	-1.23722e-10	-0.0780626
45317479	chr19:45317479:G:A	1.6154e-07	-0.70563	-1.65035	8.56424e-07	-0.331262	-1.59277
45317669	chr19:45317669:G:A	1.42191e-07	-1.07819	-1.40538	1.65529e-06	0.197795	-1.46285
45317925	chr19:45317925:T:C	3.95896e-07	-1.45959	-6.7639e-10	1.6363e-06	-1.2766	-6.7639e-10
45318073	chr19:45318073:G:A	3.43871e-07	-1.23722e-10	-1.60047	1.13891e-06	-1.23722e-10	-1.63896
45318433	chr19:45318433:C:G	4.18304e-07	-1.50088	0.0963514	5.79562e-07	-1.61401	-0.700515
45318734	chr19:45318734:T:C	3.93415e-07	-1.46587	-6.7639e-10	1.40373e-06	-1.42991	-6.7639e-10
45318741	chr19:45318741:C:T	7.70599e-08	-1.44295	-1.65321	2.61546e-07	-1.46655	-1.64364
45318790	chr19:45318790:A:G	3.38647e-07	-1.61578	-6.7639e-10	1.17667e-06	-1.60635	-6.7639e-10
45318968	chr19:45318968:C:T	4.22035e-07	-1.23722e-10	-1.39565	1.35394e-06	-1.23722e-10	-1.46602
45319462	chr19:45319462:G:A	3.21919e-07	-1.23722e-10	-1.66644	1.20672e-06	-1.23722e-10	-1.58113
45319748	chr19:45319748:G:A	3.22887e-07	-1.23722e-10	-1.66344	1.25723e-06	-1.23722e-10	-1.54013
45319916	chr19:45319916:G:A	1.50814e-07	-1.28002	-1.14468	8.77345e-07	-0.488585	-1.41131
45319948	chr19:45319948:G:A	5.51155e-07	-1.23722e-10	-1.12872	1.72197e-06	-1.23722e-10	-1.22557
45320005	chr19:45320005:A:G	5.05648e-07	-1.23722e-10	-1.2149	1.86654e-06	-1.23722e-10	-1.14495
45320036	chr19:45320036:G:A	3.24719e-07	-1.23722e-10	-1.65778	1.1135e-06	-1.23722e-10	-1.66153
45320191	chr19:45320191:A:T	3.39673e-07	-1.23722e-10	-1.61276	1.22268e-06	-1.23722e-10	-1.56799
45320232	chr19:45320232:G:A	2.91436e-07	-0.45834	-1.30758	1.39744e-06	-0.00636802	-1.42803
45320405	chr19:45320405:A:G	1.24422e-07	-1.03696	-1.58011	4.45531e-06	1.39144	-1.66638
45320806	chr19:45320806:G:A	3.27046e-07	-0.323053	-1.32758	1.60039e-06	0.145013	-1.44381
45320895	chr19:45320895:A:ATTATTT	3.14278e-07	-0.0236776	-1.66678	1.81111e-06	0.48921	-1.66431
45320946	chr19:45320946:G:A	1.07543e-07	-1.60712	-1.15572	3.43901e-07	-1.50862	-1.32782
45320960	chr19:45320960:G:A	4.391e-07	0.272901	-1.62891	0.000105971	4.55722	-1.66309
45321009	chr19:45321009:T:C	3.41349e-07	-1.23722e-10	-1.60783	1.23214e-06	-1.23722e-10	-1.56028
45321337	chr19:45321337:A:G	3.17512e-07	-0.0631937	-1.61703	1.88604e-06	0.450738	-1.5853
45321410	chr19:45321410:C:T	3.38858e-07	-1.23722e-10	-1.61516	1.11538e-06	-1.23722e-10	-1.65985
45321737	chr19:45321737:G:A	8.34812e-07	-1.23722e-10	-0.713532	2.4682e-06	-1.23722e-10	-0.865547
45321762	chr19:45321762:C:T	2.78248e-07	-0.188275	-1.62395	1.58831e-06	0.30568	-1.61204
45322156	chr19:45322156:A:T	2.00106e-07	-0.477564	-1.66433	2.29536e-06	0.680693	-1.61884
45322568	chr19:45322568:C:T	3.36617e-07	-0.207194	-1.4146	1.91478e-06	0.27796	-1.39739
45322600	chr19:45322600:G:A	1.76156e-06	-1.23722e-10	0.0332167	4.89218e-06	-1.23722e-10	-0.1814
45322690	chr19:45322690:G:A	2.97954e-07	-0.394133	-1.34967	1.44707e-06	0.0621354	-1.46164
45323108	chr19:45323108:G:A	6.85825e-08	-1.61737	-1.59533	2.40801e-07	-1.5559	-1.63692
45323890	chr19:45323890:G:T	4.44277e-07	-0.376621	-0.96767	1.80827e-06	-0.133365	-1.0433
45324605	chr19:45324605:G:C	4.12386e-07	-0.132316	-1.28646	4.28146e-05	3.18135	-1.19351
45324668	chr19:45324668:A:ATGG	4.82708e-07	-1.26133	-6.7639e-10	1.32873e-06	-1.48482	-6.7639e-10
45324895	chr19:45324895:G:A	3.041e-07	-0.228462	-1.49492	1.34519e-06	0.0314164	-1.50392
45324982	chr19:45324982:A:C	3.27562e-07	-1.23722e-10	-1.64906	1.10924e-06	-1.23722e-10	-1.66536
45325383	chr19:45325383:C:T	1.9259e-07	-0.995742	-1.18443	3.2878e-06	0.397974	-0.976792
45325629	chr19:45325629:T:C	3.7101e-07	-1.23722e-10	-1.52451	1.27271e-06	-1.23722e-10	-1.52789
45325722	chr19:45325722:T:A	3.94681e-07	-1.46266	-6.7639e-10	1.33044e-06	-1.48353	-6.7639e-10
45325900	chr19:45325900:TTG:T	1.96448e-07	-0.553557	-1.60678	1.76334e-06	0.464652	-1.66648
45326040	chr19:45326040:C:A	3.82261e-07	-1.49463	-6.7639e-10	1.32569e-06	-1.4871	-6.7639e-10
45326124	chr19:45326124:G:A	1.13862e-06	0.912137	-1.31531	8.30372e-05	4.20987	-1.55962
45326251	chr19:45326251:C:T	3.56469e-07	-1.23722e-10	-1.56449	1.18977e-06	-1.23722e-10	-1.59528
45326460	chr19:45326460:T:C	5.21525e-07	-1.23722e-10	-1.18398	2.18893e-06	-1.23722e-10	-0.985625
45326536	chr19:45326536:G:C	9.18737e-07	0.759273	-1.37701	6.15494e-05	3.96059	-1.60979
45327424	chr19:45327424:G:A	4.88611e-07	-1.23722e-10	-1.24917	1.82716e-06	-1.23722e-10	-1.16628
45327505	chr19:45327505:C:A	1.29498e-06	0.879939	-1.15442	0.00010293	4.13696	-1.27195
45327689	chr19:45327689:G:A	4.9436e-06	2.47311	-1.408	0.000762508	6.45924	-1.59166
45327708	chr19:45327708:C:T	2.11063e-06	-1.23722e-10	0.214005	8.92098e-06	-1.23722e-10	0.419368
45327915	chr19:45327915:AAAGT:A	3.24468e-07	-1.23722e-10	-1.65855	1.12259e-06	-1.23722e-10	-1.6534
45328088	chr19:45328088:G:A	4.09593e-07	-1.23722e-10	-1.42557	1.5549e-06	-1.23722e-10	-1.32763
45328257	chr19:45328257:A:G	3.38652e-07	-1.23722e-10	-1.61577	1.15918e-06	-1.23722e-10	-1.62132
45328272	chr19:45328272:A:G	3.25727e-07	-1.23722e-10	-1.65468	1.11975e-06	-1.23722e-10	-1.65593
45328680	chr19:45328680:A:G	9.82859e-07	-1.23722e-10	-0.550273	4.73522e-06	-1.23722e-10	-0.214011
45329362	chr19:45329362:C:T	4.03493e-07	-1.23722e-10	-1.44058	1.52636e-06	-1.23722e-10	-1.34615
45329800	chr19:45329800:CACTT:C	4.19235e-07	-1.23722e-10	-1.40231	1.60178e-06	-1.23722e-10	-1.29792
45329806	chr19:45329806:T:C	3.42936e-07	-1.60319	-6.7639e-10	1.24047e-06	-1.55354	-6.7639e-10
45329869	chr19:45329869:G:A	5.00458e-07	-1.23722e-10	-1.22521	1.39676e-06	-1.23722e-10	-1.43488
45330228	chr19:45330228:C:G	6.3906e-07	-0.98074	-6.7639e-10	2.47484e-06	-0.86286	-6.7639e-10
45330360	chr19:45330360:G:A	1.76417e-07	-0.644995	-1.62289	1.92085e-06	0.332984	-1.44925
45330381	chr19:45330381:A:G	5.3635e-07	-1.15595	-6.7639e-10	2.44981e-06	-0.873025	-6.7639e-10
45330789	chr19:45330789:C:A	3.85831e-07	-1.23722e-10	-1.48534	1.72185e-06	-1.23722e-10	-1.22564
45331022	chr19:45331022:C:T	3.90116e-07	-1.23722e-10	-1.47429	1.28444e-06	-1.23722e-10	-1.51871
45331794	chr19:45331794:C:T	6.60736e-07	-0.947384	-6.7639e-10	2.57523e-06	-0.823101	-6.7639e-10
45332120	chr19:45332120:C:G	3.44999e-07	-1.23722e-10	-1.5972	1.19165e-06	-1.23722e-10	-1.5937
45332480	chr19:45332480:T:TG	1.27081e-06	-1.23722e-10	-0.293327	3.94827e-06	-1.23722e-10	-0.395761
45332713	chr19:45332713:T:C	3.24718e-07	-1.23722e-10	-1.65778	1.14322e-06	-1.23722e-10	-1.63519
45332725	chr19:45332725:A:G	2.43302e-07	-0.969608	-0.976828	8.76143e-06	1.30457	-0.903252
45332851	chr19:45332851:C:A	4.75009e-07	-1.23722e-10	-1.27741	1.32092e-06	-1.23722e-10	-1.49071
45332946	chr19:45332946:G:A	1.71327e-06	1.66271	-1.65729	0.000292466	5.43192	-1.52261
45333055	chr19:45333055:G:C	6.67546e-07	0.724772	-1.6619	5.50458e-05	3.85233	-1.6132
45333242	chr19:45333242:G:A	3.66612e-07	-1.23722e-10	-1.53644	1.11261e-06	-1.23722e-10	-1.66233
45333262	chr19:45333262:C:T	2.53304e-06	0.206838	0.189598	0.000354677	3.69963	0.402537
45333267	chr19:45333267:T:C	1.18442e-06	-0.0896849	-0.274045	0.000110206	3.17222	-0.238907
45333565	chr19:45333565:A:T	5.26878e-07	-1.17377	-6.7639e-10	2.05466e-06	-1.04893	-6.7639e-10
45333901	chr19:45333901:C:G	5.56375e-07	-1.1193	-6.7639e-10	2.18155e-06	-0.989001	-6.7639e-10
45334011	chr19:45334011:T:C	6.15846e-07	0.636661	-1.6544	4.67144e-05	3.70565	-1.63063
45334025	chr19:45334025:A:G	1.14986e-06	-0.382964	-0.0103784	0.000102081	2.67514	0.18159
45334046	chr19:45334046:C:T	4.78564e-07	-1.23722e-10	-1.26995	1.6418e-06	-1.23722e-10	-1.27324
45334323	chr19:45334323:T:TTTCA	4.5911e-07	-1.23722e-10	-1.31145	2.19844e-06	-1.23722e-10	-0.981288
45334385	chr19:45334385:T:A	3.38003e-07	-1.61768	-6.7639e-10	1.16333e-06	-1.61775	-6.7639e-10
45334386	chr19:45334386:T:A	6.58197e-08	-1.59501	-1.65881	2.26583e-07	-1.59783	-1.65585
45334836	chr19:45334836:A:G	3.33677e-07	-1.23722e-10	-1.63056	1.16003e-06	-1.23722e-10	-1.62059
45334884	chr19:45334884:G:A	3.53595e-07	-1.23722e-10	-1.57259	1.31215e-06	-1.23722e-10	-1.49737
45335328	chr19:45335328:T:A	4.72738e-07	-1.23722e-10	-1.2822	1.69478e-06	-1.23722e-10	-1.24149
45335569	chr19:45335569:A:G	5.79466e-07	-1.07863	-6.7639e-10	2.23259e-06	-0.965875	-6.7639e-10
45336253	chr19:45336253:G:T	1.73405e-06	1.66475	-1.64727	0.000271221	5.46729	-1.63339
45336262	chr19:45336262:A:C	3.22617e-07	-1.23722e-10	-1.66427	1.11411e-06	-1.23722e-10	-1.66098
45336353	chr19:45336353:G:A	6.40207e-08	-1.61475	-1.66678	2.33251e-07	-1.55803	-1.66665
45336447	chr19:45336447:C:T	1.54793e-07	-1.12954	-1.26912	6.16851e-07	-1.02046	-1.23171
45336762	chr19:45336762:G:A	4.90101e-07	-1.23722e-10	-1.24613	1.36677e-06	-1.23722e-10	-1.45659
45336898	chr19:45336898:T:C	4.9405e-07	-1.23722e-10	-1.2381	1.70059e-06	-1.23722e-10	-1.23807
45336947	chr19:45336947:G:C	3.80002e-07	-1.31336	-0.187203	7.24475e-07	-1.4529	-0.638446
45338059	chr19:45338059:C:T	3.34761e-07	-1.23722e-10	-1.62732	1.37361e-06	-1.23722e-10	-1.4516
45338060	chr19:45338060:G:A	6.86845e-08	-1.55577	-1.65544	4.89594e-07	-0.882992	-1.60023
45338513	chr19:45338513:C:G	3.21872e-07	-1.23722e-10	-1.66658	1.14853e-06	-1.23722e-10	-1.63056
45340057	chr19:45340057:G:T	2.61847e-06	-0.0420726	0.471681	0.000310451	3.23688	0.732108
45340147	chr19:45340147:T:C	2.36823e-07	-1.10254	-0.870884	1.7381e-06	-0.220748	-0.995497
45340226	chr19:45340226:A:G	1.05126e-06	-0.482991	-6.7639e-10	7.77128e-06	0.281397	-6.7639e-10
45340351	chr19:45340351:T:A	3.15459e-07	-1.10459	-0.582116	3.81133e-06	0.0478275	-0.478886
45340403	chr19:45340403:G:A	5.53142e-07	-1.23722e-10	-1.12512	2.26824e-06	-1.23722e-10	-0.950035
45340780	chr19:45340780:G:A	7.46938e-07	-0.824756	-6.7639e-10	2.66364e-06	-0.789346	-6.7639e-10
45341250	chr19:45341250:G:C	7.2151e-07	-0.859392	-6.7639e-10	2.56597e-06	-0.8267	-6.7639e-10
45341392	chr19:45341392:C:T	1.32705e-06	-0.652455	0.402427	1.0779e-05	0.440904	0.167656
45341973	chr19:45341973:C:G	1.36288e-06	1.30224	-1.52563	5.29448e-05	3.53326	-1.33304
45342150	chr19:45342150:A:G	5.37545e-07	-1.15373	-6.7639e-10	1.57737e-06	-1.31328	-6.7639e-10
45342189	chr19:45342189:G:A	3.27491e-07	-1.23722e-10	-1.64928	1.26792e-06	-1.23722e-10	-1.53166
45342982	chr19:45342982:G:A	3.84233e-07	-1.23722e-10	-1.48949	1.41141e-06	-1.23722e-10	-1.42445
45343135	chr19:45343135:T:C	3.99405e-07	-1.45076	-6.7639e-10	1.49018e-06	-1.37014	-6.7639e-10
45343166	chr19:45343166:G:T	4.07013e-07	-1.23722e-10	-1.43189	1.51471e-06	-1.23722e-10	-1.35382
45343190	chr19:45343190:T:C	1.81002e-06	-1.23722e-10	0.0603532	6.73891e-06	-1.23722e-10	0.138861
45343244	chr19:45343244:G:A	3.73349e-07	-1.23722e-10	-1.51823	1.61039e-06	-1.23722e-10	-1.29256
45343311	chr19:45343311:T:G	1.05038e-06	-1.23722e-10	-0.483834	3.56879e-06	-1.23722e-10	-0.49681
45343341	chr19:45343341:T:C	7.15301e-07	-1.23722e-10	-0.868034	2.20325e-06	-1.23722e-10	-0.979104
45343420	chr19:45343420:C:T	4.04188e-07	-1.43886	-6.7639e-10	1.79715e-06	-1.18284	-6.7639e-10
45343506	chr19:45343506:T:C	6.6984e-07	-1.23722e-10	-0.933699	2.59508e-06	-1.23722e-10	-0.81542
45343554	chr19:45343554:C:T	6.64781e-07	-1.23722e-10	-0.94128	2.42551e-06	-1.23722e-10	-0.882994
45343972	chr19:45343972:A:G	5.25091e-07	-0.944943	-0.232224	6.96438e-06	0.201215	-0.0294437
45344018	chr19:45344018:G:A	3.27544e-07	-1.23722e-10	-1.64912	1.29025e-06	-1.23722e-10	-1.51421
45344116	chr19:45344116:G:A	6.75632e-07	-1.23722e-10	-0.92509	2.39138e-06	-1.23722e-10	-0.897168
45344182	chr19:45344182:T:G	7.24493e-07	-1.23722e-10	-0.855266	2.21839e-06	-1.23722e-10	-0.972255
45344298	chr19:45344298:C:T	7.38574e-07	-0.671542	-0.164475	2.49657e-05	1.48307	-0.0346005
45344397	chr19:45344397:C:T	1.32672e-07	-1.61756	-0.935294	3.92696e-07	-1.56131	-1.14245
45344565	chr19:45344565:G:A	7.36195e-07	-1.23722e-10	-0.839243	2.26034e-06	-1.23722e-10	-0.953522
45344619	chr19:45344619:G:A	4.08442e-07	-1.23722e-10	-1.42839	1.39944e-06	-1.23722e-10	-1.43297
45344875	chr19:45344875:C:T	8.68162e-07	-0.185371	-0.488988	4.98558e-05	2.38357	-0.24347
45344887	chr19:45344887:TC:T	3.87098e-07	-1.23722e-10	-1.48206	1.49557e-06	-1.23722e-10	-1.36653
45345134	chr19:45345134:C:T	1.27367e-07	-1.2411	-1.35256	1.59592e-06	-0.1121	-1.18949
45345688	chr19:45345688:G:A	3.73607e-07	-1.23722e-10	-1.51753	1.41395e-06	-1.23722e-10	-1.42265
45345712	chr19:45345712:G:A	7.1729e-07	-1.23722e-10	-0.865258	2.20644e-06	-1.23722e-10	-0.977658
45346108	chr19:45346108:G:A	8.26839e-08	-1.41613	-1.60958	3.69809e-07	-1.15249	-1.61132
45346360	chr19:45346360:A:G	7.1604e-07	-1.23722e-10	-0.867002	2.20317e-06	-1.23722e-10	-0.979142
45346975	chr19:45346975:G:A	8.96818e-07	-1.23722e-10	-0.641886	3.06991e-06	-1.23722e-10	-0.647389
45347108	chr19:45347108:C:T	1.06006e-06	-0.815052	0.340395	1.23323e-05	0.39644	0.346745
45347461	chr19:45347461:G:A	3.45123e-07	-1.23722e-10	-1.59684	1.13294e-06	-1.23722e-10	-1.64422
45347624	chr19:45347624:C:T	3.21828e-07	-1.23722e-10	-1.66672	1.11403e-06	-1.23722e-10	-1.66105
45347675	chr19:45347675:A:G	1.31267e-06	1.35491	-1.61583	2.40155e-05	2.83971	-1.43005
45348375	chr19:45348375:AGAG:A	5.6338e-07	-0.721682	-0.385103	4.76204e-06	-0.216948	0.00858626
45348999	chr19:45348999:G:A	3.46054e-07	-1.23722e-10	-1.59414	1.23615e-06	-1.23722e-10	-1.55704
45349060	chr19:45349060:CACCCA:C	6.2393e-07	-1.23722e-10	-1.0047	2.1283e-06	-1.23722e-10	-1.01371
45349215	chr19:45349215:C:T	4.45189e-07	-1.23722e-10	-1.34224	1.40975e-06	-1.23722e-10	-1.42562
45349272	chr19:45349272:C:T	5.61851e-07	-0.590172	-0.51933	7.30703e-06	0.731014	-0.511215
45349336	chr19:45349336:G:A	5.19594e-07	-1.23722e-10	-1.18769	1.59057e-06	-1.23722e-10	-1.30495
45349399	chr19:45349399:T:A	5.1953e-07	-1.23722e-10	-1.18781	1.59034e-06	-1.23722e-10	-1.30509
45349594	chr19:45349594:A:C	3.21809e-07	-1.23722e-10	-1.66678	1.12651e-06	-1.23722e-10	-1.64991
45349817	chr19:45349817:C:T	4.42426e-07	-1.23722e-10	-1.34847	1.51659e-06	-1.23722e-10	-1.35257
45349863	chr19:45349863:C:T	7.93601e-08	-1.48435	-1.58239	3.42535e-07	-1.26012	-1.5803
45349937	chr19:45349937:G:C	3.38209e-07	-1.23722e-10	-1.61707	1.12163e-06	-1.23722e-10	-1.65426
45350155	chr19:45350155:T:C	1.26527e-07	-1.55676	-1.04352	4.60345e-07	-1.26947	-1.27535
45350278	chr19:45350278:G:A	4.00945e-07	-1.23722e-10	-1.44691	1.39339e-06	-1.23722e-10	-1.4373
45350806	chr19:45350806:CA:C	8.03028e-08	-1.48192	-1.57301	3.46193e-07	-1.25703	-1.57277
45351072	chr19:45351072:A:C	2.03881e-07	-0.457865	-1.66534	1.1454e-06	0.0315365	-1.66482
45351105	chr19:45351105:G:A	7.53229e-08	-1.48535	-1.6336	3.29441e-07	-1.26085	-1.61855
45351194	chr19:45351194:T:G	3.28224e-07	-1.23722e-10	-1.64704	1.11025e-06	-1.23722e-10	-1.66446
45351198	chr19:45351198:T:C	3.28373e-07	-1.23722e-10	-1.64659	1.11042e-06	-1.23722e-10	-1.6643
45351245	chr19:45351245:CCCTCA:C	1.42795e-06	-0.168683	-0.00805808	0.000103397	2.57566	0.293885
45352060	chr19:45352060:A:G	6.84812e-08	-1.54898	-1.6652	4.48286e-07	-0.929508	-1.64185
45352266	chr19:45352266:G:A	1.23302e-06	-0.568707	0.24519	5.19961e-05	1.74529	0.43684
45352886	chr19:45352886:G:A	1.33701e-06	-1.42977	1.18722	2.21256e-05	-0.128904	1.4566
45353791	chr19:45353791:T:C	1.09993e-07	-1.54598	-1.19434	4.16662e-07	-1.24829	-1.39623
45353895	chr19:45353895:C:A	3.73871e-07	-1.23722e-10	-1.51683	1.31019e-06	-1.23722e-10	-1.49886
45354182	chr19:45354182:C:T	3.23888e-07	-1.23722e-10	-1.66034	1.10995e-06	-1.23722e-10	-1.66473
45354561	chr19:45354561:G:A	3.64104e-07	-1.23722e-10	-1.5433	1.3104e-06	-1.23722e-10	-1.49871
45354562	chr19:45354562:G:A	1.83938e-06	-0.652409	0.728852	2.445e-05	0.650724	0.776867
45354609	chr19:45354609:A:G	4.38858e-07	-1.35656	-6.7639e-10	1.31074e-06	-1.49844	-6.7639e-10
45354987	chr19:45354987:C:T	6.57693e-07	0.434041	-1.38604	9.02658e-06	1.5405	-1.10937
45355347	chr19:45355347:ACT:A	1.69447e-06	-0.435623	0.430013	2.16158e-05	1.03453	0.269861
45355979	chr19:45355979:G:A	3.71894e-07	-1.23722e-10	-1.52213	1.31268e-06	-1.23722e-10	-1.49696
45356096	chr19:45356096:C:T	2.14627e-06	-1.23722e-10	0.230748	6.76069e-06	-1.23722e-10	0.142087
45356427	chr19:45356427:T:C	3.21978e-07	-1.23722e-10	-1.66626	1.10767e-06	-1.23722e-10	-1.66678
45356502	chr19:45356502:G:C	4.53627e-07	-1.32346	-6.7639e-10	1.84972e-06	-1.154	-6.7639e-10
45356626	chr19:45356626:G:A	1.23279e-07	-1.60503	-1.02126	4.22401e-07	-1.40978	-1.22106
45356868	chr19:45356868:T:C	4.03791e-07	-1.23722e-10	-1.43984	1.43879e-06	-1.23722e-10	-1.40524
45356900	chr19:45356900:G:A	4.86027e-07	-1.25447	-6.7639e-10	1.40612e-06	-1.4282	-6.7639e-10
45356944	chr19:45356944:T:G	7.37415e-07	0.416032	-1.25362	2.08881e-06	0.220875	-1.25332
45357731	chr19:45357731:A:AC	3.76813e-07	-1.23722e-10	-1.50899	1.33776e-06	-1.23722e-10	-1.47804
45357954	chr19:45357954:C:T	5.25027e-07	-1.17729	-6.7639e-10	1.54514e-06	-1.33393	-6.7639e-10
45358194	chr19:45358194:G:A	4.73277e-07	-1.23722e-10	-1.28106	1.66634e-06	-1.23722e-10	-1.25841
45358334	chr19:45358334:T:C	8.93063e-08	-1.28747	-1.66119	3.00239e-07	-1.30841	-1.66381
45358583	chr19:45358583:C:G	3.83673e-07	-1.23722e-10	-1.49095	1.12568e-06	-1.23722e-10	-1.65065
45358936	chr19:45358936:A:G	5.92442e-07	-1.23722e-10	-1.05648	2.08766e-06	-1.23722e-10	-1.03299
45359178	chr19:45359178:T:C	7.80003e-07	-0.781441	-6.7639e-10	2.26753e-06	-0.950348	-6.7639e-10
45359191	chr19:45359191:A:G	2.64834e-07	-0.81195	-1.04969	8.12758e-07	-0.93208	-1.04428
45359479	chr19:45359479:C:A	3.63536e-07	-1.23722e-10	-1.54486	1.29281e-06	-1.23722e-10	-1.51222
45359625	chr19:45359625:G:A	3.88298e-07	-1.47896	-6.7639e-10	1.22393e-06	-1.56697	-6.7639e-10
45359643	chr19:45359643:T:A	3.62649e-07	-1.5473	-6.7639e-10	1.48337e-06	-1.37472	-6.7639e-10
45359658	chr19:45359658:T:C	5.56493e-07	-1.23722e-10	-1.11908	1.77453e-06	-1.23722e-10	-1.1955
45359703	chr19:45359703:G:A	4.80316e-07	-1.23722e-10	-1.26629	1.73999e-06	-1.23722e-10	-1.21516
45359906	chr19:45359906:T:C	8.14951e-07	-1.23722e-10	-0.73761	2.32999e-06	-1.23722e-10	-0.923173
45359910	chr19:45359910:A:G	8.5972e-07	-1.23722e-10	-0.684132	2.44387e-06	-1.23722e-10	-0.875457
45359919	chr19:45359919:T:C	1.08987e-06	-1.23722e-10	-0.446923	3.06692e-06	-1.23722e-10	-0.648365
45359922	chr19:45359922:G:A	8.59909e-07	-1.23722e-10	-0.683911	2.40249e-06	-1.23722e-10	-0.892531
45360526	chr19:45360526:C:T	1.39637e-06	-1.23722e-10	-0.199107	5.48228e-06	-1.23722e-10	-0.0675171
45360562	chr19:45360562:G:A	3.00062e-07	-1.28966	-0.447089	1.39033e-06	-0.565164	-0.874336
45360738	chr19:45360738:C:T	5.56075e-07	-1.23722e-10	-1.11984	1.95645e-06	-1.23722e-10	-1.09791
45360774	chr19:45360774:A:G	2.03586e-07	-1.37878	-0.745868	9.46463e-07	-0.706333	-1.11773
45360795	chr19:45360795:A:C	3.42921e-07	-1.23722e-10	-1.60324	1.99571e-06	-1.23722e-10	-1.07804
45361231	chr19:45361231:G:A	4.83327e-07	-1.23722e-10	-1.26005	1.65904e-06	-1.23722e-10	-1.2628
45361339	chr19:45361339:A:G	3.32388e-07	-1.23722e-10	-1.63444	1.13359e-06	-1.23722e-10	-1.64365
45361744	chr19:45361744:C:A	2.06198e-07	-1.23063	-0.881272	1.12539e-06	-0.434559	-1.21635
45361758	chr19:45361758:G:C	3.32561e-07	-1.23722e-10	-1.63392	1.12067e-06	-1.23722e-10	-1.65511
45361788	chr19:45361788:A:C	3.38117e-07	-1.61735	-6.7639e-10	1.33972e-06	-1.47658	-6.7639e-10
45361959	chr19:45361959:T:C	3.72755e-07	-1.3513	-0.168518	1.48637e-06	-0.652545	-0.720159
45362012	chr19:45362012:G:A	3.96271e-07	-1.23722e-10	-1.45864	1.44399e-06	-1.23722e-10	-1.40163
45362763	chr19:45362763:G:A	2.04132e-06	0.180612	-6.7639e-10	7.56508e-06	0.254505	-6.7639e-10
45363492	chr19:45363492:T:C	2.0502e-06	0.184953	-6.7639e-10	7.61832e-06	0.261518	-6.7639e-10
45363573	chr19:45363573:A:G	5.33538e-07	-1.23722e-10	-1.16121	1.67743e-06	-1.23722e-10	-1.25177
45364418	chr19:45364418:C:A	4.36486e-07	-1.23722e-10	-1.36198	1.57468e-06	-1.23722e-10	-1.31498
45364780	chr19:45364780:G:A	6.48236e-07	-0.318681	-0.647802	2.37224e-05	1.8746	-0.477214
45365051	chr19:45365051:T:G	3.69929e-07	-1.37226	-0.155166	1.57248e-06	-0.652349	-0.664035
45365220	chr19:45365220:T:A	4.25968e-07	-1.33205	-0.0543219	1.80074e-06	-0.615884	-0.564958
45365389	chr19:45365389:G:A	6.36008e-07	-0.339758	-0.645769	2.29565e-05	1.83441	-0.469843
45365391	chr19:45365391:C:G	4.31131e-07	-1.33236	-0.0419662	1.82128e-06	-0.616052	-0.553443
45367199	chr19:45367199:T:C	1.55964e-06	-1.11675	1.02822	8.46241e-06	-0.42944	0.796036
45367402	chr19:45367402:T:C	3.45501e-07	-1.23722e-10	-1.59574	1.32386e-06	-1.23722e-10	-1.48849
45367797	chr19:45367797:G:A	4.04734e-07	-1.23722e-10	-1.43751	1.5415e-06	-1.23722e-10	-1.33628
45368265	chr19:45368265:T:C	1.63588e-06	-1.23722e-10	-0.0408046	6.32173e-06	-1.23722e-10	0.0749543
45368778	chr19:45368778:C:T	4.90433e-07	-1.36399	0.118538	1.94859e-06	-0.697625	-0.404304
45369714	chr19:45369714:T:A	6.60982e-07	-1.23722e-10	-0.947013	2.329e-06	-1.23722e-10	-0.923598
45370730	chr19:45370730:T:G	1.00386e-06	-0.529133	-6.7639e-10	3.45681e-06	-0.52869	-6.7639e-10
45370865	chr19:45370865:TTGTC:T	1.14038e-06	-1.59635	1.19473	2.3587e-06	-1.59211	0.681186
45370963	chr19:45370963:C:A	3.66971e-07	-1.23722e-10	-1.53546	1.25125e-06	-1.23722e-10	-1.54489
45371056	chr19:45371056:C:T	4.50552e-07	-1.23722e-10	-1.33026	1.67753e-06	-1.23722e-10	-1.25172
45372529	chr19:45372529:T:C	6.61057e-07	-1.60024	0.653337	1.55575e-06	-1.61381	0.286735
45372593	chr19:45372593:C:T	1.36923e-06	-0.218735	-6.7639e-10	5.94144e-06	0.0129138	-6.7639e-10
45372604	chr19:45372604:C:T	4.83737e-07	-1.23722e-10	-1.2592	1.82054e-06	-1.23722e-10	-1.1699
45372660	chr19:45372660:G:A	3.34947e-07	-1.23722e-10	-1.62677	1.19832e-06	-1.23722e-10	-1.58812
45372915	chr19:45372915:C:T	4.77687e-07	-1.23722e-10	-1.27178	1.79535e-06	-1.23722e-10	-1.18384
45373517	chr19:45373517:T:A	5.24338e-07	-1.23722e-10	-1.1786	1.82687e-06	-1.23722e-10	-1.16643
45373709	chr19:45373709:T:C	7.21557e-07	-1.59743	0.738099	1.62779e-06	-1.61229	0.33048
45374530	chr19:45374530:G:A	2.60936e-07	-0.74769	-1.12877	1.60409e-06	-0.157558	-1.13892
45374607	chr19:45374607:A:G	9.71695e-07	-1.59826	1.03656	1.97715e-06	-1.59506	0.507677
45374792	chr19:45374792:G:T	3.51071e-07	-1.57975	-6.7639e-10	1.32836e-06	-1.48509	-6.7639e-10
45375347	chr19:45375347:C:T	1.81479e-06	-1.07755	1.14054	9.58289e-06	-0.390706	0.881648
45375937	chr19:45375937:T:G	3.43591e-07	-1.60129	-6.7639e-10	1.42431e-06	-1.41535	-6.7639e-10
45376410	chr19:45376410:T:G	3.51563e-07	-1.60095	0.0225943	8.40033e-07	-1.61418	-0.329177
45376538	chr19:45376538:ACCCCTT:A	6.94331e-07	-1.23722e-10	-0.897789	2.45839e-06	-1.23722e-10	-0.869531
45376717	chr19:45376717:C:T	1.70015e-07	-1.60065	-0.704199	4.38323e-07	-1.61378	-0.980058
45377119	chr19:45377119:G:C	3.85485e-07	-1.48624	-6.7639e-10	2.16279e-06	-0.997639	-6.7639e-10
45377201	chr19:45377201:A:C	6.00719e-07	-1.23722e-10	-1.04261	2.51308e-06	-1.23722e-10	-0.847528
45377432	chr19:45377432:C:T	3.79194e-07	-1.50269	-6.7639e-10	1.22352e-06	-1.56731	-6.7639e-10
45377678	chr19:45377678:A:G	1.83615e-07	-1.59776	-0.630138	4.67526e-07	-1.60849	-0.920852
45378090	chr19:45378090:C:T	3.22434e-07	-1.23722e-10	-1.66484	1.10856e-06	-1.23722e-10	-1.66598
45378723	chr19:45378723:A:G	4.82666e-07	-1.5919	0.330489	1.09749e-06	-1.60573	-0.0702874
45378905	chr19:45378905:A:G	4.317e-07	-1.23722e-10	-1.37301	1.34027e-06	-1.23722e-10	-1.47616
45379176	chr19:45379176:G:A	3.32372e-07	-1.23722e-10	-1.63448	1.14525e-06	-1.23722e-10	-1.63342
45379339	chr19:45379339:G:C	4.25719e-07	-0.977627	-0.409331	1.12874e-05	0.778967	-0.124319
45379371	chr19:45379371:T:C	3.56241e-07	-1.23722e-10	-1.56513	1.29478e-06	-1.23722e-10	-1.5107
45379435	chr19:45379435:G:A	2.41572e-06	-0.880068	1.22908	1.4192e-05	-0.0925359	0.976175
45379704	chr19:45379704:T:A	2.25187e-06	-0.878562	1.15734	1.31917e-05	-0.0969914	0.907538
45380010	chr19:45380010:A:G	5.60112e-07	-1.23722e-10	-1.1126	2.38335e-06	-1.23722e-10	-0.900531
45380296	chr19:45380296:C:T	8.37539e-07	-0.826873	0.116602	2.72591e-05	1.05421	0.482136
45380584	chr19:45380584:G:A	3.63579e-07	-1.23722e-10	-1.54474	1.29053e-06	-1.23722e-10	-1.51398
45380695	chr19:45380695:C:T	5.60733e-07	-1.08396	-0.0275288	2.55344e-06	-0.238034	-0.593562
45381288	chr19:45381288:C:T	2.73435e-07	-0.654435	-1.17524	1.74442e-06	-0.0224426	-1.19017
45381297	chr19:45381297:G:T	4.00611e-07	-1.23722e-10	-1.44775	1.54411e-06	-1.23722e-10	-1.33459
45382021	chr19:45382021:A:T	2.88272e-07	-1.54879	-0.228042	1.33857e-06	-1.58044	0.103
45383237	chr19:45383237:G:A	3.36079e-07	-1.23722e-10	-1.62339	1.17201e-06	-1.23722e-10	-1.61032
45383932	chr19:45383932:G:T	2.56796e-07	-0.998252	-0.894203	1.55627e-06	-0.101948	-1.2248
45384007	chr19:45384007:C:T	3.99533e-07	-1.58622	0.135782	2.00476e-06	-1.60622	0.532705
45384472	chr19:45384472:T:C	4.52136e-07	-1.23722e-10	-1.32676	1.63109e-06	-1.23722e-10	-1.27979
45384670	chr19:45384670:T:C	1.01993e-06	-0.51325	-6.7639e-10	3.2048e-06	-0.60439	-6.7639e-10
45384686	chr19:45384686:T:C	2.25324e-07	-0.745723	-1.27748	6.4566e-06	1.14864	-1.05258
45384783	chr19:45384783:G:A	3.32726e-07	-1.23722e-10	-1.63342	1.12446e-06	-1.23722e-10	-1.65174
45384859	chr19:45384859:TAATA:T	3.8401e-07	-1.23722e-10	-1.49007	1.28848e-06	-1.23722e-10	-1.51558
45385255	chr19:45385255:G:A	1.83577e-06	-1.23722e-10	0.0744791	6.3012e-06	-1.23722e-10	0.0717027
45387615	chr19:45387615:T:C	3.12958e-07	-1.59832	-0.0963531	1.63249e-06	-1.39256	0.113633
45387647	chr19:45387647:C:T	4.36599e-07	-1.23722e-10	-1.36172	1.37094e-06	-1.23722e-10	-1.45354
45387787	chr19:45387787:G:A	1.08736e-06	-0.449226	-6.7639e-10	3.83243e-06	-0.425538	-6.7639e-10
45387838	chr19:45387838:A:C	3.58397e-07	-1.23722e-10	-1.5591	1.35738e-06	-1.23722e-10	-1.46348
45388299	chr19:45388299:T:C	6.44957e-07	-1.23722e-10	-0.971555	1.93136e-06	-1.23722e-10	-1.11082
45388411	chr19:45388411:T:A	1.11038e-05	2.34932	-0.475008	1.73505e-05	1.44363	-0.359048
45388713	chr19:45388713:TA:T	3.25959e-07	-0.404522	-1.24945	1.15545e-06	-0.430017	-1.19453
45388887	chr19:45388887:A:G	4.36763e-07	-1.18148	-0.17987	2.35396e-06	-0.955428	0.0424893
45389174	chr19:45389174:T:A	3.2937e-07	-1.23722e-10	-1.64356	1.14316e-06	-1.23722e-10	-1.63524
45389460	chr19:45389460:A:C	4.69736e-07	-1.26396	-0.024606	1.61171e-06	-1.54083	0.249081
45389521	chr19:45389521:T:C	4.49686e-07	-1.23722e-10	-1.33219	1.61953e-06	-1.23722e-10	-1.2869
45389957	chr19:45389957:C:A	1.32125e-07	-1.26414	-1.29285	1.29447e-06	-0.532088	-0.978848
45390071	chr19:45390071:A:G	1.19865e-06	1.29686	-1.64865	1.92677e-06	0.534735	-1.64793
45390218	chr19:45390218:G:T	1.01786e-07	-1.31949	-1.49838	8.98126e-07	-0.631457	-1.24503
45390235	chr19:45390235:G:T	3.21873e-07	-1.23722e-10	-1.66658	1.11684e-06	-1.23722e-10	-1.65854
45390365	chr19:45390365:T:C	1.2546e-06	1.35758	-1.66375	2.00923e-06	0.592038	-1.66333
45390413	chr19:45390413:A:T	2.67061e-06	-1.23722e-10	0.449322	1.01129e-05	-1.23722e-10	0.544772
45390420	chr19:45390420:T:C	2.77628e-07	-0.708522	-1.10593	2.41811e-06	0.505177	-1.39123
45390651	chr19:45390651:G:A	3.12205e-06	-1.23722e-10	0.605508	1.17176e-05	-1.23722e-10	0.692056
45390889	chr19:45390889:T:G	8.43397e-07	-1.23722e-10	-0.7033	3.1827e-06	-1.23722e-10	-0.611309
45391360	chr19:45391360:G:A	3.97435e-07	-1.23722e-10	-1.45571	1.422e-06	-1.23722e-10	-1.41698
45391510	chr19:45391510:T:C	1.45844e-07	-1.02359	-1.43461	3.33723e-07	-1.42299	-1.44349
45391868	chr19:45391868:T:C	4.55002e-06	0.628478	0.35367	8.74602e-06	-0.0699175	0.469478
45392431	chr19:45392431:T:C	3.33795e-07	-1.23722e-10	-1.63021	1.1192e-06	-1.23722e-10	-1.65643
45393136	chr19:45393136:A:G	8.72673e-07	-1.23722e-10	-0.669178	2.82628e-06	-1.23722e-10	-0.730077
45393576	chr19:45393576:G:C	7.30798e-08	-1.543	-1.60619	3.24938e-07	-1.26309	-1.63007
45394001	chr19:45394001:C:T	4.25836e-07	-1.23722e-10	-1.38668	1.52117e-06	-1.23722e-10	-1.34956
45394002	chr19:45394002:G:A	4.17455e-07	-1.23722e-10	-1.40656	1.58586e-06	-1.23722e-10	-1.30791
45394724	chr19:45394724:C:T	3.33514e-07	-1.23722e-10	-1.63105	1.12499e-06	-1.23722e-10	-1.65126
45395164	chr19:45395164:T:G	4.05789e-07	-1.23722e-10	-1.4349	1.30247e-06	-1.23722e-10	-1.50477
45396157	chr19:45396157:C:T	3.27832e-07	-1.23722e-10	-1.64824	1.15205e-06	-1.23722e-10	-1.62749
45396509	chr19:45396509:C:A	4.13344e-07	-1.23722e-10	-1.41646	1.60909e-06	-1.23722e-10	-1.29337
45397362	chr19:45397362:TTCTTTCTC:T	3.87351e-07	-1.23722e-10	-1.48141	1.32787e-06	-1.23722e-10	-1.48546
45397416	chr19:45397416:T:C	3.2433e-07	-1.23722e-10	-1.65898	1.1184e-06	-1.23722e-10	-1.65714
45397811	chr19:45397811:C:T	3.32804e-07	-1.23722e-10	-1.63319	1.15391e-06	-1.23722e-10	-1.62589
45397926	chr19:45397926:T:C	3.2198e-07	-1.23722e-10	-1.66625	1.11154e-06	-1.23722e-10	-1.66329
45397974	chr19:45397974:C:T	4.46388e-07	-1.23722e-10	-1.33955	1.60295e-06	-1.23722e-10	-1.2972
45398041	chr19:45398041:G:A	4.41333e-07	-1.23722e-10	-1.35094	1.51337e-06	-1.23722e-10	-1.3547
45399436	chr19:45399436:A:G	4.51207e-07	-1.23722e-10	-1.32881	1.59359e-06	-1.23722e-10	-1.30305
45399466	chr19:45399466:T:C	7.6954e-07	-0.794946	-6.7639e-10	2.07149e-06	-1.04077	-6.7639e-10
45399481	chr19:45399481:A:G	3.25408e-07	-1.23722e-10	-1.65566	1.55734e-06	-1.23722e-10	-1.32606
45399560	chr19:45399560:C:T	8.7253e-07	0.171407	-0.840747	2.80576e-06	0.425945	-1.16331
45399667	chr19:45399667:T:C	2.42187e-06	-1.23722e-10	0.351556	7.76836e-06	-1.23722e-10	0.281021
45400003	chr19:45400003:G:A	4.25972e-07	-1.23722e-10	-1.38637	1.40686e-06	-1.23722e-10	-1.42768
45400148	chr19:45400148:C:T	1.86784e-07	-0.558208	-1.65258	5.35782e-07	-0.834335	-1.55873
45400270	chr19:45400270:G:T	1.69909e-07	-0.643531	-1.66194	4.82897e-07	-0.903604	-1.59339
45400339	chr19:45400339:C:T	3.4505e-07	-1.23722e-10	-1.59705	1.13235e-06	-1.23722e-10	-1.64475
45400508	chr19:45400508:T:C	2.23569e-05	4.05793	-1.48378	9.07393e-05	4.13415	-1.3952
45401331	chr19:45401331:G:A	3.21916e-07	-1.23722e-10	-1.66645	1.11128e-06	-1.23722e-10	-1.66353
45401501	chr19:45401501:T:C	2.525e-06	1.40405	-1.01079	7.24381e-06	1.49491	-1.2838
45401630	chr19:45401630:C:T	1.58008e-06	1.49519	-1.5707	6.6049e-06	1.59638	-1.4776
45401737	chr19:45401737:C:T	3.26743e-07	-1.23722e-10	-1.65156	1.10798e-06	-1.23722e-10	-1.6665
45401800	chr19:45401800:CA:C	1.54017e-07	-1.61328	-0.79039	5.06845e-07	-1.61178	-0.83681
45402414	chr19:45402414:A:G	4.97828e-07	-1.23722e-10	-1.23048	1.75277e-06	-1.23722e-10	-1.20784
45402757	chr19:45402757:C:G	4.27676e-07	-1.23722e-10	-1.38237	1.51486e-06	-1.23722e-10	-1.35371
45402942	chr19:45402942:C:T	4.73986e-07	-1.11351	-0.166048	2.99005e-06	-0.4538	-0.219947
45404263	chr19:45404263:T:C	3.54565e-05	3.93564	-0.900313	0.000152605	4.04226	-0.783442
45404264	chr19:45404264:C:A	3.52369e-05	3.92524	-0.896133	0.0001517	4.03193	-0.779063
45404602	chr19:45404602:C:T	1.76938e-07	-1.10927	-1.15567	9.76235e-07	-0.777028	-1.01606
45404702	chr19:45404702:A:G	1.5104e-07	-1.58151	-0.841685	4.62744e-07	-1.57862	-0.960994
45405203	chr19:45405203:A:G	3.21347e-06	2.29886	-1.66449	1.2253e-05	2.39672	-1.65999
45405510	chr19:45405510:C:G	4.13201e-07	-1.4168	-6.7639e-10	1.40484e-06	-1.42912	-6.7639e-10
45405792	chr19:45405792:C:T	1.58007e-05	3.63099	-1.40392	6.49713e-05	3.74461	-1.3397
45405898	chr19:45405898:T:C	3.45929e-07	-1.23722e-10	-1.5945	1.19853e-06	-1.23722e-10	-1.58794
45406004	chr19:45406004:C:T	3.95887e-07	-1.23722e-10	-1.45961	1.40345e-06	-1.23722e-10	-1.43011
45406085	chr19:45406085:A:G	9.09132e-07	-0.628249	-6.7639e-10	3.29129e-06	-0.577757	-6.7639e-10
45406376	chr19:45406376:G:T	6.16673e-07	-1.0164	-6.7639e-10	2.40019e-06	-0.893491	-6.7639e-10
45406745	chr19:45406745:G:T	1.73091e-05	3.72626	-1.40801	7.45782e-05	3.84861	-1.3058
45407414	chr19:45407414:A:G	1.20032e-07	-1.58172	-1.07126	4.01442e-07	-1.51748	-1.16425
45407534	chr19:45407534:C:T	5.34322e-07	-1.15974	-6.7639e-10	2.25671e-06	-0.955128	-6.7639e-10
45407639	chr19:45407639:A:C	3.28588e-07	-1.23722e-10	-1.64593	1.13651e-06	-1.23722e-10	-1.64108
45408009	chr19:45408009:A:G	1.58116e-06	-0.0748238	-6.7639e-10	6.73062e-06	0.137629	-6.7639e-10
45408744	chr19:45408744:A:C	2.51915e-05	3.98255	-1.28902	5.45194e-05	3.4255	-1.19598
45408812	chr19:45408812:A:G	3.35944e-07	-1.23722e-10	-1.62379	1.76796e-06	-1.23722e-10	-1.19921
45409085	chr19:45409085:A:G	2.59281e-05	4.04187	-1.31952	5.58544e-05	3.48306	-1.22935
45409148	chr19:45409148:G:A	2.78167e-05	4.1358	-1.34315	5.93903e-05	3.57167	-1.25658
45409478	chr19:45409478:C:A	8.69116e-08	-1.57609	-1.39975	2.99208e-07	-1.50926	-1.46639
45409492	chr19:45409492:G:A	8.45487e-07	-0.700826	-6.7639e-10	3.11451e-06	-0.632966	-6.7639e-10
45409590	chr19:45409590:AG:A	3.38138e-07	-1.23722e-10	-1.61728	1.17201e-06	-1.23722e-10	-1.61032
45409828	chr19:45409828:C:G	2.36252e-07	-1.56398	-0.411859	9.41358e-07	-1.56163	-0.267839
45410108	chr19:45410108:C:T	7.5024e-07	-1.23722e-10	-0.820345	2.71674e-06	-1.23722e-10	-0.769604
45410198	chr19:45410198:T:A	1.00496e-07	-1.51701	-1.31361	3.4118e-07	-1.59668	-1.2477
45410202	chr19:45410202:T:C	2.37774e-07	-1.57071	-0.398711	9.59289e-07	-1.55387	-0.256733
45410446	chr19:45410446:G:C	4.58645e-07	-1.31246	-6.7639e-10	1.54053e-06	-1.33691	-6.7639e-10
45410479	chr19:45410479:T:G	3.49357e-07	-1.23722e-10	-1.58465	1.3144e-06	-1.23722e-10	-1.49566
45410564	chr19:45410564:T:TG	3.26134e-07	-1.23722e-10	-1.65343	1.14773e-06	-1.23722e-10	-1.63125
45410673	chr19:45410673:CT:C	3.41527e-07	-1.23722e-10	-1.60731	1.12701e-06	-1.23722e-10	-1.64947
45410729	chr19:45410729:T:C	4.23463e-05	4.32777	-1.11487	9.75791e-05	3.75817	-0.94654
45410788	chr19:45410788:T:C	2.00133e-05	4.05258	-1.58917	2.55285e-05	3.01587	-1.54512
45410933	chr19:45410933:C:T	7.57873e-07	-1.23722e-10	-0.810223	2.51796e-06	-1.23722e-10	-0.845589
45411025	chr19:45411025:C:T	3.5857e-07	-1.23722e-10	-1.55862	1.36345e-06	-1.23722e-10	-1.45902
45411343	chr19:45411343:CT:C	2.33778e-06	1.4345	-1.11828	6.73363e-06	1.49507	-1.35699
45411525	chr19:45411525:G:A	7.45697e-07	-1.23722e-10	-0.82642	2.72904e-06	-1.23722e-10	-0.765088
45411780	chr19:45411780:T:C	1.29323e-07	-1.51523	-1.06319	4.44134e-07	-1.42123	-1.15944
45412005	chr19:45412005:C:T	7.39937e-07	-1.23722e-10	-0.834173	2.70874e-06	-1.23722e-10	-0.772556
45412006	chr19:45412006:A:G	7.65883e-07	-1.23722e-10	-0.799708	2.80693e-06	-1.23722e-10	-0.736948
45412127	chr19:45412127:G:A	3.63029e-07	-1.23722e-10	-1.54626	1.21088e-06	-1.23722e-10	-1.57769
45412244	chr19:45412244:C:T	3.94803e-07	-1.23722e-10	-1.46235	1.35054e-06	-1.23722e-10	-1.46853
45412332	chr19:45412332:T:C	4.50968e-07	-1.23722e-10	-1.32934	1.38999e-06	-1.23722e-10	-1.43974
45412406	chr19:45412406:G:A	4.10957e-07	-1.23722e-10	-1.42225	1.46842e-06	-1.23722e-10	-1.38485
45413183	chr19:45413183:T:G	1.43733e-07	-1.5824	-0.890378	4.6503e-07	-1.53151	-1.00318
45413671	chr19:45413671:T:C	4.41625e-07	-1.23722e-10	-1.35028	1.47474e-06	-1.23722e-10	-1.38056
45414326	chr19:45414326:A:C	3.31157e-07	-1.23722e-10	-1.63815	1.14699e-06	-1.23722e-10	-1.63189
45414426	chr19:45414426:G:A	5.15513e-07	-1.23722e-10	-1.19558	1.8226e-06	-1.23722e-10	-1.16878
45414997	chr19:45414997:G:A	3.54574e-07	-1.56982	-6.7639e-10	1.18806e-06	-1.59672	-6.7639e-10
45415130	chr19:45415130:T:C	4.00338e-07	-1.44843	-6.7639e-10	1.54374e-06	-1.33483	-6.7639e-10
45415278	chr19:45415278:T:G	2.29521e-07	-1.6155	-0.389239	1.05195e-06	-1.43967	-0.27872
45415402	chr19:45415402:T:C	3.37415e-06	2.0346	-1.35144	1.34155e-05	2.02701	-1.19963
45415461	chr19:45415461:C:T	5.37096e-07	-1.23722e-10	-1.15456	1.88902e-06	-1.23722e-10	-1.13298
45415503	chr19:45415503:G:A	5.0366e-05	4.65727	-1.27094	0.000111515	4.07371	-1.12859
45415591	chr19:45415591:A:G	3.10005e-06	1.63436	-1.03592	8.3579e-06	1.65697	-1.3028
45415645	chr19:45415645:A:AC	5.1096e-07	-1.23722e-10	-1.20445	1.70602e-06	-1.23722e-10	-1.23488
45416032	chr19:45416032:G:A	3.20659e-05	3.46863	-0.533823	7.07506e-05	2.91659	-0.426463
45416512	chr19:45416512:C:T	4.47142e-07	-1.23722e-10	-1.33786	1.4883e-06	-1.23722e-10	-1.3714
45416545	chr19:45416545:G:C	5.83102e-07	-1.23722e-10	-1.07238	2.08379e-06	-1.23722e-10	-1.03485
45416697	chr19:45416697:G:C	4.20871e-06	2.35221	-1.44804	1.23411e-05	2.13924	-1.39535
45417006	chr19:45417006:G:A	3.56433e-05	3.20554	-0.16496	7.83551e-05	2.66679	-0.0745812
45417322	chr19:45417322:G:A	3.51492e-07	-1.23722e-10	-1.57855	1.14963e-06	-1.23722e-10	-1.6296
45417398	chr19:45417398:G:T	4.48717e-07	-1.23722e-10	-1.33435	1.49064e-06	-1.23722e-10	-1.36983
45417538	chr19:45417538:C:T	1.18435e-05	3.31247	-1.37368	2.50794e-05	2.79619	-1.34318
45418539	chr19:45418539:T:G	3.21985e-07	-1.23722e-10	-1.66623	1.26211e-06	-1.23722e-10	-1.53625
45418545	chr19:45418545:C:T	4.08735e-07	-1.23722e-10	-1.42767	1.44226e-06	-1.23722e-10	-1.40283
45419365	chr19:45419365:G:C	3.71959e-07	-1.23722e-10	-1.52196	1.25205e-06	-1.23722e-10	-1.54426
45419514	chr19:45419514:C:T	3.77999e-07	-1.50585	-6.7639e-10	1.34488e-06	-1.47273	-6.7639e-10
45419580	chr19:45419580:G:A	5.04436e-07	-0.51036	-0.706937	1.20407e-06	-0.49493	-1.0884
45419606	chr19:45419606:T:C	5.30658e-07	-1.23722e-10	-1.16662	1.80565e-06	-1.23722e-10	-1.17811
45419819	chr19:45419819:G:A	8.24231e-07	-1.23722e-10	-0.726287	2.6741e-06	-1.23722e-10	-0.785425
45420238	chr19:45420238:T:C	8.17326e-08	-1.57655	-1.46074	2.85068e-07	-1.52998	-1.49409
45420289	chr19:45420289:C:G	3.21946e-07	-1.23722e-10	-1.66635	1.10807e-06	-1.23722e-10	-1.66642
45420359	chr19:45420359:A:G	3.34495e-07	-1.23722e-10	-1.62812	1.13237e-06	-1.23722e-10	-1.64472
45420395	chr19:45420395:A:G	2.15866e-06	0.804041	-0.567536	4.58871e-06	0.651857	-0.897296
45421396	chr19:45421396:G:A	3.26916e-07	-1.23722e-10	-1.65104	1.12237e-06	-1.23722e-10	-1.6536
45421434	chr19:45421434:G:A	4.45934e-07	-1.34057	-6.7639e-10	1.72961e-06	-1.22114	-6.7639e-10
45421883	chr19:45421883:TC:T	1.94399e-06	-1.23722e-10	0.131758	6.5811e-06	-1.23722e-10	0.115163
45422312	chr19:45422312:A:G	2.24619e-07	-1.2527	-0.773629	5.72214e-07	-1.22782	-1.09946
45422764	chr19:45422764:T:A	3.42986e-07	-1.60305	-6.7639e-10	1.18764e-06	-1.59707	-6.7639e-10
45422865	chr19:45422865:C:T	3.22409e-07	-1.23722e-10	-1.66492	1.11444e-06	-1.23722e-10	-1.66068
45423517	chr19:45423517:T:C	2.89995e-07	-0.754998	-1.01588	7.5236e-07	-0.734496	-1.31908
45423878	chr19:45423878:G:A	3.28529e-07	-1.23722e-10	-1.64611	1.11836e-06	-1.23722e-10	-1.65718
45423900	chr19:45423900:A:G	3.28014e-07	-1.23722e-10	-1.64768	1.1172e-06	-1.23722e-10	-1.65821
45424352	chr19:45424352:A:G	2.18142e-07	-0.594286	-1.46131	5.75946e-07	-0.864258	-1.45652
45424370	chr19:45424370:C:A	2.08202e-07	-1.35373	-0.7485	5.20943e-07	-1.33194	-1.08921
45424602	chr19:45424602:A:T	2.3473e-07	-1.27421	-0.708094	5.8421e-07	-1.24957	-1.05696
45425445	chr19:45425445:A:G	8.17138e-08	-1.56906	-1.46846	2.73826e-07	-1.55267	-1.51163
45425543	chr19:45425543:T:C	2.25433e-07	-1.29248	-0.730234	5.62798e-07	-1.26852	-1.07536
45425654	chr19:45425654:G:A	4.02116e-07	-1.23722e-10	-1.444	1.4558e-06	-1.23722e-10	-1.39348
45426130	chr19:45426130:C:T	4.21086e-07	-1.3979	-6.7639e-10	1.5701e-06	-1.3179	-6.7639e-10
45426568	chr19:45426568:T:A	9.00744e-07	-0.00107177	-0.636445	1.6997e-06	-0.262677	-0.975907
45426767	chr19:45426767:A:T	2.77367e-07	-1.19353	-0.621862	6.87727e-07	-1.16581	-0.977594
45426796	chr19:45426796:A:G	2.73677e-07	-1.20677	-0.622023	6.767e-07	-1.17948	-0.980087
45426885	chr19:45426885:G:A	7.48873e-07	-1.23722e-10	-0.822169	2.43514e-06	-1.23722e-10	-0.879034
45427408	chr19:45427408:A:C	5.69983e-07	0.56472	-1.65985	8.1062e-07	-0.312965	-1.66603
45427498	chr19:45427498:C:T	2.88801e-07	-1.21377	-0.561226	7.07521e-07	-1.18565	-0.929376
45427521	chr19:45427521:G:A	1.22447e-06	-0.182487	-0.147987	2.39938e-06	-0.342823	-0.551007
45427713	chr19:45427713:G:A	6.32458e-07	-1.23722e-10	-0.991125	1.56606e-06	-1.23722e-10	-1.32048
45427963	chr19:45427963:G:A	1.23982e-06	-0.156407	-0.161614	2.43216e-06	-0.318341	-0.561919
45428129	chr19:45428129:A:G	2.26734e-07	-1.3166	-0.700363	5.71189e-07	-1.29236	-1.03671
45428693	chr19:45428693:G:T	3.80456e-07	-1.49937	-6.7639e-10	1.46491e-06	-1.38724	-6.7639e-10
45429612	chr19:45429612:TGGACTCAG:T	3.58568e-07	-1.23722e-10	-1.55862	1.27206e-06	-1.23722e-10	-1.5284
45429847	chr19:45429847:T:C	4.0339e-07	-1.23722e-10	-1.44084	1.5132e-06	-1.23722e-10	-1.35481
45429943	chr19:45429943:C:A	8.18912e-08	-1.57464	-1.4607	2.74363e-07	-1.55913	-1.50321
45430174	chr19:45430174:C:T	9.83246e-07	-1.23722e-10	-0.54988	3.14751e-06	-1.23722e-10	-0.622427
45430633	chr19:45430633:C:T	5.69993e-07	0.525076	-1.62019	8.07968e-07	-0.342932	-1.63934
45430666	chr19:45430666:A:C	2.81132e-06	0.846672	-0.346002	5.85574e-06	0.67667	-0.678285
45430818	chr19:45430818:G:A	2.74521e-06	0.476873	-6.7639e-10	7.12306e-06	0.1943	-6.7639e-10
45431078	chr19:45431078:A:G	4.64651e-06	0.767797	0.235337	8.89884e-06	0.605486	-0.188603
45431272	chr19:45431272:T:A	2.13268e-06	0.086147	0.13825	4.35758e-06	-0.0247688	-0.272352
45431495	chr19:45431495:C:T	7.34706e-08	-1.56346	-1.58039	2.55504e-07	-1.52526	-1.6083
45431632	chr19:45431632:A:G	8.49977e-07	-0.674851	-0.0206791	1.87474e-06	-0.809172	-0.331397
45432873	chr19:45432873:C:T	9.35671e-07	-1.23722e-10	-0.599475	2.18247e-06	-1.23722e-10	-0.98858
45432936	chr19:45432936:C:T	9.82651e-07	-1.23722e-10	-0.550485	2.26929e-06	-1.23722e-10	-0.949572
45433527	chr19:45433527:AAAAC:A	5.51978e-07	-1.23722e-10	-1.12723	1.49215e-06	-1.23722e-10	-1.36882
45433560	chr19:45433560:C:T	1.15732e-07	-1.61054	-1.07892	3.64525e-07	-1.61492	-1.16328
45433962	chr19:45433962:G:A	4.65562e-07	-1.23722e-10	-1.29749	1.32051e-06	-1.23722e-10	-1.49102
45434073	chr19:45434073:G:C	7.97298e-07	0.76439	-1.5239	2.84861e-06	0.768659	-1.49087
45434292	chr19:45434292:G:C	1.24889e-07	-1.57087	-1.04245	4.08441e-07	-1.5841	-1.08035
45434807	chr19:45434807:C:T	6.94132e-07	-1.23722e-10	-0.898076	2.54023e-06	-1.23722e-10	-0.836782
45435059	chr19:45435059:A:G	3.43607e-07	-1.23722e-10	-1.60124	1.16455e-06	-1.23722e-10	-1.6167
45435171	chr19:45435171:C:A	3.37984e-07	-1.61774	-6.7639e-10	1.16482e-06	-1.61647	-6.7639e-10
45435237	chr19:45435237:A:G	9.86504e-07	-1.23722e-10	-0.546571	3.2784e-06	-1.23722e-10	-0.581682
45435265	chr19:45435265:T:C	3.32288e-07	-1.23722e-10	-1.63474	1.59138e-06	-1.23722e-10	-1.30444
45435584	chr19:45435584:T:G	5.28837e-07	-1.23722e-10	-1.17006	1.46304e-06	-1.23722e-10	-1.38852
45435731	chr19:45435731:T:C	3.45235e-07	-1.23722e-10	-1.59651	1.19571e-06	-1.23722e-10	-1.5903
45435747	chr19:45435747:C:T	8.08726e-07	-1.23722e-10	-0.745279	2.59027e-06	-1.23722e-10	-0.817277
45436026	chr19:45436026:A:G	3.37976e-07	-1.61776	-6.7639e-10	1.16539e-06	-1.61598	-6.7639e-10
45436075	chr19:45436075:T:A	3.53076e-07	-1.23722e-10	-1.57405	1.22465e-06	-1.23722e-10	-1.56638
45436108	chr19:45436108:T:C	5.49088e-07	-1.23722e-10	-1.13248	1.50468e-06	-1.23722e-10	-1.36046
45436121	chr19:45436121:C:T	5.65495e-07	-1.23722e-10	-1.10304	1.53894e-06	-1.23722e-10	-1.33795
45436281	chr19:45436281:T:C	2.84436e-06	0.512354	-6.7639e-10	1.00354e-05	0.537086	-6.7639e-10
45436584	chr19:45436584:C:A	5.31259e-07	-1.23722e-10	-1.16549	1.84407e-06	-1.23722e-10	-1.15706
45436721	chr19:45436721:A:G	3.2212e-07	-1.23722e-10	-1.66581	1.11206e-06	-1.23722e-10	-1.66282
45436839	chr19:45436839:C:A	5.38873e-07	-1.23722e-10	-1.15126	1.48435e-06	-1.23722e-10	-1.37406
45436874	chr19:45436874:G:A	6.59979e-07	-0.94853	-6.7639e-10	2.70613e-06	-0.773517	-6.7639e-10
45437227	chr19:45437227:C:T	3.40076e-07	-1.61157	-6.7639e-10	1.16485e-06	-1.61645	-6.7639e-10
45437315	chr19:45437315:G:A	5.62546e-07	-1.23722e-10	-1.10826	1.53173e-06	-1.23722e-10	-1.34264
45437573	chr19:45437573:A:T	3.96687e-06	-1.23722e-10	0.844993	1.80821e-05	-1.23722e-10	1.12589
45437709	chr19:45437709:G:T	7.31525e-07	-1.23722e-10	-0.845607	2.39332e-06	-1.23722e-10	-0.896355
45437787	chr19:45437787:C:A	2.04728e-06	-1.23722e-10	0.18353	5.62084e-06	-1.23722e-10	-0.0425571
45437907	chr19:45437907:TCTGA:T	3.34558e-07	-1.23722e-10	-1.62793	1.18277e-06	-1.23722e-10	-1.60118
45438059	chr19:45438059:G:C	5.28026e-07	-1.23722e-10	-1.17159	1.4643e-06	-1.23722e-10	-1.38766
45438357	chr19:45438357:C:T	5.63229e-07	-1.23722e-10	-1.10705	1.53495e-06	-1.23722e-10	-1.34054
45438372	chr19:45438372:C:T	3.44091e-07	-1.23722e-10	-1.59983	1.21788e-06	-1.23722e-10	-1.57193
45438468	chr19:45438468:A:G	4.27148e-07	-1.23722e-10	-1.38361	1.25665e-06	-1.23722e-10	-1.54059
45438534	chr19:45438534:C:T	5.64885e-07	-1.23722e-10	-1.10412	1.53875e-06	-1.23722e-10	-1.33807
45438868	chr19:45438868:C:G	1.05654e-06	1.10221	-1.58019	3.5837e-06	1.08615	-1.57879
45439150	chr19:45439150:C:T	3.23805e-07	-1.23722e-10	-1.6606	1.11702e-06	-1.23722e-10	-1.65837
45439298	chr19:45439298:G:A	5.5558e-07	-1.23722e-10	-1.12073	1.5188e-06	-1.23722e-10	-1.35112
45439345	chr19:45439345:C:A	3.38413e-07	-1.61647	-6.7639e-10	1.22012e-06	-1.57009	-6.7639e-10
45440648	chr19:45440648:A:G	5.71835e-07	-1.23722e-10	-1.09189	1.54964e-06	-1.23722e-10	-1.33101
45441617	chr19:45441617:C:T	4.68949e-07	-1.23722e-10	-1.29024	1.33877e-06	-1.23722e-10	-1.47728
45441818	chr19:45441818:C:T	5.4104e-07	-1.23722e-10	-1.14725	1.80212e-06	-1.23722e-10	-1.18007
45441908	chr19:45441908:T:C	5.99878e-07	-1.23722e-10	-1.04401	1.60451e-06	-1.23722e-10	-1.29622
45441924	chr19:45441924:C:T	5.80341e-07	-1.23722e-10	-1.07712	1.56674e-06	-1.23722e-10	-1.32004
45442334	chr19:45442334:AAG:A	1.22105e-06	1.32763	-1.6609	4.13536e-06	1.31279	-1.66225
45442412	chr19:45442412:C:T	3.50914e-07	-1.23722e-10	-1.5802	1.24658e-06	-1.23722e-10	-1.54864
45443141	chr19:45443141:C:T	1.28926e-07	-1.00114	-1.58036	5.00773e-07	-0.833047	-1.62759
45443469	chr19:45443469:C:G	3.73565e-07	-1.23722e-10	-1.51765	1.24347e-06	-1.23722e-10	-1.55113
45444513	chr19:45444513:G:T	3.54013e-07	-1.23722e-10	-1.57141	1.21515e-06	-1.23722e-10	-1.57417
45445040	chr19:45445040:G:C	3.47133e-07	-1.23722e-10	-1.59103	1.16176e-06	-1.23722e-10	-1.6191
45445365	chr19:45445365:A:G	4.11763e-07	-1.23722e-10	-1.42029	1.19798e-06	-1.23722e-10	-1.5884
45445533	chr19:45445533:T:C	4.09619e-07	-1.23722e-10	-1.42551	1.19426e-06	-1.23722e-10	-1.59151
45445888	chr19:45445888:T:A	1.18746e-07	-1.25032	-1.41343	3.28248e-07	-1.33735	-1.54567
45445892	chr19:45445892:T:A	6.57505e-08	-1.6159	-1.63897	2.2871e-07	-1.60077	-1.64357
45445996	chr19:45445996:C:T	3.92204e-07	-1.23722e-10	-1.46896	1.28622e-06	-1.23722e-10	-1.51733
45446166	chr19:45446166:T:C	3.40983e-07	-1.23722e-10	-1.60891	1.10821e-06	-1.23722e-10	-1.66629
45446319	chr19:45446319:A:T	1.69733e-07	-0.73653	-1.56998	6.8166e-07	-0.526978	-1.62528
45446320	chr19:45446320:C:T	1.64613e-07	-0.767115	-1.57003	6.58838e-07	-0.561159	-1.62516
45446337	chr19:45446337:T:C	3.39147e-07	-1.23722e-10	-1.6143	1.17746e-06	-1.23722e-10	-1.60568
45446642	chr19:45446642:C:T	1.04995e-06	0.804023	-1.28827	2.55683e-06	0.542028	-1.3723
45447006	chr19:45447006:G:T	3.43296e-07	-1.60214	-6.7639e-10	1.19528e-06	-1.59066	-6.7639e-10
45447486	chr19:45447486:G:A	4.30447e-07	-1.37592	-6.7639e-10	1.52739e-06	-1.34548	-6.7639e-10
45447796	chr19:45447796:C:T	8.33553e-07	-1.23722e-10	-0.715041	2.81237e-06	-1.23722e-10	-0.73501
45447837	chr19:45447837:C:T	3.0457e-06	0.580747	-6.7639e-10	1.2359e-05	0.745346	-6.7639e-10
45448020	chr19:45448020:T:C	1.21535e-06	1.28426	-1.62221	3.1896e-06	1.03227	-1.64142
45448102	chr19:45448102:C:A	3.68608e-07	-1.531	-6.7639e-10	1.23853e-06	-1.55511	-6.7639e-10
45448172	chr19:45448172:G:A	4.71832e-07	-1.23722e-10	-1.28411	1.62427e-06	-1.23722e-10	-1.28398
45448348	chr19:45448348:G:C	4.67425e-07	-1.23722e-10	-1.2935	1.68258e-06	-1.23722e-10	-1.24871
45448379	chr19:45448379:A:C	7.34842e-07	-1.23722e-10	-0.841083	2.48586e-06	-1.23722e-10	-0.85842
45449067	chr19:45449067:G:T	1.04242e-07	-1.32319	-1.47084	4.39071e-07	-1.13453	-1.4576
45449212	chr19:45449212:C:T	3.237e-07	-1.23722e-10	-1.66092	1.10771e-06	-1.23722e-10	-1.66674
45449753	chr19:45449753:T:A	7.21994e-07	-1.23722e-10	-0.858721	2.47657e-06	-1.23722e-10	-0.862162
45449816	chr19:45449816:T:C	1.39116e-06	1.43587	-1.63871	3.78418e-06	1.17885	-1.61706
45449981	chr19:45449981:G:A	2.00689e-06	-1.23722e-10	0.163604	5.5111e-06	-1.23722e-10	-0.0622732
45451217	chr19:45451217:G:A	6.31119e-07	0.515648	-1.50889	8.76467e-07	-0.329518	-1.57138
45451461	chr19:45451461:T:C	4.13429e-07	-1.23722e-10	-1.41625	1.36689e-06	-1.23722e-10	-1.4565
45451754	chr19:45451754:A:G	4.8666e-07	-1.23722e-10	-1.25317	1.59347e-06	-1.23722e-10	-1.30312
45451760	chr19:45451760:CAGTG:C	5.90725e-07	-1.23722e-10	-1.05939	2.0232e-06	-1.23722e-10	-1.06436
45451788	chr19:45451788:G:A	2.8573e-07	-0.16855	-1.61714	4.98253e-07	-0.829349	-1.63634
45451835	chr19:45451835:A:G	3.36182e-07	-1.23722e-10	-1.62309	1.13594e-06	-1.23722e-10	-1.64157
45451943	chr19:45451943:G:T	8.50187e-08	-1.33385	-1.66402	3.50233e-07	-1.15387	-1.66432
45451952	chr19:45451952:G:C	1.23469e-06	-1.23722e-10	-0.322165	4.2669e-06	-1.23722e-10	-0.318151
45452015	chr19:45452015:A:G	8.00277e-07	0.807723	-1.5635	1.09482e-06	-0.0235521	-1.65489
45452103	chr19:45452103:A:G	3.57894e-07	-1.5605	-6.7639e-10	1.25596e-06	-1.54114	-6.7639e-10
45452126	chr19:45452126:A:G	4.12503e-07	-1.23722e-10	-1.41849	1.36381e-06	-1.23722e-10	-1.45876
45452414	chr19:45452414:A:G	3.50336e-07	-1.33384	-0.24801	7.31027e-07	-1.42505	-0.657295
45452623	chr19:45452623:T:C	6.95259e-07	0.691746	-1.5882	1.48451e-06	0.206601	-1.58055
45452667	chr19:45452667:C:T	6.38578e-07	0.561545	-1.54304	8.84341e-07	-0.293976	-1.59797
45452995	chr19:45452995:T:C	5.49338e-07	-1.40073	0.268702	1.0842e-06	-1.4786	-0.209596
45453181	chr19:45453181:G:A	3.06405e-07	-0.469803	-1.24603	5.3841e-07	-1.01922	-1.36895
45453627	chr19:45453627:C:T	3.22114e-07	-1.23722e-10	-1.66583	1.11141e-06	-1.23722e-10	-1.66341
45453718	chr19:45453718:TGCACTCG:T	1.1941e-06	-1.23722e-10	-0.355592	4.21694e-06	-1.23722e-10	-0.329929
45453726	chr19:45453726:GT:G	8.27765e-08	-1.38057	-1.64403	3.56895e-07	-1.21225	-1.5871
45453960	chr19:45453960:G:C	3.73105e-07	-1.23722e-10	-1.51888	1.25774e-06	-1.23722e-10	-1.53972
45454348	chr19:45454348:C:A	8.43695e-07	-1.23722e-10	-0.702948	2.99097e-06	-1.23722e-10	-0.673442
45454451	chr19:45454451:G:A	4.90861e-07	-1.23722e-10	-1.24458	1.78401e-06	-1.23722e-10	-1.19017
45454453	chr19:45454453:G:A	3.51688e-07	-1.578	-6.7639e-10	1.23029e-06	-1.56179	-6.7639e-10
45454521	chr19:45454521:G:T	6.58618e-07	-1.23722e-10	-0.950595	2.54299e-06	-1.23722e-10	-0.835697
45454779	chr19:45454779:T:C	3.51443e-07	-1.23722e-10	-1.57869	1.20098e-06	-1.23722e-10	-1.5859
45455036	chr19:45455036:A:G	9.94995e-08	-1.54948	-1.29111	3.16157e-07	-1.53221	-1.38834
45455832	chr19:45455832:G:A	3.8831e-07	-1.47893	-6.7639e-10	1.37599e-06	-1.44986	-6.7639e-10
45456132	chr19:45456132:C:T	7.42335e-07	-0.830938	-6.7639e-10	1.56326e-06	-1.32226	-6.7639e-10
45456342	chr19:45456342:T:C	3.38083e-07	-1.61745	-6.7639e-10	1.16389e-06	-1.61727	-6.7639e-10
45456367	chr19:45456367:A:T	2.6345e-06	0.435711	-6.7639e-10	1.1187e-05	0.645716	-6.7639e-10
45456370	chr19:45456370:A:G	3.38076e-07	-1.61747	-6.7639e-10	1.16721e-06	-1.61442	-6.7639e-10
45456501	chr19:45456501:G:T	4.15143e-07	-1.23722e-10	-1.41212	1.66128e-06	-1.23722e-10	-1.26145
45457645	chr19:45457645:C:CCG	6.37954e-07	-1.23722e-10	-0.982472	2.33911e-06	-1.23722e-10	-0.919267
45458093	chr19:45458093:GC:G	3.38653e-07	-1.61576	-6.7639e-10	1.17043e-06	-1.61167	-6.7639e-10
45458231	chr19:45458231:G:A	3.88318e-07	-1.23722e-10	-1.47891	1.42999e-06	-1.23722e-10	-1.41137
45458317	chr19:45458317:A:G	4.66024e-07	-1.2965	-6.7639e-10	1.78259e-06	-1.19097	-6.7639e-10
45458487	chr19:45458487:G:A	1.3858e-07	-0.911334	-1.59795	7.58518e-07	-0.454457	-1.59097
45458948	chr19:45458948:G:A	3.75881e-07	-1.23722e-10	-1.51147	1.28974e-06	-1.23722e-10	-1.51459
45458965	chr19:45458965:C:T	6.80525e-07	-0.917874	-6.7639e-10	2.70315e-06	-0.77462	-6.7639e-10
45459045	chr19:45459045:G:GTC	9.89767e-07	0.201203	-0.744472	4.89039e-06	0.420357	-0.602123
45459422	chr19:45459422:C:T	5.08315e-07	-1.23722e-10	-1.20964	1.56811e-06	-1.23722e-10	-1.31917
45459541	chr19:45459541:A:G	1.7817e-07	-1.00603	-1.25197	5.95168e-07	-1.06355	-1.2244
45459592	chr19:45459592:AAG:A	5.62976e-07	-1.1075	-6.7639e-10	2.28328e-06	-0.943425	-6.7639e-10
45459598	chr19:45459598:G:A	1.51473e-07	-0.754721	-1.66561	8.60532e-07	-0.268087	-1.65115
45460328	chr19:45460328:A:G	6.92193e-08	-1.59825	-1.60521	2.3013e-07	-1.60908	-1.62907
45460669	chr19:45460669:A:G	6.64335e-08	-1.60309	-1.64145	2.2506e-07	-1.6054	-1.65502
45460843	chr19:45460843:G:A	3.22422e-07	-1.23722e-10	-1.66488	1.11745e-06	-1.23722e-10	-1.65799
45460916	chr19:45460916:G:C	3.39047e-07	-1.6146	-6.7639e-10	1.17245e-06	-1.60995	-6.7639e-10
45461178	chr19:45461178:C:CTCTG	6.28617e-07	-0.997216	-6.7639e-10	2.52324e-06	-0.843495	-6.7639e-10
45461414	chr19:45461414:A:G	4.16795e-07	-1.23722e-10	-1.40814	1.45111e-06	-1.23722e-10	-1.39671
45461559	chr19:45461559:T:A	1.51011e-06	-1.23722e-10	-0.120804	5.48449e-06	-1.23722e-10	-0.0671139
45461584	chr19:45461584:A:G	4.02953e-07	-1.23722e-10	-1.44192	1.38554e-06	-1.23722e-10	-1.44295
45462350	chr19:45462350:T:C	5.46715e-07	-1.23722e-10	-1.13681	1.84662e-06	-1.23722e-10	-1.15568
45462383	chr19:45462383:C:T	6.43056e-08	-1.61114	-1.66595	2.23578e-07	-1.60046	-1.66657
45462799	chr19:45462799:G:A	2.96757e-07	-0.183671	-1.56416	1.27461e-06	0.00500592	-1.5314
45462916	chr19:45462916:C:A	7.35538e-08	-1.60628	-1.53644	2.53173e-07	-1.55432	-1.5884
45463014	chr19:45463014:T:A	3.46832e-07	-1.23722e-10	-1.5919	1.29838e-06	-1.23722e-10	-1.50792
45463093	chr19:45463093:A:C	1.53085e-07	-0.757021	-1.65272	7.11479e-07	-0.459265	-1.65018
45463213	chr19:45463213:G:A	4.0539e-07	-1.23722e-10	-1.43589	1.2071e-06	-1.23722e-10	-1.58082
45463391	chr19:45463391:A:G	1.48752e-07	-0.77452	-1.66394	6.87439e-07	-0.479395	-1.66443
45463425	chr19:45463425:G:A	8.37444e-05	3.89479	-6.7639e-10	0.0011507	5.27909	-6.7639e-10
45463478	chr19:45463478:C:T	1.76043e-07	-0.631444	-1.63857	1.02447e-06	-0.110268	-1.63459
45463935	chr19:45463935:A:C	3.21882e-07	-1.23722e-10	-1.66655	1.10876e-06	-1.23722e-10	-1.66579
45464032	chr19:45464032:A:G	1.36307e-07	-0.864773	-1.66105	6.31022e-07	-0.585306	-1.64415
45464111	chr19:45464111:G:C	7.13906e-08	-1.54867	-1.6239	2.61295e-07	-1.48535	-1.62579
45464372	chr19:45464372:T:C	3.40097e-07	-1.61151	-6.7639e-10	1.17709e-06	-1.60599	-6.7639e-10
45464400	chr19:45464400:C:T	2.84154e-06	-1.23722e-10	0.511361	1.01206e-05	-1.23722e-10	0.545531
45464482	chr19:45464482:G:T	1.03494e-06	-1.23722e-10	-0.498641	3.81796e-06	-1.23722e-10	-0.429321
45464811	chr19:45464811:G:C	3.3931e-07	-1.61382	-6.7639e-10	1.17324e-06	-1.60927	-6.7639e-10
45465204	chr19:45465204:G:A	3.51454e-07	-1.57866	-6.7639e-10	1.21659e-06	-1.57299	-6.7639e-10
45465349	chr19:45465349:T:C	9.30188e-08	-1.36818	-1.53975	3.49797e-07	-1.2088	-1.61065
45465733	chr19:45465733:G:A	5.35955e-07	-1.23722e-10	-1.15669	1.95303e-06	-1.23722e-10	-1.09966
45465832	chr19:45465832:C:T	6.96226e-08	-1.57632	-1.62133	2.26156e-07	-1.61684	-1.63873
45465853	chr19:45465853:A:G	2.37714e-07	-1.11072	-0.858944	1.4026e-06	-0.714639	-0.716069
45465937	chr19:45465937:A:G	4.00107e-07	-1.23722e-10	-1.44901	1.41574e-06	-1.23722e-10	-1.42138
45466152	chr19:45466152:T:A	6.64805e-07	-1.23722e-10	-0.941245	2.40628e-06	-1.23722e-10	-0.890955
45466332	chr19:45466332:G:A	9.75325e-07	-1.23722e-10	-0.557968	3.31227e-06	-1.23722e-10	-0.571403
45466396	chr19:45466396:A:T	4.99143e-07	-1.22785	-6.7639e-10	1.56885e-06	-1.31869	-6.7639e-10
45466454	chr19:45466454:G:A	3.39017e-07	-1.61469	-6.7639e-10	1.17172e-06	-1.61057	-6.7639e-10
45467215	chr19:45467215:G:C	1.78299e-07	-0.959043	-1.29823	1.06279e-06	-0.51375	-1.19439
45467814	chr19:45467814:C:T	4.77749e-07	-1.23722e-10	-1.27165	1.66077e-06	-1.23722e-10	-1.26176
45467837	chr19:45467837:G:A	8.98637e-08	-1.31424	-1.62821	2.57328e-07	-1.51995	-1.60649
45468683	chr19:45468683:G:A	4.14719e-07	-1.23722e-10	-1.41314	1.50958e-06	-1.23722e-10	-1.3572
45468703	chr19:45468703:C:G	9.6934e-08	-1.30306	-1.56365	5.49007e-07	-0.797785	-1.5709
45468781	chr19:45468781:A:C	1.69028e-07	-0.754053	-1.55662	7.93397e-07	-0.457666	-1.5428
45469033	chr19:45469033:G:C	1.72102e-07	-1.10407	-1.18859	9.93982e-07	-0.704611	-1.07046
45469150	chr19:45469150:C:G	8.27144e-08	-1.42323	-1.60212	2.38716e-07	-1.57588	-1.62564
45469603	chr19:45469603:A:G	1.24286e-07	-0.951593	-1.66656	5.57782e-07	-0.68885	-1.66398
45469623	chr19:45469623:A:C	1.78032e-07	-0.717297	-1.54148	8.39724e-07	-0.415511	-1.52821
45469740	chr19:45469740:C:T	3.59491e-07	-1.23722e-10	-1.55605	1.22847e-06	-1.23722e-10	-1.56327
45469798	chr19:45469798:T:C	7.95604e-08	-1.40368	-1.66054	2.31311e-07	-1.56665	-1.66638
45469908	chr19:45469908:G:C	8.49355e-08	-1.33836	-1.66049	2.42912e-07	-1.53371	-1.65039
45470369	chr19:45470369:AC:A	4.05572e-07	-1.43544	-6.7639e-10	1.38767e-06	-1.44141	-6.7639e-10
45470490	chr19:45470490:T:C	3.93675e-07	-1.23722e-10	-1.46521	1.40916e-06	-1.23722e-10	-1.42604
45471174	chr19:45471174:C:T	3.80289e-07	-1.23722e-10	-1.49981	1.31717e-06	-1.23722e-10	-1.49355
45471335	chr19:45471335:T:C	1.65365e-07	-0.763716	-1.56887	7.7553e-07	-0.464515	-1.55873
45471389	chr19:45471389:TG:T	3.38988e-07	-1.23722e-10	-1.61477	1.17224e-06	-1.23722e-10	-1.61013
45471410	chr19:45471410:C:T	1.56323e-07	-0.808182	-1.58063	7.2766e-07	-0.515464	-1.5715
45471440	chr19:45471440:G:C	4.14278e-07	0.140803	-1.555	8.67911e-07	-0.333319	-1.57739
45471551	chr19:45471551:A:G	3.03558e-07	-0.368014	-1.35715	1.52346e-06	-0.00734964	-1.3407
45471674	chr19:45471674:C:T	5.12733e-07	0.456706	-1.65769	5.97884e-06	1.68447	-1.66528
45472024	chr19:45472024:G:A	4.40199e-07	0.21553	-1.56904	9.14545e-07	-0.269051	-1.58932
45472224	chr19:45472224:C:A	3.4069e-07	-1.60976	-6.7639e-10	1.16979e-06	-1.61222	-6.7639e-10
45473378	chr19:45473378:T:G	4.05265e-07	-1.23722e-10	-1.4362	1.47484e-06	-1.23722e-10	-1.38049
45473460	chr19:45473460:T:C	7.91215e-08	-1.40611	-1.66364	2.33528e-07	-1.57732	-1.64617
45473500	chr19:45473500:T:C	3.12481e-07	-1.04359	-0.652601	1.93246e-06	-0.6198	-0.490445
45473501	chr19:45473501:A:T	3.60012e-07	-1.23722e-10	-1.5546	1.24429e-06	-1.23722e-10	-1.55048
45473813	chr19:45473813:A:T	3.611e-07	-1.55158	-6.7639e-10	1.2202e-06	-1.57002	-6.7639e-10
45473906	chr19:45473906:A:G	3.44736e-07	-1.23722e-10	-1.59796	1.19932e-06	-1.23722e-10	-1.58728
45474214	chr19:45474214:G:C	3.46438e-07	-0.953618	-0.639415	2.20826e-06	-0.499724	-0.477107
45475117	chr19:45475117:A:G	1.52957e-07	-0.887051	-1.52353	7.85761e-07	-0.482714	-1.52743
45475344	chr19:45475344:A:C	3.11181e-07	-1.06826	-0.632102	1.89086e-06	-0.655296	-0.47671
45475351	chr19:45475351:C:T	3.0906e-07	-1.02383	-0.683379	1.91223e-06	-0.595943	-0.524827
45475432	chr19:45475432:T:G	1.90911e-07	-0.751247	-1.43769	1.02877e-06	-0.309203	-1.43147
45475436	chr19:45475436:T:C	1.25266e-07	-0.944575	-1.66572	5.42788e-07	-0.72453	-1.65554
45475502	chr19:45475502:C:T	3.37697e-07	-1.23722e-10	-1.61859	1.38068e-06	-1.23722e-10	-1.44646
45475651	chr19:45475651:G:A	4.02278e-07	-1.4436	-6.7639e-10	1.44377e-06	-1.40178	-6.7639e-10
45475779	chr19:45475779:G:C	1.37507e-07	-0.988185	-1.52888	5.76527e-07	-0.775944	-1.54383
45475901	chr19:45475901:G:A	7.86793e-08	-1.50576	-1.5696	2.85262e-07	-1.47296	-1.55042
45475918	chr19:45475918:G:A	3.51016e-07	-1.57991	-6.7639e-10	1.24341e-06	-1.55118	-6.7639e-10
45476158	chr19:45476158:G:C	3.69576e-07	-1.23722e-10	-1.52838	1.36001e-06	-1.23722e-10	-1.46154
45476177	chr19:45476177:T:C	7.80346e-08	-1.42886	-1.65473	3.11431e-07	-1.30302	-1.63259
45476462	chr19:45476462:A:G	8.05032e-08	-1.5962	-1.45624	2.95626e-07	-1.58287	-1.40482
45476631	chr19:45476631:T:C	4.04195e-07	-1.23722e-10	-1.43884	1.37804e-06	-1.23722e-10	-1.44837
45476997	chr19:45476997:A:C	2.23219e-07	-0.903096	-1.12949	1.37025e-06	-0.439429	-1.01462
45477318	chr19:45477318:G:T	4.64876e-07	0.356589	-1.65556	5.25538e-06	1.55634	-1.66613
45477333	chr19:45477333:A:T	5.58209e-07	-1.23722e-10	-1.116	1.87981e-06	-1.23722e-10	-1.13787
45477681	chr19:45477681:A:G	3.31795e-07	-1.23722e-10	-1.63622	1.329e-06	-1.23722e-10	-1.48461
45477847	chr19:45477847:C:T	1.01494e-07	-1.47559	-1.34514	4.34309e-07	-1.35353	-1.24951
45478197	chr19:45478197:T:C	1.64416e-06	1.29917	-1.33492	2.6321e-05	2.78423	-1.2829
45478404	chr19:45478404:C:T	3.99719e-07	-1.44998	-6.7639e-10	1.38572e-06	-1.44282	-6.7639e-10
45478506	chr19:45478506:C:A	3.25717e-07	-1.23722e-10	-1.65471	1.25789e-06	-1.23722e-10	-1.5396
45479115	chr19:45479115:T:G	1.71401e-07	-1.42372	-0.873012	7.34591e-07	-1.28452	-0.792958
45479182	chr19:45479182:G:C	1.7556e-06	1.42587	-1.39604	3.74836e-05	3.12484	-1.26997
45479522	chr19:45479522:T:G	1.6929e-06	1.40853	-1.41507	3.58713e-05	3.1033	-1.2924
45480041	chr19:45480041:T:G	2.64581e-07	-0.424425	-1.43817	5.62081e-07	-0.840206	-1.50494
45480067	chr19:45480067:A:G	7.05135e-07	-1.23722e-10	-0.88235	2.50324e-06	-1.23722e-10	-0.851452
45480269	chr19:45480269:C:T	2.5172e-07	-0.428743	-1.48368	5.4036e-07	-0.843846	-1.54071
45480803	chr19:45480803:G:A	1.24455e-06	-1.23722e-10	-0.314209	3.96183e-06	-1.23722e-10	-0.392332
45480837	chr19:45480837:T:C	5.39633e-07	-1.14985	-6.7639e-10	1.67114e-06	-1.25553	-6.7639e-10
45481309	chr19:45481309:A:G	3.6923e-07	0.0939268	-1.62325	3.43413e-06	1.02623	-1.5615
45481406	chr19:45481406:G:A	8.51299e-08	-1.53131	-1.46525	2.58253e-07	-1.61401	-1.50884
45481464	chr19:45481464:C:T	1.63904e-06	1.22708	-1.26596	3.4761e-05	2.88909	-1.10963
45481612	chr19:45481612:T:C	1.76002e-07	-0.607696	-1.66255	4.19963e-07	-0.989186	-1.64744
45482093	chr19:45482093:T:C	9.33595e-08	-1.48357	-1.42072	3.86468e-07	-1.36463	-1.35512
45482266	chr19:45482266:G:A	3.25656e-07	-1.23722e-10	-1.6549	1.11876e-06	-1.23722e-10	-1.65682
45482274	chr19:45482274:A:G	3.00973e-07	-0.251301	-1.48242	6.23435e-07	-0.70081	-1.54074
45482287	chr19:45482287:C:T	7.38039e-07	-1.23722e-10	-0.836742	2.74606e-06	-1.23722e-10	-0.758871
45482346	chr19:45482346:A:G	3.40559e-07	0.00776561	-1.61791	3.11533e-06	0.92027	-1.55297
45482543	chr19:45482543:G:A	1.3157e-07	-1.36304	-1.19816	4.22302e-07	-1.41735	-1.21372
45482636	chr19:45482636:G:A	3.56778e-07	-1.23722e-10	-1.56362	1.12605e-06	-1.23722e-10	-1.65032
45482837	chr19:45482837:T:G	8.81608e-07	-0.658991	-6.7639e-10	2.95141e-06	-0.686756	-6.7639e-10
45483225	chr19:45483225:A:G	1.28743e-06	1.29206	-1.57239	8.40257e-06	1.82577	-1.46627
45483632	chr19:45483632:A:G	3.64553e-07	0.0471696	-1.58923	3.40778e-06	0.968869	-1.51185
45484177	chr19:45484177:C:G	8.42356e-07	-1.23722e-10	-0.704536	3.17475e-06	-1.23722e-10	-0.61381
45485753	chr19:45485753:G:A	4.72742e-07	-1.23722e-10	-1.28219	1.6853e-06	-1.23722e-10	-1.24709
45486215	chr19:45486215:G:T	2.76522e-07	-0.410769	-1.40768	5.93905e-07	-0.813492	-1.47658
45486857	chr19:45486857:C:T	3.47192e-07	-1.23722e-10	-1.59086	1.23572e-06	-1.23722e-10	-1.55739
45486975	chr19:45486975:T:TCC	2.20632e-06	1.9175	-1.65916	3.01498e-05	3.29097	-1.65383
45487480	chr19:45487480:C:T	3.55263e-07	-1.23722e-10	-1.56788	1.28495e-06	-1.23722e-10	-1.51832
45487902	chr19:45487902:C:T	4.93676e-07	-1.23722e-10	-1.23886	1.73656e-06	-1.23722e-10	-1.21713
45489136	chr19:45489136:G:GGGGTCA	3.54832e-07	-1.23722e-10	-1.56909	1.28471e-06	-1.23722e-10	-1.5185
45489172	chr19:45489172:T:G	6.37877e-07	-1.23722e-10	-0.982593	2.35732e-06	-1.23722e-10	-0.911514
45489286	chr19:45489286:G:A	7.64785e-07	0.596048	-1.39719	1.46909e-06	0.103802	-1.4882
45489738	chr19:45489738:G:A	4.6806e-07	0.320787	-1.61293	1.01715e-06	-0.140527	-1.61151
45489873	chr19:45489873:A:G	9.87915e-07	1.09006	-1.6352	1.08817e-05	2.20246	-1.58441
45489928	chr19:45489928:C:T	8.11246e-07	0.414671	-1.15684	1.53164e-06	-0.0559395	-1.28676
45490253	chr19:45490253:G:A	3.77791e-07	-1.5064	-6.7639e-10	1.26819e-06	-1.53144	-6.7639e-10
45490290	chr19:45490290:G:A	8.62193e-07	0.826114	-1.50737	1.65007e-06	0.306501	-1.57472
45490310	chr19:45490310:A:C	7.33607e-07	0.754043	-1.59681	7.96846e-06	1.83021	-1.52376
45490737	chr19:45490737:C:T	1.50972e-05	2.18153	-6.7639e-10	1.69588e-05	1.06175	-6.7639e-10
45491207	chr19:45491207:A:T	3.30407e-07	-1.23722e-10	-1.64041	1.11793e-06	-1.23722e-10	-1.65756
45491301	chr19:45491301:A:T	6.29579e-07	0.453784	-1.44947	1.24088e-06	-0.0233323	-1.52989
45491453	chr19:45491453:C:T	3.71206e-07	-1.52398	-6.7639e-10	1.24905e-06	-1.54665	-6.7639e-10
45491512	chr19:45491512:T:C	6.66751e-07	0.442741	-1.38106	1.29357e-06	-0.0374516	-1.47418
45491856	chr19:45491856:TG:T	8.83757e-07	0.744573	-1.40113	1.66955e-06	0.234671	-1.49115
45492314	chr19:45492314:G:A	1.49429e-07	-0.812422	-1.6215	3.61599e-07	-1.16555	-1.62071
45492458	chr19:45492458:T:C	1.09168e-06	0.956083	-1.40135	2.00967e-06	0.420916	-1.49198
45492798	chr19:45492798:G:A	1.53916e-06	1.37068	-1.47243	1.99151e-05	2.57048	-1.34804
45492929	chr19:45492929:G:A	4.74513e-07	-1.27845	-6.7639e-10	1.86163e-06	-1.14759	-6.7639e-10
45493042	chr19:45493042:T:G	1.37879e-07	-0.894303	-1.62006	3.42003e-07	-1.21758	-1.6244
45493492	chr19:45493492:C:T	2.08217e-05	2.50301	-6.7639e-10	0.000238037	3.70339	-6.7639e-10
45494003	chr19:45494003:T:A	5.1145e-07	0.406265	-1.60975	3.33947e-06	1.0832	-1.64642
45494089	chr19:45494089:T:C	8.66006e-08	-1.41959	-1.55984	3.20432e-07	-1.2783	-1.62882
45494188	chr19:45494188:G:T	9.12776e-07	-1.23722e-10	-0.624248	3.0805e-06	-1.23722e-10	-0.643946
45495088	chr19:45495088:C:A	1.73059e-07	-0.685107	-1.602	4.07863e-07	-1.06572	-1.60014
45495123	chr19:45495123:T:C	3.38286e-07	-1.61685	-6.7639e-10	1.25562e-06	-1.54141	-6.7639e-10
45496302	chr19:45496302:C:T	3.27349e-07	-1.23722e-10	-1.64971	1.119e-06	-1.23722e-10	-1.65661
45496345	chr19:45496345:T:C	3.21862e-07	-1.23722e-10	-1.66662	1.15286e-06	-1.23722e-10	-1.62679
45496350	chr19:45496350:G:C	6.75165e-07	-1.23722e-10	-0.925781	2.40578e-06	-1.23722e-10	-0.891165
45496565	chr19:45496565:C:G	3.50099e-07	-1.58252	-6.7639e-10	1.29195e-06	-1.51288	-6.7639e-10
45497146	chr19:45497146:C:T	8.64045e-07	-1.23722e-10	-0.679114	3.15663e-06	-1.23722e-10	-0.619532
45497643	chr19:45497643:G:C	6.70208e-08	-1.59301	-1.64273	2.24582e-07	-1.60397	-1.65858
45497835	chr19:45497835:T:C	1.51366e-07	-0.864986	-1.55605	3.70228e-07	-1.20593	-1.55675
45499195	chr19:45499195:T:G	3.34089e-07	-1.23722e-10	-1.62933	1.16541e-06	-1.23722e-10	-1.61596
45499421	chr19:45499421:G:A	3.69296e-07	-1.23722e-10	-1.52914	1.25929e-06	-1.23722e-10	-1.53849
45499508	chr19:45499508:G:T	2.82063e-07	-0.335606	-1.463	6.64592e-07	-0.791763	-1.38586
45499528	chr19:45499528:G:A	3.7544e-07	-1.23722e-10	-1.51264	1.2935e-06	-1.23722e-10	-1.51168
45499682	chr19:45499682:G:A	4.23403e-07	-1.23722e-10	-1.39241	1.48648e-06	-1.23722e-10	-1.37263
45499808	chr19:45499808:T:G	8.0699e-08	-1.43061	-1.6194	3.38131e-07	-1.29136	-1.562
45499810	chr19:45499810:A:G	1.33532e-07	-0.885983	-1.66041	3.32386e-07	-1.23205	-1.63844
45500230	chr19:45500230:G:A	3.34065e-07	-1.23722e-10	-1.6294	1.16537e-06	-1.23722e-10	-1.616
45500288	chr19:45500288:T:C	6.03632e-07	0.609209	-1.64698	1.25203e-06	0.119233	-1.66351
45500343	chr19:45500343:C:T	2.25103e-07	-0.365871	-1.65831	5.06893e-07	-0.81472	-1.63377
45500748	chr19:45500748:G:A	3.8433e-07	0.0345774	-1.52381	9.04282e-07	-0.375381	-1.49427
45501147	chr19:45501147:GC:G	5.15148e-07	-1.23722e-10	-1.19628	1.82109e-06	-1.23722e-10	-1.1696
45501152	chr19:45501152:A:G	5.1574e-07	-1.23722e-10	-1.19514	1.82325e-06	-1.23722e-10	-1.16842
45501262	chr19:45501262:G:A	7.07735e-07	-1.23722e-10	-0.878669	2.51957e-06	-1.23722e-10	-0.844949
45502113	chr19:45502113:C:T	1.40719e-05	2.1112	-6.7639e-10	1.60238e-05	1.00504	-6.7639e-10
45502566	chr19:45502566:T:G	8.94874e-07	0.788514	-1.43257	1.7179e-06	0.280026	-1.50796
45502858	chr19:45502858:G:A	3.76364e-07	0.113301	-1.62348	1.12159e-06	-0.0144893	-1.6398
45502954	chr19:45502954:G:A	8.64368e-08	-1.58805	-1.39328	3.04549e-07	-1.60081	-1.35715
45502956	chr19:45502956:A:G	8.90677e-08	-1.38327	-1.56807	4.06642e-07	-1.12713	-1.54173
45503197	chr19:45503197:T:C	3.21871e-07	-1.23722e-10	-1.66659	1.14671e-06	-1.23722e-10	-1.63214
45503878	chr19:45503878:C:T	3.50807e-07	-1.23722e-10	-1.5805	1.35466e-06	-1.23722e-10	-1.46549
45504076	chr19:45504076:C:A	6.4234e-07	0.4552	-1.43082	5.157e-06	1.44759	-1.57627
45504153	chr19:45504153:A:G	3.38249e-07	-1.23722e-10	-1.61695	1.27367e-06	-1.23722e-10	-1.52713
45504693	chr19:45504693:C:T	1.29922e-06	-1.23722e-10	-0.271217	4.49059e-06	-1.23722e-10	-0.267054
45505007	chr19:45505007:C:T	1.09205e-05	3.07593	-1.21828	0.000136101	4.55791	-1.41355
45505168	chr19:45505168:G:C	3.429e-07	-1.6033	-6.7639e-10	1.17595e-06	-1.60696	-6.7639e-10
45505545	chr19:45505545:G:A	3.3642e-07	-1.23722e-10	-1.62238	1.25992e-06	-1.23722e-10	-1.53799
45505980	chr19:45505980:CT:C	1.06151e-05	2.96245	-1.13316	0.000119581	4.00962	-0.994667
45506355	chr19:45506355:A:G	1.17381e-06	-1.23722e-10	-0.372732	4.50864e-06	-1.23722e-10	-0.263042
45506375	chr19:45506375:ATTG:A	4.60472e-07	-1.23722e-10	-1.30849	1.44958e-06	-1.23722e-10	-1.39777
45506589	chr19:45506589:G:A	3.77708e-07	-1.23722e-10	-1.50662	1.30065e-06	-1.23722e-10	-1.50618
45507236	chr19:45507236:A:G	1.04603e-06	-1.23722e-10	-0.487984	3.95537e-06	-1.23722e-10	-0.393964
45507617	chr19:45507617:G:T	5.84216e-07	-1.23722e-10	-1.07047	2.00946e-06	-1.23722e-10	-1.07117
45507973	chr19:45507973:G:A	6.81644e-07	-0.916231	-6.7639e-10	2.06886e-06	-1.04204	-6.7639e-10
45508080	chr19:45508080:C:T	1.02991e-06	-1.23722e-10	-0.503508	3.93499e-06	-1.23722e-10	-0.399129
45508351	chr19:45508351:G:C	1.72192e-06	-1.23722e-10	0.0104577	6.32688e-06	-1.23722e-10	0.0757693
45508541	chr19:45508541:A:G	3.41433e-07	-1.60759	-6.7639e-10	1.21382e-06	-1.57526	-6.7639e-10
45508569	chr19:45508569:AG:A	8.79694e-06	3.04784	-1.40641	0.000127397	4.49821	-1.41993
45508662	chr19:45508662:C:T	6.87097e-07	-1.23722e-10	-0.908263	2.40114e-06	-1.23722e-10	-0.893095
45508702	chr19:45508702:C:T	5.70959e-07	-1.23722e-10	-1.09342	1.80765e-06	-1.23722e-10	-1.17701
45509201	chr19:45509201:G:T	3.49488e-07	-1.58427	-6.7639e-10	1.22087e-06	-1.56947	-6.7639e-10
45509649	chr19:45509649:C:T	3.75037e-07	-1.23722e-10	-1.51371	1.32889e-06	-1.23722e-10	-1.4847
45509757	chr19:45509757:A:G	1.00163e-07	-1.44814	-1.3858	3.32585e-07	-1.4882	-1.3817
45509768	chr19:45509768:C:T	3.28892e-07	-1.23722e-10	-1.64501	1.15431e-06	-1.23722e-10	-1.62554
45510248	chr19:45510248:G:A	7.0141e-08	-1.52756	-1.66267	2.85078e-07	-1.35849	-1.66554
45510425	chr19:45510425:C:T	7.77444e-06	1.51786	-6.7639e-10	9.6894e-06	0.501995	-6.7639e-10
45510531	chr19:45510531:T:A	7.22158e-07	-1.23722e-10	-0.858495	2.3727e-06	-1.23722e-10	-0.905009
45510551	chr19:45510551:C:T	3.78109e-07	-1.23722e-10	-1.50556	1.30246e-06	-1.23722e-10	-1.50478
45511430	chr19:45511430:CTG:C	1.45562e-07	-1.54732	-0.912815	6.21827e-07	-1.41289	-0.831242
45511647	chr19:45511647:C:T	5.37463e-07	0.300094	-1.45397	1.70547e-06	0.157602	-1.3928
45512288	chr19:45512288:CCTCA:C	7.21567e-07	-1.55702	0.697711	3.2382e-06	-1.43882	0.844801
45512395	chr19:45512395:TCTC:T	3.2213e-07	-1.23722e-10	-1.66578	1.11938e-06	-1.23722e-10	-1.65626
45512580	chr19:45512580:G:A	7.64345e-08	-1.48851	-1.61579	3.21721e-07	-1.30723	-1.59588
45512856	chr19:45512856:C:A	8.12901e-07	-0.740129	-6.7639e-10	2.60373e-06	-0.812091	-6.7639e-10
45513023	chr19:45513023:C:T	3.22554e-07	-1.23722e-10	-1.66447	1.1097e-06	-1.23722e-10	-1.66495
45513222	chr19:45513222:A:T	1.32229e-07	-1.61586	-0.940346	5.29484e-07	-1.56908	-0.835808
45513313	chr19:45513313:A:T	2.72208e-07	-1.44274	-0.391428	1.03458e-06	-1.46147	-0.273572
45514196	chr19:45514196:G:A	6.9735e-07	-0.893452	-6.7639e-10	1.77645e-06	-1.19442	-6.7639e-10
45514473	chr19:45514473:G:A	1.12879e-07	-1.60789	-1.10653	4.5566e-07	-1.54169	-1.01336
45514537	chr19:45514537:C:G	8.62073e-08	-1.32952	-1.65447	3.92637e-07	-1.04255	-1.66136
45515288	chr19:45515288:G:T	3.22532e-07	-1.23722e-10	-1.66454	1.10963e-06	-1.23722e-10	-1.66501
45515566	chr19:45515566:T:G	3.27186e-07	-1.23722e-10	-1.65021	1.12351e-06	-1.23722e-10	-1.65258
45515882	chr19:45515882:C:T	1.17673e-07	-1.6079	-1.06493	4.77806e-07	-1.54144	-0.96615
45516116	chr19:45516116:G:A	3.37251e-07	-1.23722e-10	-1.61991	1.1855e-06	-1.23722e-10	-1.59887
45516117	chr19:45516117:T:C	1.1073e-07	-1.47617	-1.25747	3.41639e-07	-1.58689	-1.25615
45516158	chr19:45516158:A:T	4.55369e-07	-1.48157	0.161935	1.88467e-06	-1.49715	0.361868
45516222	chr19:45516222:G:A	8.11019e-08	-1.44225	-1.60279	3.40246e-07	-1.23555	-1.61157
45516454	chr19:45516454:C:T	1.15954e-07	-1.18961	-1.49793	3.6048e-07	-1.22643	-1.56292
45516527	chr19:45516527:C:G	3.83793e-07	-1.23722e-10	-1.49064	1.30011e-06	-1.23722e-10	-1.50659
45517632	chr19:45517632:C:T	3.47212e-07	-1.5908	-6.7639e-10	1.16569e-06	-1.61573	-6.7639e-10
45518061	chr19:45518061:G:A	3.52922e-07	-1.23722e-10	-1.57449	1.22269e-06	-1.23722e-10	-1.56799
45518256	chr19:45518256:C:T	1.22219e-06	1.18452	-1.51686	1.29706e-05	2.25587	-1.46222
45518423	chr19:45518423:G:A	4.56661e-07	-1.23722e-10	-1.3168	1.57822e-06	-1.23722e-10	-1.31274
45518648	chr19:45518648:C:T	7.70826e-07	-0.793276	-6.7639e-10	3.18274e-06	-0.611294	-6.7639e-10
45518720	chr19:45518720:A:C	1.21109e-07	-1.616	-1.02805	3.92357e-07	-1.60017	-1.10445
45519256	chr19:45519256:C:T	4.36762e-06	-1.23722e-10	0.941235	1.5296e-05	-1.23722e-10	0.958551
45519740	chr19:45519740:C:CGTGTGAG	3.51484e-07	-1.23722e-10	-1.57858	1.26693e-06	-1.23722e-10	-1.53244
45519908	chr19:45519908:T:C	3.53475e-07	-1.23722e-10	-1.57293	1.21036e-06	-1.23722e-10	-1.57812
45520122	chr19:45520122:G:A	6.92954e-07	-1.23722e-10	-0.899775	2.56905e-06	-1.23722e-10	-0.825501
45520192	chr19:45520192:C:T	4.62856e-07	-1.30332	-6.7639e-10	1.81577e-06	-1.17253	-6.7639e-10
45520293	chr19:45520293:A:G	4.3392e-07	-1.23722e-10	-1.36788	1.49813e-06	-1.23722e-10	-1.36482
45520494	chr19:45520494:A:G	3.7195e-06	-1.23722e-10	0.780606	1.27975e-05	-1.23722e-10	0.780209
45521476	chr19:45521476:C:G	3.52757e-07	-1.23722e-10	-1.57496	1.27119e-06	-1.23722e-10	-1.52908
45521655	chr19:45521655:G:A	4.85654e-06	1.04734	-6.7639e-10	1.60612e-05	1.00737	-6.7639e-10
45521816	chr19:45521816:G:C	3.24085e-07	-1.23722e-10	-1.65973	1.11686e-06	-1.23722e-10	-1.65852
45522000	chr19:45522000:T:C	5.61866e-07	-1.23722e-10	-1.10948	1.90943e-06	-1.23722e-10	-1.12223
45522130	chr19:45522130:G:A	1.2605e-06	1.20685	-1.50833	1.39787e-05	2.32207	-1.45358
45523426	chr19:45523426:C:T	1.06955e-07	-1.33145	-1.43687	4.9505e-07	-1.04184	-1.4303
45523712	chr19:45523712:T:A	3.27537e-07	-0.671663	-0.977474	1.44876e-06	-0.397645	-1.00068
45524394	chr19:45524394:T:A	6.48613e-07	-1.23722e-10	-0.965903	2.38748e-06	-1.23722e-10	-0.898798
45525291	chr19:45525291:C:T	1.66497e-06	-1.23722e-10	-0.0231788	5.27507e-06	-1.23722e-10	-0.106047
45525330	chr19:45525330:G:A	6.49332e-07	-1.23722e-10	-0.964794	2.38939e-06	-1.23722e-10	-0.897999
45525595	chr19:45525595:G:A	6.6616e-07	-0.814771	-0.124438	3.34314e-06	-0.355598	-0.20653
45525676	chr19:45525676:T:C	2.33736e-06	1.45077	-1.13474	2.67181e-05	2.58108	-1.06478
45525929	chr19:45525929:T:C	7.99614e-08	-1.4972	-1.56199	2.57091e-07	-1.51847	-1.60889
45526552	chr19:45526552:AG:A	3.21808e-07	-1.23722e-10	-1.66678	1.10772e-06	-1.23722e-10	-1.66674
45526723	chr19:45526723:T:C	2.85486e-06	0.776553	-0.260513	3.09533e-05	1.98043	-0.316988
45526896	chr19:45526896:G:A	3.20753e-06	0.795563	-0.163045	3.49941e-05	2.00583	-0.219686
45527153	chr19:45527153:A:G	1.26688e-07	-0.953354	-1.64566	5.45002e-07	-0.729804	-1.6462
45527434	chr19:45527434:A:G	2.26072e-06	0.77461	-0.491908	2.48606e-05	1.9454	-0.501157
45528348	chr19:45528348:T:C	1.21212e-06	-0.340614	-6.7639e-10	4.19018e-06	-0.336295	-6.7639e-10
45528866	chr19:45528866:T:C	8.0218e-08	-1.46014	-1.59585	2.59626e-07	-1.48386	-1.63369
45529800	chr19:45529800:A:G	3.7312e-06	0.800557	-0.0168097	4.03502e-05	2.01591	-0.0873509
45529935	chr19:45529935:C:G	3.51325e-07	-1.23722e-10	-1.57903	1.19525e-06	-1.23722e-10	-1.59069
45530124	chr19:45530124:T:C	3.52081e-06	0.635186	0.0905234	3.72304e-05	1.80812	0.0399677
45530229	chr19:45530229:C:T	9.07817e-08	-1.3124	-1.61988	3.0825e-07	-1.31806	-1.62782
45530594	chr19:45530594:C:T	8.92734e-07	-1.23722e-10	-0.64645	2.68197e-06	-1.23722e-10	-0.782486
45530833	chr19:45530833:C:T	4.59035e-07	-1.23722e-10	-1.31161	1.45042e-06	-1.23722e-10	-1.39718
45531253	chr19:45531253:A:G	2.13803e-07	-0.83117	-1.24451	9.47575e-07	-0.593326	-1.22956
45531300	chr19:45531300:C:T	1.41013e-05	3.69817	-1.58488	0.000402562	5.83233	-1.60352
45532204	chr19:45532204:A:T	2.17105e-07	-0.79134	-1.26902	9.68305e-07	-0.548027	-1.25322
45532708	chr19:45532708:A:G	8.66944e-08	-1.37756	-1.60079	2.91749e-07	-1.39135	-1.60955
45533624	chr19:45533624:C:T	3.27918e-07	-1.23722e-10	-1.64797	1.13779e-06	-1.23722e-10	-1.63995
45533674	chr19:45533674:T:C	1.19016e-05	1.94369	-6.7639e-10	1.37964e-05	0.855367	-6.7639e-10
45533738	chr19:45533738:C:G	3.60563e-07	-1.55307	-6.7639e-10	1.30396e-06	-1.50364	-6.7639e-10
45533937	chr19:45533937:T:A	1.97284e-06	0.410191	-0.263699	1.90833e-05	1.49837	-0.318593
45534451	chr19:45534451:C:T	2.02988e-06	-1.23722e-10	0.174994	6.63027e-06	-1.23722e-10	0.122608
45534780	chr19:45534780:G:A	3.37988e-07	-1.61773	-6.7639e-10	1.16359e-06	-1.61753	-6.7639e-10
45534781	chr19:45534781:C:T	8.04862e-08	-1.39271	-1.65994	2.67981e-07	-1.42452	-1.66135
45535295	chr19:45535295:G:T	5.07571e-07	-0.872992	-0.33811	2.72701e-06	-0.425403	-0.34043
45536002	chr19:45536002:G:A	8.32888e-08	-1.36843	-1.65	3.8084e-07	-1.09441	-1.64
45536068	chr19:45536068:A:G	1.19606e-07	-1.09963	-1.55691	5.44388e-07	-0.810717	-1.56641
45536139	chr19:45536139:G:T	3.51958e-07	-1.23722e-10	-1.57723	1.18201e-06	-1.23722e-10	-1.60182
45536261	chr19:45536261:G:T	4.918e-06	-1.23722e-10	1.05992	1.72434e-05	-1.23722e-10	1.07839
45536271	chr19:45536271:C:T	3.3845e-07	-1.61636	-6.7639e-10	1.25431e-06	-1.54245	-6.7639e-10
45536318	chr19:45536318:C:T	3.5318e-07	-1.23722e-10	-1.57376	1.20377e-06	-1.23722e-10	-1.58358
45536451	chr19:45536451:G:A	3.22263e-07	-1.23722e-10	-1.66537	1.10799e-06	-1.23722e-10	-1.66649
45536528	chr19:45536528:A:G	9.52653e-08	-1.23659	-1.64748	3.2578e-07	-1.24559	-1.64499
45537005	chr19:45537005:G:A	2.09213e-06	-1.23722e-10	0.205199	6.94849e-06	-1.23722e-10	0.169487
45537087	chr19:45537087:G:A	4.46643e-07	-1.23722e-10	-1.33898	1.41983e-06	-1.23722e-10	-1.4185
45537527	chr19:45537527:C:T	5.551e-07	-1.23722e-10	-1.12159	1.94934e-06	-1.23722e-10	-1.10155
45538752	chr19:45538752:A:T	1.04065e-06	-1.23722e-10	-0.493133	3.53431e-06	-1.23722e-10	-0.506519
45538902	chr19:45538902:G:C	5.71789e-07	-1.09197	-6.7639e-10	1.76333e-06	-1.20183	-6.7639e-10
45538987	chr19:45538987:G:A	7.37704e-08	-1.56494	-1.57484	2.54616e-07	-1.55998	-1.57706
45539250	chr19:45539250:G:A	3.48159e-06	0.714505	-6.7639e-10	2.22704e-05	1.33422	-6.7639e-10
45539338	chr19:45539338:C:T	1.42945e-07	-0.913317	-1.56496	4.90396e-07	-0.901258	-1.58032
45539407	chr19:45539407:C:T	5.54279e-07	-1.12307	-6.7639e-10	2.08856e-06	-1.03256	-6.7639e-10
45539422	chr19:45539422:T:C	1.42913e-07	-0.812586	-1.66592	4.96945e-07	-0.802109	-1.66621
45539640	chr19:45539640:G:A	2.33154e-06	0.313548	-6.7639e-10	8.07222e-06	0.319391	-6.7639e-10
45539722	chr19:45539722:C:G	3.28146e-07	-1.23722e-10	-1.64728	1.14245e-06	-1.23722e-10	-1.63587
45540068	chr19:45540068:C:T	8.92354e-07	0.968123	-1.615	1.45954e-05	2.532	-1.62033
45540905	chr19:45540905:C:G	9.09867e-08	-1.33488	-1.59514	3.06313e-07	-1.3467	-1.60548
45540935	chr19:45540935:C:T	6.2564e-07	-1.00196	-6.7639e-10	2.45094e-06	-0.872568	-6.7639e-10
45541298	chr19:45541298:C:T	1.28199e-06	-1.23722e-10	-0.284569	4.20081e-06	-1.23722e-10	-0.33376
45541436	chr19:45541436:C:T	4.17614e-07	-1.23722e-10	-1.40618	1.32522e-06	-1.23722e-10	-1.48746
45541494	chr19:45541494:C:T	3.64659e-06	-1.23722e-10	0.76081	1.20997e-05	-1.23722e-10	0.724145
45541666	chr19:45541666:G:A	1.54616e-07	-1.54843	-0.851365	5.64461e-07	-1.55471	-0.786212
45541915	chr19:45541915:A:G	1.83737e-06	1.29656	-1.2212	2.40277e-05	2.54261	-1.13244
45542092	chr19:45542092:T:TGA	3.43386e-07	-1.23722e-10	-1.60188	1.18237e-06	-1.23722e-10	-1.60151
45542370	chr19:45542370:T:C	9.54533e-07	0.904629	-1.48415	9.19986e-06	1.91948	-1.46933
45542547	chr19:45542547:A:G	3.41189e-07	-1.23722e-10	-1.6083	1.15907e-06	-1.23722e-10	-1.62142
45542574	chr19:45542574:C:T	8.33112e-08	-1.45652	-1.56164	3.37934e-07	-1.28179	-1.57215
45542590	chr19:45542590:T:C	4.64128e-07	0.0584547	-1.35903	4.56224e-06	1.03551	-1.28674
45542658	chr19:45542658:T:C	1.86917e-06	-0.317355	0.409867	1.70862e-05	0.547687	0.521546
45542820	chr19:45542820:C:T	2.46524e-06	-1.23722e-10	0.369305	8.29781e-06	-1.23722e-10	0.346953
45542963	chr19:45542963:G:A	3.34014e-07	-1.23722e-10	-1.62956	1.23071e-06	-1.23722e-10	-1.56145
45542970	chr19:45542970:G:A	8.01979e-08	-1.47436	-1.58188	3.28181e-07	-1.31221	-1.57101
45543413	chr19:45543413:T:C	9.75954e-07	-0.557323	-6.7639e-10	3.01775e-06	-0.664525	-6.7639e-10
45543797	chr19:45543797:T:G	2.7331e-07	-0.199668	-1.63046	2.61722e-06	0.845367	-1.65229
45544054	chr19:45544054:A:C	1.27939e-06	-1.23722e-10	-0.286601	4.37066e-06	-1.23722e-10	-0.294124
45544390	chr19:45544390:T:C	3.70819e-07	-1.23722e-10	-1.52502	1.3235e-06	-1.23722e-10	-1.48876
45544478	chr19:45544478:G:A	3.22134e-07	-1.23722e-10	-1.66577	1.10767e-06	-1.23722e-10	-1.66678
45544698	chr19:45544698:G:A	8.35541e-08	-1.44096	-1.57428	3.41726e-07	-1.25964	-1.58314
45545076	chr19:45545076:A:C	3.2439e-07	-1.23722e-10	-1.65879	1.12418e-06	-1.23722e-10	-1.65198
45545194	chr19:45545194:T:A	1.69813e-06	-0.359573	0.356115	1.61031e-05	0.478707	0.531268
45545494	chr19:45545494:G:A	7.19038e-07	0.759678	-1.6225	2.12231e-06	0.610243	-1.62678
45546154	chr19:45546154:G:T	1.77271e-06	1.32178	-1.28226	2.79654e-05	2.84828	-1.28634
45546213	chr19:45546213:A:G	5.81923e-06	-1.23722e-10	1.22818	2.0933e-05	-1.23722e-10	1.27229
45546429	chr19:45546429:T:C	3.38888e-07	-1.61507	-6.7639e-10	1.16909e-06	-1.61281	-6.7639e-10
45546724	chr19:45546724:A:G	5.90499e-07	-0.709441	-0.35033	4.78713e-06	-0.0181198	-0.184988
45546747	chr19:45546747:C:T	3.87542e-07	-1.23722e-10	-1.48091	1.32905e-06	-1.23722e-10	-1.48457
45547120	chr19:45547120:C:T	7.68623e-07	-0.796138	-6.7639e-10	3.0007e-06	-0.670192	-6.7639e-10
45547220	chr19:45547220:T:G	2.88745e-06	-1.23722e-10	0.52739	9.09639e-06	-1.23722e-10	0.438839
45547239	chr19:45547239:A:G	3.22934e-07	-1.23722e-10	-1.66329	1.1095e-06	-1.23722e-10	-1.66513
45547408	chr19:45547408:CTT:C	3.38227e-07	-1.61702	-6.7639e-10	1.16349e-06	-1.61762	-6.7639e-10
45547413	chr19:45547413:T:C	4.43824e-07	-1.23722e-10	-1.34531	1.51343e-06	-1.23722e-10	-1.35466
45547502	chr19:45547502:T:C	6.16991e-07	0.569158	-1.58504	2.904e-06	0.86951	-1.57246
45547609	chr19:45547609:C:T	8.71779e-07	-1.23722e-10	-0.670202	3.0708e-06	-1.23722e-10	-0.647101
45548560	chr19:45548560:G:A	3.24234e-07	-1.23722e-10	-1.65927	1.11619e-06	-1.23722e-10	-1.65912
45548720	chr19:45548720:G:A	4.1084e-07	-1.23722e-10	-1.42254	1.44337e-06	-1.23722e-10	-1.40206
45548842	chr19:45548842:C:T	6.54881e-07	0.683381	-1.63967	5.97494e-06	1.68417	-1.66563
45549196	chr19:45549196:A:G	9.43049e-08	-1.60541	-1.28879	3.33297e-07	-1.61705	-1.25071
45549542	chr19:45549542:G:A	3.40901e-07	-1.23722e-10	-1.60915	1.19596e-06	-1.23722e-10	-1.59009
45549636	chr19:45549636:T:C	1.42494e-07	-1.56602	-0.915425	4.94615e-07	-1.51992	-0.953095
45549792	chr19:45549792:C:T	1.35516e-07	-0.871103	-1.66054	4.52597e-07	-0.900453	-1.66134
45550127	chr19:45550127:C:T	1.00324e-07	-1.60082	-1.23151	3.5216e-07	-1.61771	-1.195
45550292	chr19:45550292:G:A	4.94419e-07	-1.23722e-10	-1.23735	1.59535e-06	-1.23722e-10	-1.30195
45550302	chr19:45550302:C:T	6.77636e-07	0.708838	-1.63097	6.20161e-06	1.71912	-1.66335
45550476	chr19:45550476:C:T	3.91082e-07	-1.23722e-10	-1.47182	1.37675e-06	-1.23722e-10	-1.44931
45551029	chr19:45551029:C:T	1.34248e-07	-0.88949	-1.65156	4.48438e-07	-0.918046	-1.65298
45551045	chr19:45551045:C:T	4.05607e-07	-1.23722e-10	-1.43535	1.42767e-06	-1.23722e-10	-1.413
45551564	chr19:45551564:C:T	9.61183e-08	-1.60635	-1.26881	3.37401e-07	-1.61685	-1.23867
45551659	chr19:45551659:A:G	3.29608e-07	-1.23722e-10	-1.64283	1.16238e-06	-1.23722e-10	-1.61857
45551678	chr19:45551678:G:A	3.75892e-07	-1.51144	-6.7639e-10	1.41002e-06	-1.42543	-6.7639e-10
45551872	chr19:45551872:T:C	3.28258e-07	-1.23722e-10	-1.64694	1.13478e-06	-1.23722e-10	-1.6426
45552127	chr19:45552127:G:A	3.98523e-07	-1.23722e-10	-1.45297	1.4204e-06	-1.23722e-10	-1.4181
45552174	chr19:45552174:G:A	4.44145e-07	-1.23722e-10	-1.34459	1.58865e-06	-1.23722e-10	-1.30615
45552876	chr19:45552876:A:T	1.17382e-07	-1.22924	-1.44607	3.86807e-07	-1.19053	-1.52834
45552937	chr19:45552937:A:G	1.25239e-07	-1.5801	-1.03042	4.38654e-07	-1.53912	-1.05396
45553152	chr19:45553152:A:G	3.39194e-07	-1.23722e-10	-1.61417	1.1386e-06	-1.23722e-10	-1.63924
45553242	chr19:45553242:C:T	3.21906e-07	-1.23722e-10	-1.66648	1.10784e-06	-1.23722e-10	-1.66663
45553362	chr19:45553362:C:T	1.30769e-07	-1.55077	-1.01654	5.17382e-07	-1.46402	-0.963993
45553642	chr19:45553642:C:T	3.3211e-07	-1.23722e-10	-1.63527	1.14701e-06	-1.23722e-10	-1.63188
45553823	chr19:45553823:A:G	8.24825e-08	-1.58688	-1.44128	2.81966e-07	-1.61626	-1.41875
45554085	chr19:45554085:G:A	4.00812e-07	-1.44725	-6.7639e-10	1.36144e-06	-1.46049	-6.7639e-10
45554274	chr19:45554274:C:G	4.03014e-07	-1.23722e-10	-1.44177	1.39918e-06	-1.23722e-10	-1.43315
45555025	chr19:45555025:C:T	4.20947e-07	-1.23722e-10	-1.39823	1.51509e-06	-1.23722e-10	-1.35357
45555096	chr19:45555096:T:C	3.24802e-07	-1.23722e-10	-1.65752	1.11356e-06	-1.23722e-10	-1.66148
45555173	chr19:45555173:C:T	3.22792e-07	-1.23722e-10	-1.66373	1.10884e-06	-1.23722e-10	-1.66572
45555264	chr19:45555264:G:A	8.19255e-07	0.712742	-1.44508	2.77877e-06	0.682925	-1.42995
45555530	chr19:45555530:G:A	4.4666e-07	-1.23722e-10	-1.33894	1.63816e-06	-1.23722e-10	-1.27547
45556106	chr19:45556106:T:G	6.8087e-08	-1.60909	-1.61086	2.40489e-07	-1.60541	-1.5887
45556294	chr19:45556294:C:A	3.3828e-07	-1.61686	-6.7639e-10	1.16439e-06	-1.61684	-6.7639e-10
45556402	chr19:45556402:G:A	3.21939e-07	-1.23722e-10	-1.66638	1.10767e-06	-1.23722e-10	-1.66678
45556997	chr19:45556997:G:A	3.45066e-07	-1.23722e-10	-1.597	1.21408e-06	-1.23722e-10	-1.57505
45557101	chr19:45557101:C:G	3.23727e-07	-1.23722e-10	-1.66084	1.11113e-06	-1.23722e-10	-1.66366
45557192	chr19:45557192:G:C	3.48723e-07	-1.58646	-6.7639e-10	1.29425e-06	-1.51111	-6.7639e-10
45557212	chr19:45557212:G:T	4.49753e-07	-1.23722e-10	-1.33204	1.56326e-06	-1.23722e-10	-1.32227
45557272	chr19:45557272:G:A	3.47676e-07	-1.23722e-10	-1.58947	1.22501e-06	-1.23722e-10	-1.56609
45557427	chr19:45557427:G:A	4.97646e-07	0.0935807	-1.32443	1.69672e-06	0.0671706	-1.30751
45557496	chr19:45557496:C:T	4.74105e-07	-1.23722e-10	-1.27931	1.69575e-06	-1.23722e-10	-1.24091
45557842	chr19:45557842:G:A	3.63007e-07	-1.23722e-10	-1.54632	1.28167e-06	-1.23722e-10	-1.52087
45558793	chr19:45558793:C:T	3.60651e-07	-1.23722e-10	-1.55283	1.27444e-06	-1.23722e-10	-1.52653
45559710	chr19:45559710:T:C	7.41885e-07	-1.23722e-10	-0.831544	2.7532e-06	-1.23722e-10	-0.756273
45559909	chr19:45559909:G:A	7.30589e-08	-1.60911	-1.54036	2.65177e-07	-1.58444	-1.51196
45560604	chr19:45560604:C:A	2.14298e-07	-0.584061	-1.48931	4.82755e-07	-0.983338	-1.51395
45560818	chr19:45560818:C:A	5.05589e-07	-1.21501	-6.7639e-10	1.98748e-06	-1.08217	-6.7639e-10
45561769	chr19:45561769:C:T	1.20577e-07	-1.58402	-1.06443	4.22215e-07	-1.54531	-1.08597
45561932	chr19:45561932:G:A	2.72504e-07	-0.514162	-1.31893	5.9426e-07	-0.930551	-1.35892
45562537	chr19:45562537:AG:A	9.1376e-08	-1.58368	-1.34207	3.14494e-07	-1.61576	-1.31007
45563060	chr19:45563060:G:A	1.438e-07	-1.12635	-1.34597	4.68398e-07	-1.08024	-1.44724
45563263	chr19:45563263:C:T	3.7563e-07	-1.23722e-10	-1.51213	1.30774e-06	-1.23722e-10	-1.50074
45563349	chr19:45563349:G:A	6.51133e-08	-1.61768	-1.64693	2.24749e-07	-1.61215	-1.64966
45563466	chr19:45563466:CAATTA:C	4.21402e-07	-1.23722e-10	-1.39715	1.50538e-06	-1.23722e-10	-1.35999
45563701	chr19:45563701:G:A	4.16454e-07	-1.23722e-10	-1.40896	1.46037e-06	-1.23722e-10	-1.39035
45564242	chr19:45564242:T:A	3.26183e-07	-1.23722e-10	-1.65328	1.12152e-06	-1.23722e-10	-1.65435
45564325	chr19:45564325:GA:G	8.0172e-08	-1.55833	-1.49823	2.70473e-07	-1.60837	-1.46825
45564482	chr19:45564482:A:G	3.39468e-07	-1.23722e-10	-1.61336	1.14461e-06	-1.23722e-10	-1.63397
45564751	chr19:45564751:T:G	8.01742e-08	-1.56605	-1.49049	2.69987e-07	-1.61014	-1.46828
45564796	chr19:45564796:C:A	3.30755e-07	-1.23722e-10	-1.63936	1.15336e-06	-1.23722e-10	-1.62635
45564960	chr19:45564960:C:T	3.40714e-07	-1.34685	-0.262843	9.26633e-07	-1.51515	-0.330087
45565103	chr19:45565103:A:G	8.01876e-08	-1.59081	-1.46556	2.89024e-07	-1.5324	-1.47789
45565283	chr19:45565283:T:G	8.94619e-07	-1.23722e-10	-0.64434	3.18431e-06	-1.23722e-10	-0.610801
45565472	chr19:45565472:A:G	3.4529e-07	-1.23722e-10	-1.59635	1.21026e-06	-1.23722e-10	-1.57821
45565647	chr19:45565647:G:A	3.23665e-07	-1.23722e-10	-1.66103	1.11456e-06	-1.23722e-10	-1.66057
45565776	chr19:45565776:C:T	9.2676e-08	-1.54304	-1.36859	3.09734e-07	-1.59987	-1.34121
45566294	chr19:45566294:C:T	3.84698e-07	-1.48828	-6.7639e-10	1.37808e-06	-1.44834	-6.7639e-10
45566464	chr19:45566464:C:T	1.08364e-06	0.991332	-1.44399	3.69569e-06	0.975861	-1.43773
45566665	chr19:45566665:A:G	4.65268e-07	-1.29812	-6.7639e-10	1.67234e-06	-1.25482	-6.7639e-10
45566690	chr19:45566690:G:A	3.25875e-07	-1.23722e-10	-1.65422	1.1153e-06	-1.23722e-10	-1.65991
45567073	chr19:45567073:G:A	1.10786e-07	-1.57274	-1.16041	3.89711e-07	-1.6127	-1.09869
45567105	chr19:45567105:C:A	6.44971e-07	-1.23722e-10	-0.971532	2.41836e-06	-1.23722e-10	-0.885947
45567406	chr19:45567406:G:A	1.12581e-07	-1.55781	-1.15926	3.92688e-07	-1.60673	-1.09704
45567596	chr19:45567596:A:G	3.98791e-07	-1.23722e-10	-1.4523	1.41759e-06	-1.23722e-10	-1.42008
45567923	chr19:45567923:G:A	7.53645e-07	-1.23722e-10	-0.815816	2.81713e-06	-1.23722e-10	-0.73332
45567954	chr19:45567954:A:C	1.01134e-07	-1.53489	-1.2894	3.45991e-07	-1.59596	-1.23442
45568554	chr19:45568554:G:A	3.26973e-07	-1.23722e-10	-1.65086	1.12584e-06	-1.23722e-10	-1.65051
45568807	chr19:45568807:G:A	3.27184e-07	-1.23722e-10	-1.65022	1.11637e-06	-1.23722e-10	-1.65895
45569776	chr19:45569776:A:G	1.77434e-07	-1.54518	-0.716954	5.37174e-07	-1.61709	-0.773378
45570063	chr19:45570063:C:T	8.06862e-07	-1.23722e-10	-0.747586	2.69051e-06	-1.23722e-10	-0.779309
45570214	chr19:45570214:G:A	2.63364e-07	-1.23141	-0.635794	6.77613e-07	-1.37079	-0.787429
45570298	chr19:45570298:C:T	6.03583e-07	-0.752899	-0.284956	1.31622e-06	-1.11746	-0.376817
45570316	chr19:45570316:A:G	6.80365e-08	-1.61773	-1.60296	2.4518e-07	-1.61427	-1.56053
45570411	chr19:45570411:G:A	2.61765e-07	-1.23991	-0.633381	6.7502e-07	-1.37762	-0.784431
45570478	chr19:45570478:T:C	3.21894e-07	-1.23722e-10	-1.66652	1.10794e-06	-1.23722e-10	-1.66653
45570588	chr19:45570588:G:A	4.80315e-07	-1.2663	-6.7639e-10	1.87228e-06	-1.14188	-6.7639e-10
45571268	chr19:45571268:C:T	2.50018e-07	-1.39308	-0.52613	6.66151e-07	-1.50107	-0.674203
45571277	chr19:45571277:G:C	2.03833e-07	-0.873441	-1.24999	7.23245e-07	-0.688447	-1.4046
45571319	chr19:45571319:ATT:A	8.78192e-08	-1.31266	-1.65279	3.30822e-07	-1.2158	-1.65941
45571376	chr19:45571376:G:A	1.00018e-07	-1.17137	-1.66402	3.9219e-07	-1.05472	-1.65032
45572656	chr19:45572656:T:C	2.20034e-07	-1.38911	-0.657846	5.94038e-07	-1.49724	-0.792613
45572851	chr19:45572851:T:A	2.27564e-07	-0.792379	-1.22093	5.1937e-07	-1.21604	-1.20813
45572968	chr19:45572968:T:C	9.54598e-08	-1.26525	-1.61678	3.81392e-07	-1.16012	-1.57284
45573006	chr19:45573006:A:T	3.76304e-07	0.110442	-1.62078	1.29724e-06	0.0970744	-1.60587
45573392	chr19:45573392:G:A	3.68118e-07	-1.23722e-10	-1.53233	1.32687e-06	-1.23722e-10	-1.48622
45573654	chr19:45573654:C:G	6.50604e-07	-1.23722e-10	-0.962837	2.41935e-06	-1.23722e-10	-0.885537
45574609	chr19:45574609:T:C	2.99502e-07	-1.12118	-0.617434	7.85815e-07	-1.23431	-0.77576
45575229	chr19:45575229:A:T	3.31238e-07	-1.38251	-0.255393	8.57372e-07	-1.49343	-0.429489
45575774	chr19:45575774:T:C	3.28309e-07	-1.23722e-10	-1.64678	1.13219e-06	-1.23722e-10	-1.64489
45576256	chr19:45576256:C:T	5.20079e-07	-1.23722e-10	-1.18676	1.66261e-06	-1.23722e-10	-1.26065
45576396	chr19:45576396:G:A	2.23564e-07	-0.77057	-1.26047	8.07088e-07	-0.569898	-1.41346
45576437	chr19:45576437:C:A	3.32366e-07	-1.23722e-10	-1.6345	1.14188e-06	-1.23722e-10	-1.63636
45576453	chr19:45576453:G:A	4.63058e-07	-1.23722e-10	-1.30289	1.67647e-06	-1.23722e-10	-1.25235
45576774	chr19:45576774:C:G	5.89304e-07	-1.23722e-10	-1.0618	2.01606e-06	-1.23722e-10	-1.06789
45576979	chr19:45576979:G:A	1.57996e-07	-1.56775	-0.810418	6.41265e-07	-1.42545	-0.787902
45577017	chr19:45577017:T:C	1.62024e-07	-1.55394	-0.799051	6.67788e-07	-1.39886	-0.773964
45577118	chr19:45577118:G:A	1.61145e-07	-1.56612	-0.792313	6.5912e-07	-1.42211	-0.763783
45577314	chr19:45577314:T:C	4.11136e-07	-1.42182	-6.7639e-10	1.44403e-06	-1.4016	-6.7639e-10
45577422	chr19:45577422:A:G	4.71416e-07	0.333447	-1.61844	1.64099e-06	0.329284	-1.60303
45577424	chr19:45577424:C:T	3.38742e-07	-0.500936	-1.11456	1.48545e-06	-0.101559	-1.27176
45579878	chr19:45579878:T:C	7.37885e-08	-1.5859	-1.55364	2.74626e-07	-1.5627	-1.49869
45579962	chr19:45579962:A:C	9.53698e-07	-1.23722e-10	-0.580392	4.18806e-06	-1.23722e-10	-0.336801
45579990	chr19:45579990:TTTTTTTTTTTC:T	4.29699e-07	-1.37765	-6.7639e-10	1.59298e-06	-1.30343	-6.7639e-10
45580082	chr19:45580082:C:T	3.22124e-07	-1.23722e-10	-1.6658	1.12071e-06	-1.23722e-10	-1.65507
45580174	chr19:45580174:T:G	1.4567e-07	-1.11738	-1.34201	4.67902e-07	-1.08598	-1.44256
45580443	chr19:45580443:G:A	3.53857e-07	-1.23722e-10	-1.57184	1.19236e-06	-1.23722e-10	-1.5931
45580670	chr19:45580670:G:T	3.46349e-07	-1.23722e-10	-1.59329	1.21652e-06	-1.23722e-10	-1.57304
45581229	chr19:45581229:A:G	3.26575e-07	-1.23722e-10	-1.65208	1.12508e-06	-1.23722e-10	-1.65119
45581419	chr19:45581419:A:T	3.5411e-07	-1.23722e-10	-1.57113	1.25421e-06	-1.23722e-10	-1.54253
45581591	chr19:45581591:G:A	6.30406e-07	-1.23722e-10	-0.994374	2.09121e-06	-1.23722e-10	-1.03129
45581711	chr19:45581711:C:T	5.13555e-07	-1.23722e-10	-1.19938	1.63706e-06	-1.23722e-10	-1.27614
45582084	chr19:45582084:A:G	5.0006e-07	-1.23722e-10	-1.22601	1.78661e-06	-1.23722e-10	-1.18872
45582249	chr19:45582249:C:T	3.93937e-07	-1.23722e-10	-1.46455	1.31816e-06	-1.23722e-10	-1.4928
45582544	chr19:45582544:C:T	2.0154e-05	-1.23722e-10	2.47042	7.04828e-05	-1.23722e-10	2.48633
45582691	chr19:45582691:G:C	4.93792e-07	-1.23722e-10	-1.23862	1.76369e-06	-1.23722e-10	-1.20163
45583174	chr19:45583174:G:A	3.41832e-07	-1.23722e-10	-1.60642	1.18309e-06	-1.23722e-10	-1.6009
45583224	chr19:45583224:C:T	8.10738e-07	-1.23722e-10	-0.742793	2.6945e-06	-1.23722e-10	-0.777823
45583296	chr19:45583296:G:T	3.55717e-07	-1.5666	-6.7639e-10	1.17827e-06	-1.60499	-6.7639e-10
45583641	chr19:45583641:A:G	1.33906e-06	-1.23722e-10	-0.241018	4.4157e-06	-1.23722e-10	-0.283872
45583868	chr19:45583868:T:C	8.25724e-07	-1.23722e-10	-0.724477	2.67731e-06	-1.23722e-10	-0.784226
45584542	chr19:45584542:A:G	3.26855e-07	-1.23722e-10	-1.65122	1.12605e-06	-1.23722e-10	-1.65033
45584554	chr19:45584554:C:G	3.46069e-07	-1.5941	-6.7639e-10	1.23786e-06	-1.55565	-6.7639e-10
45584802	chr19:45584802:T:C	3.39874e-07	-1.61216	-6.7639e-10	1.16362e-06	-1.6175	-6.7639e-10
45584839	chr19:45584839:C:T	6.74124e-08	-1.60612	-1.62378	2.39588e-07	-1.61571	-1.58216
45584850	chr19:45584850:C:T	4.45225e-07	-1.23722e-10	-1.34216	1.54935e-06	-1.23722e-10	-1.33121
45584961	chr19:45584961:T:C	8.4849e-07	-1.23722e-10	-0.69728	2.8112e-06	-1.23722e-10	-0.735428
45585093	chr19:45585093:A:T	5.65374e-07	-1.23722e-10	-1.10325	2.02435e-06	-1.23722e-10	-1.06379
45585268	chr19:45585268:C:T	8.46354e-07	-1.23722e-10	-0.699801	3.69108e-06	-1.23722e-10	-0.463119
45585666	chr19:45585666:T:G	8.26978e-07	-1.29596	0.572995	5.86027e-06	-0.703736	0.702894
45585722	chr19:45585722:C:T	5.22297e-07	-1.23722e-10	-1.1825	1.87481e-06	-1.23722e-10	-1.14053
45585797	chr19:45585797:T:C	4.40157e-07	-1.35361	-6.7639e-10	1.43793e-06	-1.40583	-6.7639e-10
45585954	chr19:45585954:C:G	2.95756e-07	-0.736998	-1.01421	1.97393e-06	-0.224155	-0.864855
45586497	chr19:45586497:G:A	3.31054e-07	-1.23722e-10	-1.63846	1.14375e-06	-1.23722e-10	-1.63472
45586626	chr19:45586626:C:T	3.48604e-07	-1.5868	-6.7639e-10	1.17946e-06	-1.60398	-6.7639e-10
45587025	chr19:45587025:T:C	2.10051e-07	-0.621007	-1.47238	6.87034e-07	-0.626142	-1.51827
45587151	chr19:45587151:C:T	6.72825e-07	-0.929254	-6.7639e-10	2.64468e-06	-0.796488	-6.7639e-10
45587152	chr19:45587152:A:G	7.1768e-07	-0.864715	-6.7639e-10	2.84294e-06	-0.724199	-6.7639e-10
45587459	chr19:45587459:G:A	3.06495e-07	-1.10367	-0.611871	2.21076e-06	-0.394929	-0.58077
45587686	chr19:45587686:C:T	6.35329e-07	-0.986596	-6.7639e-10	2.48431e-06	-0.859043	-6.7639e-10
45588082	chr19:45588082:T:C	2.00535e-07	-1.11431	-1.02544	1.46202e-06	-0.412172	-0.977046
45588338	chr19:45588338:A:G	8.58239e-07	-1.23722e-10	-0.685855	2.85115e-06	-1.23722e-10	-0.721317
45588389	chr19:45588389:G:A	4.84736e-07	0.220567	-1.4777	3.01784e-06	0.934419	-1.59892
45588621	chr19:45588621:C:T	9.31483e-07	-1.23722e-10	-0.60396	3.09504e-06	-1.23722e-10	-0.639236
45588633	chr19:45588633:G:A	1.0185e-06	-1.23722e-10	-0.514652	3.1984e-06	-1.23722e-10	-0.606389
45588713	chr19:45588713:T:C	5.04376e-07	0.263091	-1.48051	3.16716e-06	0.984385	-1.60059
45589785	chr19:45589785:A:G	3.42539e-07	-1.23722e-10	-1.60435	1.17955e-06	-1.23722e-10	-1.60391
45589897	chr19:45589897:T:C	3.70778e-07	-0.246644	-1.27849	1.20866e-06	-0.249187	-1.33034
45589953	chr19:45589953:T:C	1.89204e-07	-1.17226	-1.02565	1.33959e-06	-0.502572	-0.974103
45590910	chr19:45590910:G:A	3.21811e-07	-1.23722e-10	-1.66677	1.10781e-06	-1.23722e-10	-1.66666
45591339	chr19:45591339:G:A	5.58308e-07	0.330631	-1.44646	3.50713e-06	1.06679	-1.58103
45592393	chr19:45592393:A:G	1.71262e-07	-0.705929	-1.59161	1.47182e-06	0.194449	-1.57699
45592914	chr19:45592914:G:A	3.77118e-07	-1.50818	-6.7639e-10	1.32483e-06	-1.48775	-6.7639e-10
45593081	chr19:45593081:A:C	1.82846e-07	-0.694872	-1.53722	1.57853e-06	0.207759	-1.52031
45593265	chr19:45593265:C:G	3.29928e-07	-1.23722e-10	-1.64186	1.13905e-06	-1.23722e-10	-1.63884
45593282	chr19:45593282:C:T	3.35236e-07	-1.23722e-10	-1.6259	1.13662e-06	-1.23722e-10	-1.64098
45593306	chr19:45593306:C:T	7.3473e-07	-0.841235	-6.7639e-10	1.62713e-06	-1.28222	-6.7639e-10
45593868	chr19:45593868:A:G	7.87508e-07	-1.23722e-10	-0.771864	2.61867e-06	-1.23722e-10	-0.806371
45593953	chr19:45593953:C:T	6.02835e-07	0.463288	-1.50238	3.95852e-06	1.22174	-1.61491
45594451	chr19:45594451:C:T	3.37024e-07	-1.23722e-10	-1.62058	1.16458e-06	-1.23722e-10	-1.61668
45594645	chr19:45594645:C:T	3.82886e-07	-1.23722e-10	-1.493	1.27948e-06	-1.23722e-10	-1.52258
45594721	chr19:45594721:GCCTGTAATCCCAGCACTTTGGGAGGCCAAGGCGGGAGGATCGCCTGAGGTCAGGAGTTCAAGATCAGCCTGGCCAACATGGTGAAACCCTGTCTCTACTAAAAATACAAAAATTAGCTGGGCGTGGTGGCACATA:G	9.6014e-07	-1.23722e-10	-0.57366	3.39943e-06	-1.23722e-10	-0.545431
45594875	chr19:45594875:C:T	7.10297e-07	-1.23722e-10	-0.875056	2.61261e-06	-1.23722e-10	-0.808689
45595135	chr19:45595135:G:A	1.49674e-07	-0.863672	-1.5686	5.0275e-07	-0.873802	-1.5829
45595472	chr19:45595472:C:T	8.86333e-07	-1.23722e-10	-0.653646	2.94908e-06	-1.23722e-10	-0.687543
45595627	chr19:45595627:A:G	2.65595e-07	-0.511543	-1.34722	2.51136e-06	0.451581	-1.29979
45596262	chr19:45596262:A:G	3.35284e-07	-1.23722e-10	-1.62576	1.15436e-06	-1.23722e-10	-1.62549
45596266	chr19:45596266:C:T	2.43865e-07	-0.413136	-1.53099	2.37647e-06	0.593536	-1.49696
45596495	chr19:45596495:G:A	4.83998e-07	-1.23722e-10	-1.25866	1.6642e-06	-1.23722e-10	-1.2597
45597135	chr19:45597135:C:A	1.15597e-06	-0.665344	0.277303	6.02433e-06	-0.277003	0.303771
45597189	chr19:45597189:T:C	2.87542e-07	-1.04557	-0.733798	2.17897e-06	-0.321456	-0.668728
45598342	chr19:45598342:C:T	7.92712e-08	-1.58625	-1.48162	2.99958e-07	-1.56276	-1.41039
45598900	chr19:45598900:C:T	1.21908e-06	-0.33489	-6.7639e-10	2.49019e-06	-0.85668	-6.7639e-10
45599543	chr19:45599543:G:T	2.34213e-06	0.318075	-6.7639e-10	9.58695e-06	0.491365	-6.7639e-10
45600467	chr19:45600467:A:T	5.58686e-07	-1.23722e-10	-1.11515	1.96535e-06	-1.23722e-10	-1.09337
45600882	chr19:45600882:A:G	3.31759e-07	-1.23722e-10	-1.63633	1.13363e-06	-1.23722e-10	-1.64361
45601426	chr19:45601426:C:T	8.95043e-08	-1.61356	-1.33289	3.8982e-07	-1.5876	-1.12351
45601878	chr19:45601878:A:T	1.03555e-06	-1.23722e-10	-0.498047	3.45245e-06	-1.23722e-10	-0.529953
45601940	chr19:45601940:A:G	1.20267e-06	-1.60388	1.25544	2.68194e-06	-1.60873	0.826228
45602085	chr19:45602085:C:T	3.50705e-07	-1.23722e-10	-1.58079	1.17259e-06	-1.23722e-10	-1.60982
45602570	chr19:45602570:A:G	1.99853e-06	-1.23722e-10	0.159428	6.75284e-06	-1.23722e-10	0.140925
45602994	chr19:45602994:T:G	8.16625e-07	-1.23722e-10	-0.735558	2.70524e-06	-1.23722e-10	-0.773849
45603199	chr19:45603199:T:C	6.01798e-07	-1.23722e-10	-1.04082	2.07206e-06	-1.23722e-10	-1.04049
45603254	chr19:45603254:T:A	4.10037e-07	-1.23722e-10	-1.42449	1.44634e-06	-1.23722e-10	-1.4
45603398	chr19:45603398:C:T	3.27213e-07	-1.23722e-10	-1.65013	1.1399e-06	-1.23722e-10	-1.6381
45603434	chr19:45603434:A:G	1.01528e-06	-1.23722e-10	-0.517818	3.42954e-06	-1.23722e-10	-0.536613
45603839	chr19:45603839:G:A	2.7968e-06	-0.168707	0.6642	6.79367e-06	-0.410502	0.557455
45604049	chr19:45604049:G:A	2.37297e-06	-1.23722e-10	0.331157	8.19938e-06	-1.23722e-10	0.335021
45605034	chr19:45605034:A:G	1.15498e-06	-1.23722e-10	-0.3889	3.85372e-06	-1.23722e-10	-0.419998
45605197	chr19:45605197:A:G	6.44449e-08	-1.61648	-1.65845	2.23273e-07	-1.612	-1.65639
45605486	chr19:45605486:T:C	8.46367e-07	-1.23722e-10	-0.699785	2.81299e-06	-1.23722e-10	-0.734791
45605490	chr19:45605490:A:G	1.05117e-07	-1.28059	-1.50508	3.20569e-07	-1.36022	-1.54648
45605750	chr19:45605750:CCT:C	3.90687e-07	-1.47283	-6.7639e-10	1.4061e-06	-1.42821	-6.7639e-10
45605887	chr19:45605887:C:T	8.11446e-07	-1.23722e-10	-0.74192	2.88152e-06	-1.23722e-10	-0.710721
45606066	chr19:45606066:G:A	6.34617e-07	-1.23722e-10	-0.987717	2.10705e-06	-1.23722e-10	-1.02375
45606414	chr19:45606414:C:T	1.03448e-07	-1.22581	-1.57586	3.43261e-07	-1.25063	-1.58768
45606843	chr19:45606843:C:G	1.29723e-06	-1.13071	0.857956	3.45303e-06	-1.22372	0.693932
45608113	chr19:45608113:T:C	2.11717e-06	-0.782727	0.999826	5.54821e-06	-0.957447	0.901884
45608680	chr19:45608680:C:T	5.89065e-07	-1.0622	-6.7639e-10	2.2225e-06	-0.970407	-6.7639e-10
45609140	chr19:45609140:G:A	1.15955e-06	-1.23722e-10	-0.384947	4.52534e-06	-1.23722e-10	-0.259345
45609205	chr19:45609205:A:G	1.50472e-06	-1.23722e-10	-0.124378	4.70665e-06	-1.23722e-10	-0.220062
45609649	chr19:45609649:C:T	9.24865e-08	-1.49349	-1.42018	3.75278e-07	-1.41127	-1.33786
45609890	chr19:45609890:T:C	4.32052e-07	-1.37219	-6.7639e-10	1.81131e-06	-1.17499	-6.7639e-10
45610034	chr19:45610034:G:A	2.75847e-06	-1.23722e-10	0.481694	1.11994e-05	-1.23722e-10	0.64682
45610164	chr19:45610164:G:A	2.28709e-07	-1.49061	-0.517682	8.63035e-07	-1.41173	-0.504604
45610467	chr19:45610467:G:A	4.52044e-07	-1.23722e-10	-1.32696	1.46612e-06	-1.23722e-10	-1.38642
45610532	chr19:45610532:G:A	1.12135e-07	-1.55559	-1.16544	4.51782e-07	-1.4969	-1.06669
45611419	chr19:45611419:A:G	1.0101e-06	-1.49017	0.967239	3.91182e-06	-1.49393	1.0889
45611537	chr19:45611537:G:A	4.08501e-07	-1.23722e-10	-1.42824	1.32613e-06	-1.23722e-10	-1.48678
45611724	chr19:45611724:G:A	4.10671e-07	-1.23722e-10	-1.42295	1.33226e-06	-1.23722e-10	-1.48216
45611754	chr19:45611754:C:T	5.5717e-07	-1.23722e-10	-1.11787	1.86441e-06	-1.23722e-10	-1.14609
45611770	chr19:45611770:G:A	4.11344e-07	-1.23722e-10	-1.42131	1.33432e-06	-1.23722e-10	-1.48062
45611838	chr19:45611838:A:G	1.33903e-06	-1.23722e-10	-0.241036	4.15352e-06	-1.23722e-10	-0.345082
45611856	chr19:45611856:C:T	1.15528e-07	-1.37413	-1.3171	3.95889e-07	-1.28812	-1.40754
45612226	chr19:45612226:T:G	8.41744e-08	-1.34106	-1.66678	2.74956e-07	-1.40772	-1.65246
45612456	chr19:45612456:T:C	5.93619e-07	-1.43494	0.38044	2.03327e-06	-1.43141	0.37202
45612584	chr19:45612584:G:A	5.22155e-07	-1.45543	0.272658	1.79791e-06	-1.45201	0.269596
45613219	chr19:45613219:A:G	1.55878e-07	-1.3408	-1.05087	4.30811e-07	-1.40817	-1.20296
45613267	chr19:45613267:A:G	1.11606e-07	-1.53093	-1.19483	4.39879e-07	-1.46414	-1.12615
45613412	chr19:45613412:A:G	2.81371e-07	-0.959152	-0.841911	7.58874e-07	-1.07263	-0.972326
45613529	chr19:45613529:C:T	1.06542e-07	-1.52827	-1.24392	4.19272e-07	-1.46079	-1.17749
45614018	chr19:45614018:C:T	2.41046e-06	-1.23722e-10	0.346835	9.74271e-06	-1.23722e-10	0.507481
45614155	chr19:45614155:G:C	1.81463e-07	-1.47112	-0.768561	7.50982e-07	-1.38944	-0.665974
45614274	chr19:45614274:C:T	7.3835e-08	-1.61755	-1.52135	2.3392e-07	-1.61765	-1.60416
45614869	chr19:45614869:C:T	5.15315e-07	-1.39086	0.194905	1.85392e-06	-1.40309	0.251352
45615103	chr19:45615103:A:G	7.87926e-07	-1.59807	0.826731	1.57825e-06	-1.60361	0.290891
45616745	chr19:45616745:G:A	2.17373e-07	-1.02097	-1.03815	6.05701e-07	-1.16311	-1.1073
45617225	chr19:45617225:G:A	5.27789e-07	-1.23722e-10	-1.17204	2.07293e-06	-1.23722e-10	-1.04007
45617762	chr19:45617762:T:C	9.88952e-07	-1.61004	1.06595	1.95743e-06	-1.61369	0.516282
45617845	chr19:45617845:A:G	3.2557e-07	-1.23722e-10	-1.65516	1.12362e-06	-1.23722e-10	-1.65248
45618062	chr19:45618062:A:T	3.25007e-07	-1.23722e-10	-1.65689	1.13112e-06	-1.23722e-10	-1.64583
45618174	chr19:45618174:C:T	1.84976e-07	-1.47269	-0.747823	7.66872e-07	-1.39119	-0.643278
45618724	chr19:45618724:G:A	9.83681e-07	-1.34564	0.7962	3.62916e-06	-1.33628	0.856244
45618806	chr19:45618806:A:G	7.85825e-07	-1.57471	0.800707	1.5836e-06	-1.58258	0.273241
45619490	chr19:45619490:G:A	4.63183e-07	-1.04159	-0.261023	1.42386e-06	-1.11944	-0.296226
45620263	chr19:45620263:G:A	6.06443e-07	-1.23722e-10	-1.03313	1.97283e-06	-1.23722e-10	-1.08957
45620671	chr19:45620671:G:A	7.42057e-08	-1.54812	-1.58578	2.51402e-07	-1.58442	-1.56532
45620770	chr19:45620770:T:C	1.19909e-06	-1.23722e-10	-0.351422	3.9977e-06	-1.23722e-10	-0.383319
45621273	chr19:45621273:G:A	6.91566e-07	-0.901779	-6.7639e-10	3.28919e-06	-0.578398	-6.7639e-10
45621306	chr19:45621306:G:A	4.54173e-07	-1.32226	-6.7639e-10	1.58212e-06	-1.31027	-6.7639e-10
45621748	chr19:45621748:A:G	6.76607e-07	-1.23722e-10	-0.923647	2.19634e-06	-1.23722e-10	-0.982243
45621857	chr19:45621857:A:G	6.06336e-06	-1.30959	2.57887	1.11275e-05	-1.3106	1.95098
45621905	chr19:45621905:T:C	5.71867e-06	-1.28274	2.4935	1.05624e-05	-1.2836	1.87187
45621992	chr19:45621992:C:T	3.12324e-07	-1.16267	-0.534031	9.12934e-07	-1.23032	-0.62981
45622294	chr19:45622294:A:G	6.54537e-07	-1.23722e-10	-0.95681	2.12537e-06	-1.23722e-10	-1.01509
45622398	chr19:45622398:C:G	8.9923e-07	-1.23722e-10	-0.639199	2.957e-06	-1.23722e-10	-0.684862
45623014	chr19:45623014:C:T	7.33093e-07	-1.16079	0.317329	2.36795e-06	-1.15574	0.248721
45623071	chr19:45623071:G:A	3.73812e-07	-1.23722e-10	-1.51699	1.28662e-06	-1.23722e-10	-1.51702
45623479	chr19:45623479:G:A	3.67474e-07	-1.23722e-10	-1.53409	1.26183e-06	-1.23722e-10	-1.53647
45624501	chr19:45624501:A:G	7.21243e-07	-1.23722e-10	-0.859763	2.34476e-06	-1.23722e-10	-0.916855
45624660	chr19:45624660:A:G	8.31467e-08	-1.4334	-1.58673	2.75759e-07	-1.49102	-1.56625
45624741	chr19:45624741:C:T	3.41482e-07	-1.60744	-6.7639e-10	1.16335e-06	-1.61773	-6.7639e-10
45625194	chr19:45625194:C:T	1.34749e-07	-1.06453	-1.47279	4.63594e-07	-1.0979	-1.43988
45625272	chr19:45625272:C:T	3.25502e-07	-1.23722e-10	-1.65537	1.11788e-06	-1.23722e-10	-1.6576
45625397	chr19:45625397:C:T	8.62384e-08	-1.3237	-1.65993	2.74947e-07	-1.40268	-1.65753
45625673	chr19:45625673:T:C	1.2651e-06	-1.23722e-10	-0.297832	4.01981e-06	-1.23722e-10	-0.377803
45625757	chr19:45625757:G:A	1.50382e-07	-1.13819	-1.28937	5.56841e-07	-1.16749	-1.18702
45626933	chr19:45626933:T:G	1.7461e-05	-1.24444	3.57143	2.84348e-05	-1.24246	2.82104
45627046	chr19:45627046:G:A	7.18652e-07	-1.23722e-10	-0.863362	3.03899e-06	-1.23722e-10	-0.657512
45627698	chr19:45627698:C:A	6.60723e-06	-1.23722e-10	1.35518	1.8872e-05	-1.23722e-10	1.16864
45627799	chr19:45627799:C:T	5.68875e-07	-0.97633	-0.120747	1.60308e-06	-1.06283	-0.234279
45627827	chr19:45627827:C:A	9.5424e-08	-1.42442	-1.45798	3.09152e-07	-1.41862	-1.52434
45627922	chr19:45627922:G:A	7.52003e-08	-1.4788	-1.64178	2.66042e-07	-1.45101	-1.64213
45628303	chr19:45628303:G:A	1.30292e-07	-1.09399	-1.47697	4.69646e-07	-1.1244	-1.40041
45628671	chr19:45628671:A:C	7.45055e-08	-1.49781	-1.63206	2.63127e-07	-1.4716	-1.63256
45628718	chr19:45628718:G:C	3.19812e-06	-1.23722e-10	0.629581	1.2849e-05	-1.23722e-10	0.784227
45628846	chr19:45628846:AGT:A	7.76654e-08	-1.55475	-1.53357	2.74652e-07	-1.58788	-1.4734
45628853	chr19:45628853:AAG:A	4.292e-07	-1.23722e-10	-1.37882	1.47675e-06	-1.23722e-10	-1.37919
45628860	chr19:45628860:T:TAAAC	3.5012e-06	-1.23722e-10	0.720124	1.2962e-05	-1.23722e-10	0.792982
45629434	chr19:45629434:C:A	8.8785e-06	-1.23722e-10	1.65065	3.18952e-05	-1.23722e-10	1.69342
45629601	chr19:45629601:G:A	9.98662e-08	-1.43573	-1.40118	3.19931e-07	-1.43091	-1.47778
45629993	chr19:45629993:C:T	7.31428e-08	-1.491	-1.65733	2.44679e-07	-1.54086	-1.63599
45629998	chr19:45629998:G:A	9.2858e-08	-1.44928	-1.46039	3.23849e-07	-1.50374	-1.39278
45630336	chr19:45630336:G:A	7.17844e-08	-1.53419	-1.63289	2.52141e-07	-1.51519	-1.63162
45630347	chr19:45630347:T:C	4.72026e-07	-1.23722e-10	-1.2837	1.55497e-06	-1.23722e-10	-1.32758
45630908	chr19:45630908:G:A	8.91394e-08	-1.40816	-1.54238	2.93954e-07	-1.40323	-1.59014
45631018	chr19:45631018:T:A	3.9144e-07	-1.23722e-10	-1.47091	1.43821e-06	-1.23722e-10	-1.40564
45631031	chr19:45631031:G:C	1.28986e-07	-1.07038	-1.51066	4.59581e-07	-1.10209	-1.44439
45631487	chr19:45631487:G:A	3.93995e-07	-1.23722e-10	-1.4644	1.45041e-06	-1.23722e-10	-1.39719
45631688	chr19:45631688:A:T	3.90759e-07	-1.23722e-10	-1.47265	1.43565e-06	-1.23722e-10	-1.40742
45632497	chr19:45632497:A:T	3.65057e-07	0.0948801	-1.63556	1.07665e-06	-0.0346336	-1.66055
45633010	chr19:45633010:C:CT	1.53703e-07	-0.881929	-1.52379	4.74316e-07	-0.963866	-1.55105
45633229	chr19:45633229:T:C	1.75429e-07	-0.772766	-1.50074	5.09168e-07	-0.879187	-1.56483
45633431	chr19:45633431:C:T	3.23479e-07	-1.23722e-10	-1.6616	1.11344e-06	-1.23722e-10	-1.66159
45633865	chr19:45633865:C:A	9.04732e-08	-1.37293	-1.56276	3.01776e-07	-1.36466	-1.60245
45634943	chr19:45634943:C:T	7.10685e-07	-0.899669	0.0251601	2.09958e-06	-0.984164	-0.0431342
45635057	chr19:45635057:G:A	4.18127e-07	-1.23722e-10	-1.40495	1.41089e-06	-1.23722e-10	-1.42481
45635065	chr19:45635065:G:A	3.88707e-07	-1.23722e-10	-1.47791	1.42384e-06	-1.23722e-10	-1.41568
45635072	chr19:45635072:A:G	2.30928e-06	-1.23722e-10	0.303954	8.57178e-06	-1.23722e-10	0.379437
45635440	chr19:45635440:G:A	6.77749e-07	-0.730567	-0.191395	2.17464e-06	-0.728256	-0.263918
45635539	chr19:45635539:C:T	3.56206e-07	-1.23722e-10	-1.56523	1.28897e-06	-1.23722e-10	-1.5152
45635742	chr19:45635742:G:A	6.2638e-07	-0.823608	-0.177174	2.06786e-06	-0.827085	-0.215437
45635843	chr19:45635843:C:T	3.44997e-07	-1.23722e-10	-1.5972	1.24251e-06	-1.23722e-10	-1.5519
45636071	chr19:45636071:A:G	1.19577e-07	-1.33878	-1.31801	4.20935e-07	-1.41317	-1.22115
45636234	chr19:45636234:A:G	5.0783e-07	-1.23722e-10	-1.21059	1.72532e-06	-1.23722e-10	-1.22363
45636282	chr19:45636282:TA:T	3.23521e-07	-1.23722e-10	-1.66147	1.11354e-06	-1.23722e-10	-1.6615
45636813	chr19:45636813:A:G	3.22975e-07	-1.23722e-10	-1.66316	1.11173e-06	-1.23722e-10	-1.66312
45636905	chr19:45636905:CCA:C	3.22975e-07	-1.23722e-10	-1.66316	1.11173e-06	-1.23722e-10	-1.66312
45637197	chr19:45637197:A:G	3.2389e-07	-1.23722e-10	-1.66033	1.11647e-06	-1.23722e-10	-1.65887
45638088	chr19:45638088:G:A	5.73883e-07	-0.213408	-0.874904	1.5073e-06	-0.339213	-1.0195
45638202	chr19:45638202:T:A	4.31101e-07	-1.23722e-10	-1.3744	1.45119e-06	-1.23722e-10	-1.39666
45638419	chr19:45638419:A:G	1.88739e-07	-0.55688	-1.64349	5.41622e-07	-0.724674	-1.65755
45638434	chr19:45638434:G:A	3.91233e-07	-1.47143	-6.7639e-10	1.48321e-06	-1.37483	-6.7639e-10
45638587	chr19:45638587:T:C	1.23494e-07	-1.01329	-1.61126	4.01981e-07	-1.1168	-1.56359
45638736	chr19:45638736:T:C	6.17007e-07	-0.092213	-0.923646	1.93575e-06	-0.122647	-0.985898
45638795	chr19:45638795:C:T	9.40869e-08	-1.41789	-1.47863	3.30728e-07	-1.46159	-1.41391
45639366	chr19:45639366:A:C	3.2202e-07	-1.23722e-10	-1.66612	1.10838e-06	-1.23722e-10	-1.66614
45639643	chr19:45639643:A:G	6.64159e-07	-1.23722e-10	-0.942217	2.23824e-06	-1.23722e-10	-0.963347
45639694	chr19:45639694:G:A	3.95646e-07	-1.23722e-10	-1.46022	1.45788e-06	-1.23722e-10	-1.39206
45639809	chr19:45639809:C:T	3.46209e-07	-1.5937	-6.7639e-10	1.17597e-06	-1.60694	-6.7639e-10
45640119	chr19:45640119:A:C	3.53604e-07	-1.23722e-10	-1.57256	1.24791e-06	-1.23722e-10	-1.54757
45640402	chr19:45640402:T:C	5.84039e-07	-1.23722e-10	-1.07077	1.96724e-06	-1.23722e-10	-1.09241
45640690	chr19:45640690:T:G	2.07258e-05	-1.04636	3.54476	3.54288e-05	-1.04703	2.84552
45641337	chr19:45641337:C:G	9.48818e-08	-1.28832	-1.59979	3.47108e-07	-1.2326	-1.59456
45641556	chr19:45641556:G:A	3.77966e-07	-0.265805	-1.24013	1.17453e-06	-0.345901	-1.26227
45642403	chr19:45642403:C:T	5.67429e-07	-1.09962	-6.7639e-10	2.16384e-06	-0.997152	-6.7639e-10
45642644	chr19:45642644:C:T	3.29597e-07	-1.23722e-10	-1.64287	1.14411e-06	-1.23722e-10	-1.63441
45642809	chr19:45642809:T:A	4.59634e-07	-1.31031	-6.7639e-10	1.77762e-06	-1.19376	-6.7639e-10
45643504	chr19:45643504:C:T	3.57007e-07	-1.56298	-6.7639e-10	1.27555e-06	-1.52566	-6.7639e-10
45644269	chr19:45644269:T:C	3.10027e-07	-0.742991	-0.961089	1.33367e-06	-0.497029	-0.984074
45644601	chr19:45644601:C:G	2.34671e-06	-1.23722e-10	0.320031	7.9371e-06	-1.23722e-10	0.30251
45644865	chr19:45644865:C:T	4.1885e-07	-1.23722e-10	-1.40323	1.41993e-06	-1.23722e-10	-1.41843
45644901	chr19:45644901:G:A	4.27637e-07	-1.23722e-10	-1.38246	1.49104e-06	-1.23722e-10	-1.36957
45645396	chr19:45645396:A:C	6.41649e-07	-1.23722e-10	-0.976696	2.71933e-06	-1.23722e-10	-0.768654
45645564	chr19:45645564:A:C	6.9329e-07	-1.23722e-10	-0.89929	2.96019e-06	-1.23722e-10	-0.683785
45645638	chr19:45645638:T:C	3.76906e-07	-1.50874	-6.7639e-10	1.3672e-06	-1.45627	-6.7639e-10
45646346	chr19:45646346:C:G	8.39205e-07	-1.23722e-10	-0.708284	2.7655e-06	-1.23722e-10	-0.751816
45646360	chr19:45646360:C:G	7.12876e-08	-1.53196	-1.64206	2.27372e-07	-1.61394	-1.63627
45646369	chr19:45646369:C:A	7.22192e-07	-1.23722e-10	-0.858448	3.1184e-06	-1.23722e-10	-0.631719
45646370	chr19:45646370:C:A	7.22192e-07	-1.23722e-10	-0.858448	3.1184e-06	-1.23722e-10	-0.631719
45646384	chr19:45646384:G:A	4.33095e-07	-1.23722e-10	-1.36978	1.50927e-06	-1.23722e-10	-1.35741
45646495	chr19:45646495:G:C	6.86819e-07	-1.23722e-10	-0.908668	2.91885e-06	-1.23722e-10	-0.697849
45647262	chr19:45647262:C:T	4.40822e-07	-1.23722e-10	-1.3521	1.49017e-06	-1.23722e-10	-1.37015
45647700	chr19:45647700:A:G	5.8716e-07	-1.06544	-6.7639e-10	1.67729e-06	-1.25186	-6.7639e-10
45647876	chr19:45647876:A:G	7.19412e-08	-1.51678	-1.64811	2.26717e-07	-1.60965	-1.64344
45649205	chr19:45649205:AT:A	1.08884e-07	-1.56262	-1.18783	3.72754e-07	-1.60458	-1.15129
45649280	chr19:45649280:C:T	6.53838e-08	-1.59998	-1.66048	2.21325e-07	-1.61501	-1.66215
45649416	chr19:45649416:G:A	9.19048e-08	-1.59175	-1.32823	3.1506e-07	-1.61676	-1.30726
45649457	chr19:45649457:T:C	5.1083e-07	0.439322	-1.64402	1.73121e-06	0.432398	-1.65262
45649868	chr19:45649868:T:C	6.66297e-08	-1.58741	-1.65418	2.24168e-07	-1.616	-1.6484
45649872	chr19:45649872:C:T	1.89928e-07	-0.759572	-1.43452	7.28763e-07	-0.564388	-1.52106
45650295	chr19:45650295:A:G	3.38377e-07	-1.61658	-6.7639e-10	1.16759e-06	-1.6141	-6.7639e-10
45650299	chr19:45650299:T:C	3.34495e-07	-1.23722e-10	-1.62812	1.15544e-06	-1.23722e-10	-1.62456
45650393	chr19:45650393:C:T	2.87047e-07	-0.779723	-1.00137	1.23755e-06	-0.532001	-1.02391
45650546	chr19:45650546:G:T	6.1635e-07	0.299591	-1.31651	2.17317e-06	0.293361	-1.28621
45650547	chr19:45650547:G:A	2.8624e-07	-0.755002	-1.02891	1.24002e-06	-0.504006	-1.0499
45650703	chr19:45650703:T:C	9.12898e-08	-1.53667	-1.39003	3.02001e-07	-1.59358	-1.37278
45651108	chr19:45651108:T:G	2.75542e-07	-0.500972	-1.32102	8.2512e-07	-0.640835	-1.32043
45651184	chr19:45651184:C:T	7.94458e-07	0.475949	-1.23903	2.82366e-06	0.470729	-1.20173
45651275	chr19:45651275:T:C	9.91286e-08	-1.58451	-1.25981	3.38072e-07	-1.61509	-1.23845
45651335	chr19:45651335:T:C	8.58018e-07	-1.23722e-10	-0.686114	3.76964e-06	-1.23722e-10	-0.442058
45651351	chr19:45651351:A:G	7.40424e-07	0.46625	-1.29977	2.61299e-06	0.46036	-1.2689
45651562	chr19:45651562:G:A	9.99495e-08	-1.59547	-1.24061	3.43426e-07	-1.61741	-1.22042
45651648	chr19:45651648:C:CT	9.84279e-08	-1.5919	-1.25951	3.3688e-07	-1.61684	-1.24023
45651791	chr19:45651791:G:A	1.02067e-07	-1.5876	-1.22752	3.48933e-07	-1.61591	-1.20601
45651854	chr19:45651854:T:C	7.46817e-08	-1.51596	-1.61154	2.36476e-07	-1.60962	-1.60132
45652106	chr19:45652106:AC:A	9.33485e-08	-1.49199	-1.41241	3.45746e-07	-1.38389	-1.4472
45652115	chr19:45652115:C:A	1.86856e-07	-1.53988	-0.670519	6.12048e-07	-1.6156	-0.644384
45652575	chr19:45652575:G:A	4.65126e-07	-1.23722e-10	-1.29843	1.53092e-06	-1.23722e-10	-1.34317
45652661	chr19:45652661:G:A	1.1332e-07	-1.57052	-1.14	3.80984e-07	-1.61768	-1.11635
45652872	chr19:45652872:C:T	3.36399e-07	-1.23722e-10	-1.62244	1.16748e-06	-1.23722e-10	-1.61419
45653047	chr19:45653047:C:A	3.2539e-07	-1.23722e-10	-1.65571	1.11586e-06	-1.23722e-10	-1.65942
45653114	chr19:45653114:C:G	1.53063e-07	-0.829211	-1.58068	4.76159e-07	-0.959653	-1.55139
45653537	chr19:45653537:G:A	4.46792e-07	-1.23722e-10	-1.33865	1.55182e-06	-1.23722e-10	-1.32961
45653746	chr19:45653746:T:C	1.24384e-07	-1.10109	-1.51627	5.46014e-07	-0.906457	-1.46769
45653764	chr19:45653764:C:T	4.01912e-07	-1.23722e-10	-1.4445	1.46558e-06	-1.23722e-10	-1.38678
45653788	chr19:45653788:C:T	2.6237e-07	-1.10579	-0.765194	8.48769e-07	-1.04161	-0.891392
45653979	chr19:45653979:G:A	1.60401e-07	-0.819768	-1.54329	7.77731e-07	-0.518406	-1.50201
45653995	chr19:45653995:C:T	3.8228e-07	-1.23722e-10	-1.49458	1.50219e-06	-1.23722e-10	-1.36211
45654198	chr19:45654198:T:C	4.36067e-07	-1.23722e-10	-1.36294	1.52236e-06	-1.23722e-10	-1.34877
45654205	chr19:45654205:G:A	1.65969e-07	-1.49373	-0.835208	6.06228e-07	-1.44288	-0.826659
45654375	chr19:45654375:G:A	3.21971e-07	-1.23722e-10	-1.66628	1.10787e-06	-1.23722e-10	-1.6666
45654406	chr19:45654406:T:C	5.11376e-07	-1.23722e-10	-1.20363	1.6911e-06	-1.23722e-10	-1.24366
45654461	chr19:45654461:A:G	5.89169e-07	0.60252	-1.66455	1.92128e-06	0.549146	-1.66519
45654490	chr19:45654490:A:G	7.91162e-08	-1.46697	-1.60285	2.65105e-07	-1.50108	-1.59558
45654495	chr19:45654495:G:A	1.07551e-06	-1.23722e-10	-0.460186	5.71343e-06	-1.23722e-10	-0.0262185
45654580	chr19:45654580:A:AG	2.51269e-07	-0.321892	-1.59232	1.05556e-06	-0.0930762	-1.62189
45654594	chr19:45654594:A:G	3.29352e-07	-1.23722e-10	-1.64361	1.15177e-06	-1.23722e-10	-1.62774
45654658	chr19:45654658:G:A	2.05584e-07	-0.450869	-1.66401	9.49884e-07	-0.156561	-1.66389
45654898	chr19:45654898:A:G	4.45433e-07	0.241496	-1.58319	1.29188e-06	0.0648415	-1.57778
45655035	chr19:45655035:A:G	8.43383e-07	0.856839	-1.56016	1.51976e-06	0.192911	-1.5434
45655159	chr19:45655159:G:A	2.66019e-07	-0.22067	-1.6365	7.87936e-07	-0.37358	-1.6338
45655178	chr19:45655178:A:G	2.67608e-07	-0.210566	-1.64065	7.92595e-07	-0.363263	-1.63822
45655528	chr19:45655528:G:A	3.73564e-07	-0.18005	-1.3376	1.10858e-06	-0.330792	-1.33517
45655567	chr19:45655567:T:C	5.40596e-06	1.15452	-6.7639e-10	4.36271e-05	2.00664	-6.7639e-10
45655570	chr19:45655570:A:G	3.53528e-07	-0.192332	-1.38044	1.04711e-06	-0.342908	-1.3801
45655602	chr19:45655602:G:A	3.60996e-07	-0.197048	-1.35482	1.07104e-06	-0.348456	-1.35195
45655678	chr19:45655678:A:C	2.40981e-07	-0.872294	-1.08373	7.80632e-07	-1.06397	-0.952722
45656156	chr19:45656156:G:C	3.81712e-07	-0.1764	-1.31967	1.13402e-06	-0.327299	-1.31597
45656255	chr19:45656255:T:C	5.31782e-07	-1.23722e-10	-1.1645	1.76127e-06	-1.23722e-10	-1.203
45656520	chr19:45656520:T:C	1.95415e-07	-0.625245	-1.54037	5.90605e-07	-0.760194	-1.53545
45656763	chr19:45656763:GCACT:G	9.50824e-08	-1.21927	-1.66672	2.63964e-07	-1.43673	-1.66424
45656775	chr19:45656775:G:A	3.27653e-07	-1.23722e-10	-1.64878	1.11826e-06	-1.23722e-10	-1.65726
45656901	chr19:45656901:A:T	3.35813e-07	-1.23722e-10	-1.62418	1.14012e-06	-1.23722e-10	-1.6379
45656988	chr19:45656988:G:A	3.51524e-07	-0.194405	-1.38406	1.04236e-06	-0.347453	-1.3801
45657024	chr19:45657024:C:T	2.24563e-07	-1.18576	-0.840824	8.59779e-07	-1.20129	-0.718831
45657065	chr19:45657065:A:G	4.0194e-07	-0.128665	-1.31577	1.19399e-06	-0.28089	-1.31084
45657200	chr19:45657200:A:G	2.22041e-07	-0.371185	-1.66669	7.31151e-07	-0.416317	-1.66586
45657380	chr19:45657380:C:A	9.65123e-07	0.841362	-1.40984	3.03903e-06	0.754581	-1.41208
45657401	chr19:45657401:A:C	9.36937e-07	0.801893	-1.40001	2.95051e-06	0.715067	-1.40213
45657402	chr19:45657402:G:A	1.0834e-07	-1.17449	-1.58098	3.91087e-07	-1.09897	-1.6089
45657445	chr19:45657445:G:A	8.97222e-07	0.75498	-1.39641	2.82777e-06	0.669425	-1.39897
45657499	chr19:45657499:G:A	8.03315e-07	-1.23722e-10	-0.751991	3.41602e-06	-1.23722e-10	-0.540563
45657563	chr19:45657563:G:A	7.47798e-07	-1.23722e-10	-0.823605	2.40713e-06	-1.23722e-10	-0.890602
45657711	chr19:45657711:A:G	9.01994e-08	-1.30741	-1.6313	3.25745e-07	-1.24372	-1.64696
45657918	chr19:45657918:G:A	3.40912e-07	-1.23722e-10	-1.60911	1.1885e-06	-1.23722e-10	-1.59635
45658047	chr19:45658047:G:T	7.07933e-07	-1.59724	0.71885	2.59095e-06	-1.56292	0.745904
45658546	chr19:45658546:A:G	1.20637e-07	-1.04697	-1.60098	3.76864e-07	-1.13847	-1.60644
45658620	chr19:45658620:C:T	5.4988e-07	0.0611934	-1.19223	1.72719e-06	-0.13673	-1.08581
45658672	chr19:45658672:C:T	3.40278e-07	-1.23722e-10	-1.61097	1.15346e-06	-1.23722e-10	-1.62627
45658685	chr19:45658685:C:T	3.61708e-07	-1.5499	-6.7639e-10	1.27001e-06	-1.53001	-6.7639e-10
45658730	chr19:45658730:T:G	4.6029e-07	-1.23722e-10	-1.30888	1.62128e-06	-1.23722e-10	-1.28582
45658897	chr19:45658897:TTTTG:T	4.17127e-05	3.19782	-6.7639e-10	0.000134422	3.13194	-6.7639e-10
45659088	chr19:45659088:T:C	3.87006e-07	0.0929124	-1.57521	1.14782e-06	-0.106044	-1.52513
45659224	chr19:45659224:T:C	4.61625e-07	0.26698	-1.57297	1.35526e-06	0.0573643	-1.52241
45660273	chr19:45660273:G:A	3.21817e-07	-1.23722e-10	-1.66676	1.10863e-06	-1.23722e-10	-1.66592
45660303	chr19:45660303:T:C	5.91621e-07	0.274607	-1.33248	1.8062e-06	0.0649423	-1.24276
45660458	chr19:45660458:C:T	5.98906e-07	-1.04563	-6.7639e-10	1.78659e-06	-1.18873	-6.7639e-10
45660511	chr19:45660511:T:C	1.35642e-06	1.16769	-1.39582	4.21889e-06	1.07374	-1.40321
45660538	chr19:45660538:A:C	1.69432e-06	1.32323	-1.32893	5.25144e-06	1.22651	-1.33705
45660554	chr19:45660554:AAGAAG:A	3.79803e-07	-1.23722e-10	-1.50108	1.3338e-06	-1.23722e-10	-1.481
45660732	chr19:45660732:T:C	6.0586e-07	0.183914	-1.218	1.9063e-06	-0.0143262	-1.10955
45660914	chr19:45660914:C:T	9.9863e-08	-1.17033	-1.66661	3.18329e-07	-1.2471	-1.66661
45661020	chr19:45661020:C:T	6.75149e-07	-1.23722e-10	-0.925805	2.18608e-06	-1.23722e-10	-0.98693
45661157	chr19:45661157:A:G	5.21578e-07	0.251638	-1.43552	1.56723e-06	0.0433248	-1.36305
45661351	chr19:45661351:T:C	5.52393e-07	0.297207	-1.42369	1.65836e-06	0.0858507	-1.34906
45661411	chr19:45661411:C:T	6.63603e-07	0.44991	-1.39296	1.98122e-06	0.229129	-1.31445
45661414	chr19:45661414:T:C	1.77487e-07	-0.89634	-1.3655	9.84887e-07	-0.587347	-1.19692
45661535	chr19:45661535:C:T	5.61042e-07	0.383232	-1.49418	1.65812e-06	0.169017	-1.43237
45661633	chr19:45661633:C:T	3.69299e-07	-1.23722e-10	-1.52913	1.2661e-06	-1.23722e-10	-1.5331
45661645	chr19:45661645:G:A	1.91434e-07	-0.826714	-1.35948	6.89911e-07	-0.854832	-1.2854
45661723	chr19:45661723:G:A	5.70744e-07	0.405747	-1.49954	1.69047e-06	0.195235	-1.43927
45661809	chr19:45661809:C:T	5.09476e-07	0.256612	-1.46397	1.5277e-06	0.0488335	-1.39411
45661900	chr19:45661900:G:A	4.97941e-07	-1.23026	-6.7639e-10	1.52664e-06	-1.34597	-6.7639e-10
45661954	chr19:45661954:C:T	3.2589e-07	-0.219477	-1.4347	1.01075e-06	-0.397742	-1.3606
45661964	chr19:45661964:T:C	2.05056e-07	-0.603338	-1.51412	6.45621e-07	-0.754879	-1.4517
45661970	chr19:45661970:G:T	1.49153e-07	-0.956326	-1.47944	4.86416e-07	-1.07629	-1.41344
45662292	chr19:45662292:G:C	1.0888e-07	-1.08381	-1.66669	3.44232e-07	-1.16874	-1.66673
45662336	chr19:45662336:C:G	3.47535e-07	-1.23722e-10	-1.58987	1.19168e-06	-1.23722e-10	-1.59367
45662338	chr19:45662338:G:A	1.53814e-07	-0.94453	-1.46046	8.23544e-07	-0.644707	-1.31847
45662815	chr19:45662815:T:C	6.68218e-08	-1.58087	-1.65784	2.65765e-07	-1.44461	-1.64957
45663102	chr19:45663102:A:T	2.03911e-07	-1.02795	-1.09511	6.04371e-07	-1.29558	-0.977027
45663169	chr19:45663169:G:A	1.74554e-07	-0.771648	-1.50686	9.50787e-07	-0.434673	-1.38483
45663327	chr19:45663327:C:T	3.49755e-07	-1.23722e-10	-1.58351	1.18505e-06	-1.23722e-10	-1.59926
45663346	chr19:45663346:C:T	1.19848e-07	-1.12991	-1.5246	4.63221e-07	-1.05508	-1.48351
45664211	chr19:45664211:A:G	2.86255e-07	-0.756639	-1.02722	1.56323e-06	-0.407814	-0.91447
45664228	chr19:45664228:G:A	7.88776e-08	-1.53628	-1.53656	2.59572e-07	-1.61173	-1.50603
45664826	chr19:45664826:G:A	5.80878e-07	-1.23722e-10	-1.0762	1.9039e-06	-1.23722e-10	-1.12514
45664843	chr19:45664843:A:G	1.48002e-06	1.05535	-1.19628	4.11477e-06	0.81067	-1.16513
45665015	chr19:45665015:G:A	6.36063e-07	0.679397	-1.66484	1.75123e-06	0.457344	-1.66606
45665683	chr19:45665683:G:A	3.30827e-07	-1.23722e-10	-1.63914	1.13734e-06	-1.23722e-10	-1.64034
45665708	chr19:45665708:T:G	3.22311e-07	-1.23722e-10	-1.66522	1.10768e-06	-1.23722e-10	-1.66677
45665713	chr19:45665713:G:A	3.33282e-07	-1.23722e-10	-1.63175	1.146e-06	-1.23722e-10	-1.63276
45666188	chr19:45666188:T:A	1.42331e-06	1.02695	-1.20694	3.98584e-06	0.780795	-1.16709
45666216	chr19:45666216:A:G	1.05362e-06	0.912476	-1.39322	2.92873e-06	0.668024	-1.36249
45666568	chr19:45666568:C:G	2.5814e-07	-1.02243	-0.864811	1.07406e-06	-0.931845	-0.765749
45666673	chr19:45666673:AAAT:A	4.35533e-06	0.938416	-6.7639e-10	1.185e-05	0.703288	-6.7639e-10
45666798	chr19:45666798:C:T	6.05295e-07	-1.23722e-10	-1.03502	1.97975e-06	-1.23722e-10	-1.08607
45667207	chr19:45667207:T:C	1.70361e-07	-0.653836	-1.64898	5.20402e-07	-0.774878	-1.64731
45667271	chr19:45667271:A:T	3.79244e-07	-1.23722e-10	-1.50256	1.29221e-06	-1.23722e-10	-1.51269
45667453	chr19:45667453:T:A	3.97179e-07	-0.86931	-0.58704	1.53349e-06	-0.89385	-0.447643
45667542	chr19:45667542:G:A	3.26445e-07	-1.23722e-10	-1.65248	1.11579e-06	-1.23722e-10	-1.65948
45667679	chr19:45667679:C:T	4.6191e-07	-1.23722e-10	-1.30537	1.56906e-06	-1.23722e-10	-1.31856
45667901	chr19:45667901:G:T	4.09287e-07	-1.23722e-10	-1.42632	1.38036e-06	-1.23722e-10	-1.44669
45668197	chr19:45668197:C:T	3.43134e-07	-1.60262	-6.7639e-10	1.19631e-06	-1.5898	-6.7639e-10
45668238	chr19:45668238:GT:G	7.12519e-08	-1.51119	-1.66332	2.23126e-07	-1.60483	-1.66423
45668431	chr19:45668431:C:G	3.56152e-07	-1.23722e-10	-1.56538	1.21775e-06	-1.23722e-10	-1.57203
45668758	chr19:45668758:G:A	3.26577e-07	-1.23722e-10	-1.65207	1.11108e-06	-1.23722e-10	-1.66371
45669020	chr19:45669020:G:A	9.06842e-08	-1.28711	-1.64624	3.299e-07	-1.21767	-1.66033
45669140	chr19:45669140:G:A	1.49233e-06	-0.132648	-6.7639e-10	5.78816e-06	-0.0132229	-6.7639e-10
45669262	chr19:45669262:C:T	7.84116e-07	-1.23722e-10	-0.776181	2.68196e-06	-1.23722e-10	-0.78249
45669289	chr19:45669289:C:T	1.90586e-06	0.11195	-6.7639e-10	7.08264e-06	0.188608	-6.7639e-10
45669519	chr19:45669519:C:G	3.25019e-07	-1.23722e-10	-1.65686	1.10807e-06	-1.23722e-10	-1.66642
45670317	chr19:45670317:C:T	4.25517e-07	-1.38743	-6.7639e-10	1.47332e-06	-1.38152	-6.7639e-10
45671665	chr19:45671665:A:C	6.33934e-07	-1.23722e-10	-0.988794	2.08542e-06	-1.23722e-10	-1.03407
45671788	chr19:45671788:A:T	6.92861e-08	-1.61218	-1.59032	2.67049e-07	-1.59489	-1.49447
45671792	chr19:45671792:A:T	3.41891e-07	-1.23722e-10	-1.60625	1.22822e-06	-1.23722e-10	-1.56347
45672133	chr19:45672133:C:T	5.24796e-07	-1.23722e-10	-1.17773	1.88462e-06	-1.23722e-10	-1.13531
45673147	chr19:45673147:G:C	8.0072e-08	-1.40272	-1.6551	2.87729e-07	-1.34802	-1.66675
45673465	chr19:45673465:G:C	8.98257e-08	-1.45175	-1.49112	3.03909e-07	-1.40313	-1.55693
45673977	chr19:45673977:T:C	8.96383e-08	-1.3908	-1.55416	3.14792e-07	-1.34095	-1.58393
45674329	chr19:45674329:C:T	7.67463e-07	-1.23722e-10	-0.797649	2.80938e-06	-1.23722e-10	-0.736076
45674444	chr19:45674444:C:T	4.2566e-07	-1.23722e-10	-1.3871	1.4383e-06	-1.23722e-10	-1.40558
45674554	chr19:45674554:C:A	3.22193e-07	-1.23722e-10	-1.66559	1.11405e-06	-1.23722e-10	-1.66104
45674703	chr19:45674703:C:T	3.26063e-07	-1.23722e-10	-1.65365	1.11266e-06	-1.23722e-10	-1.66228
45675236	chr19:45675236:C:T	4.57637e-07	-1.23722e-10	-1.31466	1.47291e-06	-1.23722e-10	-1.3818
45675403	chr19:45675403:T:C	9.23608e-08	-1.25192	-1.66312	3.26677e-07	-1.23551	-1.65231
45675628	chr19:45675628:G:A	3.07734e-07	-0.441204	-1.2703	9.74542e-07	-0.514057	-1.28077
45675785	chr19:45675785:G:A	7.88904e-07	-1.39676	0.626662	2.85721e-06	-1.43571	0.716521
45675852	chr19:45675852:T:C	3.31382e-07	-0.374029	-1.26344	1.02775e-06	-0.424203	-1.31746
45676106	chr19:45676106:G:A	3.33015e-07	-1.23722e-10	-1.63255	1.13957e-06	-1.23722e-10	-1.63838
45676147	chr19:45676147:G:A	3.3757e-07	-1.23722e-10	-1.61897	1.14272e-06	-1.23722e-10	-1.63563
45676596	chr19:45676596:G:T	3.28335e-07	-1.23722e-10	-1.64671	1.14195e-06	-1.23722e-10	-1.6363
45676697	chr19:45676697:G:T	7.43128e-07	-1.23722e-10	-0.82987	2.71647e-06	-1.23722e-10	-0.769703
45676892	chr19:45676892:A:G	1.48246e-07	-0.861722	-1.58014	7.67301e-07	-0.469891	-1.56402
45677071	chr19:45677071:G:C	1.50529e-06	-1.23722e-10	-0.123997	6.64374e-06	-1.23722e-10	0.124638
45677156	chr19:45677156:G:T	7.83426e-07	-1.4113	0.634237	2.84102e-06	-1.4489	0.724026
45677199	chr19:45677199:C:T	3.33668e-07	-1.23722e-10	-1.63059	1.12811e-06	-1.23722e-10	-1.6485
45678134	chr19:45678134:G:C	6.60861e-07	-1.37755	0.430354	2.36191e-06	-1.41825	0.508682
45678295	chr19:45678295:TACAGTCGTTCTCTGGTGCAGCC:T	6.82448e-07	-1.23722e-10	-0.915052	2.2531e-06	-1.23722e-10	-0.956733
45679046	chr19:45679046:T:A	1.94038e-07	-1.33504	-0.83765	6.82058e-07	-1.37748	-0.774197
45679389	chr19:45679389:G:A	4.70308e-06	1.01523	-6.7639e-10	1.60221e-05	1.00493	-6.7639e-10
45679708	chr19:45679708:G:A	3.72868e-07	-1.23722e-10	-1.51951	1.25686e-06	-1.23722e-10	-1.54042
45680016	chr19:45680016:C:T	9.72045e-07	-1.23722e-10	-0.561337	3.91159e-06	-1.23722e-10	-0.405094
45680328	chr19:45680328:C:T	2.06514e-07	-1.60012	-0.510256	5.99291e-07	-1.60793	-0.673118
45680696	chr19:45680696:G:T	1.51155e-07	-0.876084	-1.54635	7.82162e-07	-0.486858	-1.52787
45680721	chr19:45680721:C:G	3.25833e-07	-1.23722e-10	-1.65435	1.11207e-06	-1.23722e-10	-1.66281
45680754	chr19:45680754:C:G	1.85669e-07	-0.754137	-1.46263	6.16954e-07	-0.791477	-1.46052
45680803	chr19:45680803:C:A	4.02373e-07	-0.0207482	-1.42261	1.26571e-06	-0.105599	-1.4278
45681283	chr19:45681283:T:TC	6.84817e-07	-0.911586	-6.7639e-10	2.38713e-06	-0.898947	-6.7639e-10
45681959	chr19:45681959:C:A	1.3893e-07	-0.866474	-1.64029	4.80203e-07	-0.862107	-1.64048
45682424	chr19:45682424:T:C	3.23003e-07	-1.23722e-10	-1.66308	1.12151e-06	-1.23722e-10	-1.65437
45682602	chr19:45682602:C:T	4.8953e-07	-1.23722e-10	-1.24729	1.67049e-06	-1.23722e-10	-1.25592
45682892	chr19:45682892:G:T	1.68267e-07	-0.706924	-1.60826	5.87263e-07	-0.694287	-1.60703
45683454	chr19:45683454:T:C	1.84608e-06	-1.23722e-10	0.0800825	7.74384e-06	-1.23722e-10	0.27786
45683888	chr19:45683888:G:A	3.22728e-07	-1.23722e-10	-1.66393	1.10768e-06	-1.23722e-10	-1.66677
45684079	chr19:45684079:G:A	3.38842e-07	-1.23722e-10	-1.6152	1.1596e-06	-1.23722e-10	-1.62096
45684742	chr19:45684742:G:T	1.62588e-07	-0.7455	-1.60402	5.68393e-07	-0.731999	-1.60198
45685057	chr19:45685057:G:A	3.60116e-07	-1.23722e-10	-1.55431	1.23022e-06	-1.23722e-10	-1.56184
45685099	chr19:45685099:C:T	1.72122e-07	-0.724422	-1.56811	6.00792e-07	-0.713307	-1.56524
45685222	chr19:45685222:G:A	1.60724e-07	-0.723413	-1.63764	5.60705e-07	-0.710871	-1.63673
45685368	chr19:45685368:A:C	1.24832e-07	-1.05618	-1.55758	6.08808e-07	-0.723103	-1.54219
45685718	chr19:45685718:C:T	4.8565e-07	-1.23722e-10	-1.25525	1.57768e-06	-1.23722e-10	-1.31308
45685887	chr19:45685887:C:T	3.74626e-07	-1.23722e-10	-1.51481	1.24853e-06	-1.23722e-10	-1.54707
45686185	chr19:45686185:G:A	3.5342e-07	-1.23722e-10	-1.57308	1.21494e-06	-1.23722e-10	-1.57434
45686210	chr19:45686210:G:A	9.82402e-07	-1.23722e-10	-0.550738	4.1584e-06	-1.23722e-10	-0.343907
45686346	chr19:45686346:TC:T	3.43789e-07	-1.60071	-6.7639e-10	1.17442e-06	-1.60826	-6.7639e-10
45686603	chr19:45686603:C:T	1.70887e-07	-0.718076	-1.58166	5.96291e-07	-0.706942	-1.57912
45686806	chr19:45686806:G:A	4.34335e-07	-1.23722e-10	-1.36692	1.4551e-06	-1.23722e-10	-1.39396
45687028	chr19:45687028:T:C	4.79172e-07	-1.26868	-6.7639e-10	1.65115e-06	-1.26757	-6.7639e-10
45687185	chr19:45687185:A:G	3.26808e-07	-1.23722e-10	-1.65137	1.12682e-06	-1.23722e-10	-1.64963
45687273	chr19:45687273:A:G	1.81529e-07	-0.810473	-1.42885	6.13657e-07	-0.768966	-1.48839
45687957	chr19:45687957:C:G	1.61703e-07	-0.718133	-1.63685	5.63939e-07	-0.706182	-1.63567
45688246	chr19:45688246:G:A	3.43064e-07	-1.23722e-10	-1.60282	1.16417e-06	-1.23722e-10	-1.61703
45688792	chr19:45688792:A:G	1.66349e-07	-0.803186	-1.52346	5.80527e-07	-0.792834	-1.52002
45689145	chr19:45689145:T:A	3.01811e-07	-0.721188	-1.00975	1.95062e-06	-0.257907	-0.842982
45689616	chr19:45689616:TAGA:T	7.99433e-07	-1.23722e-10	-0.756836	2.93433e-06	-1.23722e-10	-0.692558
45689960	chr19:45689960:C:T	7.18511e-07	-1.23722e-10	-0.863557	2.62638e-06	-1.23722e-10	-0.803433
45690072	chr19:45690072:C:A	1.13601e-06	-1.23722e-10	-0.405464	4.59043e-06	-1.23722e-10	-0.245063
45690093	chr19:45690093:A:G	3.30877e-07	-0.874598	-0.764395	1.10347e-06	-0.94779	-0.722791
45690299	chr19:45690299:G:T	1.34863e-07	-1.05823	-1.47825	6.59693e-07	-0.726583	-1.45844
45690488	chr19:45690488:CAAACA:C	1.61077e-07	-0.729402	-1.62945	5.68452e-07	-0.713006	-1.62087
45691716	chr19:45691716:G:A	3.23032e-07	-1.23722e-10	-1.66299	1.1078e-06	-1.23722e-10	-1.66666
45692498	chr19:45692498:A:C	3.63713e-07	-1.54437	-6.7639e-10	1.17925e-06	-1.60416	-6.7639e-10
45693019	chr19:45693019:C:G	3.23135e-07	-1.23722e-10	-1.66267	1.10897e-06	-1.23722e-10	-1.66561
45693046	chr19:45693046:C:T	3.21813e-07	-1.23722e-10	-1.66677	1.11077e-06	-1.23722e-10	-1.66398
45693282	chr19:45693282:A:C	4.49187e-07	-1.23722e-10	-1.3333	1.52304e-06	-1.23722e-10	-1.34833
45693424	chr19:45693424:C:T	5.92982e-07	-1.23722e-10	-1.05557	2.19873e-06	-1.23722e-10	-0.981158
45693618	chr19:45693618:C:A	4.62324e-07	-1.23722e-10	-1.30447	1.56823e-06	-1.23722e-10	-1.31909
45693812	chr19:45693812:T:C	5.40551e-07	-1.23722e-10	-1.14815	1.89095e-06	-1.23722e-10	-1.13196
45694050	chr19:45694050:G:A	3.31978e-07	-1.23722e-10	-1.63567	1.12784e-06	-1.23722e-10	-1.64873
45694163	chr19:45694163:C:T	1.01695e-07	-1.33545	-1.48331	4.3971e-07	-1.1109	-1.47978
45694524	chr19:45694524:G:A	1.16358e-07	-1.46164	-1.22243	4.03141e-07	-1.4141	-1.26341
45695193	chr19:45695193:G:A	3.40152e-07	-1.23722e-10	-1.61135	1.16773e-06	-1.23722e-10	-1.61398
45695567	chr19:45695567:G:A	4.27181e-07	-1.23722e-10	-1.38353	1.4936e-06	-1.23722e-10	-1.36785
45696026	chr19:45696026:G:A	3.38043e-07	-1.61757	-6.7639e-10	1.16411e-06	-1.61708	-6.7639e-10
45696858	chr19:45696858:C:T	4.18484e-07	-1.23722e-10	-1.4041	1.46053e-06	-1.23722e-10	-1.39024
45696872	chr19:45696872:C:T	4.03238e-07	-1.23722e-10	-1.44121	1.46386e-06	-1.23722e-10	-1.38796
45697295	chr19:45697295:G:A	1.7607e-07	-1.10923	-1.16063	5.69346e-07	-1.11071	-1.2216
45697518	chr19:45697518:C:T	4.47188e-07	-1.23722e-10	-1.33776	1.45053e-06	-1.23722e-10	-1.39711
45698324	chr19:45698324:C:T	3.34795e-07	-1.23722e-10	-1.62722	1.13241e-06	-1.23722e-10	-1.64469
45698554	chr19:45698554:C:T	3.43298e-07	-1.23722e-10	-1.60214	1.17819e-06	-1.23722e-10	-1.60506
45698914	chr19:45698914:C:T	2.42959e-07	-1.02273	-0.925114	8.08802e-07	-1.08664	-0.894604
45698962	chr19:45698962:C:T	4.34872e-07	-1.23722e-10	-1.36569	1.51972e-06	-1.23722e-10	-1.35051
45699564	chr19:45699564:A:G	9.76875e-08	-1.36658	-1.49239	4.17715e-07	-1.15357	-1.48843
45699825	chr19:45699825:G:A	7.72775e-07	0.643874	-1.43462	4.80061e-06	1.1789	-1.37919
45699889	chr19:45699889:G:A	3.93448e-07	-1.23722e-10	-1.46579	1.32614e-06	-1.23722e-10	-1.48677
45700354	chr19:45700354:A:G	8.79136e-07	-1.23722e-10	-0.661799	3.25992e-06	-1.23722e-10	-0.587336
45700410	chr19:45700410:C:T	7.08068e-07	-1.23722e-10	-0.878199	2.61471e-06	-1.23722e-10	-0.807886
45700599	chr19:45700599:A:G	1.34964e-06	-1.23722e-10	-0.233144	5.09916e-06	-1.23722e-10	-0.139962
45700714	chr19:45700714:A:G	3.2625e-07	-1.23722e-10	-1.65307	1.12231e-06	-1.23722e-10	-1.65365
45700832	chr19:45700832:G:A	3.46945e-07	-1.23722e-10	-1.59157	1.25302e-06	-1.23722e-10	-1.54348
45701329	chr19:45701329:G:A	1.18979e-06	-1.35235	0.993144	4.5988e-06	-1.43943	1.19618
45701474	chr19:45701474:C:T	3.30424e-07	-1.23722e-10	-1.64036	1.13553e-06	-1.23722e-10	-1.64194
45701620	chr19:45701620:T:C	7.10522e-08	-1.61412	-1.56321	2.47373e-07	-1.60399	-1.5619
45701680	chr19:45701680:C:T	3.89639e-07	-1.47552	-6.7639e-10	1.32703e-06	-1.48609	-6.7639e-10
45701792	chr19:45701792:T:C	1.31469e-06	0.728571	-0.987955	1.15851e-05	1.44858	-0.767898
45702334	chr19:45702334:A:T	3.23968e-07	-1.23722e-10	-1.66009	1.11033e-06	-1.23722e-10	-1.66438
45702840	chr19:45702840:G:A	3.23669e-07	-0.16316	-1.49786	1.88535e-06	0.351107	-1.48603
45702945	chr19:45702945:G:A	7.75957e-07	-1.23722e-10	-0.786642	3.32243e-06	-1.23722e-10	-0.568342
45703004	chr19:45703004:G:A	2.43513e-07	-0.413003	-1.53257	1.37526e-06	0.0511599	-1.50156
45703167	chr19:45703167:T:C	4.53866e-07	-1.51548	0.192539	1.58634e-06	-1.40224	0.0946378
45703608	chr19:45703608:T:C	6.80557e-07	-1.23722e-10	-0.917827	2.92111e-06	-1.23722e-10	-0.697074
45704328	chr19:45704328:G:A	6.26917e-07	-0.999924	-6.7639e-10	2.39312e-06	-0.896442	-6.7639e-10
45704552	chr19:45704552:A:C	7.95318e-08	-1.61554	-1.44904	2.73266e-07	-1.60695	-1.4594
45705319	chr19:45705319:C:G	7.53133e-07	-1.23722e-10	-0.816496	2.75623e-06	-1.23722e-10	-0.755174
45705369	chr19:45705369:T:A	4.23119e-07	-1.23722e-10	-1.39309	1.54992e-06	-1.23722e-10	-1.33083
45705411	chr19:45705411:G:A	3.48812e-07	0.000847365	-1.58705	1.96155e-06	0.47517	-1.57047
45706416	chr19:45706416:A:C	5.06855e-07	-1.59544	0.382927	1.75753e-06	-1.53987	0.334743
45706812	chr19:45706812:G:A	3.33136e-07	-1.23722e-10	-1.63219	1.14417e-06	-1.23722e-10	-1.63436
45707107	chr19:45707107:T:G	4.57902e-07	-0.414923	-0.899161	3.3151e-06	0.237022	-0.807571
45707244	chr19:45707244:T:C	6.32138e-07	-1.23722e-10	-0.99163	2.4788e-06	-1.23722e-10	-0.861264
45707265	chr19:45707265:C:T	3.34304e-07	-1.61491	-0.013773	1.3641e-06	-1.61005	0.151504
45707434	chr19:45707434:T:C	4.93717e-07	-0.0718524	-1.16692	3.29192e-06	0.410097	-0.987664
45707485	chr19:45707485:G:A	3.94714e-07	-1.23722e-10	-1.46258	1.29389e-06	-1.23722e-10	-1.51138
45707513	chr19:45707513:T:A	7.63405e-07	-1.23722e-10	-0.802949	2.98964e-06	-1.23722e-10	-0.673884
45707567	chr19:45707567:T:G	4.04101e-07	-1.23722e-10	-1.43907	1.32065e-06	-1.23722e-10	-1.49091
45707921	chr19:45707921:C:T	5.06611e-07	-1.23722e-10	-1.21299	1.67734e-06	-1.23722e-10	-1.25183
45708051	chr19:45708051:G:A	1.09426e-07	-1.60466	-1.14082	3.65863e-07	-1.55698	-1.21756
45708384	chr19:45708384:C:T	3.35797e-07	-1.23722e-10	-1.62423	1.16838e-06	-1.23722e-10	-1.61342
45709000	chr19:45709000:G:A	7.2528e-07	-1.23722e-10	-0.85418	2.64289e-06	-1.23722e-10	-0.797165
45709667	chr19:45709667:C:T	3.35281e-07	-0.0507155	-1.57506	1.8939e-06	0.424665	-1.55506
45709694	chr19:45709694:T:C	4.02853e-07	-1.53857	0.0964034	1.9959e-06	-1.46301	0.385069
45709934	chr19:45709934:A:C	1.44727e-06	-1.23722e-10	-0.163301	6.44367e-06	-1.23722e-10	0.0940606
45710087	chr19:45710087:G:A	1.09619e-06	-1.23722e-10	-0.441145	4.65847e-06	-1.23722e-10	-0.230351
45710153	chr19:45710153:G:A	1.96818e-06	-1.23722e-10	0.144127	7.87384e-06	-1.23722e-10	0.294508
45710280	chr19:45710280:T:C	3.24598e-07	-1.23722e-10	-1.65815	1.12243e-06	-1.23722e-10	-1.65354
45710292	chr19:45710292:C:T	1.01757e-07	-1.61506	-1.20309	3.34441e-07	-1.61776	-1.24657
45710294	chr19:45710294:G:T	4.42825e-07	-1.61358	0.266019	1.51967e-06	-1.57891	0.228368
45710659	chr19:45710659:A:G	3.72004e-07	-1.23722e-10	-1.52183	1.22687e-06	-1.23722e-10	-1.56457
45710986	chr19:45710986:A:G	3.84856e-07	-1.61296	0.125089	1.60307e-06	-1.57196	0.274846
45711039	chr19:45711039:C:T	1.38853e-07	-1.59884	-0.908475	5.41515e-07	-1.55048	-0.831943
45711283	chr19:45711283:G:C	3.70382e-07	-1.23722e-10	-1.5262	1.25056e-06	-1.23722e-10	-1.54545
```
