## Supplementary material for "Characterization of shared and ancestry-specific signals driving complex traits using multi-ancestry fine-mapping": susiex_nc3.cs80.cs

```
CS_ID	SNP	BP	REF_ALLELE	ALT_ALLELE	REF_FRQ	BETA	SE	-LOG10P	CS_PIP	OVRL_PIP
1	chr19:44644419:T:G	44644419	G,G	T,T	1,1	-inf,-inf	inf,inf	2.94892,5.82378	0.412028	0.412037
1	chr19:44645964:G:A	44645964	A,A	G,G	1,1	-inf,-inf	inf,inf	2.9778,5.5128	0.235328	0.235338
1	chr19:44644040:G:T	44644040	T,T	G,G	1,1	-inf,-inf	inf,inf	2.93877,4.94863	0.0972146	0.0972342
1	chr19:44651068:G:A	44651068	A,A	G,G	1,1	-inf,-inf	inf,inf	2.29191,5.79891	0.0861556	0.0861679
2	chr19:45239644:C:T	45239644	T,T	C,C	1,1	inf,inf	inf,inf	4.25149,3.54735	0.224622	0.224684
2	chr19:45238351:T:C	45238351	C,C	T,T	1,1	inf,inf	inf,inf	4.25306,3.18725	0.12423	0.12428
2	chr19:45238836:G:A	45238836	A,A	G,G	1,1	inf,inf	inf,inf	4.22611,3.10073	0.0989704	0.0990179
2	chr19:45212939:A:G	45212939	G,G	A,A	1,1	inf,inf	inf,inf	6.10948,1.52662	0.0688605	0.0697631
2	chr19:45212934:G:C	45212934	C,C	G,G	1,1	inf,inf	inf,inf	5.94775,1.65945	0.0624478	0.063181
2	chr19:45212459:C:T	45212459	T,T	C,C	1,1	inf,inf	inf,inf	5.52978,2.02485	0.054481	0.0552328
2	chr19:45212422:T:C	45212422	C,C	T,T	1,1	inf,inf	inf,inf	5.49571,1.95864	0.0458579	0.046541
2	chr19:45238075:A:T	45238075	T,T	A,A	1,1	inf,inf	inf,inf	3.88665,2.97703	0.0401335	0.0401787
2	chr19:45238095:A:G	45238095	G,G	A,A	1,1	inf,inf	inf,inf	3.88967,2.9722	0.0398996	0.0399446
2	chr19:45240382:T:C	45240382	C,C	T,T	1,1	inf,inf	inf,inf	4.38494,2.72988	0.0396864	0.039737
2	chr19:45212232:T:C	45212232	C,C	T,T	1,1	inf,inf	inf,inf	5.63767,1.43668	0.0387654	0.0394833
3	chr19:44270680:A:T	44270680	T,T	A,A	1,1	inf,inf	inf,inf	2.45348,2.75229	0.035618	0.0358732
3	chr19:44270694:C:T	44270694	T,T	C,C	1,1	inf,inf	inf,inf	2.43944,2.73903	0.0337848	0.0340284
3	chr19:44275178:C:T	44275178	T,T	C,C	1,1	inf,inf	inf,inf	2.47422,2.70232	0.0335638	0.0338062
3	chr19:45463425:G:A	45463425	A,NA	G,NA	1,NA	-inf,NA	inf,NA	3.74234,NA	0.0167242	0.0179673
3	chr19:44840407:A:G	44840407	NA,G	NA,A	NA,1	NA,-inf	NA,inf	NA,3.8252	0.0161407	0.0167529
3	chr19:44836881:G:A	44836881	A,A	G,G	1,1	-inf,inf	inf,inf	0.24512,4.35732	0.0100363	0.0104609
3	chr19:45415503:G:A	45415503	A,A	G,G	1,1	inf,-inf	inf,inf	3.28425,0.525632	0.00767954	0.00777157
3	chr19:45658897:TTTTG:T	45658897	T,NA	TTTTG,NA	1,NA	inf,NA	inf,NA	2.81269,NA	0.00657006	0.00676983
3	chr19:45410729:T:C	45410729	C,C	T,T	1,1	inf,-inf	inf,inf	3.12702,0.639364	0.00655671	0.00663699
3	chr19:45404263:T:C	45404263	C,C	T,T	1,1	inf,-inf	inf,inf	3.25793,0.748684	0.00560734	0.00571276
3	chr19:45404264:C:A	45404264	A,A	C,C	1,1	inf,-inf	inf,inf	3.25279,0.751278	0.00557459	0.00567942
3	chr19:44722027:G:C	44722027	C,C	G,G	1,1	-inf,-inf	inf,inf	0.996322,2.9676	0.00443339	0.00459503
3	chr19:45416032:G:A	45416032	A,A	G,G	1,1	inf,-inf	inf,inf	2.67411,1.08453	0.00441741	0.00447794
3	chr19:45417006:G:A	45417006	A,A	G,G	1,1	inf,-inf	inf,inf	2.53239,1.38195	0.0043507	0.00441773
3	chr19:45195546:C:T	45195546	NA,T	NA,C	NA,1	NA,-inf	NA,inf	NA,2.89239	0.00433014	0.00447355
3	chr19:44554226:C:T	44554226	T,T	C,C	1,1	inf,inf	inf,inf	0.788755,4.06856	0.00427055	0.00448861
3	chr19:45409148:G:A	45409148	A,A	G,G	1,1	inf,-inf	inf,inf	3.02058,0.467852	0.00426836	0.00431939
3	chr19:45493492:C:T	45493492	T,NA	C,NA	1,NA	-inf,NA	inf,NA	2.9824,NA	0.00411694	0.00438875
3	chr19:45194261:T:C	45194261	NA,C	NA,T	NA,1	NA,-inf	NA,inf	NA,2.89423	0.00404143	0.0041809
3	chr19:45409085:A:G	45409085	G,G	A,A	1,1	inf,-inf	inf,inf	2.97519,0.492805	0.00396886	0.00401694
3	chr19:45408744:A:C	45408744	C,C	A,A	1,1	inf,-inf	inf,inf	2.94728,0.517028	0.00384725	0.00389418
3	chr19:45198591:G:A	45198591	NA,A	NA,G	NA,1	NA,-inf	NA,inf	NA,2.80966	0.00379903	0.00392339
3	chr19:45198584:G:A	45198584	NA,A	NA,G	NA,1	NA,-inf	NA,inf	NA,2.79351	0.00367653	0.00379693
3	chr19:45400508:T:C	45400508	C,C	T,T	1,1	inf,-inf	inf,inf	3.31445,0.324559	0.00348199	0.0035495
3	chr19:45410788:T:C	45410788	C,C	T,T	1,1	inf,-inf	inf,inf	2.74523,0.15991	0.00344159	0.0034748
3	chr19:45181868:T:C	45181868	NA,C	NA,T	NA,1	NA,inf	NA,inf	NA,3.0374	0.00343784	0.00370624
3	chr19:44721355:C:T	44721355	T,T	C,C	1,1	-inf,-inf	inf,inf	1.01016,2.82611	0.00335967	0.00348301
3	chr19:45085511:T:C	45085511	C,C	T,T	1,1	-inf,inf	inf,inf	4.0327,0.208659	0.00335136	0.00363654
3	chr19:44657717:G:A	44657717	NA,A	NA,G	NA,1	NA,-inf	NA,inf	NA,3.3993	0.00334511	0.00356216
3	chr19:44615448:A:G	44615448	NA,G	NA,A	NA,1	NA,-inf	NA,inf	NA,4.63082	0.0032822	0.00482088
3	chr19:44655608:G:A	44655608	NA,A	NA,G	NA,1	NA,-inf	NA,inf	NA,3.37163	0.00319086	0.00339678
3	chr19:45205312:C:T	45205312	T,T	C,C	1,1	-inf,inf	inf,inf	2.52251,1.69946	0.00316953	0.00340705
3	chr19:45582544:C:T	45582544	NA,T	NA,C	NA,1	NA,-inf	NA,inf	NA,2.51554	0.00316298	0.00326727
3	chr19:45208358:G:A	45208358	A,A	G,G	1,1	-inf,-inf	inf,inf	0.135318,3.33831	0.00310538	0.00319069
3	chr19:44845045:G:C	44845045	NA,C	NA,G	NA,1	NA,-inf	NA,inf	NA,2.91721	0.00283699	0.00295949
3	chr19:45198945:G:A	45198945	NA,A	NA,G	NA,1	NA,-inf	NA,inf	NA,2.68405	0.00281624	0.0029303
3	chr19:45004284:G:A	45004284	A,A	G,G	1,1	-inf,-inf	inf,inf	2.68292,1.14844	0.00273185	0.00285101
3	chr19:45406745:G:T	45406745	T,T	G,G	1,1	inf,-inf	inf,inf	3.1798,0.384156	0.00271482	0.00276974
3	chr19:45197258:G:A	45197258	NA,A	NA,G	NA,1	NA,-inf	NA,inf	NA,2.65728	0.00264227	0.00274954
3	chr19:45531300:C:T	45531300	T,T	C,C	1,1	inf,-inf	inf,inf	4.07924,0.108653	0.00253529	0.00295918
3	chr19:45405792:C:T	45405792	T,T	C,C	1,1	inf,-inf	inf,inf	3.11063,0.392649	0.00247386	0.00252202
3	chr19:45201660:A:G	45201660	NA,G	NA,A	NA,1	NA,-inf	NA,inf	NA,2.57069	0.00225388	0.00234513
3	chr19:44317167:T:C	44317167	C,NA	T,NA	1,NA	inf,NA	inf,NA	2.32233,NA	0.0021982	0.00227466
3	chr19:44609183:T:C	44609183	NA,C	NA,T	NA,1	NA,-inf	NA,inf	NA,4.33775	0.00219501	0.00305199
3	chr19:45247546:G:A	45247546	NA,A	NA,G	NA,1	NA,inf	NA,inf	NA,2.84839	0.00211357	0.00235138
3	chr19:45490737:C:T	45490737	T,NA	C,NA	1,NA	inf,NA	inf,NA	1.8199,NA	0.00209673	0.00213301
3	chr19:45198091:C:T	45198091	NA,T	NA,C	NA,1	NA,-inf	NA,inf	NA,2.61297	0.00208701	0.00216301
3	chr19:45154228:C:T	45154228	T,T	C,C	1,1	-inf,inf	inf,inf	2.67766,1.07715	0.00205332	0.00215681
3	chr19:45502113:C:T	45502113	T,NA	C,NA	1,NA	inf,NA	inf,NA	1.78904,NA	0.00196179	0.00199587
3	chr19:44855318:G:A	44855318	A,NA	G,NA	1,NA	-inf,NA	inf,NA	2.01732,NA	0.00188178	0.00193199
3	chr19:44659067:A:C	44659067	NA,C	NA,A	NA,1	NA,-inf	NA,inf	NA,3.26759	0.00187243	0.00202177
3	chr19:45088007:A:G	45088007	G,G	A,A	1,1	-inf,inf	inf,inf	3.74869,0.124604	0.00182433	0.00197518
3	chr19:45085140:A:G	45085140	G,G	A,A	1,1	-inf,inf	inf,inf	3.79909,0.0726294	0.00181937	0.00197814
3	chr19:45194071:G:A	45194071	A,A	G,G	1,1	-inf,-inf	inf,inf	3.51435,0.665057	0.00181155	0.00218111
3	chr19:45629434:C:A	45629434	NA,A	NA,C	NA,1	NA,inf	NA,inf	NA,1.98781	0.00178678	0.00183737
3	chr19:45417538:C:T	45417538	T,T	C,C	1,1	inf,-inf	inf,inf	2.64642,0.426199	0.00175	0.0017738
3	chr19:45388411:T:A	45388411	A,A	T,T	1,1	inf,-inf	inf,inf	1.84064,1.21928	0.00170345	0.00172653
3	chr19:45505007:C:T	45505007	T,T	C,C	1,1	-inf,inf	inf,inf	3.46928,0.394651	0.00168212	0.00181354
3	chr19:45086337:C:T	45086337	T,T	C,C	1,1	-inf,inf	inf,inf	3.74583,0.0760385	0.00166593	0.00180963
3	chr19:44247683:G:A	44247683	A,NA	G,NA	1,NA	inf,NA	inf,NA	2.1797,NA	0.00166471	0.00172151
3	chr19:45533674:T:C	45533674	C,NA	T,NA	1,NA	inf,NA	inf,NA	1.7192,NA	0.00163247	0.00166173
3	chr19:45086979:T:C	45086979	C,C	T,T	1,1	-inf,inf	inf,inf	3.72617,0.0880286	0.00162902	0.00176796
3	chr19:44856519:C:T	44856519	T,NA	C,NA	1,NA	-inf,NA	inf,NA	1.94185,NA	0.00160493	0.00164801
3	chr19:45081916:C:T	45081916	T,T	C,C	1,1	-inf,inf	inf,inf	3.7146,0.0818835	0.0016031	0.00173958
3	chr19:44621993:G:A	44621993	NA,A	NA,G	NA,1	NA,-inf	NA,inf	NA,3.07338	0.0015887	0.00169504
3	chr19:45087478:G:GT	45087478	GT,GT	G,G	1,1	-inf,inf	inf,inf	3.70742,0.0882812	0.00157895	0.00171303
3	chr19:45505980:CT:C	45505980	C,C	CT,CT	1,1	-inf,-inf	inf,inf	3.2575,0.663063	0.00155441	0.00168936
3	chr19:45083977:A:G	45083977	G,G	A,A	1,1	-inf,inf	inf,inf	3.70773,0.0714173	0.00155022	0.00168296
3	chr19:45508569:AG:A	45508569	A,A	AG,AG	1,1	-inf,inf	inf,inf	3.46358,0.293839	0.00148405	0.00160681
3	chr19:45227546:T:G	45227546	NA,G	NA,T	NA,1	NA,-inf	NA,inf	NA,2.28136	0.0014705	0.00152804
3	chr19:44339602:G:A	44339602	A,A	G,G	1,1	-inf,-inf	inf,inf	2.21832,2.0133	0.00146363	0.0015167
3	chr19:45084908:A:C	45084908	C,C	A,A	1,1	-inf,inf	inf,inf	3.67626,0.0665438	0.001456	0.00158048
3	chr19:45087969:A:G	45087969	G,G	A,A	1,1	-inf,inf	inf,inf	3.64584,0.0999343	0.00145338	0.00157321
3	chr19:45088482:A:T	45088482	T,T	A,A	1,1	-inf,inf	inf,inf	3.6533,0.0870874	0.00142872	0.00154899
3	chr19:45087975:TTG:T	45087975	T,T	TTG,TTG	1,1	-inf,inf	inf,inf	3.58588,0.153372	0.00142007	0.00153194
3	chr19:44969849:G:A	44969849	NA,A	NA,G	NA,1	NA,-inf	NA,inf	NA,2.2905	0.00140163	0.00145488
3	chr19:45230524:G:C	45230524	C,C	G,G	1,1	inf,-inf	inf,inf	3.06943,2.06053	0.00138977	0.00189637
3	chr19:44527143:TCA:T	44527143	NA,T	NA,TCA	NA,1	NA,inf	NA,inf	NA,1.95052	0.00136149	0.00140334
3	chr19:44831713:A:G	44831713	G,G	A,A	1,1	-inf,-inf	inf,inf	2.12168,1.11067	0.00135803	0.00139846
3	chr19:45147430:A:G	45147430	G,G	A,A	1,1	-inf,inf	inf,inf	2.26355,0.782284	0.00133472	0.00137559
3	chr19:45083747:C:T	45083747	T,T	C,C	1,1	-inf,inf	inf,inf	3.56135,0.143032	0.00132163	0.0014267
3	chr19:44853087:C:T	44853087	NA,T	NA,C	NA,1	NA,inf	NA,inf	NA,1.8837	0.0013087	0.0013465
3	chr19:44378293:T:G	44378293	NA,G	NA,T	NA,1	NA,-inf	NA,inf	NA,2.12275	0.00130064	0.0013467
3	chr19:45088086:C:T	45088086	T,T	C,C	1,1	-inf,inf	inf,inf	3.61501,0.0627826	0.00129763	0.00140761
3	chr19:44658770:G:A	44658770	A,NA	G,NA	1,NA	inf,NA	inf,NA	2.24144,NA	0.0012943	0.00134183
3	chr19:45084547:T:C	45084547	C,C	T,T	1,1	-inf,inf	inf,inf	3.60325,0.0611654	0.00127325	0.00138079
3	chr19:44892587:G:A	44892587	A,A	G,G	1,1	inf,inf	inf,inf	2.86887,0.648783	0.001272	0.00132907
3	chr19:44611457:T:C	44611457	NA,C	NA,T	NA,1	NA,-inf	NA,inf	NA,2.72465	0.00121559	0.00128189
3	chr19:44802430:A:G	44802430	NA,G	NA,A	NA,1	NA,-inf	NA,inf	NA,2.27625	0.00116561	0.00120947
3	chr19:45510425:C:T	45510425	T,NA	C,NA	1,NA	inf,NA	inf,NA	1.52659,NA	0.00108532	0.00110534
3	chr19:45287042:C:T	45287042	T,NA	C,NA	1,NA	-inf,NA	inf,NA	1.1482,NA	0.00107316	0.00108886
3	chr19:45084009:A:G	45084009	G,G	A,A	1,1	-inf,inf	inf,inf	3.41714,0.186686	0.00107204	0.00115412
3	chr19:45088420:G:A	45088420	A,A	G,G	1,1	-inf,inf	inf,inf	3.42939,0.162156	0.0010581	0.00114156
3	chr19:45087999:A:G	45087999	G,G	A,A	1,1	-inf,inf	inf,inf	3.44277,0.121218	0.0010535	0.00113563
3	chr19:45627698:C:A	45627698	NA,A	NA,C	NA,1	NA,inf	NA,inf	NA,1.84738	0.00103898	0.00107129
3	chr19:44831689:T:C	44831689	NA,C	NA,T	NA,1	NA,-inf	NA,inf	NA,1.95839	0.00103744	0.00107395
3	chr19:44363431:C:T	44363431	T,T	C,C	1,1	-inf,inf	inf,inf	2.18579,1.14335	0.00103444	0.00106823
3	chr19:44623160:C:T	44623160	T,NA	C,NA	1,NA	inf,NA	inf,NA	2.00407,NA	0.00103299	0.00106789
3	chr19:44842187:C:G	44842187	NA,G	NA,C	NA,1	NA,inf	NA,inf	NA,1.6703	0.00102181	0.00105417
3	chr19:45207776:G:C	45207776	NA,C	NA,G	NA,1	NA,-inf	NA,inf	NA,1.96589	0.00101304	0.00104438
3	chr19:44698757:A:G	44698757	G,G	A,A	1,1	-inf,inf	inf,inf	0.148343,3.01506	0.00101251	0.00105505
3	chr19:45057038:T:C	45057038	NA,C	NA,T	NA,1	NA,-inf	NA,inf	NA,2.0467	0.000999866	0.00103868
3	chr19:45058215:C:T	45058215	NA,T	NA,C	NA,1	NA,-inf	NA,inf	NA,2.04508	0.00099682	0.00103551
3	chr19:44799789:AAAAAG:A	44799789	NA,A	NA,AAAAAG	NA,1	NA,-inf	NA,inf	NA,2.18734	0.000980427	0.00101735
3	chr19:45212939:A:G	45212939	G,G	A,A	1,1	inf,inf	inf,inf	6.10948,1.52662	0.000957813	0.0697631
3	chr19:44604267:A:G	44604267	NA,G	NA,A	NA,1	NA,-inf	NA,inf	NA,2.3281	0.000953779	0.000995141
3	chr19:44528523:C:T	44528523	NA,T	NA,C	NA,1	NA,inf	NA,inf	NA,1.77325	0.000947284	0.000976809
3	chr19:44852954:T:G	44852954	NA,G	NA,T	NA,1	NA,-inf	NA,inf	NA,1.7649	0.000940771	0.000971976
3	chr19:44663400:A:G	44663400	NA,G	NA,A	NA,1	NA,-inf	NA,inf	NA,2.55696	0.000925602	0.000974543
3	chr19:45081719:C:T	45081719	T,T	C,C	1,1	-inf,inf	inf,inf	3.34847,0.133373	0.00090334	0.000972403
3	chr19:45655567:T:C	45655567	C,NA	T,NA	1,NA	inf,NA	inf,NA	2.23368,NA	0.000898825	0.000960493
3	chr19:45640690:T:G	45640690	G,G	T,T	1,1	inf,inf	inf,inf	0.603401,3.35735	0.000896144	0.000955735
3	chr19:44447095:G:A	44447095	A,NA	G,NA	1,NA	inf,NA	inf,NA	1.5363,NA	0.000883028	0.000906574
3	chr19:45204274:C:T	45204274	T,T	C,C	1,1	-inf,-inf	inf,inf	0.123781,2.68962	0.000878982	0.000903443
3	chr19:44222477:A:C	44222477	NA,C	NA,A	NA,1	NA,inf	NA,inf	NA,1.48949	0.000874759	0.000898176
3	chr19:45146995:A:G	45146995	G,G	A,A	1,1	-inf,inf	inf,inf	2.19477,0.684042	0.000874301	0.00090312
3	chr19:45177982:G:C	45177982	NA,C	NA,G	NA,1	NA,-inf	NA,inf	NA,1.87672	0.000873393	0.000904228
3	chr19:44179517:C:T	44179517	T,NA	C,NA	1,NA	inf,NA	inf,NA	1.84291,NA	0.000870931	0.00090214
3	chr19:45084084:A:G	45084084	G,G	A,A	1,1	-inf,inf	inf,inf	3.37024,0.0818637	0.000869096	0.000937806
3	chr19:44863566:T:A	44863566	NA,A	NA,T	NA,1	NA,-inf	NA,inf	NA,1.89112	0.000864958	0.000894816
3	chr19:44358605:A:G	44358605	G,NA	A,NA	1,NA	inf,NA	inf,NA	1.82674,NA	0.000862551	0.000891373
3	chr19:45207569:A:C	45207569	C,C	A,A	1,1	-inf,-inf	inf,inf	0.112866,2.64327	0.00084895	0.000871687
3	chr19:44737327:T:C	44737327	C,C	T,T	1,1	-inf,inf	inf,inf	1.29463,2.08693	0.000848124	0.000881256
3	chr19:44323110:C:T	44323110	T,T	C,C	1,1	-inf,-inf	inf,inf	2.62293,0.58019	0.000841499	0.000867456
3	chr19:44447993:G:C	44447993	C,NA	G,NA	1,NA	inf,NA	inf,NA	1.51147,NA	0.000837683	0.000860084
3	chr19:45327689:G:A	45327689	A,A	G,G	1,1	inf,-inf	inf,inf	4.24793,0.352197	0.000819847	0.00158078
3	chr19:45118286:C:T	45118286	T,NA	C,NA	1,NA	inf,NA	inf,NA	1.45682,NA	0.000819303	0.000835854
3	chr19:44447220:A:G	44447220	G,NA	A,NA	1,NA	inf,NA	inf,NA	1.49851,NA	0.000816337	0.000838169
3	chr19:45042324:C:A	45042324	NA,A	NA,C	NA,1	NA,-inf	NA,inf	NA,1.93528	0.000815921	0.000847401
3	chr19:44827336:G:A	44827336	NA,A	NA,G	NA,1	NA,-inf	NA,inf	NA,1.68815	0.000809094	0.000836035
3	chr19:45521655:G:A	45521655	A,NA	G,NA	1,NA	-inf,NA	inf,NA	1.71639,NA	0.000802502	0.000828054
3	chr19:45085821:T:C	45085821	C,C	T,T	1,1	-inf,-inf	inf,inf	3.33319,0.0213402	0.000790947	0.000858494
3	chr19:45416697:G:C	45416697	C,C	G,G	1,1	inf,-inf	inf,inf	2.28224,0.294073	0.000788085	0.000802045
3	chr19:45056302:C:T	45056302	NA,T	NA,C	NA,1	NA,-inf	NA,inf	NA,1.91444	0.000785355	0.000815594
3	chr19:45212459:C:T	45212459	T,T	C,C	1,1	inf,inf	inf,inf	5.52978,2.02485	0.000784767	0.0552328
3	chr19:44446736:G:A	44446736	A,NA	G,NA	1,NA	inf,NA	inf,NA	1.47875,NA	0.000783829	0.000804824
3	chr19:44907016:G:A	44907016	NA,A	NA,G	NA,1	NA,inf	NA,inf	NA,1.5721	0.000782379	0.000805491
3	chr19:45679389:G:A	45679389	A,NA	G,NA	1,NA	-inf,NA	inf,NA	1.71757,NA	0.000779774	0.000804809
3	chr19:45212934:G:C	45212934	C,C	G,G	1,1	inf,inf	inf,inf	5.94775,1.65945	0.000772527	0.063181
3	chr19:45083782:G:A	45083782	A,A	G,G	1,1	-inf,inf	inf,inf	2.12016,0.4019	0.000771821	0.000788117
3	chr19:45211671:CAGGAA:C	45211671	C,C	CAGGAA,CAGGAA	1,1	inf,inf	inf,inf	5.24689,1.92675	0.000771343	0.0296283
3	chr19:45546213:A:G	45546213	NA,G	NA,A	NA,1	NA,-inf	NA,inf	NA,2.00032	0.000770416	0.000802414
3	chr19:45085715:A:G	45085715	G,G	A,A	1,1	-inf,inf	inf,inf	3.30687,0.0600887	0.00075747	0.000817475
3	chr19:44843831:C:T	44843831	NA,T	NA,C	NA,1	NA,-inf	NA,inf	NA,2.00342	0.000749972	0.00077825
3	chr19:44907291:A:G	44907291	NA,G	NA,A	NA,1	NA,inf	NA,inf	NA,1.55312	0.000745584	0.000767538
3	chr19:44161019:G:A	44161019	NA,A	NA,G	NA,1	NA,inf	NA,inf	NA,1.44383	0.000741699	0.000761938
3	chr19:45626933:T:G	45626933	G,G	T,T	1,1	-inf,-inf	inf,inf	0.462004,3.36152	0.000740627	0.00078914
3	chr19:45212232:T:C	45212232	C,C	T,T	1,1	inf,inf	inf,inf	5.63767,1.43668	0.000739701	0.0394833
3	chr19:44501840:G:A	44501840	A,A	G,G	1,1	-inf,-inf	inf,inf	1.80285,2.18387	0.000735733	0.000776061
3	chr19:44219258:TCTC:T	44219258	NA,T	NA,TCTC	NA,1	NA,-inf	NA,inf	NA,1.95862	0.000726825	0.000753139
3	chr19:44848634:A:G	44848634	G,G	A,A	1,1	-inf,inf	inf,inf	0.499155,2.41797	0.000723255	0.000748367
3	chr19:45001269:C:T	45001269	T,NA	C,NA	1,NA	-inf,NA	inf,NA	1.56383,NA	0.000716188	0.000736887
3	chr19:44903969:C:A	44903969	NA,A	NA,C	NA,1	NA,inf	NA,inf	NA,1.70955	0.000713925	0.000736452
3	chr19:45628860:T:TAAAC	45628860	NA,TAAAC	NA,T	NA,1	NA,inf	NA,inf	NA,1.52034	0.000712537	0.000733051
3	chr19:45212422:T:C	45212422	C,C	T,T	1,1	inf,inf	inf,inf	5.49571,1.95864	0.000706809	0.046541
3	chr19:45666673:AAAT:A	45666673	A,NA	AAAT,NA	1,NA	inf,NA	inf,NA	1.59113,NA	0.000691363	0.000710847
3	chr19:44843930:C:T	44843930	NA,T	NA,C	NA,1	NA,-inf	NA,inf	NA,1.95816	0.000688626	0.000714585
3	chr19:44815591:T:G	44815591	NA,G	NA,T	NA,1	NA,-inf	NA,inf	NA,1.99321	0.000684926	0.000710587
3	chr19:44908783:C:T	44908783	NA,T	NA,C	NA,1	NA,inf	NA,inf	NA,1.4953	0.000676409	0.000696445
3	chr19:44777954:G:A	44777954	NA,A	NA,G	NA,1	NA,-inf	NA,inf	NA,1.45879	0.000674273	0.000695751
3	chr19:44816964:C:T	44816964	NA,T	NA,C	NA,1	NA,-inf	NA,inf	NA,1.98062	0.000672766	0.000697906
3	chr19:44321987:G:A	44321987	A,A	G,G	1,1	-inf,inf	inf,inf	2.74781,0.0690714	0.000670019	0.000691363
3	chr19:45208340:C:T	45208340	T,T	C,C	1,1	-inf,-inf	inf,inf	0.125999,2.74805	0.000666708	0.000688729
3	chr19:44226824:A:G	44226824	G,NA	A,NA	1,NA	inf,NA	inf,NA	1.68642,NA	0.000662778	0.000684829
3	chr19:45437573:A:T	45437573	NA,T	NA,A	NA,1	NA,-inf	NA,inf	NA,1.80198	0.000662632	0.000686446
3	chr19:44361150:A:G	44361150	G,G	A,A	1,1	-inf,-inf	inf,inf	1.10055,2.95453	0.000648565	0.000686249
3	chr19:45391868:T:C	45391868	C,C	T,T	1,1	inf,-inf	inf,inf	1.08429,1.61671	0.000646216	0.000659877
3	chr19:45539250:G:A	45539250	A,NA	G,NA	1,NA	inf,NA	inf,NA	1.84594,NA	0.000644243	0.000677426
3	chr19:45206729:A:G	45206729	G,G	A,A	1,1	-inf,-inf	inf,inf	0.189824,2.8408	0.000643215	0.000668123
3	chr19:44380983:T:C	44380983	C,C	T,T	1,1	-inf,-inf	inf,inf	1.99948,1.76147	0.000642863	0.000677696
3	chr19:44567811:T:C	44567811	C,C	T,T	1,1	inf,inf	inf,inf	1.10718,2.39503	0.000637043	0.000663054
3	chr19:45536261:G:T	45536261	NA,T	NA,G	NA,1	NA,-inf	NA,inf	NA,1.91622	0.000634619	0.000661215
3	chr19:44719620:C:T	44719620	NA,T	NA,C	NA,1	NA,-inf	NA,inf	NA,1.81588	0.000629959	0.000652905
3	chr19:45208852:A:G	45208852	NA,G	NA,A	NA,1	NA,inf	NA,inf	NA,1.37389	0.000628625	0.000644159
3	chr19:44404402:C:A	44404402	NA,A	NA,C	NA,1	NA,-inf	NA,inf	NA,2.54975	0.000626689	0.000663184
3	chr19:45204659:T:G	45204659	G,G	T,T	1,1	-inf,-inf	inf,inf	0.122606,2.82432	0.000626462	0.000649135
3	chr19:44526603:G:A	44526603	A,NA	G,NA	1,NA	-inf,NA	inf,NA	1.81063,NA	0.000623604	0.000644721
3	chr19:44842812:G:A	44842812	A,A	G,G	1,1	-inf,-inf	inf,inf	0.0903849,2.53877	0.000619647	0.000640154
3	chr19:45257573:G:A	45257573	A,NA	G,NA	1,NA	-inf,NA	inf,NA	1.95302,NA	0.000614255	0.000647215
3	chr19:44334680:G:A	44334680	A,A	G,G	1,1	-inf,-inf	inf,inf	2.63534,0.107326	0.000601076	0.000619063
3	chr19:44712536:T:C	44712536	C,C	T,T	1,1	inf,inf	inf,inf	0.868924,1.74079	0.000590058	0.000617248
3	chr19:45312026:C:T	45312026	NA,T	NA,C	NA,1	NA,inf	NA,inf	NA,1.84539	0.000582599	0.000613509
3	chr19:44838691:A:G	44838691	G,G	A,A	1,1	-inf,inf	inf,inf	0.280435,2.48566	0.000579815	0.000599009
3	chr19:44942260:G:A	44942260	A,NA	G,NA	1,NA	-inf,NA	inf,NA	1.4652,NA	0.000579216	0.000596347
3	chr19:45146128:A:G	45146128	G,G	A,A	1,1	-inf,-inf	inf,inf	3.18053,0.251866	0.000573977	0.000630843
3	chr19:44834480:C:T	44834480	T,T	C,C	1,1	-inf,inf	inf,inf	0.391452,2.38638	0.000572894	0.000591716
3	chr19:45519256:C:T	45519256	NA,T	NA,C	NA,1	NA,-inf	NA,inf	NA,1.85135	0.000567897	0.000591516
3	chr19:44333831:G:A	44333831	A,A	G,G	1,1	-inf,-inf	inf,inf	2.60034,0.112338	0.000565619	0.000582527
3	chr19:44328722:A:G	44328722	G,G	A,A	1,1	-inf,-inf	inf,inf	2.60238,0.108409	0.000564103	0.00058102
3	chr19:44896199:C:T	44896199	T,NA	C,NA	1,NA	-inf,NA	inf,NA	1.41516,NA	0.000562207	0.000577782
3	chr19:45084833:A:G	45084833	G,G	A,A	1,1	-inf,-inf	inf,inf	2.83462,0.260463	0.000562065	0.000592046
3	chr19:44391842:T:A	44391842	NA,A	NA,T	NA,1	NA,-inf	NA,inf	NA,2.50115	0.000561121	0.000593958
3	chr19:44328839:C:G	44328839	G,G	C,C	1,1	-inf,-inf	inf,inf	2.60017,0.106659	0.000560838	0.000577659
3	chr19:45205500:A:G	45205500	G,G	A,A	1,1	-inf,-inf	inf,inf	0.139175,2.74584	0.000555796	0.000576005
3	chr19:44884873:G:A	44884873	A,A	G,G	1,1	inf,inf	inf,inf	2.01011,1.20907	0.000552167	0.000575238
3	chr19:44157003:A:G	44157003	NA,G	NA,A	NA,1	NA,inf	NA,inf	NA,1.29747	0.000543161	0.000558165
3	chr19:44333887:C:T	44333887	T,T	C,C	1,1	-inf,-inf	inf,inf	2.53439,0.306907	0.000541409	0.000557993
3	chr19:44750911:C:A	44750911	A,A	C,C	1,1	-inf,inf	inf,inf	1.19661,1.91022	0.000540752	0.000561559
3	chr19:45116688:A:G	45116688	G,G	A,A	1,1	-inf,-inf	inf,inf	3.04736,0.210432	0.00054073	0.000590668
3	chr19:45241409:C:T	45241409	NA,T	NA,C	NA,1	NA,-inf	NA,inf	NA,1.76632	0.000535168	0.000556585
3	chr19:44262290:G:A	44262290	A,NA	G,NA	1,NA	inf,NA	inf,NA	1.58257,NA	0.00053382	0.000552916
3	chr19:44337839:AT:A	44337839	A,A	AT,AT	1,1	-inf,-inf	inf,inf	2.51105,0.309769	0.000531764	0.000547547
3	chr19:44838445:G:A	44838445	NA,A	NA,G	NA,1	NA,-inf	NA,inf	NA,1.60153	0.000530753	0.000548551
3	chr19:44884339:G:A	44884339	A,A	G,G	1,1	inf,inf	inf,inf	2.12838,1.03037	0.000528037	0.000549396
3	chr19:44343991:A:G	44343991	G,NA	A,NA	1,NA	inf,NA	inf,NA	1.57908,NA	0.000527109	0.000545933
3	chr19:45529800:A:G	45529800	G,G	A,A	1,1	inf,-inf	inf,inf	2.18384,1.29615	0.000526753	0.00057059
3	chr19:45628718:G:C	45628718	NA,C	NA,G	NA,1	NA,-inf	NA,inf	NA,1.63255	0.000525036	0.000544626
3	chr19:45207018:A:G	45207018	G,G	A,A	1,1	-inf,-inf	inf,inf	0.142184,2.71763	0.000522907	0.000542083
3	chr19:45099523:T:C	45099523	C,C	T,T	1,1	-inf,inf	inf,inf	2.44608,0.336082	0.0005209	0.000543222
3	chr19:45431078:A:G	45431078	G,G	A,A	1,1	inf,-inf	inf,inf	1.46105,1.37509	0.000520434	0.000530774
3	chr19:45215935:G:A	45215935	NA,A	NA,G	NA,1	NA,inf	NA,inf	NA,1.93536	0.000520354	0.000553787
3	chr19:45215462:C:A	45215462	NA,A	NA,C	NA,1	NA,inf	NA,inf	NA,1.93505	0.000519967	0.000553372
3	chr19:45033267:C:G	45033267	NA,G	NA,C	NA,1	NA,-inf	NA,inf	NA,1.76686	0.00051898	0.000539518
3	chr19:45405203:A:G	45405203	G,G	A,A	1,1	inf,-inf	inf,inf	2.43803,0.103424	0.000518402	0.000531808
3	chr19:45447837:C:T	45447837	T,NA	C,NA	1,NA	inf,NA	inf,NA	1.57834,NA	0.000511758	0.000529764
3	chr19:44670046:G:A	44670046	NA,A	NA,G	NA,1	NA,-inf	NA,inf	NA,2.09742	0.000509757	0.000533305
3	chr19:45015595:C:T	45015595	NA,T	NA,C	NA,1	NA,-inf	NA,inf	NA,1.68188	0.000506218	0.00052477
3	chr19:44336636:T:C	44336636	C,C	T,T	1,1	-inf,-inf	inf,inf	2.54644,0.0707449	0.000489176	0.000504007
3	chr19:44158351:G:A	44158351	NA,A	NA,G	NA,1	NA,inf	NA,inf	NA,1.23824	0.000488329	0.00050182
3	chr19:45530124:T:C	45530124	C,C	T,T	1,1	inf,-inf	inf,inf	2.08149,1.37611	0.000485827	0.00052641
3	chr19:44936690:C:T	44936690	NA,T	NA,C	NA,1	NA,-inf	NA,inf	NA,1.88098	0.0004783	0.000498652
3	chr19:45282041:T:C	45282041	C,NA	T,NA	1,NA	inf,NA	inf,NA	2.10649,NA	0.000477327	0.000531252
3	chr19:45436281:T:C	45436281	C,NA	T,NA	1,NA	-inf,NA	inf,NA	1.47351,NA	0.000475723	0.000491335
3	chr19:45205778:C:T	45205778	T,T	C,C	1,1	-inf,-inf	inf,inf	0.152925,2.66554	0.000473521	0.000491001
3	chr19:45635072:A:G	45635072	NA,G	NA,A	NA,1	NA,inf	NA,inf	NA,1.30838	0.000464353	0.000477929
3	chr19:45710153:G:A	45710153	NA,A	NA,G	NA,1	NA,inf	NA,inf	NA,1.18546	0.000463973	0.000476399
3	chr19:44473892:G:T	44473892	T,T	G,G	1,1	inf,-inf	inf,inf	0.463289,1.51891	0.000463269	0.000474096
3	chr19:45526896:G:A	45526896	A,A	G,G	1,1	inf,-inf	inf,inf	2.18028,1.2106	0.000463048	0.000501083
3	chr19:45610034:G:A	45610034	NA,A	NA,G	NA,1	NA,-inf	NA,inf	NA,1.55276	0.000459775	0.000476814
3	chr19:45103838:G:GGTA	45103838	GGTA,GGTA	G,G	1,1	-inf,inf	inf,inf	2.95676,0.127025	0.000459748	0.000497236
3	chr19:45415402:T:C	45415402	C,C	T,T	1,1	inf,-inf	inf,inf	2.23869,0.687044	0.000457968	0.000471906
3	chr19:44518033:G:A	44518033	NA,A	NA,G	NA,1	NA,-inf	NA,inf	NA,1.39847	0.000452435	0.000467358
3	chr19:45520494:A:G	45520494	NA,G	NA,A	NA,1	NA,-inf	NA,inf	NA,1.80091	0.000452249	0.000472007
3	chr19:44493839:C:T	44493839	T,T	C,C	1,1	inf,-inf	inf,inf	0.459337,1.50341	0.000450072	0.000460637
3	chr19:45541494:C:T	45541494	NA,T	NA,C	NA,1	NA,-inf	NA,inf	NA,1.76761	0.000446026	0.000465011
3	chr19:44878041:CCA:C	44878041	NA,C	NA,CCA	NA,1	NA,-inf	NA,inf	NA,1.55696	0.000442655	0.00045881
3	chr19:44396891:T:C	44396891	NA,C	NA,T	NA,1	NA,-inf	NA,inf	NA,2.3754	0.000442518	0.000468187
3	chr19:45456367:A:T	45456367	T,NA	A,NA	1,NA	inf,NA	inf,NA	1.52847,NA	0.000441554	0.000457901
3	chr19:44794557:C:T	44794557	NA,T	NA,C	NA,1	NA,-inf	NA,inf	NA,1.68439	0.000441326	0.000457194
3	chr19:44839099:C:G	44839099	NA,G	NA,C	NA,1	NA,-inf	NA,inf	NA,1.61045	0.000438632	0.000454373
3	chr19:45604049:G:A	45604049	NA,A	NA,G	NA,1	NA,inf	NA,inf	NA,1.32928	0.000438631	0.00045177
3	chr19:45430818:G:A	45430818	A,NA	G,NA	1,NA	inf,NA	inf,NA	1.30893,NA	0.000438011	0.000449142
3	chr19:45008269:G:A	45008269	NA,A	NA,G	NA,1	NA,-inf	NA,inf	NA,1.59651	0.000437592	0.000453486
3	chr19:44942473:G:A	44942473	NA,A	NA,G	NA,1	NA,-inf	NA,inf	NA,1.57396	0.000436226	0.000451884
3	chr19:45231402:C:T	45231402	NA,T	NA,C	NA,1	NA,-inf	NA,inf	NA,1.69141	0.000432408	0.000450327
3	chr19:45083473:T:C	45083473	C,C	T,T	1,1	-inf,inf	inf,inf	2.46834,0.144818	0.000429318	0.000443868
3	chr19:44356385:A:G	44356385	G,G	A,A	1,1	-inf,-inf	inf,inf	1.35063,1.90852	0.000427639	0.000442196
3	chr19:44248568:A:G	44248568	G,G	A,A	1,1	-inf,inf	inf,inf	0.315631,2.62852	0.000426816	0.00044622
3	chr19:45088615:C:G	45088615	NA,G	NA,C	NA,1	NA,inf	NA,inf	NA,1.2277	0.000424633	0.00043554
3	chr19:44699924:C:G	44699924	NA,G	NA,C	NA,1	NA,-inf	NA,inf	NA,1.40387	0.000423949	0.000439346
3	chr19:45011174:A:T	45011174	NA,T	NA,A	NA,1	NA,-inf	NA,inf	NA,1.59534	0.000420445	0.000435857
3	chr19:44582886:A:T	44582886	T,NA	A,NA	1,NA	inf,NA	inf,NA	0.950071,NA	0.000419763	0.000432691
3	chr19:44399322:G:A	44399322	NA,A	NA,G	NA,1	NA,-inf	NA,inf	NA,2.43073	0.000419028	0.000443705
3	chr19:44375592:C:T	44375592	T,T	C,C	1,1	-inf,-inf	inf,inf	0.93291,2.84034	0.000417072	0.000440861
3	chr19:44894757:T:C	44894757	NA,C	NA,T	NA,1	NA,inf	NA,inf	NA,1.26363	0.000416879	0.000429419
3	chr19:44392012:A:G	44392012	NA,G	NA,A	NA,1	NA,-inf	NA,inf	NA,2.28423	0.000413881	0.000437036
3	chr19:45526723:T:C	45526723	C,C	T,T	1,1	inf,-inf	inf,inf	2.16832,1.15484	0.000413688	0.000447405
3	chr19:45701792:T:C	45701792	C,C	T,T	1,1	inf,inf	inf,inf	1.86397,0.484691	0.000411959	0.000428522
3	chr19:44415223:G:A	44415223	NA,A	NA,G	NA,1	NA,-inf	NA,inf	NA,1.96343	0.000411637	0.000430799
3	chr19:45023125:G:A	45023125	NA,A	NA,G	NA,1	NA,inf	NA,inf	NA,1.41361	0.000408525	0.000423107
3	chr19:44433568:C:T	44433568	T,T	C,C	1,1	inf,inf	inf,inf	1.84517,0.409406	0.000406756	0.000418214
3	chr19:45547220:T:G	45547220	NA,G	NA,T	NA,1	NA,-inf	NA,inf	NA,1.53839	0.000406067	0.000420669
3	chr19:44517794:C:T	44517794	T,T	C,C	1,1	-inf,-inf	inf,inf	0.145921,2.95448	0.000404771	0.000425954
3	chr19:44723225:T:C	44723225	C,C	T,T	1,1	-inf,-inf	inf,inf	0.999646,1.68423	0.00040448	0.000418967
3	chr19:45091337:T:C	45091337	C,C	T,T	1,1	-inf,-inf	inf,inf	2.8774,0.224371	0.000404346	0.000440414
3	chr19:44621900:T:C	44621900	C,C	T,T	1,1	inf,inf	inf,inf	1.55277,0.933631	0.000404296	0.000419295
3	chr19:45159201:G:A	45159201	A,A	G,G	1,1	-inf,inf	inf,inf	2.57739,0.739047	0.000403351	0.000434323
3	chr19:45603839:G:A	45603839	A,A	G,G	1,1	inf,-inf	inf,inf	0.892721,1.64212	0.000403147	0.000414353
3	chr19:45614018:C:T	45614018	NA,T	NA,C	NA,1	NA,-inf	NA,inf	NA,1.47965	0.000401865	0.000416709
3	chr19:45525676:T:C	45525676	C,C	T,T	1,1	-inf,-inf	inf,inf	2.48407,0.610263	0.000401472	0.000434624
3	chr19:44715589:A:C	44715589	NA,C	NA,A	NA,1	NA,-inf	NA,inf	NA,1.65547	0.000401448	0.000416454
3	chr19:44393737:G:A	44393737	NA,A	NA,G	NA,1	NA,-inf	NA,inf	NA,2.24939	0.000398557	0.000420611
3	chr19:44280056:C:T	44280056	NA,T	NA,C	NA,1	NA,inf	NA,inf	NA,1.09089	0.000396598	0.000407478
3	chr19:45112086:A:G	45112086	G,G	A,A	1,1	-inf,inf	inf,inf	2.85458,0.209961	0.000396263	0.000427539
3	chr19:44567329:G:A	44567329	A,A	G,G	1,1	inf,inf	inf,inf	1.11148,2.16433	0.000395799	0.000412237
3	chr19:45539640:G:A	45539640	A,NA	G,NA	1,NA	-inf,NA	inf,NA	1.34508,NA	0.000395766	0.000408309
3	chr19:44395871:A:C	44395871	NA,C	NA,A	NA,1	NA,-inf	NA,inf	NA,2.24719	0.000395118	0.000417008
3	chr19:44842913:G:A	44842913	NA,A	NA,G	NA,1	NA,-inf	NA,inf	NA,1.46672	0.000394666	0.000407893
3	chr19:44395846:C:T	44395846	NA,T	NA,C	NA,1	NA,-inf	NA,inf	NA,2.24419	0.000393944	0.00041575
3	chr19:44858086:C:T	44858086	NA,T	NA,C	NA,1	NA,inf	NA,inf	NA,1.17844	0.000392708	0.000403866
3	chr19:45115644:T:C	45115644	C,C	T,T	1,1	-inf,inf	inf,inf	2.85039,0.200021	0.000392587	0.000423605
3	chr19:44825012:G:A	44825012	NA,A	NA,G	NA,1	NA,-inf	NA,inf	NA,1.4445	0.00039248	0.000405484
3	chr19:44823268:G:A	44823268	NA,A	NA,G	NA,1	NA,-inf	NA,inf	NA,1.44193	0.000390806	0.000403747
3	chr19:44824051:C:T	44824051	NA,T	NA,C	NA,1	NA,-inf	NA,inf	NA,1.44195	0.000390631	0.000403574
3	chr19:44872328:A:G	44872328	G,NA	A,NA	1,NA	-inf,NA	inf,NA	1.35297,NA	0.000390581	0.000403441
3	chr19:45599543:G:T	45599543	T,NA	G,NA	1,NA	inf,NA	inf,NA	1.44061,NA	0.00038991	0.000404953
3	chr19:44395657:C:T	44395657	NA,T	NA,C	NA,1	NA,-inf	NA,inf	NA,2.23587	0.00038885	0.000410344
3	chr19:44395383:T:C	44395383	NA,C	NA,T	NA,1	NA,-inf	NA,inf	NA,2.23255	0.000387671	0.000409075
3	chr19:45332946:G:A	45332946	A,A	G,G	1,1	inf,inf	inf,inf	3.76947,0.0309106	0.000387638	0.00070356
3	chr19:44392693:A:G	44392693	NA,G	NA,A	NA,1	NA,-inf	NA,inf	NA,2.23256	0.000386921	0.000408299
3	chr19:44397572:A:C	44397572	NA,C	NA,A	NA,1	NA,-inf	NA,inf	NA,2.23148	0.000386578	0.000407927
3	chr19:44835638:G:A	44835638	A,A	G,G	1,1	inf,-inf	inf,inf	0.21778,2.53587	0.000386418	0.000401249
3	chr19:44840863:T:C	44840863	NA,C	NA,T	NA,1	NA,inf	NA,inf	NA,1.14237	0.000385621	0.000397572
3	chr19:44730076:A:G	44730076	G,G	A,A	1,1	-inf,inf	inf,inf	1.92918,0.404372	0.000385351	0.000396375
3	chr19:45085319:G:A	45085319	NA,A	NA,G	NA,1	NA,inf	NA,inf	NA,1.22768	0.000381774	0.000392856
3	chr19:45211321:G:A	45211321	A,A	G,G	1,1	inf,inf	inf,inf	4.517,2.0375	0.000381425	0.00768693
3	chr19:44394979:A:G	44394979	NA,G	NA,A	NA,1	NA,-inf	NA,inf	NA,2.2209	0.000380447	0.000401417
3	chr19:45390651:G:A	45390651	NA,A	NA,G	NA,1	NA,-inf	NA,inf	NA,1.76148	0.000380221	0.000396277
3	chr19:45234725:C:T	45234725	NA,T	NA,C	NA,1	NA,inf	NA,inf	NA,1.05457	0.000379734	0.000388861
3	chr19:44395755:A:G	44395755	NA,G	NA,A	NA,1	NA,-inf	NA,inf	NA,2.21938	0.000379574	0.00040049
3	chr19:45234724:G:T	45234724	NA,T	NA,G	NA,1	NA,inf	NA,inf	NA,1.0542	0.000379546	0.000388669
3	chr19:45546154:G:T	45546154	T,T	G,G	1,1	inf,-inf	inf,inf	2.68146,0.250475	0.000379092	0.000412863
3	chr19:45464400:C:T	45464400	NA,T	NA,C	NA,1	NA,-inf	NA,inf	NA,1.62664	0.000378733	0.000394417
3	chr19:45095089:C:G	45095089	G,G	C,C	1,1	-inf,inf	inf,inf	2.84104,0.0917054	0.000377549	0.000407419
3	chr19:45131092:C:CA	45131092	CA,CA	C,C	1,1	-inf,inf	inf,inf	2.84227,0.138728	0.000377325	0.000407317
3	chr19:44301024:A:T	44301024	T,NA	A,NA	1,NA	inf,NA	inf,NA	1.60086,NA	0.000376353	0.000385595
3	chr19:44374308:G:T	44374308	T,T	G,G	1,1	-inf,-inf	inf,inf	1.01122,2.69707	0.000375276	0.000396352
3	chr19:45083283:A:T	45083283	T,T	A,A	1,1	-inf,inf	inf,inf	2.4215,0.0973064	0.000373492	0.000386357
3	chr19:44402410:T:G	44402410	NA,G	NA,T	NA,1	NA,-inf	NA,inf	NA,2.44302	0.000373466	0.000396371
3	chr19:45683454:T:C	45683454	NA,C	NA,T	NA,1	NA,inf	NA,inf	NA,1.24887	0.000372268	0.000384409
3	chr19:44394025:G:A	44394025	NA,A	NA,G	NA,1	NA,-inf	NA,inf	NA,2.20609	0.000371451	0.000391897
3	chr19:44827388:G:C	44827388	NA,C	NA,G	NA,1	NA,inf	NA,inf	NA,1.18197	0.000371368	0.000383224
3	chr19:45082649:T:C	45082649	C,C	T,T	1,1	-inf,inf	inf,inf	2.42009,0.0938929	0.000370623	0.000383413
3	chr19:44636288:G:A	44636288	NA,A	NA,G	NA,1	NA,-inf	NA,inf	NA,3.26266	0.000370014	0.000476885
3	chr19:44397361:G:A	44397361	NA,A	NA,G	NA,1	NA,-inf	NA,inf	NA,2.21276	0.000369374	0.000389749
3	chr19:44835236:T:C	44835236	C,C	T,T	1,1	-inf,inf	inf,inf	0.276814,2.23322	0.000369286	0.0003814
3	chr19:45260792:C:T	45260792	NA,T	NA,C	NA,1	NA,-inf	NA,inf	NA,1.51591	0.000369003	0.000383035
3	chr19:44834963:A:G	44834963	G,G	A,A	1,1	-inf,inf	inf,inf	0.33739,2.19402	0.000367723	0.000379806
3	chr19:45644601:C:G	45644601	NA,G	NA,C	NA,1	NA,-inf	NA,inf	NA,1.40613	0.000367574	0.000380016
3	chr19:44831016:C:T	44831016	NA,T	NA,C	NA,1	NA,-inf	NA,inf	NA,1.40285	0.000366556	0.000378677
3	chr19:44578506:C:T	44578506	T,T	C,C	1,1	inf,inf	inf,inf	0.851122,2.17082	0.00036594	0.000378982
3	chr19:44415833:ACACC:A	44415833	NA,A	NA,ACACC	NA,1	NA,-inf	NA,inf	NA,1.87285	0.000365735	0.000382397
3	chr19:44394499:T:C	44394499	NA,C	NA,T	NA,1	NA,-inf	NA,inf	NA,2.19151	0.000364537	0.000384515
3	chr19:45081994:C:T	45081994	NA,T	NA,C	NA,1	NA,inf	NA,inf	NA,1.20509	0.000364422	0.000375017
3	chr19:45202307:C:A	45202307	A,NA	C,NA	1,NA	inf,NA	inf,NA	1.95826,NA	0.000362529	0.00039497
3	chr19:45188041:G:T	45188041	T,T	G,G	1,1	inf,-inf	inf,inf	2.07882,0.00792331	0.000361084	0.000372863
3	chr19:44415847:T:A	44415847	NA,A	NA,T	NA,1	NA,-inf	NA,inf	NA,1.86695	0.000360806	0.000377251
3	chr19:44840656:G:A	44840656	NA,A	NA,G	NA,1	NA,-inf	NA,inf	NA,1.41436	0.000360657	0.000372733
3	chr19:44620992:T:A	44620992	NA,A	NA,T	NA,1	NA,-inf	NA,inf	NA,1.99124	0.000360379	0.000377154
3	chr19:45081909:T:C	45081909	C,C	T,T	1,1	-inf,inf	inf,inf	2.39197,0.112509	0.000360365	0.000372693
3	chr19:45486975:T:TCC	45486975	TCC,TCC	T,T	1,1	-inf,-inf	inf,inf	2.87536,0.010926	0.000360152	0.000391049
3	chr19:44453710:C:A	44453710	A,A	C,C	1,1	inf,-inf	inf,inf	0.86485,1.93633	0.000359591	0.000371023
3	chr19:45083789:A:G	45083789	G,G	A,A	1,1	-inf,inf	inf,inf	2.40037,0.0936653	0.000357786	0.000370118
3	chr19:45421883:TC:T	45421883	NA,T	NA,TC	NA,1	NA,inf	NA,inf	NA,1.21626	0.000356473	0.000367208
3	chr19:44402572:C:T	44402572	T,NA	C,NA	1,NA	inf,NA	inf,NA	1.15811,NA	0.000356384	0.000369286
3	chr19:45125311:A:C	45125311	C,C	A,A	1,1	-inf,inf	inf,inf	2.80326,0.17284	0.000356184	0.000384099
3	chr19:44620930:GAGTA:G	44620930	NA,G	NA,GAGTA	NA,1	NA,-inf	NA,inf	NA,2.01227	0.00035378	0.000371394
3	chr19:44283714:C:T	44283714	NA,T	NA,C	NA,1	NA,inf	NA,inf	NA,1.04043	0.000353499	0.000363277
3	chr19:44841010:A:G	44841010	NA,G	NA,A	NA,1	NA,inf	NA,inf	NA,1.09295	0.000349313	0.000360234
3	chr19:44832813:C:T	44832813	NA,T	NA,C	NA,1	NA,-inf	NA,inf	NA,1.3839	0.000349099	0.000360682
3	chr19:45363492:T:C	45363492	C,NA	T,NA	1,NA	inf,NA	inf,NA	1.33565,NA	0.000347921	0.000359087
3	chr19:45013491:C:T	45013491	NA,T	NA,C	NA,1	NA,-inf	NA,inf	NA,1.55229	0.000347824	0.000360546
3	chr19:44402307:G:A	44402307	NA,A	NA,G	NA,1	NA,-inf	NA,inf	NA,2.39447	0.000347504	0.000368636
3	chr19:44405829:G:A	44405829	NA,A	NA,G	NA,1	NA,-inf	NA,inf	NA,2.39142	0.000347183	0.000368259
3	chr19:44354013:C:T	44354013	T,T	C,C	1,1	-inf,-inf	inf,inf	1.36433,1.72086	0.000347041	0.00035778
3	chr19:45362763:G:A	45362763	A,NA	G,NA	1,NA	inf,NA	inf,NA	1.33333,NA	0.000345527	0.000356627
3	chr19:45541915:A:G	45541915	G,G	A,A	1,1	inf,-inf	inf,inf	2.49326,0.45264	0.000345234	0.000371407
3	chr19:44383003:T:A	44383003	A,NA	T,NA	1,NA	-inf,NA	inf,NA	1.17654,NA	0.000344874	0.000354891
3	chr19:44378110:C:T	44378110	T,NA	C,NA	1,NA	-inf,NA	inf,NA	1.51495,NA	0.000343457	0.000355501
3	chr19:44209794:G:A	44209794	NA,A	NA,G	NA,1	NA,inf	NA,inf	NA,1.07463	0.000343426	0.000353095
3	chr19:44300707:G:A	44300707	A,NA	G,NA	1,NA	inf,NA	inf,NA	1.55083,NA	0.00034327	0.000351808
3	chr19:45527434:A:G	45527434	G,G	A,A	1,1	inf,-inf	inf,inf	2.14195,1.03678	0.000342828	0.00036996
3	chr19:44831740:A:G	44831740	NA,G	NA,A	NA,1	NA,-inf	NA,inf	NA,1.37503	0.000340792	0.000352127
3	chr19:45385255:G:A	45385255	NA,A	NA,G	NA,1	NA,inf	NA,inf	NA,1.18806	0.0003401	0.000350214
3	chr19:44285734:G:A	44285734	A,NA	G,NA	1,NA	inf,NA	inf,NA	1.53422,NA	0.000338881	0.000347243
3	chr19:44838025:T:C	44838025	C,C	T,T	1,1	inf,inf	inf,inf	0.052716,2.51277	0.000336542	0.000348825
3	chr19:45211325:C:T	45211325	T,T	C,C	1,1	inf,inf	inf,inf	4.50508,1.922	0.000335959	0.00631554
3	chr19:44842363:G:A	44842363	NA,A	NA,G	NA,1	NA,-inf	NA,inf	NA,1.42806	0.000335492	0.000347059
3	chr19:45227131:T:G	45227131	NA,G	NA,T	NA,1	NA,inf	NA,inf	NA,1.65993	0.000335335	0.00035534
3	chr19:45430666:A:C	45430666	C,C	A,A	1,1	inf,-inf	inf,inf	1.49722,1.07968	0.000334826	0.000341519
3	chr19:44732440:T:C	44732440	C,NA	T,NA	1,NA	inf,NA	inf,NA	1.26469,NA	0.000334627	0.000347108
3	chr19:44746404:C:T	44746404	T,T	C,C	1,1	inf,inf	inf,inf	0.45968,3.47056	0.00033409	0.000364288
3	chr19:44382113:AC:A	44382113	NA,A	NA,AC	NA,1	NA,-inf	NA,inf	NA,1.53305	0.000333989	0.000346349
3	chr19:45082596:A:G	45082596	G,G	A,A	1,1	-inf,-inf	inf,inf	2.39653,0.0823922	0.000332945	0.000345152
3	chr19:45336253:G:T	45336253	T,T	G,G	1,1	inf,-inf	inf,inf	3.79198,0.0463209	0.000332801	0.000618748
3	chr19:44725822:T:C	44725822	C,NA	T,NA	1,NA	-inf,NA	inf,NA	1.1901,NA	0.0003322	0.000343935
3	chr19:45542658:T:C	45542658	C,C	T,T	1,1	inf,-inf	inf,inf	1.46763,1.45138	0.000331527	0.000351671
3	chr19:44576133:A:T	44576133	T,T	A,A	1,1	inf,inf	inf,inf	1.22443,1.87171	0.000331358	0.000344012
3	chr19:45314805:G:A	45314805	A,NA	G,NA	1,NA	-inf,NA	inf,NA	0.747961,NA	0.000331026	0.00033685
3	chr19:45669289:C:T	45669289	T,NA	C,NA	1,NA	-inf,NA	inf,NA	1.26572,NA	0.000330709	0.000341538
3	chr19:45181774:G:A	45181774	NA,A	NA,G	NA,1	NA,inf	NA,inf	NA,1.54766	0.000330463	0.000351786
3	chr19:44524136:T:C	44524136	C,C	T,T	1,1	-inf,-inf	inf,inf	0.0350184,2.79232	0.000330115	0.000345929
3	chr19:45043362:A:G	45043362	G,NA	A,NA	1,NA	inf,NA	inf,NA	1.35921,NA	0.000330088	0.000342947
3	chr19:45205689:G:A	45205689	A,A	G,G	1,1	-inf,-inf	inf,inf	0.124095,2.43831	0.000329434	0.000341065
3	chr19:45390413:A:T	45390413	NA,T	NA,A	NA,1	NA,-inf	NA,inf	NA,1.6797	0.000329169	0.000343058
3	chr19:44832926:AGGCT:A	44832926	NA,A	NA,AGGCT	NA,1	NA,-inf	NA,inf	NA,1.35074	0.000328646	0.000339549
3	chr19:45415591:A:G	45415591	G,G	A,A	1,1	inf,-inf	inf,inf	2.02866,0.848077	0.00032797	0.000337528
3	chr19:45700599:A:G	45700599	NA,G	NA,A	NA,1	NA,inf	NA,inf	NA,0.936574	0.000325501	0.000333775
3	chr19:44833342:T:C	44833342	C,C	T,T	1,1	inf,-inf	inf,inf	0.19544,2.50522	0.000324669	0.00033757
3	chr19:45117259:C:G	45117259	G,G	C,C	1,1	-inf,-inf	inf,inf	2.38621,0.0691108	0.000324262	0.000337731
3	chr19:44407251:T:C	44407251	NA,C	NA,T	NA,1	NA,-inf	NA,inf	NA,2.36968	0.000324218	0.000343961
3	chr19:45088513:G:A	45088513	A,A	G,G	1,1	-inf,inf	inf,inf	2.5619,0.446609	0.000323112	0.000344457
3	chr19:45399667:T:C	45399667	NA,C	NA,T	NA,1	NA,-inf	NA,inf	NA,1.483	0.000322811	0.000335407
3	chr19:44760309:C:T	44760309	T,NA	C,NA	1,NA	-inf,NA	inf,NA	1.29796,NA	0.000322547	0.000332372
3	chr19:44496515:C:A	44496515	NA,A	NA,C	NA,1	NA,-inf	NA,inf	NA,1.48886	0.000322503	0.000334666
3	chr19:45327708:C:T	45327708	NA,T	NA,C	NA,1	NA,-inf	NA,inf	NA,1.48181	0.000322357	0.000335996
3	chr19:44341233:C:T	44341233	T,T	C,C	1,1	-inf,inf	inf,inf	1.08566,1.89535	0.000321794	0.000334283
3	chr19:44729170:G:A	44729170	NA,A	NA,G	NA,1	NA,-inf	NA,inf	NA,1.93616	0.000320877	0.000336296
3	chr19:45479182:G:C	45479182	C,C	G,G	1,1	inf,inf	inf,inf	2.77545,0.356549	0.000320779	0.000363357
3	chr19:44444337:T:C	44444337	NA,C	NA,T	NA,1	NA,-inf	NA,inf	NA,1.48498	0.00032021	0.000331915
3	chr19:45401630:C:T	45401630	T,T	C,C	1,1	inf,inf	inf,inf	2.01126,0.105178	0.000319766	0.000327384
3	chr19:44724478:T:C	44724478	C,C	T,T	1,1	inf,inf	inf,inf	1.18624,0.944693	0.000315794	0.000328668
3	chr19:44266598:C:A	44266598	NA,A	NA,C	NA,1	NA,-inf	NA,inf	NA,1.37042	0.000314728	0.000325345
3	chr19:45478197:T:C	45478197	C,C	T,T	1,1	inf,inf	inf,inf	2.60236,0.329646	0.0003136	0.000345411
3	chr19:44523395:A:T	44523395	T,T	A,A	1,1	-inf,-inf	inf,inf	0.132259,3.39627	0.000312175	0.000334483
3	chr19:44261072:TG:T	44261072	NA,T	NA,TG	NA,1	NA,-inf	NA,inf	NA,1.36543	0.000311957	0.00032248
3	chr19:44447582:A:G	44447582	NA,G	NA,A	NA,1	NA,-inf	NA,inf	NA,1.46905	0.000311928	0.000323306
3	chr19:45542820:C:T	45542820	NA,T	NA,C	NA,1	NA,-inf	NA,inf	NA,1.55992	0.000309159	0.000322128
3	chr19:45479522:T:G	45479522	G,G	T,T	1,1	inf,inf	inf,inf	2.76452,0.341077	0.000308621	0.000349381
3	chr19:45341973:C:G	45341973	G,G	C,C	1,1	inf,inf	inf,inf	2.84418,0.285222	0.000306409	0.000370183
3	chr19:44395155:A:G	44395155	NA,G	NA,A	NA,1	NA,-inf	NA,inf	NA,2.06227	0.000304999	0.000321277
3	chr19:44761609:G:A	44761609	A,NA	G,NA	1,NA	-inf,NA	inf,NA	1.26661,NA	0.000304532	0.000313819
3	chr19:45094479:C:T	45094479	T,T	C,C	1,1	-inf,inf	inf,inf	2.71333,0.14042	0.000303894	0.000327108
3	chr19:44761610:G:A	44761610	A,NA	G,NA	1,NA	-inf,NA	inf,NA	1.26467,NA	0.000303886	0.000313148
3	chr19:45608113:T:C	45608113	C,C	T,T	1,1	inf,-inf	inf,inf	0.575325,1.80594	0.000303689	0.000312718
3	chr19:45437787:C:A	45437787	NA,A	NA,C	NA,1	NA,-inf	NA,inf	NA,1.25192	0.000303358	0.000312768
3	chr19:44521785:G:A	44521785	NA,A	NA,G	NA,1	NA,inf	NA,inf	NA,1.13369	0.000302107	0.000311562
3	chr19:44794379:C:T	44794379	NA,T	NA,C	NA,1	NA,-inf	NA,inf	NA,1.47061	0.000300442	0.000311261
3	chr19:44496525:A:T	44496525	NA,T	NA,A	NA,1	NA,-inf	NA,inf	NA,1.44703	0.000300381	0.000311665
3	chr19:44354624:C:T	44354624	T,T	C,C	1,1	-inf,-inf	inf,inf	1.31007,1.6866	0.000299979	0.000309274
3	chr19:44973854:C:T	44973854	T,NA	C,NA	1,NA	inf,NA	inf,NA	1.09761,NA	0.000299884	0.000307617
3	chr19:45356096:C:T	45356096	NA,T	NA,C	NA,1	NA,-inf	NA,inf	NA,1.38474	0.000299404	0.000310411
3	chr19:45097033:A:G	45097033	G,G	A,A	1,1	-inf,inf	inf,inf	2.28582,0.12126	0.000298347	0.000310641
3	chr19:45660538:A:C	45660538	C,C	A,A	1,1	inf,-inf	inf,inf	1.77382,0.459945	0.000297563	0.000305593
3	chr19:44290753:AC:A	44290753	NA,A	NA,AC	NA,1	NA,-inf	NA,inf	NA,1.34066	0.00029743	0.000307471
3	chr19:45621857:A:G	45621857	G,G	A,A	1,1	-inf,-inf	inf,inf	0.411638,2.8715	0.000297404	0.000315791
3	chr19:44269972:G:C	44269972	NA,C	NA,G	NA,1	NA,-inf	NA,inf	NA,1.34016	0.000297168	0.000307201
3	chr19:45225478:C:T	45225478	NA,T	NA,C	NA,1	NA,inf	NA,inf	NA,1.58513	0.000296115	0.000313414
3	chr19:45333262:C:T	45333262	T,T	C,C	1,1	inf,inf	inf,inf	3.03871,1.66831	0.000295712	0.000702523
3	chr19:44292390:T:A	44292390	A,A	T,T	1,1	-inf,inf	inf,inf	1.59089,0.808956	0.00029455	0.000302972
3	chr19:44398654:T:C	44398654	NA,C	NA,T	NA,1	NA,-inf	NA,inf	NA,2.27184	0.000293922	0.000311302
3	chr19:44799635:G:A	44799635	NA,A	NA,G	NA,1	NA,-inf	NA,inf	NA,1.6475	0.000293796	0.000305639
3	chr19:44726850:A:T	44726850	NA,T	NA,A	NA,1	NA,-inf	NA,inf	NA,1.41876	0.000293626	0.000304304
3	chr19:45545194:T:A	45545194	A,A	T,T	1,1	inf,-inf	inf,inf	1.43782,1.46597	0.00029349	0.000312737
3	chr19:44875462:C:T	44875462	T,T	C,C	1,1	-inf,inf	inf,inf	1.74616,0.413237	0.000293294	0.000301053
3	chr19:44764957:T:A	44764957	A,NA	T,NA	1,NA	-inf,NA	inf,NA	1.24626,NA	0.000293279	0.000302241
3	chr19:45481464:C:T	45481464	T,T	C,C	1,1	inf,inf	inf,inf	2.6621,0.484721	0.000293167	0.000332747
3	chr19:44595918:C:T	44595918	T,NA	C,NA	1,NA	inf,NA	inf,NA	1.48661,NA	0.000292992	0.000304879
3	chr19:44619525:C:T	44619525	NA,T	NA,C	NA,1	NA,-inf	NA,inf	NA,2.9389	0.000292928	0.000350324
3	chr19:44398024:A:G	44398024	NA,G	NA,A	NA,1	NA,-inf	NA,inf	NA,2.26723	0.000292548	0.000309818
3	chr19:44397841:G:A	44397841	NA,A	NA,G	NA,1	NA,-inf	NA,inf	NA,2.26617	0.000292533	0.00030979
3	chr19:45654495:G:A	45654495	NA,A	NA,G	NA,1	NA,inf	NA,inf	NA,0.912171	0.000291572	0.0003004
3	chr19:44968864:C:G	44968864	NA,G	NA,C	NA,1	NA,-inf	NA,inf	NA,1.27686	0.000290498	0.000300407
3	chr19:44431609:C:T	44431609	NA,T	NA,C	NA,1	NA,inf	NA,inf	NA,0.862993	0.000290245	0.000298705
3	chr19:44765772:C:T	44765772	T,NA	C,NA	1,NA	-inf,NA	inf,NA	1.23745,NA	0.000289666	0.000298505
3	chr19:44723991:C:T	44723991	T,NA	C,NA	1,NA	-inf,NA	inf,NA	1.12667,NA	0.000289575	0.000299811
3	chr19:45449981:G:A	45449981	NA,A	NA,G	NA,1	NA,-inf	NA,inf	NA,1.25564	0.000289479	0.000298727
3	chr19:44513190:C:T	44513190	T,T	C,C	1,1	-inf,-inf	inf,inf	1.92349,1.12253	0.000289423	0.000301282
3	chr19:45223932:T:C	45223932	NA,C	NA,T	NA,1	NA,inf	NA,inf	NA,1.55666	0.000289275	0.000305863
3	chr19:45709934:A:C	45709934	NA,C	NA,A	NA,1	NA,inf	NA,inf	NA,1.14854	0.000287826	0.000297861
3	chr19:44867931:C:T	44867931	T,NA	C,NA	1,NA	-inf,NA	inf,NA	1.00934,NA	0.000287582	0.000295661
3	chr19:45602570:A:G	45602570	NA,G	NA,A	NA,1	NA,-inf	NA,inf	NA,1.37118	0.000287405	0.000297969
3	chr19:45347675:A:G	45347675	G,G	A,A	1,1	-inf,-inf	inf,inf	2.60014,0.11838	0.000287385	0.000316141
3	chr19:44257259:G:C	44257259	NA,C	NA,G	NA,1	NA,-inf	NA,inf	NA,1.33127	0.000286989	0.000296714
3	chr19:44306258:T:C	44306258	C,C	T,T	1,1	-inf,inf	inf,inf	1.62228,0.73211	0.000286639	0.000294681
3	chr19:45408009:A:G	45408009	G,NA	A,NA	1,NA	-inf,NA	inf,NA	1.21954,NA	0.000285186	0.000295419
3	chr19:45533937:T:A	45533937	A,A	T,T	1,1	inf,-inf	inf,inf	1.9258,1.15675	0.000283978	0.00030536
3	chr19:44389596:C:T	44389596	NA,T	NA,C	NA,1	NA,-inf	NA,inf	NA,2.11938	0.000283476	0.000299366
3	chr19:45621905:T:C	45621905	C,C	T,T	1,1	-inf,-inf	inf,inf	0.432755,2.82715	0.000283243	0.000300703
3	chr19:44242682:C:G	44242682	NA,G	NA,C	NA,1	NA,inf	NA,inf	NA,0.916972	0.000283021	0.000290851
3	chr19:45011247:C:T	45011247	NA,T	NA,C	NA,1	NA,-inf	NA,inf	NA,1.34563	0.000282712	0.000292429
3	chr19:44401517:T:C	44401517	NA,C	NA,T	NA,1	NA,-inf	NA,inf	NA,2.23771	0.000281316	0.000297801
3	chr19:44390461:C:G	44390461	NA,G	NA,C	NA,1	NA,-inf	NA,inf	NA,2.1135	0.000280507	0.000296211
3	chr19:44497346:G:A	44497346	NA,A	NA,G	NA,1	NA,-inf	NA,inf	NA,1.40676	0.000280288	0.000290796
3	chr19:45340057:G:T	45340057	T,T	G,G	1,1	inf,inf	inf,inf	2.81625,1.89276	0.000280055	0.000631779
3	chr19:45212033:C:T	45212033	T,NA	C,NA	1,NA	inf,NA	inf,NA	0.984602,NA	0.000279884	0.000287055
3	chr19:44572356:G:T	44572356	T,T	G,G	1,1	inf,inf	inf,inf	1.05785,1.97244	0.000279015	0.000290066
3	chr19:44642809:A:C	44642809	NA,C	NA,A	NA,1	NA,-inf	NA,inf	NA,1.77049	0.000277945	0.000289987
3	chr19:44497180:T:C	44497180	C,C	T,T	1,1	-inf,-inf	inf,inf	1.34649,1.52916	0.000277337	0.000288773
3	chr19:45010516:T:G	45010516	NA,G	NA,T	NA,1	NA,-inf	NA,inf	NA,1.31176	0.000276338	0.000285717
3	chr19:45155722:C:T	45155722	T,NA	C,NA	1,NA	inf,NA	inf,NA	0.896384,NA	0.000275732	0.000281741
3	chr19:44235534:G:A	44235534	NA,A	NA,G	NA,1	NA,-inf	NA,inf	NA,1.29939	0.000275356	0.00028468
3	chr19:44215259:C:T	44215259	NA,T	NA,C	NA,1	NA,-inf	NA,inf	NA,1.29932	0.000275343	0.000284666
3	chr19:44445981:A:G	44445981	NA,G	NA,A	NA,1	NA,-inf	NA,inf	NA,1.39511	0.000275314	0.000285316
3	chr19:44862190:G:A	44862190	A,NA	G,NA	1,NA	-inf,NA	inf,NA	1.13218,NA	0.000275107	0.000284302
3	chr19:44497130:G:A	44497130	NA,A	NA,G	NA,1	NA,-inf	NA,inf	NA,1.39542	0.0002751	0.000285405
3	chr19:44283715:G:A	44283715	A,A	G,G	1,1	-inf,inf	inf,inf	1.54666,0.819671	0.000274774	0.000282648
3	chr19:44525861:T:C	44525861	C,C	T,T	1,1	-inf,-inf	inf,inf	0.0164601,3.48142	0.000274621	0.000295603
3	chr19:45669140:G:A	45669140	A,NA	G,NA	1,NA	-inf,NA	inf,NA	1.12344,NA	0.000274279	0.000283343
3	chr19:44443317:T:C	44443317	NA,C	NA,T	NA,1	NA,inf	NA,inf	NA,0.822506	0.000274132	0.000282142
3	chr19:44398826:T:G	44398826	NA,G	NA,T	NA,1	NA,-inf	NA,inf	NA,2.2176	0.000273776	0.000289751
3	chr19:44398849:T:C	44398849	NA,C	NA,T	NA,1	NA,-inf	NA,inf	NA,2.21537	0.000273263	0.000289197
3	chr19:45449816:T:C	45449816	C,C	T,T	1,1	-inf,-inf	inf,inf	1.74915,0.0844502	0.000272764	0.000278631
3	chr19:44267328:G:C	44267328	NA,C	NA,G	NA,1	NA,-inf	NA,inf	NA,1.29678	0.00027272	0.000281967
3	chr19:44378609:G:A	44378609	A,A	G,G	1,1	-inf,-inf	inf,inf	0.932043,2.56366	0.000272715	0.000287649
3	chr19:44380216:T:C	44380216	NA,C	NA,T	NA,1	NA,-inf	NA,inf	NA,1.49265	0.000272365	0.000282766
3	chr19:44731942:T:C	44731942	C,C	T,T	1,1	-inf,inf	inf,inf	0.52594,1.91188	0.000271842	0.000281935
3	chr19:44270176:G:C	44270176	NA,C	NA,G	NA,1	NA,-inf	NA,inf	NA,1.30008	0.0002707	0.00027988
3	chr19:44290603:T:C	44290603	NA,C	NA,T	NA,1	NA,-inf	NA,inf	NA,1.29924	0.000270391	0.000279559
3	chr19:45108978:C:T	45108978	NA,T	NA,C	NA,1	NA,inf	NA,inf	NA,1.28111	0.000269315	0.000279699
3	chr19:45343190:T:C	45343190	NA,C	NA,T	NA,1	NA,-inf	NA,inf	NA,1.35171	0.000267673	0.000278025
3	chr19:44221624:G:A	44221624	NA,A	NA,G	NA,1	NA,inf	NA,inf	NA,1.05995	0.000267665	0.000275882
3	chr19:44776717:C:G	44776717	G,G	C,C	1,1	-inf,-inf	inf,inf	2.42095,0.960215	0.00026742	0.000284592
3	chr19:44220637:G:A	44220637	NA,A	NA,G	NA,1	NA,inf	NA,inf	NA,1.07099	0.000266033	0.00027401
3	chr19:44237073:C:G	44237073	NA,G	NA,C	NA,1	NA,-inf	NA,inf	NA,1.27862	0.000266019	0.000275027
3	chr19:44390200:T:TG	44390200	NA,TG	NA,T	NA,1	NA,-inf	NA,inf	NA,2.07574	0.000265855	0.000280627
3	chr19:45105643:T:C	45105643	C,C	T,T	1,1	-inf,inf	inf,inf	2.02602,0.355179	0.000265567	0.000275164
3	chr19:45401501:T:C	45401501	C,C	T,T	1,1	inf,-inf	inf,inf	1.94675,0.85738	0.000265242	0.000273479
3	chr19:44241782:G:A	44241782	NA,A	NA,G	NA,1	NA,-inf	NA,inf	NA,1.20119	0.000265197	0.00027409
3	chr19:45537005:G:A	45537005	NA,A	NA,G	NA,1	NA,-inf	NA,inf	NA,1.46369	0.000263962	0.000274918
3	chr19:44398299:A:C	44398299	NA,C	NA,A	NA,1	NA,-inf	NA,inf	NA,2.18762	0.0002634	0.000278656
3	chr19:44313672:T:C	44313672	NA,C	NA,T	NA,1	NA,-inf	NA,inf	NA,1.27701	0.000263318	0.000272239
3	chr19:45212226:A:G	45212226	G,G	A,A	1,1	inf,inf	inf,inf	4.49169,0.347088	0.000263114	0.00156648
3	chr19:44195153:A:G	44195153	NA,G	NA,A	NA,1	NA,-inf	NA,inf	NA,1.27531	0.000263102	0.000272001
3	chr19:44497294:A:G	44497294	G,G	A,A	1,1	-inf,-inf	inf,inf	1.30989,1.53174	0.000262011	0.000272787
3	chr19:45017786:C:T	45017786	T,T	C,C	1,1	-inf,-inf	inf,inf	1.25032,1.39347	0.00026168	0.000271622
3	chr19:44200204:C:T	44200204	NA,T	NA,C	NA,1	NA,-inf	NA,inf	NA,1.28343	0.000261559	0.00027066
3	chr19:44390001:A:G	44390001	NA,G	NA,A	NA,1	NA,-inf	NA,inf	NA,2.06286	0.000261449	0.00027593
3	chr19:44389939:G:T	44389939	NA,T	NA,G	NA,1	NA,-inf	NA,inf	NA,2.06178	0.000260852	0.0002753
3	chr19:45411343:CT:C	45411343	C,C	CT,CT	1,1	inf,-inf	inf,inf	1.94802,0.775551	0.000260057	0.000267744
3	chr19:44267436:C:T	44267436	NA,T	NA,C	NA,1	NA,-inf	NA,inf	NA,1.26823	0.000259975	0.000268778
3	chr19:45029367:A:G	45029367	NA,G	NA,A	NA,1	NA,-inf	NA,inf	NA,1.40192	0.000259969	0.00027063
3	chr19:44297164:G:A	44297164	A,NA	G,NA	1,NA	inf,NA	inf,NA	0.896609,NA	0.000259543	0.000265605
3	chr19:45690072:C:A	45690072	NA,A	NA,C	NA,1	NA,inf	NA,inf	NA,0.901417	0.000259228	0.000266448
3	chr19:44618371:A:G	44618371	G,G	A,A	1,1	inf,inf	inf,inf	1.31298,1.06869	0.000258714	0.000268706
3	chr19:44947739:G:A	44947739	NA,A	NA,G	NA,1	NA,-inf	NA,inf	NA,1.25963	0.000258357	0.000267377
3	chr19:44335013:C:T	44335013	T,T	C,C	1,1	-inf,-inf	inf,inf	1.80828,0.913691	0.000258293	0.000265939
3	chr19:45279336:A:G	45279336	NA,G	NA,A	NA,1	NA,inf	NA,inf	NA,1.24695	0.000258134	0.000271076
3	chr19:44294115:C:T	44294115	T,T	C,C	1,1	-inf,-inf	inf,inf	1.41621,1.85069	0.000254934	0.000264551
3	chr19:44378386:T:C	44378386	C,C	T,T	1,1	-inf,-inf	inf,inf	0.937762,2.51516	0.000254836	0.000268715
3	chr19:45018576:C:T	45018576	NA,T	NA,C	NA,1	NA,-inf	NA,inf	NA,1.25754	0.00025425	0.000262917
3	chr19:44399750:A:G	44399750	NA,G	NA,A	NA,1	NA,-inf	NA,inf	NA,2.15957	0.000253996	0.000268607
3	chr19:45102050:C:T	45102050	T,T	C,C	1,1	-inf,inf	inf,inf	2.5116,0.347169	0.000252115	0.000271319
3	chr19:45368265:T:C	45368265	NA,C	NA,T	NA,1	NA,-inf	NA,inf	NA,1.29403	0.000251934	0.000261627
3	chr19:44316842:G:A	44316842	A,NA	G,NA	1,NA	inf,NA	inf,NA	1.1285,NA	0.000251548	0.000260154
3	chr19:44830058:C:T	44830058	T,T	C,C	1,1	inf,-inf	inf,inf	0.851044,1.64943	0.000251428	0.000260794
3	chr19:44239764:A:C	44239764	NA,C	NA,A	NA,1	NA,-inf	NA,inf	NA,1.25966	0.000251339	0.000259884
3	chr19:44254809:T:TAG	44254809	NA,TAG	NA,T	NA,1	NA,-inf	NA,inf	NA,1.2588	0.000251001	0.000259534
3	chr19:44227784:T:C	44227784	NA,C	NA,T	NA,1	NA,-inf	NA,inf	NA,1.2588	0.000251001	0.000259534
3	chr19:44491627:G:A	44491627	A,NA	G,NA	1,NA	inf,NA	inf,NA	0.896939,NA	0.00025061	0.000257508
3	chr19:44623493:C:T	44623493	NA,T	NA,C	NA,1	NA,-inf	NA,inf	NA,2.78497	0.000249829	0.000293014
3	chr19:45201503:A:G	45201503	G,G	A,A	1,1	-inf,inf	inf,inf	1.57198,1.61735	0.000249373	0.00026582
3	chr19:45480803:G:A	45480803	NA,A	NA,G	NA,1	NA,inf	NA,inf	NA,0.893346	0.000249083	0.000255626
3	chr19:45534451:C:T	45534451	NA,T	NA,C	NA,1	NA,-inf	NA,inf	NA,1.45614	0.000248929	0.000259391
3	chr19:44424011:G:C	44424011	NA,C	NA,G	NA,1	NA,-inf	NA,inf	NA,1.53879	0.000248865	0.000259223
3	chr19:44524481:C:T	44524481	T,NA	C,NA	1,NA	inf,NA	inf,NA	1.28623,NA	0.000247705	0.00025733
3	chr19:44323039:T:A	44323039	NA,A	NA,T	NA,1	NA,-inf	NA,inf	NA,1.25406	0.000247024	0.000255428
3	chr19:44337643:C:T	44337643	T,T	C,C	1,1	-inf,-inf	inf,inf	1.77986,1.05987	0.000246945	0.000254671
3	chr19:45677071:G:C	45677071	NA,C	NA,G	NA,1	NA,inf	NA,inf	NA,1.27679	0.000246901	0.000256995
3	chr19:44365015:C:T	44365015	NA,T	NA,C	NA,1	NA,-inf	NA,inf	NA,1.40488	0.000246525	0.000255878
3	chr19:44913421:A:G	44913421	NA,G	NA,A	NA,1	NA,-inf	NA,inf	NA,1.26118	0.000246325	0.000255167
3	chr19:44243368:T:G	44243368	NA,G	NA,T	NA,1	NA,-inf	NA,inf	NA,1.24691	0.000246111	0.000254473
3	chr19:45007268:TA:T	45007268	T,T	TA,TA	1,1	-inf,-inf	inf,inf	0.0393939,2.1275	0.000246064	0.000254642
3	chr19:44462967:AC:A	44462967	A,NA	AC,NA	1,NA	inf,NA	inf,NA	1.38521,NA	0.000245566	0.000255668
3	chr19:44201135:TA:T	44201135	NA,T	NA,TA	NA,1	NA,-inf	NA,inf	NA,1.23277	0.000245545	0.000253842
3	chr19:44184503:C:T	44184503	NA,T	NA,C	NA,1	NA,-inf	NA,inf	NA,1.23183	0.000245151	0.000253435
3	chr19:44791771:G:A	44791771	NA,A	NA,G	NA,1	NA,inf	NA,inf	NA,0.855502	0.000244933	0.000251792
3	chr19:45219485:G:A	45219485	A,A	G,G	1,1	-inf,-inf	inf,inf	0.471403,2.33612	0.000244791	0.000262473
3	chr19:44589042:G:A	44589042	NA,A	NA,G	NA,1	NA,inf	NA,inf	NA,1.37717	0.000244374	0.000253483
3	chr19:45372593:C:T	45372593	T,NA	C,NA	1,NA	-inf,NA	inf,NA	1.1582,NA	0.00024426	0.000253248
3	chr19:45266043:A:G	45266043	G,G	A,A	1,1	-inf,-inf	inf,inf	2.89594,0.252662	0.000244184	0.000291349
3	chr19:44337011:G:A	44337011	NA,A	NA,G	NA,1	NA,-inf	NA,inf	NA,1.24795	0.000244144	0.000252444
3	chr19:44946675:G:A	44946675	NA,A	NA,G	NA,1	NA,-inf	NA,inf	NA,1.22641	0.000244118	0.000252634
3	chr19:44208118:G:T	44208118	NA,T	NA,G	NA,1	NA,-inf	NA,inf	NA,1.65211	0.000243903	0.000254193
3	chr19:44495339:C:A	44495339	NA,A	NA,C	NA,1	NA,-inf	NA,inf	NA,1.31384	0.000243896	0.000252875
3	chr19:44399615:A:G	44399615	NA,G	NA,A	NA,1	NA,-inf	NA,inf	NA,2.13603	0.000243567	0.000257556
3	chr19:45492798:G:A	45492798	A,A	G,G	1,1	-inf,-inf	inf,inf	2.52225,0.418934	0.000243398	0.000266687
3	chr19:44174804:C:T	44174804	NA,T	NA,C	NA,1	NA,-inf	NA,inf	NA,1.2257	0.000242753	0.000250953
3	chr19:44204928:C:T	44204928	NA,T	NA,C	NA,1	NA,-inf	NA,inf	NA,1.2257	0.000242753	0.000250953
3	chr19:44867088:G:A	44867088	NA,A	NA,G	NA,1	NA,inf	NA,inf	NA,0.952169	0.000242261	0.000249324
3	chr19:45609140:G:A	45609140	NA,A	NA,G	NA,1	NA,inf	NA,inf	NA,0.937653	0.000241315	0.000248464
3	chr19:45508351:G:C	45508351	NA,C	NA,G	NA,1	NA,-inf	NA,inf	NA,1.35413	0.000241197	0.00025095
3	chr19:44205145:T:C	44205145	NA,C	NA,T	NA,1	NA,-inf	NA,inf	NA,1.2203	0.000240865	0.000248991
3	chr19:45121729:C:T	45121729	T,T	C,C	1,1	-inf,inf	inf,inf	2.58499,0.121785	0.000240481	0.00025835
3	chr19:45660511:T:C	45660511	C,C	T,T	1,1	inf,-inf	inf,inf	1.69637,0.403879	0.000239978	0.000246444
3	chr19:44946843:A:C	44946843	NA,C	NA,A	NA,1	NA,-inf	NA,inf	NA,1.21649	0.000239807	0.000248165
3	chr19:44509210:A:G	44509210	G,G	A,A	1,1	-inf,-inf	inf,inf	1.94436,0.945639	0.000238531	0.000248144
3	chr19:44473045:C:T	44473045	T,T	C,C	1,1	-inf,-inf	inf,inf	0.59842,2.67238	0.000238064	0.000250905
3	chr19:44237350:A:G	44237350	NA,G	NA,A	NA,1	NA,-inf	NA,inf	NA,1.21172	0.000237939	0.000245975
3	chr19:44633075:A:G	44633075	G,G	A,A	1,1	-inf,inf	inf,inf	1.73163,0.673495	0.000237662	0.000246009
3	chr19:45431272:T:A	45431272	A,A	T,T	1,1	inf,-inf	inf,inf	1.13966,1.31312	0.000237107	0.000242502
3	chr19:45701329:G:A	45701329	A,A	G,G	1,1	inf,inf	inf,inf	0.289839,1.72429	0.0002368	0.000243882
3	chr19:44470397:A:G	44470397	G,NA	A,NA	1,NA	inf,NA	inf,NA	0.862488,NA	0.000236379	0.000242857
3	chr19:44537872:G:A	44537872	A,A	G,G	1,1	-inf,inf	inf,inf	0.730409,2.01166	0.000235736	0.000244587
3	chr19:45116047:G:C	45116047	NA,C	NA,G	NA,1	NA,-inf	NA,inf	NA,1.22829	0.000234707	0.000243053
3	chr19:44946924:A:G	44946924	NA,G	NA,A	NA,1	NA,-inf	NA,inf	NA,1.20432	0.00023467	0.000242847
3	chr19:45272875:G:A	45272875	NA,A	NA,G	NA,1	NA,inf	NA,inf	NA,1.21418	0.000234051	0.00024508
3	chr19:44344703:T:C	44344703	NA,C	NA,T	NA,1	NA,-inf	NA,inf	NA,1.22878	0.00023375	0.000241738
3	chr19:44399348:G:A	44399348	NA,A	NA,G	NA,1	NA,-inf	NA,inf	NA,2.09176	0.000232432	0.000245612
3	chr19:44692343:AG:A	44692343	NA,A	NA,AG	NA,1	NA,inf	NA,inf	NA,1.10385	0.000232213	0.000239651
3	chr19:45566464:C:T	45566464	T,T	C,C	1,1	inf,inf	inf,inf	1.62812,0.230845	0.000232105	0.000237992
3	chr19:44364822:G:A	44364822	A,NA	G,NA	1,NA	-inf,NA	inf,NA	0.975092,NA	0.00023202	0.000238909
3	chr19:44913436:G:A	44913436	NA,A	NA,G	NA,1	NA,-inf	NA,inf	NA,1.22597	0.000232016	0.000240329
3	chr19:45061764:G:A	45061764	NA,A	NA,G	NA,1	NA,inf	NA,inf	NA,0.894752	0.000231971	0.000238619
3	chr19:45232931:T:C	45232931	NA,C	NA,T	NA,1	NA,-inf	NA,inf	NA,1.36656	0.0002319	0.000242166
3	chr19:44680827:C:G	44680827	NA,G	NA,C	NA,1	NA,inf	NA,inf	NA,0.655965	0.000231812	0.000238478
3	chr19:44491911:T:C	44491911	C,C	T,T	1,1	-inf,-inf	inf,inf	0.546327,2.03077	0.000231397	0.000241656
3	chr19:44201048:G:A	44201048	NA,A	NA,G	NA,1	NA,-inf	NA,inf	NA,1.19574	0.000230527	0.000238309
3	chr19:45277555:A:G	45277555	NA,G	NA,A	NA,1	NA,inf	NA,inf	NA,1.20931	0.000229816	0.000241536
3	chr19:44773359:A:T	44773359	T,NA	A,NA	1,NA	-inf,NA	inf,NA	1.1143,NA	0.000229754	0.000236865
3	chr19:44469124:C:T	44469124	T,NA	C,NA	1,NA	inf,NA	inf,NA	1.13878,NA	0.000229103	0.000236861
3	chr19:44273995:TCACACTGGAGAGAAACCATATAAATGTGAGGTATGTGATAAGGGCTTCAGTAAGGCCTCAAATCTTCAAGCCCATCAGAGAATC:T	44273995	NA,T	NA,TCACACTGGAGAGAAACCATATAAATGTGAGGTATGTGATAAGGGCTTCAGTAAGGCCTCAAATCTTCAAGCCCATCAGAGAATC	NA,1	NA,inf	NA,inf	NA,0.817893	0.000228697	0.000235123
3	chr19:45009106:A:C	45009106	NA,C	NA,A	NA,1	NA,-inf	NA,inf	NA,1.20172	0.000228367	0.000236118
3	chr19:45272032:A:G	45272032	NA,G	NA,A	NA,1	NA,inf	NA,inf	NA,1.18749	0.000228081	0.00023886
3	chr19:44187033:T:G	44187033	NA,G	NA,T	NA,1	NA,-inf	NA,inf	NA,1.19582	0.000228048	0.000235932
3	chr19:45266317:G:A	45266317	A,A	G,G	1,1	-inf,-inf	inf,inf	2.84152,0.262782	0.000227963	0.00027069
3	chr19:44426068:G:A	44426068	NA,A	NA,G	NA,1	NA,-inf	NA,inf	NA,1.34318	0.000227949	0.000236511
3	chr19:45086944:G:T	45086944	T,T	G,G	1,1	-inf,-inf	inf,inf	2.67696,0.197706	0.000227883	0.000246031
3	chr19:44491623:T:C	44491623	C,C	T,T	1,1	-inf,-inf	inf,inf	0.547987,2.01976	0.000227774	0.000237868
3	chr19:45448020:T:C	45448020	C,C	T,T	1,1	-inf,inf	inf,inf	1.67275,0.129137	0.000227276	0.000232211
3	chr19:45085313:C:T	45085313	T,T	C,C	1,1	-inf,inf	inf,inf	2.40406,0.425807	0.000226597	0.000241528
3	chr19:44902242:G:A	44902242	A,NA	G,NA	1,NA	-inf,NA	inf,NA	0.985269,NA	0.000226503	0.000233635
3	chr19:45390365:T:C	45390365	C,C	T,T	1,1	inf,-inf	inf,inf	1.4684,0.0559758	0.000226274	0.000229404
3	chr19:45149414:G:C	45149414	NA,C	NA,G	NA,1	NA,inf	NA,inf	NA,0.964313	0.000226165	0.000232886
3	chr19:45525291:C:T	45525291	NA,T	NA,C	NA,1	NA,-inf	NA,inf	NA,1.26897	0.000226033	0.000234526
3	chr19:44337162:C:T	44337162	NA,T	NA,C	NA,1	NA,-inf	NA,inf	NA,1.20182	0.000225744	0.00023341
3	chr19:45018246:T:C	45018246	NA,C	NA,T	NA,1	NA,-inf	NA,inf	NA,1.17989	0.000225426	0.000232978
3	chr19:44861282:G:A	44861282	NA,A	NA,G	NA,1	NA,inf	NA,inf	NA,0.913324	0.00022512	0.000231702
3	chr19:45039567:C:A	45039567	NA,A	NA,C	NA,1	NA,inf	NA,inf	NA,0.846829	0.000224775	0.00023118
3	chr19:44526630:T:A	44526630	A,A	T,T	1,1	inf,-inf	inf,inf	0.0201388,2.69265	0.000224495	0.000235522
3	chr19:44663481:G:A	44663481	NA,A	NA,G	NA,1	NA,-inf	NA,inf	NA,0.820491	0.000224442	0.00023148
3	chr19:44858024:A:C	44858024	NA,C	NA,A	NA,1	NA,inf	NA,inf	NA,0.912067	0.000224423	0.000230982
3	chr19:44858438:T:C	44858438	NA,C	NA,T	NA,1	NA,inf	NA,inf	NA,0.911629	0.000224263	0.000230817
3	chr19:44722081:C:T	44722081	T,T	C,C	1,1	inf,inf	inf,inf	0.965125,0.907182	0.000223345	0.000229129
3	chr19:44603128:G:C	44603128	NA,C	NA,G	NA,1	NA,inf	NA,inf	NA,1.78966	0.000223084	0.000236152
3	chr19:44820881:G:A	44820881	A,A	G,G	1,1	-inf,inf	inf,inf	0.938403,1.91696	0.000222785	0.000232391
3	chr19:45209938:G:T	45209938	NA,T	NA,G	NA,1	NA,inf	NA,inf	NA,1.31137	0.000222546	0.000233676
3	chr19:44554643:A:C	44554643	NA,C	NA,A	NA,1	NA,inf	NA,inf	NA,0.766189	0.000222208	0.000228836
3	chr19:45483225:A:G	45483225	G,G	A,A	1,1	inf,inf	inf,inf	2.13935,0.217489	0.000221916	0.000231758
3	chr19:44188403:C:T	44188403	NA,T	NA,C	NA,1	NA,-inf	NA,inf	NA,1.18518	0.000221732	0.00022925
3	chr19:45620770:T:C	45620770	NA,C	NA,T	NA,1	NA,inf	NA,inf	NA,0.939181	0.000221563	0.000228074
3	chr19:44166715:G:C	44166715	NA,C	NA,G	NA,1	NA,-inf	NA,inf	NA,1.18476	0.000221554	0.000229066
3	chr19:44181493:T:A	44181493	NA,A	NA,T	NA,1	NA,-inf	NA,inf	NA,1.18395	0.000221248	0.00022875
3	chr19:44846347:C:T	44846347	NA,T	NA,C	NA,1	NA,-inf	NA,inf	NA,1.15625	0.000221022	0.000228652
3	chr19:44653769:T:G	44653769	NA,G	NA,T	NA,1	NA,inf	NA,inf	NA,1.49458	0.000220718	0.00022983
3	chr19:44491581:T:C	44491581	C,C	T,T	1,1	-inf,-inf	inf,inf	0.545963,2.00366	0.000220618	0.000230388
3	chr19:45065925:C:T	45065925	NA,T	NA,C	NA,1	NA,inf	NA,inf	NA,0.868489	0.000220614	0.000226953
3	chr19:45664843:A:G	45664843	G,G	A,A	1,1	inf,-inf	inf,inf	1.60901,0.622726	0.000220297	0.000226857
3	chr19:45360526:C:T	45360526	NA,T	NA,C	NA,1	NA,-inf	NA,inf	NA,1.20522	0.000219525	0.000227915
3	chr19:44203637:G:C	44203637	NA,C	NA,G	NA,1	NA,-inf	NA,inf	NA,1.17684	0.000218892	0.000226305
3	chr19:45322600:G:A	45322600	NA,A	NA,G	NA,1	NA,-inf	NA,inf	NA,1.27695	0.000218877	0.000226937
3	chr19:44492374:TTTAAA:T	44492374	T,T	TTTAAA,TTTAAA	1,1	-inf,-inf	inf,inf	0.484001,2.03957	0.000218604	0.000228152
3	chr19:44322967:T:C	44322967	C,C	T,T	1,1	-inf,-inf	inf,inf	1.81641,0.92798	0.000218453	0.000225316
3	chr19:44719102:T:C	44719102	NA,C	NA,T	NA,1	NA,-inf	NA,inf	NA,1.2757	0.000218391	0.000226292
3	chr19:44472321:A:G	44472321	G,NA	A,NA	1,NA	inf,NA	inf,NA	0.822315,NA	0.000218375	0.000224388
3	chr19:44675364:G:A	44675364	NA,A	NA,G	NA,1	NA,inf	NA,inf	NA,0.623969	0.00021741	0.000223674
3	chr19:44401973:CA:C	44401973	NA,C	NA,CA	NA,1	NA,-inf	NA,inf	NA,2.004	0.000216816	0.00022872
3	chr19:44681620:C:T	44681620	NA,T	NA,C	NA,1	NA,inf	NA,inf	NA,0.622194	0.000216677	0.000222922
3	chr19:45102017:C:T	45102017	T,T	C,C	1,1	-inf,inf	inf,inf	2.49119,0.118295	0.000215776	0.000230195
3	chr19:44449001:AT:A	44449001	NA,A	NA,AT	NA,1	NA,-inf	NA,inf	NA,1.16222	0.000215719	0.000223444
3	chr19:45112599:T:C	45112599	C,C	T,T	1,1	-inf,inf	inf,inf	1.96914,0.295876	0.000215672	0.00022361
3	chr19:44396825:C:G	44396825	NA,G	NA,C	NA,1	NA,-inf	NA,inf	NA,1.88384	0.000215474	0.000226883
3	chr19:45234174:G:A	45234174	NA,A	NA,G	NA,1	NA,inf	NA,inf	NA,1.05553	0.000215415	0.000222583
3	chr19:44844304:T:G	44844304	G,G	T,T	1,1	-inf,inf	inf,inf	0.461507,1.37643	0.00021474	0.000220088
3	chr19:45390071:A:G	45390071	G,G	A,A	1,1	inf,-inf	inf,inf	1.4378,0.103906	0.000214606	0.000217607
3	chr19:45666188:T:A	45666188	A,A	T,T	1,1	inf,-inf	inf,inf	1.59853,0.603742	0.000214143	0.000220502
3	chr19:44332247:C:T	44332247	T,NA	C,NA	1,NA	-inf,NA	inf,NA	1.09792,NA	0.000214123	0.000220943
3	chr19:45220122:G:A	45220122	NA,A	NA,G	NA,1	NA,-inf	NA,inf	NA,1.22289	0.000212394	0.00022061
3	chr19:44292176:T:G	44292176	NA,G	NA,T	NA,1	NA,-inf	NA,inf	NA,1.26938	0.000212187	0.00021994
3	chr19:45461559:T:A	45461559	NA,A	NA,T	NA,1	NA,-inf	NA,inf	NA,1.27495	0.000212167	0.000220666
3	chr19:44492553:A:C	44492553	C,C	A,A	1,1	-inf,-inf	inf,inf	0.513252,2.00396	0.000211896	0.00022122
3	chr19:44529168:C:T	44529168	T,T	C,C	1,1	-inf,-inf	inf,inf	0.0887013,2.64964	0.00021186	0.000222656
3	chr19:44771753:A:T	44771753	T,NA	A,NA	1,NA	-inf,NA	inf,NA	1.06646,NA	0.000211369	0.000217921
3	chr19:44696202:A:G	44696202	NA,G	NA,A	NA,1	NA,-inf	NA,inf	NA,0.97587	0.000211244	0.000218506
3	chr19:44880573:C:T	44880573	T,T	C,C	1,1	-inf,inf	inf,inf	1.73617,0.0750111	0.0002112	0.000216693
3	chr19:44496334:T:C	44496334	C,NA	T,NA	1,NA	inf,NA	inf,NA	1.09408,NA	0.000210841	0.000217996
3	chr19:44306753:G:C	44306753	NA,C	NA,G	NA,1	NA,-inf	NA,inf	NA,1.15821	0.000210483	0.000217624
3	chr19:44772470:A:T	44772470	T,NA	A,NA	1,NA	-inf,NA	inf,NA	1.06331,NA	0.000210282	0.0002168
3	chr19:45271251:G:A	45271251	NA,A	NA,G	NA,1	NA,inf	NA,inf	NA,1.14558	0.000209328	0.000219046
3	chr19:44878035:G:T	44878035	T,T	G,G	1,1	-inf,inf	inf,inf	1.72404,0.19246	0.000209248	0.000215104
3	chr19:44791687:G:A	44791687	NA,A	NA,G	NA,1	NA,inf	NA,inf	NA,0.778428	0.000208649	0.000214546
3	chr19:45174646:T:C	45174646	C,NA	T,NA	1,NA	inf,NA	inf,NA	0.763019,NA	0.000208426	0.000213152
3	chr19:45236920:G:A	45236920	NA,A	NA,G	NA,1	NA,-inf	NA,inf	NA,1.31392	0.000208338	0.000217351
3	chr19:44888997:C:T	44888997	T,T	C,C	1,1	inf,inf	inf,inf	1.58214,0.882398	0.000208259	0.000215896
3	chr19:44494935:T:G	44494935	G,G	T,T	1,1	-inf,-inf	inf,inf	0.55966,1.96506	0.000208223	0.000217461
3	chr19:44362249:A:G	44362249	G,G	A,A	1,1	-inf,-inf	inf,inf	1.18608,1.75743	0.00020818	0.000217147
3	chr19:44670413:G:A	44670413	NA,A	NA,G	NA,1	NA,inf	NA,inf	NA,0.604151	0.000208169	0.000214177
3	chr19:44380394:AAAAAAAAAAAG:A	44380394	NA,A	NA,AAAAAAAAAAAG	NA,1	NA,inf	NA,inf	NA,0.92195	0.0002078	0.000214098
3	chr19:44390983:A:G	44390983	NA,G	NA,A	NA,1	NA,-inf	NA,inf	NA,1.83946	0.000207738	0.000218516
3	chr19:45121606:C:A	45121606	NA,A	NA,C	NA,1	NA,inf	NA,inf	NA,1.16406	0.000207693	0.000215899
3	chr19:44494956:G:A	44494956	A,A	G,G	1,1	-inf,-inf	inf,inf	0.561298,1.96352	0.000207473	0.000216691
3	chr19:45528348:T:C	45528348	C,NA	T,NA	1,NA	inf,NA	inf,NA	0.989953,NA	0.000207194	0.000213721
3	chr19:45359919:T:C	45359919	NA,C	NA,T	NA,1	NA,inf	NA,inf	NA,0.774707	0.00020718	0.000212369
3	chr19:44450599:C:T	44450599	NA,T	NA,C	NA,1	NA,-inf	NA,inf	NA,1.13685	0.000206835	0.000214229
3	chr19:44847649:C:T	44847649	NA,T	NA,C	NA,1	NA,inf	NA,inf	NA,0.880868	0.00020644	0.000213035
3	chr19:44329698:G:C	44329698	C,C	G,G	1,1	-inf,-inf	inf,inf	1.80705,0.900418	0.000206411	0.000212885
3	chr19:45212235:A:G	45212235	NA,G	NA,A	NA,1	NA,-inf	NA,inf	NA,1.17112	0.000206243	0.000213977
3	chr19:44878742:C:T	44878742	NA,T	NA,C	NA,1	NA,inf	NA,inf	NA,0.858631	0.000206184	0.000212232
3	chr19:44357928:T:C	44357928	C,C	T,T	1,1	-inf,-inf	inf,inf	1.15515,1.6377	0.000206167	0.000212738
3	chr19:44635139:G:A	44635139	NA,A	NA,G	NA,1	NA,-inf	NA,inf	NA,1.92532	0.000205959	0.000218047
3	chr19:44637654:C:T	44637654	NA,T	NA,C	NA,1	NA,-inf	NA,inf	NA,1.92312	0.000205506	0.000217557
3	chr19:44317505:T:C	44317505	NA,C	NA,T	NA,1	NA,-inf	NA,inf	NA,1.14159	0.000204636	0.000211578
3	chr19:44494903:G:C	44494903	C,C	G,G	1,1	-inf,-inf	inf,inf	0.55997,1.957	0.000204496	0.00021359
3	chr19:45278911:C:T	45278911	NA,T	NA,C	NA,1	NA,inf	NA,inf	NA,1.11547	0.000204181	0.000214071
3	chr19:44260254:T:C	44260254	NA,C	NA,T	NA,1	NA,-inf	NA,inf	NA,1.01748	0.000204133	0.000211125
3	chr19:44740641:T:C	44740641	C,NA	T,NA	1,NA	-inf,NA	inf,NA	0.961485,NA	0.000204017	0.000210221
3	chr19:44503675:T:C	44503675	C,C	T,T	1,1	-inf,-inf	inf,inf	1.88135,0.761019	0.000203768	0.000211316
3	chr19:45267505:C:T	45267505	NA,T	NA,C	NA,1	NA,inf	NA,inf	NA,1.12302	0.00020348	0.000213321
3	chr19:44330829:A:T	44330829	T,T	A,A	1,1	-inf,-inf	inf,inf	1.96077,0.486156	0.000203288	0.000209232
3	chr19:44832883:A:G	44832883	NA,G	NA,A	NA,1	NA,-inf	NA,inf	NA,0.891702	0.000202075	0.000208352
3	chr19:44492660:TATAA:T	44492660	T,T	TATAA,TATAA	1,1	-inf,-inf	inf,inf	0.543045,1.95524	0.000201696	0.000210604
3	chr19:44492778:T:TG	44492778	TG,TG	T,T	1,1	-inf,-inf	inf,inf	0.54115,1.95742	0.000201424	0.000210321
3	chr19:45266128:G:C	45266128	C,C	G,G	1,1	-inf,-inf	inf,inf	2.62979,0.516481	0.000200725	0.000243682
3	chr19:44969392:C:T	44969392	T,T	C,C	1,1	-inf,-inf	inf,inf	0.711601,1.77223	0.000200681	0.000208722
3	chr19:44772528:T:C	44772528	C,NA	T,NA	1,NA	-inf,NA	inf,NA	1.03387,NA	0.000199993	0.000206199
3	chr19:44536203:C:T	44536203	T,T	C,C	1,1	inf,-inf	inf,inf	2.08143,0.156975	0.000199803	0.000208099
3	chr19:44397392:G:A	44397392	NA,A	NA,G	NA,1	NA,-inf	NA,inf	NA,1.66361	0.000199704	0.000209331
3	chr19:44809879:G:C	44809879	NA,C	NA,G	NA,1	NA,inf	NA,inf	NA,0.952394	0.00019878	0.000205199
3	chr19:44481774:T:A	44481774	A,NA	T,NA	1,NA	-inf,NA	inf,NA	0.869933,NA	0.000198765	0.000204746
3	chr19:44513811:G:A	44513811	A,NA	G,NA	1,NA	-inf,NA	inf,NA	1.08224,NA	0.000198758	0.000205101
3	chr19:44511547:A:G	44511547	NA,G	NA,A	NA,1	NA,inf	NA,inf	NA,0.737512	0.000198694	0.000204421
3	chr19:44845750:A:T	44845750	NA,T	NA,A	NA,1	NA,inf	NA,inf	NA,0.860732	0.000198534	0.000204874
3	chr19:45068726:C:T	45068726	NA,T	NA,C	NA,1	NA,inf	NA,inf	NA,0.81142	0.000198042	0.000203761
3	chr19:45451952:G:C	45451952	NA,C	NA,G	NA,1	NA,-inf	NA,inf	NA,1.05677	0.00019804	0.000204828
3	chr19:44584052:G:A	44584052	A,NA	G,NA	1,NA	inf,NA	inf,NA	0.801029,NA	0.000197544	0.000202724
3	chr19:45071493:A:G	45071493	NA,G	NA,A	NA,1	NA,inf	NA,inf	NA,0.805838	0.000196825	0.000202498
3	chr19:45235171:T:C	45235171	NA,C	NA,T	NA,1	NA,-inf	NA,inf	NA,1.25722	0.000196421	0.000204933
3	chr19:45541298:C:T	45541298	NA,T	NA,C	NA,1	NA,-inf	NA,inf	NA,1.07644	0.000196055	0.000202798
3	chr19:44548361:T:C	44548361	NA,C	NA,T	NA,1	NA,inf	NA,inf	NA,0.718367	0.000195382	0.00020128
3	chr19:44326052:C:T	44326052	T,T	C,C	1,1	-inf,inf	inf,inf	1.58233,0.868639	0.000195332	0.000201007
3	chr19:44739848:G:A	44739848	NA,A	NA,G	NA,1	NA,inf	NA,inf	NA,1.09881	0.000195004	0.000201902
3	chr19:44381777:G:A	44381777	NA,A	NA,G	NA,1	NA,-inf	NA,inf	NA,1.31698	0.000194891	0.000202374
3	chr19:44730874:G:A	44730874	A,A	G,G	1,1	-inf,inf	inf,inf	1.78959,0.182022	0.000194814	0.000201419
3	chr19:44797567:G:A	44797567	A,NA	G,NA	1,NA	-inf,NA	inf,NA	0.821366,NA	0.000194416	0.000200059
3	chr19:44493434:C:G	44493434	G,G	C,C	1,1	-inf,-inf	inf,inf	0.526677,1.94624	0.000193675	0.0002022
3	chr19:44164937:C:T	44164937	NA,T	NA,C	NA,1	NA,-inf	NA,inf	NA,1.10304	0.000193666	0.000200218
3	chr19:44584260:C:T	44584260	NA,T	NA,C	NA,1	NA,-inf	NA,inf	NA,1.0541	0.000193666	0.000200255
3	chr19:44928970:GATT:G	44928970	G,NA	GATT,NA	1,NA	inf,NA	inf,NA	0.876953,NA	0.000193404	0.00019935
3	chr19:45459045:G:GTC	45459045	GTC,GTC	G,G	1,1	inf,inf	inf,inf	1.42407,0.739388	0.000193254	0.00019983
3	chr19:44488416:C:T	44488416	NA,T	NA,C	NA,1	NA,-inf	NA,inf	NA,1.18071	0.000192947	0.000200112
3	chr19:44346489:GT:G	44346489	NA,G	NA,GT	NA,1	NA,-inf	NA,inf	NA,1.11386	0.000192742	0.000199309
3	chr19:44533714:C:G	44533714	G,NA	C,NA	1,NA	-inf,NA	inf,NA	0.818768,NA	0.000192583	0.000198165
3	chr19:45148935:G:A	45148935	A,A	G,G	1,1	-inf,inf	inf,inf	2.57926,0.0407333	0.000192552	0.000210883
3	chr19:45700354:A:G	45700354	NA,G	NA,A	NA,1	NA,inf	NA,inf	NA,0.726677	0.000192282	0.000197544
3	chr19:45504693:C:T	45504693	NA,T	NA,C	NA,1	NA,-inf	NA,inf	NA,1.13381	0.000192247	0.00019938
3	chr19:45625673:T:C	45625673	NA,C	NA,T	NA,1	NA,-inf	NA,inf	NA,1.05485	0.000191972	0.000198465
3	chr19:44826721:AG:A	44826721	A,A	AG,AG	1,1	inf,-inf	inf,inf	0.748885,1.58594	0.00019195	0.000198986
3	chr19:45379435:G:A	45379435	A,A	G,G	1,1	-inf,-inf	inf,inf	1.19371,2.11322	0.000191585	0.000210678
3	chr19:45054243:C:T	45054243	NA,T	NA,C	NA,1	NA,inf	NA,inf	NA,0.796209	0.000191445	0.000196983
3	chr19:44830798:C:T	44830798	NA,T	NA,C	NA,1	NA,-inf	NA,inf	NA,1.24216	0.000191422	0.000198572
3	chr19:44335429:C:T	44335429	T,T	C,C	1,1	-inf,-inf	inf,inf	1.92271,0.48844	0.000191073	0.000196657
3	chr19:45522130:G:A	45522130	A,A	G,G	1,1	inf,inf	inf,inf	2.40592,0.387188	0.000190999	0.00020744
3	chr19:45235872:C:G	45235872	NA,G	NA,C	NA,1	NA,-inf	NA,inf	NA,1.15526	0.000190945	0.000198666
3	chr19:44430314:A:G	44430314	G,G	A,A	1,1	inf,-inf	inf,inf	1.43744,0.253486	0.000190789	0.000196265
3	chr19:45442334:AAG:A	45442334	A,A	AAG,AAG	1,1	inf,inf	inf,inf	1.90262,0.0277371	0.000190517	0.000195112
3	chr19:45272364:G:A	45272364	A,NA	G,NA	1,NA	inf,NA	inf,NA	0.671159,NA	0.000190077	0.000194153
3	chr19:44494017:G:A	44494017	A,A	G,G	1,1	-inf,-inf	inf,inf	0.530609,1.93073	0.000189901	0.000198255
3	chr19:45027313:C:T	45027313	NA,T	NA,C	NA,1	NA,-inf	NA,inf	NA,1.10865	0.00018936	0.000196654
3	chr19:44949044:C:T	44949044	NA,T	NA,C	NA,1	NA,-inf	NA,inf	NA,1.0588	0.00018913	0.00019566
3	chr19:45420395:A:G	45420395	G,G	A,A	1,1	inf,-inf	inf,inf	1.50617,1.20704	0.000188867	0.000194685
3	chr19:45680016:C:T	45680016	NA,T	NA,C	NA,1	NA,inf	NA,inf	NA,0.890558	0.000188772	0.00019494
3	chr19:45542370:T:C	45542370	C,C	T,T	1,1	inf,-inf	inf,inf	2.23575,0.119139	0.000188122	0.000199691
3	chr19:44500289:GC:G	44500289	NA,G	NA,GC	NA,1	NA,-inf	NA,inf	NA,1.32655	0.00018721	0.000194311
3	chr19:45351245:CCCTCA:C	45351245	C,C	CCCTCA,CCCTCA	1,1	inf,inf	inf,inf	2.53501,1.49778	0.0001871	0.000300913
3	chr19:45430174:C:T	45430174	NA,T	NA,C	NA,1	NA,inf	NA,inf	NA,0.785341	0.000187061	0.000192319
3	chr19:44301437:A:G	44301437	NA,G	NA,A	NA,1	NA,-inf	NA,inf	NA,1.11767	0.000186953	0.000193526
3	chr19:44880919:C:T	44880919	NA,T	NA,C	NA,1	NA,-inf	NA,inf	NA,1.2212	0.000186458	0.000193249
3	chr19:44378343:A:T	44378343	NA,T	NA,A	NA,1	NA,-inf	NA,inf	NA,1.23732	0.000186392	0.000193413
3	chr19:45019385:C:T	45019385	T,T	C,C	1,1	-inf,-inf	inf,inf	1.18594,1.25951	0.00018629	0.000193319
3	chr19:45598900:C:T	45598900	T,NA	C,NA	1,NA	inf,NA	inf,NA	0.729785,NA	0.000186134	0.000190611
3	chr19:44581170:A:G	44581170	G,NA	A,NA	1,NA	-inf,NA	inf,NA	1.3365,NA	0.000186031	0.000193407
3	chr19:45024371:C:G	45024371	NA,G	NA,C	NA,1	NA,-inf	NA,inf	NA,1.11467	0.000185913	0.000193115
3	chr19:44520952:T:G	44520952	G,NA	T,NA	1,NA	-inf,NA	inf,NA	0.892507,NA	0.000185843	0.000191368
3	chr19:44719251:G:C	44719251	NA,C	NA,G	NA,1	NA,-inf	NA,inf	NA,1.39254	0.000185762	0.000193262
3	chr19:44426897:T:C	44426897	NA,C	NA,T	NA,1	NA,inf	NA,inf	NA,0.652135	0.000185699	0.00019121
3	chr19:44494180:T:C	44494180	C,C	T,T	1,1	-inf,-inf	inf,inf	0.525644,1.92387	0.000185652	0.000193821
3	chr19:45583641:A:G	45583641	NA,G	NA,A	NA,1	NA,-inf	NA,inf	NA,1.16879	0.000184973	0.000191891
3	chr19:44283119:AG:A	44283119	NA,A	NA,AG	NA,1	NA,inf	NA,inf	NA,0.84351	0.000184392	0.000189914
3	chr19:45115274:A:T	45115274	NA,T	NA,A	NA,1	NA,inf	NA,inf	NA,0.845191	0.000183775	0.000189226
3	chr19:44742477:C:T	44742477	T,NA	C,NA	1,NA	inf,NA	inf,NA	0.873012,NA	0.000183581	0.000188675
3	chr19:45195458:T:C	45195458	C,C	T,T	1,1	-inf,inf	inf,inf	1.46156,0.851987	0.000183324	0.000189805
3	chr19:45267048:A:G	45267048	G,G	A,A	1,1	-inf,-inf	inf,inf	2.58789,0.491304	0.000183255	0.000221194
3	chr19:44819059:C:T	44819059	T,NA	C,NA	1,NA	inf,NA	inf,NA	0.969731,NA	0.000182912	0.000189032
3	chr19:45506355:A:G	45506355	NA,G	NA,A	NA,1	NA,-inf	NA,inf	NA,1.10619	0.000182806	0.000189765
3	chr19:45052354:G:A	45052354	NA,A	NA,G	NA,1	NA,inf	NA,inf	NA,0.770637	0.000182483	0.000187774
3	chr19:44211151:C:T	44211151	NA,T	NA,C	NA,1	NA,-inf	NA,inf	NA,1.05351	0.00018212	0.000188237
3	chr19:45327505:C:A	45327505	A,A	C,C	1,1	inf,-inf	inf,inf	3.19227,0.656396	0.00018209	0.000285145
3	chr19:44498263:G:A	44498263	A,A	G,G	1,1	-inf,-inf	inf,inf	1.70534,1.32538	0.000182089	0.000192226
3	chr19:44538231:C:T	44538231	T,NA	C,NA	1,NA	inf,NA	inf,NA	0.746216,NA	0.000182034	0.000186506
3	chr19:45518256:C:T	45518256	T,T	C,C	1,1	inf,inf	inf,inf	2.3859,0.375749	0.000181741	0.000197064
3	chr19:44494080:C:T	44494080	T,T	C,C	1,1	-inf,-inf	inf,inf	0.510256,1.92163	0.000181692	0.000189658
3	chr19:44494414:C:T	44494414	T,T	C,C	1,1	-inf,-inf	inf,inf	0.516429,1.91714	0.000181525	0.000189496
3	chr19:44494267:A:G	44494267	G,G	A,A	1,1	-inf,-inf	inf,inf	0.522722,1.91336	0.000181519	0.000189498
3	chr19:45710087:G:A	45710087	NA,A	NA,G	NA,1	NA,inf	NA,inf	NA,1.07874	0.000181437	0.000188575
3	chr19:44731065:C:T	44731065	NA,T	NA,C	NA,1	NA,-inf	NA,inf	NA,1.23419	0.000180919	0.000187643
3	chr19:44911135:G:T	44911135	T,NA	G,NA	1,NA	-inf,NA	inf,NA	0.860435,NA	0.000180883	0.000186594
3	chr19:44617594:T:C	44617594	C,C	T,T	1,1	inf,inf	inf,inf	1.03429,1.07993	0.000180791	0.000187477
3	chr19:45248200:C:A	45248200	A,NA	C,NA	1,NA	-inf,NA	inf,NA	1.12898,NA	0.000180555	0.000189072
3	chr19:44736012:G:A	44736012	A,NA	G,NA	1,NA	-inf,NA	inf,NA	0.878573,NA	0.000180494	0.000185955
3	chr19:44969004:T:A	44969004	A,A	T,T	1,1	-inf,-inf	inf,inf	0.672613,1.74615	0.000180295	0.000187514
3	chr19:45435237:A:G	45435237	NA,G	NA,A	NA,1	NA,inf	NA,inf	NA,0.830934	0.000179831	0.000185148
3	chr19:45354562:G:A	45354562	A,A	G,G	1,1	-inf,-inf	inf,inf	1.58905,1.91658	0.000179269	0.000208031
3	chr19:44938770:G:A	44938770	NA,A	NA,G	NA,1	NA,-inf	NA,inf	NA,1.12518	0.000178919	0.000185673
3	chr19:44918633:TC:T	44918633	NA,T	NA,TC	NA,1	NA,-inf	NA,inf	NA,1.20077	0.000178869	0.000185791
3	chr19:44397585:A:G	44397585	NA,G	NA,A	NA,1	NA,-inf	NA,inf	NA,2.01719	0.000178866	0.000189235
3	chr19:44494256:A:T	44494256	T,T	A,A	1,1	-inf,-inf	inf,inf	0.518304,1.9065	0.000178545	0.00018638
3	chr19:45579962:A:C	45579962	NA,C	NA,A	NA,1	NA,inf	NA,inf	NA,0.946492	0.000177989	0.000184384
3	chr19:44733473:C:T	44733473	T,T	C,C	1,1	-inf,inf	inf,inf	1.64601,0.141159	0.000177978	0.000183108
3	chr19:45057756:A:G	45057756	NA,G	NA,A	NA,1	NA,inf	NA,inf	NA,0.753322	0.000177859	0.000183013
3	chr19:45019031:G:A	45019031	A,NA	G,NA	1,NA	-inf,NA	inf,NA	0.862812,NA	0.000177742	0.000183336
3	chr19:44522381:G:C	44522381	NA,C	NA,G	NA,1	NA,-inf	NA,inf	NA,1.29586	0.000177643	0.00018437
3	chr19:45565283:T:G	45565283	NA,G	NA,T	NA,1	NA,inf	NA,inf	NA,0.765236	0.000177622	0.00018278
3	chr19:45265923:G:A	45265923	A,A	G,G	1,1	-inf,-inf	inf,inf	2.59055,0.464858	0.000177583	0.00021452
3	chr19:44604413:A:T	44604413	NA,T	NA,A	NA,1	NA,inf	NA,inf	NA,1.6669	0.000177486	0.000187791
3	chr19:45110992:G:A	45110992	NA,A	NA,G	NA,1	NA,inf	NA,inf	NA,0.847997	0.000177424	0.00018253
3	chr19:45453718:TGCACTCG:T	45453718	NA,T	NA,TGCACTCG	NA,1	NA,-inf	NA,inf	NA,1.09647	0.000177184	0.000183724
3	chr19:44499791:T:C	44499791	C,C	T,T	1,1	-inf,-inf	inf,inf	1.96456,0.033688	0.000177172	0.000182779
3	chr19:44822255:C:T	44822255	T,NA	C,NA	1,NA	-inf,NA	inf,NA	0.924277,NA	0.000177141	0.000182757
3	chr19:45446642:C:T	45446642	T,T	C,C	1,1	-inf,inf	inf,inf	1.41824,0.462867	0.000177096	0.000181094
3	chr19:45370730:T:G	45370730	G,NA	T,NA	1,NA	-inf,NA	inf,NA	0.867133,NA	0.000176516	0.000182153
3	chr19:45387787:G:A	45387787	A,NA	G,NA	1,NA	-inf,NA	inf,NA	0.952917,NA	0.000176274	0.000182241
3	chr19:44996176:A:G	44996176	NA,G	NA,A	NA,1	NA,-inf	NA,inf	NA,1.02717	0.000176016	0.000182204
3	chr19:44910882:T:TTTG	44910882	NA,TTTG	NA,T	NA,1	NA,-inf	NA,inf	NA,1.05776	0.000175806	0.000182042
3	chr19:45379704:T:A	45379704	A,A	T,T	1,1	-inf,-inf	inf,inf	1.19347,2.08981	0.000175661	0.000193303
3	chr19:44880922:G:A	44880922	NA,A	NA,G	NA,1	NA,-inf	NA,inf	NA,1.18163	0.000175643	0.000182021
3	chr19:45100399:C:T	45100399	NA,T	NA,C	NA,1	NA,inf	NA,inf	NA,1.05879	0.000175457	0.000182274
3	chr19:45340226:A:G	45340226	G,NA	A,NA	1,NA	inf,NA	inf,NA	1.33291,NA	0.000175442	0.000186492
3	chr19:45030865:G:C	45030865	NA,C	NA,G	NA,1	NA,-inf	NA,inf	NA,1.06631	0.000175376	0.000182102
3	chr19:44582736:GGAA:G	44582736	NA,G	NA,GGAA	NA,1	NA,-inf	NA,inf	NA,0.995357	0.00017511	0.000181078
3	chr19:45332480:T:TG	45332480	NA,TG	NA,T	NA,1	NA,-inf	NA,inf	NA,1.10168	0.00017499	0.000181466
3	chr19:45217866:C:T	45217866	NA,T	NA,C	NA,1	NA,inf	NA,inf	NA,0.674124	0.000174989	0.000179527
3	chr19:44763488:C:G	44763488	G,G	C,C	1,1	-inf,-inf	inf,inf	1.41891,0.93681	0.000174954	0.000180972
3	chr19:45555264:G:A	45555264	A,A	G,G	1,1	inf,inf	inf,inf	1.47715,0.236084	0.000174882	0.000179315
3	chr19:44798435:C:T	44798435	NA,T	NA,C	NA,1	NA,-inf	NA,inf	NA,1.16655	0.000174804	0.000181054
3	chr19:45124863:T:C	45124863	NA,C	NA,T	NA,1	NA,inf	NA,inf	NA,1.05297	0.000173725	0.000180476
3	chr19:45117073:C:T	45117073	NA,T	NA,C	NA,1	NA,inf	NA,inf	NA,0.815192	0.000173653	0.000178821
3	chr19:44321467:A:G	44321467	G,G	A,A	1,1	-inf,inf	inf,inf	1.63076,0.401376	0.000173597	0.000177781
3	chr19:45247518:A:G	45247518	NA,G	NA,A	NA,1	NA,inf	NA,inf	NA,1.15546	0.000173587	0.000182446
3	chr19:44358406:A:G	44358406	G,G	A,A	1,1	-inf,-inf	inf,inf	1.03381,0.934364	0.000173294	0.000177217
3	chr19:45118788:G:A	45118788	NA,A	NA,G	NA,1	NA,-inf	NA,inf	NA,1.04441	0.00017321	0.000179504
3	chr19:45333267:T:C	45333267	C,C	T,T	1,1	inf,inf	inf,inf	2.77079,1.1828	0.000172969	0.000305441
3	chr19:45131326:G:A	45131326	NA,A	NA,G	NA,1	NA,inf	NA,inf	NA,1.0445	0.000172773	0.000179444
3	chr19:44732331:C:T	44732331	NA,T	NA,C	NA,1	NA,-inf	NA,inf	NA,1.19408	0.000172542	0.0001789
3	chr19:45125356:A:G	45125356	NA,G	NA,A	NA,1	NA,inf	NA,inf	NA,1.04399	0.000172449	0.000179112
3	chr19:44822412:G:A	44822412	A,NA	G,NA	1,NA	-inf,NA	inf,NA	0.905289,NA	0.000172372	0.000177824
3	chr19:44730617:A:G	44730617	G,G	A,A	1,1	-inf,-inf	inf,inf	1.77546,0.322409	0.000172358	0.000178343
3	chr19:45317475:C:T	45317475	NA,T	NA,C	NA,1	NA,-inf	NA,inf	NA,1.27422	0.000172255	0.000180317
3	chr19:44669250:C:T	44669250	T,NA	C,NA	1,NA	-inf,NA	inf,NA	1.40943,NA	0.000172077	0.000179425
3	chr19:44669513:T:C	44669513	C,NA	T,NA	1,NA	-inf,NA	inf,NA	1.40872,NA	0.000171927	0.000179267
3	chr19:44732009:G:A	44732009	A,NA	G,NA	1,NA	-inf,NA	inf,NA	0.85027,NA	0.000171811	0.000177017
3	chr19:45489873:A:G	45489873	G,G	A,A	1,1	-inf,-inf	inf,inf	2.31615,0.132021	0.000171661	0.000184862
3	chr19:44886787:TC:T	44886787	NA,T	NA,TC	NA,1	NA,-inf	NA,inf	NA,1.08493	0.000171473	0.000177606
3	chr19:44901175:G:A	44901175	A,NA	G,NA	1,NA	inf,NA	inf,NA	1.13934,NA	0.000171295	0.000178205
3	chr19:45164170:T:C	45164170	NA,C	NA,T	NA,1	NA,-inf	NA,inf	NA,1.05209	0.000171025	0.000177397
3	chr19:44738668:C:A	44738668	A,NA	C,NA	1,NA	-inf,NA	inf,NA	0.868639,NA	0.000170945	0.000176258
3	chr19:44981043:G:A	44981043	NA,A	NA,G	NA,1	NA,-inf	NA,inf	NA,1.01158	0.000170735	0.000176727
3	chr19:45030185:A:G	45030185	NA,G	NA,A	NA,1	NA,-inf	NA,inf	NA,1.04967	0.000170385	0.00017691
3	chr19:45059255:T:C	45059255	NA,C	NA,T	NA,1	NA,-inf	NA,inf	NA,1.10547	0.000170283	0.000176663
3	chr19:45170197:A:G	45170197	NA,G	NA,A	NA,1	NA,-inf	NA,inf	NA,1.04679	0.000169888	0.000176214
3	chr19:44446860:T:C	44446860	NA,C	NA,T	NA,1	NA,-inf	NA,inf	NA,1.02528	0.00016971	0.000175748
3	chr19:44736267:C:T	44736267	T,NA	C,NA	1,NA	-inf,NA	inf,NA	0.842523,NA	0.000169698	0.00017484
3	chr19:45544054:A:C	45544054	NA,C	NA,A	NA,1	NA,-inf	NA,inf	NA,1.18915	0.000169662	0.000176496
3	chr19:44547835:T:C	44547835	C,NA	T,NA	1,NA	inf,NA	inf,NA	0.688999,NA	0.000169516	0.000173606
3	chr19:45657380:C:A	45657380	A,A	C,C	1,1	inf,-inf	inf,inf	1.53145,0.401583	0.000169507	0.000174167
3	chr19:44807827:G:A	44807827	A,NA	G,NA	1,NA	-inf,NA	inf,NA	0.781465,NA	0.000169271	0.000174658
3	chr19:45689616:TAGA:T	45689616	NA,T	NA,TAGA	NA,1	NA,inf	NA,inf	NA,0.680447	0.000169195	0.000173933
3	chr19:45139963:T:A	45139963	NA,A	NA,T	NA,1	NA,inf	NA,inf	NA,0.799817	0.00016907	0.000174103
3	chr19:44821938:G:C	44821938	NA,C	NA,G	NA,1	NA,inf	NA,inf	NA,0.747119	0.000168054	0.000173333
3	chr19:45705319:C:G	45705319	NA,G	NA,C	NA,1	NA,inf	NA,inf	NA,0.617073	0.000167654	0.000172123
3	chr19:44609821:AC:A	44609821	NA,A	NA,AC	NA,1	NA,inf	NA,inf	NA,1.25396	0.000167366	0.000173693
3	chr19:45029201:G:A	45029201	NA,A	NA,G	NA,1	NA,-inf	NA,inf	NA,1.0378	0.000167277	0.000173676
3	chr19:44730501:G:A	44730501	A,NA	G,NA	1,NA	-inf,NA	inf,NA	0.836518,NA	0.000167224	0.00017231
3	chr19:44619846:A:G	44619846	NA,G	NA,A	NA,1	NA,-inf	NA,inf	NA,1.45819	0.000166676	0.000174274
3	chr19:44859129:C:G	44859129	NA,G	NA,C	NA,1	NA,-inf	NA,inf	NA,1.0783	0.000166513	0.000172469
3	chr19:44273399:T:C	44273399	NA,C	NA,T	NA,1	NA,-inf	NA,inf	NA,0.981135	0.000166362	0.000172068
3	chr19:45046598:C:T	45046598	NA,T	NA,C	NA,1	NA,-inf	NA,inf	NA,1.0893	0.00016618	0.000172398
3	chr19:44768940:A:T	44768940	T,NA	A,NA	1,NA	-inf,NA	inf,NA	0.921111,NA	0.000166076	0.00017124
3	chr19:45605034:A:G	45605034	NA,G	NA,A	NA,1	NA,-inf	NA,inf	NA,1.06834	0.000165948	0.000172025
3	chr19:45482837:T:G	45482837	G,NA	T,NA	1,NA	inf,NA	inf,NA	0.7246,NA	0.000165692	0.000170293
3	chr19:45120307:G:A	45120307	NA,A	NA,G	NA,1	NA,inf	NA,inf	NA,0.795286	0.000165547	0.00017052
3	chr19:45044285:T:G	45044285	NA,G	NA,T	NA,1	NA,-inf	NA,inf	NA,1.08789	0.000165538	0.000171739
3	chr19:44279509:A:G	44279509	G,NA	A,NA	1,NA	inf,NA	inf,NA	0.67225,NA	0.000164831	0.000168924
3	chr19:44592441:A:G	44592441	NA,G	NA,A	NA,1	NA,inf	NA,inf	NA,1.37226	0.000164808	0.000172076
3	chr19:45464482:G:T	45464482	NA,T	NA,G	NA,1	NA,-inf	NA,inf	NA,0.99744	0.000164725	0.000170594
3	chr19:44197907:G:A	44197907	NA,A	NA,G	NA,1	NA,-inf	NA,inf	NA,0.885374	0.000164646	0.000170275
3	chr19:45328680:A:G	45328680	NA,G	NA,A	NA,1	NA,inf	NA,inf	NA,1.08005	0.000164544	0.000171558
3	chr19:45111963:C:T	45111963	NA,T	NA,C	NA,1	NA,inf	NA,inf	NA,0.779003	0.000164366	0.000169265
3	chr19:45326124:G:A	45326124	A,A	G,G	1,1	inf,-inf	inf,inf	3.21316,0.432323	0.000164268	0.000248497
3	chr19:45466332:G:A	45466332	NA,A	NA,G	NA,1	NA,-inf	NA,inf	NA,0.885013	0.000164251	0.000169431
3	chr19:44605341:C:T	44605341	NA,T	NA,C	NA,1	NA,inf	NA,inf	NA,1.35338	0.000164247	0.000171222
3	chr19:44751927:G:A	44751927	NA,A	NA,G	NA,1	NA,-inf	NA,inf	NA,1.15099	0.00016422	0.000170452
3	chr19:45029187:C:T	45029187	NA,T	NA,C	NA,1	NA,inf	NA,inf	NA,0.715764	0.000164175	0.000168692
3	chr19:45657401:A:C	45657401	C,C	A,A	1,1	inf,-inf	inf,inf	1.51127,0.409979	0.000164125	0.00016865
3	chr19:44548723:T:C	44548723	NA,C	NA,T	NA,1	NA,inf	NA,inf	NA,0.710868	0.000164007	0.00016909
3	chr19:45249548:C:T	45249548	NA,T	NA,C	NA,1	NA,inf	NA,inf	NA,1.11587	0.000163973	0.000172241
3	chr19:45438868:C:G	45438868	G,G	C,C	1,1	inf,-inf	inf,inf	1.76785,0.228513	0.000163598	0.000167591
3	chr19:45228600:C:T	45228600	NA,T	NA,C	NA,1	NA,inf	NA,inf	NA,0.741624	0.000163583	0.000168648
3	chr19:44550713:G:A	44550713	NA,A	NA,G	NA,1	NA,inf	NA,inf	NA,0.706633	0.000163543	0.000168602
3	chr19:44585614:G:A	44585614	NA,A	NA,G	NA,1	NA,inf	NA,inf	NA,1.52126	0.000163496	0.00017189
3	chr19:44445053:A:G	44445053	NA,G	NA,A	NA,1	NA,-inf	NA,inf	NA,1.0206	0.000163362	0.000169225
3	chr19:45507236:A:G	45507236	NA,G	NA,A	NA,1	NA,-inf	NA,inf	NA,1.03206	0.000163305	0.000169437
3	chr19:45595472:C:T	45595472	NA,T	NA,C	NA,1	NA,inf	NA,inf	NA,0.763643	0.00016329	0.000168077
3	chr19:45089695:A:T	45089695	T,NA	A,NA	1,NA	-inf,NA	inf,NA	1.22487,NA	0.000163178	0.000173426
3	chr19:44495114:G:A	44495114	A,A	G,G	1,1	-inf,-inf	inf,inf	0.593484,1.81517	0.000163177	0.000170468
3	chr19:45686210:G:A	45686210	NA,A	NA,G	NA,1	NA,inf	NA,inf	NA,1.01351	0.0001631	0.000169478
3	chr19:45139360:G:A	45139360	NA,A	NA,G	NA,1	NA,inf	NA,inf	NA,0.77452	0.000162996	0.000167856
3	chr19:45179618:C:G	45179618	G,NA	C,NA	1,NA	-inf,NA	inf,NA	1.04143,NA	0.000162923	0.000169606
3	chr19:45384670:T:C	45384670	C,NA	T,NA	1,NA	-inf,NA	inf,NA	0.868309,NA	0.000162778	0.000167814
3	chr19:45666216:A:G	45666216	G,G	A,A	1,1	inf,-inf	inf,inf	1.53287,0.471572	0.000162373	0.000167068
3	chr19:44524757:T:C	44524757	C,NA	T,NA	1,NA	inf,NA	inf,NA	0.936084,NA	0.000162372	0.000167879
3	chr19:44630710:CACGTGTCATGG:C	44630710	C,C	CACGTGTCATGG,CACGTGTCATGG	1,1	-inf,inf	inf,inf	0.214966,1.20978	0.000162318	0.000166568
3	chr19:45026567:A:G	45026567	NA,G	NA,A	NA,1	NA,-inf	NA,inf	NA,1.01786	0.000161821	0.000168003
3	chr19:45225291:C:T	45225291	NA,T	NA,C	NA,1	NA,inf	NA,inf	NA,1.14799	0.000161804	0.00016981
3	chr19:45594721:GCCTGTAATCCCAGCACTTTGGGAGGCCAAGGCGGGAGGATCGCCTGAGGTCAGGAGTTCAAGATCAGCCTGGCCAACATGGTGAAACCCTGTCTCTACTAAAAATACAAAAATTAGCTGGGCGTGGTGGCACATA:G	45594721	NA,G	NA,GCCTGTAATCCCAGCACTTTGGGAGGCCAAGGCGGGAGGATCGCCTGAGGTCAGGAGTTCAAGATCAGCCTGGCCAACATGGTGAAACCCTGTCTCTACTAAAAATACAAAAATTAGCTGGGCGTGGTGGCACATA	NA,1	NA,-inf	NA,inf	NA,0.898563	0.000161545	0.000166952
3	chr19:45538752:A:T	45538752	NA,T	NA,A	NA,1	NA,-inf	NA,inf	NA,0.969543	0.000161444	0.000166952
3	chr19:45359910:A:G	45359910	NA,G	NA,A	NA,1	NA,inf	NA,inf	NA,0.643859	0.000161278	0.000165402
3	chr19:45508080:C:T	45508080	NA,T	NA,C	NA,1	NA,-inf	NA,inf	NA,1.02837	0.000160967	0.000167049
3	chr19:44910884:C:T	44910884	NA,T	NA,C	NA,1	NA,-inf	NA,inf	NA,0.99754	0.000160618	0.000166292
3	chr19:45228504:C:T	45228504	NA,T	NA,C	NA,1	NA,inf	NA,inf	NA,0.724544	0.000160484	0.000165429
3	chr19:45543413:T:C	45543413	C,NA	T,NA	1,NA	-inf,NA	inf,NA	0.802043,NA	0.000160402	0.000165306
3	chr19:44421111:T:A	44421111	NA,A	NA,T	NA,1	NA,-inf	NA,inf	NA,1.11384	0.000160198	0.000166101
3	chr19:45709000:G:A	45709000	NA,A	NA,G	NA,1	NA,inf	NA,inf	NA,0.595535	0.000160074	0.000164362
3	chr19:45359922:G:A	45359922	NA,A	NA,G	NA,1	NA,inf	NA,inf	NA,0.638953	0.000159642	0.000163716
3	chr19:44983690:C:T	44983690	T,T	C,C	1,1	-inf,-inf	inf,inf	0.601961,1.76526	0.000159616	0.000166216
3	chr19:44586181:T:C	44586181	NA,C	NA,T	NA,1	NA,-inf	NA,inf	NA,0.963014	0.000159254	0.000164702
3	chr19:44591886:A:G	44591886	NA,G	NA,A	NA,1	NA,-inf	NA,inf	NA,1.10736	0.000159107	0.00016493
3	chr19:44643325:C:G	44643325	G,NA	C,NA	1,NA	inf,NA	inf,NA	0.632468,NA	0.00015909	0.000162831
3	chr19:44818029:C:T	44818029	NA,T	NA,C	NA,1	NA,inf	NA,inf	NA,0.727064	0.000159076	0.000163882
3	chr19:44841468:C:T	44841468	NA,T	NA,C	NA,1	NA,-inf	NA,inf	NA,0.956323	0.000158872	0.000164299
3	chr19:44222618:C:G	44222618	G,NA	C,NA	1,NA	inf,NA	inf,NA	0.649556,NA	0.000158613	0.000162564
3	chr19:44973247:T:G	44973247	G,G	T,T	1,1	-inf,-inf	inf,inf	0.801736,1.66855	0.000158235	0.000165297
3	chr19:45588338:A:G	45588338	NA,G	NA,A	NA,1	NA,inf	NA,inf	NA,0.744084	0.000157908	0.000162539
3	chr19:44786553:C:T	44786553	T,NA	C,NA	1,NA	-inf,NA	inf,NA	0.913173,NA	0.000157643	0.000162639
3	chr19:45585268:C:T	45585268	NA,T	NA,C	NA,1	NA,inf	NA,inf	NA,0.875526	0.000157546	0.000163193
3	chr19:44728081:C:G	44728081	G,NA	C,NA	1,NA	-inf,NA	inf,NA	0.790209,NA	0.000157121	0.000161881
3	chr19:44953553:G:C	44953553	NA,C	NA,G	NA,1	NA,-inf	NA,inf	NA,0.882306	0.0001571	0.000162055
3	chr19:44998766:C:T	44998766	T,NA	C,NA	1,NA	inf,NA	inf,NA	0.783756,NA	0.000157022	0.000161868
3	chr19:45609205:A:G	45609205	NA,G	NA,A	NA,1	NA,-inf	NA,inf	NA,1.39115	0.000157019	0.000164252
3	chr19:45540068:C:T	45540068	T,T	C,C	1,1	inf,-inf	inf,inf	2.46033,0.119965	0.000156903	0.000173946
3	chr19:45118908:C:T	45118908	NA,T	NA,C	NA,1	NA,inf	NA,inf	NA,0.989561	0.000156884	0.000162934
3	chr19:45419819:G:A	45419819	NA,A	NA,G	NA,1	NA,inf	NA,inf	NA,0.686834	0.000156857	0.0001613
3	chr19:45657445:G:A	45657445	A,A	G,G	1,1	inf,-inf	inf,inf	1.48769,0.413069	0.000156846	0.000161183
3	chr19:44744768:C:A	44744768	NA,A	NA,C	NA,1	NA,-inf	NA,inf	NA,1.42655	0.00015677	0.000163649
3	chr19:44802423:T:C	44802423	NA,C	NA,T	NA,1	NA,-inf	NA,inf	NA,1.09615	0.000156477	0.000162135
3	chr19:45220574:G:T	45220574	NA,T	NA,G	NA,1	NA,-inf	NA,inf	NA,1.02754	0.000156365	0.000162203
3	chr19:44897490:T:A	44897490	A,A	T,T	1,1	-inf,-inf	inf,inf	1.89139,0.353364	0.000156222	0.000161909
3	chr19:44730644:C:A	44730644	A,NA	C,NA	1,NA	-inf,NA	inf,NA	0.795559,NA	0.000156145	0.000160893
3	chr19:44989914:G:A	44989914	NA,A	NA,G	NA,1	NA,-inf	NA,inf	NA,0.955072	0.000156053	0.000161513
3	chr19:44659101:C:T	44659101	NA,T	NA,C	NA,1	NA,-inf	NA,inf	NA,1.29814	0.000156034	0.000162073
3	chr19:45676697:G:T	45676697	NA,T	NA,G	NA,1	NA,inf	NA,inf	NA,0.63753	0.000156025	0.000160412
3	chr19:45547609:C:T	45547609	NA,T	NA,C	NA,1	NA,inf	NA,inf	NA,0.800862	0.000155919	0.000160827
3	chr19:45108913:G:A	45108913	NA,A	NA,G	NA,1	NA,inf	NA,inf	NA,0.985383	0.000155798	0.000161796
3	chr19:44270888:C:T	44270888	NA,T	NA,C	NA,1	NA,-inf	NA,inf	NA,0.940221	0.000155764	0.000161097
3	chr19:45584961:T:C	45584961	NA,C	NA,T	NA,1	NA,inf	NA,inf	NA,0.737267	0.000155653	0.000160221
3	chr19:44265902:C:T	44265902	NA,T	NA,C	NA,1	NA,-inf	NA,inf	NA,0.915675	0.000154725	0.000159931
3	chr19:45343311:T:G	45343311	NA,G	NA,T	NA,1	NA,-inf	NA,inf	NA,1.00622	0.000154715	0.000160323
3	chr19:44199125:A:G	44199125	NA,G	NA,A	NA,1	NA,inf	NA,inf	NA,0.682243	0.000154703	0.000159549
3	chr19:44490016:AAAGAAAAAGACAGG:A	44490016	NA,A	NA,AAAGAAAAAGACAGG	NA,1	NA,-inf	NA,inf	NA,0.669941	0.000154499	0.000158896
3	chr19:44827263:C:T	44827263	NA,T	NA,C	NA,1	NA,-inf	NA,inf	NA,0.831927	0.000154434	0.000159634
3	chr19:44977804:A:G	44977804	NA,G	NA,A	NA,1	NA,-inf	NA,inf	NA,0.944896	0.000154121	0.000159499
3	chr19:45651335:T:C	45651335	NA,C	NA,T	NA,1	NA,inf	NA,inf	NA,0.908803	0.000153943	0.000159732
3	chr19:44613847:C:T	44613847	T,NA	C,NA	1,NA	inf,NA	inf,NA	1.07825,NA	0.000153881	0.0001598
3	chr19:45225241:G:C	45225241	NA,C	NA,G	NA,1	NA,-inf	NA,inf	NA,0.891554	0.00015388	0.000158872
3	chr19:45224265:G:A	45224265	NA,A	NA,G	NA,1	NA,-inf	NA,inf	NA,0.896998	0.000153711	0.000158744
3	chr19:44928401:A:G	44928401	G,G	A,A	1,1	inf,inf	inf,inf	0.556862,0.934094	0.000153645	0.000158292
3	chr19:44413079:C:A	44413079	NA,A	NA,C	NA,1	NA,-inf	NA,inf	NA,0.978302	0.000153566	0.000159043
3	chr19:45065480:C:A	45065480	NA,A	NA,C	NA,1	NA,-inf	NA,inf	NA,0.968079	0.000153291	0.000158706
3	chr19:44371999:A:G	44371999	NA,G	NA,A	NA,1	NA,inf	NA,inf	NA,0.727345	0.000153109	0.000157447
3	chr19:45022774:G:C	45022774	NA,C	NA,G	NA,1	NA,-inf	NA,inf	NA,1.00027	0.00015283	0.000158336
3	chr19:45492458:T:C	45492458	C,C	T,T	1,1	inf,inf	inf,inf	1.44183,0.343345	0.000152784	0.000156485
3	chr19:45494188:G:T	45494188	NA,T	NA,G	NA,1	NA,-inf	NA,inf	NA,0.846078	0.000152774	0.000157605
3	chr19:45359906:T:C	45359906	NA,C	NA,T	NA,1	NA,inf	NA,inf	NA,0.61517	0.000152492	0.000156418
3	chr19:44872808:T:TTTTTATA	44872808	NA,TTTTTATA	NA,T	NA,1	NA,inf	NA,inf	NA,0.853825	0.000152473	0.000157295
3	chr19:44974826:G:C	44974826	NA,C	NA,G	NA,1	NA,-inf	NA,inf	NA,0.93778	0.00015237	0.000157684
3	chr19:45149180:A:G	45149180	NA,G	NA,A	NA,1	NA,inf	NA,inf	NA,0.972088	0.000152346	0.000158202
3	chr19:44231272:GC:G	44231272	G,NA	GC,NA	1,NA	inf,NA	inf,NA	0.819031,NA	0.000152344	0.000157849
3	chr19:45067273:G:A	45067273	NA,A	NA,G	NA,1	NA,-inf	NA,inf	NA,0.963548	0.000152308	0.000157686
3	chr19:44367560:T:C	44367560	NA,C	NA,T	NA,1	NA,inf	NA,inf	NA,0.720724	0.0001522	0.000156501
3	chr19:44334572:G:A	44334572	A,A	G,G	1,1	-inf,inf	inf,inf	1.53879,0.601083	0.00015196	0.000155959
3	chr19:44347982:T:C	44347982	C,C	T,T	1,1	-inf,-inf	inf,inf	1.04923,1.51854	0.000151732	0.000156462
3	chr19:44730643:G:T	44730643	T,T	G,G	1,1	-inf,-inf	inf,inf	1.74985,0.247067	0.000151477	0.000156693
3	chr19:45040497:A:G	45040497	G,NA	A,NA	1,NA	-inf,NA	inf,NA	0.874778,NA	0.000151299	0.000156795
3	chr19:45699825:G:A	45699825	A,A	G,G	1,1	-inf,-inf	inf,inf	1.76513,0.283371	0.000151073	0.000157815
3	chr19:44465745:A:G	44465745	G,G	A,A	1,1	-inf,-inf	inf,inf	0.254056,2.16918	0.000151006	0.000157163
3	chr19:44673285:A:G	44673285	G,NA	A,NA	1,NA	-inf,NA	inf,NA	0.662238,NA	0.000151003	0.0001556
3	chr19:45447796:C:T	45447796	NA,T	NA,C	NA,1	NA,inf	NA,inf	NA,0.744257	0.000150849	0.000155423
3	chr19:45017701:G:T	45017701	T,T	G,G	1,1	-inf,inf	inf,inf	1.27991,0.621286	0.000150781	0.000155055
3	chr19:44203862:G:A	44203862	A,A	G,G	1,1	-inf,inf	inf,inf	1.53834,0.497152	0.000150774	0.000154569
3	chr19:44785546:AGATAGATAGATAGAT:A	44785546	A,NA	AGATAGATAGATAGAT,NA	1,NA	-inf,NA	inf,NA	0.893374,NA	0.000150764	0.000155571
3	chr19:44755545:G:A	44755545	NA,A	NA,G	NA,1	NA,-inf	NA,inf	NA,1.15731	0.000150467	0.000156132
3	chr19:44303756:G:T	44303756	NA,T	NA,G	NA,1	NA,-inf	NA,inf	NA,0.991134	0.000150461	0.000155603
3	chr19:45605887:C:T	45605887	NA,T	NA,C	NA,1	NA,inf	NA,inf	NA,0.742949	0.000150346	0.000154955
3	chr19:44455477:C:T	44455477	T,T	C,C	1,1	-inf,-inf	inf,inf	0.16465,2.36447	0.000150155	0.000156818
3	chr19:45689960:C:T	45689960	NA,T	NA,C	NA,1	NA,inf	NA,inf	NA,0.619135	0.000150085	0.000154325
3	chr19:44821642:G:A	44821642	A,NA	G,NA	1,NA	-inf,NA	inf,NA	0.821186,NA	0.000149999	0.000154746
3	chr19:44788287:T:G	44788287	G,NA	T,NA	1,NA	-inf,NA	inf,NA	0.881489,NA	0.000149924	0.000154677
3	chr19:44771659:C:A	44771659	NA,A	NA,C	NA,1	NA,-inf	NA,inf	NA,1.02515	0.000149919	0.000155122
3	chr19:45700410:C:T	45700410	NA,T	NA,C	NA,1	NA,inf	NA,inf	NA,0.608895	0.000149884	0.000154093
3	chr19:44726886:G:A	44726886	A,NA	G,NA	1,NA	-inf,NA	inf,NA	0.773856,NA	0.000149726	0.000154313
3	chr19:45406085:A:G	45406085	G,NA	A,NA	1,NA	inf,NA	inf,NA	0.877049,NA	0.000149691	0.000154393
3	chr19:45588633:G:A	45588633	NA,A	NA,G	NA,1	NA,-inf	NA,inf	NA,0.94377	0.00014969	0.000154959
3	chr19:45077850:C:T	45077850	NA,T	NA,C	NA,1	NA,-inf	NA,inf	NA,0.971807	0.000149494	0.000154836
3	chr19:44373241:T:C	44373241	C,C	T,T	1,1	-inf,inf	inf,inf	1.65995,0.459396	0.000149323	0.000153803
3	chr19:44948904:G:A	44948904	NA,A	NA,G	NA,1	NA,-inf	NA,inf	NA,0.912658	0.000149293	0.000154424
3	chr19:44973156:C:T	44973156	NA,T	NA,C	NA,1	NA,-inf	NA,inf	NA,0.923333	0.000148788	0.000153975
3	chr19:45583224:C:T	45583224	NA,T	NA,C	NA,1	NA,inf	NA,inf	NA,0.711289	0.000148773	0.000153148
3	chr19:45603434:A:G	45603434	NA,G	NA,A	NA,1	NA,-inf	NA,inf	NA,0.99153	0.000148667	0.00015407
3	chr19:44329353:C:T	44329353	T,T	C,C	1,1	-inf,-inf	inf,inf	1.86489,0.367496	0.000148436	0.000152841
3	chr19:44696435:T:G	44696435	NA,G	NA,T	NA,1	NA,-inf	NA,inf	NA,1.40106	0.000148421	0.00015517
3	chr19:45154641:G:C	45154641	NA,C	NA,G	NA,1	NA,-inf	NA,inf	NA,0.949264	0.00014838	0.000153823
3	chr19:44726251:G:A	44726251	NA,A	NA,G	NA,1	NA,inf	NA,inf	NA,0.937854	0.000148353	0.000153566
3	chr19:44192635:G:T	44192635	T,T	G,G	1,1	-inf,inf	inf,inf	1.52691,0.461159	0.000148161	0.000151847
3	chr19:44635974:T:C	44635974	C,NA	T,NA	1,NA	-inf,NA	inf,NA	0.676422,NA	0.000148125	0.000152759
3	chr19:45162498:C:T	45162498	NA,T	NA,C	NA,1	NA,-inf	NA,inf	NA,0.945547	0.000148102	0.000153193
3	chr19:45001919:C:A	45001919	A,NA	C,NA	1,NA	-inf,NA	inf,NA	0.843609,NA	0.000147964	0.000153339
3	chr19:45194608:ACATT:A	45194608	A,NA	ACATT,NA	1,NA	-inf,NA	inf,NA	0.896,NA	0.000147951	0.000153302
3	chr19:44216216:T:G	44216216	G,NA	T,NA	1,NA	-inf,NA	inf,NA	0.752245,NA	0.000147854	0.00015242
3	chr19:45605486:T:C	45605486	NA,C	NA,T	NA,1	NA,inf	NA,inf	NA,0.763722	0.000147805	0.000152357
3	chr19:44818584:G:A	44818584	NA,A	NA,G	NA,1	NA,-inf	NA,inf	NA,1.03292	0.000147796	0.000153019
3	chr19:45602994:T:G	45602994	NA,G	NA,T	NA,1	NA,inf	NA,inf	NA,0.721344	0.000147774	0.000152185
3	chr19:44366908:T:G	44366908	G,G	T,T	1,1	-inf,inf	inf,inf	1.65266,0.465163	0.000147724	0.000152169
3	chr19:44441494:A:G	44441494	NA,G	NA,A	NA,1	NA,-inf	NA,inf	NA,0.952854	0.000147582	0.000152842
3	chr19:44745599:C:G	44745599	G,NA	C,NA	1,NA	inf,NA	inf,NA	0.869897,NA	0.000147551	0.000152369
3	chr19:45354987:C:T	45354987	T,T	C,C	1,1	-inf,-inf	inf,inf	1.97701,0.35352	0.000147525	0.000158774
3	chr19:45099405:A:C	45099405	NA,C	NA,A	NA,1	NA,inf	NA,inf	NA,0.948552	0.000147252	0.000152911
3	chr19:45622398:C:G	45622398	NA,G	NA,C	NA,1	NA,-inf	NA,inf	NA,0.835513	0.000147101	0.000151817
3	chr19:45182612:T:C	45182612	NA,C	NA,T	NA,1	NA,inf	NA,inf	NA,0.871627	0.000147052	0.000152411
3	chr19:45570063:C:T	45570063	NA,T	NA,C	NA,1	NA,inf	NA,inf	NA,0.714207	0.000146962	0.000151323
3	chr19:44882972:A:G	44882972	NA,G	NA,A	NA,1	NA,inf	NA,inf	NA,0.728165	0.000146813	0.000151415
3	chr19:44313534:T:C	44313534	C,C	T,T	1,1	-inf,inf	inf,inf	1.49262,0.75352	0.000146594	0.000150807
3	chr19:44795465:C:T	44795465	NA,T	NA,C	NA,1	NA,-inf	NA,inf	NA,1.02076	0.000146548	0.000151912
3	chr19:45409492:G:A	45409492	A,NA	G,NA	1,NA	inf,NA	inf,NA	0.813942,NA	0.000146348	0.000150909
3	chr19:44791656:C:T	44791656	NA,T	NA,C	NA,1	NA,inf	NA,inf	NA,0.787038	0.000146308	0.000150896
3	chr19:45567923:G:A	45567923	NA,A	NA,G	NA,1	NA,inf	NA,inf	NA,0.700943	0.00014628	0.000150803
3	chr19:44276821:ATATT:A	44276821	NA,A	NA,ATATT	NA,1	NA,inf	NA,inf	NA,0.652014	0.000146155	0.000150728
3	chr19:44583087:C:T	44583087	T,T	C,C	1,1	inf,-inf	inf,inf	1.11547,1.81491	0.000146032	0.000152633
3	chr19:44983473:C:T	44983473	T,T	C,C	1,1	-inf,-inf	inf,inf	0.68525,1.64194	0.000146032	0.000151955
3	chr19:45075208:C:T	45075208	NA,T	NA,C	NA,1	NA,inf	NA,inf	NA,0.668628	0.00014573	0.000150044
3	chr19:44237985:TTATG:T	44237985	NA,T	NA,TTATG	NA,1	NA,inf	NA,inf	NA,0.649459	0.000145466	0.000150016
3	chr19:44730407:C:T	44730407	T,T	C,C	1,1	-inf,-inf	inf,inf	1.71256,0.279449	0.000145388	0.000150422
3	chr19:44188438:G:A	44188438	NA,A	NA,G	NA,1	NA,inf	NA,inf	NA,0.648155	0.000145318	0.000149876
3	chr19:45352886:G:A	45352886	A,A	G,G	1,1	inf,inf	inf,inf	1.10311,2.22803	0.000145297	0.000171988
3	chr19:44776622:CCA:C	44776622	NA,C	NA,CCA	NA,1	NA,-inf	NA,inf	NA,1.0115	0.000145259	0.000150501
3	chr19:45100319:G:A	45100319	NA,A	NA,G	NA,1	NA,inf	NA,inf	NA,0.932159	0.000145146	0.00015066
3	chr19:45009418:A:G	45009418	NA,G	NA,A	NA,1	NA,-inf	NA,inf	NA,1.13247	0.000144877	0.000150434
3	chr19:44292797:A:T	44292797	NA,T	NA,A	NA,1	NA,-inf	NA,inf	NA,0.871145	0.000144712	0.000149569
3	chr19:44276953:G:C	44276953	NA,C	NA,G	NA,1	NA,inf	NA,inf	NA,0.646498	0.000144499	0.000149025
3	chr19:44974193:T:G	44974193	NA,G	NA,T	NA,1	NA,-inf	NA,inf	NA,0.905152	0.000144405	0.000149437
3	chr19:44388525:T:C	44388525	NA,C	NA,T	NA,1	NA,-inf	NA,inf	NA,1.66868	0.000144387	0.000151789
3	chr19:45259628:A:G	45259628	G,G	A,A	1,1	-inf,inf	inf,inf	0.750036,1.81409	0.000144369	0.000151245
3	chr19:45097182:G:T	45097182	NA,T	NA,G	NA,1	NA,inf	NA,inf	NA,0.924456	0.000144356	0.000149831
3	chr19:45593868:A:G	45593868	NA,G	NA,A	NA,1	NA,inf	NA,inf	NA,0.695769	0.000144006	0.000148257
3	chr19:44367214:T:C	44367214	C,C	T,T	1,1	-inf,inf	inf,inf	1.64818,0.447179	0.00014386	0.000148178
3	chr19:44535275:T:A	44535275	A,A	T,T	1,1	-inf,-inf	inf,inf	1.27131,0.339275	0.000143454	0.000147218
3	chr19:45707434:T:C	45707434	C,C	T,T	1,1	inf,inf	inf,inf	1.34226,0.364462	0.000143292	0.00014817
3	chr19:44952792:CAG:C	44952792	NA,C	NA,CAG	NA,1	NA,-inf	NA,inf	NA,0.8874	0.000143006	0.000147922
3	chr19:45435747:C:T	45435747	NA,T	NA,C	NA,1	NA,inf	NA,inf	NA,0.708377	0.000142715	0.000147051
3	chr19:45268575:C:T	45268575	NA,T	NA,C	NA,1	NA,-inf	NA,inf	NA,0.871127	0.000142515	0.000147606
3	chr19:45375347:C:T	45375347	T,T	C,C	1,1	-inf,-inf	inf,inf	1.02394,2.07962	0.000142415	0.000155356
3	chr19:44792923:G:A	44792923	NA,A	NA,G	NA,1	NA,inf	NA,inf	NA,0.895825	0.000142403	0.000147138
3	chr19:45271582:A:G	45271582	NA,G	NA,A	NA,1	NA,-inf	NA,inf	NA,0.870549	0.000142356	0.00014744
3	chr19:44177980:T:C	44177980	NA,C	NA,T	NA,1	NA,-inf	NA,inf	NA,0.852924	0.000142315	0.000147092
3	chr19:44730528:C:T	44730528	T,T	C,C	1,1	-inf,-inf	inf,inf	1.68183,0.308174	0.000142225	0.000147154
3	chr19:45183246:G:A	45183246	NA,A	NA,G	NA,1	NA,inf	NA,inf	NA,0.849141	0.000142212	0.000147375
3	chr19:44474408:G:A	44474408	A,NA	G,NA	1,NA	-inf,NA	inf,NA	0.668037,NA	0.000142209	0.000146528
3	chr19:45352266:G:A	45352266	A,A	G,G	1,1	inf,inf	inf,inf	2.08537,1.69234	0.000142203	0.000202461
3	chr19:44346936:A:G	44346936	NA,G	NA,A	NA,1	NA,inf	NA,inf	NA,0.69218	0.000142052	0.000146339
3	chr19:44582456:C:A	44582456	NA,A	NA,C	NA,1	NA,-inf	NA,inf	NA,0.855051	0.000141701	0.000146482
3	chr19:45190494:C:T	45190494	T,NA	C,NA	1,NA	-inf,NA	inf,NA	0.701794,NA	0.000141557	0.000145756
3	chr19:45172992:G:A	45172992	NA,A	NA,G	NA,1	NA,inf	NA,inf	NA,0.909595	0.000141475	0.00014694
3	chr19:44469952:C:T	44469952	T,NA	C,NA	1,NA	-inf,NA	inf,NA	0.669934,NA	0.000141431	0.00014571
3	chr19:45426885:G:A	45426885	NA,A	NA,G	NA,1	NA,inf	NA,inf	NA,0.633841	0.000141186	0.000145227
3	chr19:44795943:C:T	44795943	NA,T	NA,C	NA,1	NA,-inf	NA,inf	NA,0.989646	0.000141171	0.000146176
3	chr19:44774853:T:C	44774853	NA,C	NA,T	NA,1	NA,-inf	NA,inf	NA,0.993595	0.000140975	0.00014606
3	chr19:45611838:A:G	45611838	NA,G	NA,A	NA,1	NA,-inf	NA,inf	NA,1.32198	0.000140962	0.000147413
3	chr19:44753690:G:A	44753690	NA,A	NA,G	NA,1	NA,-inf	NA,inf	NA,1.31007	0.000140715	0.000146945
3	chr19:44180354:G:A	44180354	A,NA	G,NA	1,NA	inf,NA	inf,NA	0.770607,NA	0.00014062	0.000145675
3	chr19:44211034:A:C	44211034	NA,C	NA,A	NA,1	NA,inf	NA,inf	NA,0.631504	0.000140523	0.000144935
3	chr19:44396941:T:C	44396941	NA,C	NA,T	NA,1	NA,inf	NA,inf	NA,0.72825	0.000140322	0.000144713
3	chr19:44404566:T:C	44404566	C,C	T,T	1,1	inf,-inf	inf,inf	0.13117,2.55972	0.000140235	0.000147042
3	chr19:45707513:T:A	45707513	NA,A	NA,T	NA,1	NA,inf	NA,inf	NA,0.763348	0.000140167	0.000144909
3	chr19:44182600:G:A	44182600	A,NA	G,NA	1,NA	inf,NA	inf,NA	0.768034,NA	0.000140011	0.000145046
3	chr19:44967808:A:C	44967808	NA,C	NA,A	NA,1	NA,-inf	NA,inf	NA,0.863108	0.000139875	0.000144795
3	chr19:44403087:A:G	44403087	NA,G	NA,A	NA,1	NA,-inf	NA,inf	NA,0.995887	0.000139867	0.00014498
3	chr19:44609946:C:T	44609946	NA,T	NA,C	NA,1	NA,-inf	NA,inf	NA,1.46661	0.000139815	0.000146545
3	chr19:44169117:T:C	44169117	C,NA	T,NA	1,NA	-inf,NA	inf,NA	0.691648,NA	0.000139553	0.000143836
3	chr19:44398428:C:T	44398428	NA,T	NA,C	NA,1	NA,-inf	NA,inf	NA,0.99984	0.000139501	0.000144559
3	chr19:44972681:T:C	44972681	C,C	T,T	1,1	-inf,-inf	inf,inf	0.697095,1.6235	0.00013943	0.000144972
3	chr19:44609730:G:A	44609730	NA,A	NA,G	NA,1	NA,-inf	NA,inf	NA,1.46428	0.000139411	0.000146117
3	chr19:44967220:G:A	44967220	NA,A	NA,G	NA,1	NA,-inf	NA,inf	NA,0.860881	0.00013937	0.000144272
3	chr19:45172982:C:T	45172982	NA,T	NA,C	NA,1	NA,-inf	NA,inf	NA,0.909594	0.000139229	0.000144232
3	chr19:44968334:G:C	44968334	NA,C	NA,G	NA,1	NA,-inf	NA,inf	NA,0.859412	0.000139046	0.000143937
3	chr19:45203119:G:A	45203119	NA,A	NA,G	NA,1	NA,inf	NA,inf	NA,1.0192	0.000138892	0.000147308
3	chr19:44766468:T:C	44766468	C,NA	T,NA	1,NA	-inf,NA	inf,NA	0.665622,NA	0.000138871	0.000143271
3	chr19:44775244:C:A	44775244	NA,A	NA,C	NA,1	NA,-inf	NA,inf	NA,1.09386	0.000138745	0.000143918
3	chr19:44409802:A:C	44409802	NA,C	NA,A	NA,1	NA,-inf	NA,inf	NA,0.991341	0.000138722	0.000143795
3	chr19:45359178:T:C	45359178	C,NA	T,NA	1,NA	-inf,NA	inf,NA	0.602326,NA	0.000138705	0.0001426
3	chr19:45657499:G:A	45657499	NA,A	NA,G	NA,1	NA,inf	NA,inf	NA,0.876891	0.000138652	0.000143924
3	chr19:45348375:AGAG:A	45348375	A,A	AGAG,AGAG	1,1	-inf,-inf	inf,inf	1.03389,0.992966	0.000138606	0.000145579
3	chr19:45702945:G:A	45702945	NA,A	NA,G	NA,1	NA,inf	NA,inf	NA,0.839319	0.000138594	0.000143709
3	chr19:44389704:T:C	44389704	NA,C	NA,T	NA,1	NA,-inf	NA,inf	NA,1.76317	0.000138466	0.000145964
3	chr19:44320526:T:C	44320526	C,C	T,T	1,1	-inf,inf	inf,inf	1.50854,0.458802	0.000138153	0.000141668
3	chr19:45512856:C:A	45512856	A,NA	C,NA	1,NA	-inf,NA	inf,NA	0.705124,NA	0.000138116	0.000142269
3	chr19:44957255:A:C	44957255	NA,C	NA,A	NA,1	NA,-inf	NA,inf	NA,0.864514	0.000137837	0.00014257
3	chr19:44898661:C:T	44898661	NA,T	NA,C	NA,1	NA,-inf	NA,inf	NA,0.836344	0.000137739	0.000142471
3	chr19:44592977:T:C	44592977	C,C	T,T	1,1	inf,-inf	inf,inf	0.767333,2.4249	0.000137625	0.00014615
3	chr19:44679916:C:T	44679916	NA,T	NA,C	NA,1	NA,inf	NA,inf	NA,0.420921	0.000137513	0.000141254
3	chr19:44618415:G:A	44618415	A,NA	G,NA	1,NA	-inf,NA	inf,NA	0.544707,NA	0.000137504	0.000141462
3	chr19:44813897:C:T	44813897	NA,T	NA,C	NA,1	NA,-inf	NA,inf	NA,1.17344	0.000137477	0.000142842
3	chr19:44315614:T:C	44315614	NA,C	NA,T	NA,1	NA,inf	NA,inf	NA,0.628145	0.000137333	0.00014156
3	chr19:44777228:G:C	44777228	NA,C	NA,G	NA,1	NA,-inf	NA,inf	NA,1.365	0.000137244	0.000143197
3	chr19:45355347:ACT:A	45355347	A,A	ACT,ACT	1,1	-inf,-inf	inf,inf	1.80003,1.76823	0.000137225	0.000162413
3	chr19:45174984:A:C	45174984	NA,C	NA,A	NA,1	NA,inf	NA,inf	NA,0.911007	0.000137117	0.000142497
3	chr19:45212811:G:A	45212811	NA,A	NA,G	NA,1	NA,inf	NA,inf	NA,0.96822	0.000137079	0.00014342
3	chr19:44955835:T:C	44955835	NA,C	NA,T	NA,1	NA,-inf	NA,inf	NA,0.860488	0.000136942	0.000141644
3	chr19:45083355:G:A	45083355	NA,A	NA,G	NA,1	NA,inf	NA,inf	NA,0.704848	0.000136895	0.000141199
3	chr19:45437709:G:T	45437709	NA,T	NA,G	NA,1	NA,inf	NA,inf	NA,0.627015	0.00013689	0.000140861
3	chr19:45334025:A:G	45334025	G,G	A,A	1,1	inf,inf	inf,inf	2.53371,1.5434	0.000136867	0.000255623
3	chr19:44950196:A:G	44950196	NA,G	NA,A	NA,1	NA,-inf	NA,inf	NA,0.858715	0.000136606	0.000141291
3	chr19:44389907:G:T	44389907	T,NA	G,NA	1,NA	-inf,NA	inf,NA	0.831776,NA	0.000136395	0.000140774
3	chr19:45655035:A:G	45655035	G,G	A,A	1,1	inf,-inf	inf,inf	1.29207,0.254461	0.000136187	0.0001389
3	chr19:44871093:T:C	44871093	C,C	T,T	1,1	-inf,inf	inf,inf	1.28226,0.440095	0.000136168	0.000140364
3	chr19:44719766:A:G	44719766	G,G	A,A	1,1	-inf,inf	inf,inf	1.38229,0.479466	0.000136041	0.00014002
3	chr19:44261901:C:T	44261901	T,NA	C,NA	1,NA	inf,NA	inf,NA	0.750682,NA	0.000135972	0.000140858
3	chr19:44278889:G:A	44278889	NA,A	NA,G	NA,1	NA,-inf	NA,inf	NA,0.63274	0.000135918	0.000140149
3	chr19:44780351:T:G	44780351	NA,G	NA,T	NA,1	NA,-inf	NA,inf	NA,0.967297	0.000135772	0.000140656
3	chr19:45062822:T:G	45062822	G,G	T,T	1,1	inf,inf	inf,inf	0.827948,1.5474	0.000135607	0.000142096
3	chr19:44613637:G:A	44613637	NA,A	NA,G	NA,1	NA,-inf	NA,inf	NA,1.44413	0.00013526	0.000141744
3	chr19:45601878:A:T	45601878	NA,T	NA,A	NA,1	NA,-inf	NA,inf	NA,1.07157	0.000135206	0.000140581
3	chr19:44290419:T:C	44290419	NA,C	NA,T	NA,1	NA,-inf	NA,inf	NA,0.913506	0.000135146	0.000139871
3	chr19:45263634:C:T	45263634	NA,T	NA,C	NA,1	NA,inf	NA,inf	NA,0.980229	0.000135124	0.000141579
3	chr19:45245104:G:C	45245104	C,C	G,G	1,1	inf,inf	inf,inf	3.55342,2.61345	0.000134996	0.014178
3	chr19:44512465:C:T	44512465	T,NA	C,NA	1,NA	-inf,NA	inf,NA	0.647567,NA	0.000134854	0.000138914
3	chr19:44562811:G:A	44562811	NA,A	NA,G	NA,1	NA,-inf	NA,inf	NA,0.816022	0.000134546	0.00013908
3	chr19:44223940:G:A	44223940	NA,A	NA,G	NA,1	NA,-inf	NA,inf	NA,0.952545	0.000134488	0.00013914
3	chr19:44879694:C:T	44879694	NA,T	NA,C	NA,1	NA,-inf	NA,inf	NA,1.03141	0.00013448	0.000139403
3	chr19:44479791:G:A	44479791	NA,A	NA,G	NA,1	NA,inf	NA,inf	NA,0.421107	0.000134132	0.000138036
3	chr19:44215843:C:T	44215843	T,T	C,C	1,1	-inf,inf	inf,inf	0.505422,1.94729	0.000134011	0.000139583
3	chr19:44197792:G:A	44197792	A,NA	G,NA	1,NA	inf,NA	inf,NA	0.557881,NA	0.00013397	0.000137386
3	chr19:45058258:C:T	45058258	NA,T	NA,C	NA,1	NA,inf	NA,inf	NA,0.623526	0.000133945	0.000137908
3	chr19:45326536:G:C	45326536	C,C	G,G	1,1	inf,-inf	inf,inf	3.09334,0.389145	0.000133883	0.00019714
3	chr19:45709694:T:C	45709694	C,C	T,T	1,1	inf,inf	inf,inf	0.188116,1.08317	0.000133812	0.00013695
3	chr19:45340780:G:A	45340780	A,NA	G,NA	1,NA	-inf,NA	inf,NA	0.68792,NA	0.000133722	0.00013797
3	chr19:45346975:G:A	45346975	NA,A	NA,G	NA,1	NA,-inf	NA,inf	NA,0.913747	0.000133665	0.000138487
3	chr19:45141096:A:T	45141096	T,T	A,A	1,1	-inf,inf	inf,inf	0.106229,1.6803	0.000133574	0.000137654
3	chr19:44568197:G:A	44568197	A,NA	G,NA	1,NA	inf,NA	inf,NA	0.614599,NA	0.000133534	0.000138141
3	chr19:45452015:A:G	45452015	G,G	A,A	1,1	inf,-inf	inf,inf	1.13025,0.148701	0.000133509	0.000135552
3	chr19:45249747:T:C	45249747	NA,C	NA,T	NA,1	NA,inf	NA,inf	NA,1.04344	0.000133488	0.000140542
3	chr19:44730194:A:G	44730194	G,G	A,A	1,1	-inf,-inf	inf,inf	1.58945,0.395706	0.000133447	0.000138121
3	chr19:44615036:T:C	44615036	NA,C	NA,T	NA,1	NA,-inf	NA,inf	NA,1.43331	0.000133364	0.000139739
3	chr19:44830756:C:G	44830756	G,G	C,C	1,1	-inf,inf	inf,inf	0.327577,1.51237	0.000133292	0.000137366
3	chr19:44398116:A:C	44398116	NA,C	NA,A	NA,1	NA,-inf	NA,inf	NA,0.9696	0.00013328	0.000138102
3	chr19:45254139:C:T	45254139	T,NA	C,NA	1,NA	-inf,NA	inf,NA	0.73039,NA	0.000133137	0.00013734
3	chr19:45518648:C:T	45518648	T,NA	C,NA	1,NA	-inf,NA	inf,NA	0.818415,NA	0.000133076	0.000137952
3	chr19:45393136:A:G	45393136	NA,G	NA,A	NA,1	NA,-inf	NA,inf	NA,0.855973	0.000133029	0.000137372
3	chr19:44806907:G:A	44806907	NA,A	NA,G	NA,1	NA,inf	NA,inf	NA,0.733492	0.000132962	0.00013728
3	chr19:44343648:G:A	44343648	A,A	G,G	1,1	-inf,inf	inf,inf	1.50297,0.291138	0.000132798	0.000135925
3	chr19:44249685:C:T	44249685	NA,T	NA,C	NA,1	NA,-inf	NA,inf	NA,0.804608	0.000132591	0.000137018
3	chr19:44806724:T:C	44806724	NA,C	NA,T	NA,1	NA,-inf	NA,inf	NA,1.10181	0.000132534	0.000137521
3	chr19:44622201:G:A	44622201	NA,A	NA,G	NA,1	NA,-inf	NA,inf	NA,1.43346	0.000132523	0.00013887
3	chr19:45588621:C:T	45588621	NA,T	NA,C	NA,1	NA,-inf	NA,inf	NA,0.953606	0.000132465	0.000137336
3	chr19:45144527:G:A	45144527	NA,A	NA,G	NA,1	NA,inf	NA,inf	NA,0.880852	0.00013245	0.000137494
3	chr19:45448379:A:C	45448379	NA,C	NA,A	NA,1	NA,inf	NA,inf	NA,0.671119	0.000132416	0.000136455
3	chr19:45021186:A:T	45021186	T,T	A,A	1,1	-inf,-inf	inf,inf	1.46155,0.823734	0.000132391	0.000138296
3	chr19:44897902:C:T	44897902	NA,T	NA,C	NA,1	NA,-inf	NA,inf	NA,0.757368	0.000132233	0.000136797
3	chr19:44506004:A:G	44506004	G,G	A,A	1,1	-inf,-inf	inf,inf	1.72032,0.688219	0.000132071	0.000136999
3	chr19:45452667:C:T	45452667	T,T	C,C	1,1	inf,inf	inf,inf	0.952911,0.0879743	0.000131838	0.000133688
3	chr19:45047229:C:T	45047229	T,NA	C,NA	1,NA	inf,NA	inf,NA	1.0382,NA	0.000131687	0.000138401
3	chr19:44475597:A:C	44475597	NA,C	NA,A	NA,1	NA,inf	NA,inf	NA,0.412284	0.000131632	0.000135468
3	chr19:44625792:C:T	44625792	T,NA	C,NA	1,NA	inf,NA	inf,NA	0.316079,NA	0.000131304	0.00013567
3	chr19:45451217:G:A	45451217	A,A	G,G	1,1	inf,inf	inf,inf	0.93344,0.11696	0.000131138	0.000132971
3	chr19:44358666:A:T	44358666	T,NA	A,NA	1,NA	-inf,NA	inf,NA	0.925046,NA	0.000131137	0.000137251
3	chr19:45484177:C:G	45484177	NA,G	NA,C	NA,1	NA,-inf	NA,inf	NA,0.908224	0.000131076	0.000135994
3	chr19:45341392:C:T	45341392	T,T	C,C	1,1	-inf,-inf	inf,inf	1.43638,1.62538	0.000130845	0.000144868
3	chr19:45674329:C:T	45674329	NA,T	NA,C	NA,1	NA,inf	NA,inf	NA,0.771843	0.00013078	0.000135266
3	chr19:44227693:A:G	44227693	NA,G	NA,A	NA,1	NA,-inf	NA,inf	NA,0.666531	0.000130503	0.000134578
3	chr19:44210745:G:T	44210745	T,T	G,G	1,1	-inf,-inf	inf,inf	0.476292,0.928136	0.000130461	0.000133698
3	chr19:45008970:T:C	45008970	NA,C	NA,T	NA,1	NA,-inf	NA,inf	NA,1.07494	0.000130425	0.000135538
3	chr19:45215880:G:A	45215880	NA,A	NA,G	NA,1	NA,inf	NA,inf	NA,0.662335	0.000130256	0.00013467
3	chr19:45454348:C:A	45454348	NA,A	NA,C	NA,1	NA,-inf	NA,inf	NA,0.878608	0.000130091	0.000134753
3	chr19:44870482:A:G	44870482	G,G	A,A	1,1	-inf,inf	inf,inf	1.25262,0.464063	0.000129941	0.000133994
3	chr19:44249077:A:C	44249077	NA,C	NA,A	NA,1	NA,-inf	NA,inf	NA,0.87769	0.000129881	0.000134323
3	chr19:45344875:C:T	45344875	T,T	C,C	1,1	inf,inf	inf,inf	2.39047,1.1713	0.000129869	0.000189834
3	chr19:45064390:C:G	45064390	G,NA	C,NA	1,NA	-inf,NA	inf,NA	0.835119,NA	0.000129692	0.00013448
3	chr19:45490310:A:C	45490310	C,C	A,A	1,1	-inf,-inf	inf,inf	2.12658,0.195071	0.00012962	0.000139428
3	chr19:45010481:A:G	45010481	NA,G	NA,A	NA,1	NA,-inf	NA,inf	NA,0.893162	0.000129543	0.000134101
3	chr19:44727750:C:G	44727750	NA,G	NA,C	NA,1	NA,-inf	NA,inf	NA,0.933906	0.000129461	0.00013406
3	chr19:45020861:C:T	45020861	T,T	C,C	1,1	-inf,-inf	inf,inf	1.38558,0.659176	0.000129171	0.000133535
3	chr19:44676522:C:T	44676522	NA,T	NA,C	NA,1	NA,inf	NA,inf	NA,0.392035	0.000128986	0.000132522
3	chr19:45341250:G:C	45341250	C,NA	G,NA	1,NA	-inf,NA	inf,NA	0.665653,NA	0.000128955	0.00013305
3	chr19:44245106:T:C	44245106	NA,C	NA,T	NA,1	NA,-inf	NA,inf	NA,0.739654	0.000128867	0.000133256
3	chr19:44326739:C:A	44326739	A,A	C,C	1,1	-inf,-inf	inf,inf	1.83631,0.211363	0.00012863	0.000132428
3	chr19:45452623:T:C	45452623	C,C	T,T	1,1	inf,-inf	inf,inf	1.22016,0.278335	0.000128434	0.000130884
3	chr19:44800777:G:T	44800777	NA,T	NA,G	NA,1	NA,inf	NA,inf	NA,0.52629	0.00012842	0.000132135
3	chr19:45502566:T:G	45502566	G,G	T,T	1,1	inf,inf	inf,inf	1.36284,0.316583	0.000128416	0.00013154
3	chr19:45520122:G:A	45520122	NA,A	NA,G	NA,1	NA,inf	NA,inf	NA,0.671437	0.000128395	0.000132474
3	chr19:44660642:C:T	44660642	NA,T	NA,C	NA,1	NA,-inf	NA,inf	NA,0.453585	0.00012831	0.000132125
3	chr19:44610676:G:A	44610676	NA,A	NA,G	NA,1	NA,-inf	NA,inf	NA,1.39662	0.000128157	0.000134207
3	chr19:44949339:C:T	44949339	NA,T	NA,C	NA,1	NA,-inf	NA,inf	NA,0.817388	0.000127867	0.000132246
3	chr19:44280526:T:C	44280526	NA,C	NA,T	NA,1	NA,-inf	NA,inf	NA,0.923501	0.000127857	0.00013235
3	chr19:44455653:C:A	44455653	A,A	C,C	1,1	-inf,-inf	inf,inf	0.131086,2.32347	0.000127636	0.000133368
3	chr19:44843687:T:C	44843687	NA,C	NA,T	NA,1	NA,inf	NA,inf	NA,0.68225	0.00012758	0.000131569
3	chr19:45333055:G:C	45333055	C,C	G,G	1,1	inf,-inf	inf,inf	3.05395,0.047955	0.000127532	0.000187002
3	chr19:45434073:G:C	45434073	C,C	G,G	1,1	inf,-inf	inf,inf	1.61829,0.244656	0.000127503	0.000130691
3	chr19:45399466:T:C	45399466	C,NA	T,NA	1,NA	-inf,NA	inf,NA	0.568805,NA	0.000127432	0.000130896
3	chr19:45646346:C:G	45646346	NA,G	NA,C	NA,1	NA,-inf	NA,inf	NA,0.843301	0.00012723	0.000131655
3	chr19:44522519:T:G	44522519	NA,G	NA,T	NA,1	NA,-inf	NA,inf	NA,0.790636	0.000127055	0.000131373
3	chr19:44333093:A:G	44333093	G,G	A,A	1,1	-inf,inf	inf,inf	1.33605,0.607457	0.000126983	0.00013039
3	chr19:44582814:G:A	44582814	A,NA	G,NA	1,NA	inf,NA	inf,NA	0.920721,NA	0.00012688	0.000131641
3	chr19:44447428:T:G	44447428	NA,G	NA,T	NA,1	NA,-inf	NA,inf	NA,0.985227	0.000126665	0.000131353
3	chr19:45669262:C:T	45669262	NA,T	NA,C	NA,1	NA,-inf	NA,inf	NA,0.785359	0.000126517	0.000130759
3	chr19:45100654:C:T	45100654	NA,T	NA,C	NA,1	NA,-inf	NA,inf	NA,1.06508	0.000126457	0.000131667
3	chr19:44795124:A:C	44795124	NA,C	NA,A	NA,1	NA,inf	NA,inf	NA,0.703889	0.000126394	0.000130353
3	chr19:45646370:C:A	45646370	NA,A	NA,C	NA,1	NA,inf	NA,inf	NA,0.813844	0.000126392	0.000131196
3	chr19:45646369:C:A	45646369	NA,A	NA,C	NA,1	NA,inf	NA,inf	NA,0.813844	0.000126392	0.000131196
3	chr19:44767187:T:A	44767187	A,A	T,T	1,1	-inf,inf	inf,inf	1.77816,0.0231592	0.000126319	0.000130506
3	chr19:44394357:C:T	44394357	NA,T	NA,C	NA,1	NA,-inf	NA,inf	NA,0.93039	0.000126308	0.000130898
3	chr19:44443260:G:T	44443260	T,T	G,G	1,1	inf,inf	inf,inf	1.30044,0.231526	0.000126305	0.000129664
3	chr19:44223058:T:G	44223058	NA,G	NA,T	NA,1	NA,-inf	NA,inf	NA,1.34208	0.000126105	0.000131504
3	chr19:44733446:A:G	44733446	G,G	A,A	1,1	inf,inf	inf,inf	0.68517,1.00865	0.000126077	0.000130794
3	chr19:44272817:C:T	44272817	NA,T	NA,C	NA,1	NA,-inf	NA,inf	NA,0.76839	0.00012606	0.000130281
3	chr19:44984163:A:C	44984163	C,C	A,A	1,1	-inf,-inf	inf,inf	0.652929,1.5841	0.000126037	0.000131124
3	chr19:44464911:C:T	44464911	NA,T	NA,C	NA,1	NA,-inf	NA,inf	NA,0.939663	0.000125969	0.00013058
3	chr19:44578873:C:T	44578873	T,NA	C,NA	1,NA	inf,NA	inf,NA	0.532729,NA	0.000125753	0.00012998
3	chr19:44856926:C:T	44856926	NA,T	NA,C	NA,1	NA,inf	NA,inf	NA,0.681549	0.000125532	0.000129432
3	chr19:44852884:C:T	44852884	T,T	C,C	1,1	-inf,inf	inf,inf	0.25395,1.20415	0.000125385	0.000128477
3	chr19:44229047:A:G	44229047	NA,G	NA,A	NA,1	NA,-inf	NA,inf	NA,0.771345	0.000125374	0.000129564
3	chr19:45703608:T:C	45703608	NA,C	NA,T	NA,1	NA,inf	NA,inf	NA,0.744254	0.000125183	0.000129673
3	chr19:44578309:CTCTCTCTCTCTCTCTCTCTCTCTCTCCT:C	44578309	C,NA	CTCTCTCTCTCTCTCTCTCTCTCTCTCCT,NA	1,NA	inf,NA	inf,NA	0.580256,NA	0.00012509	0.000129292
3	chr19:44839079:T:G	44839079	NA,G	NA,T	NA,1	NA,-inf	NA,inf	NA,0.930153	0.00012503	0.000129551
3	chr19:44929263:G:T	44929263	NA,T	NA,G	NA,1	NA,inf	NA,inf	NA,0.637704	0.000124993	0.00012877
3	chr19:44173621:C:T	44173621	NA,T	NA,C	NA,1	NA,-inf	NA,inf	NA,0.984588	0.000124991	0.000129468
3	chr19:44263050:C:T	44263050	NA,T	NA,C	NA,1	NA,-inf	NA,inf	NA,0.771025	0.000124972	0.000129152
3	chr19:45343506:T:C	45343506	NA,C	NA,T	NA,1	NA,inf	NA,inf	NA,0.670977	0.000124964	0.000129061
3	chr19:44847806:A:AGAGC	44847806	NA,AGAGC	NA,A	NA,1	NA,-inf	NA,inf	NA,1.06411	0.000124916	0.000129645
3	chr19:44276115:C:T	44276115	NA,T	NA,C	NA,1	NA,-inf	NA,inf	NA,0.76171	0.000124654	0.000128827
3	chr19:44534280:G:A	44534280	A,A	G,G	1,1	-inf,-inf	inf,inf	1.30928,0.227145	0.00012463	0.00012799
3	chr19:45367199:T:C	45367199	C,C	T,T	1,1	-inf,-inf	inf,inf	1.00023,2.02931	0.000124539	0.000135907
3	chr19:45491856:TG:T	45491856	T,T	TG,TG	1,1	inf,inf	inf,inf	1.34007,0.342835	0.000124522	0.000127575
3	chr19:45547120:C:T	45547120	T,NA	C,NA	1,NA	inf,NA	inf,NA	0.82451,NA	0.000124385	0.000129172
3	chr19:45490290:G:A	45490290	A,A	G,G	1,1	inf,inf	inf,inf	1.3787,0.249865	0.000124385	0.00012739
3	chr19:45651184:C:T	45651184	T,T	C,C	1,1	inf,-inf	inf,inf	1.42736,0.563655	0.000124345	0.000128727
3	chr19:45627046:G:A	45627046	NA,A	NA,G	NA,1	NA,inf	NA,inf	NA,0.808086	0.000124216	0.000128887
3	chr19:45432936:C:T	45432936	NA,T	NA,C	NA,1	NA,-inf	NA,inf	NA,0.835979	0.000123841	0.000127665
3	chr19:44872816:T:TA	44872816	NA,TA	NA,T	NA,1	NA,inf	NA,inf	NA,0.727873	0.000123822	0.00012775
3	chr19:44980464:G:A	44980464	A,NA	G,NA	1,NA	inf,NA	inf,NA	0.767518,NA	0.000123817	0.000128295
3	chr19:44354239:A:G	44354239	NA,G	NA,A	NA,1	NA,-inf	NA,inf	NA,0.735933	0.000123766	0.00012786
3	chr19:44694462:C:G	44694462	G,NA	C,NA	1,NA	-inf,NA	inf,NA	1.08741,NA	0.000123674	0.000128486
3	chr19:45093955:A:G	45093955	G,NA	A,NA	1,NA	-inf,NA	inf,NA	0.83011,NA	0.000123618	0.000128276
3	chr19:44466118:G:A	44466118	A,NA	G,NA	1,NA	inf,NA	inf,NA	0.607781,NA	0.000123568	0.0001279
3	chr19:44219042:C:T	44219042	NA,T	NA,C	NA,1	NA,-inf	NA,inf	NA,0.76353	0.000123512	0.000127642
3	chr19:44971648:G:A	44971648	NA,A	NA,G	NA,1	NA,-inf	NA,inf	NA,0.78247	0.000123454	0.00012777
3	chr19:44161522:C:T	44161522	NA,T	NA,C	NA,1	NA,-inf	NA,inf	NA,0.979303	0.000123381	0.00012781
3	chr19:44310249:C:T	44310249	T,T	C,C	1,1	-inf,-inf	inf,inf	0.437281,0.91665	0.00012326	0.000126283
3	chr19:45202284:C:T	45202284	NA,T	NA,C	NA,1	NA,-inf	NA,inf	NA,1.03186	0.000122979	0.000128012
3	chr19:44982955:G:C	44982955	NA,C	NA,G	NA,1	NA,-inf	NA,inf	NA,0.780576	0.000122976	0.000127277
3	chr19:45645564:A:C	45645564	NA,C	NA,A	NA,1	NA,inf	NA,inf	NA,0.774846	0.000122961	0.00012753
3	chr19:44327460:G:A	44327460	A,NA	G,NA	1,NA	-inf,NA	inf,NA	0.613746,NA	0.000122923	0.000126699
3	chr19:45587152:A:G	45587152	G,NA	A,NA	1,NA	inf,NA	inf,NA	0.760752,NA	0.00012292	0.000127398
3	chr19:44979020:G:A	44979020	NA,A	NA,G	NA,1	NA,-inf	NA,inf	NA,0.827891	0.000122913	0.000127219
3	chr19:45583868:T:C	45583868	NA,C	NA,T	NA,1	NA,-inf	NA,inf	NA,0.836384	0.000122769	0.000127058
3	chr19:44656878:TG:T	44656878	NA,T	NA,TG	NA,1	NA,-inf	NA,inf	NA,0.42956	0.000122758	0.000126421
3	chr19:44434774:C:T	44434774	NA,T	NA,C	NA,1	NA,-inf	NA,inf	NA,0.824411	0.000122608	0.000126935
3	chr19:45449753:T:A	45449753	NA,A	NA,T	NA,1	NA,-inf	NA,inf	NA,0.706712	0.000122596	0.000126465
3	chr19:44955209:A:G	44955209	G,NA	A,NA	1,NA	inf,NA	inf,NA	0.760704,NA	0.000122567	0.000126993
3	chr19:44988377:G:A	44988377	NA,A	NA,G	NA,1	NA,-inf	NA,inf	NA,0.77778	0.00012244	0.000126721
3	chr19:44404152:T:G	44404152	G,G	T,T	1,1	inf,-inf	inf,inf	0.121502,2.48607	0.000122378	0.00012829
3	chr19:44265378:C:T	44265378	T,NA	C,NA	1,NA	-inf,NA	inf,NA	0.672357,NA	0.000122314	0.000126306
3	chr19:44761206:T:C	44761206	NA,C	NA,T	NA,1	NA,-inf	NA,inf	NA,0.877405	0.000122283	0.000126588
3	chr19:45646495:G:C	45646495	NA,C	NA,G	NA,1	NA,inf	NA,inf	NA,0.76566	0.000122002	0.000126512
3	chr19:45225085:G:T	45225085	NA,T	NA,G	NA,1	NA,-inf	NA,inf	NA,0.751802	0.000121971	0.000125941
3	chr19:44237403:G:A	44237403	NA,A	NA,G	NA,1	NA,-inf	NA,inf	NA,0.851465	0.000121915	0.000126132
3	chr19:44635094:A:G	44635094	NA,G	NA,A	NA,1	NA,-inf	NA,inf	NA,1.12751	0.000121906	0.000126731
3	chr19:45621273:G:A	45621273	A,NA	G,NA	1,NA	inf,NA	inf,NA	0.825798,NA	0.000121899	0.00012686
3	chr19:44405724:T:C	44405724	C,C	T,T	1,1	inf,-inf	inf,inf	0.122236,2.48062	0.000121853	0.000127725
3	chr19:45530594:C:T	45530594	NA,T	NA,C	NA,1	NA,-inf	NA,inf	NA,0.88818	0.00012184	0.000126221
3	chr19:44221603:G:A	44221603	NA,A	NA,G	NA,1	NA,inf	NA,inf	NA,0.550759	0.000121756	0.000125585
3	chr19:44631381:A:C	44631381	C,NA	A,NA	1,NA	-inf,NA	inf,NA	1.12318,NA	0.000121744	0.000126616
3	chr19:45075984:T:C	45075984	C,NA	T,NA	1,NA	inf,NA	inf,NA	0.951132,NA	0.000121724	0.000127692
3	chr19:45012177:G:A	45012177	NA,A	NA,G	NA,1	NA,-inf	NA,inf	NA,0.833442	0.000121641	0.000125887
3	chr19:44982891:G:A	44982891	A,A	G,G	1,1	-inf,-inf	inf,inf	0.631903,1.58213	0.000121566	0.000126475
3	chr19:44747107:A:G	44747107	NA,G	NA,A	NA,1	NA,-inf	NA,inf	NA,1.57242	0.00012154	0.000127877
3	chr19:45611419:A:G	45611419	G,G	A,A	1,1	inf,inf	inf,inf	0.230763,1.95468	0.000121376	0.000127266
3	chr19:44642736:A:G	44642736	NA,G	NA,A	NA,1	NA,-inf	NA,inf	NA,1.26283	0.000121116	0.000126475
3	chr19:44799951:A:G	44799951	NA,G	NA,A	NA,1	NA,inf	NA,inf	NA,0.678429	0.000120942	0.000124876
3	chr19:44405733:A:T	44405733	T,T	A,A	1,1	inf,-inf	inf,inf	0.116801,2.48282	0.000120921	0.000126773
3	chr19:44878464:T:C	44878464	NA,C	NA,T	NA,1	NA,inf	NA,inf	NA,0.55519	0.000120712	0.000124518
3	chr19:44643070:G:A	44643070	NA,A	NA,G	NA,1	NA,-inf	NA,inf	NA,0.421365	0.000120652	0.000124254
3	chr19:44867684:C:T	44867684	T,NA	C,NA	1,NA	-inf,NA	inf,NA	0.58129,NA	0.000120647	0.000124176
3	chr19:45211267:C:T	45211267	T,T	C,C	1,1	-inf,-inf	inf,inf	3.64815,1.72494	0.000120541	0.000888949
3	chr19:45126973:T:C	45126973	NA,C	NA,T	NA,1	NA,inf	NA,inf	NA,0.604689	0.000120427	0.00012405
3	chr19:45482287:C:T	45482287	NA,T	NA,C	NA,1	NA,-inf	NA,inf	NA,0.791834	0.000120356	0.000124637
3	chr19:44824756:G:T	44824756	T,NA	G,NA	1,NA	-inf,NA	inf,NA	0.691527,NA	0.000120242	0.000124072
3	chr19:45606843:C:G	45606843	G,G	C,C	1,1	inf,-inf	inf,inf	0.361539,2.00365	0.000120234	0.000125574
3	chr19:45245119:C:G	45245119	NA,G	NA,C	NA,1	NA,-inf	NA,inf	NA,0.93846	0.000120225	0.000125172
3	chr19:44227978:C:T	44227978	NA,T	NA,C	NA,1	NA,inf	NA,inf	NA,0.538835	0.000120074	0.000123767
3	chr19:45073003:C:T	45073003	NA,T	NA,C	NA,1	NA,-inf	NA,inf	NA,0.810348	0.000119985	0.000124184
3	chr19:44457312:G:A	44457312	A,NA	G,NA	1,NA	inf,NA	inf,NA	0.385557,NA	0.000119947	0.000122801
3	chr19:45525330:G:A	45525330	NA,A	NA,G	NA,1	NA,inf	NA,inf	NA,0.628671	0.000119821	0.000123619
3	chr19:44575408:T:G	44575408	NA,G	NA,T	NA,1	NA,inf	NA,inf	NA,0.237723	0.000119805	0.000123134
3	chr19:44663199:G:A	44663199	A,A	G,G	1,1	inf,inf	inf,inf	0.0100519,2.30382	0.00011973	0.000124882
3	chr19:45331794:C:T	45331794	T,NA	C,NA	1,NA	-inf,NA	inf,NA	0.658519,NA	0.000119689	0.000123792
3	chr19:45524394:T:A	45524394	NA,A	NA,T	NA,1	NA,inf	NA,inf	NA,0.62827	0.000119665	0.00012346
3	chr19:44652931:T:TA	44652931	TA,NA	T,NA	1,NA	-inf,NA	inf,NA	1.11065,NA	0.000119661	0.000124441
3	chr19:44386021:C:T	44386021	NA,T	NA,C	NA,1	NA,inf	NA,inf	NA,0.489147	0.000119656	0.000123247
3	chr19:44493752:T:TCTCTTG	44493752	NA,TCTCTTG	NA,T	NA,1	NA,-inf	NA,inf	NA,0.766646	0.000119647	0.00012375
3	chr19:45223443:G:A	45223443	NA,A	NA,G	NA,1	NA,-inf	NA,inf	NA,0.78031	0.000119636	0.000123865
3	chr19:44220659:A:T	44220659	NA,T	NA,A	NA,1	NA,inf	NA,inf	NA,0.548274	0.00011957	0.000123348
3	chr19:45137133:G:A	45137133	NA,A	NA,G	NA,1	NA,inf	NA,inf	NA,0.600275	0.000119562	0.000123161
3	chr19:44984642:C:T	44984642	NA,T	NA,C	NA,1	NA,-inf	NA,inf	NA,0.783131	0.00011953	0.000123672
3	chr19:45237213:G:A	45237213	NA,A	NA,G	NA,1	NA,inf	NA,inf	NA,0.37594	0.000119385	0.000122441
3	chr19:44832716:TAAAAC:T	44832716	NA,T	NA,TAAAAC	NA,1	NA,-inf	NA,inf	NA,0.782384	0.000119356	0.000123419
3	chr19:44470307:T:C	44470307	NA,C	NA,T	NA,1	NA,-inf	NA,inf	NA,0.90419	0.000119236	0.00012359
3	chr19:44731770:C:T	44731770	T,NA	C,NA	1,NA	-inf,NA	inf,NA	0.549023,NA	0.000119193	0.000122628
3	chr19:44397076:A:G	44397076	NA,G	NA,A	NA,1	NA,-inf	NA,inf	NA,0.865313	0.000119178	0.000123403
3	chr19:45594875:C:T	45594875	NA,T	NA,C	NA,1	NA,-inf	NA,inf	NA,0.74695	0.000119107	0.000123191
3	chr19:45219584:A:T	45219584	NA,T	NA,A	NA,1	NA,inf	NA,inf	NA,0.491191	0.000118961	0.000122231
3	chr19:44324488:C:T	44324488	T,T	C,C	1,1	-inf,-inf	inf,inf	1.79714,0.200274	0.000118814	0.000122338
3	chr19:45432873:C:T	45432873	NA,T	NA,C	NA,1	NA,-inf	NA,inf	NA,0.808291	0.000118781	0.000122453
3	chr19:44789130:C:T	44789130	T,NA	C,NA	1,NA	inf,NA	inf,NA	0.381134,NA	0.00011873	0.000121636
3	chr19:44822705:C:A	44822705	NA,A	NA,C	NA,1	NA,inf	NA,inf	NA,0.625587	0.000118727	0.00012239
3	chr19:44419243:G:A	44419243	NA,A	NA,G	NA,1	NA,-inf	NA,inf	NA,1.07699	0.000118641	0.000123338
3	chr19:45123022:T:C	45123022	NA,C	NA,T	NA,1	NA,inf	NA,inf	NA,0.595041	0.000118501	0.000122069
3	chr19:45127994:G:A	45127994	A,A	G,G	1,1	-inf,inf	inf,inf	1.66035,0.53843	0.000118473	0.000122842
3	chr19:44555427:G:A	44555427	A,NA	G,NA	1,NA	-inf,NA	inf,NA	0.940624,NA	0.000118316	0.000122583
3	chr19:45661411:C:T	45661411	T,T	C,C	1,1	inf,-inf	inf,inf	1.34655,0.308212	0.000118315	0.000121535
3	chr19:44639534:G:C	44639534	C,NA	G,NA	1,NA	-inf,NA	inf,NA	0.511982,NA	0.00011831	0.000121932
3	chr19:44843294:A:T	44843294	T,T	A,A	1,1	-inf,inf	inf,inf	0.56102,1.26999	0.000118226	0.000121921
3	chr19:44919589:G:A	44919589	A,A	G,G	1,1	inf,-inf	inf,inf	1.34008,0.752281	0.000118195	0.000122505
3	chr19:44390599:C:A	44390599	NA,A	NA,C	NA,1	NA,-inf	NA,inf	NA,0.709788	0.000118073	0.00012208
3	chr19:45220192:T:A	45220192	NA,A	NA,T	NA,1	NA,inf	NA,inf	NA,0.615855	0.00011805	0.000121711
3	chr19:44693694:G:A	44693694	A,NA	G,NA	1,NA	inf,NA	inf,NA	0.806,NA	0.000117965	0.000122122
3	chr19:44986692:C:T	44986692	T,T	C,C	1,1	-inf,-inf	inf,inf	0.688065,1.51481	0.000117906	0.000122634
3	chr19:44794671:A:G	44794671	G,G	A,A	1,1	-inf,inf	inf,inf	1.53206,0.141276	0.000117878	0.000122489
3	chr19:44945073:G:A	44945073	NA,A	NA,G	NA,1	NA,-inf	NA,inf	NA,0.824569	0.000117835	0.000121972
3	chr19:44838502:C:G	44838502	G,G	C,C	1,1	-inf,inf	inf,inf	0.151546,1.82285	0.000117803	0.000121909
3	chr19:44764224:A:G	44764224	NA,G	NA,A	NA,1	NA,-inf	NA,inf	NA,0.980569	0.000117794	0.000122138
3	chr19:45161248:G:A	45161248	NA,A	NA,G	NA,1	NA,inf	NA,inf	NA,0.630341	0.00011778	0.000122215
3	chr19:44819843:T:C	44819843	C,NA	T,NA	1,NA	inf,NA	inf,NA	0.704738,NA	0.000117721	0.000121744
3	chr19:44702661:C:T	44702661	T,T	C,C	1,1	-inf,-inf	inf,inf	0.809669,1.16063	0.000117669	0.000121485
3	chr19:45707244:T:C	45707244	NA,C	NA,T	NA,1	NA,inf	NA,inf	NA,0.640083	0.000117589	0.000121486
3	chr19:45063695:C:T	45063695	NA,T	NA,C	NA,1	NA,-inf	NA,inf	NA,0.836823	0.000117461	0.000121626
3	chr19:45635440:G:A	45635440	A,A	G,G	1,1	-inf,-inf	inf,inf	0.757891,1.03902	0.00011722	0.000120884
3	chr19:44312153:T:C	44312153	C,C	T,T	1,1	-inf,-inf	inf,inf	1.69541,0.66242	0.000117174	0.000120974
3	chr19:44387676:C:T	44387676	NA,T	NA,C	NA,1	NA,-inf	NA,inf	NA,0.740018	0.000117144	0.000121008
3	chr19:44374889:T:A	44374889	NA,A	NA,T	NA,1	NA,-inf	NA,inf	NA,0.938269	0.000116969	0.000121217
3	chr19:45651351:A:G	45651351	G,G	A,A	1,1	inf,-inf	inf,inf	1.42032,0.515579	0.000116825	0.000120888
3	chr19:44942822:G:A	44942822	NA,A	NA,G	NA,1	NA,-inf	NA,inf	NA,0.734554	0.000116554	0.000120514
3	chr19:44942779:TCTCA:T	44942779	NA,T	NA,TCTCA	NA,1	NA,-inf	NA,inf	NA,0.734017	0.000116419	0.000120374
3	chr19:44416562:A:G	44416562	NA,G	NA,A	NA,1	NA,-inf	NA,inf	NA,0.781635	0.000116174	0.000120247
3	chr19:45412006:A:G	45412006	NA,G	NA,A	NA,1	NA,-inf	NA,inf	NA,0.85294	0.000116165	0.000120571
3	chr19:45501262:G:A	45501262	NA,A	NA,G	NA,1	NA,-inf	NA,inf	NA,0.737756	0.000116105	0.000120097
3	chr19:44461530:C:T	44461530	T,T	C,C	1,1	-inf,-inf	inf,inf	0.131181,2.04173	0.000116	0.000120604
3	chr19:45514196:G:A	45514196	A,NA	G,NA	1,NA	-inf,NA	inf,NA	0.463236,NA	0.000115943	0.000119044
3	chr19:44603458:G:A	44603458	NA,A	NA,G	NA,1	NA,inf	NA,inf	NA,0.278688	0.000115838	0.000119194
3	chr19:44498231:C:T	44498231	NA,T	NA,C	NA,1	NA,-inf	NA,inf	NA,0.934761	0.00011583	0.000120252
3	chr19:45545494:G:A	45545494	A,A	G,G	1,1	-inf,inf	inf,inf	1.53841,0.0917318	0.00011574	0.000119118
3	chr19:44692200:A:G	44692200	NA,G	NA,A	NA,1	NA,-inf	NA,inf	NA,0.439487	0.000115728	0.000119377
3	chr19:45236621:A:G	45236621	NA,G	NA,A	NA,1	NA,-inf	NA,inf	NA,0.861726	0.000115717	0.000120202
3	chr19:45330228:C:G	45330228	G,NA	C,NA	1,NA	-inf,NA	inf,NA	0.634009,NA	0.00011567	0.000119617
3	chr19:45410933:C:T	45410933	NA,T	NA,C	NA,1	NA,-inf	NA,inf	NA,0.781682	0.000115655	0.000119681
3	chr19:44945814:C:T	44945814	NA,T	NA,C	NA,1	NA,-inf	NA,inf	NA,0.759903	0.000115643	0.000119549
3	chr19:44852078:G:A	44852078	NA,A	NA,G	NA,1	NA,inf	NA,inf	NA,0.503663	0.000115593	0.000119244
3	chr19:44865653:A:G	44865653	NA,G	NA,A	NA,1	NA,-inf	NA,inf	NA,0.926327	0.000115418	0.000119554
3	chr19:45289118:G:A	45289118	A,NA	G,NA	1,NA	inf,NA	inf,NA	0.451552,NA	0.000115345	0.000118437
3	chr19:45032803:T:C	45032803	C,NA	T,NA	1,NA	-inf,NA	inf,NA	0.754027,NA	0.000115329	0.000119537
3	chr19:45587151:C:T	45587151	T,NA	C,NA	1,NA	inf,NA	inf,NA	0.71605,NA	0.000115308	0.000119479
3	chr19:44964661:A:G	44964661	NA,G	NA,A	NA,1	NA,-inf	NA,inf	NA,0.755892	0.000115193	0.000119287
3	chr19:44578722:T:C	44578722	NA,C	NA,T	NA,1	NA,inf	NA,inf	NA,0.194621	0.000115183	0.000118353
3	chr19:45550302:C:T	45550302	T,T	C,C	1,1	inf,-inf	inf,inf	2.08775,0.00307262	0.000115052	0.000123807
3	chr19:44750745:T:C	44750745	NA,C	NA,T	NA,1	NA,-inf	NA,inf	NA,1.1539	0.000114929	0.000119668
3	chr19:44581573:T:C	44581573	C,C	T,T	1,1	inf,-inf	inf,inf	1.05396,1.4751	0.000114734	0.000118804
3	chr19:45344565:G:A	45344565	NA,A	NA,G	NA,1	NA,-inf	NA,inf	NA,0.703234	0.000114726	0.000118421
3	chr19:44731070:A:G	44731070	NA,G	NA,A	NA,1	NA,-inf	NA,inf	NA,1.0069	0.000114621	0.000119111
3	chr19:44753996:T:C	44753996	C,C	T,T	1,1	-inf,-inf	inf,inf	1.67024,0.00391913	0.000114604	0.000118181
3	chr19:45334011:T:C	45334011	C,C	T,T	1,1	inf,-inf	inf,inf	2.98368,0.071564	0.000114603	0.000165011
3	chr19:44853738:C:T	44853738	T,T	C,C	1,1	-inf,inf	inf,inf	1.50985,0.172464	0.000114389	0.000117893
3	chr19:44389488:A:G	44389488	NA,G	NA,A	NA,1	NA,-inf	NA,inf	NA,0.83628	0.000114368	0.000118446
3	chr19:45000831:T:A	45000831	NA,A	NA,T	NA,1	NA,-inf	NA,inf	NA,0.885484	0.000114367	0.000118643
3	chr19:44847465:A:C	44847465	NA,C	NA,A	NA,1	NA,-inf	NA,inf	NA,0.867655	0.000114274	0.000118379
3	chr19:44404386:G:T	44404386	T,T	G,G	1,1	inf,-inf	inf,inf	0.132289,2.42125	0.000114272	0.000119673
3	chr19:45597135:C:A	45597135	A,A	C,C	1,1	inf,inf	inf,inf	1.03776,1.68821	0.000114267	0.000122406
3	chr19:45321737:G:A	45321737	NA,A	NA,G	NA,1	NA,-inf	NA,inf	NA,0.839066	0.0001142	0.000118238
3	chr19:44562530:G:C	44562530	NA,C	NA,G	NA,1	NA,-inf	NA,inf	NA,1.17417	0.000114014	0.000118737
3	chr19:44227331:C:T	44227331	NA,T	NA,C	NA,1	NA,-inf	NA,inf	NA,0.786772	0.000113873	0.000117741
3	chr19:45645396:A:C	45645396	NA,C	NA,A	NA,1	NA,inf	NA,inf	NA,0.724014	0.000113744	0.000117947
3	chr19:44785921:C:T	44785921	NA,T	NA,C	NA,1	NA,-inf	NA,inf	NA,0.649808	0.00011373	0.000117542
3	chr19:45581591:G:A	45581591	NA,A	NA,G	NA,1	NA,inf	NA,inf	NA,0.562126	0.000113568	0.000116967
3	chr19:44174395:C:T	44174395	NA,T	NA,C	NA,1	NA,-inf	NA,inf	NA,0.758541	0.000113565	0.000117402
3	chr19:44207654:C:G	44207654	G,NA	C,NA	1,NA	inf,NA	inf,NA	0.703791,NA	0.000113563	0.000117665
3	chr19:44536851:G:A	44536851	NA,A	NA,G	NA,1	NA,inf	NA,inf	NA,0.521115	0.000113551	0.000116873
3	chr19:45343554:C:T	45343554	NA,T	NA,C	NA,1	NA,inf	NA,inf	NA,0.682828	0.000113537	0.000117386
3	chr19:44622950:G:A	44622950	NA,A	NA,G	NA,1	NA,-inf	NA,inf	NA,1.29358	0.000113495	0.000118702
3	chr19:45456132:C:T	45456132	T,NA	C,NA	1,NA	inf,NA	inf,NA	0.410922,NA	0.000113487	0.000116176
3	chr19:45681283:T:TC	45681283	TC,NA	T,NA	1,NA	inf,NA	inf,NA	0.666128,NA	0.000113481	0.000117311
3	chr19:44735702:A:G	44735702	G,NA	A,NA	1,NA	inf,NA	inf,NA	0.751255,NA	0.000113425	0.000117444
3	chr19:45411525:G:A	45411525	NA,A	NA,G	NA,1	NA,-inf	NA,inf	NA,0.835377	0.000113307	0.000117594
3	chr19:45436874:G:A	45436874	A,NA	G,NA	1,NA	-inf,NA	inf,NA	0.719718,NA	0.000113249	0.000117402
3	chr19:44978728:A:G	44978728	G,G	A,A	1,1	-inf,-inf	inf,inf	0.637614,1.50711	0.000113142	0.000117547
3	chr19:44465949:A:C	44465949	NA,C	NA,A	NA,1	NA,-inf	NA,inf	NA,0.866244	0.000113135	0.000117249
3	chr19:45458965:C:T	45458965	T,NA	C,NA	1,NA	-inf,NA	inf,NA	0.748112,NA	0.0001131	0.000117135
3	chr19:44894667:A:G	44894667	NA,G	NA,A	NA,1	NA,inf	NA,inf	NA,0.639518	0.000113077	0.000116669
3	chr19:45390889:T:G	45390889	NA,G	NA,T	NA,1	NA,-inf	NA,inf	NA,1.02104	0.000113049	0.000117579
3	chr19:45199915:A:G	45199915	G,G	A,A	1,1	-inf,inf	inf,inf	1.59717,0.976291	0.000113012	0.000119613
3	chr19:45410108:C:T	45410108	NA,T	NA,C	NA,1	NA,-inf	NA,inf	NA,0.838595	0.000112985	0.000117261
3	chr19:45507973:G:A	45507973	A,NA	G,NA	1,NA	-inf,NA	inf,NA	0.57731,NA	0.000112922	0.000116293
3	chr19:45344182:T:G	45344182	NA,G	NA,T	NA,1	NA,-inf	NA,inf	NA,0.693087	0.000112634	0.000116263
3	chr19:44688702:C:T	44688702	NA,T	NA,C	NA,1	NA,-inf	NA,inf	NA,0.807299	0.000112586	0.000116589
3	chr19:45412005:C:T	45412005	NA,T	NA,C	NA,1	NA,-inf	NA,inf	NA,0.830514	0.00011252	0.000116775
3	chr19:45091400:G:C	45091400	NA,C	NA,G	NA,1	NA,-inf	NA,inf	NA,0.707445	0.000112414	0.000116109
3	chr19:44870078:C:T	44870078	NA,T	NA,C	NA,1	NA,inf	NA,inf	NA,0.671232	0.000112411	0.000116007
3	chr19:44602844:C:T	44602844	NA,T	NA,C	NA,1	NA,inf	NA,inf	NA,0.255925	0.0001124	0.000115655
3	chr19:45233891:G:C	45233891	C,NA	G,NA	1,NA	-inf,NA	inf,NA	0.762897,NA	0.000112313	0.000116884
3	chr19:44709206:C:A	44709206	NA,A	NA,C	NA,1	NA,inf	NA,inf	NA,0.558741	0.000112301	0.000115839
3	chr19:45380010:A:G	45380010	NA,G	NA,A	NA,1	NA,inf	NA,inf	NA,0.564496	0.000112284	0.000115978
3	chr19:45029996:T:C	45029996	NA,C	NA,T	NA,1	NA,-inf	NA,inf	NA,0.800799	0.000112228	0.000116297
3	chr19:45593306:C:T	45593306	T,NA	C,NA	1,NA	inf,NA	inf,NA	0.44532,NA	0.000112058	0.000114919
3	chr19:44921914:G:A	44921914	NA,A	NA,G	NA,1	NA,-inf	NA,inf	NA,0.951541	0.000112034	0.000116314
3	chr19:44765442:T:G	44765442	NA,G	NA,T	NA,1	NA,inf	NA,inf	NA,0.439716	0.000112026	0.000115521
3	chr19:45345712:G:A	45345712	NA,A	NA,G	NA,1	NA,-inf	NA,inf	NA,0.687461	0.000111929	0.000115535
3	chr19:44657802:G:A	44657802	NA,A	NA,G	NA,1	NA,-inf	NA,inf	NA,3.05478	0.000111908	0.000172719
3	chr19:45434807:C:T	45434807	NA,T	NA,C	NA,1	NA,-inf	NA,inf	NA,0.753856	0.000111809	0.000115732
3	chr19:45497146:C:T	45497146	NA,T	NA,C	NA,1	NA,-inf	NA,inf	NA,1.03892	0.000111795	0.000116549
3	chr19:45346360:A:G	45346360	NA,G	NA,A	NA,1	NA,-inf	NA,inf	NA,0.6864	0.000111759	0.00011536
3	chr19:44873284:C:T	44873284	NA,T	NA,C	NA,1	NA,-inf	NA,inf	NA,0.672886	0.000111648	0.000115481
3	chr19:45343341:T:C	45343341	NA,C	NA,T	NA,1	NA,-inf	NA,inf	NA,0.68664	0.000111613	0.000115212
3	chr19:45178770:G:A	45178770	NA,A	NA,G	NA,1	NA,inf	NA,inf	NA,0.763761	0.000111468	0.000115644
3	chr19:44831147:A:G	44831147	NA,G	NA,A	NA,1	NA,-inf	NA,inf	NA,0.746957	0.00011138	0.000115177
3	chr19:45660732:T:C	45660732	C,C	T,T	1,1	inf,-inf	inf,inf	1.21635,0.439409	0.000111358	0.000114432
3	chr19:44399980:CAG:C	44399980	NA,C	NA,CAG	NA,1	NA,-inf	NA,inf	NA,0.777809	0.000111251	0.000115161
3	chr19:44442771:A:C	44442771	NA,C	NA,A	NA,1	NA,-inf	NA,inf	NA,0.595679	0.000111136	0.000114659
3	chr19:44470708:C:T	44470708	T,NA	C,NA	1,NA	inf,NA	inf,NA	0.757929,NA	0.000111121	0.000115224
3	chr19:45496350:G:C	45496350	NA,C	NA,G	NA,1	NA,-inf	NA,inf	NA,0.70753	0.00011111	0.000114921
3	chr19:45548842:C:T	45548842	T,T	C,C	1,1	inf,inf	inf,inf	2.07024,0.00953023	0.000110904	0.000119338
3	chr19:45176443:G:A	45176443	NA,A	NA,G	NA,1	NA,inf	NA,inf	NA,0.760341	0.000110903	0.000115058
3	chr19:45603199:T:C	45603199	NA,C	NA,T	NA,1	NA,inf	NA,inf	NA,0.539857	0.000110866	0.000114238
3	chr19:45635742:G:A	45635742	A,A	G,G	1,1	-inf,-inf	inf,inf	0.69678,1.05456	0.000110558	0.000114021
3	chr19:44996658:T:A	44996658	NA,A	NA,T	NA,1	NA,-inf	NA,inf	NA,0.75716	0.000110476	0.000114302
3	chr19:44452087:T:C	44452087	C,C	T,T	1,1	-inf,inf	inf,inf	0.898532,0.815181	0.000110429	0.000114097
3	chr19:44862050:T:C	44862050	NA,C	NA,T	NA,1	NA,-inf	NA,inf	NA,0.840555	0.000110195	0.000114122
3	chr19:45000008:A:G	45000008	NA,G	NA,A	NA,1	NA,-inf	NA,inf	NA,0.859143	0.00011015	0.000114255
3	chr19:44965896:G:A	44965896	NA,A	NA,G	NA,1	NA,-inf	NA,inf	NA,0.714924	0.000110072	0.000113914
3	chr19:44203716:A:G	44203716	NA,G	NA,A	NA,1	NA,-inf	NA,inf	NA,0.781815	0.00011004	0.000113835
3	chr19:45675785:G:A	45675785	A,A	G,G	1,1	-inf,inf	inf,inf	0.279098,1.68141	0.000110022	0.000114369
3	chr19:45388299:T:C	45388299	NA,C	NA,T	NA,1	NA,inf	NA,inf	NA,0.54316	0.000109964	0.000113172
3	chr19:44975976:C:T	44975976	NA,T	NA,C	NA,1	NA,-inf	NA,inf	NA,0.723945	0.000109939	0.000113841
3	chr19:44775346:A:G	44775346	G,G	A,A	1,1	inf,-inf	inf,inf	1.09707,1.22309	0.000109909	0.000115076
3	chr19:44182504:G:C	44182504	NA,C	NA,G	NA,1	NA,-inf	NA,inf	NA,0.769318	0.000109842	0.000113615
3	chr19:44676359:C:T	44676359	T,NA	C,NA	1,NA	-inf,NA	inf,NA	1.03407,NA	0.00010973	0.000114036
3	chr19:44856847:G:A	44856847	NA,A	NA,G	NA,1	NA,-inf	NA,inf	NA,0.735194	0.000109618	0.000113391
3	chr19:44780679:G:A	44780679	NA,A	NA,G	NA,1	NA,-inf	NA,inf	NA,0.808587	0.000109535	0.000113406
3	chr19:45489928:C:T	45489928	T,T	C,C	1,1	inf,inf	inf,inf	1.17998,0.528144	0.000109482	0.000112283
3	chr19:45174948:G:A	45174948	NA,A	NA,G	NA,1	NA,inf	NA,inf	NA,0.516569	0.00010944	0.000112687
3	chr19:45147413:A:G	45147413	G,NA	A,NA	1,NA	-inf,NA	inf,NA	0.718306,NA	0.00010938	0.000113369
3	chr19:44613026:T:C	44613026	NA,C	NA,T	NA,1	NA,-inf	NA,inf	NA,1.12186	0.000109327	0.000113846
3	chr19:45677156:G:T	45677156	T,T	G,G	1,1	-inf,inf	inf,inf	0.267048,1.68559	0.000109242	0.000113565
3	chr19:45095746:G:A	45095746	NA,A	NA,G	NA,1	NA,-inf	NA,inf	NA,0.962497	0.00010916	0.000113583
3	chr19:45136972:T:C	45136972	C,NA	T,NA	1,NA	inf,NA	inf,NA	0.430998,NA	0.00010908	0.000111879
3	chr19:44225560:G:A	44225560	NA,A	NA,G	NA,1	NA,-inf	NA,inf	NA,0.682938	0.000109068	0.000112707
3	chr19:44637080:G:C	44637080	NA,C	NA,G	NA,1	NA,-inf	NA,inf	NA,2.97677	0.000109036	0.000160678
3	chr19:44620851:A:G	44620851	NA,G	NA,A	NA,1	NA,-inf	NA,inf	NA,0.301018	0.000108942	0.000112356
3	chr19:45264290:T:C	45264290	NA,C	NA,T	NA,1	NA,inf	NA,inf	NA,0.533396	0.000108827	0.000112014
3	chr19:44578681:G:A	44578681	NA,A	NA,G	NA,1	NA,inf	NA,inf	NA,0.185316	0.000108718	0.000111745
3	chr19:44666140:A:T	44666140	T,NA	A,NA	1,NA	-inf,NA	inf,NA	1.02715,NA	0.000108717	0.00011298
3	chr19:44237481:A:C	44237481	C,NA	A,NA	1,NA	-inf,NA	inf,NA	0.502193,NA	0.000108706	0.00011193
3	chr19:45587686:C:T	45587686	T,NA	C,NA	1,NA	inf,NA	inf,NA	0.678243,NA	0.000108679	0.000112599
3	chr19:45164822:A:G	45164822	NA,G	NA,A	NA,1	NA,inf	NA,inf	NA,0.747907	0.000108648	0.000112715
3	chr19:45540935:C:T	45540935	T,NA	C,NA	1,NA	-inf,NA	inf,NA	0.657371,NA	0.000108495	0.000112237
3	chr19:44930635:C:T	44930635	NA,T	NA,C	NA,1	NA,inf	NA,inf	NA,0.668745	0.000108474	0.000112068
3	chr19:45427408:A:C	45427408	C,C	A,A	1,1	inf,-inf	inf,inf	0.954122,0.0348909	0.000108282	0.00010996
3	chr19:45202281:C:T	45202281	NA,T	NA,C	NA,1	NA,inf	NA,inf	NA,0.486744	0.000108218	0.000111452
3	chr19:44873060:C:G	44873060	G,G	C,C	1,1	-inf,inf	inf,inf	1.23907,0.398879	0.000108157	0.000111065
3	chr19:45135555:T:C	45135555	NA,C	NA,T	NA,1	NA,-inf	NA,inf	NA,0.679268	0.00010806	0.000111608
3	chr19:44165166:A:G	44165166	G,G	A,A	1,1	-inf,-inf	inf,inf	0.373799,0.898451	0.000108041	0.000110701
3	chr19:44722325:G:A	44722325	A,NA	G,NA	1,NA	-inf,NA	inf,NA	0.798608,NA	0.00010791	0.000111585
3	chr19:45489286:G:A	45489286	A,A	G,G	1,1	inf,inf	inf,inf	1.26819,0.346923	0.000107889	0.000110564
3	chr19:44978611:C:T	44978611	NA,T	NA,C	NA,1	NA,-inf	NA,inf	NA,0.692789	0.000107841	0.000111585
3	chr19:45102973:C:A	45102973	A,A	C,C	1,1	-inf,inf	inf,inf	1.72242,0.565447	0.000107817	0.00011314
3	chr19:45660303:T:C	45660303	C,C	T,T	1,1	inf,-inf	inf,inf	1.25539,0.352335	0.000107806	0.000110729
3	chr19:44699739:G:A	44699739	NA,A	NA,G	NA,1	NA,-inf	NA,inf	NA,0.872197	0.000107644	0.000111608
3	chr19:45704328:G:A	45704328	A,NA	G,NA	1,NA	-inf,NA	inf,NA	0.647051,NA	0.000107532	0.000111178
3	chr19:45087686:G:A	45087686	NA,A	NA,G	NA,1	NA,inf	NA,inf	NA,0.539663	0.00010753	0.000110666
3	chr19:45660458:C:T	45660458	T,NA	C,NA	1,NA	-inf,NA	inf,NA	0.43399,NA	0.000107473	0.000110532
3	chr19:44839373:C:T	44839373	T,T	C,C	1,1	inf,-inf	inf,inf	0.177964,1.80283	0.000107465	0.00011141
3	chr19:45190232:C:T	45190232	T,T	C,C	1,1	-inf,inf	inf,inf	1.53321,1.0562	0.000107395	0.000115076
3	chr19:44387573:C:T	44387573	NA,T	NA,C	NA,1	NA,-inf	NA,inf	NA,0.64919	0.000107273	0.000110905
3	chr19:44471167:A:G	44471167	G,NA	A,NA	1,NA	-inf,NA	inf,NA	0.783485,NA	0.000107257	0.000111241
3	chr19:44527065:G:A	44527065	A,A	G,G	1,1	-inf,-inf	inf,inf	0.195473,1.56649	0.000107248	0.000111093
3	chr19:45349060:CACCCA:C	45349060	NA,C	NA,CACCCA	NA,1	NA,-inf	NA,inf	NA,0.606196	0.00010718	0.00011046
3	chr19:45181553:A:G	45181553	NA,G	NA,A	NA,1	NA,inf	NA,inf	NA,0.52068	0.0001071	0.000110408
3	chr19:44387688:C:T	44387688	NA,T	NA,C	NA,1	NA,-inf	NA,inf	NA,0.649125	0.0001071	0.000110617
3	chr19:44690630:G:T	44690630	T,NA	G,NA	1,NA	-inf,NA	inf,NA	0.419674,NA	0.000107089	0.000110209
3	chr19:44418182:C:A	44418182	A,A	C,C	1,1	-inf,-inf	inf,inf	0.0887482,2.16547	0.000107001	0.000111443
3	chr19:44972782:T:C	44972782	NA,C	NA,T	NA,1	NA,-inf	NA,inf	NA,0.760055	0.000106937	0.000110583
3	chr19:44783369:C:T	44783369	NA,T	NA,C	NA,1	NA,inf	NA,inf	NA,0.663175	0.000106864	0.00011035
3	chr19:45557427:G:A	45557427	A,A	G,G	1,1	inf,inf	inf,inf	1.1546,0.323935	0.000106825	0.000109533
3	chr19:44819830:A:G	44819830	G,NA	A,NA	1,NA	inf,NA	inf,NA	0.638728,NA	0.000106686	0.000110318
3	chr19:44797550:A:C	44797550	NA,C	NA,A	NA,1	NA,-inf	NA,inf	NA,0.809544	0.000106638	0.000110408
3	chr19:45044540:C:T	45044540	NA,T	NA,C	NA,1	NA,inf	NA,inf	NA,0.563645	0.000106608	0.000109937
3	chr19:44828807:A:T	44828807	T,NA	A,NA	1,NA	-inf,NA	inf,NA	0.612205,NA	0.000106593	0.00011
3	chr19:45430633:C:T	45430633	T,T	C,C	1,1	inf,inf	inf,inf	0.949135,0.0494162	0.000106533	0.000108203
3	chr19:44471281:T:A	44471281	NA,A	NA,T	NA,1	NA,-inf	NA,inf	NA,0.822816	0.000106517	0.000110374
3	chr19:45376538:ACCCCTT:A	45376538	NA,A	NA,ACCCCTT	NA,1	NA,-inf	NA,inf	NA,0.767227	0.00010647	0.000110344
3	chr19:44211155:G:A	44211155	NA,A	NA,G	NA,1	NA,-inf	NA,inf	NA,1.24124	0.000106458	0.00011097
3	chr19:45356944:T:G	45356944	G,G	T,T	1,1	-inf,inf	inf,inf	1.2896,0.57653	0.000106386	0.000109684
3	chr19:45344116:G:A	45344116	NA,A	NA,G	NA,1	NA,-inf	NA,inf	NA,0.733314	0.000106127	0.000109927
3	chr19:45105574:G:C	45105574	C,C	G,G	1,1	inf,inf	inf,inf	0.117302,1.67076	0.000106109	0.000109896
3	chr19:44914318:A:T	44914318	T,NA	A,NA	1,NA	inf,NA	inf,NA	0.655847,NA	0.000106103	0.000109773
3	chr19:44441527:T:C	44441527	NA,C	NA,T	NA,1	NA,-inf	NA,inf	NA,0.589453	0.000106066	0.000109517
3	chr19:45406376:G:T	45406376	T,NA	G,NA	1,NA	-inf,NA	inf,NA	0.649369,NA	0.000105931	0.000109635
3	chr19:44949098:A:C	44949098	NA,C	NA,A	NA,1	NA,-inf	NA,inf	NA,0.712021	0.000105851	0.000109481
3	chr19:45146113:C:A	45146113	A,NA	C,NA	1,NA	inf,NA	inf,NA	1.2467,NA	0.000105841	0.000114186
3	chr19:44933560:G:A	44933560	NA,A	NA,G	NA,1	NA,inf	NA,inf	NA,0.620866	0.000105807	0.000109256
3	chr19:44660184:G:A	44660184	NA,A	NA,G	NA,1	NA,-inf	NA,inf	NA,2.86319	0.000105747	0.00014772
3	chr19:45168721:A:G	45168721	NA,G	NA,A	NA,1	NA,inf	NA,inf	NA,0.461121	0.000105738	0.000109026
3	chr19:45504076:C:A	45504076	A,A	C,C	1,1	-inf,inf	inf,inf	1.93895,0.200159	0.00010569	0.000112222
3	chr19:44968587:A:G	44968587	NA,G	NA,A	NA,1	NA,-inf	NA,inf	NA,0.737269	0.000105637	0.000109274
3	chr19:45192503:T:C	45192503	C,C	T,T	1,1	-inf,-inf	inf,inf	0.966465,1.38503	0.000105622	0.000111541
3	chr19:45176217:A:G	45176217	NA,G	NA,A	NA,1	NA,inf	NA,inf	NA,0.729042	0.00010557	0.000109516
3	chr19:45198805:C:T	45198805	T,T	C,C	1,1	-inf,inf	inf,inf	1.66938,0.659736	0.000105528	0.000111319
3	chr19:44451336:A:C	44451336	NA,C	NA,A	NA,1	NA,-inf	NA,inf	NA,0.691471	0.000105474	0.000109029
3	chr19:44691846:A:G	44691846	NA,G	NA,A	NA,1	NA,-inf	NA,inf	NA,0.511769	0.000105467	0.000108931
3	chr19:45190233:T:G	45190233	G,G	T,T	1,1	-inf,inf	inf,inf	1.52431,1.05342	0.000105464	0.000112988
3	chr19:45647700:A:G	45647700	G,NA	A,NA	1,NA	inf,NA	inf,NA	0.38269,NA	0.000105365	0.000108176
3	chr19:45063162:C:T	45063162	NA,T	NA,C	NA,1	NA,inf	NA,inf	NA,0.65719	0.000105231	0.000109137
3	chr19:45068523:T:C	45068523	C,C	T,T	1,1	inf,inf	inf,inf	0.801031,1.07827	0.000105162	0.000108899
3	chr19:45461178:C:CTCTG	45461178	CTCTG,NA	C,NA	1,NA	inf,NA	inf,NA	0.697994,NA	0.00010515	0.000109105
3	chr19:44823374:C:T	44823374	NA,T	NA,C	NA,1	NA,-inf	NA,inf	NA,0.606111	0.000105082	0.000108606
3	chr19:44862267:TCAC:T	44862267	NA,T	NA,TCAC	NA,1	NA,-inf	NA,inf	NA,0.638928	0.000105079	0.000108684
3	chr19:45678295:TACAGTCGTTCTCTGGTGCAGCC:T	45678295	NA,T	NA,TACAGTCGTTCTCTGGTGCAGCC	NA,1	NA,-inf	NA,inf	NA,0.710208	0.000105068	0.000108694
3	chr19:44975101:G:C	44975101	NA,C	NA,G	NA,1	NA,-inf	NA,inf	NA,0.747834	0.000105003	0.000108582
3	chr19:45162638:A:C	45162638	NA,C	NA,A	NA,1	NA,inf	NA,inf	NA,0.724761	0.000104994	0.000108913
3	chr19:45480067:A:G	45480067	NA,G	NA,A	NA,1	NA,-inf	NA,inf	NA,0.800238	0.000104965	0.000108892
3	chr19:45165279:A:G	45165279	NA,G	NA,A	NA,1	NA,inf	NA,inf	NA,0.724248	0.000104914	0.00010883
3	chr19:45163813:A:C	45163813	NA,C	NA,A	NA,1	NA,inf	NA,inf	NA,0.724267	0.000104909	0.000108822
3	chr19:45508662:C:T	45508662	NA,T	NA,C	NA,1	NA,-inf	NA,inf	NA,0.757369	0.000104901	0.000108698
3	chr19:44209744:A:G	44209744	NA,G	NA,A	NA,1	NA,-inf	NA,inf	NA,1.28854	0.000104883	0.00010943
3	chr19:45137341:G:A	45137341	NA,A	NA,G	NA,1	NA,-inf	NA,inf	NA,0.657696	0.000104859	0.000108299
3	chr19:45201775:TATAGGG:T	45201775	T,NA	TATAGGG,NA	1,NA	-inf,NA	inf,NA	0.481128,NA	0.000104828	0.000107915
3	chr19:45512288:CCTCA:C	45512288	C,C	CCTCA,CCTCA	1,1	-inf,-inf	inf,inf	0.261947,1.73454	0.000104787	0.000109708
3	chr19:44195749:A:G	44195749	NA,G	NA,A	NA,1	NA,inf	NA,inf	NA,0.464304	0.000104607	0.000107847
3	chr19:45082850:C:T	45082850	NA,T	NA,C	NA,1	NA,inf	NA,inf	NA,0.557414	0.000104593	0.00010855
3	chr19:45229922:TTA:T	45229922	NA,T	NA,TTA	NA,1	NA,inf	NA,inf	NA,0.455338	0.000104479	0.000107464
3	chr19:44899259:G:A	44899259	NA,A	NA,G	NA,1	NA,-inf	NA,inf	NA,0.619769	0.000104398	0.00010794
3	chr19:44398162:A:G	44398162	NA,G	NA,A	NA,1	NA,-inf	NA,inf	NA,1.11287	0.000104337	0.00010877
3	chr19:44477645:A:G	44477645	G,NA	A,NA	1,NA	-inf,NA	inf,NA	0.5121,NA	0.000104329	0.000107552
3	chr19:45335569:A:G	45335569	G,NA	A,NA	1,NA	-inf,NA	inf,NA	0.570669,NA	0.000104315	0.000107875
3	chr19:44661394:C:T	44661394	NA,T	NA,C	NA,1	NA,-inf	NA,inf	NA,2.94811	0.000104282	0.000153787
3	chr19:45174848:T:C	45174848	NA,C	NA,T	NA,1	NA,inf	NA,inf	NA,0.719488	0.000104227	0.000108114
3	chr19:45266491:G:A	45266491	A,A	G,G	1,1	-inf,inf	inf,inf	2.54391,0.107121	0.000104053	0.000124504
3	chr19:45546724:A:G	45546724	G,G	A,A	1,1	inf,-inf	inf,inf	1.1655,1.07267	0.000104007	0.000109971
3	chr19:44561681:A:G	44561681	NA,G	NA,A	NA,1	NA,-inf	NA,inf	NA,1.10422	0.000103899	0.000108155
3	chr19:45278906:A:T	45278906	T,T	A,A	1,1	-inf,-inf	inf,inf	2.21943,0.281803	0.00010377	0.000119433
3	chr19:44469527:G:A	44469527	A,A	G,G	1,1	-inf,-inf	inf,inf	0.243846,1.93728	0.000103741	0.000107893
3	chr19:44342003:A:G	44342003	G,NA	A,NA	1,NA	inf,NA	inf,NA	0.660853,NA	0.000103725	0.000107351
3	chr19:45454521:G:T	45454521	NA,T	NA,G	NA,1	NA,-inf	NA,inf	NA,0.774308	0.000103556	0.000107358
3	chr19:45003567:T:C	45003567	NA,C	NA,T	NA,1	NA,-inf	NA,inf	NA,0.83935	0.00010353	0.000107403
3	chr19:45060437:G:A	45060437	A,NA	G,NA	1,NA	-inf,NA	inf,NA	0.37494,NA	0.000103483	0.000106299
3	chr19:44605925:C:T	44605925	NA,T	NA,C	NA,1	NA,-inf	NA,inf	NA,1.20826	0.000103408	0.00010803
3	chr19:44787351:G:A	44787351	NA,A	NA,G	NA,1	NA,-inf	NA,inf	NA,0.821581	0.000103406	0.00010722
3	chr19:45559710:T:C	45559710	NA,C	NA,T	NA,1	NA,-inf	NA,inf	NA,0.907472	0.000103386	0.000107596
3	chr19:44381225:C:G	44381225	G,G	C,C	1,1	-inf,-inf	inf,inf	1.69044,0.500994	0.000103361	0.000107202
3	chr19:44473188:T:C	44473188	C,C	T,T	1,1	-inf,-inf	inf,inf	0.318332,1.90572	0.000103358	0.000107522
3	chr19:45161632:T:A	45161632	NA,A	NA,T	NA,1	NA,inf	NA,inf	NA,0.707383	0.000103331	0.000107158
3	chr19:44786626:A:T	44786626	NA,T	NA,A	NA,1	NA,-inf	NA,inf	NA,0.82061	0.000103186	0.000106991
3	chr19:44481157:C:A	44481157	A,NA	C,NA	1,NA	-inf,NA	inf,NA	0.779158,NA	0.00010318	0.000106715
3	chr19:44577250:A:G	44577250	G,G	A,A	1,1	inf,-inf	inf,inf	0.51368,1.89467	0.000103177	0.00010746
3	chr19:45226666:C:T	45226666	NA,T	NA,C	NA,1	NA,-inf	NA,inf	NA,0.719882	0.00010317	0.000106724
3	chr19:44159207:T:C	44159207	NA,C	NA,T	NA,1	NA,-inf	NA,inf	NA,0.546938	0.000102995	0.000106328
3	chr19:45108803:G:A	45108803	A,NA	G,NA	1,NA	-inf,NA	inf,NA	0.699227,NA	0.000102915	0.000106715
3	chr19:45197756:T:C	45197756	C,C	T,T	1,1	-inf,inf	inf,inf	0.520853,1.28706	0.0001029	0.000105724
3	chr19:45164465:C:T	45164465	NA,T	NA,C	NA,1	NA,inf	NA,inf	NA,0.710027	0.000102794	0.000106621
3	chr19:45014852:T:C	45014852	NA,C	NA,T	NA,1	NA,-inf	NA,inf	NA,0.765065	0.000102583	0.000106244
3	chr19:44941009:A:C	44941009	NA,C	NA,A	NA,1	NA,-inf	NA,inf	NA,0.672869	0.000102391	0.000105932
3	chr19:45608680:C:T	45608680	T,NA	C,NA	1,NA	-inf,NA	inf,NA	0.591981,NA	0.000102342	0.000105824
3	chr19:44256809:T:C	44256809	NA,C	NA,T	NA,1	NA,-inf	NA,inf	NA,0.710883	0.000102285	0.000105855
3	chr19:44986416:C:T	44986416	T,NA	C,NA	1,NA	inf,NA	inf,NA	0.615291,NA	0.000102283	0.00010594
3	chr19:44819705:A:T	44819705	T,NA	A,NA	1,NA	inf,NA	inf,NA	0.605688,NA	0.000102215	0.000105683
3	chr19:44370726:T:C	44370726	C,NA	T,NA	1,NA	inf,NA	inf,NA	0.66541,NA	0.000102215	0.000105847
3	chr19:45181810:T:C	45181810	C,C	T,T	1,1	inf,inf	inf,inf	0.297039,1.674	0.000102073	0.000105524
3	chr19:44960282:C:T	44960282	NA,T	NA,C	NA,1	NA,-inf	NA,inf	NA,0.677671	0.000102071	0.000105558
3	chr19:44702620:G:A	44702620	A,NA	G,NA	1,NA	inf,NA	inf,NA	0.747414,NA	0.000101998	0.000105752
3	chr19:44688018:T:C	44688018	NA,C	NA,T	NA,1	NA,inf	NA,inf	NA,0.482764	0.00010196	0.00010511
3	chr19:44361047:A:G	44361047	NA,G	NA,A	NA,1	NA,-inf	NA,inf	NA,0.696229	0.000101917	0.000105427
3	chr19:45477333:A:T	45477333	NA,T	NA,A	NA,1	NA,inf	NA,inf	NA,0.482618	0.000101839	0.000104883
3	chr19:44388148:C:T	44388148	NA,T	NA,C	NA,1	NA,-inf	NA,inf	NA,0.615559	0.000101829	0.000105173
3	chr19:44436697:G:A	44436697	A,A	G,G	1,1	inf,-inf	inf,inf	0.120958,2.09113	0.000101784	0.000105932
3	chr19:45187984:G:T	45187984	NA,T	NA,G	NA,1	NA,-inf	NA,inf	NA,0.679664	0.00010177	0.000105295
3	chr19:45111870:T:C	45111870	NA,C	NA,T	NA,1	NA,-inf	NA,inf	NA,0.642758	0.000101751	0.000105095
3	chr19:44388149:A:G	44388149	NA,G	NA,A	NA,1	NA,-inf	NA,inf	NA,0.614746	0.000101711	0.000105051
3	chr19:44980587:G:A	44980587	A,A	G,G	1,1	-inf,-inf	inf,inf	0.718107,1.40493	0.000101699	0.000105611
3	chr19:45163433:A:T	45163433	NA,T	NA,A	NA,1	NA,inf	NA,inf	NA,0.703175	0.000101642	0.00010542
3	chr19:44471200:C:G	44471200	G,NA	C,NA	1,NA	-inf,NA	inf,NA	0.737453,NA	0.000101606	0.000105088
3	chr19:45369714:T:A	45369714	NA,A	NA,T	NA,1	NA,-inf	NA,inf	NA,0.733604	0.000101525	0.000105203
3	chr19:44187455:G:A	44187455	NA,A	NA,G	NA,1	NA,-inf	NA,inf	NA,1.27184	0.00010151	0.000105911
3	chr19:44591974:A:G	44591974	NA,G	NA,A	NA,1	NA,inf	NA,inf	NA,0.238236	0.000101424	0.000104315
3	chr19:44679410:A:G	44679410	NA,G	NA,A	NA,1	NA,-inf	NA,inf	NA,1.59913	0.000101316	0.000107931
3	chr19:45377201:A:C	45377201	NA,C	NA,A	NA,1	NA,-inf	NA,inf	NA,0.716169	0.000101274	0.00010498
3	chr19:45187782:G:T	45187782	T,T	G,G	1,1	inf,inf	inf,inf	0.31889,1.16248	0.000101268	0.000103632
3	chr19:45189509:C:T	45189509	T,T	C,C	1,1	-inf,inf	inf,inf	1.53135,1.01919	0.000101191	0.000108435
3	chr19:45176654:AC:A	45176654	NA,A	NA,AC	NA,1	NA,-inf	NA,inf	NA,0.64243	0.000101144	0.00010448
3	chr19:45176646:A:ATGATGTTTG	45176646	NA,ATGATGTTTG	NA,A	NA,1	NA,-inf	NA,inf	NA,0.641863	0.00010105	0.000104384
3	chr19:45658620:C:T	45658620	T,T	C,C	1,1	inf,-inf	inf,inf	1.14187,0.462936	0.000101027	0.000103813
3	chr19:44354654:G:A	44354654	NA,A	NA,G	NA,1	NA,-inf	NA,inf	NA,0.581266	0.000100926	0.000104274
3	chr19:45305482:C:T	45305482	NA,T	NA,C	NA,1	NA,-inf	NA,inf	NA,0.732703	0.000100914	0.000104551
3	chr19:44817250:G:T	44817250	NA,T	NA,G	NA,1	NA,inf	NA,inf	NA,0.4154	0.000100906	0.0001039
3	chr19:45176656:A:T	45176656	NA,T	NA,A	NA,1	NA,-inf	NA,inf	NA,0.640481	0.00010086	0.000104187
3	chr19:45176648:C:T	45176648	NA,T	NA,C	NA,1	NA,-inf	NA,inf	NA,0.640174	0.000100814	0.000104139
3	chr19:45333901:C:G	45333901	G,NA	C,NA	1,NA	-inf,NA	inf,NA	0.549913,NA	0.000100802	0.000104269
3	chr19:44509286:G:A	44509286	NA,A	NA,G	NA,1	NA,-inf	NA,inf	NA,0.799854	0.000100789	0.000104446
3	chr19:45466152:T:A	45466152	NA,A	NA,T	NA,1	NA,-inf	NA,inf	NA,0.76482	0.000100637	0.000104392
3	chr19:44623001:C:T	44623001	NA,T	NA,C	NA,1	NA,-inf	NA,inf	NA,0.259199	0.000100612	0.000103764
3	chr19:44388169:T:C	44388169	NA,C	NA,T	NA,1	NA,-inf	NA,inf	NA,0.607456	0.000100554	0.000103857
3	chr19:44820214:C:A	44820214	A,NA	C,NA	1,NA	inf,NA	inf,NA	0.597657,NA	0.000100518	0.000103931
3	chr19:45665015:G:A	45665015	A,A	G,G	1,1	inf,inf	inf,inf	1.46534,0.0456976	0.0001005	0.000103378
3	chr19:45105761:G:A	45105761	NA,A	NA,G	NA,1	NA,-inf	NA,inf	NA,0.888807	0.000100473	0.000104482
3	chr19:44960933:G:A	44960933	NA,A	NA,G	NA,1	NA,-inf	NA,inf	NA,0.666481	0.000100416	0.000103844
3	chr19:45204542:G:T	45204542	NA,T	NA,G	NA,1	NA,inf	NA,inf	NA,0.425264	0.00010034	0.000103214
3	chr19:45176643:T:A	45176643	NA,A	NA,T	NA,1	NA,-inf	NA,inf	NA,0.636522	0.000100275	0.000103582
3	chr19:45176642:T:A	45176642	NA,A	NA,T	NA,1	NA,-inf	NA,inf	NA,0.63627	0.000100234	0.00010354
3	chr19:44321015:C:A	44321015	NA,A	NA,C	NA,1	NA,inf	NA,inf	NA,0.684563	0.000100217	0.000103572
3	chr19:45174309:G:C	45174309	NA,C	NA,G	NA,1	NA,inf	NA,inf	NA,0.6926	0.000100196	0.00010392
3	chr19:45265688:T:C	45265688	C,C	T,T	1,1	-inf,-inf	inf,inf	2.33531,0.323976	0.000100126	0.000116929
3	chr19:45451760:CAGTG:C	45451760	NA,C	NA,CAGTG	NA,1	NA,-inf	NA,inf	NA,0.579865	0.000100104	0.000103278
3	chr19:45693424:C:T	45693424	NA,T	NA,C	NA,1	NA,-inf	NA,inf	NA,0.633226	0.000100102	0.000103561
3	chr19:44192766:C:T	44192766	NA,T	NA,C	NA,1	NA,-inf	NA,inf	NA,1.25735	0.000100023	0.000104343
3	chr19:44673025:C:A	44673025	NA,A	NA,C	NA,1	NA,inf	NA,inf	NA,0.265177	0.000100015	0.000102966
3	chr19:45373517:T:A	45373517	NA,A	NA,T	NA,1	NA,inf	NA,inf	NA,0.433336	9.99463e-05	0.000102858
3	chr19:45462350:T:C	45462350	NA,C	NA,T	NA,1	NA,inf	NA,inf	NA,0.470029	9.97548e-05	0.000102742
3	chr19:44583855:A:G	44583855	NA,G	NA,A	NA,1	NA,inf	NA,inf	NA,1.18865	9.97218e-05	0.000104542
3	chr19:44334915:T:C	44334915	NA,C	NA,T	NA,1	NA,-inf	NA,inf	NA,0.576167	9.97217e-05	0.000103037
3	chr19:45593953:C:T	45593953	T,T	C,C	1,1	-inf,inf	inf,inf	1.7614,0.30361	9.97167e-05	0.000104826
3	chr19:45661723:G:A	45661723	A,A	G,G	1,1	inf,-inf	inf,inf	1.32677,0.21809	9.9678e-05	0.000102429
3	chr19:45083173:C:T	45083173	T,NA	C,NA	1,NA	-inf,NA	inf,NA	0.456488,NA	9.96151e-05	0.000102476
3	chr19:45340403:G:A	45340403	NA,A	NA,G	NA,1	NA,-inf	NA,inf	NA,0.60878	9.95595e-05	0.000102932
3	chr19:44686333:C:T	44686333	T,NA	C,NA	1,NA	-inf,NA	inf,NA	0.914208,NA	9.95043e-05	0.00010326
3	chr19:45073456:T:C	45073456	C,C	T,T	1,1	inf,inf	inf,inf	0.674319,1.11879	9.94696e-05	0.000102967
3	chr19:45034943:C:T	45034943	NA,T	NA,C	NA,1	NA,inf	NA,inf	NA,0.443163	9.9454e-05	0.00010244
3	chr19:44399792:G:C	44399792	C,NA	G,NA	1,NA	inf,NA	inf,NA	0.59786,NA	9.9328e-05	0.000102604
3	chr19:44448032:T:C	44448032	C,NA	T,NA	1,NA	-inf,NA	inf,NA	0.591103,NA	9.92666e-05	0.00010241
3	chr19:44895560:C:T	44895560	T,T	C,C	1,1	inf,inf	inf,inf	1.05453,1.54112	9.92541e-05	0.000105207
3	chr19:45457645:C:CCG	45457645	NA,CCG	NA,C	NA,1	NA,-inf	NA,inf	NA,0.730518	9.91885e-05	0.000102831
3	chr19:44980181:A:C	44980181	C,C	A,A	1,1	-inf,-inf	inf,inf	0.354417,1.6771	9.91664e-05	0.000103604
3	chr19:45657563:G:A	45657563	NA,A	NA,G	NA,1	NA,-inf	NA,inf	NA,0.860048	9.90853e-05	0.000102906
3	chr19:45024900:C:T	45024900	NA,T	NA,C	NA,1	NA,-inf	NA,inf	NA,0.70522	9.90205e-05	0.000102514
3	chr19:45001804:A:G	45001804	NA,G	NA,A	NA,1	NA,-inf	NA,inf	NA,0.712629	9.89585e-05	0.000102339
3	chr19:45623014:C:T	45623014	T,T	C,C	1,1	-inf,-inf	inf,inf	0.48871,1.45398	9.88739e-05	0.000102697
3	chr19:45306628:A:G	45306628	NA,G	NA,A	NA,1	NA,-inf	NA,inf	NA,0.753078	9.8811e-05	0.000102581
3	chr19:44959790:A:G	44959790	NA,G	NA,A	NA,1	NA,-inf	NA,inf	NA,0.655037	9.87645e-05	0.000102135
3	chr19:45215899:G:A	45215899	NA,A	NA,G	NA,1	NA,inf	NA,inf	NA,0.880942	9.8759e-05	0.000105716
3	chr19:45114353:C:T	45114353	NA,T	NA,C	NA,1	NA,-inf	NA,inf	NA,0.657335	9.87537e-05	0.000102162
3	chr19:45238290:T:A	45238290	NA,A	NA,T	NA,1	NA,inf	NA,inf	NA,0.265943	9.87424e-05	0.000101252
3	chr19:44299597:T:C	44299597	NA,C	NA,T	NA,1	NA,-inf	NA,inf	NA,0.511145	9.874e-05	0.000101854
3	chr19:44737991:C:CA	44737991	CA,NA	C,NA	1,NA	inf,NA	inf,NA	0.335741,NA	9.87347e-05	0.000102048
3	chr19:45150494:T:C	45150494	NA,C	NA,T	NA,1	NA,-inf	NA,inf	NA,0.619193	9.86943e-05	0.000101935
3	chr19:44481300:A:G	44481300	G,NA	A,NA	1,NA	inf,NA	inf,NA	0.387244,NA	9.85303e-05	0.000101188
3	chr19:44677942:C:A	44677942	NA,A	NA,C	NA,1	NA,-inf	NA,inf	NA,0.640611	9.85247e-05	0.000101792
3	chr19:44959006:C:T	44959006	NA,T	NA,C	NA,1	NA,-inf	NA,inf	NA,0.653046	9.84773e-05	0.000101837
3	chr19:44960477:C:T	44960477	NA,T	NA,C	NA,1	NA,-inf	NA,inf	NA,0.653046	9.84773e-05	0.000101837
3	chr19:44404807:C:CA	44404807	CA,CA	C,C	1,1	inf,-inf	inf,inf	0.121361,2.5328	9.84758e-05	0.000103648
3	chr19:44388171:T:A	44388171	NA,A	NA,T	NA,1	NA,-inf	NA,inf	NA,1.4624	9.84755e-05	0.000103365
3	chr19:45642403:C:T	45642403	T,NA	C,NA	1,NA	inf,NA	inf,NA	0.574083,NA	9.84469e-05	0.000101914
3	chr19:44959657:C:T	44959657	NA,T	NA,C	NA,1	NA,-inf	NA,inf	NA,0.652822	9.84289e-05	0.000101787
3	chr19:45347108:C:T	45347108	T,T	C,C	1,1	-inf,-inf	inf,inf	1.45983,1.7307	9.84077e-05	0.000113261
3	chr19:44960444:G:A	44960444	NA,A	NA,G	NA,1	NA,-inf	NA,inf	NA,0.652303	9.83798e-05	0.000101736
3	chr19:44692655:G:A	44692655	NA,A	NA,G	NA,1	NA,-inf	NA,inf	NA,0.838969	9.83706e-05	0.000101984
3	chr19:45661351:T:C	45661351	C,C	T,T	1,1	inf,-inf	inf,inf	1.26746,0.283524	9.82966e-05	0.000100991
3	chr19:44323117:C:T	44323117	NA,T	NA,C	NA,1	NA,-inf	NA,inf	NA,0.77546	9.82578e-05	0.000101755
3	chr19:44960883:CTG:C	44960883	NA,C	NA,CTG	NA,1	NA,-inf	NA,inf	NA,0.651512	9.8239e-05	0.000101591
3	chr19:45039860:C:T	45039860	NA,T	NA,C	NA,1	NA,inf	NA,inf	NA,0.421034	9.82171e-05	0.000101165
3	chr19:45122985:A:G	45122985	G,NA	A,NA	1,NA	inf,NA	inf,NA	0.372186,NA	9.81118e-05	0.000100693
3	chr19:44837379:G:A	44837379	A,A	G,G	1,1	inf,inf	inf,inf	0.0616233,1.67636	9.80661e-05	0.000101186
3	chr19:45107406:A:G	45107406	NA,G	NA,A	NA,1	NA,-inf	NA,inf	NA,0.653357	9.8018e-05	0.000101404
3	chr19:45311352:T:G	45311352	NA,G	NA,T	NA,1	NA,-inf	NA,inf	NA,0.73494	9.80048e-05	0.000101626
3	chr19:44959861:T:C	44959861	NA,C	NA,T	NA,1	NA,-inf	NA,inf	NA,0.649514	9.79825e-05	0.000101325
3	chr19:45624501:A:G	45624501	NA,G	NA,A	NA,1	NA,-inf	NA,inf	NA,0.827129	9.78418e-05	0.000101538
3	chr19:45225924:G:A	45225924	NA,A	NA,G	NA,1	NA,-inf	NA,inf	NA,0.710669	9.78279e-05	0.00010132
3	chr19:44763303:T:C	44763303	NA,C	NA,T	NA,1	NA,-inf	NA,inf	NA,0.633022	9.7805e-05	0.000101219
3	chr19:44627301:G:A	44627301	NA,A	NA,G	NA,1	NA,-inf	NA,inf	NA,1.12215	9.77618e-05	0.000101964
3	chr19:45661535:C:T	45661535	T,T	C,C	1,1	inf,-inf	inf,inf	1.31335,0.225066	9.77525e-05	0.000100454
3	chr19:44402819:C:T	44402819	NA,T	NA,C	NA,1	NA,-inf	NA,inf	NA,0.729501	9.77339e-05	0.000101129
3	chr19:45671665:A:C	45671665	NA,C	NA,A	NA,1	NA,-inf	NA,inf	NA,0.661338	9.77336e-05	0.000101094
3	chr19:44712866:G:A	44712866	NA,A	NA,G	NA,1	NA,inf	NA,inf	NA,0.563513	9.76979e-05	0.00010083
3	chr19:45110012:A:G	45110012	NA,G	NA,A	NA,1	NA,-inf	NA,inf	NA,0.650901	9.76799e-05	0.000101054
3	chr19:45501152:A:G	45501152	NA,G	NA,A	NA,1	NA,inf	NA,inf	NA,0.436248	9.75935e-05	0.000100539
3	chr19:45220316:G:T	45220316	NA,T	NA,G	NA,1	NA,inf	NA,inf	NA,0.676003	9.75183e-05	0.000101458
3	chr19:45501147:GC:G	45501147	NA,G	NA,GC	NA,1	NA,inf	NA,inf	NA,0.435484	9.74694e-05	0.000100412
3	chr19:45427963:G:A	45427963	A,A	G,G	1,1	inf,-inf	inf,inf	0.975973,1.43223	9.7427e-05	0.000100866
3	chr19:44878818:C:T	44878818	NA,T	NA,C	NA,1	NA,inf	NA,inf	NA,0.44338	9.73561e-05	0.000100306
3	chr19:45650546:G:T	45650546	T,T	G,G	1,1	inf,-inf	inf,inf	1.33177,0.502463	9.72846e-05	0.000100669
3	chr19:45507617:G:T	45507617	NA,T	NA,G	NA,1	NA,-inf	NA,inf	NA,0.587117	9.72095e-05	0.000100361
3	chr19:44787060:G:C	44787060	NA,C	NA,G	NA,1	NA,-inf	NA,inf	NA,0.77385	9.70685e-05	0.000100628
3	chr19:44453322:G:A	44453322	A,A	G,G	1,1	-inf,inf	inf,inf	1.17404,0.373693	9.7062e-05	0.000100233
3	chr19:45427713:G:A	45427713	NA,A	NA,G	NA,1	NA,-inf	NA,inf	NA,0.46978	9.70452e-05	9.9671e-05
3	chr19:45209737:A:C	45209737	NA,C	NA,A	NA,1	NA,-inf	NA,inf	NA,0.653812	9.701e-05	0.000100317
3	chr19:45160579:G:A	45160579	NA,A	NA,G	NA,1	NA,inf	NA,inf	NA,0.669708	9.68769e-05	0.000100465
3	chr19:44471492:T:C	44471492	C,C	T,T	1,1	inf,inf	inf,inf	1.03447,0.2349	9.68678e-05	9.88693e-05
3	chr19:44747251:C:T	44747251	NA,T	NA,C	NA,1	NA,-inf	NA,inf	NA,1.35485	9.68147e-05	0.000101513
3	chr19:44985797:G:T	44985797	NA,T	NA,G	NA,1	NA,-inf	NA,inf	NA,0.646457	9.67606e-05	0.000100065
3	chr19:45489172:T:G	45489172	NA,G	NA,T	NA,1	NA,-inf	NA,inf	NA,0.752497	9.67492e-05	0.000100407
3	chr19:44601954:A:G	44601954	NA,G	NA,A	NA,1	NA,inf	NA,inf	NA,0.196583	9.66927e-05	9.95366e-05
3	chr19:45316906:C:T	45316906	T,NA	C,NA	1,NA	-inf,NA	inf,NA	0.241326,NA	9.66901e-05	9.90813e-05
3	chr19:45634943:C:T	45634943	T,T	C,C	1,1	-inf,-inf	inf,inf	0.636233,1.26063	9.66197e-05	0.000100059
3	chr19:44991711:C:T	44991711	NA,T	NA,C	NA,1	NA,-inf	NA,inf	NA,0.624482	9.65507e-05	9.98952e-05
3	chr19:45173994:G:A	45173994	NA,A	NA,G	NA,1	NA,inf	NA,inf	NA,0.502992	9.65041e-05	9.94003e-05
3	chr19:44707362:T:C	44707362	NA,C	NA,T	NA,1	NA,-inf	NA,inf	NA,0.5679	9.64772e-05	9.98422e-05
3	chr19:44699382:C:T	44699382	T,NA	C,NA	1,NA	-inf,NA	inf,NA	0.439535,NA	9.64437e-05	9.95343e-05
3	chr19:45441818:C:T	45441818	NA,T	NA,C	NA,1	NA,inf	NA,inf	NA,0.467177	9.64341e-05	9.93609e-05
3	chr19:44704664:C:T	44704664	T,T	C,C	1,1	-inf,-inf	inf,inf	0.746129,1.39315	9.64334e-05	0.000100161
3	chr19:45547502:T:C	45547502	C,C	T,T	1,1	inf,inf	inf,inf	1.65689,0.267008	9.64097e-05	0.000100488
3	chr19:44882132:G:A	44882132	A,NA	G,NA	1,NA	-inf,NA	inf,NA	0.489253,NA	9.63884e-05	9.94577e-05
3	chr19:45162663:C:T	45162663	NA,T	NA,C	NA,1	NA,inf	NA,inf	NA,0.461858	9.62909e-05	9.92278e-05
3	chr19:45247651:C:G	45247651	NA,G	NA,C	NA,1	NA,inf	NA,inf	NA,0.420355	9.62562e-05	9.91868e-05
3	chr19:44673522:C:T	44673522	T,NA	C,NA	1,NA	-inf,NA	inf,NA	0.453028,NA	9.62068e-05	9.90583e-05
3	chr19:45576774:C:G	45576774	NA,G	NA,C	NA,1	NA,-inf	NA,inf	NA,0.603295	9.59851e-05	9.92068e-05
3	chr19:44903874:A:G	44903874	NA,G	NA,A	NA,1	NA,inf	NA,inf	NA,0.528923	9.59275e-05	9.90103e-05
3	chr19:45168867:C:T	45168867	NA,T	NA,C	NA,1	NA,inf	NA,inf	NA,0.656614	9.58662e-05	9.93963e-05
3	chr19:44625115:C:T	44625115	NA,T	NA,C	NA,1	NA,-inf	NA,inf	NA,1.01028	9.5844e-05	9.97053e-05
3	chr19:44784417:G:C	44784417	NA,C	NA,G	NA,1	NA,inf	NA,inf	NA,0.421875	9.58161e-05	9.87492e-05
3	chr19:45159559:C:T	45159559	NA,T	NA,C	NA,1	NA,inf	NA,inf	NA,0.441857	9.58037e-05	9.86807e-05
3	chr19:45189503:C:G	45189503	G,G	C,C	1,1	-inf,inf	inf,inf	1.52369,0.989465	9.57882e-05	0.000102637
3	chr19:45427521:G:A	45427521	A,A	G,G	1,1	inf,-inf	inf,inf	0.962296,1.44026	9.57769e-05	9.91744e-05
3	chr19:44407904:G:A	44407904	NA,A	NA,G	NA,1	NA,-inf	NA,inf	NA,0.571147	9.56684e-05	9.88097e-05
3	chr19:45426568:T:A	45426568	A,A	T,T	1,1	-inf,-inf	inf,inf	1.12804,0.831036	9.5601e-05	9.86052e-05
3	chr19:45638088:G:A	45638088	A,A	G,G	1,1	-inf,-inf	inf,inf	0.990337,0.613111	9.55169e-05	9.81848e-05
3	chr19:45654461:A:G	45654461	G,G	A,A	1,1	inf,inf	inf,inf	1.50779,0.061425	9.54765e-05	9.85783e-05
3	chr19:44662261:T:G	44662261	NA,G	NA,T	NA,1	NA,inf	NA,inf	NA,1.05253	9.54714e-05	9.96228e-05
3	chr19:44723306:C:T	44723306	T,NA	C,NA	1,NA	inf,NA	inf,NA	0.245125,NA	9.54478e-05	9.78908e-05
3	chr19:44792564:A:C	44792564	NA,C	NA,A	NA,1	NA,-inf	NA,inf	NA,0.804799	9.53425e-05	9.87726e-05
3	chr19:44227069:T:A	44227069	NA,A	NA,T	NA,1	NA,-inf	NA,inf	NA,1.05301	9.52996e-05	9.91221e-05
3	chr19:45333565:A:T	45333565	T,NA	A,NA	1,NA	-inf,NA	inf,NA	0.510893,NA	9.52479e-05	9.85142e-05
3	chr19:44464656:T:G	44464656	NA,G	NA,T	NA,1	NA,inf	NA,inf	NA,0.25198	9.52421e-05	9.8081e-05
3	chr19:45224965:C:A	45224965	NA,A	NA,C	NA,1	NA,-inf	NA,inf	NA,0.694108	9.51404e-05	9.85322e-05
3	chr19:45707107:T:G	45707107	G,G	T,T	1,1	inf,inf	inf,inf	1.31198,0.615669	9.50946e-05	9.98668e-05
3	chr19:45084072:G:A	45084072	NA,A	NA,G	NA,1	NA,inf	NA,inf	NA,0.666006	9.50272e-05	9.8524e-05
3	chr19:45454451:G:A	45454451	NA,A	NA,G	NA,1	NA,inf	NA,inf	NA,0.404454	9.50226e-05	9.78743e-05
3	chr19:44860608:A:T	44860608	T,NA	A,NA	1,NA	inf,NA	inf,NA	0.393497,NA	9.50125e-05	9.76446e-05
3	chr19:45510531:T:A	45510531	NA,A	NA,T	NA,1	NA,-inf	NA,inf	NA,0.857112	9.50072e-05	9.87508e-05
3	chr19:45207489:G:A	45207489	NA,A	NA,G	NA,1	NA,inf	NA,inf	NA,0.716041	9.49142e-05	9.88836e-05
3	chr19:44746781:G:A	44746781	NA,A	NA,G	NA,1	NA,-inf	NA,inf	NA,0.784712	9.48841e-05	9.83628e-05
3	chr19:44382455:T:C	44382455	C,NA	T,NA	1,NA	-inf,NA	inf,NA	0.473834,NA	9.48605e-05	9.78078e-05
3	chr19:44320311:C:T	44320311	NA,T	NA,C	NA,1	NA,-inf	NA,inf	NA,0.741841	9.48591e-05	9.82153e-05
3	chr19:45538902:G:C	45538902	C,NA	G,NA	1,NA	-inf,NA	inf,NA	0.468125,NA	9.47631e-05	9.76325e-05
3	chr19:44778981:G:A	44778981	NA,A	NA,G	NA,1	NA,inf	NA,inf	NA,0.50356	9.47259e-05	9.77501e-05
3	chr19:45577422:A:G	45577422	G,G	A,A	1,1	inf,inf	inf,inf	1.29516,0.0772562	9.47158e-05	9.73352e-05
3	chr19:44656067:C:T	44656067	NA,T	NA,C	NA,1	NA,-inf	NA,inf	NA,0.924022	9.46835e-05	9.83011e-05
3	chr19:44977086:C:T	44977086	NA,T	NA,C	NA,1	NA,-inf	NA,inf	NA,0.631126	9.46543e-05	9.78838e-05
3	chr19:45459592:AAG:A	45459592	A,NA	AAG,NA	1,NA	-inf,NA	inf,NA	0.633344,NA	9.46041e-05	9.80915e-05
3	chr19:44976345:C:T	44976345	NA,T	NA,C	NA,1	NA,-inf	NA,inf	NA,0.630604	9.45879e-05	9.7815e-05
3	chr19:44530479:C:T	44530479	T,T	C,C	1,1	-inf,inf	inf,inf	1.24743,0.107836	9.45563e-05	9.72656e-05
3	chr19:45169942:G:A	45169942	NA,A	NA,G	NA,1	NA,inf	NA,inf	NA,0.652456	9.45285e-05	9.80243e-05
3	chr19:44796762:T:C	44796762	NA,C	NA,T	NA,1	NA,inf	NA,inf	NA,0.494514	9.45176e-05	9.74601e-05
3	chr19:45179440:C:A	45179440	A,NA	C,NA	1,NA	-inf,NA	inf,NA	0.621259,NA	9.44338e-05	9.79936e-05
3	chr19:44717612:C:T	44717612	NA,T	NA,C	NA,1	NA,inf	NA,inf	NA,0.539715	9.43772e-05	9.74043e-05
3	chr19:45656255:T:C	45656255	NA,C	NA,T	NA,1	NA,inf	NA,inf	NA,0.453851	9.42405e-05	9.71275e-05
3	chr19:45419606:T:C	45419606	NA,C	NA,T	NA,1	NA,inf	NA,inf	NA,0.469655	9.42359e-05	9.72159e-05
3	chr19:45124276:C:T	45124276	NA,T	NA,C	NA,1	NA,-inf	NA,inf	NA,0.806325	9.42129e-05	9.78554e-05
3	chr19:45171027:C:T	45171027	NA,T	NA,C	NA,1	NA,inf	NA,inf	NA,0.649754	9.41756e-05	9.76571e-05
3	chr19:45119937:C:T	45119937	T,NA	C,NA	1,NA	inf,NA	inf,NA	0.347948,NA	9.4143e-05	9.66447e-05
3	chr19:44854770:G:A	44854770	NA,A	NA,G	NA,1	NA,-inf	NA,inf	NA,0.612268	9.41221e-05	9.73163e-05
3	chr19:45491512:T:C	45491512	C,C	T,T	1,1	inf,inf	inf,inf	1.19065,0.359841	9.39781e-05	9.63283e-05
3	chr19:44602620:G:A	44602620	NA,A	NA,G	NA,1	NA,inf	NA,inf	NA,0.182873	9.39332e-05	9.67042e-05
3	chr19:44226483:C:T	44226483	NA,T	NA,C	NA,1	NA,-inf	NA,inf	NA,0.692159	9.3913e-05	9.71659e-05
3	chr19:44603286:G:C	44603286	NA,C	NA,G	NA,1	NA,inf	NA,inf	NA,0.182765	9.39059e-05	9.66762e-05
3	chr19:45344298:C:T	45344298	T,T	C,C	1,1	inf,inf	inf,inf	1.95427,1.37842	9.39029e-05	0.00012317
3	chr19:44603492:T:C	44603492	NA,C	NA,T	NA,1	NA,inf	NA,inf	NA,0.182559	9.38652e-05	9.66344e-05
3	chr19:45059053:C:A	45059053	NA,A	NA,C	NA,1	NA,-inf	NA,inf	NA,0.681365	9.38318e-05	9.71145e-05
3	chr19:44736932:A:G	44736932	G,G	A,A	1,1	inf,inf	inf,inf	0.616049,0.926123	9.38192e-05	9.73258e-05
3	chr19:45086157:A:G	45086157	NA,G	NA,A	NA,1	NA,inf	NA,inf	NA,0.346709	9.37789e-05	9.62963e-05
3	chr19:44503082:T:C	44503082	C,NA	T,NA	1,NA	inf,NA	inf,NA	0.380237,NA	9.37287e-05	9.69437e-05
3	chr19:45184461:C:T	45184461	NA,T	NA,C	NA,1	NA,-inf	NA,inf	NA,0.639533	9.36704e-05	9.7079e-05
3	chr19:44631834:G:A	44631834	NA,A	NA,G	NA,1	NA,inf	NA,inf	NA,0.144228	9.36111e-05	9.62995e-05
3	chr19:44821701:C:T	44821701	T,T	C,C	1,1	inf,-inf	inf,inf	0.801281,1.20111	9.35759e-05	9.71856e-05
3	chr19:45165329:T:C	45165329	NA,C	NA,T	NA,1	NA,inf	NA,inf	NA,0.443516	9.3563e-05	9.64227e-05
3	chr19:45164503:G:A	45164503	NA,A	NA,G	NA,1	NA,inf	NA,inf	NA,0.443516	9.3563e-05	9.64227e-05
3	chr19:45159780:G:A	45159780	NA,A	NA,G	NA,1	NA,inf	NA,inf	NA,0.443516	9.3563e-05	9.64227e-05
3	chr19:45164136:G:A	45164136	NA,A	NA,G	NA,1	NA,inf	NA,inf	NA,0.443516	9.3563e-05	9.64227e-05
3	chr19:45162890:T:C	45162890	NA,C	NA,T	NA,1	NA,inf	NA,inf	NA,0.443463	9.35551e-05	9.64147e-05
3	chr19:45275630:G:A	45275630	NA,A	NA,G	NA,1	NA,-inf	NA,inf	NA,0.616693	9.35375e-05	9.68826e-05
3	chr19:45167100:G:T	45167100	NA,T	NA,G	NA,1	NA,inf	NA,inf	NA,0.443089	9.35093e-05	9.63673e-05
3	chr19:45160941:G:A	45160941	NA,A	NA,G	NA,1	NA,inf	NA,inf	NA,0.443736	9.34704e-05	9.6327e-05
3	chr19:44421468:A:G	44421468	NA,G	NA,A	NA,1	NA,inf	NA,inf	NA,0.332278	9.32746e-05	9.61383e-05
3	chr19:44391157:A:T	44391157	T,NA	A,NA	1,NA	inf,NA	inf,NA	0.447302,NA	9.31294e-05	9.63626e-05
3	chr19:45451754:A:G	45451754	NA,G	NA,A	NA,1	NA,inf	NA,inf	NA,0.336755	9.31089e-05	9.5728e-05
3	chr19:45618724:G:A	45618724	A,A	G,G	1,1	inf,inf	inf,inf	0.380083,1.98466	9.31022e-05	9.83027e-05
3	chr19:44207433:G:T	44207433	NA,T	NA,G	NA,1	NA,-inf	NA,inf	NA,1.15206	9.30756e-05	9.69348e-05
3	chr19:44956096:C:T	44956096	NA,T	NA,C	NA,1	NA,-inf	NA,inf	NA,0.619771	9.30368e-05	9.62094e-05
3	chr19:45197570:G:A	45197570	A,A	G,G	1,1	-inf,inf	inf,inf	0.698023,1.13048	9.3005e-05	9.57484e-05
3	chr19:45678134:G:C	45678134	C,C	G,G	1,1	-inf,inf	inf,inf	0.295847,1.56765	9.29616e-05	9.65763e-05
3	chr19:45567105:C:A	45567105	NA,A	NA,C	NA,1	NA,-inf	NA,inf	NA,0.810198	9.29052e-05	9.66037e-05
3	chr19:44201136:A:T	44201136	T,NA	A,NA	1,NA	inf,NA	inf,NA	0.455029,NA	9.28881e-05	9.6128e-05
3	chr19:45573654:C:G	45573654	NA,G	NA,C	NA,1	NA,-inf	NA,inf	NA,0.817213	9.28445e-05	9.65469e-05
3	chr19:45471674:C:T	45471674	T,T	C,C	1,1	inf,inf	inf,inf	2.02971,0.0773233	9.27917e-05	0.000101048
3	chr19:45693812:T:C	45693812	NA,C	NA,T	NA,1	NA,inf	NA,inf	NA,0.519202	9.27905e-05	9.58363e-05
3	chr19:45127897:C:T	45127897	NA,T	NA,C	NA,1	NA,-inf	NA,inf	NA,0.795717	9.27442e-05	9.63282e-05
3	chr19:44538275:G:A	44538275	NA,A	NA,G	NA,1	NA,inf	NA,inf	NA,0.288968	9.27399e-05	9.55274e-05
3	chr19:45330381:A:G	45330381	G,NA	A,NA	1,NA	-inf,NA	inf,NA	0.657394,NA	9.26707e-05	9.62599e-05
3	chr19:45168214:A:G	45168214	G,G	A,A	1,1	inf,-inf	inf,inf	0.181893,1.46884	9.26644e-05	9.53486e-05
3	chr19:45661157:A:G	45661157	G,G	A,A	1,1	inf,-inf	inf,inf	1.24374,0.274507	9.2559e-05	9.51052e-05
3	chr19:44915347:G:A	44915347	NA,A	NA,G	NA,1	NA,-inf	NA,inf	NA,0.702607	9.25386e-05	9.56737e-05
3	chr19:44717532:G:A	44717532	NA,A	NA,G	NA,1	NA,-inf	NA,inf	NA,0.722497	9.2525e-05	9.58119e-05
3	chr19:45176047:C:A	45176047	NA,A	NA,C	NA,1	NA,inf	NA,inf	NA,0.43495	9.2407e-05	9.52325e-05
3	chr19:44937017:C:T	44937017	NA,T	NA,C	NA,1	NA,-inf	NA,inf	NA,0.581855	9.23757e-05	9.5502e-05
3	chr19:45159736:G:A	45159736	NA,A	NA,G	NA,1	NA,inf	NA,inf	NA,0.435395	9.23465e-05	9.51715e-05
3	chr19:45621748:A:G	45621748	NA,G	NA,A	NA,1	NA,-inf	NA,inf	NA,0.785205	9.2315e-05	9.57829e-05
3	chr19:45205688:AG:A	45205688	NA,A	NA,AG	NA,1	NA,-inf	NA,inf	NA,0.585201	9.22202e-05	9.52356e-05
3	chr19:45500288:T:C	45500288	C,C	T,T	1,1	inf,inf	inf,inf	1.27551,0.0779981	9.22065e-05	9.44363e-05
3	chr19:44467121:T:C	44467121	C,C	T,T	1,1	inf,-inf	inf,inf	0.772211,0.748028	9.21994e-05	9.50241e-05
3	chr19:44409770:C:A	44409770	NA,A	NA,C	NA,1	NA,inf	NA,inf	NA,0.452538	9.21883e-05	9.50873e-05
3	chr19:44962887:T:C	44962887	C,C	T,T	1,1	-inf,-inf	inf,inf	0.0598346,1.80993	9.20624e-05	9.6733e-05
3	chr19:45205685:ATT:A	45205685	NA,A	NA,ATT	NA,1	NA,-inf	NA,inf	NA,0.583635	9.20537e-05	9.50628e-05
3	chr19:45046766:G:A	45046766	A,NA	G,NA	1,NA	-inf,NA	inf,NA	0.550623,NA	9.20034e-05	9.51362e-05
3	chr19:44484504:C:T	44484504	NA,T	NA,C	NA,1	NA,-inf	NA,inf	NA,0.508471	9.19886e-05	9.49802e-05
3	chr19:44191793:G:T	44191793	NA,T	NA,G	NA,1	NA,-inf	NA,inf	NA,0.480926	9.19474e-05	9.49367e-05
3	chr19:44519805:G:A	44519805	A,A	G,G	1,1	-inf,-inf	inf,inf	0.153855,1.77908	9.18768e-05	9.56514e-05
3	chr19:45057713:T:A	45057713	NA,A	NA,T	NA,1	NA,-inf	NA,inf	NA,0.666279	9.18058e-05	9.50173e-05
3	chr19:44923556:C:T	44923556	NA,T	NA,C	NA,1	NA,inf	NA,inf	NA,0.45656	9.17665e-05	9.46255e-05
3	chr19:44398734:G:C	44398734	NA,C	NA,G	NA,1	NA,-inf	NA,inf	NA,0.542126	9.16674e-05	9.46735e-05
3	chr19:44977189:C:T	44977189	NA,T	NA,C	NA,1	NA,-inf	NA,inf	NA,0.588155	9.16549e-05	9.48215e-05
3	chr19:44671046:C:T	44671046	NA,T	NA,C	NA,1	NA,-inf	NA,inf	NA,1.53869	9.15454e-05	9.74029e-05
3	chr19:45250856:GT:G	45250856	NA,G	NA,GT	NA,1	NA,-inf	NA,inf	NA,0.600026	9.1518e-05	9.47924e-05
3	chr19:44813673:G:A	44813673	NA,A	NA,G	NA,1	NA,inf	NA,inf	NA,0.488947	9.15117e-05	9.4393e-05
3	chr19:45511647:C:T	45511647	T,T	C,C	1,1	-inf,inf	inf,inf	1.30347,0.278554	9.14655e-05	9.41493e-05
3	chr19:45231175:T:C	45231175	C,C	T,T	1,1	inf,inf	inf,inf	3.90496,0.472842	9.14474e-05	0.000701001
3	chr19:44401206:T:C	44401206	NA,C	NA,T	NA,1	NA,-inf	NA,inf	NA,0.540663	9.14443e-05	9.44441e-05
3	chr19:44400934:C:T	44400934	NA,T	NA,C	NA,1	NA,-inf	NA,inf	NA,0.540464	9.14256e-05	9.44248e-05
3	chr19:44940472:C:T	44940472	NA,T	NA,C	NA,1	NA,-inf	NA,inf	NA,0.609023	9.14075e-05	9.45671e-05
3	chr19:44425604:G:T	44425604	T,T	G,G	1,1	inf,inf	inf,inf	1.12367,0.538771	9.13569e-05	9.46672e-05
3	chr19:44179438:C:T	44179438	NA,T	NA,C	NA,1	NA,-inf	NA,inf	NA,0.476561	9.13054e-05	9.42741e-05
3	chr19:44427191:A:G	44427191	G,G	A,A	1,1	inf,inf	inf,inf	0.734985,0.569092	9.12584e-05	9.3717e-05
3	chr19:45195443:G:A	45195443	A,A	G,G	1,1	-inf,inf	inf,inf	1.69406,0.51916	9.12493e-05	9.63971e-05
3	chr19:45021867:G:A	45021867	NA,A	NA,G	NA,1	NA,-inf	NA,inf	NA,0.635474	9.12384e-05	9.43953e-05
3	chr19:44513794:G:A	44513794	NA,A	NA,G	NA,1	NA,inf	NA,inf	NA,0.344288	9.12247e-05	9.40177e-05
3	chr19:44888836:C:G	44888836	NA,G	NA,C	NA,1	NA,inf	NA,inf	NA,0.443547	9.11852e-05	9.41249e-05
3	chr19:44178945:C:T	44178945	NA,T	NA,C	NA,1	NA,-inf	NA,inf	NA,0.476437	9.1183e-05	9.41488e-05
3	chr19:44817613:C:T	44817613	NA,T	NA,C	NA,1	NA,-inf	NA,inf	NA,0.725265	9.11542e-05	9.43043e-05
3	chr19:44450863:T:A	44450863	A,A	T,T	1,1	inf,-inf	inf,inf	1.17447,0.175948	9.11408e-05	9.38357e-05
3	chr19:45661020:C:T	45661020	NA,T	NA,C	NA,1	NA,-inf	NA,inf	NA,0.792103	9.1089e-05	9.45598e-05
3	chr19:44463943:C:T	44463943	NA,T	NA,C	NA,1	NA,inf	NA,inf	NA,0.237497	9.10876e-05	9.38181e-05
3	chr19:45152075:T:C	45152075	C,C	T,T	1,1	-inf,inf	inf,inf	0.114254,1.49191	9.10744e-05	9.39045e-05
3	chr19:44738604:A:G	44738604	NA,G	NA,A	NA,1	NA,-inf	NA,inf	NA,0.765842	9.10454e-05	9.43043e-05
3	chr19:45255704:C:T	45255704	NA,T	NA,C	NA,1	NA,-inf	NA,inf	NA,0.654359	9.09556e-05	9.42917e-05
3	chr19:45639643:A:G	45639643	NA,G	NA,A	NA,1	NA,-inf	NA,inf	NA,0.7971	9.09333e-05	9.44352e-05
3	chr19:45064291:G:A	45064291	NA,A	NA,G	NA,1	NA,inf	NA,inf	NA,0.462704	9.08272e-05	9.36875e-05
3	chr19:45576256:C:T	45576256	NA,T	NA,C	NA,1	NA,inf	NA,inf	NA,0.424528	9.07617e-05	9.35071e-05
3	chr19:44416814:C:T	44416814	NA,T	NA,C	NA,1	NA,inf	NA,inf	NA,0.314939	9.06996e-05	9.34881e-05
3	chr19:45200907:T:A	45200907	A,A	T,T	1,1	-inf,inf	inf,inf	1.64983,0.720322	9.05924e-05	9.59173e-05
3	chr19:45132943:C:T	45132943	T,T	C,C	1,1	-inf,inf	inf,inf	0.0859233,1.48633	9.05649e-05	9.3369e-05
3	chr19:44710787:TTC:T	44710787	T,NA	TTC,NA	1,NA	-inf,NA	inf,NA	0.366333,NA	9.04344e-05	9.32451e-05
3	chr19:45539407:C:T	45539407	T,NA	C,NA	1,NA	inf,NA	inf,NA	0.595658,NA	9.04192e-05	9.37604e-05
3	chr19:44410884:T:A	44410884	NA,A	NA,T	NA,1	NA,-inf	NA,inf	NA,0.589369	9.0419e-05	9.34734e-05
3	chr19:45027316:G:GA	45027316	GA,NA	G,NA	1,NA	inf,NA	inf,NA	0.709613,NA	9.04136e-05	9.41271e-05
3	chr19:44419960:C:T	44419960	T,T	C,C	1,1	inf,inf	inf,inf	1.08457,0.599722	9.03663e-05	9.36717e-05
3	chr19:45672133:C:T	45672133	NA,T	NA,C	NA,1	NA,inf	NA,inf	NA,0.51478	9.02966e-05	9.3316e-05
3	chr19:44380039:G:A	44380039	NA,A	NA,G	NA,1	NA,-inf	NA,inf	NA,0.506442	9.02785e-05	9.32437e-05
3	chr19:44893972:G:A	44893972	A,A	G,G	1,1	-inf,-inf	inf,inf	1.57845,0.249559	9.02763e-05	9.33451e-05
3	chr19:45173463:C:T	45173463	NA,T	NA,C	NA,1	NA,inf	NA,inf	NA,0.425455	9.02699e-05	9.30366e-05
3	chr19:45209667:C:T	45209667	NA,T	NA,C	NA,1	NA,-inf	NA,inf	NA,0.599055	9.02538e-05	9.33183e-05
3	chr19:45416545:G:C	45416545	NA,C	NA,G	NA,1	NA,-inf	NA,inf	NA,0.661814	9.02048e-05	9.35029e-05
3	chr19:45342150:A:G	45342150	G,NA	A,NA	1,NA	inf,NA	inf,NA	0.375328,NA	9.01965e-05	9.28683e-05
3	chr19:45407534:C:T	45407534	T,NA	C,NA	1,NA	inf,NA	inf,NA	0.610057,NA	9.01485e-05	9.36552e-05
3	chr19:45617225:G:A	45617225	NA,A	NA,G	NA,1	NA,inf	NA,inf	NA,0.581505	9.01476e-05	9.33874e-05
3	chr19:45183559:C:T	45183559	NA,T	NA,C	NA,1	NA,inf	NA,inf	NA,0.533634	9.01263e-05	9.33933e-05
3	chr19:44864648:A:G	44864648	G,G	A,A	1,1	-inf,-inf	inf,inf	1.59325,0.291694	9.01136e-05	9.3396e-05
3	chr19:44350884:T:C	44350884	NA,C	NA,T	NA,1	NA,-inf	NA,inf	NA,0.504296	9.00693e-05	9.30545e-05
3	chr19:44642047:G:A	44642047	NA,A	NA,G	NA,1	NA,-inf	NA,inf	NA,0.461699	9.00158e-05	9.28814e-05
3	chr19:45224367:G:A	45224367	NA,A	NA,G	NA,1	NA,-inf	NA,inf	NA,0.67821	8.99841e-05	9.32559e-05
3	chr19:44551955:A:T	44551955	NA,T	NA,A	NA,1	NA,inf	NA,inf	NA,0.518464	8.99598e-05	9.28829e-05
3	chr19:45491301:A:T	45491301	T,T	A,A	1,1	inf,inf	inf,inf	1.19835,0.303458	8.99584e-05	9.22026e-05
3	chr19:45159037:G:A	45159037	A,NA	G,NA	1,NA	-inf,NA	inf,NA	0.17701,NA	8.99262e-05	9.22098e-05
3	chr19:44699472:G:A	44699472	NA,A	NA,G	NA,1	NA,-inf	NA,inf	NA,0.896244	8.9924e-05	9.33901e-05
3	chr19:45661809:C:T	45661809	T,T	C,C	1,1	inf,-inf	inf,inf	1.2466,0.251958	8.98911e-05	9.23733e-05
3	chr19:45195871:G:A	45195871	A,A	G,G	1,1	-inf,inf	inf,inf	1.67678,0.696732	8.98641e-05	9.51917e-05
3	chr19:45311348:A:C	45311348	NA,C	NA,A	NA,1	NA,-inf	NA,inf	NA,0.670567	8.98588e-05	9.31579e-05
3	chr19:45140696:G:T	45140696	NA,T	NA,G	NA,1	NA,-inf	NA,inf	NA,0.770978	8.98436e-05	9.32994e-05
3	chr19:45065309:G:A	45065309	NA,A	NA,G	NA,1	NA,-inf	NA,inf	NA,0.613245	8.98381e-05	9.29462e-05
3	chr19:44709142:G:A	44709142	NA,A	NA,G	NA,1	NA,-inf	NA,inf	NA,0.713068	8.98334e-05	9.30185e-05
3	chr19:45044325:G:A	45044325	A,A	G,G	1,1	inf,inf	inf,inf	1.2958,0.142003	8.98123e-05	9.2476e-05
3	chr19:44591503:C:T	44591503	NA,T	NA,C	NA,1	NA,inf	NA,inf	NA,1.04196	8.98006e-05	9.37837e-05
3	chr19:45024454:G:A	45024454	A,NA	G,NA	1,NA	inf,NA	inf,NA	0.702482,NA	8.96796e-05	9.33527e-05
3	chr19:45622294:A:G	45622294	NA,G	NA,A	NA,1	NA,-inf	NA,inf	NA,0.763065	8.96707e-05	9.30289e-05
3	chr19:45480837:T:C	45480837	C,NA	T,NA	1,NA	-inf,NA	inf,NA	0.427758,NA	8.96669e-05	9.2384e-05
3	chr19:45014988:C:T	45014988	NA,T	NA,C	NA,1	NA,inf	NA,inf	NA,0.358135	8.96115e-05	9.22445e-05
3	chr19:45243562:G:A	45243562	NA,A	NA,G	NA,1	NA,inf	NA,inf	NA,0.367005	8.95175e-05	9.23153e-05
3	chr19:44423607:G:A	44423607	A,A	G,G	1,1	inf,inf	inf,inf	1.16425,0.269177	8.93618e-05	9.22373e-05
3	chr19:44687780:G:A	44687780	NA,A	NA,G	NA,1	NA,-inf	NA,inf	NA,0.294039	8.9358e-05	9.21953e-05
3	chr19:44542497:C:A	44542497	NA,A	NA,C	NA,1	NA,inf	NA,inf	NA,0.522432	8.93416e-05	9.22555e-05
3	chr19:45591339:G:A	45591339	A,A	G,G	1,1	-inf,inf	inf,inf	1.683,0.35647	8.93255e-05	9.38697e-05
3	chr19:45051032:A:G	45051032	NA,G	NA,A	NA,1	NA,-inf	NA,inf	NA,0.666021	8.93252e-05	9.25077e-05
3	chr19:44557839:A:G	44557839	G,NA	A,NA	1,NA	-inf,NA	inf,NA	0.601861,NA	8.9243e-05	9.2377e-05
3	chr19:45071497:G:C	45071497	C,C	G,G	1,1	inf,inf	inf,inf	0.821138,1.23006	8.92209e-05	9.30436e-05
3	chr19:44700373:G:A	44700373	NA,A	NA,G	NA,1	NA,inf	NA,inf	NA,0.501099	8.91955e-05	9.20542e-05
3	chr19:45187791:T:C	45187791	C,NA	T,NA	1,NA	inf,NA	inf,NA	0.658141,NA	8.91655e-05	9.30622e-05
3	chr19:44395730:T:C	44395730	NA,C	NA,T	NA,1	NA,-inf	NA,inf	NA,0.522767	8.91298e-05	9.20523e-05
3	chr19:44488533:T:C	44488533	C,C	T,T	1,1	-inf,-inf	inf,inf	0.407082,1.72049	8.90713e-05	9.26188e-05
3	chr19:45264281:G:C	45264281	C,C	G,G	1,1	-inf,-inf	inf,inf	2.40196,0.0122857	8.905e-05	0.00010274
3	chr19:45116380:A:G	45116380	NA,G	NA,A	NA,1	NA,-inf	NA,inf	NA,0.583642	8.89491e-05	9.20087e-05
3	chr19:44657614:A:G	44657614	NA,G	NA,A	NA,1	NA,inf	NA,inf	NA,0.0940521	8.88754e-05	9.15302e-05
3	chr19:45100781:G:A	45100781	NA,A	NA,G	NA,1	NA,-inf	NA,inf	NA,0.668668	8.88526e-05	9.20921e-05
3	chr19:44650588:A:G	44650588	G,NA	A,NA	1,NA	-inf,NA	inf,NA	0.341422,NA	8.885e-05	9.16279e-05
3	chr19:44496739:A:G	44496739	NA,G	NA,A	NA,1	NA,inf	NA,inf	NA,0.213704	8.88475e-05	9.15149e-05
3	chr19:44888494:C:A	44888494	NA,A	NA,C	NA,1	NA,-inf	NA,inf	NA,0.63401	8.88235e-05	9.17253e-05
3	chr19:45606066:G:A	45606066	NA,A	NA,G	NA,1	NA,-inf	NA,inf	NA,0.744095	8.87548e-05	9.20704e-05
3	chr19:45359658:T:C	45359658	NA,C	NA,T	NA,1	NA,-inf	NA,inf	NA,0.533525	8.87094e-05	9.15985e-05
3	chr19:44527140:G:A	44527140	NA,A	NA,G	NA,1	NA,-inf	NA,inf	NA,0.557642	8.87008e-05	9.1692e-05
3	chr19:44757921:C:T	44757921	NA,T	NA,C	NA,1	NA,-inf	NA,inf	NA,0.68349	8.86887e-05	9.18143e-05
3	chr19:44384013:A:G	44384013	NA,G	NA,A	NA,1	NA,-inf	NA,inf	NA,0.980359	8.86512e-05	9.22157e-05
3	chr19:45661900:G:A	45661900	A,NA	G,NA	1,NA	-inf,NA	inf,NA	0.318822,NA	8.85027e-05	9.10841e-05
3	chr19:45120209:A:G	45120209	G,NA	A,NA	1,NA	-inf,NA	inf,NA	0.513929,NA	8.84528e-05	9.15789e-05
3	chr19:45181191:T:C	45181191	NA,C	NA,T	NA,1	NA,-inf	NA,inf	NA,0.491222	8.83537e-05	9.09679e-05
3	chr19:44850617:C:A	44850617	NA,A	NA,C	NA,1	NA,inf	NA,inf	NA,0.346958	8.80463e-05	9.08384e-05
3	chr19:45326460:T:C	45326460	NA,C	NA,T	NA,1	NA,-inf	NA,inf	NA,0.63175	8.79648e-05	9.11934e-05
3	chr19:45336898:T:C	45336898	NA,C	NA,T	NA,1	NA,inf	NA,inf	NA,0.425606	8.79039e-05	9.06521e-05
3	chr19:45001765:G:T	45001765	NA,T	NA,G	NA,1	NA,-inf	NA,inf	NA,0.575037	8.79012e-05	9.08881e-05
3	chr19:45253178:G:A	45253178	A,NA	G,NA	1,NA	-inf,NA	inf,NA	0.637439,NA	8.78788e-05	9.14277e-05
3	chr19:45357954:C:T	45357954	T,NA	C,NA	1,NA	inf,NA	inf,NA	0.360862,NA	8.78602e-05	9.04746e-05
3	chr19:44397109:C:T	44397109	NA,T	NA,C	NA,1	NA,inf	NA,inf	NA,0.421487	8.78358e-05	9.05997e-05
3	chr19:45360738:C:T	45360738	NA,T	NA,C	NA,1	NA,-inf	NA,inf	NA,0.606452	8.78263e-05	9.09372e-05
3	chr19:45560818:C:A	45560818	A,NA	C,NA	1,NA	-inf,NA	inf,NA	0.516865,NA	8.78071e-05	9.08827e-05
3	chr19:44750340:C:T	44750340	T,T	C,C	1,1	-inf,-inf	inf,inf	0.974101,0.799245	8.7787e-05	9.08052e-05
3	chr19:44791598:T:G	44791598	NA,G	NA,T	NA,1	NA,-inf	NA,inf	NA,0.775766	8.77847e-05	9.09621e-05
3	chr19:44382355:G:A	44382355	NA,A	NA,G	NA,1	NA,-inf	NA,inf	NA,0.666021	8.77793e-05	9.08538e-05
3	chr19:44875100:C:T	44875100	NA,T	NA,C	NA,1	NA,inf	NA,inf	NA,0.517674	8.77695e-05	9.05723e-05
3	chr19:45658047:G:T	45658047	T,T	G,G	1,1	inf,inf	inf,inf	0.129924,1.77999	8.77553e-05	9.16213e-05
3	chr19:44857265:C:T	44857265	NA,T	NA,C	NA,1	NA,-inf	NA,inf	NA,0.514009	8.7676e-05	9.06596e-05
3	chr19:45210541:C:T	45210541	NA,T	NA,C	NA,1	NA,inf	NA,inf	NA,0.402165	8.75693e-05	9.0236e-05
3	chr19:44181191:C:A	44181191	NA,A	NA,C	NA,1	NA,-inf	NA,inf	NA,0.44886	8.75562e-05	9.04041e-05
3	chr19:44975095:A:G	44975095	G,NA	A,NA	1,NA	-inf,NA	inf,NA	0.480532,NA	8.75146e-05	9.02722e-05
3	chr19:45649457:T:C	45649457	C,C	T,T	1,1	inf,-inf	inf,inf	1.40055,0.120868	8.74423e-05	9.01916e-05
3	chr19:45307685:G:A	45307685	NA,A	NA,G	NA,1	NA,-inf	NA,inf	NA,0.629054	8.74055e-05	9.05283e-05
3	chr19:44531052:C:T	44531052	T,T	C,C	1,1	-inf,inf	inf,inf	0.736571,0.713753	8.73436e-05	8.95294e-05
3	chr19:44319319:C:T	44319319	NA,T	NA,C	NA,1	NA,-inf	NA,inf	NA,0.380188	8.72982e-05	9.00924e-05
3	chr19:44900743:C:T	44900743	NA,T	NA,C	NA,1	NA,inf	NA,inf	NA,0.457765	8.72679e-05	9.0065e-05
3	chr19:44770492:G:A	44770492	NA,A	NA,G	NA,1	NA,-inf	NA,inf	NA,1.12722	8.72199e-05	9.09781e-05
3	chr19:44306332:T:C	44306332	C,NA	T,NA	1,NA	-inf,NA	inf,NA	0.434198,NA	8.71566e-05	8.98922e-05
3	chr19:44222084:G:A	44222084	NA,A	NA,G	NA,1	NA,-inf	NA,inf	NA,0.988029	8.71332e-05	9.05879e-05
3	chr19:44633083:T:C	44633083	C,C	T,T	1,1	-inf,inf	inf,inf	1.71199,0.4349	8.71274e-05	9.08326e-05
3	chr19:44625918:G:A	44625918	A,NA	G,NA	1,NA	inf,NA	inf,NA	0.788431,NA	8.70941e-05	9.0498e-05
3	chr19:44644096:C:T	44644096	T,NA	C,NA	1,NA	inf,NA	inf,NA	0.141247,NA	8.70896e-05	8.98309e-05
3	chr19:44320943:C:T	44320943	NA,T	NA,C	NA,1	NA,-inf	NA,inf	NA,0.678607	8.70246e-05	9.00881e-05
3	chr19:45399560:C:T	45399560	T,T	C,C	1,1	-inf,inf	inf,inf	1.38155,0.966272	8.7021e-05	9.03785e-05
3	chr19:45073080:T:C	45073080	NA,C	NA,T	NA,1	NA,inf	NA,inf	NA,0.342353	8.70052e-05	8.95284e-05
3	chr19:45012792:T:C	45012792	C,C	T,T	1,1	inf,inf	inf,inf	0.598929,1.52413	8.70031e-05	9.17346e-05
3	chr19:45334323:T:TTTCA	45334323	NA,TTTCA	NA,T	NA,1	NA,inf	NA,inf	NA,0.532478	8.6953e-05	9.03489e-05
3	chr19:45448348:G:C	45448348	NA,C	NA,G	NA,1	NA,inf	NA,inf	NA,0.385941	8.69189e-05	8.96033e-05
3	chr19:44717132:C:T	44717132	NA,T	NA,C	NA,1	NA,-inf	NA,inf	NA,0.42466	8.6904e-05	8.97366e-05
3	chr19:44609092:G:A	44609092	A,NA	G,NA	1,NA	inf,NA	inf,NA	0.608309,NA	8.6865e-05	8.99251e-05
3	chr19:45031231:G:A	45031231	NA,A	NA,G	NA,1	NA,-inf	NA,inf	NA,0.507329	8.6795e-05	8.95885e-05
3	chr19:44987774:C:T	44987774	T,NA	C,NA	1,NA	-inf,NA	inf,NA	0.589055,NA	8.67942e-05	8.98282e-05
3	chr19:45611754:C:T	45611754	NA,T	NA,C	NA,1	NA,-inf	NA,inf	NA,0.586055	8.66854e-05	8.96555e-05
3	chr19:45044997:G:A	45044997	A,A	G,G	1,1	inf,inf	inf,inf	1.27706,0.140667	8.66758e-05	8.92474e-05
3	chr19:44710122:C:T	44710122	NA,T	NA,C	NA,1	NA,inf	NA,inf	NA,0.476379	8.66402e-05	8.94471e-05
3	chr19:45015281:C:T	45015281	NA,T	NA,C	NA,1	NA,-inf	NA,inf	NA,0.644125	8.66155e-05	8.96747e-05
3	chr19:44794337:C:T	44794337	NA,T	NA,C	NA,1	NA,-inf	NA,inf	NA,0.466905	8.65696e-05	8.94522e-05
3	chr19:45522000:T:C	45522000	NA,C	NA,T	NA,1	NA,-inf	NA,inf	NA,0.6066	8.65069e-05	8.95828e-05
3	chr19:45324668:A:ATGG	45324668	ATGG,NA	A,NA	1,NA	-inf,NA	inf,NA	0.201275,NA	8.64673e-05	8.8806e-05
3	chr19:45537527:C:T	45537527	NA,T	NA,C	NA,1	NA,-inf	NA,inf	NA,0.615212	8.64093e-05	8.94899e-05
3	chr19:45542590:T:C	45542590	C,C	T,T	1,1	inf,-inf	inf,inf	1.7327,0.347616	8.63865e-05	9.17149e-05
3	chr19:44846047:CA:C	44846047	NA,C	NA,CA	NA,1	NA,inf	NA,inf	NA,0.266579	8.63672e-05	8.89128e-05
3	chr19:44279093:T:C	44279093	NA,C	NA,T	NA,1	NA,-inf	NA,inf	NA,0.570403	8.6272e-05	8.91823e-05
3	chr19:44541394:T:C	44541394	NA,C	NA,T	NA,1	NA,inf	NA,inf	NA,0.497827	8.62598e-05	8.90742e-05
3	chr19:44430429:C:A	44430429	NA,A	NA,C	NA,1	NA,inf	NA,inf	NA,0.380178	8.62516e-05	8.89439e-05
3	chr19:44173009:T:C	44173009	NA,C	NA,T	NA,1	NA,-inf	NA,inf	NA,0.439426	8.6243e-05	8.90488e-05
3	chr19:44928009:T:A	44928009	NA,A	NA,T	NA,1	NA,inf	NA,inf	NA,0.352439	8.62428e-05	8.89701e-05
3	chr19:45448172:G:A	45448172	NA,A	NA,G	NA,1	NA,inf	NA,inf	NA,0.374633	8.62356e-05	8.88614e-05
3	chr19:44200186:G:T	44200186	NA,T	NA,G	NA,1	NA,-inf	NA,inf	NA,0.437937	8.62086e-05	8.90122e-05
3	chr19:44432021:AC:A	44432021	NA,A	NA,AC	NA,1	NA,-inf	NA,inf	NA,0.347591	8.61775e-05	8.88623e-05
3	chr19:44441539:A:T	44441539	NA,T	NA,A	NA,1	NA,-inf	NA,inf	NA,0.508993	8.61293e-05	8.89574e-05
3	chr19:44200187:C:T	44200187	NA,T	NA,C	NA,1	NA,-inf	NA,inf	NA,0.436885	8.60838e-05	8.88833e-05
3	chr19:45299380:C:T	45299380	NA,T	NA,C	NA,1	NA,-inf	NA,inf	NA,0.607504	8.60277e-05	8.91356e-05
3	chr19:44434259:A:G	44434259	NA,G	NA,A	NA,1	NA,-inf	NA,inf	NA,0.34643	8.60128e-05	8.86929e-05
3	chr19:44736312:G:A	44736312	A,A	G,G	1,1	inf,inf	inf,inf	0.595308,0.897258	8.59239e-05	8.91198e-05
3	chr19:44987312:A:G	44987312	G,G	A,A	1,1	-inf,-inf	inf,inf	0.353003,1.60959	8.58573e-05	8.973e-05
3	chr19:44500593:A:G	44500593	G,G	A,A	1,1	-inf,inf	inf,inf	0.556669,1.29165	8.58154e-05	8.857e-05
3	chr19:44236449:G:A	44236449	NA,A	NA,G	NA,1	NA,-inf	NA,inf	NA,0.97625	8.578e-05	8.91752e-05
3	chr19:45271422:A:G	45271422	G,G	A,A	1,1	-inf,-inf	inf,inf	2.1105,0.29793	8.57686e-05	9.79027e-05
3	chr19:45412332:T:C	45412332	NA,C	NA,T	NA,1	NA,inf	NA,inf	NA,0.234814	8.56931e-05	8.79761e-05
3	chr19:44435942:G:C	44435942	NA,C	NA,G	NA,1	NA,-inf	NA,inf	NA,0.34358	8.56247e-05	8.82916e-05
3	chr19:44291412:T:C	44291412	NA,C	NA,T	NA,1	NA,-inf	NA,inf	NA,0.579403	8.56236e-05	8.85403e-05
3	chr19:44584958:T:A	44584958	NA,A	NA,T	NA,1	NA,-inf	NA,inf	NA,0.315575	8.55704e-05	8.83202e-05
3	chr19:44530491:T:C	44530491	NA,C	NA,T	NA,1	NA,inf	NA,inf	NA,0.374719	8.55092e-05	8.81783e-05
3	chr19:45600467:A:T	45600467	NA,T	NA,A	NA,1	NA,-inf	NA,inf	NA,0.635591	8.54995e-05	8.85857e-05
3	chr19:44420672:C:T	44420672	T,T	C,C	1,1	inf,inf	inf,inf	1.13254,0.2885	8.54965e-05	8.82482e-05
3	chr19:45707921:C:T	45707921	NA,T	NA,C	NA,1	NA,inf	NA,inf	NA,0.452087	8.54624e-05	8.81933e-05
3	chr19:44237082:G:T	44237082	NA,T	NA,G	NA,1	NA,-inf	NA,inf	NA,0.965675	8.54336e-05	8.88014e-05
3	chr19:45049447:T:C	45049447	NA,C	NA,T	NA,1	NA,-inf	NA,inf	NA,0.603175	8.53898e-05	8.83594e-05
3	chr19:45039374:A:C	45039374	NA,C	NA,A	NA,1	NA,inf	NA,inf	NA,0.339318	8.53775e-05	8.79655e-05
3	chr19:44876534:C:T	44876534	T,T	C,C	1,1	-inf,inf	inf,inf	1.21812,0.442655	8.53734e-05	8.85319e-05
3	chr19:44879176:T:C	44879176	NA,C	NA,T	NA,1	NA,-inf	NA,inf	NA,0.734775	8.53646e-05	8.84796e-05
3	chr19:44545295:C:T	44545295	NA,T	NA,C	NA,1	NA,-inf	NA,inf	NA,0.42191	8.53556e-05	8.81664e-05
3	chr19:45466396:A:T	45466396	T,NA	A,NA	1,NA	inf,NA	inf,NA	0.363903,NA	8.53535e-05	8.79143e-05
3	chr19:45225014:C:T	45225014	NA,T	NA,C	NA,1	NA,-inf	NA,inf	NA,0.579421	8.53328e-05	8.82919e-05
3	chr19:44389828:G:A	44389828	NA,A	NA,G	NA,1	NA,inf	NA,inf	NA,0.366213	8.52427e-05	8.79137e-05
3	chr19:44288814:T:C	44288814	NA,C	NA,T	NA,1	NA,-inf	NA,inf	NA,0.561256	8.52377e-05	8.81018e-05
3	chr19:44192131:G:A	44192131	NA,A	NA,G	NA,1	NA,-inf	NA,inf	NA,0.431484	8.52344e-05	8.8008e-05
3	chr19:45358936:A:G	45358936	NA,G	NA,A	NA,1	NA,-inf	NA,inf	NA,0.720957	8.52336e-05	8.84506e-05
3	chr19:44441693:G:T	44441693	NA,T	NA,G	NA,1	NA,-inf	NA,inf	NA,0.499712	8.51488e-05	8.79431e-05
3	chr19:44455421:G:A	44455421	A,A	G,G	1,1	-inf,-inf	inf,inf	0.223917,1.70735	8.51333e-05	8.83726e-05
3	chr19:45334046:C:T	45334046	NA,T	NA,C	NA,1	NA,inf	NA,inf	NA,0.400595	8.50926e-05	8.7748e-05
3	chr19:44674670:T:C	44674670	NA,C	NA,T	NA,1	NA,-inf	NA,inf	NA,0.60041	8.50782e-05	8.80922e-05
3	chr19:44237803:A:G	44237803	NA,G	NA,A	NA,1	NA,-inf	NA,inf	NA,0.428179	8.5078e-05	8.78485e-05
3	chr19:45174057:T:C	45174057	C,C	T,T	1,1	-inf,inf	inf,inf	0.245368,1.14158	8.50598e-05	8.74761e-05
3	chr19:45044772:GGT:G	45044772	G,NA	GGT,NA	1,NA	inf,NA	inf,NA	0.694598,NA	8.5042e-05	8.86221e-05
3	chr19:44804951:G:A	44804951	A,NA	G,NA	1,NA	inf,NA	inf,NA	0.59846,NA	8.49393e-05	8.81281e-05
3	chr19:44555755:ATTAT:A	44555755	NA,A	NA,ATTAT	NA,1	NA,inf	NA,inf	NA,0.498463	8.49343e-05	8.77009e-05
3	chr19:45465733:G:A	45465733	NA,A	NA,G	NA,1	NA,-inf	NA,inf	NA,0.605446	8.48619e-05	8.79201e-05
3	chr19:45147128:C:T	45147128	T,T	C,C	1,1	-inf,inf	inf,inf	0.176162,1.43211	8.4809e-05	8.74626e-05
3	chr19:45576453:G:A	45576453	NA,A	NA,G	NA,1	NA,inf	NA,inf	NA,0.391588	8.48002e-05	8.75026e-05
3	chr19:44633685:T:C	44633685	NA,C	NA,T	NA,1	NA,-inf	NA,inf	NA,0.41354	8.47833e-05	8.74759e-05
3	chr19:45431632:A:G	45431632	G,G	A,A	1,1	inf,-inf	inf,inf	0.704061,1.34266	8.4735e-05	8.74619e-05
3	chr19:44963894:A:T	44963894	NA,T	NA,A	NA,1	NA,inf	NA,inf	NA,0.304265	8.4662e-05	8.71031e-05
3	chr19:44769271:TC:T	44769271	T,T	TC,TC	1,1	-inf,-inf	inf,inf	0.926419,0.961093	8.4581e-05	8.74136e-05
3	chr19:45508702:C:T	45508702	NA,T	NA,C	NA,1	NA,-inf	NA,inf	NA,0.598486	8.45749e-05	8.75195e-05
3	chr19:45276377:T:C	45276377	C,C	T,T	1,1	-inf,inf	inf,inf	2.41532,0.170347	8.45621e-05	0.000101358
3	chr19:44360180:T:C	44360180	NA,C	NA,T	NA,1	NA,-inf	NA,inf	NA,0.645755	8.45304e-05	8.74913e-05
3	chr19:44872265:T:C	44872265	NA,C	NA,T	NA,1	NA,-inf	NA,inf	NA,0.528485	8.45093e-05	8.72519e-05
3	chr19:44603519:G:A	44603519	NA,A	NA,G	NA,1	NA,inf	NA,inf	NA,0.132476	8.44015e-05	8.6924e-05
3	chr19:45035447:G:T	45035447	NA,T	NA,G	NA,1	NA,-inf	NA,inf	NA,0.588003	8.43288e-05	8.72609e-05
3	chr19:45477318:G:T	45477318	T,T	G,G	1,1	inf,inf	inf,inf	1.96478,0.0699761	8.42758e-05	9.15474e-05
3	chr19:45031241:T:A	45031241	A,NA	T,NA	1,NA	inf,NA	inf,NA	0.694146,NA	8.42488e-05	8.78091e-05
3	chr19:45364418:C:A	45364418	NA,A	NA,C	NA,1	NA,inf	NA,inf	NA,0.309842	8.42418e-05	8.67677e-05
3	chr19:44771076:C:A	44771076	NA,A	NA,C	NA,1	NA,-inf	NA,inf	NA,1.07728	8.42413e-05	8.78399e-05
3	chr19:44318390:G:A	44318390	NA,A	NA,G	NA,1	NA,-inf	NA,inf	NA,0.46677	8.42272e-05	8.70658e-05
3	chr19:45253505:C:T	45253505	T,T	C,C	1,1	-inf,-inf	inf,inf	2.38887,0.00814344	8.41788e-05	9.73804e-05
3	chr19:44882789:T:C	44882789	NA,C	NA,T	NA,1	NA,inf	NA,inf	NA,0.38443	8.41597e-05	8.68326e-05
3	chr19:44854682:A:G	44854682	G,G	A,A	1,1	-inf,inf	inf,inf	0.344114,1.35253	8.41357e-05	8.69231e-05
3	chr19:44758263:C:T	44758263	T,NA	C,NA	1,NA	inf,NA	inf,NA	0.490889,NA	8.40881e-05	8.69962e-05
3	chr19:45707265:C:T	45707265	T,T	C,C	1,1	inf,inf	inf,inf	0.0355973,1.07215	8.40529e-05	8.62185e-05
3	chr19:44688262:C:T	44688262	NA,T	NA,C	NA,1	NA,inf	NA,inf	NA,0.669906	8.40165e-05	8.69642e-05
3	chr19:45620263:G:A	45620263	NA,A	NA,G	NA,1	NA,-inf	NA,inf	NA,0.711047	8.40125e-05	8.71344e-05
3	chr19:44869269:A:G	44869269	NA,G	NA,A	NA,1	NA,inf	NA,inf	NA,0.379456	8.40122e-05	8.6693e-05
3	chr19:44471161:G:C	44471161	NA,C	NA,G	NA,1	NA,-inf	NA,inf	NA,0.444937	8.40019e-05	8.67346e-05
3	chr19:44503867:G:C	44503867	NA,C	NA,G	NA,1	NA,-inf	NA,inf	NA,0.550578	8.39668e-05	8.6794e-05
3	chr19:44680759:C:T	44680759	NA,T	NA,C	NA,1	NA,inf	NA,inf	NA,0.275067	8.39328e-05	8.65407e-05
3	chr19:44166096:C:T	44166096	NA,T	NA,C	NA,1	NA,-inf	NA,inf	NA,0.986873	8.38457e-05	8.71956e-05
3	chr19:44435851:C:T	44435851	NA,T	NA,C	NA,1	NA,-inf	NA,inf	NA,0.479982	8.38285e-05	8.65975e-05
3	chr19:44225554:C:T	44225554	T,NA	C,NA	1,NA	inf,NA	inf,NA	0.285827,NA	8.3725e-05	8.6067e-05
3	chr19:44985727:A:G	44985727	G,G	A,A	1,1	inf,-inf	inf,inf	0.142774,1.24993	8.37043e-05	8.62868e-05
3	chr19:44408158:A:T	44408158	NA,T	NA,A	NA,1	NA,-inf	NA,inf	NA,0.610408	8.36997e-05	8.65947e-05
3	chr19:44960972:C:T	44960972	NA,T	NA,C	NA,1	NA,-inf	NA,inf	NA,0.613763	8.3651e-05	8.65248e-05
3	chr19:45494003:T:A	45494003	A,A	T,T	1,1	-inf,inf	inf,inf	1.76751,0.0943273	8.36325e-05	8.77089e-05
3	chr19:45696872:C:T	45696872	NA,T	NA,C	NA,1	NA,inf	NA,inf	NA,0.206024	8.36248e-05	8.59936e-05
3	chr19:45570298:C:T	45570298	T,T	C,C	1,1	inf,-inf	inf,inf	0.480476,1.14843	8.35958e-05	8.58034e-05
3	chr19:44962381:G:A	44962381	NA,A	NA,G	NA,1	NA,-inf	NA,inf	NA,0.473135	8.3553e-05	8.62105e-05
3	chr19:44619400:G:A	44619400	A,NA	G,NA	1,NA	inf,NA	inf,NA	0.6651,NA	8.35421e-05	8.6697e-05
3	chr19:45436584:C:A	45436584	NA,A	NA,C	NA,1	NA,-inf	NA,inf	NA,0.570911	8.34624e-05	8.63582e-05
3	chr19:45380296:C:T	45380296	T,T	C,C	1,1	inf,inf	inf,inf	1.76248,1.7863	8.34091e-05	0.000113848
3	chr19:45053960:G:A	45053960	A,A	G,G	1,1	inf,inf	inf,inf	0.751072,1.25661	8.34006e-05	8.69449e-05
3	chr19:45666798:C:T	45666798	NA,T	NA,C	NA,1	NA,-inf	NA,inf	NA,0.720074	8.3332e-05	8.64721e-05
3	chr19:44900254:G:A	44900254	NA,A	NA,G	NA,1	NA,-inf	NA,inf	NA,0.577217	8.32997e-05	8.60999e-05
3	chr19:44415262:CA:C	44415262	NA,C	NA,CA	NA,1	NA,inf	NA,inf	NA,0.26857	8.32867e-05	8.58643e-05
3	chr19:45570588:G:A	45570588	A,NA	G,NA	1,NA	-inf,NA	inf,NA	0.476721,NA	8.32813e-05	8.61851e-05
3	chr19:44262902:T:C	44262902	NA,C	NA,T	NA,1	NA,-inf	NA,inf	NA,0.426848	8.32547e-05	8.59832e-05
3	chr19:44217906:A:T	44217906	NA,T	NA,A	NA,1	NA,-inf	NA,inf	NA,0.951984	8.32311e-05	8.65127e-05
3	chr19:44233910:C:T	44233910	NA,T	NA,C	NA,1	NA,-inf	NA,inf	NA,0.951018	8.32261e-05	8.65067e-05
3	chr19:44709020:C:T	44709020	NA,T	NA,C	NA,1	NA,inf	NA,inf	NA,0.448655	8.31557e-05	8.58194e-05
3	chr19:44205814:ATTG:A	44205814	NA,A	NA,ATTG	NA,1	NA,inf	NA,inf	NA,0.319547	8.31357e-05	8.57211e-05
3	chr19:44590619:C:T	44590619	NA,T	NA,C	NA,1	NA,inf	NA,inf	NA,0.14379	8.31259e-05	8.55563e-05
3	chr19:44664277:T:C	44664277	C,NA	T,NA	1,NA	inf,NA	inf,NA	0.118661,NA	8.31231e-05	8.57427e-05
3	chr19:45579990:TTTTTTTTTTTC:T	45579990	T,NA	TTTTTTTTTTTC,NA	1,NA	inf,NA	inf,NA	0.275126,NA	8.30979e-05	8.56137e-05
3	chr19:45387647:C:T	45387647	NA,T	NA,C	NA,1	NA,inf	NA,inf	NA,0.222057	8.30189e-05	8.52663e-05
3	chr19:45415645:A:AC	45415645	NA,AC	NA,A	NA,1	NA,-inf	NA,inf	NA,0.496686	8.29877e-05	8.56492e-05
3	chr19:44849612:G:A	44849612	NA,A	NA,G	NA,1	NA,-inf	NA,inf	NA,0.642271	8.29663e-05	8.58979e-05
3	chr19:44740143:C:T	44740143	NA,T	NA,C	NA,1	NA,-inf	NA,inf	NA,0.612937	8.29652e-05	8.58468e-05
3	chr19:45187024:T:G	45187024	G,NA	T,NA	1,NA	-inf,NA	inf,NA	0.459294,NA	8.28282e-05	8.56004e-05
3	chr19:44435859:G:C	44435859	NA,C	NA,G	NA,1	NA,-inf	NA,inf	NA,0.323015	8.27784e-05	8.53621e-05
3	chr19:45120208:A:G	45120208	G,NA	A,NA	1,NA	-inf,NA	inf,NA	0.456444,NA	8.27674e-05	8.56645e-05
3	chr19:45272331:C:T	45272331	T,T	C,C	1,1	-inf,-inf	inf,inf	2.10792,0.254555	8.27621e-05	9.47112e-05
3	chr19:44921360:T:G	44921360	G,NA	T,NA	1,NA	inf,NA	inf,NA	0.427231,NA	8.27114e-05	8.54788e-05
3	chr19:45156302:C:T	45156302	NA,T	NA,C	NA,1	NA,-inf	NA,inf	NA,0.598596	8.2711e-05	8.55963e-05
3	chr19:44546109:T:C	44546109	NA,C	NA,T	NA,1	NA,-inf	NA,inf	NA,0.63318	8.26525e-05	8.55769e-05
3	chr19:44170261:T:A	44170261	A,NA	T,NA	1,NA	-inf,NA	inf,NA	0.433722,NA	8.26384e-05	8.52929e-05
3	chr19:44919689:A:G	44919689	G,G	A,A	1,1	inf,-inf	inf,inf	1.20892,0.649921	8.26375e-05	8.55885e-05
3	chr19:44270502:C:A	44270502	A,NA	C,NA	1,NA	inf,NA	inf,NA	0.274709,NA	8.25356e-05	8.4849e-05
3	chr19:44858776:G:A	44858776	A,NA	G,NA	1,NA	inf,NA	inf,NA	0.304943,NA	8.25323e-05	8.48862e-05
3	chr19:44437489:A:G	44437489	NA,G	NA,A	NA,1	NA,-inf	NA,inf	NA,0.321309	8.25236e-05	8.50989e-05
3	chr19:45067170:C:T	45067170	NA,T	NA,C	NA,1	NA,-inf	NA,inf	NA,0.545986	8.24891e-05	8.5325e-05
3	chr19:44484058:A:G	44484058	G,G	A,A	1,1	-inf,-inf	inf,inf	0.432245,1.63585	8.2465e-05	8.57147e-05
3	chr19:45269433:C:T	45269433	T,T	C,C	1,1	-inf,-inf	inf,inf	2.08168,0.278996	8.24441e-05	9.43045e-05
3	chr19:44780367:C:T	44780367	NA,T	NA,C	NA,1	NA,-inf	NA,inf	NA,0.649274	8.23866e-05	8.53667e-05
3	chr19:44664149:AAATT:A	44664149	NA,A	NA,AAATT	NA,1	NA,-inf	NA,inf	NA,0.0123397	8.23772e-05	8.47422e-05
3	chr19:45319948:G:A	45319948	NA,A	NA,G	NA,1	NA,-inf	NA,inf	NA,0.558847	8.23564e-05	8.51437e-05
3	chr19:44452304:C:T	44452304	NA,T	NA,C	NA,1	NA,-inf	NA,inf	NA,0.32053	8.22598e-05	8.48265e-05
3	chr19:44685225:C:T	44685225	NA,T	NA,C	NA,1	NA,-inf	NA,inf	NA,0.297828	8.22284e-05	8.48704e-05
3	chr19:45361231:G:A	45361231	NA,A	NA,G	NA,1	NA,-inf	NA,inf	NA,0.443344	8.22247e-05	8.48008e-05
3	chr19:45441908:T:C	45441908	NA,C	NA,T	NA,1	NA,-inf	NA,inf	NA,0.571785	8.21449e-05	8.47785e-05
3	chr19:44593213:A:T	44593213	T,T	A,A	1,1	inf,-inf	inf,inf	0.796287,1.23598	8.21359e-05	8.50246e-05
3	chr19:45311354:T:C	45311354	NA,C	NA,T	NA,1	NA,-inf	NA,inf	NA,0.590136	8.21159e-05	8.50822e-05
3	chr19:45415461:C:T	45415461	NA,T	NA,C	NA,1	NA,-inf	NA,inf	NA,0.608218	8.20994e-05	8.50918e-05
3	chr19:44169456:G:A	44169456	NA,A	NA,G	NA,1	NA,-inf	NA,inf	NA,0.406108	8.20093e-05	8.46784e-05
3	chr19:44386512:A:G	44386512	NA,G	NA,A	NA,1	NA,inf	NA,inf	NA,0.35014	8.19827e-05	8.46022e-05
3	chr19:45588713:T:C	45588713	C,C	T,T	1,1	-inf,inf	inf,inf	1.64156,0.325408	8.19796e-05	8.61e-05
3	chr19:44651311:C:T	44651311	NA,T	NA,C	NA,1	NA,inf	NA,inf	NA,0.723446	8.19516e-05	8.49376e-05
3	chr19:45112638:C:T	45112638	NA,T	NA,C	NA,1	NA,inf	NA,inf	NA,0.333382	8.19383e-05	8.44156e-05
3	chr19:45043361:G:A	45043361	A,NA	G,NA	1,NA	inf,NA	inf,NA	0.66828,NA	8.19214e-05	8.5353e-05
3	chr19:45627799:C:T	45627799	T,T	C,C	1,1	-inf,-inf	inf,inf	0.577841,1.12723	8.19164e-05	8.45997e-05
3	chr19:45152343:G:A	45152343	NA,A	NA,G	NA,1	NA,-inf	NA,inf	NA,0.602422	8.19031e-05	8.48467e-05
3	chr19:44411331:C:T	44411331	NA,T	NA,C	NA,1	NA,inf	NA,inf	NA,0.321835	8.17937e-05	8.43265e-05
3	chr19:45349817:C:T	45349817	NA,T	NA,C	NA,1	NA,inf	NA,inf	NA,0.314311	8.1739e-05	8.41675e-05
3	chr19:45363573:A:G	45363573	NA,G	NA,A	NA,1	NA,-inf	NA,inf	NA,0.523556	8.16881e-05	8.44177e-05
3	chr19:44506589:G:C	44506589	NA,C	NA,G	NA,1	NA,inf	NA,inf	NA,0.360694	8.16644e-05	8.4235e-05
3	chr19:44796139:C:T	44796139	NA,T	NA,C	NA,1	NA,inf	NA,inf	NA,0.365744	8.16464e-05	8.42273e-05
3	chr19:45146523:G:C	45146523	NA,C	NA,G	NA,1	NA,-inf	NA,inf	NA,0.527296	8.16423e-05	8.44417e-05
3	chr19:45320005:A:G	45320005	NA,G	NA,A	NA,1	NA,-inf	NA,inf	NA,0.56031	8.16118e-05	8.45337e-05
3	chr19:45525595:G:A	45525595	A,A	G,G	1,1	-inf,-inf	inf,inf	0.995705,1.26842	8.16077e-05	8.68524e-05
3	chr19:44430149:G:A	44430149	NA,A	NA,G	NA,1	NA,inf	NA,inf	NA,0.329388	8.15627e-05	8.41363e-05
3	chr19:44194757:CATACATATATAG:C	44194757	NA,C	NA,CATACATATATAG	NA,1	NA,inf	NA,inf	NA,0.539809	8.15336e-05	8.42495e-05
3	chr19:44976917:G:A	44976917	A,A	G,G	1,1	-inf,-inf	inf,inf	0.809938,1.10894	8.15297e-05	8.44696e-05
3	chr19:45104110:C:T	45104110	NA,T	NA,C	NA,1	NA,-inf	NA,inf	NA,0.435948	8.1524e-05	8.39674e-05
3	chr19:45356900:G:A	45356900	A,NA	G,NA	1,NA	-inf,NA	inf,NA	0.275242,NA	8.15209e-05	8.38545e-05
3	chr19:45378905:A:G	45378905	NA,G	NA,A	NA,1	NA,inf	NA,inf	NA,0.207134	8.1514e-05	8.3718e-05
3	chr19:44762476:C:G	44762476	NA,G	NA,C	NA,1	NA,inf	NA,inf	NA,0.312583	8.14967e-05	8.40004e-05
3	chr19:44569653:A:C	44569653	NA,C	NA,A	NA,1	NA,inf	NA,inf	NA,0.223179	8.14749e-05	8.39203e-05
3	chr19:44775098:G:A	44775098	NA,A	NA,G	NA,1	NA,-inf	NA,inf	NA,0.55559	8.14442e-05	8.41685e-05
3	chr19:44239570:A:G	44239570	NA,G	NA,A	NA,1	NA,-inf	NA,inf	NA,0.396574	8.14361e-05	8.40881e-05
3	chr19:44412778:T:C	44412778	C,NA	T,NA	1,NA	-inf,NA	inf,NA	0.411654,NA	8.14295e-05	8.40139e-05
3	chr19:44552786:A:G	44552786	NA,G	NA,A	NA,1	NA,-inf	NA,inf	NA,0.259217	8.14192e-05	8.39677e-05
3	chr19:44966550:G:A	44966550	NA,A	NA,G	NA,1	NA,-inf	NA,inf	NA,0.56933	8.14048e-05	8.43111e-05
3	chr19:44867911:G:A	44867911	A,A	G,G	1,1	-inf,inf	inf,inf	0.385204,1.25683	8.13883e-05	8.41962e-05
3	chr19:45400003:G:A	45400003	NA,A	NA,G	NA,1	NA,inf	NA,inf	NA,0.236274	8.13823e-05	8.36805e-05
3	chr19:44396811:T:C	44396811	NA,C	NA,T	NA,1	NA,inf	NA,inf	NA,0.371707	8.13802e-05	8.3948e-05
3	chr19:45687028:T:C	45687028	C,NA	T,NA	1,NA	-inf,NA	inf,NA	0.401468,NA	8.1373e-05	8.40025e-05
3	chr19:45242238:C:A	45242238	A,NA	C,NA	1,NA	-inf,NA	inf,NA	0.549175,NA	8.13648e-05	8.45029e-05
3	chr19:45349336:G:A	45349336	NA,A	NA,G	NA,1	NA,-inf	NA,inf	NA,0.469473	8.13413e-05	8.39521e-05
3	chr19:45349399:T:A	45349399	NA,A	NA,T	NA,1	NA,-inf	NA,inf	NA,0.469304	8.13386e-05	8.39491e-05
3	chr19:44364729:T:A	44364729	NA,A	NA,T	NA,1	NA,-inf	NA,inf	NA,0.532087	8.12534e-05	8.39923e-05
3	chr19:44549961:G:A	44549961	NA,A	NA,G	NA,1	NA,inf	NA,inf	NA,0.371579	8.12261e-05	8.38224e-05
3	chr19:44366272:G:C	44366272	NA,C	NA,G	NA,1	NA,-inf	NA,inf	NA,0.531909	8.12136e-05	8.39505e-05
3	chr19:45229702:G:A	45229702	A,NA	G,NA	1,NA	inf,NA	inf,NA	1.11756,NA	8.11815e-05	8.80298e-05
3	chr19:44228000:G:A	44228000	NA,A	NA,G	NA,1	NA,-inf	NA,inf	NA,0.922247	8.11679e-05	8.43426e-05
3	chr19:45037243:T:C	45037243	C,NA	T,NA	1,NA	inf,NA	inf,NA	0.461837,NA	8.11591e-05	8.39954e-05
3	chr19:45640402:T:C	45640402	NA,C	NA,T	NA,1	NA,-inf	NA,inf	NA,0.711689	8.1112e-05	8.42022e-05
3	chr19:44442786:C:T	44442786	NA,T	NA,C	NA,1	NA,-inf	NA,inf	NA,0.392181	8.11007e-05	8.36931e-05
3	chr19:44911142:C:A	44911142	A,A	C,C	1,1	-inf,-inf	inf,inf	1.19513,0.794428	8.10968e-05	8.4036e-05
3	chr19:44421314:A:G	44421314	G,G	A,A	1,1	inf,-inf	inf,inf	0.572449,0.818796	8.10644e-05	8.34643e-05
3	chr19:44742782:C:T	44742782	NA,T	NA,C	NA,1	NA,-inf	NA,inf	NA,0.821321	8.10617e-05	8.41644e-05
3	chr19:45636234:A:G	45636234	NA,G	NA,A	NA,1	NA,-inf	NA,inf	NA,0.516187	8.09941e-05	8.37525e-05
3	chr19:44883203:A:G	44883203	G,NA	A,NA	1,NA	inf,NA	inf,NA	0.284474,NA	8.09517e-05	8.32514e-05
3	chr19:45303539:G:A	45303539	A,NA	G,NA	1,NA	inf,NA	inf,NA	0.432361,NA	8.09455e-05	8.36928e-05
3	chr19:44959021:G:A	44959021	NA,A	NA,G	NA,1	NA,-inf	NA,inf	NA,0.439577	8.09035e-05	8.34675e-05
3	chr19:45050001:A:C	45050001	NA,C	NA,A	NA,1	NA,-inf	NA,inf	NA,0.498453	8.08507e-05	8.36183e-05
3	chr19:44962985:A:G	44962985	NA,G	NA,A	NA,1	NA,-inf	NA,inf	NA,0.554622	8.08303e-05	8.36249e-05
3	chr19:45121215:C:T	45121215	NA,T	NA,C	NA,1	NA,-inf	NA,inf	NA,0.635379	8.08117e-05	8.38274e-05
3	chr19:44799822:GAGAA:G	44799822	G,NA	GAGAA,NA	1,NA	inf,NA	inf,NA	0.442242,NA	8.08091e-05	8.36354e-05
3	chr19:45563701:G:A	45563701	NA,A	NA,G	NA,1	NA,inf	NA,inf	NA,0.250192	8.07969e-05	8.31469e-05
3	chr19:45117292:G:A	45117292	NA,A	NA,G	NA,1	NA,-inf	NA,inf	NA,0.736942	8.07956e-05	8.39652e-05
3	chr19:45364780:G:A	45364780	A,A	G,G	1,1	inf,inf	inf,inf	2.16312,1.16435	8.07938e-05	0.000107231
3	chr19:44453019:A:G	44453019	G,G	A,A	1,1	inf,-inf	inf,inf	0.399572,1.4523	8.07485e-05	8.33711e-05
3	chr19:45653764:C:T	45653764	NA,T	NA,C	NA,1	NA,inf	NA,inf	NA,0.225122	8.07089e-05	8.30607e-05
3	chr19:44370357:A:C	44370357	NA,C	NA,A	NA,1	NA,-inf	NA,inf	NA,0.529697	8.0687e-05	8.34098e-05
3	chr19:45320960:G:A	45320960	A,A	G,G	1,1	inf,-inf	inf,inf	3.35949,0.107783	8.06712e-05	0.000202574
3	chr19:45664826:G:A	45664826	NA,A	NA,G	NA,1	NA,-inf	NA,inf	NA,0.69109	8.05952e-05	8.36161e-05
3	chr19:44940825:G:A	44940825	A,NA	G,NA	1,NA	-inf,NA	inf,NA	0.366491,NA	8.05111e-05	8.3041e-05
3	chr19:44355727:T:C	44355727	NA,C	NA,T	NA,1	NA,-inf	NA,inf	NA,0.477267	8.04864e-05	8.31958e-05
3	chr19:44991442:G:A	44991442	NA,A	NA,G	NA,1	NA,-inf	NA,inf	NA,0.468883	8.04661e-05	8.31796e-05
3	chr19:45239281:G:A	45239281	NA,A	NA,G	NA,1	NA,inf	NA,inf	NA,0.179245	8.044e-05	8.26302e-05
3	chr19:44510693:G:A	44510693	NA,A	NA,G	NA,1	NA,-inf	NA,inf	NA,0.526937	8.0435e-05	8.32053e-05
3	chr19:44800608:G:A	44800608	NA,A	NA,G	NA,1	NA,-inf	NA,inf	NA,0.512329	8.04131e-05	8.31282e-05
3	chr19:44471180:A:G	44471180	G,NA	A,NA	1,NA	-inf,NA	inf,NA	0.543614,NA	8.03994e-05	8.3251e-05
3	chr19:45506375:ATTG:A	45506375	NA,A	NA,ATTG	NA,1	NA,inf	NA,inf	NA,0.320237	8.03931e-05	8.28165e-05
3	chr19:44593705:G:A	44593705	A,A	G,G	1,1	inf,-inf	inf,inf	0.778774,1.24399	8.03725e-05	8.32128e-05
3	chr19:44458209:A:G	44458209	NA,G	NA,A	NA,1	NA,-inf	NA,inf	NA,0.366787	8.0346e-05	8.29587e-05
3	chr19:44942249:A:G	44942249	G,NA	A,NA	1,NA	inf,NA	inf,NA	0.484679,NA	8.03147e-05	8.29401e-05
3	chr19:44226343:T:C	44226343	NA,C	NA,T	NA,1	NA,-inf	NA,inf	NA,0.919798	8.03015e-05	8.34481e-05
3	chr19:44742702:C:T	44742702	NA,T	NA,C	NA,1	NA,-inf	NA,inf	NA,0.803665	8.026e-05	8.33133e-05
3	chr19:45253832:G:A	45253832	NA,A	NA,G	NA,1	NA,inf	NA,inf	NA,0.295304	8.02485e-05	8.26397e-05
3	chr19:45585093:A:T	45585093	NA,T	NA,A	NA,1	NA,-inf	NA,inf	NA,0.71929	8.02087e-05	8.33407e-05
3	chr19:44564832:A:G	44564832	G,G	A,A	1,1	-inf,-inf	inf,inf	0.127445,1.14542	8.01757e-05	8.23338e-05
3	chr19:45596495:G:A	45596495	NA,A	NA,G	NA,1	NA,-inf	NA,inf	NA,0.461035	8.01599e-05	8.28312e-05
3	chr19:45520192:C:T	45520192	T,NA	C,NA	1,NA	-inf,NA	inf,NA	0.456965,NA	8.01464e-05	8.29318e-05
3	chr19:45059930:A:G	45059930	G,G	A,A	1,1	inf,inf	inf,inf	1.1686,0.230618	8.01123e-05	8.24441e-05
3	chr19:45178302:T:C	45178302	C,NA	T,NA	1,NA	inf,NA	inf,NA	0.401735,NA	8.00995e-05	8.27654e-05
3	chr19:45272049:TG:T	45272049	T,T	TG,TG	1,1	-inf,-inf	inf,inf	2.09566,0.240763	8.00959e-05	9.15273e-05
3	chr19:45638736:T:C	45638736	C,C	T,T	1,1	-inf,-inf	inf,inf	1.16488,0.735501	8.00911e-05	8.32004e-05
3	chr19:45441924:C:T	45441924	NA,T	NA,C	NA,1	NA,-inf	NA,inf	NA,0.55083	8.00744e-05	8.26434e-05
3	chr19:44946436:C:T	44946436	T,NA	C,NA	1,NA	inf,NA	inf,NA	0.478949,NA	8.00448e-05	8.26565e-05
3	chr19:44248981:C:T	44248981	T,NA	C,NA	1,NA	-inf,NA	inf,NA	0.30214,NA	8.00071e-05	8.24528e-05
3	chr19:45303901:C:G	45303901	NA,G	NA,C	NA,1	NA,-inf	NA,inf	NA,0.614166	7.99774e-05	8.30103e-05
3	chr19:45028624:A:G	45028624	NA,G	NA,A	NA,1	NA,-inf	NA,inf	NA,0.446935	7.99664e-05	8.25444e-05
3	chr19:45601940:A:G	45601940	G,G	A,A	1,1	inf,-inf	inf,inf	0.0251571,2.1991	7.99643e-05	8.41066e-05
3	chr19:44438351:C:T	44438351	NA,T	NA,C	NA,1	NA,-inf	NA,inf	NA,0.301746	7.99597e-05	8.24603e-05
3	chr19:45303728:CTCTG:C	45303728	NA,C	NA,CTCTG	NA,1	NA,-inf	NA,inf	NA,0.618614	7.9926e-05	8.29714e-05
3	chr19:45066685:C:T	45066685	NA,T	NA,C	NA,1	NA,inf	NA,inf	NA,0.32341	7.99168e-05	8.2332e-05
3	chr19:45530833:C:T	45530833	NA,T	NA,C	NA,1	NA,inf	NA,inf	NA,0.322506	7.98878e-05	8.23083e-05
3	chr19:44369214:T:C	44369214	NA,C	NA,T	NA,1	NA,-inf	NA,inf	NA,0.521725	7.98684e-05	8.25626e-05
3	chr19:44529930:C:A	44529930	NA,A	NA,C	NA,1	NA,inf	NA,inf	NA,0.136214	7.98027e-05	8.21869e-05
3	chr19:44852253:A:G	44852253	NA,G	NA,A	NA,1	NA,-inf	NA,inf	NA,0.603633	7.97988e-05	8.25994e-05
3	chr19:44284355:G:A	44284355	A,NA	G,NA	1,NA	-inf,NA	inf,NA	0.421281,NA	7.97867e-05	8.23383e-05
3	chr19:44622072:A:G	44622072	G,G	A,A	1,1	inf,inf	inf,inf	2.22618,0.166716	7.97737e-05	8.4829e-05
3	chr19:45414426:G:A	45414426	NA,A	NA,G	NA,1	NA,-inf	NA,inf	NA,0.577101	7.96822e-05	8.25732e-05
3	chr19:44683357:C:T	44683357	NA,T	NA,C	NA,1	NA,inf	NA,inf	NA,0.432352	7.96588e-05	8.21831e-05
3	chr19:45028258:G:A	45028258	NA,A	NA,G	NA,1	NA,-inf	NA,inf	NA,0.448557	7.96468e-05	8.22222e-05
3	chr19:45365389:G:A	45365389	A,A	G,G	1,1	inf,inf	inf,inf	2.14295,1.16529	7.95854e-05	0.000105145
3	chr19:45410446:G:C	45410446	C,NA	G,NA	1,NA	-inf,NA	inf,NA	0.337083,NA	7.95686e-05	8.20292e-05
3	chr19:45051730:A:G	45051730	G,NA	A,NA	1,NA	inf,NA	inf,NA	0.640484,NA	7.95543e-05	8.28532e-05
3	chr19:44769481:C:T	44769481	T,T	C,C	1,1	-inf,-inf	inf,inf	0.892309,0.930477	7.95093e-05	8.21359e-05
3	chr19:44627987:C:T	44627987	NA,T	NA,C	NA,1	NA,-inf	NA,inf	NA,0.0787632	7.94858e-05	8.17908e-05
3	chr19:45269269:C:T	45269269	NA,T	NA,C	NA,1	NA,-inf	NA,inf	NA,0.504074	7.94412e-05	8.21826e-05
3	chr19:44330798:G:C	44330798	C,NA	G,NA	1,NA	-inf,NA	inf,NA	0.463474,NA	7.94318e-05	8.19896e-05
3	chr19:45492929:G:A	45492929	A,NA	G,NA	1,NA	-inf,NA	inf,NA	0.502309,NA	7.93978e-05	8.22674e-05
3	chr19:44784856:G:A	44784856	NA,A	NA,G	NA,1	NA,inf	NA,inf	NA,0.517723	7.93655e-05	8.20136e-05
3	chr19:45162986:C:T	45162986	NA,T	NA,C	NA,1	NA,inf	NA,inf	NA,0.342216	7.9363e-05	8.18212e-05
3	chr19:45440648:A:G	45440648	NA,G	NA,A	NA,1	NA,-inf	NA,inf	NA,0.539318	7.93473e-05	8.18872e-05
3	chr19:44430360:G:C	44430360	NA,C	NA,G	NA,1	NA,-inf	NA,inf	NA,0.296979	7.93441e-05	8.18282e-05
3	chr19:45356502:G:C	45356502	C,NA	G,NA	1,NA	-inf,NA	inf,NA	0.454002,NA	7.93234e-05	8.22107e-05
3	chr19:45040989:G:A	45040989	NA,A	NA,G	NA,1	NA,-inf	NA,inf	NA,0.510182	7.93065e-05	8.19926e-05
3	chr19:44314842:A:G	44314842	NA,G	NA,A	NA,1	NA,-inf	NA,inf	NA,0.599683	7.92968e-05	8.20608e-05
3	chr19:45051729:G:A	45051729	A,NA	G,NA	1,NA	inf,NA	inf,NA	0.637126,NA	7.92804e-05	8.25639e-05
3	chr19:45064903:C:T	45064903	NA,T	NA,C	NA,1	NA,-inf	NA,inf	NA,0.456458	7.92579e-05	8.18635e-05
3	chr19:44484119:C:T	44484119	NA,T	NA,C	NA,1	NA,-inf	NA,inf	NA,0.73741	7.92525e-05	8.21911e-05
3	chr19:44639806:C:T	44639806	NA,T	NA,C	NA,1	NA,-inf	NA,inf	NA,0.379777	7.92416e-05	8.17728e-05
3	chr19:44870516:T:C	44870516	NA,C	NA,T	NA,1	NA,-inf	NA,inf	NA,0.565896	7.92409e-05	8.18594e-05
3	chr19:44390735:G:A	44390735	NA,A	NA,G	NA,1	NA,inf	NA,inf	NA,0.250708	7.91884e-05	8.14677e-05
3	chr19:44757875:G:C	44757875	NA,C	NA,G	NA,1	NA,inf	NA,inf	NA,0.293614	7.9181e-05	8.1613e-05
3	chr19:45239644:C:T	45239644	T,T	C,C	1,1	inf,inf	inf,inf	4.25149,3.54735	7.91389e-05	0.224684
3	chr19:44963390:A:G	44963390	NA,G	NA,A	NA,1	NA,-inf	NA,inf	NA,0.522023	7.90408e-05	8.17894e-05
3	chr19:45010829:C:A	45010829	A,NA	C,NA	1,NA	-inf,NA	inf,NA	0.371908,NA	7.90246e-05	8.15539e-05
3	chr19:45224642:CTT:C	45224642	C,NA	CTT,NA	1,NA	-inf,NA	inf,NA	0.533285,NA	7.90021e-05	8.21372e-05
3	chr19:44770147:G:A	44770147	NA,A	NA,G	NA,1	NA,-inf	NA,inf	NA,1.19626	7.89847e-05	8.26498e-05
3	chr19:45323890:G:T	45323890	T,T	G,G	1,1	-inf,-inf	inf,inf	1.05078,0.608594	7.89684e-05	8.18776e-05
3	chr19:45436121:C:T	45436121	NA,T	NA,C	NA,1	NA,-inf	NA,inf	NA,0.530103	7.89619e-05	8.14821e-05
3	chr19:44928538:G:A	44928538	NA,A	NA,G	NA,1	NA,inf	NA,inf	NA,0.296154	7.89569e-05	8.14633e-05
3	chr19:45438534:C:T	45438534	NA,T	NA,C	NA,1	NA,-inf	NA,inf	NA,0.529385	7.89524e-05	8.14719e-05
3	chr19:45659224:T:C	45659224	C,C	T,T	1,1	inf,-inf	inf,inf	1.25132,0.150952	7.89335e-05	8.11428e-05
3	chr19:44511011:C:T	44511011	NA,T	NA,C	NA,1	NA,inf	NA,inf	NA,0.381853	7.89014e-05	8.14284e-05
3	chr19:45294734:A:C	45294734	C,NA	A,NA	1,NA	inf,NA	inf,NA	1.23761,NA	7.88769e-05	8.79916e-05
3	chr19:44166149:A:G	44166149	NA,G	NA,A	NA,1	NA,-inf	NA,inf	NA,0.916977	7.88718e-05	8.19709e-05
3	chr19:44410934:C:T	44410934	T,NA	C,NA	1,NA	inf,NA	inf,NA	0.110332,NA	7.88499e-05	8.09274e-05
3	chr19:44827128:C:T	44827128	NA,T	NA,C	NA,1	NA,-inf	NA,inf	NA,0.394667	7.88143e-05	8.13861e-05
3	chr19:45416512:C:T	45416512	NA,T	NA,C	NA,1	NA,inf	NA,inf	NA,0.333315	7.88081e-05	8.12262e-05
3	chr19:44168569:A:G	44168569	NA,G	NA,A	NA,1	NA,-inf	NA,inf	NA,0.524001	7.87969e-05	8.14789e-05
3	chr19:44963068:T:C	44963068	C,C	T,T	1,1	-inf,-inf	inf,inf	0.104699,1.71473	7.87966e-05	8.2805e-05
3	chr19:45438357:C:T	45438357	NA,T	NA,C	NA,1	NA,-inf	NA,inf	NA,0.527475	7.87449e-05	8.12582e-05
3	chr19:44463755:T:A	44463755	A,NA	T,NA	1,NA	inf,NA	inf,NA	0.501394,NA	7.87413e-05	8.15312e-05
3	chr19:45652575:G:A	45652575	NA,A	NA,G	NA,1	NA,inf	NA,inf	NA,0.38304	7.87386e-05	8.12406e-05
3	chr19:44289507:C:T	44289507	NA,T	NA,C	NA,1	NA,-inf	NA,inf	NA,0.545904	7.87205e-05	8.13946e-05
3	chr19:45277329:C:T	45277329	T,T	C,C	1,1	-inf,inf	inf,inf	1.8864,0.651076	7.87159e-05	8.60358e-05
3	chr19:45566665:A:G	45566665	G,NA	A,NA	1,NA	-inf,NA	inf,NA	0.413663,NA	7.86911e-05	8.13737e-05
3	chr19:45437315:G:A	45437315	NA,A	NA,G	NA,1	NA,-inf	NA,inf	NA,0.52582	7.86581e-05	8.1167e-05
3	chr19:44649958:C:G	44649958	NA,G	NA,C	NA,1	NA,-inf	NA,inf	NA,0.11183	7.86468e-05	8.11549e-05
3	chr19:44240884:G:A	44240884	NA,A	NA,G	NA,1	NA,-inf	NA,inf	NA,0.461689	7.86223e-05	8.12539e-05
3	chr19:44962929:A:G	44962929	NA,G	NA,A	NA,1	NA,-inf	NA,inf	NA,0.517844	7.86048e-05	8.13359e-05
3	chr19:45588389:G:A	45588389	A,A	G,G	1,1	-inf,inf	inf,inf	1.61615,0.328047	7.85739e-05	8.25058e-05
3	chr19:44592923:T:C	44592923	NA,C	NA,T	NA,1	NA,-inf	NA,inf	NA,0.263735	7.85116e-05	8.10393e-05
3	chr19:44467683:G:A	44467683	NA,A	NA,G	NA,1	NA,-inf	NA,inf	NA,0.403894	7.84992e-05	8.10565e-05
3	chr19:45042176:T:C	45042176	C,C	T,T	1,1	inf,inf	inf,inf	0.754307,1.22528	7.84953e-05	8.18007e-05
3	chr19:44945772:G:A	44945772	NA,A	NA,G	NA,1	NA,-inf	NA,inf	NA,0.468405	7.84859e-05	8.10774e-05
3	chr19:44920677:G:A	44920677	NA,A	NA,G	NA,1	NA,inf	NA,inf	NA,0.313629	7.84764e-05	8.09038e-05
3	chr19:44846054:C:G	44846054	NA,G	NA,C	NA,1	NA,inf	NA,inf	NA,0.20739	7.84611e-05	8.07991e-05
3	chr19:44627087:G:C	44627087	NA,C	NA,G	NA,1	NA,-inf	NA,inf	NA,0.378846	7.84557e-05	8.10565e-05
3	chr19:44171648:T:C	44171648	C,C	T,T	1,1	-inf,inf	inf,inf	0.878797,1.05036	7.84424e-05	8.12355e-05
3	chr19:44998455:G:A	44998455	NA,A	NA,G	NA,1	NA,-inf	NA,inf	NA,0.521361	7.84152e-05	8.11063e-05
3	chr19:45421434:G:A	45421434	A,NA	G,NA	1,NA	-inf,NA	inf,NA	0.403396,NA	7.83766e-05	8.10929e-05
3	chr19:45220802:C:T	45220802	T,NA	C,NA	1,NA	-inf,NA	inf,NA	0.563908,NA	7.83753e-05	8.15063e-05
3	chr19:45264739:C:T	45264739	T,NA	C,NA	1,NA	-inf,NA	inf,NA	0.493775,NA	7.8338e-05	8.13263e-05
3	chr19:44579439:A:G	44579439	NA,G	NA,A	NA,1	NA,-inf	NA,inf	NA,0.641753	7.83158e-05	8.11274e-05
3	chr19:44975788:T:G	44975788	G,NA	T,NA	1,NA	inf,NA	inf,NA	0.327468,NA	7.82646e-05	8.06476e-05
3	chr19:44855219:A:G	44855219	NA,G	NA,A	NA,1	NA,-inf	NA,inf	NA,0.642961	7.82624e-05	8.09944e-05
3	chr19:44293080:C:T	44293080	NA,T	NA,C	NA,1	NA,inf	NA,inf	NA,0.526543	7.82523e-05	8.09088e-05
3	chr19:44183240:C:G	44183240	G,NA	C,NA	1,NA	inf,NA	inf,NA	0.340623,NA	7.818e-05	8.08811e-05
3	chr19:45581711:C:T	45581711	NA,T	NA,C	NA,1	NA,-inf	NA,inf	NA,0.513893	7.81074e-05	8.07576e-05
3	chr19:45262050:C:T	45262050	NA,T	NA,C	NA,1	NA,inf	NA,inf	NA,0.272828	7.80391e-05	8.04004e-05
3	chr19:45547413:T:C	45547413	NA,C	NA,T	NA,1	NA,inf	NA,inf	NA,0.346472	7.80305e-05	8.04868e-05
3	chr19:45065393:A:G	45065393	G,NA	A,NA	1,NA	inf,NA	inf,NA	0.361309,NA	7.80224e-05	8.06017e-05
3	chr19:45027905:G:C	45027905	NA,C	NA,G	NA,1	NA,-inf	NA,inf	NA,0.615572	7.80064e-05	8.0834e-05
3	chr19:45654898:A:G	45654898	G,G	A,A	1,1	inf,-inf	inf,inf	1.18466,0.225545	7.78845e-05	7.99493e-05
3	chr19:45439298:G:A	45439298	NA,A	NA,G	NA,1	NA,-inf	NA,inf	NA,0.518352	7.78835e-05	8.03698e-05
3	chr19:45654406:T:C	45654406	NA,C	NA,T	NA,1	NA,-inf	NA,inf	NA,0.537044	7.78788e-05	8.05951e-05
3	chr19:45537087:G:A	45537087	NA,A	NA,G	NA,1	NA,inf	NA,inf	NA,0.304525	7.77738e-05	8.01376e-05
3	chr19:45172883:T:C	45172883	NA,C	NA,T	NA,1	NA,inf	NA,inf	NA,0.325324	7.77707e-05	8.01667e-05
3	chr19:44473293:A:T	44473293	NA,T	NA,A	NA,1	NA,inf	NA,inf	NA,0.333414	7.76642e-05	8.01372e-05
3	chr19:44931109:A:T	44931109	NA,T	NA,A	NA,1	NA,inf	NA,inf	NA,0.286559	7.76587e-05	8.01286e-05
3	chr19:44581815:TG:T	44581815	NA,T	NA,TG	NA,1	NA,inf	NA,inf	NA,0.175199	7.76431e-05	7.99808e-05
3	chr19:45550292:G:A	45550292	NA,A	NA,G	NA,1	NA,-inf	NA,inf	NA,0.472379	7.76095e-05	8.01954e-05
3	chr19:44646377:G:A	44646377	NA,A	NA,G	NA,1	NA,-inf	NA,inf	NA,0.104718	7.76092e-05	8.00874e-05
3	chr19:45050282:C:T	45050282	T,NA	C,NA	1,NA	inf,NA	inf,NA	0.616585,NA	7.75693e-05	8.07595e-05
3	chr19:45257835:G:A	45257835	NA,A	NA,G	NA,1	NA,inf	NA,inf	NA,0.270322	7.75689e-05	7.99198e-05
3	chr19:45241177:C:T	45241177	NA,T	NA,C	NA,1	NA,-inf	NA,inf	NA,0.529038	7.75406e-05	8.03386e-05
3	chr19:45004697:A:G	45004697	NA,G	NA,A	NA,1	NA,-inf	NA,inf	NA,0.601106	7.75312e-05	8.03221e-05
3	chr19:44959902:T:C	44959902	NA,C	NA,T	NA,1	NA,inf	NA,inf	NA,0.438682	7.75097e-05	8.00317e-05
3	chr19:44811138:A:T	44811138	T,NA	A,NA	1,NA	inf,NA	inf,NA	0.55122,NA	7.74979e-05	8.03862e-05
3	chr19:44220712:G:T	44220712	NA,T	NA,G	NA,1	NA,-inf	NA,inf	NA,0.873434	7.74907e-05	8.04898e-05
3	chr19:45297133:G:A	45297133	A,NA	G,NA	1,NA	inf,NA	inf,NA	0.239931,NA	7.73886e-05	7.96616e-05
3	chr19:44975028:A:G	44975028	NA,G	NA,A	NA,1	NA,-inf	NA,inf	NA,0.508288	7.73743e-05	8.00206e-05
3	chr19:44675709:C:T	44675709	NA,T	NA,C	NA,1	NA,inf	NA,inf	NA,0.172411	7.73549e-05	7.97052e-05
3	chr19:45260053:C:T	45260053	NA,T	NA,C	NA,1	NA,inf	NA,inf	NA,0.26838	7.73371e-05	7.96811e-05
3	chr19:45039019:G:A	45039019	NA,A	NA,G	NA,1	NA,-inf	NA,inf	NA,0.514047	7.73181e-05	8.00221e-05
3	chr19:44914829:G:A	44914829	NA,A	NA,G	NA,1	NA,inf	NA,inf	NA,0.348347	7.73153e-05	7.97677e-05
3	chr19:44654191:G:A	44654191	NA,A	NA,G	NA,1	NA,-inf	NA,inf	NA,0.904069	7.72839e-05	8.04882e-05
3	chr19:45248685:C:G	45248685	NA,G	NA,C	NA,1	NA,inf	NA,inf	NA,0.271109	7.72553e-05	7.95679e-05
3	chr19:45621306:G:A	45621306	A,NA	G,NA	1,NA	-inf,NA	inf,NA	0.367362,NA	7.72386e-05	7.97481e-05
3	chr19:45402414:A:G	45402414	NA,G	NA,A	NA,1	NA,-inf	NA,inf	NA,0.54901	7.72382e-05	8.00128e-05
3	chr19:45557212:G:T	45557212	NA,T	NA,G	NA,1	NA,inf	NA,inf	NA,0.386987	7.72367e-05	7.97662e-05
3	chr19:44409511:G:A	44409511	NA,A	NA,G	NA,1	NA,-inf	NA,inf	NA,0.564261	7.72366e-05	7.99162e-05
3	chr19:44685200:A:T	44685200	NA,T	NA,A	NA,1	NA,-inf	NA,inf	NA,0.264754	7.72329e-05	7.97032e-05
3	chr19:45047149:A:G	45047149	G,G	A,A	1,1	inf,inf	inf,inf	0.731343,1.20367	7.71997e-05	8.04058e-05
3	chr19:45148728:G:GGTAT	45148728	GGTAT,GGTAT	G,G	1,1	-inf,inf	inf,inf	0.152146,1.38111	7.71922e-05	7.95929e-05
3	chr19:45108968:C:T	45108968	T,T	C,C	1,1	-inf,inf	inf,inf	0.225874,1.36174	7.71555e-05	7.96273e-05
3	chr19:45436108:T:C	45436108	NA,C	NA,T	NA,1	NA,-inf	NA,inf	NA,0.511165	7.70598e-05	7.95225e-05
3	chr19:45179905:G:A	45179905	NA,A	NA,G	NA,1	NA,inf	NA,inf	NA,0.298487	7.70507e-05	7.94077e-05
3	chr19:44730855:A:G	44730855	G,G	A,A	1,1	-inf,-inf	inf,inf	1.16667,1.34214	7.70327e-05	8.12298e-05
3	chr19:44838857:A:G	44838857	G,NA	A,NA	1,NA	-inf,NA	inf,NA	0.345825,NA	7.70052e-05	7.97046e-05
3	chr19:45228273:T:C	45228273	NA,C	NA,T	NA,1	NA,inf	NA,inf	NA,0.884763	7.69605e-05	8.30751e-05
3	chr19:44202298:C:CATA	44202298	NA,CATA	NA,C	NA,1	NA,-inf	NA,inf	NA,0.883922	7.695e-05	7.9944e-05
3	chr19:44514538:TC:T	44514538	NA,T	NA,TC	NA,1	NA,inf	NA,inf	NA,0.533571	7.6949e-05	7.95844e-05
3	chr19:44393690:C:G	44393690	NA,G	NA,C	NA,1	NA,-inf	NA,inf	NA,0.360383	7.69443e-05	7.9446e-05
3	chr19:45413671:T:C	45413671	NA,C	NA,T	NA,1	NA,inf	NA,inf	NA,0.334379	7.68473e-05	7.92586e-05
3	chr19:45433527:AAAAC:A	45433527	NA,A	NA,AAAAC	NA,1	NA,-inf	NA,inf	NA,0.509805	7.68377e-05	7.92899e-05
3	chr19:44202721:A:G	44202721	NA,G	NA,A	NA,1	NA,-inf	NA,inf	NA,0.875251	7.68375e-05	7.98175e-05
3	chr19:45034521:C:T	45034521	T,NA	C,NA	1,NA	inf,NA	inf,NA	0.613891,NA	7.68151e-05	7.99827e-05
3	chr19:44708574:G:T	44708574	T,NA	G,NA	1,NA	-inf,NA	inf,NA	0.262711,NA	7.68045e-05	7.92128e-05
3	chr19:45654198:T:C	45654198	NA,C	NA,T	NA,1	NA,inf	NA,inf	NA,0.348158	7.67893e-05	7.92253e-05
3	chr19:44522611:A:G	44522611	NA,G	NA,A	NA,1	NA,inf	NA,inf	NA,0.120239	7.67637e-05	7.90708e-05
3	chr19:44228682:A:G	44228682	NA,G	NA,A	NA,1	NA,-inf	NA,inf	NA,0.876325	7.6716e-05	7.96949e-05
3	chr19:44289364:A:G	44289364	NA,G	NA,A	NA,1	NA,-inf	NA,inf	NA,0.55305	7.67151e-05	7.93518e-05
3	chr19:44799719:AAAG:A	44799719	A,NA	AAAG,NA	1,NA	inf,NA	inf,NA	0.400126,NA	7.67118e-05	7.93793e-05
3	chr19:44476222:G:A	44476222	NA,A	NA,G	NA,1	NA,-inf	NA,inf	NA,0.690263	7.66982e-05	7.95e-05
3	chr19:45270641:T:C	45270641	C,C	T,T	1,1	-inf,-inf	inf,inf	2.11673,0.150689	7.66592e-05	8.6902e-05
3	chr19:45456501:G:T	45456501	NA,T	NA,G	NA,1	NA,inf	NA,inf	NA,0.367345	7.66168e-05	7.92529e-05
3	chr19:44648225:T:C	44648225	C,NA	T,NA	1,NA	-inf,NA	inf,NA	0.957271,NA	7.66046e-05	8.00045e-05
3	chr19:45173106:T:A	45173106	A,A	T,T	1,1	inf,-inf	inf,inf	0.279681,1.26913	7.65762e-05	7.89749e-05
3	chr19:44816040:G:A	44816040	A,NA	G,NA	1,NA	inf,NA	inf,NA	0.399082,NA	7.65525e-05	7.92049e-05
3	chr19:45050546:T:C	45050546	C,NA	T,NA	1,NA	inf,NA	inf,NA	0.429838,NA	7.6536e-05	7.92394e-05
3	chr19:44685014:T:A	44685014	NA,A	NA,T	NA,1	NA,-inf	NA,inf	NA,0.0945849	7.65108e-05	7.89296e-05
3	chr19:45177610:C:A	45177610	NA,A	NA,C	NA,1	NA,inf	NA,inf	NA,0.296446	7.65028e-05	7.88471e-05
3	chr19:44674840:T:C	44674840	NA,C	NA,T	NA,1	NA,-inf	NA,inf	NA,0.587276	7.65004e-05	7.91972e-05
3	chr19:44902377:G:C	44902377	C,NA	G,NA	1,NA	inf,NA	inf,NA	0.393188,NA	7.64876e-05	7.92285e-05
3	chr19:44660831:G:A	44660831	NA,A	NA,G	NA,1	NA,-inf	NA,inf	NA,0.12756	7.64726e-05	7.89119e-05
3	chr19:44646633:G:A	44646633	NA,A	NA,G	NA,1	NA,-inf	NA,inf	NA,0.0973747	7.64695e-05	7.89128e-05
3	chr19:44294110:T:C	44294110	NA,C	NA,T	NA,1	NA,-inf	NA,inf	NA,0.549863	7.64331e-05	7.90591e-05
3	chr19:44652506:C:T	44652506	NA,T	NA,C	NA,1	NA,-inf	NA,inf	NA,0.0970897	7.6427e-05	7.88691e-05
3	chr19:44869121:TCTC:T	44869121	NA,T	NA,TCTC	NA,1	NA,inf	NA,inf	NA,0.225377	7.63859e-05	7.87126e-05
3	chr19:44365000:G:A	44365000	NA,A	NA,G	NA,1	NA,-inf	NA,inf	NA,0.583594	7.63646e-05	7.90427e-05
3	chr19:44612756:A:C	44612756	C,NA	A,NA	1,NA	inf,NA	inf,NA	0.658717,NA	7.63341e-05	7.9258e-05
3	chr19:45114511:A:G	45114511	NA,G	NA,A	NA,1	NA,-inf	NA,inf	NA,0.680499	7.6304e-05	7.92417e-05
3	chr19:45284150:A:G	45284150	NA,G	NA,A	NA,1	NA,inf	NA,inf	NA,0.367001	7.63021e-05	7.87319e-05
3	chr19:45335328:T:A	45335328	NA,A	NA,T	NA,1	NA,-inf	NA,inf	NA,0.494462	7.62978e-05	7.89668e-05
3	chr19:45102756:ACT:A	45102756	NA,A	NA,ACT	NA,1	NA,-inf	NA,inf	NA,0.576047	7.62663e-05	7.9114e-05
3	chr19:45262741:C:T	45262741	T,T	C,C	1,1	-inf,inf	inf,inf	2.21225,0.16763	7.62651e-05	8.63945e-05
3	chr19:45487902:C:T	45487902	NA,T	NA,C	NA,1	NA,-inf	NA,inf	NA,0.548254	7.62566e-05	7.89995e-05
3	chr19:44189355:G:A	44189355	NA,A	NA,G	NA,1	NA,-inf	NA,inf	NA,0.87428	7.62213e-05	7.91835e-05
3	chr19:45573006:A:T	45573006	T,T	A,A	1,1	inf,inf	inf,inf	1.16697,0.069042	7.62077e-05	7.82874e-05
3	chr19:45397974:C:T	45397974	NA,T	NA,C	NA,1	NA,inf	NA,inf	NA,0.408938	7.61715e-05	7.87264e-05
3	chr19:45176901:G:T	45176901	NA,T	NA,G	NA,1	NA,-inf	NA,inf	NA,0.466297	7.61459e-05	7.87397e-05
3	chr19:44944873:C:T	44944873	NA,T	NA,C	NA,1	NA,-inf	NA,inf	NA,0.435132	7.61215e-05	7.8678e-05
3	chr19:45389460:A:C	45389460	C,C	A,A	1,1	-inf,-inf	inf,inf	0.176701,1.34288	7.60996e-05	7.84756e-05
3	chr19:44391218:G:T	44391218	NA,T	NA,G	NA,1	NA,inf	NA,inf	NA,0.277271	7.60626e-05	7.8436e-05
3	chr19:45642809:T:A	45642809	A,NA	T,NA	1,NA	inf,NA	inf,NA	0.481039,NA	7.60525e-05	7.87748e-05
3	chr19:44359787:C:G	44359787	G,G	C,C	1,1	-inf,-inf	inf,inf	1.12955,0.449469	7.60505e-05	7.77999e-05
3	chr19:44800726:A:G	44800726	G,NA	A,NA	1,NA	inf,NA	inf,NA	0.39317,NA	7.60255e-05	7.86682e-05
3	chr19:44755035:A:G	44755035	NA,G	NA,A	NA,1	NA,inf	NA,inf	NA,0.219991	7.5984e-05	7.83885e-05
3	chr19:44588052:C:T	44588052	NA,T	NA,C	NA,1	NA,inf	NA,inf	NA,0.42129	7.59834e-05	7.84507e-05
3	chr19:44363614:T:G	44363614	NA,G	NA,T	NA,1	NA,-inf	NA,inf	NA,0.576468	7.59814e-05	7.86416e-05
3	chr19:44363309:T:C	44363309	NA,C	NA,T	NA,1	NA,-inf	NA,inf	NA,0.576403	7.59716e-05	7.86315e-05
3	chr19:45436839:C:A	45436839	NA,A	NA,C	NA,1	NA,-inf	NA,inf	NA,0.498644	7.59623e-05	7.83904e-05
3	chr19:44297261:AC:A	44297261	A,NA	AC,NA	1,NA	-inf,NA	inf,NA	0.3827,NA	7.59461e-05	7.83806e-05
3	chr19:45658730:T:G	45658730	NA,G	NA,T	NA,1	NA,-inf	NA,inf	NA,0.446884	7.58945e-05	7.84847e-05
3	chr19:44873285:G:A	44873285	NA,A	NA,G	NA,1	NA,inf	NA,inf	NA,0.411678	7.588e-05	7.83137e-05
3	chr19:45682602:C:T	45682602	NA,T	NA,C	NA,1	NA,-inf	NA,inf	NA,0.518039	7.58727e-05	7.85293e-05
3	chr19:44363407:C:T	44363407	NA,T	NA,C	NA,1	NA,-inf	NA,inf	NA,0.575077	7.58616e-05	7.85172e-05
3	chr19:45485753:G:A	45485753	NA,A	NA,G	NA,1	NA,-inf	NA,inf	NA,0.497303	7.5742e-05	7.83906e-05
3	chr19:45167820:G:A	45167820	NA,A	NA,G	NA,1	NA,inf	NA,inf	NA,0.306667	7.57323e-05	7.80839e-05
3	chr19:45048007:G:A	45048007	A,NA	G,NA	1,NA	inf,NA	inf,NA	0.291159,NA	7.57316e-05	7.80772e-05
3	chr19:45192512:C:T	45192512	NA,T	NA,C	NA,1	NA,-inf	NA,inf	NA,0.519179	7.57149e-05	7.84056e-05
3	chr19:44416280:G:C	44416280	C,C	G,G	1,1	inf,inf	inf,inf	1.08789,0.253512	7.57054e-05	7.81391e-05
3	chr19:45585722:C:T	45585722	NA,T	NA,C	NA,1	NA,-inf	NA,inf	NA,0.65654	7.57014e-05	7.86026e-05
3	chr19:44948277:T:G	44948277	NA,G	NA,T	NA,1	NA,-inf	NA,inf	NA,0.462431	7.56801e-05	7.82377e-05
3	chr19:44446038:A:G	44446038	G,G	A,A	1,1	inf,-inf	inf,inf	1.13926,0.0789668	7.56628e-05	7.79605e-05
3	chr19:44758651:A:G	44758651	NA,G	NA,A	NA,1	NA,-inf	NA,inf	NA,0.536568	7.56604e-05	7.8229e-05
3	chr19:45284647:T:G	45284647	NA,G	NA,T	NA,1	NA,inf	NA,inf	NA,0.238627	7.56483e-05	7.79164e-05
3	chr19:45053500:C:T	45053500	T,NA	C,NA	1,NA	-inf,NA	inf,NA	0.612895,NA	7.56482e-05	7.9138e-05
3	chr19:45102310:C:T	45102310	NA,T	NA,C	NA,1	NA,inf	NA,inf	NA,0.313442	7.56169e-05	7.79644e-05
3	chr19:45260214:A:G	45260214	NA,G	NA,A	NA,1	NA,-inf	NA,inf	NA,0.504858	7.56034e-05	7.83069e-05
3	chr19:44345529:A:C	44345529	NA,C	NA,A	NA,1	NA,inf	NA,inf	NA,0.395438	7.55681e-05	7.80152e-05
3	chr19:44955206:A:G	44955206	G,NA	A,NA	1,NA	-inf,NA	inf,NA	0.351153,NA	7.55529e-05	7.7958e-05
3	chr19:44359992:C:T	44359992	NA,T	NA,C	NA,1	NA,-inf	NA,inf	NA,0.560984	7.55314e-05	7.81856e-05
3	chr19:45169454:G:A	45169454	NA,A	NA,G	NA,1	NA,-inf	NA,inf	NA,0.460492	7.5503e-05	7.80741e-05
3	chr19:45187287:C:T	45187287	T,T	C,C	1,1	inf,inf	inf,inf	0.477623,1.07272	7.54635e-05	7.75941e-05
3	chr19:45154649:T:C	45154649	NA,C	NA,T	NA,1	NA,inf	NA,inf	NA,0.284688	7.54615e-05	7.77741e-05
3	chr19:44555791:C:T	44555791	T,NA	C,NA	1,NA	-inf,NA	inf,NA	0.22349,NA	7.54288e-05	7.78005e-05
3	chr19:44349973:T:G	44349973	NA,G	NA,T	NA,1	NA,-inf	NA,inf	NA,0.519431	7.54256e-05	7.80181e-05
3	chr19:44617632:T:G	44617632	NA,G	NA,T	NA,1	NA,inf	NA,inf	NA,0.108273	7.5405e-05	7.76865e-05
3	chr19:45175853:G:A	45175853	NA,A	NA,G	NA,1	NA,-inf	NA,inf	NA,0.45938	7.54008e-05	7.79682e-05
3	chr19:45037358:A:C	45037358	C,NA	A,NA	1,NA	inf,NA	inf,NA	0.593492,NA	7.53847e-05	7.84693e-05
3	chr19:44567106:A:G	44567106	NA,G	NA,A	NA,1	NA,inf	NA,inf	NA,0.0436955	7.53765e-05	7.76023e-05
3	chr19:45175186:G:A	45175186	NA,A	NA,G	NA,1	NA,-inf	NA,inf	NA,0.456007	7.53326e-05	7.78957e-05
3	chr19:44736011:C:T	44736011	NA,T	NA,C	NA,1	NA,-inf	NA,inf	NA,0.530749	7.53234e-05	7.79173e-05
3	chr19:45175189:A:G	45175189	NA,G	NA,A	NA,1	NA,-inf	NA,inf	NA,0.458756	7.53163e-05	7.78809e-05
3	chr19:45059782:G:A	45059782	A,NA	G,NA	1,NA	inf,NA	inf,NA	0.286401,NA	7.53058e-05	7.76391e-05
3	chr19:44586395:G:C	44586395	C,NA	G,NA	1,NA	-inf,NA	inf,NA	0.697093,NA	7.52904e-05	7.80704e-05
3	chr19:45166995:A:G	45166995	NA,G	NA,A	NA,1	NA,-inf	NA,inf	NA,0.45649	7.5135e-05	7.76927e-05
3	chr19:44453699:A:AG	44453699	NA,AG	NA,A	NA,1	NA,-inf	NA,inf	NA,0.510857	7.51334e-05	7.77116e-05
3	chr19:44225359:G:A	44225359	NA,A	NA,G	NA,1	NA,-inf	NA,inf	NA,0.424364	7.51284e-05	7.76366e-05
3	chr19:44832739:A:G	44832739	G,NA	A,NA	1,NA	inf,NA	inf,NA	0.524031,NA	7.51282e-05	7.79654e-05
3	chr19:45268982:C:T	45268982	T,T	C,C	1,1	-inf,-inf	inf,inf	2.0565,0.293976	7.50794e-05	8.75992e-05
3	chr19:45412406:G:A	45412406	NA,A	NA,G	NA,1	NA,inf	NA,inf	NA,0.290163	7.50764e-05	7.74208e-05
3	chr19:45705369:T:A	45705369	NA,A	NA,T	NA,1	NA,inf	NA,inf	NA,0.353233	7.507e-05	7.75436e-05
3	chr19:44601770:A:G	44601770	G,NA	A,NA	1,NA	-inf,NA	inf,NA	0.178755,NA	7.50696e-05	7.73771e-05
3	chr19:45133364:G:A	45133364	A,NA	G,NA	1,NA	-inf,NA	inf,NA	0.342885,NA	7.50134e-05	7.74568e-05
3	chr19:44488816:G:A	44488816	NA,A	NA,G	NA,1	NA,-inf	NA,inf	NA,0.373519	7.49949e-05	7.744e-05
3	chr19:44382613:G:A	44382613	NA,A	NA,G	NA,1	NA,-inf	NA,inf	NA,0.603852	7.49825e-05	7.76141e-05
3	chr19:44592479:C:G	44592479	G,G	C,C	1,1	inf,-inf	inf,inf	0.731279,1.35877	7.49685e-05	7.77622e-05
3	chr19:44288544:C:T	44288544	NA,T	NA,C	NA,1	NA,-inf	NA,inf	NA,0.465271	7.49401e-05	7.747e-05
3	chr19:45438059:G:C	45438059	NA,C	NA,G	NA,1	NA,-inf	NA,inf	NA,0.484301	7.49349e-05	7.73282e-05
3	chr19:44409877:C:T	44409877	T,NA	C,NA	1,NA	-inf,NA	inf,NA	0.269814,NA	7.49203e-05	7.72241e-05
3	chr19:44633054:C:T	44633054	NA,T	NA,C	NA,1	NA,inf	NA,inf	NA,0.0366216	7.49054e-05	7.71333e-05
3	chr19:44343872:G:A	44343872	A,NA	G,NA	1,NA	-inf,NA	inf,NA	0.309701,NA	7.48703e-05	7.72488e-05
3	chr19:45052435:G:C	45052435	NA,C	NA,G	NA,1	NA,-inf	NA,inf	NA,0.408138	7.4863e-05	7.72799e-05
3	chr19:44172840:G:A	44172840	A,NA	G,NA	1,NA	-inf,NA	inf,NA	0.349325,NA	7.48626e-05	7.7265e-05
3	chr19:44588027:T:C	44588027	NA,C	NA,T	NA,1	NA,-inf	NA,inf	NA,0.235028	7.48425e-05	7.72607e-05
3	chr19:44295950:G:T	44295950	NA,T	NA,G	NA,1	NA,inf	NA,inf	NA,0.326108	7.48349e-05	7.72221e-05
3	chr19:44377841:A:G	44377841	NA,G	NA,A	NA,1	NA,-inf	NA,inf	NA,0.509489	7.48104e-05	7.73655e-05
3	chr19:45124198:G:T	45124198	NA,T	NA,G	NA,1	NA,-inf	NA,inf	NA,0.570705	7.48054e-05	7.75642e-05
3	chr19:44894411:G:A	44894411	NA,A	NA,G	NA,1	NA,-inf	NA,inf	NA,0.444463	7.48023e-05	7.73413e-05
3	chr19:45435584:T:G	45435584	NA,G	NA,T	NA,1	NA,-inf	NA,inf	NA,0.486295	7.47812e-05	7.71737e-05
3	chr19:44453291:G:A	44453291	NA,A	NA,G	NA,1	NA,-inf	NA,inf	NA,0.50897	7.47804e-05	7.73502e-05
3	chr19:45115172:G:A	45115172	NA,A	NA,G	NA,1	NA,-inf	NA,inf	NA,0.663825	7.47751e-05	7.76575e-05
3	chr19:44494507:G:A	44494507	A,A	G,G	1,1	-inf,-inf	inf,inf	0.742986,1.28939	7.47347e-05	7.76754e-05
3	chr19:45489738:G:A	45489738	A,A	G,G	1,1	inf,-inf	inf,inf	1.11976,0.134535	7.47233e-05	7.65147e-05
3	chr19:44869097:T:G	44869097	G,G	T,T	1,1	-inf,inf	inf,inf	1.26732,0.227058	7.47033e-05	7.76227e-05
3	chr19:45609890:T:C	45609890	C,NA	T,NA	1,NA	inf,NA	inf,NA	0.456026,NA	7.4698e-05	7.74921e-05
3	chr19:45253495:A:G	45253495	G,G	A,A	1,1	-inf,-inf	inf,inf	2.29766,0.017741	7.4696e-05	8.59403e-05
3	chr19:44356302:G:C	44356302	NA,C	NA,G	NA,1	NA,-inf	NA,inf	NA,0.476197	7.46939e-05	7.72192e-05
3	chr19:44559361:T:C	44559361	C,NA	T,NA	1,NA	inf,NA	inf,NA	0.308911,NA	7.46902e-05	7.7317e-05
3	chr19:45394002:G:A	45394002	NA,A	NA,G	NA,1	NA,inf	NA,inf	NA,0.361295	7.46887e-05	7.71882e-05
3	chr19:44895103:C:T	44895103	NA,T	NA,C	NA,1	NA,inf	NA,inf	NA,0.38588	7.46781e-05	7.70741e-05
3	chr19:44296561:C:T	44296561	T,NA	C,NA	1,NA	-inf,NA	inf,NA	0.369057,NA	7.46725e-05	7.70675e-05
3	chr19:45680803:C:A	45680803	A,A	C,C	1,1	inf,-inf	inf,inf	1.08089,0.299832	7.46622e-05	7.66487e-05
3	chr19:44359051:T:C	44359051	NA,C	NA,T	NA,1	NA,inf	NA,inf	NA,0.381147	7.46612e-05	7.67864e-05
3	chr19:45049635:A:T	45049635	T,NA	A,NA	1,NA	inf,NA	inf,NA	0.575533,NA	7.46574e-05	7.76802e-05
3	chr19:45074138:C:T	45074138	NA,T	NA,C	NA,1	NA,-inf	NA,inf	NA,0.405628	7.46402e-05	7.7045e-05
3	chr19:45472024:G:A	45472024	A,A	G,G	1,1	inf,inf	inf,inf	1.02009,0.162678	7.46368e-05	7.62431e-05
3	chr19:44318167:T:C	44318167	C,C	T,T	1,1	inf,-inf	inf,inf	0.964104,0.77264	7.46277e-05	7.736e-05
3	chr19:44548307:T:C	44548307	NA,C	NA,T	NA,1	NA,inf	NA,inf	NA,0.268476	7.45905e-05	7.69669e-05
3	chr19:44682687:G:T	44682687	NA,T	NA,G	NA,1	NA,-inf	NA,inf	NA,0.126256	7.45327e-05	7.69251e-05
3	chr19:44553061:CTTT:C	44553061	C,NA	CTTT,NA	1,NA	-inf,NA	inf,NA	0.195301,NA	7.45127e-05	7.68206e-05
3	chr19:44980547:A:G	44980547	NA,G	NA,A	NA,1	NA,-inf	NA,inf	NA,0.476289	7.44946e-05	7.70359e-05
3	chr19:44954889:A:C	44954889	C,C	A,A	1,1	-inf,-inf	inf,inf	0.0540353,1.6775	7.44591e-05	7.81165e-05
3	chr19:44626952:A:AAG	44626952	NA,AAG	NA,A	NA,1	NA,-inf	NA,inf	NA,0.893075	7.44402e-05	7.74875e-05
3	chr19:44743142:TC:T	44743142	NA,T	NA,TC	NA,1	NA,-inf	NA,inf	NA,0.398585	7.443e-05	7.69476e-05
3	chr19:45299152:G:C	45299152	NA,C	NA,G	NA,1	NA,-inf	NA,inf	NA,0.492895	7.44213e-05	7.70082e-05
3	chr19:44346777:G:A	44346777	NA,A	NA,G	NA,1	NA,-inf	NA,inf	NA,0.545628	7.44112e-05	7.70032e-05
3	chr19:44425656:C:G	44425656	G,G	C,C	1,1	-inf,-inf	inf,inf	0.128106,1.94512	7.44048e-05	7.74661e-05
3	chr19:45276558:G:A	45276558	NA,A	NA,G	NA,1	NA,-inf	NA,inf	NA,0.449835	7.43918e-05	7.69456e-05
3	chr19:45255065:G:A	45255065	NA,A	NA,G	NA,1	NA,-inf	NA,inf	NA,0.476404	7.4378e-05	7.70103e-05
3	chr19:44344021:G:A	44344021	A,A	G,G	1,1	-inf,-inf	inf,inf	1.50398,0.109251	7.4376e-05	7.66338e-05
3	chr19:45557496:C:T	45557496	NA,T	NA,C	NA,1	NA,-inf	NA,inf	NA,0.519889	7.43757e-05	7.70388e-05
3	chr19:45038156:G:T	45038156	T,T	G,G	1,1	-inf,inf	inf,inf	1.5844,0.1793	7.43638e-05	7.76883e-05
3	chr19:44592516:A:G	44592516	G,G	A,A	1,1	inf,-inf	inf,inf	0.70755,1.38794	7.43442e-05	7.7143e-05
3	chr19:44319201:C:T	44319201	T,NA	C,NA	1,NA	-inf,NA	inf,NA	0.314194,NA	7.42852e-05	7.66472e-05
3	chr19:45372604:C:T	45372604	NA,T	NA,C	NA,1	NA,-inf	NA,inf	NA,0.587293	7.42809e-05	7.71325e-05
3	chr19:44443705:T:C	44443705	NA,C	NA,T	NA,1	NA,inf	NA,inf	NA,0.292876	7.42665e-05	7.66266e-05
3	chr19:44364586:T:C	44364586	NA,C	NA,T	NA,1	NA,-inf	NA,inf	NA,0.556262	7.42648e-05	7.68591e-05
3	chr19:44293879:A:G	44293879	NA,G	NA,A	NA,1	NA,-inf	NA,inf	NA,0.457444	7.42236e-05	7.67287e-05
3	chr19:45155190:C:T	45155190	NA,T	NA,C	NA,1	NA,-inf	NA,inf	NA,0.50674	7.41731e-05	7.67373e-05
3	chr19:44269360:A:G	44269360	G,G	A,A	1,1	-inf,inf	inf,inf	1.18453,0.535733	7.41515e-05	7.61643e-05
3	chr19:44697758:A:G	44697758	NA,G	NA,A	NA,1	NA,inf	NA,inf	NA,0.171936	7.41448e-05	7.64991e-05
3	chr19:44434513:G:A	44434513	NA,A	NA,G	NA,1	NA,-inf	NA,inf	NA,0.41454	7.41327e-05	7.66246e-05
3	chr19:44695856:TGACCCTGACCAAACAAGGTCATA:T	44695856	NA,T	NA,TGACCCTGACCAAACAAGGTCATA	NA,1	NA,-inf	NA,inf	NA,0.146597	7.41022e-05	7.64861e-05
3	chr19:45316551:C:A	45316551	A,NA	C,NA	1,NA	-inf,NA	inf,NA	0.105788,NA	7.40006e-05	7.60929e-05
3	chr19:44197068:T:C	44197068	NA,C	NA,T	NA,1	NA,-inf	NA,inf	NA,0.848934	7.39493e-05	7.68084e-05
3	chr19:44307308:C:T	44307308	NA,T	NA,C	NA,1	NA,inf	NA,inf	NA,0.480127	7.39478e-05	7.64522e-05
3	chr19:44373741:T:C	44373741	NA,C	NA,T	NA,1	NA,inf	NA,inf	NA,0.265588	7.39333e-05	7.62519e-05
3	chr19:45039617:T:G	45039617	NA,G	NA,T	NA,1	NA,-inf	NA,inf	NA,0.481892	7.39165e-05	7.6475e-05
3	chr19:45111577:A:G	45111577	G,NA	A,NA	1,NA	-inf,NA	inf,NA	0.0838224,NA	7.39137e-05	7.59617e-05
3	chr19:45156019:C:A	45156019	A,NA	C,NA	1,NA	-inf,NA	inf,NA	0.209623,NA	7.39113e-05	7.60696e-05
3	chr19:44566822:C:A	44566822	A,A	C,C	1,1	inf,inf	inf,inf	0.824738,0.513499	7.38989e-05	7.56764e-05
3	chr19:44372761:A:G	44372761	NA,G	NA,A	NA,1	NA,inf	NA,inf	NA,0.2652	7.38916e-05	7.6209e-05
3	chr19:44612219:T:G	44612219	NA,G	NA,T	NA,1	NA,-inf	NA,inf	NA,0.110564	7.3891e-05	7.62392e-05
3	chr19:44474813:G:A	44474813	NA,A	NA,G	NA,1	NA,-inf	NA,inf	NA,0.268231	7.38867e-05	7.62699e-05
3	chr19:45698962:C:T	45698962	NA,T	NA,C	NA,1	NA,inf	NA,inf	NA,0.371064	7.3877e-05	7.63212e-05
3	chr19:44760259:T:C	44760259	NA,C	NA,T	NA,1	NA,-inf	NA,inf	NA,0.496498	7.38558e-05	7.63816e-05
3	chr19:45161408:G:A	45161408	NA,A	NA,G	NA,1	NA,inf	NA,inf	NA,0.287776	7.38417e-05	7.61332e-05
3	chr19:44372820:A:T	44372820	NA,T	NA,A	NA,1	NA,-inf	NA,inf	NA,0.37712	7.38165e-05	7.62795e-05
3	chr19:45459422:C:T	45459422	NA,T	NA,C	NA,1	NA,-inf	NA,inf	NA,0.523713	7.38095e-05	7.63374e-05
3	chr19:45057115:T:C	45057115	C,C	T,T	1,1	inf,-inf	inf,inf	1.11385,0.897925	7.37716e-05	7.65228e-05
3	chr19:45246453:T:A	45246453	NA,A	NA,T	NA,1	NA,inf	NA,inf	NA,0.545342	7.37336e-05	7.72986e-05
3	chr19:45145245:A:G	45145245	NA,G	NA,A	NA,1	NA,-inf	NA,inf	NA,0.61126	7.37317e-05	7.64919e-05
3	chr19:44806583:C:T	44806583	NA,T	NA,C	NA,1	NA,-inf	NA,inf	NA,0.646353	7.37271e-05	7.63799e-05
3	chr19:44673405:C:A	44673405	NA,A	NA,C	NA,1	NA,-inf	NA,inf	NA,0.555153	7.37233e-05	7.63136e-05
3	chr19:45585797:T:C	45585797	C,NA	T,NA	1,NA	-inf,NA	inf,NA	0.295317,NA	7.3718e-05	7.6045e-05
3	chr19:45306654:A:C	45306654	NA,C	NA,A	NA,1	NA,-inf	NA,inf	NA,0.5476	7.36953e-05	7.64641e-05
3	chr19:44718758:G:A	44718758	NA,A	NA,G	NA,1	NA,inf	NA,inf	NA,0.360677	7.36781e-05	7.60447e-05
3	chr19:44642317:C:T	44642317	T,T	C,C	1,1	-inf,inf	inf,inf	0.487397,1.53131	7.36738e-05	7.66433e-05
3	chr19:45458317:A:G	45458317	G,NA	A,NA	1,NA	inf,NA	inf,NA	0.509807,NA	7.36626e-05	7.63144e-05
3	chr19:44342802:G:A	44342802	NA,A	NA,G	NA,1	NA,-inf	NA,inf	NA,0.479955	7.36356e-05	7.61525e-05
3	chr19:44651342:A:G	44651342	G,NA	A,NA	1,NA	-inf,NA	inf,NA	0.853087,NA	7.363e-05	7.67073e-05
3	chr19:44262428:G:A	44262428	A,A	G,G	1,1	-inf,-inf	inf,inf	1.37187,0.698288	7.35965e-05	7.59808e-05
3	chr19:45398041:G:A	45398041	NA,A	NA,G	NA,1	NA,-inf	NA,inf	NA,0.390659	7.35603e-05	7.59205e-05
3	chr19:44169781:G:A	44169781	NA,A	NA,G	NA,1	NA,-inf	NA,inf	NA,0.842534	7.35279e-05	7.63657e-05
3	chr19:45372915:C:T	45372915	NA,T	NA,C	NA,1	NA,-inf	NA,inf	NA,0.57719	7.34701e-05	7.62833e-05
3	chr19:44634700:T:C	44634700	NA,C	NA,T	NA,1	NA,inf	NA,inf	NA,0.0261683	7.3451e-05	7.5642e-05
3	chr19:44208982:G:A	44208982	NA,A	NA,G	NA,1	NA,-inf	NA,inf	NA,0.825774	7.34472e-05	7.62662e-05
3	chr19:45447486:G:A	45447486	A,NA	G,NA	1,NA	inf,NA	inf,NA	0.345425,NA	7.34321e-05	7.57809e-05
3	chr19:44570746:T:C	44570746	NA,C	NA,T	NA,1	NA,-inf	NA,inf	NA,0.405537	7.34072e-05	7.58882e-05
3	chr19:45197660:C:T	45197660	T,T	C,C	1,1	-inf,inf	inf,inf	0.657143,1.03522	7.33961e-05	7.55821e-05
3	chr19:45693618:C:A	45693618	NA,A	NA,C	NA,1	NA,-inf	NA,inf	NA,0.453509	7.33891e-05	7.58996e-05
3	chr19:45014666:C:T	45014666	T,NA	C,NA	1,NA	-inf,NA	inf,NA	0.315106,NA	7.33716e-05	7.5723e-05
3	chr19:44899461:G:C	44899461	C,NA	G,NA	1,NA	inf,NA	inf,NA	0.496121,NA	7.33486e-05	7.6007e-05
3	chr19:45467814:C:T	45467814	NA,T	NA,C	NA,1	NA,-inf	NA,inf	NA,0.521876	7.33476e-05	7.59908e-05
3	chr19:45370865:TTGTC:T	45370865	T,T	TTGTC,TTGTC	1,1	inf,-inf	inf,inf	0.0774376,2.13625	7.33465e-05	7.70442e-05
3	chr19:45555530:G:A	45555530	NA,A	NA,G	NA,1	NA,-inf	NA,inf	NA,0.459619	7.33408e-05	7.59029e-05
3	chr19:44558889:A:T	44558889	NA,T	NA,A	NA,1	NA,-inf	NA,inf	NA,0.199068	7.3333e-05	7.56453e-05
3	chr19:44201103:T:A	44201103	NA,A	NA,T	NA,1	NA,-inf	NA,inf	NA,0.823663	7.33241e-05	7.6136e-05
3	chr19:45518423:G:A	45518423	NA,A	NA,G	NA,1	NA,-inf	NA,inf	NA,0.449145	7.33215e-05	7.58439e-05
3	chr19:44828429:C:T	44828429	T,NA	C,NA	1,NA	-inf,NA	inf,NA	0.350931,NA	7.32877e-05	7.57688e-05
3	chr19:44441073:C:T	44441073	NA,T	NA,C	NA,1	NA,-inf	NA,inf	NA,0.36938	7.32728e-05	7.56799e-05
3	chr19:44680547:C:T	44680547	NA,T	NA,C	NA,1	NA,-inf	NA,inf	NA,1.04013	7.32005e-05	7.65099e-05
3	chr19:45350278:G:A	45350278	NA,A	NA,G	NA,1	NA,inf	NA,inf	NA,0.249913	7.31849e-05	7.54148e-05
3	chr19:44200600:C:T	44200600	NA,T	NA,C	NA,1	NA,-inf	NA,inf	NA,0.821157	7.31745e-05	7.5979e-05
3	chr19:44996130:T:C	44996130	C,C	T,T	1,1	-inf,-inf	inf,inf	0.337779,1.43981	7.31646e-05	7.63136e-05
3	chr19:45287095:T:G	45287095	NA,G	NA,T	NA,1	NA,inf	NA,inf	NA,0.210654	7.30709e-05	7.52228e-05
3	chr19:45086589:C:T	45086589	NA,T	NA,C	NA,1	NA,-inf	NA,inf	NA,0.434356	7.30643e-05	7.556e-05
3	chr19:44870307:C:T	44870307	NA,T	NA,C	NA,1	NA,inf	NA,inf	NA,0.387232	7.30627e-05	7.54159e-05
3	chr19:44398644:GC:G	44398644	NA,G	NA,GC	NA,1	NA,-inf	NA,inf	NA,0.321986	7.30553e-05	7.54323e-05
3	chr19:45285665:A:T	45285665	NA,T	NA,A	NA,1	NA,-inf	NA,inf	NA,0.461911	7.30464e-05	7.55732e-05
3	chr19:44344901:C:T	44344901	NA,T	NA,C	NA,1	NA,-inf	NA,inf	NA,0.528	7.303e-05	7.55686e-05
3	chr19:44713840:G:A	44713840	NA,A	NA,G	NA,1	NA,inf	NA,inf	NA,0.353077	7.29885e-05	7.53442e-05
3	chr19:44280784:T:C	44280784	NA,C	NA,T	NA,1	NA,-inf	NA,inf	NA,0.37438	7.29628e-05	7.53655e-05
3	chr19:44933158:A:C	44933158	NA,C	NA,A	NA,1	NA,inf	NA,inf	NA,0.243523	7.29498e-05	7.51972e-05
3	chr19:45271328:A:G	45271328	NA,G	NA,A	NA,1	NA,inf	NA,inf	NA,0.230585	7.29307e-05	7.51301e-05
3	chr19:45034127:C:T	45034127	T,NA	C,NA	1,NA	inf,NA	inf,NA	0.56385,NA	7.29294e-05	7.58856e-05
3	chr19:45582084:A:G	45582084	NA,G	NA,A	NA,1	NA,-inf	NA,inf	NA,0.622393	7.29159e-05	7.5687e-05
3	chr19:44960910:A:AG	44960910	NA,AG	NA,A	NA,1	NA,-inf	NA,inf	NA,0.393633	7.29008e-05	7.52446e-05
3	chr19:44239955:T:TACCTCTCATTCTCTGA	44239955	TACCTCTCATTCTCTGA,NA	T,NA	1,NA	-inf,NA	inf,NA	0.442849,NA	7.28908e-05	7.53204e-05
3	chr19:45278672:C:T	45278672	NA,T	NA,C	NA,1	NA,-inf	NA,inf	NA,0.462486	7.28858e-05	7.54642e-05
3	chr19:44326813:A:T	44326813	NA,T	NA,A	NA,1	NA,-inf	NA,inf	NA,0.403477	7.28127e-05	7.52588e-05
3	chr19:45394001:C:T	45394001	NA,T	NA,C	NA,1	NA,inf	NA,inf	NA,0.368185	7.27978e-05	7.5227e-05
3	chr19:45285667:C:G	45285667	NA,G	NA,C	NA,1	NA,-inf	NA,inf	NA,0.458955	7.2792e-05	7.53093e-05
3	chr19:44200133:T:G	44200133	NA,G	NA,T	NA,1	NA,-inf	NA,inf	NA,0.310783	7.27618e-05	7.51209e-05
3	chr19:44176336:G:A	44176336	NA,A	NA,G	NA,1	NA,-inf	NA,inf	NA,0.825932	7.27508e-05	7.55457e-05
3	chr19:44174753:T:C	44174753	NA,C	NA,T	NA,1	NA,-inf	NA,inf	NA,0.832991	7.27281e-05	7.55301e-05
3	chr19:45258924:G:A	45258924	NA,A	NA,G	NA,1	NA,-inf	NA,inf	NA,0.468919	7.27193e-05	7.52982e-05
3	chr19:44872763:CT:C	44872763	C,NA	CT,NA	1,NA	inf,NA	inf,NA	0.192596,NA	7.26856e-05	7.47875e-05
3	chr19:44658627:A:G	44658627	G,NA	A,NA	1,NA	-inf,NA	inf,NA	0.835109,NA	7.25644e-05	7.55784e-05
3	chr19:45695567:G:A	45695567	NA,A	NA,G	NA,1	NA,inf	NA,inf	NA,0.357974	7.25488e-05	7.49504e-05
3	chr19:45499682:G:A	45499682	NA,A	NA,G	NA,1	NA,inf	NA,inf	NA,0.349535	7.25484e-05	7.49529e-05
3	chr19:44221721:A:G	44221721	NA,G	NA,A	NA,1	NA,inf	NA,inf	NA,0.460935	7.25337e-05	7.49822e-05
3	chr19:44373826:A:G	44373826	NA,G	NA,A	NA,1	NA,-inf	NA,inf	NA,0.359518	7.25104e-05	7.49254e-05
3	chr19:44938331:A:G	44938331	NA,G	NA,A	NA,1	NA,inf	NA,inf	NA,0.277212	7.24807e-05	7.47199e-05
3	chr19:44206514:G:A	44206514	NA,A	NA,G	NA,1	NA,-inf	NA,inf	NA,0.809259	7.24489e-05	7.5217e-05
3	chr19:44585198:G:A	44585198	NA,A	NA,G	NA,1	NA,-inf	NA,inf	NA,0.212266	7.24403e-05	7.47813e-05
3	chr19:44906745:G:A	44906745	A,A	G,G	1,1	inf,inf	inf,inf	1.13215,0.77883	7.24353e-05	7.49423e-05
3	chr19:45638202:T:A	45638202	NA,A	NA,T	NA,1	NA,-inf	NA,inf	NA,0.349977	7.24249e-05	7.47483e-05
3	chr19:45065392:A:G	45065392	G,NA	A,NA	1,NA	inf,NA	inf,NA	0.388149,NA	7.2407e-05	7.49733e-05
3	chr19:44409750:C:T	44409750	T,NA	C,NA	1,NA	-inf,NA	inf,NA	0.348107,NA	7.23832e-05	7.4813e-05
3	chr19:44445803:T:C	44445803	C,C	T,T	1,1	inf,-inf	inf,inf	1.11725,0.0780201	7.23795e-05	7.45785e-05
3	chr19:45112636:C:T	45112636	NA,T	NA,C	NA,1	NA,inf	NA,inf	NA,0.248764	7.23521e-05	7.45691e-05
3	chr19:45035953:T:C	45035953	NA,C	NA,T	NA,1	NA,-inf	NA,inf	NA,0.411519	7.23331e-05	7.47828e-05
3	chr19:45191191:C:T	45191191	NA,T	NA,C	NA,1	NA,-inf	NA,inf	NA,0.441903	7.22904e-05	7.47883e-05
3	chr19:45670317:C:T	45670317	T,NA	C,NA	1,NA	inf,NA	inf,NA	0.310201,NA	7.22775e-05	7.46472e-05
3	chr19:45426130:C:T	45426130	T,NA	C,NA	1,NA	-inf,NA	inf,NA	0.356828,NA	7.22673e-05	7.47085e-05
3	chr19:45685718:C:T	45685718	NA,T	NA,C	NA,1	NA,-inf	NA,inf	NA,0.510547	7.22443e-05	7.47824e-05
3	chr19:44761461:G:C	44761461	NA,C	NA,G	NA,1	NA,-inf	NA,inf	NA,0.4928	7.2235e-05	7.47192e-05
3	chr19:44192685:G:A	44192685	NA,A	NA,G	NA,1	NA,-inf	NA,inf	NA,0.824177	7.2233e-05	7.50101e-05
3	chr19:45354609:A:G	45354609	G,NA	A,NA	1,NA	-inf,NA	inf,NA	0.227044,NA	7.22111e-05	7.43546e-05
3	chr19:45582691:G:C	45582691	NA,C	NA,G	NA,1	NA,-inf	NA,inf	NA,0.612343	7.21934e-05	7.49299e-05
3	chr19:45114813:G:A	45114813	NA,A	NA,G	NA,1	NA,-inf	NA,inf	NA,0.629761	7.21467e-05	7.49049e-05
3	chr19:44396819:G:A	44396819	NA,A	NA,G	NA,1	NA,inf	NA,inf	NA,0.28804	7.21269e-05	7.44177e-05
3	chr19:44260137:T:C	44260137	NA,C	NA,T	NA,1	NA,-inf	NA,inf	NA,0.22664	7.21242e-05	7.44252e-05
3	chr19:44194789:A:G	44194789	NA,G	NA,A	NA,1	NA,-inf	NA,inf	NA,0.824738	7.20997e-05	7.48731e-05
3	chr19:44521677:C:T	44521677	NA,T	NA,C	NA,1	NA,inf	NA,inf	NA,0.0916559	7.20842e-05	7.42677e-05
3	chr19:44203986:G:A	44203986	NA,A	NA,G	NA,1	NA,-inf	NA,inf	NA,0.80262	7.20746e-05	7.48253e-05
3	chr19:44963679:G:A	44963679	NA,A	NA,G	NA,1	NA,-inf	NA,inf	NA,0.35884	7.20704e-05	7.43719e-05
3	chr19:44314832:T:G	44314832	G,G	T,T	1,1	inf,-inf	inf,inf	1.00657,0.67042	7.20521e-05	7.46547e-05
3	chr19:44260135:T:TC	44260135	NA,TC	NA,T	NA,1	NA,-inf	NA,inf	NA,0.225919	7.20455e-05	7.43442e-05
3	chr19:44361924:G:T	44361924	T,T	G,G	1,1	-inf,-inf	inf,inf	1.68142,0.30448	7.20295e-05	7.49998e-05
3	chr19:45173647:G:A	45173647	NA,A	NA,G	NA,1	NA,inf	NA,inf	NA,0.286595	7.20201e-05	7.4272e-05
3	chr19:44856410:A:G	44856410	NA,G	NA,A	NA,1	NA,inf	NA,inf	NA,0.42771	7.20158e-05	7.44081e-05
3	chr19:44433260:T:C	44433260	C,NA	T,NA	1,NA	inf,NA	inf,NA	0.347907,NA	7.20153e-05	7.43458e-05
3	chr19:44755948:G:C	44755948	NA,C	NA,G	NA,1	NA,inf	NA,inf	NA,0.227448	7.1968e-05	7.41991e-05
3	chr19:44503160:T:C	44503160	NA,C	NA,T	NA,1	NA,inf	NA,inf	NA,0.273047	7.1955e-05	7.42375e-05
3	chr19:44492481:T:G	44492481	NA,G	NA,T	NA,1	NA,inf	NA,inf	NA,0.264651	7.19184e-05	7.41761e-05
3	chr19:44232355:T:C	44232355	NA,C	NA,T	NA,1	NA,-inf	NA,inf	NA,0.327883	7.18739e-05	7.42301e-05
3	chr19:45134987:C:T	45134987	T,T	C,C	1,1	-inf,inf	inf,inf	0.0983314,1.35296	7.1869e-05	7.40861e-05
3	chr19:45242977:C:CTG	45242977	NA,CTG	NA,C	NA,1	NA,inf	NA,inf	NA,0.282671	7.18677e-05	7.4107e-05
3	chr19:44429530:G:C	44429530	NA,C	NA,G	NA,1	NA,inf	NA,inf	NA,0.266183	7.18539e-05	7.41386e-05
3	chr19:44530050:G:A	44530050	A,A	G,G	1,1	inf,inf	inf,inf	0.571087,0.738116	7.18498e-05	7.37504e-05
3	chr19:44565896:G:A	44565896	NA,A	NA,G	NA,1	NA,inf	NA,inf	NA,0.127466	7.18465e-05	7.40699e-05
3	chr19:44304120:C:T	44304120	NA,T	NA,C	NA,1	NA,-inf	NA,inf	NA,0.459794	7.18073e-05	7.42335e-05
3	chr19:44681759:G:A	44681759	NA,A	NA,G	NA,1	NA,-inf	NA,inf	NA,0.539356	7.1783e-05	7.42969e-05
3	chr19:44580591:C:T	44580591	NA,T	NA,C	NA,1	NA,-inf	NA,inf	NA,0.78275	7.17689e-05	7.45244e-05
3	chr19:44489851:A:T	44489851	T,T	A,A	1,1	-inf,-inf	inf,inf	0.864418,0.52619	7.17387e-05	7.37527e-05
3	chr19:44870210:A:C	44870210	NA,C	NA,A	NA,1	NA,-inf	NA,inf	NA,0.420984	7.17177e-05	7.4143e-05
3	chr19:45243515:C:T	45243515	NA,T	NA,C	NA,1	NA,inf	NA,inf	NA,0.281207	7.17004e-05	7.39351e-05
3	chr19:45039362:A:C	45039362	NA,C	NA,A	NA,1	NA,inf	NA,inf	NA,0.265168	7.16876e-05	7.39262e-05
3	chr19:44357935:G:A	44357935	NA,A	NA,G	NA,1	NA,-inf	NA,inf	NA,0.451757	7.16529e-05	7.41024e-05
3	chr19:44760457:C:T	44760457	NA,T	NA,C	NA,1	NA,-inf	NA,inf	NA,0.485204	7.16344e-05	7.40962e-05
3	chr19:44961102:T:C	44961102	NA,C	NA,T	NA,1	NA,-inf	NA,inf	NA,0.353961	7.16316e-05	7.39197e-05
3	chr19:44493947:C:A	44493947	NA,A	NA,C	NA,1	NA,-inf	NA,inf	NA,0.509693	7.16278e-05	7.41191e-05
3	chr19:45171922:A:G	45171922	G,NA	A,NA	1,NA	inf,NA	inf,NA	0.28335,NA	7.16222e-05	7.38782e-05
3	chr19:44760491:A:G	44760491	NA,G	NA,A	NA,1	NA,inf	NA,inf	NA,0.179993	7.15557e-05	7.38362e-05
3	chr19:44900667:C:T	44900667	T,NA	C,NA	1,NA	inf,NA	inf,NA	0.471559,NA	7.15456e-05	7.41252e-05
3	chr19:44488902:C:G	44488902	NA,G	NA,C	NA,1	NA,-inf	NA,inf	NA,0.640389	7.15431e-05	7.41512e-05
3	chr19:44793107:G:A	44793107	A,NA	G,NA	1,NA	inf,NA	inf,NA	0.245233,NA	7.15413e-05	7.40178e-05
3	chr19:44178162:C:T	44178162	NA,T	NA,C	NA,1	NA,-inf	NA,inf	NA,0.810695	7.15036e-05	7.42432e-05
3	chr19:45693282:A:C	45693282	NA,C	NA,A	NA,1	NA,-inf	NA,inf	NA,0.430572	7.14869e-05	7.39261e-05
3	chr19:44396816:G:T	44396816	NA,T	NA,G	NA,1	NA,inf	NA,inf	NA,0.282533	7.14789e-05	7.37511e-05
3	chr19:44372938:G:A	44372938	NA,A	NA,G	NA,1	NA,-inf	NA,inf	NA,0.347325	7.14563e-05	7.38347e-05
3	chr19:45555025:C:T	45555025	NA,T	NA,C	NA,1	NA,-inf	NA,inf	NA,0.3744	7.14249e-05	7.38295e-05
3	chr19:44391210:T:A	44391210	NA,A	NA,T	NA,1	NA,inf	NA,inf	NA,0.459381	7.14202e-05	7.38365e-05
3	chr19:44409308:A:C	44409308	NA,C	NA,A	NA,1	NA,-inf	NA,inf	NA,0.495115	7.14178e-05	7.38791e-05
3	chr19:44564743:T:C	44564743	NA,C	NA,T	NA,1	NA,-inf	NA,inf	NA,0.485502	7.13645e-05	7.38256e-05
3	chr19:45172096:C:T	45172096	T,NA	C,NA	1,NA	-inf,NA	inf,NA	0.336188,NA	7.13578e-05	7.37457e-05
3	chr19:44417525:A:C	44417525	NA,C	NA,A	NA,1	NA,inf	NA,inf	NA,0.307625	7.13297e-05	7.36407e-05
3	chr19:44929745:C:T	44929745	NA,T	NA,C	NA,1	NA,inf	NA,inf	NA,0.25128	7.13223e-05	7.35583e-05
3	chr19:44341004:C:T	44341004	NA,T	NA,C	NA,1	NA,-inf	NA,inf	NA,0.397397	7.1308e-05	7.37064e-05
3	chr19:44807895:AC:A	44807895	NA,A	NA,AC	NA,1	NA,-inf	NA,inf	NA,0.502838	7.13004e-05	7.37456e-05
3	chr19:45183224:A:T	45183224	NA,T	NA,A	NA,1	NA,-inf	NA,inf	NA,0.395523	7.12494e-05	7.36401e-05
3	chr19:45120512:C:T	45120512	T,NA	C,NA	1,NA	-inf,NA	inf,NA	0.171499,NA	7.12479e-05	7.33894e-05
3	chr19:44339379:T:C	44339379	NA,C	NA,T	NA,1	NA,-inf	NA,inf	NA,0.449857	7.12312e-05	7.36583e-05
3	chr19:45024598:G:A	45024598	NA,A	NA,G	NA,1	NA,-inf	NA,inf	NA,0.357226	7.12295e-05	7.35291e-05
3	chr19:45184592:T:A	45184592	NA,A	NA,T	NA,1	NA,inf	NA,inf	NA,0.224723	7.1225e-05	7.33873e-05
3	chr19:44480736:T:A	44480736	NA,A	NA,T	NA,1	NA,-inf	NA,inf	NA,0.505058	7.12151e-05	7.36471e-05
3	chr19:44487748:G:C	44487748	NA,C	NA,G	NA,1	NA,-inf	NA,inf	NA,0.635689	7.12118e-05	7.38052e-05
3	chr19:45310565:T:A	45310565	A,NA	T,NA	1,NA	-inf,NA	inf,NA	0.407511,NA	7.12012e-05	7.39206e-05
3	chr19:44373048:T:C	44373048	NA,C	NA,T	NA,1	NA,-inf	NA,inf	NA,0.345259	7.12012e-05	7.35717e-05
3	chr19:44207058:T:C	44207058	NA,C	NA,T	NA,1	NA,-inf	NA,inf	NA,0.798537	7.11974e-05	7.3916e-05
3	chr19:44654221:A:G	44654221	NA,G	NA,A	NA,1	NA,-inf	NA,inf	NA,2.54838	7.11904e-05	8.31891e-05
3	chr19:45344887:TC:T	45344887	NA,T	NA,TC	NA,1	NA,inf	NA,inf	NA,0.289185	7.11796e-05	7.35562e-05
```
