## Supplementary material for "Characterization of shared and ancestry-specific signals driving complex traits using multi-ancestry fine-mapping": susiex_nc3.cs80.snp

```
BP	SNP	PIP(CS1)	LogBF(CS1,Pop1)	LogBF(CS1,Pop2)	PIP(CS2)	LogBF(CS2,Pop1)	LogBF(CS2,Pop2)	PIP(CS3)	LogBF(CS3,Pop1)	LogBF(CS3,Pop2)
44156638	chr19:44156638:G:A	4.93851e-07	-1.43482	-6.7639e-10	1.60814e-06	-1.52027	-6.7639e-10	6.70743e-05	-1.45804	-6.7639e-10
44156814	chr19:44156814:A:G	2.22833e-07	-0.747956	-1.48267	6.89606e-07	-0.75652	-1.61046	3.72514e-05	-0.38014	-1.66601
44157003	chr19:44157003:A:G	3.18581e-06	-1.23722e-10	0.429412	1.18263e-05	-1.23722e-10	0.474981	0.000543161	-1.23722e-10	0.633566
44158351	chr19:44158351:G:A	2.8348e-06	-1.23722e-10	0.312677	1.06626e-05	-1.23722e-10	0.371394	0.000488329	-1.23722e-10	0.527151
44158732	chr19:44158732:T:C	3.91933e-07	-1.23722e-10	-1.66596	1.39253e-06	-1.23722e-10	-1.66422	5.46952e-05	-1.23722e-10	-1.66206
44158840	chr19:44158840:GC:G	3.97931e-07	-1.23722e-10	-1.65077	1.38901e-06	-1.23722e-10	-1.66675	5.44802e-05	-1.23722e-10	-1.666
44159207	chr19:44159207:T:C	6.5182e-07	-1.23722e-10	-1.15728	2.68127e-06	-1.23722e-10	-1.00906	0.000102995	-1.23722e-10	-1.02916
44159238	chr19:44159238:C:T	1.15119e-07	-1.50191	-1.38917	3.86525e-07	-1.4178	-1.5281	1.6438e-05	-1.37564	-1.48861
44159652	chr19:44159652:G:A	1.94356e-07	-0.849584	-1.51777	6.07964e-07	-0.858888	-1.6341	3.29587e-05	-0.502657	-1.66593
44159988	chr19:44159988:C:T	1.17879e-07	-1.48651	-1.38088	3.96916e-07	-1.39723	-1.52215	1.69257e-05	-1.35307	-1.48194
44160015	chr19:44160015:G:A	4.15748e-07	-1.23722e-10	-1.60697	1.40101e-06	-1.23722e-10	-1.65815	5.44396e-05	-1.23722e-10	-1.66675
44160613	chr19:44160613:C:T	6.9594e-07	-1.23722e-10	-1.09178	1.96518e-06	-1.23722e-10	-1.31977	6.9773e-05	-1.23722e-10	-1.41859
44161019	chr19:44161019:G:A	4.25573e-06	-1.23722e-10	0.718973	1.59986e-05	-1.23722e-10	0.777151	0.000741699	-1.23722e-10	0.945104
44161522	chr19:44161522:C:T	1.24005e-06	-1.23722e-10	-0.514139	3.1888e-06	-1.23722e-10	-0.835703	0.000123381	-1.23722e-10	-0.848561
44161824	chr19:44161824:C:A	6.61896e-07	-1.23722e-10	-1.14194	1.89174e-06	-1.23722e-10	-1.35785	6.76037e-05	-1.23722e-10	-1.45018
44162432	chr19:44162432:G:A	4.00058e-07	-1.23722e-10	-1.64544	1.39727e-06	-1.23722e-10	-1.66082	5.47228e-05	-1.23722e-10	-1.66156
44162614	chr19:44162614:A:G	2.0566e-07	-0.718445	-1.59238	1.04373e-06	-0.460531	-1.49201	3.5356e-05	-0.59183	-1.50654
44163477	chr19:44163477:A:C	3.91694e-07	-1.23722e-10	-1.66657	1.3951e-06	-1.23722e-10	-1.66238	5.48261e-05	-1.23722e-10	-1.65967
44164141	chr19:44164141:G:A	1.97528e-07	-1.51218	-0.838986	7.1442e-07	-1.49651	-0.83512	2.80489e-05	-1.46489	-0.864997
44164224	chr19:44164224:T:C	1.67148e-07	-1.29185	-1.22632	4.98435e-07	-1.35867	-1.33296	2.1181e-05	-1.0929	-1.51783
44164845	chr19:44164845:A:T	4.0174e-07	-1.23722e-10	-1.64124	1.40037e-06	-1.23722e-10	-1.65861	5.48394e-05	-1.23722e-10	-1.65943
44164937	chr19:44164937:C:T	1.55104e-06	-1.23722e-10	-0.290368	5.00167e-06	-1.23722e-10	-0.385576	0.000193666	-1.23722e-10	-0.397703
44165166	chr19:44165166:A:G	3.93819e-07	-1.43008	-0.23108	2.26623e-06	-1.30156	0.124328	0.000108041	-1.38618	0.404852
44165333	chr19:44165333:A:C	3.94683e-07	-1.23722e-10	-1.65897	1.38947e-06	-1.23722e-10	-1.66642	5.45082e-05	-1.23722e-10	-1.66549
44166096	chr19:44166096:C:T	9.22068e-07	-1.23722e-10	-0.81043	2.42811e-06	-1.23722e-10	-1.10824	8.38457e-05	-1.23722e-10	-1.23486
44166108	chr19:44166108:G:A	4.03733e-07	-1.23722e-10	-1.6363	1.42144e-06	-1.23722e-10	-1.64368	5.62467e-05	-1.23722e-10	-1.63409
44166149	chr19:44166149:A:G	8.37288e-07	-1.23722e-10	-0.906881	2.26204e-06	-1.23722e-10	-1.17908	7.88718e-05	-1.23722e-10	-1.29602
44166688	chr19:44166688:A:G	3.92004e-07	-1.23722e-10	-1.66578	1.39752e-06	-1.23722e-10	-1.66065	5.49532e-05	-1.23722e-10	-1.65736
44166715	chr19:44166715:G:C	1.78937e-06	-1.23722e-10	-0.147429	5.72442e-06	-1.23722e-10	-0.250606	0.000221554	-1.23722e-10	-0.263172
44167453	chr19:44167453:A:T	3.91799e-07	-1.23722e-10	-1.6663	1.39379e-06	-1.23722e-10	-1.66332	5.47607e-05	-1.23722e-10	-1.66087
44167766	chr19:44167766:C:G	6.63369e-07	-1.23722e-10	-1.13972	1.89689e-06	-1.23722e-10	-1.35513	6.79029e-05	-1.23722e-10	-1.44576
44168024	chr19:44168024:A:G	2.07673e-07	-0.895343	-1.40574	7.61676e-07	-0.704216	-1.56336	2.83843e-05	-0.759857	-1.55815
44168569	chr19:44168569:A:G	6.17842e-07	-1.23722e-10	-1.21082	2.06435e-06	-1.23722e-10	-1.27053	7.87969e-05	-1.23722e-10	-1.29697
44169117	chr19:44169117:T:C	9.22206e-07	-0.810281	-6.7639e-10	3.3614e-06	-0.78299	-6.7639e-10	0.000139553	-0.725392	-6.7639e-10
44169264	chr19:44169264:T:A	1.77037e-07	-1.43957	-1.02112	5.72679e-07	-1.41413	-1.13865	1.92751e-05	-1.45972	-1.2453
44169456	chr19:44169456:G:A	5.3607e-07	-1.23722e-10	-1.35278	2.13324e-06	-1.23722e-10	-1.23771	8.20093e-05	-1.23722e-10	-1.25701
44169781	chr19:44169781:G:A	7.53254e-07	-1.23722e-10	-1.01265	2.08482e-06	-1.23722e-10	-1.26066	7.35279e-05	-1.23722e-10	-1.36617
44170175	chr19:44170175:G:T	3.98565e-07	-1.23722e-10	-1.64918	1.51158e-06	-1.23722e-10	-1.58219	6.01932e-05	-1.23722e-10	-1.56628
44170261	chr19:44170261:T:A	6.11252e-07	-1.22154	-6.7639e-10	2.04346e-06	-1.2807	-6.7639e-10	8.26384e-05	-1.24937	-6.7639e-10
44170595	chr19:44170595:G:A	9.70455e-08	-1.61172	-1.45015	3.30686e-07	-1.6125	-1.48943	1.25899e-05	-1.61543	-1.51552
44170623	chr19:44170623:A:G	5.11025e-07	-1.23722e-10	-1.40063	1.61797e-06	-1.23722e-10	-1.51417	6.08037e-05	-1.23722e-10	-1.55619
44171121	chr19:44171121:C:T	9.58499e-08	-1.61503	-1.45924	3.2691e-07	-1.61549	-1.49793	1.24697e-05	-1.61721	-1.52333
44171648	chr19:44171648:T:C	7.95247e-07	-0.447991	-0.510405	1.99812e-06	-0.809335	-0.493805	7.84424e-05	-0.63781	-0.663665
44172108	chr19:44172108:C:T	3.97261e-07	-1.23722e-10	-1.65246	1.39255e-06	-1.23722e-10	-1.66421	5.4552e-05	-1.23722e-10	-1.66468
44172840	chr19:44172840:G:A	5.46232e-07	-1.334	-6.7639e-10	1.85637e-06	-1.37673	-6.7639e-10	7.48626e-05	-1.34818	-6.7639e-10
44173009	chr19:44173009:T:C	5.596e-07	-1.23722e-10	-1.30983	2.24643e-06	-1.23722e-10	-1.186	8.6243e-05	-1.23722e-10	-1.20667
44173080	chr19:44173080:A:G	3.45707e-07	-0.644062	-1.1474	1.04409e-06	-0.73974	-1.21246	4.45375e-05	-0.474683	-1.39283
44173456	chr19:44173456:A:G	3.96021e-07	-1.23722e-10	-1.65558	1.38901e-06	-1.23722e-10	-1.66676	5.44551e-05	-1.23722e-10	-1.66646
44173621	chr19:44173621:C:T	1.25439e-06	-1.23722e-10	-0.502647	3.22344e-06	-1.23722e-10	-0.824899	0.000124991	-1.23722e-10	-0.8356
44173707	chr19:44173707:G:C	3.78421e-07	-0.736543	-0.964498	1.14185e-06	-0.828545	-1.03416	4.70538e-05	-0.566694	-1.24585
44173751	chr19:44173751:G:C	4.03382e-07	-1.23722e-10	-1.63716	1.40133e-06	-1.23722e-10	-1.65793	5.51783e-05	-1.23722e-10	-1.65327
44174395	chr19:44174395:C:T	9.1766e-07	-1.23722e-10	-0.815222	2.92021e-06	-1.23722e-10	-0.923691	0.000113565	-1.23722e-10	-0.931466
44174753	chr19:44174753:T:C	7.42919e-07	-1.23722e-10	-1.02646	2.05928e-06	-1.23722e-10	-1.27299	7.27281e-05	-1.23722e-10	-1.37711
44174804	chr19:44174804:C:T	1.91856e-06	-1.23722e-10	-0.0777197	6.28329e-06	-1.23722e-10	-0.157454	0.000242753	-1.23722e-10	-0.171795
44175547	chr19:44175547:A:G	3.95188e-07	-1.23722e-10	-1.65769	1.39617e-06	-1.23722e-10	-1.66161	5.494e-05	-1.23722e-10	-1.6576
44176336	chr19:44176336:G:A	7.3789e-07	-1.23722e-10	-1.03325	2.05727e-06	-1.23722e-10	-1.27397	7.27508e-05	-1.23722e-10	-1.3768
44176361	chr19:44176361:G:A	3.92089e-07	-1.23722e-10	-1.66556	1.41805e-06	-1.23722e-10	-1.64607	5.65088e-05	-1.23722e-10	-1.62944
44176977	chr19:44176977:C:T	4.40431e-07	-1.23722e-10	-1.54929	1.68279e-06	-1.23722e-10	-1.4749	6.43391e-05	-1.23722e-10	-1.49967
44177980	chr19:44177980:T:C	1.04257e-06	-1.23722e-10	-0.687606	3.73557e-06	-1.23722e-10	-0.677447	0.000142315	-1.23722e-10	-0.705796
44178162	chr19:44178162:C:T	7.21352e-07	-1.23722e-10	-1.05592	2.0185e-06	-1.23722e-10	-1.29299	7.15036e-05	-1.23722e-10	-1.39409
44178945	chr19:44178945:C:T	5.88054e-07	-1.23722e-10	-1.26023	2.37802e-06	-1.23722e-10	-1.12908	9.1183e-05	-1.23722e-10	-1.15097
44179267	chr19:44179267:A:G	4.22326e-07	-1.23722e-10	-1.59127	1.60068e-06	-1.23722e-10	-1.52492	6.13516e-05	-1.23722e-10	-1.54722
44179438	chr19:44179438:C:T	5.88201e-07	-1.23722e-10	-1.25998	2.38084e-06	-1.23722e-10	-1.1279	9.13054e-05	-1.23722e-10	-1.14963
44179517	chr19:44179517:C:T	7.00032e-06	1.21666	-6.7639e-10	2.4236e-05	1.19249	-6.7639e-10	0.000870931	1.10572	-6.7639e-10
44179959	chr19:44179959:C:T	3.92127e-07	-1.23722e-10	-1.66546	1.3954e-06	-1.23722e-10	-1.66217	5.48484e-05	-1.23722e-10	-1.65927
44180354	chr19:44180354:G:A	9.19553e-07	-0.81316	-6.7639e-10	4.13625e-06	-0.575559	-6.7639e-10	0.00014062	-0.717778	-6.7639e-10
44181191	chr19:44181191:C:A	5.6667e-07	-1.23722e-10	-1.29727	2.28147e-06	-1.23722e-10	-1.17053	8.75562e-05	-1.23722e-10	-1.19156
44181291	chr19:44181291:G:A	2.25191e-07	-0.788499	-1.4316	8.44146e-07	-0.586069	-1.57871	3.10232e-05	-0.654052	-1.57505
44181493	chr19:44181493:T:A	1.78681e-06	-1.23722e-10	-0.148862	5.71652e-06	-1.23722e-10	-0.251988	0.000221248	-1.23722e-10	-0.264554
44181881	chr19:44181881:C:A	4.17118e-07	-1.60368	-6.7639e-10	1.45905e-06	-1.61756	-6.7639e-10	5.75239e-05	-1.61164	-6.7639e-10
44182504	chr19:44182504:G:C	9.21315e-07	-1.23722e-10	-0.811246	2.85187e-06	-1.23722e-10	-0.947372	0.000109842	-1.23722e-10	-0.964799
44182600	chr19:44182600:G:A	9.15184e-07	-0.817924	-6.7639e-10	4.11996e-06	-0.579503	-6.7639e-10	0.000140011	-0.722117	-6.7639e-10
44182654	chr19:44182654:C:T	4.28966e-07	-1.23722e-10	-1.57567	1.54074e-06	-1.23722e-10	-1.56308	6.00305e-05	-1.23722e-10	-1.56899
44183240	chr19:44183240:C:G	5.04511e-07	-1.41346	-6.7639e-10	2.19679e-06	-1.20835	-6.7639e-10	7.818e-05	-1.30483	-6.7639e-10
44183320	chr19:44183320:C:T	4.95378e-07	-1.23722e-10	-1.43173	1.58403e-06	-1.23722e-10	-1.53538	5.97092e-05	-1.23722e-10	-1.57435
44184136	chr19:44184136:G:A	6.91652e-07	-1.23722e-10	-1.09797	1.96187e-06	-1.23722e-10	-1.32145	6.98446e-05	-1.23722e-10	-1.41757
44184503	chr19:44184503:C:T	1.9393e-06	-1.23722e-10	-0.0669643	6.34628e-06	-1.23722e-10	-0.147478	0.000245151	-1.23722e-10	-0.161964
44184519	chr19:44184519:T:C	4.03013e-07	-1.23722e-10	-1.63808	1.40245e-06	-1.23722e-10	-1.65713	5.49214e-05	-1.23722e-10	-1.65794
44185776	chr19:44185776:G:A	7.05855e-07	-1.23722e-10	-1.07764	1.99289e-06	-1.23722e-10	-1.30576	7.07589e-05	-1.23722e-10	-1.40456
44187033	chr19:44187033:T:G	1.87116e-06	-1.23722e-10	-0.102735	6.01397e-06	-1.23722e-10	-0.201262	0.000228048	-1.23722e-10	-0.234282
44187455	chr19:44187455:G:A	1.29228e-06	-1.23722e-10	-0.472884	3.10927e-06	-1.23722e-10	-0.860959	0.00010151	-1.23722e-10	-1.04368
44187716	chr19:44187716:G:A	6.5848e-07	-1.23722e-10	-1.14711	1.88859e-06	-1.23722e-10	-1.35952	6.75975e-05	-1.23722e-10	-1.45027
44188071	chr19:44188071:G:C	6.72508e-07	-1.23722e-10	-1.12603	1.91996e-06	-1.23722e-10	-1.34305	6.84828e-05	-1.23722e-10	-1.43726
44188169	chr19:44188169:G:A	2.73796e-07	-0.931918	-1.09275	1.12291e-06	-0.707092	-1.17233	4.01132e-05	-0.836124	-1.13601
44188241	chr19:44188241:G:A	3.91686e-07	-1.23722e-10	-1.66659	1.38902e-06	-1.23722e-10	-1.66675	5.4479e-05	-1.23722e-10	-1.66602
44188403	chr19:44188403:C:T	1.79076e-06	-1.23722e-10	-0.146654	5.72896e-06	-1.23722e-10	-0.249813	0.000221732	-1.23722e-10	-0.26237
44188438	chr19:44188438:G:A	8.17184e-07	-1.23722e-10	-0.931184	3.74137e-06	-1.23722e-10	-0.675895	0.000145318	-1.23722e-10	-0.684913
44189355	chr19:44189355:G:A	7.8653e-07	-1.23722e-10	-0.969418	2.17594e-06	-1.23722e-10	-1.21789	7.62213e-05	-1.23722e-10	-1.3302
44189427	chr19:44189427:C:G	2.72896e-07	-0.999149	-1.02881	1.10364e-06	-0.783398	-1.11333	3.97034e-05	-0.907589	-1.07481
44189459	chr19:44189459:A:G	2.44581e-07	-1.00168	-1.13582	6.69819e-07	-1.22744	-1.16866	2.5862e-05	-1.15516	-1.25591
44190128	chr19:44190128:C:G	3.99937e-07	-1.23722e-10	-1.64574	1.44549e-06	-1.23722e-10	-1.6269	5.63033e-05	-1.23722e-10	-1.63309
44190390	chr19:44190390:G:A	3.9166e-07	-1.23722e-10	-1.66665	1.40312e-06	-1.23722e-10	-1.65665	5.52164e-05	-1.23722e-10	-1.65258
44191645	chr19:44191645:A:G	4.00246e-07	-1.23722e-10	-1.64497	1.44605e-06	-1.23722e-10	-1.62651	5.63339e-05	-1.23722e-10	-1.63254
44191793	chr19:44191793:G:T	5.91736e-07	-1.23722e-10	-1.25399	2.39783e-06	-1.23722e-10	-1.12078	9.19474e-05	-1.23722e-10	-1.14262
44192104	chr19:44192104:A:G	3.91627e-07	-1.23722e-10	-1.66674	1.39588e-06	-1.23722e-10	-1.66182	5.52647e-05	-1.23722e-10	-1.6517
44192131	chr19:44192131:G:A	5.53764e-07	-1.23722e-10	-1.32031	2.22009e-06	-1.23722e-10	-1.1978	8.52344e-05	-1.23722e-10	-1.21843
44192469	chr19:44192469:CA:C	4.52207e-07	-1.23722e-10	-1.52291	1.73967e-06	-1.23722e-10	-1.44165	6.63727e-05	-1.23722e-10	-1.46855
44192635	chr19:44192635:G:T	8.96665e-07	0.635972	-1.47434	2.79021e-06	0.616317	-1.58555	0.000148161	0.987351	-1.65289
44192685	chr19:44192685:G:A	7.34142e-07	-1.23722e-10	-1.03835	2.04311e-06	-1.23722e-10	-1.28087	7.2233e-05	-1.23722e-10	-1.38394
44192766	chr19:44192766:C:T	1.2659e-06	-1.23722e-10	-0.493506	3.05464e-06	-1.23722e-10	-0.878685	0.000100023	-1.23722e-10	-1.05844
44193654	chr19:44193654:T:G	4.12649e-07	-1.23722e-10	-1.61445	1.41005e-06	-1.23722e-10	-1.65172	5.50693e-05	-1.23722e-10	-1.65525
44194757	chr19:44194757:CATACATATATAG:C	7.23827e-07	-1.23722e-10	-1.0525	1.99229e-06	-1.23722e-10	-1.30606	8.15336e-05	-1.23722e-10	-1.26282
44194789	chr19:44194789:A:G	7.34288e-07	-1.23722e-10	-1.03815	2.03922e-06	-1.23722e-10	-1.28278	7.20997e-05	-1.23722e-10	-1.38579
44194995	chr19:44194995:G:C	7.05042e-07	-1.23722e-10	-1.07879	1.98353e-06	-1.23722e-10	-1.31047	7.036e-05	-1.23722e-10	-1.41021
44195058	chr19:44195058:T:A	4.18953e-07	-1.23722e-10	-1.59929	1.50627e-06	-1.23722e-10	-1.58571	6.02168e-05	-1.23722e-10	-1.56589
44195153	chr19:44195153:A:G	2.09872e-06	-1.23722e-10	0.0120358	6.8026e-06	-1.23722e-10	-0.0780424	0.000263102	-1.23722e-10	-0.0912976
44195749	chr19:44195749:A:G	6.25909e-07	-1.23722e-10	-1.19784	2.61402e-06	-1.23722e-10	-1.03446	0.000104607	-1.23722e-10	-1.01363
44195839	chr19:44195839:T:C	3.92011e-07	-1.23722e-10	-1.66576	1.44001e-06	-1.23722e-10	-1.63069	5.69873e-05	-1.23722e-10	-1.62101
44196305	chr19:44196305:T:C	6.88944e-07	-1.23722e-10	-1.10189	1.95011e-06	-1.23722e-10	-1.32746	6.93372e-05	-1.23722e-10	-1.42486
44196522	chr19:44196522:C:T	6.66374e-07	-1.23722e-10	-1.1352	1.90282e-06	-1.23722e-10	-1.35201	6.79474e-05	-1.23722e-10	-1.44511
44196568	chr19:44196568:G:A	3.96469e-07	-1.23722e-10	-1.65445	1.39135e-06	-1.23722e-10	-1.66507	5.45124e-05	-1.23722e-10	-1.66541
44197057	chr19:44197057:A:G	3.95298e-07	-1.23722e-10	-1.65741	1.39646e-06	-1.23722e-10	-1.66141	5.4955e-05	-1.23722e-10	-1.65733
44197068	chr19:44197068:T:C	7.58601e-07	-1.23722e-10	-1.00557	2.10073e-06	-1.23722e-10	-1.25306	7.39493e-05	-1.23722e-10	-1.36046
44197792	chr19:44197792:G:A	1.0923e-06	-0.641007	-6.7639e-10	2.32441e-06	-1.15188	-6.7639e-10	0.00013397	-0.766225	-6.7639e-10
44197907	chr19:44197907:G:A	1.10315e-06	-1.23722e-10	-0.631124	4.52627e-06	-1.23722e-10	-0.485448	0.000164646	-1.23722e-10	-0.56004
44197988	chr19:44197988:A:G	4.02765e-07	-1.23722e-10	-1.63869	1.40194e-06	-1.23722e-10	-1.65749	5.49027e-05	-1.23722e-10	-1.65828
44198168	chr19:44198168:T:G	1.00094e-07	-1.59968	-1.43126	3.39317e-07	-1.601	-1.47516	1.28872e-05	-1.60672	-1.50088
44198548	chr19:44198548:C:T	3.92071e-07	-1.23722e-10	-1.6656	1.39156e-06	-1.23722e-10	-1.66492	5.49277e-05	-1.23722e-10	-1.65782
44198890	chr19:44198890:C:T	6.90761e-07	-1.23722e-10	-1.09925	1.97489e-06	-1.23722e-10	-1.31483	7.03122e-05	-1.23722e-10	-1.41089
44199014	chr19:44199014:G:A	3.9656e-07	-1.23722e-10	-1.65422	1.39147e-06	-1.23722e-10	-1.66498	5.45166e-05	-1.23722e-10	-1.66533
44199125	chr19:44199125:A:G	8.63981e-07	-1.23722e-10	-0.875498	3.98269e-06	-1.23722e-10	-0.61339	0.000154703	-1.23722e-10	-0.622332
44199791	chr19:44199791:C:T	5.2227e-07	-1.37886	-6.7639e-10	1.78085e-06	-1.41826	-6.7639e-10	6.71573e-05	-1.4568	-6.7639e-10
44200133	chr19:44200133:T:G	4.80439e-07	-1.23722e-10	-1.46235	1.87887e-06	-1.23722e-10	-1.36468	7.27618e-05	-1.23722e-10	-1.37665
44200186	chr19:44200186:G:T	5.58729e-07	-1.23722e-10	-1.31138	2.24515e-06	-1.23722e-10	-1.18657	8.62086e-05	-1.23722e-10	-1.20707
44200187	chr19:44200187:C:T	5.57977e-07	-1.23722e-10	-1.31273	2.24175e-06	-1.23722e-10	-1.18809	8.60838e-05	-1.23722e-10	-1.20852
44200204	chr19:44200204:C:T	2.17933e-06	-1.23722e-10	0.0497261	6.92358e-06	-1.23722e-10	-0.0604144	0.000261559	-1.23722e-10	-0.0971794
44200389	chr19:44200389:C:T	4.23673e-07	-0.337265	-1.25082	1.24707e-06	-0.476659	-1.29789	5.81706e-05	-0.146248	-1.45421
44200600	chr19:44200600:C:T	7.33846e-07	-1.23722e-10	-1.03875	2.07084e-06	-1.23722e-10	-1.26739	7.31745e-05	-1.23722e-10	-1.37099
44201048	chr19:44201048:G:A	1.81969e-06	-1.23722e-10	-0.130626	5.96451e-06	-1.23722e-10	-0.20952	0.000230527	-1.23722e-10	-0.223472
44201103	chr19:44201103:T:A	7.36508e-07	-1.23722e-10	-1.03513	2.07558e-06	-1.23722e-10	-1.26511	7.33241e-05	-1.23722e-10	-1.36895
44201135	chr19:44201135:TA:T	1.94267e-06	-1.23722e-10	-0.065231	6.35632e-06	-1.23722e-10	-0.145898	0.000245545	-1.23722e-10	-0.160359
44201136	chr19:44201136:A:T	5.78536e-07	-1.27655	-6.7639e-10	2.66172e-06	-1.01637	-6.7639e-10	9.28881e-05	-1.13244	-6.7639e-10
44201919	chr19:44201919:C:T	9.71643e-08	-1.60976	-1.45089	3.31081e-07	-1.61056	-1.49018	1.26009e-05	-1.61412	-1.51595
44202262	chr19:44202262:T:C	1.65293e-07	-1.17076	-1.35857	5.84134e-07	-1.01375	-1.51923	2.22551e-05	-1.05397	-1.5073
44202298	chr19:44202298:C:CATA	7.96904e-07	-1.23722e-10	-0.956315	2.19732e-06	-1.23722e-10	-1.20811	7.695e-05	-1.23722e-10	-1.32068
44202508	chr19:44202508:G:C	4.00827e-07	-1.23722e-10	-1.64352	1.41319e-06	-1.23722e-10	-1.6495	5.58829e-05	-1.23722e-10	-1.64058
44202625	chr19:44202625:G:A	3.93429e-07	-1.23722e-10	-1.66215	1.38907e-06	-1.23722e-10	-1.66671	5.46297e-05	-1.23722e-10	-1.66326
44202721	chr19:44202721:A:G	7.89516e-07	-1.23722e-10	-0.965628	2.19067e-06	-1.23722e-10	-1.21114	7.68375e-05	-1.23722e-10	-1.32215
44203153	chr19:44203153:C:G	4.04301e-07	-1.23722e-10	-1.63489	1.38921e-06	-1.23722e-10	-1.66661	5.45007e-05	-1.23722e-10	-1.66563
44203530	chr19:44203530:CCT:C	2.2032e-07	-0.646899	-1.59507	1.1241e-06	-0.381027	-1.49734	3.79536e-05	-0.51541	-1.51207
44203637	chr19:44203637:G:C	1.76732e-06	-1.23722e-10	-0.159828	5.64718e-06	-1.23722e-10	-0.264191	0.000218892	-1.23722e-10	-0.275259
44203716	chr19:44203716:A:G	9.44191e-07	-1.23722e-10	-0.78672	2.85191e-06	-1.23722e-10	-0.94736	0.00011004	-1.23722e-10	-0.962997
44203862	chr19:44203862:G:A	9.46332e-07	0.658939	-1.44339	2.84912e-06	0.625824	-1.57416	0.000150774	1.00071	-1.64877
44203986	chr19:44203986:G:A	7.14904e-07	-1.23722e-10	-1.0649	2.03607e-06	-1.23722e-10	-1.28432	7.20746e-05	-1.23722e-10	-1.38614
44204167	chr19:44204167:G:A	5.33398e-07	-1.35778	-6.7639e-10	1.8143e-06	-1.39965	-6.7639e-10	6.81881e-05	-1.44157	-6.7639e-10
44204928	chr19:44204928:C:T	1.91856e-06	-1.23722e-10	-0.0777197	6.28329e-06	-1.23722e-10	-0.157454	0.000242753	-1.23722e-10	-0.171795
44205145	chr19:44205145:T:C	1.90341e-06	-1.23722e-10	-0.0856447	6.22453e-06	-1.23722e-10	-0.16685	0.000240865	-1.23722e-10	-0.179602
44205814	chr19:44205814:ATTG:A	5.13671e-07	-1.23722e-10	-1.39547	2.07195e-06	-1.23722e-10	-1.26686	8.31357e-05	-1.23722e-10	-1.24337
44206514	chr19:44206514:G:A	7.22599e-07	-1.23722e-10	-1.05419	2.04573e-06	-1.23722e-10	-1.27959	7.24489e-05	-1.23722e-10	-1.38096
44207058	chr19:44207058:T:C	7.09793e-07	-1.23722e-10	-1.07208	2.00904e-06	-1.23722e-10	-1.29769	7.11974e-05	-1.23722e-10	-1.39838
44207238	chr19:44207238:T:C	3.98691e-07	-1.23722e-10	-1.64886	1.39054e-06	-1.23722e-10	-1.66566	5.44455e-05	-1.23722e-10	-1.66664
44207433	chr19:44207433:G:T	1.10779e-06	-1.23722e-10	-0.62693	2.75172e-06	-1.23722e-10	-0.983122	9.30756e-05	-1.23722e-10	-1.13043
44207470	chr19:44207470:C:T	2.13406e-07	-0.862102	-1.41175	8.00327e-07	-0.663148	-1.55493	2.98004e-05	-0.720231	-1.54909
44207561	chr19:44207561:T:G	2.17353e-07	-0.643782	-1.61174	1.10072e-06	-0.37624	-1.52314	3.71808e-05	-0.511468	-1.53658
44207654	chr19:44207654:C:G	8.1665e-07	-0.931838	-6.7639e-10	3.28629e-06	-0.805589	-6.7639e-10	0.000113563	-0.931482	-6.7639e-10
44208118	chr19:44208118:G:T	3.09457e-06	-1.23722e-10	0.400356	7.19772e-06	-1.23722e-10	-0.0215835	0.000243903	-1.23722e-10	-0.167068
44208363	chr19:44208363:C:T	2.18644e-07	-0.647808	-1.60179	1.11179e-06	-0.381687	-1.50769	3.75552e-05	-0.516058	-1.52197
44208531	chr19:44208531:G:T	3.08635e-07	-0.687079	-1.21781	1.06659e-06	-0.49905	-1.43183	4.03921e-05	-0.541867	-1.42334
44208982	chr19:44208982:G:A	7.38126e-07	-1.23722e-10	-1.03293	2.08108e-06	-1.23722e-10	-1.26246	7.34472e-05	-1.23722e-10	-1.36727
44209254	chr19:44209254:G:A	4.19585e-07	-1.59778	-6.7639e-10	1.49691e-06	-1.59194	-6.7639e-10	5.75468e-05	-1.61124	-6.7639e-10
44209665	chr19:44209665:C:CA	4.02116e-07	-1.23722e-10	-1.64031	1.45402e-06	-1.23722e-10	-1.62102	5.66158e-05	-1.23722e-10	-1.62755
44209744	chr19:44209744:A:G	1.33088e-06	-1.23722e-10	-0.443451	3.21643e-06	-1.23722e-10	-0.827074	0.000104883	-1.23722e-10	-1.01099
44209794	chr19:44209794:G:A	2.05304e-06	-1.23722e-10	-0.00997046	7.61994e-06	-1.23722e-10	0.0354213	0.000343426	-1.23722e-10	0.175131
44210459	chr19:44210459:A:G	4.21074e-07	-1.23722e-10	-1.59424	1.59042e-06	-1.23722e-10	-1.53135	6.09991e-05	-1.23722e-10	-1.55298
44210745	chr19:44210745:G:T	4.67437e-07	-1.31668	-0.173107	2.76978e-06	-1.16414	0.187556	0.000130461	-1.26526	0.472492
44210980	chr19:44210980:G:A	1.48409e-07	-1.00219	-1.63488	7.4305e-07	-0.730536	-1.5618	2.45885e-05	-0.883203	-1.57836
44211034	chr19:44211034:A:C	7.95577e-07	-1.23722e-10	-0.957981	3.61719e-06	-1.23722e-10	-0.709649	0.000140523	-1.23722e-10	-0.718466
44211151	chr19:44211151:C:T	1.423e-06	-1.23722e-10	-0.37653	4.69576e-06	-1.23722e-10	-0.448688	0.00018212	-1.23722e-10	-0.459175
44211155	chr19:44211155:G:A	1.26691e-06	-1.23722e-10	-0.492711	3.24522e-06	-1.23722e-10	-0.818163	0.000106458	-1.23722e-10	-0.996088
44211868	chr19:44211868:G:A	2.22214e-07	-1.03317	-1.20023	7.40853e-07	-0.879792	-1.41551	2.84927e-05	-0.911313	-1.40288
44212157	chr19:44212157:G:A	3.96651e-07	-1.23722e-10	-1.65399	1.39159e-06	-1.23722e-10	-1.6649	5.45206e-05	-1.23722e-10	-1.66526
44213516	chr19:44213516:T:C	2.44505e-07	-0.871069	-1.26675	9.70534e-07	-0.632571	-1.39269	3.38473e-05	-0.768033	-1.37395
44213825	chr19:44213825:G:A	2.83791e-07	-0.880688	-1.10812	9.56403e-07	-0.707264	-1.33266	3.63154e-05	-0.747231	-1.32437
44215259	chr19:44215259:C:T	2.18474e-06	-1.23722e-10	0.0522015	7.14098e-06	-1.23722e-10	-0.0294978	0.000275343	-1.23722e-10	-0.0458227
44215425	chr19:44215425:C:T	3.9955e-07	-1.23722e-10	-1.64671	1.46522e-06	-1.23722e-10	-1.61334	5.67718e-05	-1.23722e-10	-1.6248
44215843	chr19:44215843:C:T	1.7187e-06	-1.01771	0.829989	3.85394e-06	-1.15176	0.505511	0.000134011	-0.876137	0.110221
44216208	chr19:44216208:CTCT:C	4.01137e-07	-1.23722e-10	-1.64274	1.39651e-06	-1.23722e-10	-1.66137	5.46207e-05	-1.23722e-10	-1.66343
44216216	chr19:44216216:T:G	1.02938e-06	-0.700333	-6.7639e-10	3.53707e-06	-0.732049	-6.7639e-10	0.000147854	-0.667614	-6.7639e-10
44217128	chr19:44217128:G:A	2.35554e-07	-1.01307	-1.16204	8.24432e-07	-0.852516	-1.33589	3.20272e-05	-0.882512	-1.31474
44217252	chr19:44217252:C:T	3.83263e-07	-0.182819	-1.50551	1.19188e-06	-0.209283	-1.61053	6.07935e-05	0.10629	-1.66265
44217906	chr19:44217906:A:T	8.76102e-07	-1.23722e-10	-0.861566	2.4058e-06	-1.23722e-10	-1.11746	8.32311e-05	-1.23722e-10	-1.24222
44219042	chr19:44219042:C:T	9.00966e-07	-1.23722e-10	-0.833581	3.22952e-06	-1.23722e-10	-0.823013	0.000123512	-1.23722e-10	-0.847499
44219258	chr19:44219258:TCTC:T	6.51853e-06	-1.23722e-10	1.14536	1.98148e-05	-1.23722e-10	0.99108	0.000726825	-1.23722e-10	0.924846
44219417	chr19:44219417:T:C	4.88961e-07	-1.23722e-10	-1.44477	1.57651e-06	-1.23722e-10	-1.54014	5.94988e-05	-1.23722e-10	-1.57788
44219950	chr19:44219950:T:A	4.72258e-07	-1.23722e-10	-1.47952	1.75638e-06	-1.23722e-10	-1.43209	6.7665e-05	-1.23722e-10	-1.44927
44220570	chr19:44220570:C:T	2.37474e-07	-0.876584	-1.2904	7.52414e-07	-0.979368	-1.30045	3.27362e-05	-0.721152	-1.45421
44220637	chr19:44220637:G:A	1.95949e-06	-1.23722e-10	-0.0566105	6.01946e-06	-1.23722e-10	-0.20035	0.000266033	-1.23722e-10	-0.0802184
44220659	chr19:44220659:A:T	6.95898e-07	-1.23722e-10	-1.09185	3.08267e-06	-1.23722e-10	-0.869552	0.00011957	-1.23722e-10	-0.879941
44220712	chr19:44220712:G:T	7.87905e-07	-1.23722e-10	-0.967671	2.21142e-06	-1.23722e-10	-1.20171	7.74907e-05	-1.23722e-10	-1.31368
44221603	chr19:44221603:G:A	7.00765e-07	-1.23722e-10	-1.08488	3.12815e-06	-1.23722e-10	-0.854906	0.000121756	-1.23722e-10	-0.861818
44221624	chr19:44221624:G:A	1.71734e-06	-1.23722e-10	-0.188519	6.50133e-06	-1.23722e-10	-0.12334	0.000267665	-1.23722e-10	-0.0741018
44221705	chr19:44221705:T:G	4.24905e-07	-1.23722e-10	-1.58518	1.60371e-06	-1.23722e-10	-1.52303	6.37136e-05	-1.23722e-10	-1.50944
44221721	chr19:44221721:A:G	6.27664e-07	-1.23722e-10	-1.19504	1.821e-06	-1.23722e-10	-1.39596	7.25337e-05	-1.23722e-10	-1.37979
44221908	chr19:44221908:A:C	4.90361e-07	-1.44191	-6.7639e-10	1.68202e-06	-1.47535	-6.7639e-10	6.38643e-05	-1.50708	-6.7639e-10
44221920	chr19:44221920:A:G	3.91674e-07	-1.23722e-10	-1.66662	1.39376e-06	-1.23722e-10	-1.66334	5.46708e-05	-1.23722e-10	-1.66251
44221993	chr19:44221993:T:C	4.02031e-07	-1.23722e-10	-1.64052	1.39791e-06	-1.23722e-10	-1.66037	5.46679e-05	-1.23722e-10	-1.66256
44222084	chr19:44222084:G:A	9.25486e-07	-1.23722e-10	-0.806729	2.52961e-06	-1.23722e-10	-1.06728	8.71332e-05	-1.23722e-10	-1.1964
44222477	chr19:44222477:A:C	4.60594e-06	-1.23722e-10	0.798053	1.88315e-05	-1.23722e-10	0.940184	0.000874759	-1.23722e-10	1.11011
44222618	chr19:44222618:C:G	1.3114e-06	-0.458198	-6.7639e-10	2.63947e-06	-1.02477	-6.7639e-10	0.000158613	-0.59737	-6.7639e-10
44223058	chr19:44223058:T:G	1.48847e-06	-1.23722e-10	-0.331542	3.91138e-06	-1.23722e-10	-0.631456	0.000126105	-1.23722e-10	-0.826726
44223443	chr19:44223443:C:A	3.94144e-07	-1.23722e-10	-1.66033	1.38928e-06	-1.23722e-10	-1.66656	5.45163e-05	-1.23722e-10	-1.66534
44223576	chr19:44223576:T:G	1.76047e-07	-1.1173	-1.349	6.01696e-07	-1.18246	-1.32089	2.4898e-05	-0.990064	-1.45899
44223866	chr19:44223866:G:A	1.74435e-07	-1.31939	-1.1561	5.63747e-07	-1.18818	-1.38032	2.14044e-05	-1.22976	-1.37048
44223940	chr19:44223940:G:A	1.13119e-06	-1.23722e-10	-0.606026	3.52111e-06	-1.23722e-10	-0.736571	0.000134488	-1.23722e-10	-0.762362
44223976	chr19:44223976:A:G	3.93391e-07	-1.23722e-10	-1.66224	1.38902e-06	-1.23722e-10	-1.66675	5.44443e-05	-1.23722e-10	-1.66666
44224020	chr19:44224020:A:G	1.72409e-07	-1.23691	-1.25026	6.07848e-07	-1.08821	-1.40496	2.32297e-05	-1.1317	-1.3867
44224025	chr19:44224025:C:T	4.48488e-07	-1.23722e-10	-1.53117	1.48716e-06	-1.23722e-10	-1.59848	5.67565e-05	-1.23722e-10	-1.62507
44224357	chr19:44224357:C:T	2.33313e-07	-0.585564	-1.5991	1.23815e-06	-0.308192	-1.47354	4.17465e-05	-0.44646	-1.48576
44224994	chr19:44224994:C:A	3.94206e-07	-1.23722e-10	-1.66018	1.42099e-06	-1.23722e-10	-1.64399	5.58645e-05	-1.23722e-10	-1.64091
44225359	chr19:44225359:G:A	5.34558e-07	-1.23722e-10	-1.35561	1.97382e-06	-1.23722e-10	-1.31537	7.51284e-05	-1.23722e-10	-1.34464
44225554	chr19:44225554:C:T	6.60619e-07	-1.14387	-6.7639e-10	1.6816e-06	-1.4756	-6.7639e-10	8.3725e-05	-1.2363	-6.7639e-10
44225560	chr19:44225560:G:A	7.93809e-07	-1.23722e-10	-0.960206	2.84565e-06	-1.23722e-10	-0.949556	0.000109068	-1.23722e-10	-0.971872
44225596	chr19:44225596:G:A	3.93222e-07	-1.23722e-10	-1.66267	1.3892e-06	-1.23722e-10	-1.66662	5.44621e-05	-1.23722e-10	-1.66633
44226033	chr19:44226033:A:G	4.01625e-07	-1.23722e-10	-1.64153	1.39721e-06	-1.23722e-10	-1.66087	5.46461e-05	-1.23722e-10	-1.66296
44226203	chr19:44226203:T:C	1.78577e-07	-1.37277	-1.07926	5.65716e-07	-1.25503	-1.30998	2.18501e-05	-1.2796	-1.30004
44226343	chr19:44226343:T:C	8.35528e-07	-1.23722e-10	-0.908985	2.3113e-06	-1.23722e-10	-1.15754	8.03015e-05	-1.23722e-10	-1.27805
44226457	chr19:44226457:C:T	4.79543e-07	-1.46422	-6.7639e-10	1.84309e-06	-1.3839	-6.7639e-10	6.7127e-05	-1.45725	-6.7639e-10
44226483	chr19:44226483:C:T	8.09477e-07	-1.23722e-10	-0.940661	2.44365e-06	-1.23722e-10	-1.10186	9.3913e-05	-1.23722e-10	-1.12147
44226490	chr19:44226490:C:T	3.91621e-07	-1.23722e-10	-1.66675	1.39735e-06	-1.23722e-10	-1.66077	5.45504e-05	-1.23722e-10	-1.66471
44226824	chr19:44226824:A:G	5.46361e-06	0.968817	-6.7639e-10	1.66019e-05	0.81417	-6.7639e-10	0.000662778	0.8326	-6.7639e-10
44227054	chr19:44227054:GGTTAGAGATAAATCTTCA:G	4.91078e-07	-1.23722e-10	-1.44045	1.55272e-06	-1.23722e-10	-1.55534	5.95573e-05	-1.23722e-10	-1.5769
44227069	chr19:44227069:T:A	9.71263e-07	-1.23722e-10	-0.758451	2.85159e-06	-1.23722e-10	-0.94747	9.52996e-05	-1.23722e-10	-1.10681
44227331	chr19:44227331:C:T	9.06078e-07	-1.23722e-10	-0.827923	2.96264e-06	-1.23722e-10	-0.909265	0.000113873	-1.23722e-10	-0.928754
44227500	chr19:44227500:G:A	4.46572e-07	-1.23722e-10	-1.53545	1.72501e-06	-1.23722e-10	-1.45011	6.65927e-05	-1.23722e-10	-1.46524
44227635	chr19:44227635:T:C	3.9957e-07	-1.23722e-10	-1.64666	1.44095e-06	-1.23722e-10	-1.63004	5.61501e-05	-1.23722e-10	-1.63581
44227693	chr19:44227693:A:G	8.0031e-07	-1.23722e-10	-0.952049	3.27509e-06	-1.23722e-10	-0.809003	0.000130503	-1.23722e-10	-0.792445
44227784	chr19:44227784:T:C	2.03764e-06	-1.23722e-10	-0.0175001	6.49774e-06	-1.23722e-10	-0.123892	0.000251001	-1.23722e-10	-0.138382
44227978	chr19:44227978:C:T	6.99488e-07	-1.23722e-10	-1.0867	2.99396e-06	-1.23722e-10	-0.89875	0.000120074	-1.23722e-10	-0.875735
44228000	chr19:44228000:G:A	8.44018e-07	-1.23722e-10	-0.898875	2.33093e-06	-1.23722e-10	-1.14908	8.11679e-05	-1.23722e-10	-1.26732
44228682	chr19:44228682:A:G	7.8717e-07	-1.23722e-10	-0.968604	2.19189e-06	-1.23722e-10	-1.21058	7.6716e-05	-1.23722e-10	-1.32373
44229047	chr19:44229047:A:G	9.14308e-07	-1.23722e-10	-0.818881	3.27635e-06	-1.23722e-10	-0.808618	0.000125374	-1.23722e-10	-0.832539
44229104	chr19:44229104:G:C	4.06605e-07	-1.23722e-10	-1.62921	1.43098e-06	-1.23722e-10	-1.63699	5.67365e-05	-1.23722e-10	-1.62542
44229473	chr19:44229473:G:C	3.93363e-07	-1.23722e-10	-1.66232	1.38903e-06	-1.23722e-10	-1.66674	5.4445e-05	-1.23722e-10	-1.66665
44229590	chr19:44229590:C:T	3.97799e-07	-1.23722e-10	-1.6511	1.39383e-06	-1.23722e-10	-1.66329	5.44421e-05	-1.23722e-10	-1.6667
44229977	chr19:44229977:A:G	3.928e-07	-1.23722e-10	-1.66375	1.38934e-06	-1.23722e-10	-1.66652	5.4466e-05	-1.23722e-10	-1.66626
44230304	chr19:44230304:C:T	3.97812e-07	-1.23722e-10	-1.65107	1.39162e-06	-1.23722e-10	-1.66488	5.44815e-05	-1.23722e-10	-1.66598
44231272	chr19:44231272:GC:G	9.90901e-07	-0.738434	-6.7639e-10	4.51465e-06	-0.48802	-6.7639e-10	0.000152344	-0.637698	-6.7639e-10
44232079	chr19:44232079:T:C	4.90405e-07	-1.23722e-10	-1.44182	1.71689e-06	-1.23722e-10	-1.45483	6.48412e-05	-1.23722e-10	-1.4919
44232355	chr19:44232355:T:C	4.92934e-07	-1.23722e-10	-1.43667	1.86339e-06	-1.23722e-10	-1.37295	7.18739e-05	-1.23722e-10	-1.38893
44232685	chr19:44232685:G:T	3.91949e-07	-1.23722e-10	-1.66592	1.38928e-06	-1.23722e-10	-1.66656	5.44392e-05	-1.23722e-10	-1.66676
44232856	chr19:44232856:C:T	4.01095e-07	-1.23722e-10	-1.64285	1.42588e-06	-1.23722e-10	-1.64056	5.65322e-05	-1.23722e-10	-1.62903
44233356	chr19:44233356:T:C	4.53594e-07	-1.51985	-6.7639e-10	1.50956e-06	-1.58353	-6.7639e-10	6.10995e-05	-1.55134	-6.7639e-10
44233686	chr19:44233686:G:A	2.39767e-07	-1.14166	-1.01572	7.51905e-07	-1.01131	-1.26918	2.96415e-05	-1.01628	-1.25839
44233910	chr19:44233910:C:T	8.74877e-07	-1.23722e-10	-0.862966	2.40598e-06	-1.23722e-10	-1.11739	8.32261e-05	-1.23722e-10	-1.24228
44234160	chr19:44234160:C:T	3.92884e-07	-1.23722e-10	-1.66353	1.39117e-06	-1.23722e-10	-1.6652	5.47005e-05	-1.23722e-10	-1.66197
44234878	chr19:44234878:G:A	4.80693e-07	-1.23722e-10	-1.46182	1.53186e-06	-1.23722e-10	-1.56887	5.88156e-05	-1.23722e-10	-1.58943
44235150	chr19:44235150:T:C	2.1908e-07	-1.02846	-1.21915	6.9982e-07	-1.10852	-1.24376	2.92733e-05	-0.871881	-1.41528
44235246	chr19:44235246:T:C	2.20265e-07	-1.19831	-1.04391	7.11401e-07	-1.05191	-1.28396	2.74641e-05	-1.07836	-1.2726
44235534	chr19:44235534:G:A	2.18502e-06	-1.23722e-10	0.0523305	7.14131e-06	-1.23722e-10	-0.0294512	0.000275356	-1.23722e-10	-0.0457736
44235969	chr19:44235969:C:T	3.99384e-07	-1.23722e-10	-1.64712	1.39377e-06	-1.23722e-10	-1.66333	5.45387e-05	-1.23722e-10	-1.66493
44236449	chr19:44236449:G:A	9.10294e-07	-1.23722e-10	-0.823281	2.48522e-06	-1.23722e-10	-1.08499	8.578e-05	-1.23722e-10	-1.21205
44236563	chr19:44236563:G:A	4.3835e-07	-1.23722e-10	-1.55403	1.58646e-06	-1.23722e-10	-1.53384	6.13137e-05	-1.23722e-10	-1.54784
44237073	chr19:44237073:C:G	2.10265e-06	-1.23722e-10	0.0139031	6.90825e-06	-1.23722e-10	-0.0626303	0.000266019	-1.23722e-10	-0.0802729
44237082	chr19:44237082:G:T	8.98491e-07	-1.23722e-10	-0.836332	2.46963e-06	-1.23722e-10	-1.09128	8.54336e-05	-1.23722e-10	-1.2161
44237350	chr19:44237350:A:G	1.86885e-06	-1.23722e-10	-0.103968	6.16875e-06	-1.23722e-10	-0.175851	0.000237939	-1.23722e-10	-0.191823
44237403	chr19:44237403:G:A	1.06136e-06	-1.23722e-10	-0.669744	3.15618e-06	-1.23722e-10	-0.845985	0.000121915	-1.23722e-10	-0.860519
44237455	chr19:44237455:C:T	3.92254e-07	-1.23722e-10	-1.66514	1.39118e-06	-1.23722e-10	-1.66519	5.46228e-05	-1.23722e-10	-1.66339
44237481	chr19:44237481:A:C	7.03587e-07	-1.08086	-6.7639e-10	2.5202e-06	-1.07101	-6.7639e-10	0.000108706	-0.975189	-6.7639e-10
44237674	chr19:44237674:A:G	1.27924e-07	-1.11921	-1.6664	4.63615e-07	-1.10315	-1.6609	1.61834e-05	-1.24713	-1.63272
44237803	chr19:44237803:A:G	5.50529e-07	-1.23722e-10	-1.32617	2.22021e-06	-1.23722e-10	-1.19774	8.5078e-05	-1.23722e-10	-1.22027
44237985	chr19:44237985:TTATG:T	8.19878e-07	-1.23722e-10	-0.927893	3.73033e-06	-1.23722e-10	-0.67885	0.000145466	-1.23722e-10	-0.683896
44238125	chr19:44238125:A:G	2.2066e-07	-0.975908	-1.26452	6.91488e-07	-1.08197	-1.28229	3.0184e-05	-0.816238	-1.44029
44238962	chr19:44238962:C:T	1.96095e-07	-1.04226	-1.31619	6.17555e-07	-1.1446	-1.33274	2.6961e-05	-0.89074	-1.47871
44239570	chr19:44239570:A:G	5.28582e-07	-1.23722e-10	-1.36685	2.12362e-06	-1.23722e-10	-1.24222	8.14361e-05	-1.23722e-10	-1.26402
44239655	chr19:44239655:G:C	1.28794e-07	-1.45675	-1.32209	4.3796e-07	-1.39104	-1.42993	1.39181e-05	-1.53566	-1.49499
44239764	chr19:44239764:A:C	2.04072e-06	-1.23722e-10	-0.0159904	6.50667e-06	-1.23722e-10	-0.12252	0.000251339	-1.23722e-10	-0.137039
44239955	chr19:44239955:T:TACCTCTCATTCTCTGA	6.12759e-07	-1.21908	-6.7639e-10	1.81705e-06	-1.39813	-6.7639e-10	7.28908e-05	-1.37488	-6.7639e-10
44240279	chr19:44240279:A:G	4.11451e-07	-1.23722e-10	-1.61736	1.4496e-06	-1.23722e-10	-1.62406	5.75396e-05	-1.23722e-10	-1.61137
44240717	chr19:44240717:G:A	1.96494e-07	-1.01237	-1.34405	6.16688e-07	-1.11806	-1.36068	2.73306e-05	-0.857144	-1.49869
44240884	chr19:44240884:G:A	5.59868e-07	-1.23722e-10	-1.30935	2.0719e-06	-1.23722e-10	-1.26688	7.86223e-05	-1.23722e-10	-1.29918
44241133	chr19:44241133:A:T	3.9199e-07	-1.23722e-10	-1.66581	1.3911e-06	-1.23722e-10	-1.66525	5.4554e-05	-1.23722e-10	-1.66465
44241284	chr19:44241284:T:G	2.06229e-07	-0.983144	-1.32492	6.45545e-07	-1.09021	-1.34279	2.85756e-05	-0.824388	-1.4869
44241782	chr19:44241782:G:A	1.90441e-06	-1.23722e-10	-0.0851233	6.99047e-06	-1.23722e-10	-0.050799	0.000265197	-1.23722e-10	-0.0833658
44242218	chr19:44242218:T:A	6.53545e-07	-1.60718	0.45254	2.04494e-06	-1.6014	0.32142	6.2827e-05	-1.61738	0.0939307
44242335	chr19:44242335:T:G	4.30277e-07	-1.23722e-10	-1.57262	1.58015e-06	-1.23722e-10	-1.53783	6.11005e-05	-1.23722e-10	-1.55132
44242682	chr19:44242682:C:G	1.53435e-06	-1.23722e-10	-0.301189	6.29694e-06	-1.23722e-10	-0.155283	0.000283021	-1.23722e-10	-0.0183166
44242838	chr19:44242838:A:G	3.60825e-07	-0.315023	-1.43363	1.08118e-06	-0.355994	-1.5613	5.45372e-05	-0.023136	-1.64182
44242851	chr19:44242851:A:T	8.01677e-08	-1.5992	-1.65372	2.94973e-07	-1.58488	-1.63133	1.14208e-05	-1.59696	-1.63144
44243368	chr19:44243368:T:G	1.99533e-06	-1.23722e-10	-0.0384862	6.3681e-06	-1.23722e-10	-0.144046	0.000246111	-1.23722e-10	-0.158056
44243598	chr19:44243598:CT:C	8.29978e-08	-1.5894	-1.62884	2.97982e-07	-1.55975	-1.64631	1.09602e-05	-1.61352	-1.65605
44243629	chr19:44243629:C:T	2.41502e-07	-1.40346	-0.746707	7.86764e-07	-1.33164	-0.903535	2.2557e-05	-1.49773	-1.05007
44243695	chr19:44243695:T:A	4.23095e-07	-1.23722e-10	-1.58945	1.51742e-06	-1.23722e-10	-1.57834	5.85611e-05	-1.23722e-10	-1.59377
44243848	chr19:44243848:C:T	1.37964e-07	-1.39877	-1.31129	4.71301e-07	-1.32323	-1.42437	1.45793e-05	-1.49292	-1.49132
44244808	chr19:44244808:C:A	1.47832e-07	-1.41145	-1.22952	4.99607e-07	-1.33858	-1.3507	1.54213e-05	-1.50197	-1.42612
44245106	chr19:44245106:T:C	8.69215e-07	-1.23722e-10	-0.869459	3.52086e-06	-1.23722e-10	-0.736642	0.000128867	-1.23722e-10	-0.805062
44246099	chr19:44246099:C:T	4.98554e-07	-0.205793	-1.21954	1.46377e-06	-0.242276	-1.37206	6.15384e-05	-0.200763	-1.34342
44246272	chr19:44246272:C:T	3.91646e-07	-1.23722e-10	-1.66669	1.39845e-06	-1.23722e-10	-1.65998	5.45778e-05	-1.23722e-10	-1.66421
44246418	chr19:44246418:G:T	1.06413e-07	-1.38495	-1.58476	3.90235e-07	-1.30704	-1.62931	1.25683e-05	-1.48104	-1.65162
44246810	chr19:44246810:G:A	1.40322e-07	-1.41255	-1.28056	4.77611e-07	-1.33937	-1.39493	1.48196e-05	-1.50314	-1.46475
44247315	chr19:44247315:G:A	4.3162e-07	-1.23722e-10	-1.5695	1.49768e-06	-1.23722e-10	-1.59143	5.85161e-05	-1.23722e-10	-1.59454
44247683	chr19:44247683:G:A	1.39136e-05	1.90357	-6.7639e-10	4.29877e-05	1.76557	-6.7639e-10	0.00166471	1.75357	-6.7639e-10
44248324	chr19:44248324:G:A	1.48574e-07	-1.37406	-1.26191	5.01115e-07	-1.30415	-1.38211	1.55455e-05	-1.46566	-1.45441
44248347	chr19:44248347:GTGT:G	4.52993e-07	-1.23722e-10	-1.52117	1.62208e-06	-1.23722e-10	-1.51164	6.31043e-05	-1.23722e-10	-1.51905
44248568	chr19:44248568:A:G	5.35495e-06	-1.33554	2.28426	1.40579e-05	-1.35848	2.00631	0.000426816	-1.2907	1.68322
44248702	chr19:44248702:C:T	4.94028e-07	-0.216643	-1.21781	1.42117e-06	-0.253906	-1.38996	5.96778e-05	-0.212861	-1.36202
44248790	chr19:44248790:T:C	5.24487e-07	-0.183753	-1.19087	1.50063e-06	-0.221186	-1.36828	6.31097e-05	-0.179679	-1.33929
44248965	chr19:44248965:G:A	6.24497e-07	-1.23722e-10	-1.2001	1.67376e-06	-1.23722e-10	-1.48027	6.60505e-05	-1.23722e-10	-1.47342
44248981	chr19:44248981:C:T	5.28883e-07	-1.36628	-6.7639e-10	1.91699e-06	-1.34459	-6.7639e-10	8.00071e-05	-1.28172	-6.7639e-10
44249077	chr19:44249077:A:C	1.03971e-06	-1.23722e-10	-0.690349	3.40376e-06	-1.23722e-10	-0.770466	0.000129881	-1.23722e-10	-0.797224
44249685	chr19:44249685:C:T	9.65118e-07	-1.23722e-10	-0.764799	3.46222e-06	-1.23722e-10	-0.753439	0.000132591	-1.23722e-10	-0.776567
44249711	chr19:44249711:G:C	1.05677e-07	-1.42575	-1.55091	3.78237e-07	-1.36233	-1.60525	1.24723e-05	-1.50473	-1.6356
44250273	chr19:44250273:G:A	7.14053e-07	-1.43202	0.365933	1.88457e-06	-1.45144	0.0897988	6.47236e-05	-1.39836	-0.0953564
44252502	chr19:44252502:T:C	1.5166e-07	-1.41506	-1.20035	5.05545e-07	-1.35018	-1.32728	1.57869e-05	-1.49763	-1.40703
44253325	chr19:44253325:A:G	3.91664e-07	-1.23722e-10	-1.66664	1.38904e-06	-1.23722e-10	-1.66673	5.44566e-05	-1.23722e-10	-1.66643
44253388	chr19:44253388:A:C	3.9688e-07	-1.23722e-10	-1.65341	1.38962e-06	-1.23722e-10	-1.66632	5.44817e-05	-1.23722e-10	-1.66597
44254092	chr19:44254092:TA:T	3.92034e-07	-1.23722e-10	-1.6657	1.39091e-06	-1.23722e-10	-1.66539	5.45451e-05	-1.23722e-10	-1.66481
44254809	chr19:44254809:T:TAG	2.03764e-06	-1.23722e-10	-0.0175001	6.49774e-06	-1.23722e-10	-0.123892	0.000251001	-1.23722e-10	-0.138382
44255032	chr19:44255032:G:C	1.0326e-07	-1.38638	-1.61342	3.80325e-07	-1.31768	-1.6444	1.2542e-05	-1.47421	-1.66055
44255534	chr19:44255534:A:G	3.94686e-07	-1.23722e-10	-1.65896	1.38928e-06	-1.23722e-10	-1.66656	5.45544e-05	-1.23722e-10	-1.66464
44255866	chr19:44255866:AT:A	5.44322e-07	-1.23722e-10	-1.33751	1.5829e-06	-1.23722e-10	-1.53609	6.35903e-05	-1.23722e-10	-1.51138
44256105	chr19:44256105:G:T	1.06696e-07	-1.42252	-1.54454	3.8148e-07	-1.35911	-1.59993	1.2551e-05	-1.50246	-1.63158
44256464	chr19:44256464:T:TA	4.03186e-07	-1.23722e-10	-1.63765	1.39896e-06	-1.23722e-10	-1.65962	5.47133e-05	-1.23722e-10	-1.66173
44256775	chr19:44256775:C:T	1.42114e-07	-1.41751	-1.2629	4.77905e-07	-1.35355	-1.38014	1.50658e-05	-1.4995	-1.45191
44256809	chr19:44256809:T:C	7.61869e-07	-1.23722e-10	-1.00127	2.80855e-06	-1.23722e-10	-0.96268	0.000102285	-1.23722e-10	-1.03607
44256961	chr19:44256961:C:T	2.57385e-07	-1.38522	-0.701259	8.26394e-07	-1.31912	-0.866913	2.38504e-05	-1.47611	-1.01592
44257259	chr19:44257259:G:C	2.34188e-06	-1.23722e-10	0.121662	7.38553e-06	-1.23722e-10	0.00417572	0.000286989	-1.23722e-10	-0.00439574
44257554	chr19:44257554:A:G	1.39629e-07	-1.44053	-1.25753	4.66232e-07	-1.38002	-1.3784	1.48098e-05	-1.51706	-1.45149
44257857	chr19:44257857:C:G	5.54706e-07	-0.170726	-1.14788	1.5688e-06	-0.207793	-1.33724	6.61243e-05	-0.166359	-1.30594
44258018	chr19:44258018:T:C	5.25129e-07	-0.114698	-1.25871	1.51881e-06	-0.152939	-1.42448	6.38703e-05	-0.110441	-1.39654
44259481	chr19:44259481:T:C	2.50796e-07	-1.43502	-0.67739	7.55422e-07	-1.37773	-0.898096	2.20909e-05	-1.5166	-1.05207
44259506	chr19:44259506:TC:T	8.9696e-08	-1.54879	-1.59184	3.14535e-07	-1.50749	-1.64451	1.11626e-05	-1.59067	-1.6606
44259591	chr19:44259591:T:C	1.4358e-07	-1.44671	-1.22344	4.74887e-07	-1.38753	-1.35249	1.50785e-05	-1.52178	-1.42879
44260135	chr19:44260135:T:TC	4.40684e-07	-1.23722e-10	-1.54872	1.85813e-06	-1.23722e-10	-1.37578	7.20455e-05	-1.23722e-10	-1.38654
44260137	chr19:44260137:T:C	4.40989e-07	-1.23722e-10	-1.54803	1.86016e-06	-1.23722e-10	-1.37469	7.21242e-05	-1.23722e-10	-1.38545
44260254	chr19:44260254:T:C	1.39792e-06	-1.23722e-10	-0.394311	5.59565e-06	-1.23722e-10	-0.273357	0.000204133	-1.23722e-10	-0.345069
44260452	chr19:44260452:C:CT	3.98919e-07	-1.23722e-10	-1.64829	1.39599e-06	-1.23722e-10	-1.66174	5.44597e-05	-1.23722e-10	-1.66638
44260645	chr19:44260645:T:TA	4.45706e-07	-1.53739	-6.7639e-10	1.60012e-06	-1.52527	-6.7639e-10	6.47051e-05	-1.494	-6.7639e-10
44261072	chr19:44261072:TG:T	2.48384e-06	-1.23722e-10	0.180511	8.04246e-06	-1.23722e-10	0.0893881	0.000311957	-1.23722e-10	0.0790275
44261684	chr19:44261684:C:G	3.91633e-07	-1.23722e-10	-1.66672	1.39736e-06	-1.23722e-10	-1.66076	5.48194e-05	-1.23722e-10	-1.6598
44261776	chr19:44261776:C:T	1.55249e-07	-1.40082	-1.1912	5.14513e-07	-1.33822	-1.32166	1.5716e-05	-1.48719	-1.42196
44261901	chr19:44261901:C:T	8.89626e-07	-0.846247	-6.7639e-10	3.99707e-06	-0.609784	-6.7639e-10	0.000135972	-0.75139	-6.7639e-10
44261961	chr19:44261961:C:T	1.01399e-07	-1.45919	-1.55879	3.63417e-07	-1.39662	-1.61094	1.21451e-05	-1.52718	-1.63973
44262290	chr19:44262290:G:A	4.26403e-06	0.720922	-6.7639e-10	1.4843e-05	0.702183	-6.7639e-10	0.00053382	0.616218	-6.7639e-10
44262428	chr19:44262428:G:A	6.23036e-07	-0.110857	-1.09159	1.76145e-06	-0.144231	-1.28498	7.35965e-05	-0.11006	-1.25518
44262902	chr19:44262902:T:C	5.46775e-07	-1.23722e-10	-1.33301	2.18196e-06	-1.23722e-10	-1.21512	8.32547e-05	-1.23722e-10	-1.24193
44262957	chr19:44262957:C:T	3.92038e-07	-1.23722e-10	-1.66569	1.39119e-06	-1.23722e-10	-1.66519	5.47204e-05	-1.23722e-10	-1.6616
44263050	chr19:44263050:C:T	9.12072e-07	-1.23722e-10	-0.82133	3.26836e-06	-1.23722e-10	-0.81106	0.000124972	-1.23722e-10	-0.835746
44263413	chr19:44263413:C:A	3.11587e-07	-1.45758	-0.437794	9.24732e-07	-1.39775	-0.675845	2.64516e-05	-1.5298	-0.858719
44263781	chr19:44263781:A:G	4.06775e-07	-1.23722e-10	-1.62879	1.57538e-06	-1.23722e-10	-1.54085	6.27821e-05	-1.23722e-10	-1.52417
44264684	chr19:44264684:A:G	4.11367e-07	-1.23722e-10	-1.61756	1.5291e-06	-1.23722e-10	-1.57067	5.89399e-05	-1.23722e-10	-1.58732
44264775	chr19:44264775:ATGT:A	1.00121e-07	-1.45347	-1.57721	3.62343e-07	-1.39015	-1.62036	1.21152e-05	-1.52315	-1.64623
44265178	chr19:44265178:T:C	4.06465e-07	-1.23722e-10	-1.62955	1.42639e-06	-1.23722e-10	-1.6402	5.63227e-05	-1.23722e-10	-1.63274
44265374	chr19:44265374:C:T	2.35407e-07	-1.17217	-1.00356	1.2798e-06	-0.981174	-0.767468	6.33647e-05	-1.01914	-0.495791
44265376	chr19:44265376:C:T	1.3293e-07	-1.18649	-1.56073	5.2736e-07	-1.18877	-1.44645	2.56031e-05	-1.12474	-1.29639
44265378	chr19:44265378:C:T	8.20685e-07	-0.926909	-6.7639e-10	3.17159e-06	-0.841114	-6.7639e-10	0.000122314	-0.857247	-6.7639e-10
44265443	chr19:44265443:C:T	1.41866e-07	-1.01574	-1.66643	4.56331e-07	-1.11398	-1.6659	2.2685e-05	-0.894396	-1.64774
44265821	chr19:44265821:C:T	2.5553e-07	-0.895765	-1.19794	8.02432e-07	-1.00228	-1.21318	3.40398e-05	-0.752102	-1.38421
44265902	chr19:44265902:C:T	1.15726e-06	-1.23722e-10	-0.583237	4.04955e-06	-1.23722e-10	-0.596742	0.000154725	-1.23722e-10	-0.622193
44266059	chr19:44266059:G:A	4.08635e-07	-1.23722e-10	-1.62423	1.41419e-06	-1.23722e-10	-1.64879	5.57829e-05	-1.23722e-10	-1.64237
44266598	chr19:44266598:C:A	2.50632e-06	-1.23722e-10	0.189521	8.11446e-06	-1.23722e-10	0.0983003	0.000314728	-1.23722e-10	0.0878679
44267328	chr19:44267328:G:C	2.17362e-06	-1.23722e-10	0.047101	7.07568e-06	-1.23722e-10	-0.0386843	0.00027272	-1.23722e-10	-0.0553934
44267347	chr19:44267347:G:T	2.24043e-07	-1.49014	-0.735065	6.94255e-07	-1.4351	-0.925165	2.06452e-05	-1.55319	-1.08317
44267436	chr19:44267436:C:T	2.06718e-06	-1.23722e-10	-0.00310896	6.73812e-06	-1.23722e-10	-0.0875663	0.000259975	-1.23722e-10	-0.103253
44268818	chr19:44268818:TCTTC:T	3.95342e-07	-1.23722e-10	-1.6573	1.39191e-06	-1.23722e-10	-1.66467	5.44424e-05	-1.23722e-10	-1.6667
44269098	chr19:44269098:T:C	2.70161e-07	-0.937972	-1.10006	1.0406e-06	-0.709066	-1.24648	3.65396e-05	-0.840296	-1.22515
44269355	chr19:44269355:G:A	2.59025e-07	-0.833576	-1.24655	8.11422e-07	-0.94561	-1.2587	3.51177e-05	-0.685422	-1.41971
44269360	chr19:44269360:A:G	5.02876e-07	-0.00921448	-1.40749	1.51e-06	-0.0410434	-1.5422	7.41515e-05	0.27652	-1.63425
44269364	chr19:44269364:T:C	3.92906e-07	-1.23722e-10	-1.66348	1.39077e-06	-1.23722e-10	-1.66549	5.45974e-05	-1.23722e-10	-1.66385
44269366	chr19:44269366:G:A	4.11897e-07	-1.23722e-10	-1.61628	1.44376e-06	-1.23722e-10	-1.6281	5.71326e-05	-1.23722e-10	-1.61846
44269774	chr19:44269774:G:A	3.91625e-07	-1.23722e-10	-1.66675	1.3948e-06	-1.23722e-10	-1.66259	5.47156e-05	-1.23722e-10	-1.66169
44269972	chr19:44269972:G:C	2.37161e-06	-1.23722e-10	0.134277	7.664e-06	-1.23722e-10	0.0411867	0.000297168	-1.23722e-10	0.0304594
44270176	chr19:44270176:G:C	2.21278e-06	-1.23722e-10	0.0649555	6.96898e-06	-1.23722e-10	-0.0538783	0.0002707	-1.23722e-10	-0.0628265
44270502	chr19:44270502:C:A	6.50785e-07	-1.15887	-6.7639e-10	1.66272e-06	-1.48689	-6.7639e-10	8.25356e-05	-1.25061	-6.7639e-10
44270677	chr19:44270677:G:A	2.71314e-07	-0.865642	-1.16813	8.414e-07	-0.975385	-1.19265	3.55808e-05	-0.719575	-1.37246
44270680	chr19:44270680:A:T	9.85382e-05	1.84761	2.01354	0.000166028	1.37313	1.74368	0.035618	2.38189	2.43488
44270694	chr19:44270694:C:T	9.37726e-05	1.82165	1.98993	0.000158399	1.34898	1.7208	0.0337848	2.35383	2.41009
44270777	chr19:44270777:C:T	4.11795e-07	-1.23722e-10	-1.61652	1.44345e-06	-1.23722e-10	-1.62831	5.71188e-05	-1.23722e-10	-1.61871
44270888	chr19:44270888:C:T	1.1276e-06	-1.23722e-10	-0.609202	4.20588e-06	-1.23722e-10	-0.558864	0.000155764	-1.23722e-10	-0.615495
44271102	chr19:44271102:G:A	8.46086e-08	-1.53235	-1.66667	3.16341e-07	-1.48288	-1.6634	1.14144e-05	-1.57827	-1.65069
44271532	chr19:44271532:C:T	2.4855e-07	-1.51082	-0.610582	7.65176e-07	-1.46043	-0.802571	2.27167e-05	-1.56758	-0.973158
44271573	chr19:44271573:G:A	4.78558e-07	-1.23722e-10	-1.46627	1.46362e-06	-1.23722e-10	-1.61443	5.72964e-05	-1.23722e-10	-1.6156
44272817	chr19:44272817:C:T	8.71193e-07	-1.23722e-10	-0.867185	3.35097e-06	-1.23722e-10	-0.786097	0.00012606	-1.23722e-10	-0.827084
44273242	chr19:44273242:T:A	3.91631e-07	-1.23722e-10	-1.66673	1.41895e-06	-1.23722e-10	-1.64543	5.54829e-05	-1.23722e-10	-1.64776
44273399	chr19:44273399:T:C	1.20598e-06	-1.23722e-10	-0.542002	4.50014e-06	-1.23722e-10	-0.491238	0.000166362	-1.23722e-10	-0.54967
44273709	chr19:44273709:G:A	4.14602e-07	-1.23722e-10	-1.60973	1.62766e-06	-1.23722e-10	-1.50821	6.46976e-05	-1.23722e-10	-1.49412
44273995	chr19:44273995:TCACACTGGAGAGAAACCATATAAATGTGAGGTATGTGATAAGGGCTTCAGTAAGGCCTCAAATCTTCAAGCCCATCAGAGAATC:T	1.26971e-06	-1.23722e-10	-0.490504	5.15795e-06	-1.23722e-10	-0.354808	0.000228697	-1.23722e-10	-0.231443
44274252	chr19:44274252:A:C	4.37771e-07	-0.240108	-1.31525	1.33555e-06	-0.271736	-1.43426	5.54222e-05	-0.239868	-1.40899
44274646	chr19:44274646:G:A	1.53017e-07	-1.60676	-0.999735	5.85527e-07	-1.58514	-0.945453	2.22599e-05	-1.61627	-0.944776
44275178	chr19:44275178:C:T	9.35049e-05	1.88489	1.92383	0.000157352	1.40584	1.65729	0.0335638	2.41692	2.34044
44275493	chr19:44275493:A:T	2.44363e-07	-0.791972	-1.34642	7.59814e-07	-0.906235	-1.36379	3.38561e-05	-0.639506	-1.50221
44275497	chr19:44275497:A:T	2.95557e-07	-1.43101	-0.517178	7.81116e-07	-1.38071	-0.861664	2.24303e-05	-1.50227	-1.05115
44275635	chr19:44275635:C:A	7.80059e-08	-1.61692	-1.66334	2.80516e-07	-1.60772	-1.65875	1.10054e-05	-1.61462	-1.65084
44275884	chr19:44275884:G:GA	4.06686e-07	-1.23722e-10	-1.62901	1.40746e-06	-1.23722e-10	-1.65356	5.4958e-05	-1.23722e-10	-1.65727
44276115	chr19:44276115:C:T	8.62347e-07	-1.23722e-10	-0.877391	3.3109e-06	-1.23722e-10	-0.798127	0.000124654	-1.23722e-10	-0.838294
44276755	chr19:44276755:C:T	9.80875e-08	-1.40926	-1.64193	3.89968e-07	-1.33705	-1.59999	1.37512e-05	-1.48556	-1.55715
44276821	chr19:44276821:ATATT:A	8.224e-07	-1.23722e-10	-0.924821	3.75138e-06	-1.23722e-10	-0.673223	0.000146155	-1.23722e-10	-0.679172
44276953	chr19:44276953:G:C	8.14371e-07	-1.23722e-10	-0.934632	3.71243e-06	-1.23722e-10	-0.68366	0.000144499	-1.23722e-10	-0.69057
44277160	chr19:44277160:GATCA:G	7.99608e-08	-1.61727	-1.63824	2.8793e-07	-1.6091	-1.63129	1.1402e-05	-1.61384	-1.61621
44277565	chr19:44277565:G:A	4.36312e-07	-1.55869	-6.7639e-10	1.62232e-06	-1.51149	-6.7639e-10	6.2062e-05	-1.53571	-6.7639e-10
44278105	chr19:44278105:AC:A	4.00577e-07	-1.23722e-10	-1.64414	1.46855e-06	-1.23722e-10	-1.61107	5.80137e-05	-1.23722e-10	-1.60316
44278889	chr19:44278889:G:A	7.66708e-07	-1.23722e-10	-0.994943	3.46459e-06	-1.23722e-10	-0.752754	0.000135918	-1.23722e-10	-0.751786
44279093	chr19:44279093:T:C	6.53242e-07	-1.23722e-10	-1.1551	2.25725e-06	-1.23722e-10	-1.1812	8.6272e-05	-1.23722e-10	-1.20633
44279274	chr19:44279274:A:G	5.3412e-07	-1.23722e-10	-1.35643	1.79472e-06	-1.23722e-10	-1.4105	6.93382e-05	-1.23722e-10	-1.42484
44279509	chr19:44279509:A:G	1.36644e-06	-0.417085	-6.7639e-10	2.72674e-06	-0.99224	-6.7639e-10	0.000164831	-0.558919	-6.7639e-10
44279851	chr19:44279851:C:T	1.72344e-07	-1.01814	-1.46942	5.23927e-07	-1.11484	-1.52691	2.36607e-05	-0.88752	-1.6125
44280056	chr19:44280056:C:T	2.12715e-06	-1.23722e-10	0.0254898	8.75684e-06	-1.23722e-10	0.174488	0.000396598	-1.23722e-10	0.319085
44280103	chr19:44280103:C:T	3.9718e-07	-0.131699	-1.52096	1.23639e-06	-0.163462	-1.61969	6.30085e-05	0.144362	-1.66493
44280526	chr19:44280526:T:C	1.07656e-06	-1.23722e-10	-0.655524	3.41616e-06	-1.23722e-10	-0.76683	0.000127857	-1.23722e-10	-0.812924
44280784	chr19:44280784:T:C	5.22309e-07	-1.23722e-10	-1.37879	1.88055e-06	-1.23722e-10	-1.36378	7.29628e-05	-1.23722e-10	-1.37389
44281083	chr19:44281083:T:C	3.11246e-07	-0.376664	-1.5198	9.85239e-07	-0.409937	-1.60028	4.03667e-05	-0.379823	-1.58601
44281301	chr19:44281301:T:C	3.93523e-07	-1.23722e-10	-1.66191	1.38902e-06	-1.23722e-10	-1.66675	5.44414e-05	-1.23722e-10	-1.66671
44281362	chr19:44281362:A:G	4.43151e-07	-1.54314	-6.7639e-10	1.49156e-06	-1.59553	-6.7639e-10	5.99887e-05	-1.56968	-6.7639e-10
44281587	chr19:44281587:A:G	4.88523e-07	-1.23722e-10	-1.44566	1.74601e-06	-1.23722e-10	-1.43802	6.82299e-05	-1.23722e-10	-1.44096
44281891	chr19:44281891:C:T	4.13629e-07	-1.23722e-10	-1.61208	1.42201e-06	-1.23722e-10	-1.64328	5.54607e-05	-1.23722e-10	-1.64817
44282189	chr19:44282189:T:C	8.62333e-08	-1.54559	-1.6344	3.3017e-07	-1.50003	-1.60347	1.23106e-05	-1.58741	-1.56597
44283119	chr19:44283119:AG:A	1.30428e-06	-1.23722e-10	-0.46364	4.21843e-06	-1.23722e-10	-0.555884	0.000184392	-1.23722e-10	-0.446775
44283714	chr19:44283714:C:T	1.9264e-06	-1.23722e-10	-0.0736396	7.85474e-06	-1.23722e-10	0.0657702	0.000353499	-1.23722e-10	0.204042
44283715	chr19:44283715:G:A	2.01681e-06	0.840379	-0.868153	5.85925e-06	0.766956	-0.994281	0.000274774	1.06249	-1.11038
44284143	chr19:44284143:C:T	3.96214e-07	-1.23722e-10	-1.65509	1.42823e-06	-1.23722e-10	-1.63891	5.56732e-05	-1.23722e-10	-1.64434
44284245	chr19:44284245:T:C	4.18583e-07	-1.23722e-10	-1.60017	1.58288e-06	-1.23722e-10	-1.5361	6.31788e-05	-1.23722e-10	-1.51787
44284355	chr19:44284355:G:A	6.07759e-07	-1.22727	-6.7639e-10	1.94404e-06	-1.33058	-6.7639e-10	7.97867e-05	-1.28448	-6.7639e-10
44284971	chr19:44284971:C:T	8.29772e-08	-1.61643	-1.60205	3.03931e-07	-1.60633	-1.57997	1.20418e-05	-1.61548	-1.55998
44285734	chr19:44285734:G:A	2.18174e-06	0.0508287	-6.7639e-10	6.18326e-06	-0.173501	-6.7639e-10	0.000338881	0.161809	-6.7639e-10
44286160	chr19:44286160:G:T	3.26862e-07	-0.80839	-1.03912	1.27081e-06	-0.565723	-1.18997	4.42579e-05	-0.703446	-1.17036
44287082	chr19:44287082:T:C	3.97495e-07	-1.23722e-10	-1.65187	1.41148e-06	-1.23722e-10	-1.65071	5.51211e-05	-1.23722e-10	-1.65431
44287294	chr19:44287294:T:A	5.12616e-07	-1.39752	-6.7639e-10	1.74318e-06	-1.43963	-6.7639e-10	7.00535e-05	-1.41458	-6.7639e-10
44288544	chr19:44288544:C:T	5.66817e-07	-1.23722e-10	-1.29701	1.96324e-06	-1.23722e-10	-1.32075	7.49401e-05	-1.23722e-10	-1.34715
44288814	chr19:44288814:T:C	6.53804e-07	-1.23722e-10	-1.15424	2.21052e-06	-1.23722e-10	-1.20212	8.52377e-05	-1.23722e-10	-1.2184
44288816	chr19:44288816:G:A	2.81872e-07	-0.446397	-1.5492	9.00957e-07	-0.479974	-1.61967	3.67403e-05	-0.451114	-1.60885
44289364	chr19:44289364:A:G	6.3107e-07	-1.23722e-10	-1.18963	2.00577e-06	-1.23722e-10	-1.29932	7.67151e-05	-1.23722e-10	-1.32374
44289507	chr19:44289507:C:T	6.31448e-07	-1.23722e-10	-1.18903	2.04286e-06	-1.23722e-10	-1.281	7.87205e-05	-1.23722e-10	-1.29794
44290419	chr19:44290419:T:C	1.10976e-06	-1.23722e-10	-0.625152	3.61569e-06	-1.23722e-10	-0.710064	0.000135146	-1.23722e-10	-0.757482
44290551	chr19:44290551:G:A	8.99856e-08	-1.51422	-1.62318	3.48296e-07	-1.45859	-1.59146	1.27701e-05	-1.56343	-1.5533
44290603	chr19:44290603:T:C	2.20958e-06	-1.23722e-10	0.0635091	6.96044e-06	-1.23722e-10	-0.0551047	0.000270391	-1.23722e-10	-0.0639695
44290753	chr19:44290753:AC:A	2.37376e-06	-1.23722e-10	0.135183	7.67078e-06	-1.23722e-10	0.0420717	0.00029743	-1.23722e-10	0.0313382
44291412	chr19:44291412:T:C	6.62526e-07	-1.23722e-10	-1.14099	2.25436e-06	-1.23722e-10	-1.18248	8.56236e-05	-1.23722e-10	-1.21388
44292141	chr19:44292141:C:T	3.92523e-07	-1.23722e-10	-1.66445	1.38977e-06	-1.23722e-10	-1.66621	5.44439e-05	-1.23722e-10	-1.66667
44292176	chr19:44292176:T:G	1.90782e-06	-1.23722e-10	-0.0833305	5.84707e-06	-1.23722e-10	-0.229407	0.000212187	-1.23722e-10	-0.306373
44292390	chr19:44292390:T:A	2.14838e-06	0.925486	-0.890064	6.2764e-06	0.852167	-1.01072	0.00029455	1.15128	-1.12968
44292612	chr19:44292612:A:C	1.71851e-07	-1.02821	-1.46221	5.21078e-07	-1.12721	-1.51999	2.34244e-05	-0.901813	-1.60825
44292752	chr19:44292752:C:T	3.16707e-07	-0.794783	-1.08429	1.24245e-06	-0.54739	-1.23087	4.31811e-05	-0.686851	-1.21158
44292797	chr19:44292797:A:T	1.07499e-06	-1.23722e-10	-0.656985	3.78256e-06	-1.23722e-10	-0.664946	0.000144712	-1.23722e-10	-0.689091
44293080	chr19:44293080:C:T	6.90878e-07	-1.23722e-10	-1.09909	1.96584e-06	-1.23722e-10	-1.31943	7.82523e-05	-1.23722e-10	-1.3039
44293879	chr19:44293879:A:G	5.60604e-07	-1.23722e-10	-1.30803	1.94471e-06	-1.23722e-10	-1.33024	7.42236e-05	-1.23722e-10	-1.35676
44294110	chr19:44294110:T:C	6.2838e-07	-1.23722e-10	-1.1939	1.99788e-06	-1.23722e-10	-1.30326	7.64331e-05	-1.23722e-10	-1.32742
44294115	chr19:44294115:C:T	3.03846e-06	-0.0592797	0.441337	6.58109e-06	-0.107559	-0.00358799	0.000254934	-0.0934523	-0.0293815
44294523	chr19:44294523:T:G	4.12523e-07	-1.23722e-10	-1.61476	1.42154e-06	-1.23722e-10	-1.64361	5.54166e-05	-1.23722e-10	-1.64896
44294765	chr19:44294765:G:A	6.75005e-07	-1.23722e-10	-1.12233	1.76683e-06	-1.23722e-10	-1.42616	6.94961e-05	-1.23722e-10	-1.42257
44294796	chr19:44294796:A:G	2.93293e-07	-0.838428	-1.11745	1.13527e-06	-0.597244	-1.27123	3.98237e-05	-0.733081	-1.2463
44294889	chr19:44294889:C:T	4.14135e-07	-1.61086	-6.7639e-10	1.48506e-06	-1.59989	-6.7639e-10	5.77407e-05	-1.60788	-6.7639e-10
44295390	chr19:44295390:G:A	4.09015e-07	-1.23722e-10	-1.6233	1.3909e-06	-1.23722e-10	-1.6654	5.46146e-05	-1.23722e-10	-1.66354
44295438	chr19:44295438:T:C	2.91714e-07	-0.426255	-1.53502	9.26771e-07	-0.457495	-1.6139	3.77602e-05	-0.429866	-1.60272
44295950	chr19:44295950:G:T	5.19414e-07	-1.23722e-10	-1.38435	1.86805e-06	-1.23722e-10	-1.37045	7.48349e-05	-1.23722e-10	-1.34856
44296115	chr19:44296115:T:G	1.75457e-07	-0.994201	-1.47545	5.32753e-07	-1.09632	-1.52872	2.41939e-05	-0.865216	-1.61252
44296464	chr19:44296464:G:A	3.91635e-07	-1.23722e-10	-1.66672	1.39574e-06	-1.23722e-10	-1.66192	5.47792e-05	-1.23722e-10	-1.66053
44296465	chr19:44296465:A:G	3.93879e-07	-1.23722e-10	-1.66101	1.39124e-06	-1.23722e-10	-1.66515	5.46206e-05	-1.23722e-10	-1.66343
44296561	chr19:44296561:C:T	5.66199e-07	-1.2981	-6.7639e-10	1.82901e-06	-1.39157	-6.7639e-10	7.46725e-05	-1.35073	-6.7639e-10
44297164	chr19:44297164:G:A	2.17899e-06	0.0495673	-6.7639e-10	3.88477e-06	-0.638284	-6.7639e-10	0.000259543	-0.104917	-6.7639e-10
44297261	chr19:44297261:AC:A	5.76358e-07	-1.28032	-6.7639e-10	1.85829e-06	-1.37569	-6.7639e-10	7.59461e-05	-1.33382	-6.7639e-10
44297298	chr19:44297298:T:A	3.93587e-07	-1.23722e-10	-1.66175	1.39157e-06	-1.23722e-10	-1.66492	5.46366e-05	-1.23722e-10	-1.66313
44297382	chr19:44297382:G:T	2.33442e-07	-0.532196	-1.65192	1.07368e-06	-0.258614	-1.66564	3.68484e-05	-0.391949	-1.66508
44298748	chr19:44298748:T:C	3.97503e-07	-1.23722e-10	-1.65185	1.39323e-06	-1.23722e-10	-1.66372	5.44444e-05	-1.23722e-10	-1.66666
44298925	chr19:44298925:G:C	3.97547e-07	-1.23722e-10	-1.65174	1.40609e-06	-1.23722e-10	-1.65453	5.56195e-05	-1.23722e-10	-1.64531
44299355	chr19:44299355:T:C	8.6094e-08	-1.61756	-1.56405	2.94492e-07	-1.6111	-1.60675	1.13408e-05	-1.61148	-1.62395
44299597	chr19:44299597:T:C	6.45368e-07	-1.23722e-10	-1.16723	2.46878e-06	-1.23722e-10	-1.09162	9.874e-05	-1.23722e-10	-1.07135
44299966	chr19:44299966:C:T	5.14409e-07	-0.192185	-1.20184	1.42844e-06	-0.230217	-1.40854	6.55741e-05	0.0739193	-1.55458
44300072	chr19:44300072:G:A	3.91717e-07	-1.23722e-10	-1.66651	1.38928e-06	-1.23722e-10	-1.66656	5.46034e-05	-1.23722e-10	-1.66374
44300707	chr19:44300707:G:A	2.25247e-06	0.0827327	-6.7639e-10	6.28921e-06	-0.156511	-6.7639e-10	0.00034327	0.174677	-6.7639e-10
44301024	chr19:44301024:A:T	2.43006e-06	0.158622	-6.7639e-10	6.81515e-06	-0.0761988	-6.7639e-10	0.000376353	0.266689	-6.7639e-10
44301028	chr19:44301028:A:G	4.06193e-07	-1.23722e-10	-1.63022	1.41012e-06	-1.23722e-10	-1.65167	5.5573e-05	-1.23722e-10	-1.64614
44301283	chr19:44301283:C:T	3.97995e-07	-1.23722e-10	-1.65061	1.39418e-06	-1.23722e-10	-1.66304	5.44528e-05	-1.23722e-10	-1.66651
44301437	chr19:44301437:A:G	1.65468e-06	-1.23722e-10	-0.225683	4.92041e-06	-1.23722e-10	-0.401956	0.000186953	-1.23722e-10	-0.432985
44302001	chr19:44302001:T:C	4.12803e-07	-1.23722e-10	-1.61408	1.4255e-06	-1.23722e-10	-1.64083	5.62692e-05	-1.23722e-10	-1.63369
44302207	chr19:44302207:T:A	3.91783e-07	-1.23722e-10	-1.66634	1.39367e-06	-1.23722e-10	-1.6634	5.46948e-05	-1.23722e-10	-1.66207
44302876	chr19:44302876:ATG:A	1.64288e-07	-1.0234	-1.51203	5.01758e-07	-1.12433	-1.56066	2.30474e-05	-0.895525	-1.63076
44303756	chr19:44303756:G:T	1.29046e-06	-1.23722e-10	-0.474297	3.85251e-06	-1.23722e-10	-0.646622	0.000150461	-1.23722e-10	-0.650134
44303965	chr19:44303965:T:C	4.10588e-07	-1.23722e-10	-1.61946	1.43148e-06	-1.23722e-10	-1.63664	5.69117e-05	-1.23722e-10	-1.62234
44304078	chr19:44304078:G:T	3.94015e-07	-1.23722e-10	-1.66066	1.3891e-06	-1.23722e-10	-1.66669	5.44822e-05	-1.23722e-10	-1.66597
44304120	chr19:44304120:C:T	5.64749e-07	-1.23722e-10	-1.30067	1.86161e-06	-1.23722e-10	-1.37391	7.18073e-05	-1.23722e-10	-1.38985
44304286	chr19:44304286:A:G	3.95427e-07	-1.23722e-10	-1.65708	1.39941e-06	-1.23722e-10	-1.65929	5.52598e-05	-1.23722e-10	-1.65179
44304483	chr19:44304483:C:G	4.147e-07	-1.23722e-10	-1.60949	1.57427e-06	-1.23722e-10	-1.54156	6.26832e-05	-1.23722e-10	-1.52575
44304589	chr19:44304589:T:A	3.92127e-07	-1.23722e-10	-1.66546	1.3915e-06	-1.23722e-10	-1.66496	5.45915e-05	-1.23722e-10	-1.66396
44304795	chr19:44304795:C:T	4.54176e-07	-1.23722e-10	-1.51856	1.55084e-06	-1.23722e-10	-1.55655	5.95624e-05	-1.23722e-10	-1.57681
44304844	chr19:44304844:C:T	7.81074e-08	-1.61651	-1.66246	2.8226e-07	-1.60627	-1.654	1.10529e-05	-1.61614	-1.64501
44305196	chr19:44305196:A:G	3.9846e-07	-1.23722e-10	-1.64944	1.39377e-06	-1.23722e-10	-1.66333	5.45167e-05	-1.23722e-10	-1.66533
44305625	chr19:44305625:A:T	3.92708e-07	-1.23722e-10	-1.66398	1.3912e-06	-1.23722e-10	-1.66518	5.46084e-05	-1.23722e-10	-1.66365
44306258	chr19:44306258:T:C	2.05263e-06	0.985682	-0.995853	5.99167e-06	0.91242	-1.1174	0.000286639	1.21424	-1.21986
44306332	chr19:44306332:T:C	6.21489e-07	-1.20493	-6.7639e-10	2.1143e-06	-1.24663	-6.7639e-10	8.71566e-05	-1.19613	-6.7639e-10
44306434	chr19:44306434:A:G	8.63533e-08	-1.51342	-1.66518	3.24842e-07	-1.46004	-1.65973	1.17246e-05	-1.55906	-1.64309
44306551	chr19:44306551:G:A	9.89068e-08	-1.49797	-1.5449	3.47071e-07	-1.44166	-1.61192	1.18649e-05	-1.54897	-1.64129
44306753	chr19:44306753:G:C	1.71391e-06	-1.23722e-10	-0.190519	5.42867e-06	-1.23722e-10	-0.303653	0.000210483	-1.23722e-10	-0.314435
44307308	chr19:44307308:C:T	6.4524e-07	-1.23722e-10	-1.16743	1.85937e-06	-1.23722e-10	-1.37511	7.39478e-05	-1.23722e-10	-1.36048
44307537	chr19:44307537:G:A	3.92274e-07	-1.23722e-10	-1.66509	1.41398e-06	-1.23722e-10	-1.64894	5.57298e-05	-1.23722e-10	-1.64332
44308675	chr19:44308675:G:T	4.1365e-07	-1.23722e-10	-1.61203	1.44082e-06	-1.23722e-10	-1.63013	5.73333e-05	-1.23722e-10	-1.61496
44309462	chr19:44309462:T:C	3.93255e-07	-1.23722e-10	-1.66259	1.41235e-06	-1.23722e-10	-1.65009	5.54334e-05	-1.23722e-10	-1.64866
44309598	chr19:44309598:T:C	3.91742e-07	-1.23722e-10	-1.66645	1.38973e-06	-1.23722e-10	-1.66624	5.45327e-05	-1.23722e-10	-1.66504
44309891	chr19:44309891:G:C	4.04895e-07	-1.23722e-10	-1.63342	1.48358e-06	-1.23722e-10	-1.60089	5.72054e-05	-1.23722e-10	-1.61719
44309947	chr19:44309947:T:C	1.06772e-07	-1.45128	-1.51507	3.73674e-07	-1.3846	-1.59512	1.24495e-05	-1.51283	-1.62932
44310249	chr19:44310249:C:T	4.38518e-07	-1.35673	-0.196918	2.58549e-06	-1.21947	0.17404	0.00012326	-1.30855	0.459003
44310321	chr19:44310321:C:T	1.05713e-07	-1.44949	-1.52683	3.71888e-07	-1.38213	-1.60238	1.24027e-05	-1.51129	-1.63464
44310578	chr19:44310578:G:A	1.06226e-07	-1.45257	-1.51891	3.72513e-07	-1.38583	-1.597	1.24181e-05	-1.51378	-1.63091
44310626	chr19:44310626:G:A	1.09355e-07	-1.43949	-1.50295	3.82565e-07	-1.37036	-1.58584	1.26525e-05	-1.50326	-1.62272
44310690	chr19:44310690:C:T	1.06645e-07	-1.45083	-1.51671	3.73814e-07	-1.38374	-1.59561	1.24498e-05	-1.51232	-1.62981
44312153	chr19:44312153:T:C	9.90137e-07	0.429305	-1.16851	2.8105e-06	0.378186	-1.34017	0.000117174	0.418221	-1.3184
44312539	chr19:44312539:G:T	4.10699e-07	-1.23722e-10	-1.61919	1.43193e-06	-1.23722e-10	-1.63633	5.69153e-05	-1.23722e-10	-1.62227
44313015	chr19:44313015:G:C	9.97489e-08	-1.43976	-1.59463	3.62549e-07	-1.36987	-1.64007	1.22198e-05	-1.50267	-1.65811
44313163	chr19:44313163:A:G	2.11322e-07	-0.692122	-1.59154	6.6492e-07	-0.826468	-1.57697	3.60604e-05	-0.570047	-1.5086
44313344	chr19:44313344:T:C	9.17931e-08	-1.47867	-1.63884	3.38467e-07	-1.41572	-1.66295	1.175e-05	-1.53332	-1.66666
44313534	chr19:44313534:T:C	1.13823e-06	0.554144	-1.15396	3.07517e-06	0.501324	-1.37331	0.000146594	0.853553	-1.52972
44313640	chr19:44313640:G:A	1.06715e-07	-1.45007	-1.51682	3.74059e-07	-1.38253	-1.59616	1.24521e-05	-1.51179	-1.63016
44313672	chr19:44313672:T:C	2.10758e-06	-1.23722e-10	0.0162456	6.81585e-06	-1.23722e-10	-0.0760967	0.000263318	-1.23722e-10	-0.0904784
44313712	chr19:44313712:C:T	1.05076e-07	-1.45493	-1.52744	3.69168e-07	-1.38845	-1.6034	1.23406e-05	-1.51569	-1.63526
44314710	chr19:44314710:T:C	1.12847e-07	-1.41049	-1.50053	4.03755e-07	-1.33618	-1.56612	1.31324e-05	-1.48041	-1.60835
44314832	chr19:44314832:T:G	5.08664e-07	-0.3489	-1.05636	2.09416e-06	-0.0508049	-1.20539	7.20521e-05	-0.144791	-1.24166
44314842	chr19:44314842:A:G	6.56818e-07	-1.23722e-10	-1.14964	2.10741e-06	-1.23722e-10	-1.24989	7.92968e-05	-1.23722e-10	-1.29064
44314909	chr19:44314909:C:T	2.8367e-07	-0.330681	-1.65856	1.34183e-06	-0.0345582	-1.66675	4.56389e-05	-0.176406	-1.66667
44315328	chr19:44315328:A:G	8.23549e-08	-1.57593	-1.65008	3.11355e-07	-1.54185	-1.62032	1.16803e-05	-1.60154	-1.6044
44315429	chr19:44315429:A:T	3.0113e-07	-1.56098	-0.368522	7.21963e-07	-1.56235	-0.758776	2.51686e-05	-1.4876	-0.950639
44315485	chr19:44315485:C:T	8.17224e-08	-1.58288	-1.65084	3.07119e-07	-1.55149	-1.62437	1.15687e-05	-1.60575	-1.60978
44315614	chr19:44315614:T:C	8.06578e-07	-1.23722e-10	-0.944248	3.42088e-06	-1.23722e-10	-0.765449	0.000137333	-1.23722e-10	-0.741428
44315966	chr19:44315966:C:T	8.44503e-08	-1.54315	-1.65774	3.22166e-07	-1.49803	-1.63001	1.18182e-05	-1.5801	-1.61409
44316101	chr19:44316101:A:C	4.50808e-07	-1.23722e-10	-1.52601	1.55458e-06	-1.23722e-10	-1.55414	6.20389e-05	-1.23722e-10	-1.53608
44316142	chr19:44316142:A:G	2.85598e-07	-0.321837	-1.66063	1.35905e-06	-0.0220732	-1.66649	4.61847e-05	-0.164652	-1.66654
44316309	chr19:44316309:A:G	3.13748e-07	-1.56968	-0.31878	7.45649e-07	-1.57094	-0.71791	2.57519e-05	-1.50094	-0.914385
44316374	chr19:44316374:T:C	3.09708e-07	-1.57582	-0.325601	7.36867e-07	-1.57693	-0.723767	2.53666e-05	-1.51072	-0.919689
44316550	chr19:44316550:T:A	3.91667e-07	-1.23722e-10	-1.66664	1.42334e-06	-1.23722e-10	-1.64234	5.56413e-05	-1.23722e-10	-1.64491
44316745	chr19:44316745:A:C	1.07049e-07	-1.42628	-1.53748	3.89766e-07	-1.35378	-1.58378	1.28267e-05	-1.49226	-1.62005
44316842	chr19:44316842:G:A	1.86469e-06	-0.106198	-6.7639e-10	6.7436e-06	-0.0867538	-6.7639e-10	0.000251548	-0.136207	-6.7639e-10
44317128	chr19:44317128:G:A	8.50734e-08	-1.56032	-1.63321	3.24692e-07	-1.51896	-1.60126	1.20739e-05	-1.59123	-1.58156
44317167	chr19:44317167:T:C	1.7913e-05	2.15623	-6.7639e-10	5.87209e-05	2.07745	-6.7639e-10	0.0021982	2.03155	-6.7639e-10
44317505	chr19:44317505:T:C	1.6637e-06	-1.23722e-10	-0.220249	5.27968e-06	-1.23722e-10	-0.331482	0.000204636	-1.23722e-10	-0.342607
44317584	chr19:44317584:C:T	2.76493e-07	-0.357518	-1.65735	1.30467e-06	-0.0627094	-1.66669	4.43704e-05	-0.204752	-1.66651
44318120	chr19:44318120:G:A	4.13348e-07	-1.23722e-10	-1.61276	1.42686e-06	-1.23722e-10	-1.63987	5.6329e-05	-1.23722e-10	-1.63263
44318167	chr19:44318167:T:C	5.45427e-07	-0.422999	-0.91248	2.18707e-06	-0.130856	-1.08193	7.46277e-05	-0.222982	-1.12835
44318390	chr19:44318390:G:A	5.81244e-07	-1.23722e-10	-1.27188	2.25761e-06	-1.23722e-10	-1.18104	8.42272e-05	-1.23722e-10	-1.23032
44318733	chr19:44318733:T:C	3.53217e-07	-0.216578	-1.55339	1.21511e-06	-0.253761	-1.54675	4.87835e-05	-0.186941	-1.58951
44318852	chr19:44318852:CAT:C	3.54138e-07	-0.234467	-1.5329	1.21971e-06	-0.271562	-1.52517	4.87527e-05	-0.205067	-1.57201
44319201	chr19:44319201:C:T	5.32564e-07	-1.35934	-6.7639e-10	1.82956e-06	-1.39127	-6.7639e-10	7.42852e-05	-1.35593	-6.7639e-10
44319319	chr19:44319319:C:T	5.1971e-07	-1.23722e-10	-1.38378	2.27479e-06	-1.23722e-10	-1.17346	8.72982e-05	-1.23722e-10	-1.19451
44319571	chr19:44319571:A:C	8.07873e-08	-1.58129	-1.66394	2.95177e-07	-1.54889	-1.66664	1.09655e-05	-1.60543	-1.66366
44319780	chr19:44319780:T:C	4.31143e-07	-1.23722e-10	-1.57061	1.53452e-06	-1.23722e-10	-1.56713	6.09127e-05	-1.23722e-10	-1.5544
44320311	chr19:44320311:C:T	8.05678e-07	-1.23722e-10	-0.945365	2.5509e-06	-1.23722e-10	-1.0589	9.48591e-05	-1.23722e-10	-1.11145
44320340	chr19:44320340:T:C	4.71116e-07	-1.23722e-10	-1.48194	1.59064e-06	-1.23722e-10	-1.53121	6.35778e-05	-1.23722e-10	-1.51157
44320526	chr19:44320526:T:C	8.80452e-07	0.585847	-1.44246	2.63544e-06	0.536087	-1.56238	0.000138153	0.899127	-1.63461
44320882	chr19:44320882:G:A	4.13951e-07	-1.23722e-10	-1.6113	1.44553e-06	-1.23722e-10	-1.62687	5.73126e-05	-1.23722e-10	-1.61532
44320908	chr19:44320908:T:C	3.96396e-07	-1.23722e-10	-1.65464	1.4036e-06	-1.23722e-10	-1.65631	5.52587e-05	-1.23722e-10	-1.65181
44320943	chr19:44320943:C:T	7.33122e-07	-1.23722e-10	-1.03974	2.33059e-06	-1.23722e-10	-1.14923	8.70246e-05	-1.23722e-10	-1.19765
44321015	chr19:44321015:C:A	8.98019e-07	-1.23722e-10	-0.836857	2.45705e-06	-1.23722e-10	-1.09639	0.000100217	-1.23722e-10	-1.0565
44321120	chr19:44321120:CCTTT:C	3.94759e-07	-1.23722e-10	-1.65877	1.44079e-06	-1.23722e-10	-1.63016	5.69613e-05	-1.23722e-10	-1.62147
44321160	chr19:44321160:A:G	3.91696e-07	-1.23722e-10	-1.66656	1.40209e-06	-1.23722e-10	-1.65738	5.51159e-05	-1.23722e-10	-1.6544
44321453	chr19:44321453:C:T	3.91971e-07	-1.23722e-10	-1.66586	1.40681e-06	-1.23722e-10	-1.65403	5.53273e-05	-1.23722e-10	-1.65057
44321467	chr19:44321467:A:G	1.03239e-06	0.824242	-1.52166	3.15162e-06	0.770792	-1.61822	0.000173597	1.15619	-1.66329
44321987	chr19:44321987:G:A	4.17554e-06	2.34018	-1.64023	1.71828e-05	2.50429	-1.65573	0.000670019	2.50686	-1.66339
44322189	chr19:44322189:G:A	7.9209e-08	-1.59927	-1.66568	2.91878e-07	-1.57404	-1.65273	1.10864e-05	-1.61423	-1.64389
44322967	chr19:44322967:T:C	1.75402e-06	0.642754	-0.810139	5.11001e-06	0.595991	-0.960136	0.000218453	0.645876	-0.923143
44323039	chr19:44323039:T:A	2.03103e-06	-1.23722e-10	-0.0207506	6.37516e-06	-1.23722e-10	-0.142938	0.000247024	-1.23722e-10	-0.154355
44323110	chr19:44323110:C:T	5.0624e-06	2.07853	-1.18598	2.09169e-05	2.22057	-1.17536	0.000841499	2.20344	-1.13209
44323117	chr19:44323117:C:T	8.46064e-07	-1.23722e-10	-0.896454	2.65142e-06	-1.23722e-10	-1.02025	9.82578e-05	-1.23722e-10	-1.07625
44323748	chr19:44323748:C:A	4.70358e-07	-1.23722e-10	-1.48355	1.5269e-06	-1.23722e-10	-1.57211	5.90206e-05	-1.23722e-10	-1.58595
44324059	chr19:44324059:GTTT:G	2.9833e-07	-0.331493	-1.60736	1.3736e-06	-0.0327776	-1.64513	4.66672e-05	-0.178558	-1.64224
44324488	chr19:44324488:C:T	7.97027e-07	0.637521	-1.59368	2.72702e-06	0.599148	-1.59129	0.000118814	0.674611	-1.56089
44324808	chr19:44324808:C:A	4.70238e-07	-1.23722e-10	-1.48381	1.52665e-06	-1.23722e-10	-1.57227	5.90121e-05	-1.23722e-10	-1.5861
44325032	chr19:44325032:G:A	2.52981e-07	-0.454525	-1.64921	1.15348e-06	-0.186626	-1.66594	4.0536e-05	-0.295151	-1.6665
44325477	chr19:44325477:T:G	4.86139e-07	-1.23722e-10	-1.45055	1.8501e-06	-1.23722e-10	-1.38011	6.98822e-05	-1.23722e-10	-1.41703
44325826	chr19:44325826:G:A	1.04165e-07	-1.58493	-1.40614	3.32408e-07	-1.58716	-1.50958	1.3132e-05	-1.53213	-1.55667
44325928	chr19:44325928:C:T	4.09313e-07	-0.902257	-0.720312	1.21307e-06	-0.807086	-0.995105	3.21386e-05	-1.03536	-1.15842
44325960	chr19:44325960:C:T	1.12005e-07	-1.39047	-1.52804	4.13579e-07	-1.31844	-1.55982	1.35678e-05	-1.46284	-1.5933
44326052	chr19:44326052:C:T	1.58864e-06	0.737844	-1.00426	4.08747e-06	0.683152	-1.27057	0.000195332	1.06728	-1.45641
44326242	chr19:44326242:T:C	3.91755e-07	-1.23722e-10	-1.66641	1.38979e-06	-1.23722e-10	-1.6662	5.44407e-05	-1.23722e-10	-1.66673
44326327	chr19:44326327:A:T	2.48716e-07	-0.456397	-1.66434	1.17374e-06	-0.170409	-1.66474	3.99554e-05	-0.310402	-1.66567
44326739	chr19:44326739:C:A	8.64143e-07	0.708836	-1.58415	2.93421e-06	0.664257	-1.58317	0.00012863	0.743077	-1.54998
44326813	chr19:44326813:A:T	5.06784e-07	-1.23722e-10	-1.40896	1.93951e-06	-1.23722e-10	-1.33291	7.28127e-05	-1.23722e-10	-1.37595
44327013	chr19:44327013:C:T	2.34654e-07	-0.521964	-1.65697	1.06659e-06	-0.264145	-1.66673	3.77319e-05	-0.366826	-1.66651
44327329	chr19:44327329:GA:G	2.75081e-07	-0.360046	-1.65994	1.30345e-06	-0.0636355	-1.6667	4.42599e-05	-0.207007	-1.66675
44327415	chr19:44327415:A:G	3.92776e-07	-1.23722e-10	-1.66381	1.40507e-06	-1.23722e-10	-1.65526	5.53838e-05	-1.23722e-10	-1.64955
44327460	chr19:44327460:G:A	8.17369e-07	-0.930958	-6.7639e-10	2.95926e-06	-0.910409	-6.7639e-10	0.000122923	-0.85228	-6.7639e-10
44327931	chr19:44327931:C:T	3.94581e-07	-1.23722e-10	-1.65923	1.4287e-06	-1.23722e-10	-1.63858	5.62894e-05	-1.23722e-10	-1.63333
44328540	chr19:44328540:T:C	2.60705e-07	-0.514276	-1.55938	1.14774e-06	-0.236829	-1.62072	3.99052e-05	-0.354876	-1.62246
44328722	chr19:44328722:A:G	3.22797e-06	2.07793	-1.63537	1.36981e-05	2.22458	-1.60267	0.000564103	2.24279	-1.57139
44328839	chr19:44328839:C:G	3.21263e-06	2.07406	-1.63626	1.36185e-05	2.22033	-1.60425	0.000560838	2.23881	-1.57322
44329009	chr19:44329009:T:A	3.96019e-07	-1.23722e-10	-1.65559	1.43784e-06	-1.23722e-10	-1.63221	5.66769e-05	-1.23722e-10	-1.62647
44329321	chr19:44329321:G:A	3.94422e-07	-1.23722e-10	-1.65963	1.39126e-06	-1.23722e-10	-1.66514	5.45738e-05	-1.23722e-10	-1.66429
44329353	chr19:44329353:C:T	1.02238e-06	0.746464	-1.45363	3.3837e-06	0.702332	-1.47871	0.000148436	0.770969	-1.43465
44329374	chr19:44329374:G:A	4.69003e-07	-1.23722e-10	-1.48644	1.55727e-06	-1.23722e-10	-1.55241	5.94379e-05	-1.23722e-10	-1.57891
44329698	chr19:44329698:G:C	1.66416e-06	0.626996	-0.846969	4.81109e-06	0.57757	-1.00199	0.000206411	0.627625	-0.961594
44330487	chr19:44330487:G:A	3.96095e-07	-1.23722e-10	-1.65539	1.43839e-06	-1.23722e-10	-1.63183	5.66988e-05	-1.23722e-10	-1.62609
44330507	chr19:44330507:G:A	2.21619e-07	-0.737224	-1.49887	9.07711e-07	-0.50393	-1.58825	3.24983e-05	-0.584576	-1.59808
44330798	chr19:44330798:G:C	6.60534e-07	-1.144	-6.7639e-10	1.89747e-06	-1.35483	-6.7639e-10	7.94318e-05	-1.28894	-6.7639e-10
44330829	chr19:44330829:A:T	1.39889e-06	0.91992	-1.31353	4.54614e-06	0.869712	-1.35078	0.000203288	0.944741	-1.29396
44330924	chr19:44330924:G:C	4.54118e-07	-1.51869	-6.7639e-10	2.04554e-06	-1.27969	-6.7639e-10	6.55093e-05	-1.48165	-6.7639e-10
44331357	chr19:44331357:T:C	4.50044e-07	-1.23722e-10	-1.5277	1.64223e-06	-1.23722e-10	-1.49929	6.48783e-05	-1.23722e-10	-1.49133
44331624	chr19:44331624:T:C	4.7334e-07	-1.23722e-10	-1.47724	1.56895e-06	-1.23722e-10	-1.54494	5.98214e-05	-1.23722e-10	-1.57248
44332247	chr19:44332247:C:T	1.8077e-06	-0.137236	-6.7639e-10	5.01373e-06	-0.383167	-6.7639e-10	0.000214123	-0.297289	-6.7639e-10
44332588	chr19:44332588:C:T	4.7428e-07	-1.23722e-10	-1.47525	1.57153e-06	-1.23722e-10	-1.5433	5.99085e-05	-1.23722e-10	-1.57102
44332899	chr19:44332899:C:T	4.95093e-07	-1.23722e-10	-1.4323	1.61864e-06	-1.23722e-10	-1.51376	6.54196e-05	-1.23722e-10	-1.48302
44333093	chr19:44333093:A:G	9.62617e-07	0.34555	-1.11294	2.44512e-06	0.213094	-1.31435	0.000126983	0.568402	-1.38819
44333430	chr19:44333430:T:C	2.30069e-07	-0.616125	-1.58254	1.00812e-06	-0.350741	-1.63652	3.52556e-05	-0.464895	-1.63632
44333458	chr19:44333458:T:C	3.93013e-07	-1.23722e-10	-1.66321	1.39486e-06	-1.23722e-10	-1.66255	5.45571e-05	-1.23722e-10	-1.66459
44333831	chr19:44333831:G:A	3.23434e-06	2.07771	-1.63318	1.36833e-05	2.22016	-1.59933	0.000565619	2.24158	-1.5675
44333867	chr19:44333867:G:T	4.7428e-07	-1.23722e-10	-1.47525	1.57153e-06	-1.23722e-10	-1.5433	5.99085e-05	-1.23722e-10	-1.57102
44333887	chr19:44333887:C:T	3.21296e-06	1.9335	-1.4956	1.33797e-05	2.06616	-1.46777	0.000541409	2.06616	-1.43583
44334042	chr19:44334042:C:T	2.48568e-07	-0.739433	-1.3819	1.01672e-06	-0.488071	-1.4907	3.56143e-05	-0.597348	-1.49374
44334107	chr19:44334107:G:T	2.1929e-07	-0.747313	-1.49934	8.98013e-07	-0.514443	-1.58848	3.21456e-05	-0.595459	-1.5981
44334572	chr19:44334572:G:A	1.05329e-06	0.653668	-1.33104	2.9465e-06	0.602962	-1.51769	0.00015196	0.979104	-1.61933
44334680	chr19:44334680:G:A	3.43991e-06	2.14223	-1.63608	1.45578e-05	2.28619	-1.60342	0.000601076	2.30727	-1.57239
44334728	chr19:44334728:A:G	1.14975e-07	-1.35316	-1.53918	4.28104e-07	-1.274	-1.56974	1.3905e-05	-1.43039	-1.6012
44334805	chr19:44334805:G:C	2.60923e-07	-0.638384	-1.43444	1.0916e-06	-0.373234	-1.53447	3.80476e-05	-0.487954	-1.53705
44334915	chr19:44334915:T:C	6.38123e-07	-1.23722e-10	-1.17852	2.6772e-06	-1.23722e-10	-1.01058	9.97217e-05	-1.23722e-10	-1.06146
44335013	chr19:44335013:C:T	1.90922e-06	0.652768	-0.735365	5.73887e-06	0.590609	-0.838694	0.000258293	0.661847	-0.771592
44335215	chr19:44335215:T:C	8.18542e-08	-1.57312	-1.65899	2.98637e-07	-1.53715	-1.66673	1.10025e-05	-1.59957	-1.66615
44335429	chr19:44335429:C:T	1.31271e-06	0.853318	-1.31052	4.27274e-06	0.803168	-1.34626	0.000191073	0.877879	-1.28906
44335629	chr19:44335629:A:G	3.93828e-07	-1.23722e-10	-1.66113	1.4203e-06	-1.23722e-10	-1.64448	5.53387e-05	-1.23722e-10	-1.65037
44335694	chr19:44335694:G:T	4.24929e-07	-1.23722e-10	-1.58513	1.48009e-06	-1.23722e-10	-1.60324	5.71182e-05	-1.23722e-10	-1.61872
44336024	chr19:44336024:G:A	3.93561e-07	-1.23722e-10	-1.66181	1.39707e-06	-1.23722e-10	-1.66097	5.5095e-05	-1.23722e-10	-1.65478
44336300	chr19:44336300:A:G	3.98874e-07	-1.23722e-10	-1.6484	1.3892e-06	-1.23722e-10	-1.66662	5.44397e-05	-1.23722e-10	-1.66675
44336636	chr19:44336636:T:C	2.85452e-06	1.97348	-1.65387	1.19844e-05	2.11954	-1.63128	0.000489176	2.13611	-1.60723
44336830	chr19:44336830:C:T	2.46946e-07	-0.703549	-1.42433	1.02135e-06	-0.447346	-1.52688	3.57043e-05	-0.559035	-1.52953
44336880	chr19:44336880:T:C	4.03517e-07	-1.23722e-10	-1.63683	1.43242e-06	-1.23722e-10	-1.63598	5.66908e-05	-1.23722e-10	-1.62623
44336892	chr19:44336892:A:T	4.73147e-07	-1.23722e-10	-1.47764	1.56974e-06	-1.23722e-10	-1.54444	5.98506e-05	-1.23722e-10	-1.57199
44337011	chr19:44337011:G:A	2.01449e-06	-1.23722e-10	-0.0289259	6.2869e-06	-1.23722e-10	-0.15688	0.000244144	-1.23722e-10	-0.16608
44337162	chr19:44337162:C:T	1.85552e-06	-1.23722e-10	-0.111131	5.81234e-06	-1.23722e-10	-0.235364	0.000225744	-1.23722e-10	-0.244437
44337643	chr19:44337643:C:T	2.03516e-06	0.582212	-0.60093	5.69216e-06	0.533662	-0.789919	0.000246945	0.585539	-0.740211
44337656	chr19:44337656:T:G	2.62269e-07	-0.595031	-1.47265	1.11407e-06	-0.324905	-1.56243	3.87081e-05	-0.443118	-1.56467
44337732	chr19:44337732:G:A	4.55397e-07	-1.23722e-10	-1.51588	1.52028e-06	-1.23722e-10	-1.57645	5.82234e-05	-1.23722e-10	-1.59955
44337839	chr19:44337839:AT:A	3.16791e-06	1.90992	-1.48614	1.26231e-05	2.02037	-1.48019	0.000531764	2.04873	-1.43637
44337858	chr19:44337858:C:A	8.81226e-08	-1.5348	-1.62352	3.16981e-07	-1.49225	-1.65201	1.13679e-05	-1.57464	-1.6584
44338635	chr19:44338635:G:A	4.12825e-07	-1.23722e-10	-1.61402	1.40776e-06	-1.23722e-10	-1.65335	5.48945e-05	-1.23722e-10	-1.65843
44338785	chr19:44338785:G:A	3.92051e-07	-1.23722e-10	-1.66566	1.3892e-06	-1.23722e-10	-1.66662	5.44692e-05	-1.23722e-10	-1.6662
44339207	chr19:44339207:G:A	2.55559e-07	-0.709735	-1.38386	1.04889e-06	-0.45529	-1.49232	3.66846e-05	-0.566209	-1.49527
44339379	chr19:44339379:T:C	5.49488e-07	-1.23722e-10	-1.32806	1.87777e-06	-1.23722e-10	-1.36526	7.12312e-05	-1.23722e-10	-1.39791
44339561	chr19:44339561:A:G	3.76702e-07	-0.319578	-1.38602	1.07881e-06	-0.362805	-1.55668	5.24785e-05	-0.0622295	-1.64121
44339602	chr19:44339602:G:A	1.70145e-05	1.3503	0.754471	3.61345e-05	1.27807	0.31383	0.00146363	1.33059	0.294244
44339786	chr19:44339786:A:G	9.16083e-08	-1.46068	-1.65884	3.53604e-07	-1.39569	-1.63923	1.24355e-05	-1.51616	-1.62712
44340196	chr19:44340196:T:C	3.97476e-07	-1.23722e-10	-1.65191	1.38976e-06	-1.23722e-10	-1.66622	5.44524e-05	-1.23722e-10	-1.66651
44340271	chr19:44340271:T:C	4.11485e-07	-1.61727	-6.7639e-10	1.47373e-06	-1.60755	-6.7639e-10	5.72926e-05	-1.61567	-6.7639e-10
44341004	chr19:44341004:C:T	5.03098e-07	-1.23722e-10	-1.41626	1.89546e-06	-1.23722e-10	-1.35588	7.1308e-05	-1.23722e-10	-1.39683
44341038	chr19:44341038:C:T	3.20788e-07	-0.784822	-1.08145	1.26554e-06	-0.534435	-1.22541	4.37273e-05	-0.674793	-1.21108
44341233	chr19:44341233:C:T	4.02632e-06	-0.0979265	0.761485	8.46669e-06	-0.216955	0.357748	0.000321794	0.112133	-0.00206059
44341570	chr19:44341570:T:C	4.32331e-07	-1.23722e-10	-1.56786	1.50362e-06	-1.23722e-10	-1.58747	5.78939e-05	-1.23722e-10	-1.60523
44341607	chr19:44341607:T:G	3.25498e-07	-1.30867	-0.543025	9.37306e-07	-1.24528	-0.814814	2.42935e-05	-1.39424	-1.07939
44341680	chr19:44341680:G:A	3.93668e-07	-1.23722e-10	-1.66154	1.41118e-06	-1.23722e-10	-1.65092	5.56542e-05	-1.23722e-10	-1.64468
44341911	chr19:44341911:TG:T	2.4161e-07	-0.715052	-1.43467	9.9994e-07	-0.460643	-1.53476	3.49926e-05	-0.571506	-1.5372
44342003	chr19:44342003:A:G	8.17239e-07	-0.931117	-6.7639e-10	2.80908e-06	-0.962489	-6.7639e-10	0.000103725	-1.02209	-6.7639e-10
44342032	chr19:44342032:C:A	4.24967e-07	-1.23722e-10	-1.58504	1.60801e-06	-1.23722e-10	-1.52035	6.40637e-05	-1.23722e-10	-1.50396
44342802	chr19:44342802:G:A	5.70629e-07	-1.23722e-10	-1.29031	1.94644e-06	-1.23722e-10	-1.32935	7.36356e-05	-1.23722e-10	-1.36471
44343052	chr19:44343052:T:C	3.98284e-07	-1.23722e-10	-1.64988	1.42016e-06	-1.23722e-10	-1.64458	5.54565e-05	-1.23722e-10	-1.64824
44343155	chr19:44343155:TG:T	4.38521e-07	-1.23722e-10	-1.55364	1.83675e-06	-1.23722e-10	-1.38735	7.10267e-05	-1.23722e-10	-1.40078
44343463	chr19:44343463:C:A	1.18386e-07	-1.59022	-1.27288	3.81627e-07	-1.56373	-1.39493	1.35329e-05	-1.61135	-1.44737
44343648	chr19:44343648:G:A	7.44957e-07	0.579127	-1.60285	2.38207e-06	0.528809	-1.65619	0.000132798	0.889021	-1.66403
44343872	chr19:44343872:G:A	5.18838e-07	-1.38546	-6.7639e-10	1.85992e-06	-1.37482	-6.7639e-10	7.48703e-05	-1.34808	-6.7639e-10
44343921	chr19:44343921:G:A	3.02306e-07	-0.280814	-1.64479	1.0038e-06	-0.324804	-1.66675	5.41928e-05	-0.0292429	-1.64205
44343991	chr19:44343991:A:G	4.26194e-06	0.720431	-6.7639e-10	1.45717e-05	0.683732	-6.7639e-10	0.000527109	0.603568	-6.7639e-10
44344021	chr19:44344021:G:A	4.65459e-07	0.135605	-1.62963	1.79253e-06	0.220824	-1.63254	7.4376e-05	0.252108	-1.60681
44344297	chr19:44344297:G:A	4.29734e-07	-1.23722e-10	-1.57388	1.60183e-06	-1.23722e-10	-1.5242	6.12372e-05	-1.23722e-10	-1.54908
44344315	chr19:44344315:GTTACT:G	3.84379e-07	-0.0781158	-1.6073	1.47633e-06	0.00413948	-1.60993	6.16716e-05	0.035677	-1.57769
44344523	chr19:44344523:C:T	3.97991e-07	-1.23722e-10	-1.65062	1.41894e-06	-1.23722e-10	-1.64544	5.5413e-05	-1.23722e-10	-1.64902
44344703	chr19:44344703:T:C	1.93947e-06	-1.23722e-10	-0.0668777	6.05057e-06	-1.23722e-10	-0.195194	0.00023375	-1.23722e-10	-0.209588
44344901	chr19:44344901:C:T	5.91281e-07	-1.23722e-10	-1.25476	1.94749e-06	-1.23722e-10	-1.3288	7.303e-05	-1.23722e-10	-1.37297
44345413	chr19:44345413:G:A	1.95593e-07	-1.61602	-0.744993	5.36044e-07	-1.61627	-1.00262	1.92701e-05	-1.59252	-1.11276
44345529	chr19:44345529:A:C	5.80635e-07	-1.23722e-10	-1.27293	1.86665e-06	-1.23722e-10	-1.3712	7.55681e-05	-1.23722e-10	-1.3388
44345562	chr19:44345562:T:C	1.88408e-07	-1.61772	-0.780721	5.19655e-07	-1.6177	-1.03224	1.85258e-05	-1.60444	-1.14024
44346120	chr19:44346120:C:G	2.65096e-07	-0.617754	-1.4392	1.11233e-06	-0.350567	-1.53832	3.89171e-05	-0.464943	-1.53746
44346401	chr19:44346401:G:A	3.00223e-07	-0.400559	-1.53196	9.2736e-07	-0.442292	-1.62847	4.65175e-05	-0.158182	-1.66583
44346469	chr19:44346469:G:T	2.82937e-07	-0.42347	-1.56835	8.94924e-07	-0.464766	-1.6416	4.52815e-05	-0.184186	-1.66675
44346489	chr19:44346489:GT:G	1.58403e-06	-1.23722e-10	-0.269323	4.98397e-06	-1.23722e-10	-0.38912	0.000192742	-1.23722e-10	-0.402487
44346777	chr19:44346777:G:A	6.05423e-07	-1.23722e-10	-1.23112	1.98675e-06	-1.23722e-10	-1.30884	7.44112e-05	-1.23722e-10	-1.35423
44346936	chr19:44346936:A:G	9.88058e-07	-1.23722e-10	-0.741308	3.29959e-06	-1.23722e-10	-0.80155	0.000142052	-1.23722e-10	-0.707648
44347244	chr19:44347244:T:A	4.72392e-07	-1.23722e-10	-1.47924	1.53655e-06	-1.23722e-10	-1.56581	5.93127e-05	-1.23722e-10	-1.58102
44347246	chr19:44347246:T:C	2.09081e-07	-0.641201	-1.65313	7.30481e-07	-0.685368	-1.62403	3.8642e-05	-0.441866	-1.56763
44347982	chr19:44347982:T:C	1.27576e-06	-0.62524	0.13949	3.45442e-06	-0.666933	-0.088761	0.000151732	-0.626723	-0.0149989
44348668	chr19:44348668:C:T	9.01058e-08	-1.50692	-1.62915	3.28445e-07	-1.45486	-1.65387	1.16046e-05	-1.55219	-1.66025
44349544	chr19:44349544:C:G	4.7273e-07	-1.23722e-10	-1.47852	1.53734e-06	-1.23722e-10	-1.5653	5.9341e-05	-1.23722e-10	-1.58054
44349555	chr19:44349555:C:T	2.31911e-07	-0.567463	-1.62323	8.20881e-07	-0.611054	-1.58167	4.44013e-05	-0.36044	-1.51013
44349973	chr19:44349973:T:G	6.10371e-07	-1.23722e-10	-1.22298	1.98234e-06	-1.23722e-10	-1.31107	7.54256e-05	-1.23722e-10	-1.34069
44349981	chr19:44349981:TG:T	4.71943e-07	-1.23722e-10	-1.48019	1.53549e-06	-1.23722e-10	-1.5665	5.92752e-05	-1.23722e-10	-1.58165
44350259	chr19:44350259:C:T	4.07515e-07	-1.23722e-10	-1.62697	1.41043e-06	-1.23722e-10	-1.65145	5.51386e-05	-1.23722e-10	-1.65399
44350600	chr19:44350600:G:A	1.94016e-07	-1.61768	-0.751426	5.34819e-07	-1.61764	-1.00354	1.89897e-05	-1.60539	-1.11455
44350884	chr19:44350884:T:C	5.79291e-07	-1.23722e-10	-1.27524	2.40617e-06	-1.23722e-10	-1.11731	9.00693e-05	-1.23722e-10	-1.16326
44350991	chr19:44350991:T:C	2.64099e-07	-0.51364	-1.54708	1.15873e-06	-0.233515	-1.61451	4.02941e-05	-0.350894	-1.61674
44351346	chr19:44351346:T:C	2.31649e-07	-0.692173	-1.49965	7.18378e-07	-0.733147	-1.59296	3.4e-05	-0.489585	-1.6479
44351605	chr19:44351605:A:G	9.97183e-08	-1.53703	-1.49767	3.19509e-07	-1.5376	-1.59872	1.32519e-05	-1.4642	-1.6155
44351669	chr19:44351669:A:T	2.79625e-07	-0.472214	-1.53139	1.22636e-06	-0.187153	-1.60414	4.25525e-05	-0.306469	-1.60663
44351721	chr19:44351721:C:T	4.94671e-07	-1.23722e-10	-1.43315	1.88714e-06	-1.23722e-10	-1.36028	7.10066e-05	-1.23722e-10	-1.40107
44351835	chr19:44351835:A:C	2.80578e-07	-0.465632	-1.53456	1.23353e-06	-0.179359	-1.60611	4.27722e-05	-0.299347	-1.6086
44351935	chr19:44351935:A:C	8.61484e-08	-1.52831	-1.65266	3.16682e-07	-1.47978	-1.66542	1.13481e-05	-1.56805	-1.66674
44353780	chr19:44353780:A:T	4.48352e-07	-1.23722e-10	-1.53147	1.60758e-06	-1.23722e-10	-1.52062	6.24314e-05	-1.23722e-10	-1.52977
44354013	chr19:44354013:C:T	2.97473e-06	-0.128649	0.48951	7.76853e-06	-0.179423	0.234157	0.000347041	-0.128544	0.314147
44354126	chr19:44354126:T:C	2.2303e-07	-0.617312	-1.61243	9.90672e-07	-0.35172	-1.653	3.46843e-05	-0.464604	-1.65295
44354239	chr19:44354239:A:G	8.59637e-07	-1.23722e-10	-0.880538	3.23466e-06	-1.23722e-10	-0.821424	0.000123766	-1.23722e-10	-0.845443
44354274	chr19:44354274:T:C	4.83239e-07	-1.23722e-10	-1.45654	1.66154e-06	-1.23722e-10	-1.4876	6.38592e-05	-1.23722e-10	-1.50716
44354624	chr19:44354624:C:T	2.56867e-06	-0.216175	0.430272	6.72861e-06	-0.265891	0.176912	0.000299979	-0.216256	0.256131
44354654	chr19:44354654:G:A	6.43775e-07	-1.23722e-10	-1.1697	2.70499e-06	-1.23722e-10	-1.00025	0.000100926	-1.23722e-10	-1.04946
44354721	chr19:44354721:G:A	2.13504e-07	-1.61683	-0.65656	5.80732e-07	-1.61658	-0.922234	2.03722e-05	-1.61011	-1.03956
44355037	chr19:44355037:ATG:A	3.96477e-07	-1.23722e-10	-1.65443	1.44204e-06	-1.23722e-10	-1.62929	5.68585e-05	-1.23722e-10	-1.62327
44355493	chr19:44355493:T:A	1.76875e-07	-1.61652	-0.845083	4.84854e-07	-1.61635	-1.1029	1.72616e-05	-1.61116	-1.2042
44355727	chr19:44355727:T:C	5.54394e-07	-1.23722e-10	-1.31917	2.15514e-06	-1.23722e-10	-1.22749	8.04864e-05	-1.23722e-10	-1.27575
44355913	chr19:44355913:T:C	3.96417e-07	-1.23722e-10	-1.65458	1.38907e-06	-1.23722e-10	-1.66671	5.45077e-05	-1.23722e-10	-1.6655
44356302	chr19:44356302:G:C	5.72312e-07	-1.23722e-10	-1.28736	1.95311e-06	-1.23722e-10	-1.32592	7.46939e-05	-1.23722e-10	-1.35044
44356385	chr19:44356385:A:G	3.87183e-06	-0.195781	0.820215	1.06913e-05	-0.178788	0.552871	0.000427639	-0.228235	0.622675
44357305	chr19:44357305:AACAGAGAAGCTTGCAAT:A	3.92071e-07	-1.23722e-10	-1.6656	1.38911e-06	-1.23722e-10	-1.66668	5.44422e-05	-1.23722e-10	-1.6667
44357736	chr19:44357736:T:C	6.30001e-07	-1.12881	-0.0625183	2.00537e-06	-1.13676	-0.162759	6.17509e-05	-1.21372	-0.327012
44357928	chr19:44357928:T:C	1.80579e-06	-0.471814	0.333517	4.767e-06	-0.516564	0.0829331	0.000206167	-0.490552	0.155398
44357935	chr19:44357935:G:A	5.29028e-07	-1.23722e-10	-1.36601	1.92066e-06	-1.23722e-10	-1.34268	7.16529e-05	-1.23722e-10	-1.39201
44357967	chr19:44357967:A:G	4.3804e-07	-1.23722e-10	-1.55474	1.49061e-06	-1.23722e-10	-1.59616	5.81024e-05	-1.23722e-10	-1.60163
44358406	chr19:44358406:A:G	9.38757e-07	-0.294653	-0.497839	2.98528e-06	-0.448649	-0.453005	0.000173294	-0.164923	-0.343929
44358409	chr19:44358409:A:G	3.93444e-07	-1.23722e-10	-1.66211	1.4136e-06	-1.23722e-10	-1.6492	5.55045e-05	-1.23722e-10	-1.64738
44358605	chr19:44358605:A:G	7.14145e-06	1.23662	-6.7639e-10	2.17057e-05	1.08223	-6.7639e-10	0.000862551	1.09605	-6.7639e-10
44358666	chr19:44358666:A:T	8.53621e-07	-0.887561	-6.7639e-10	5.26129e-06	-0.334971	-6.7639e-10	0.000131137	-0.787596	-6.7639e-10
44359051	chr19:44359051:T:C	4.73093e-07	-1.23722e-10	-1.47776	1.65223e-06	-1.23722e-10	-1.49322	7.46612e-05	-1.23722e-10	-1.35088
44359278	chr19:44359278:T:C	4.47532e-07	-1.23722e-10	-1.5333	1.66489e-06	-1.23722e-10	-1.48559	6.62357e-05	-1.23722e-10	-1.47062
44359439	chr19:44359439:C:T	6.54231e-07	-0.734534	-0.419055	1.42332e-06	-1.03124	-0.611118	5.56048e-05	-0.97934	-0.66623
44359787	chr19:44359787:C:G	5.58812e-07	-0.0788856	-1.23235	1.19073e-06	-0.495154	-1.32563	7.60505e-05	-0.0788346	-1.25361
44359979	chr19:44359979:A:G	4.94108e-07	-0.266293	-1.168	1.10906e-06	-0.654185	-1.23765	7.05854e-05	-0.261004	-1.14601
44359984	chr19:44359984:C:T	1.03831e-07	-1.3889	-1.60539	4.57374e-07	-1.19247	-1.58513	1.6487e-05	-1.32336	-1.53791
44359992	chr19:44359992:C:T	6.05569e-07	-1.23722e-10	-1.23088	2.04874e-06	-1.23722e-10	-1.27812	7.55314e-05	-1.23722e-10	-1.33929
44360008	chr19:44360008:G:A	5.77889e-07	0.35908	-1.63675	1.50592e-06	0.0784394	-1.66438	5.54396e-05	0.0175897	-1.66614
44360113	chr19:44360113:G:A	4.62367e-07	-1.23722e-10	-1.50069	1.84141e-06	-1.23722e-10	-1.38482	6.94527e-05	-1.23722e-10	-1.42319
44360180	chr19:44360180:T:C	7.34278e-07	-1.23722e-10	-1.03816	2.22686e-06	-1.23722e-10	-1.19475	8.45304e-05	-1.23722e-10	-1.22673
44360195	chr19:44360195:G:T	4.33503e-07	-1.23722e-10	-1.56515	1.62883e-06	-1.23722e-10	-1.50749	6.16832e-05	-1.23722e-10	-1.54183
44360948	chr19:44360948:T:C	8.54946e-08	-1.61671	-1.57188	2.78773e-07	-1.61453	-1.65818	1.1177e-05	-1.59778	-1.65221
44361047	chr19:44361047:A:G	7.54925e-07	-1.23722e-10	-1.01043	2.75569e-06	-1.23722e-10	-0.98168	0.000101917	-1.23722e-10	-1.03968
44361090	chr19:44361090:C:A	4.10741e-07	-1.23722e-10	-1.61909	1.39955e-06	-1.23722e-10	-1.65919	5.45833e-05	-1.23722e-10	-1.66411
44361150	chr19:44361150:A:G	1.40752e-05	-0.433281	2.3484	2.3634e-05	-0.487416	1.65475	0.000648565	-0.52421	1.33513
44361300	chr19:44361300:G:T	8.04803e-08	-1.61717	-1.63186	3.06995e-07	-1.61303	-1.56324	1.41819e-05	-1.60139	-1.41048
44361557	chr19:44361557:G:A	7.92803e-07	0.599879	-1.56135	1.96326e-06	0.306318	-1.62706	6.72149e-05	0.194167	-1.65011
44361910	chr19:44361910:A:C	8.18656e-07	0.62845	-1.55784	2.01883e-06	0.332096	-1.62492	6.90486e-05	0.219614	-1.64864
44361911	chr19:44361911:GTTTTTC:G	8.46139e-07	0.645002	-1.54137	2.07099e-06	0.347175	-1.6145	7.05739e-05	0.234401	-1.64158
44361919	chr19:44361919:GAGC:G	8.11805e-07	0.619092	-1.55688	2.00235e-06	0.323307	-1.62433	6.84946e-05	0.211167	-1.64825
44361924	chr19:44361924:G:T	8.60155e-07	0.672746	-1.55268	2.11046e-06	0.373246	-1.62169	7.20295e-05	0.259733	-1.6465
44362249	chr19:44362249:A:G	2.72036e-06	-0.286777	0.558248	6.24816e-06	-0.343877	0.180817	0.00020818	-0.377817	0.0523822
44362258	chr19:44362258:G:A	3.98087e-07	-1.23722e-10	-1.65038	1.39436e-06	-1.23722e-10	-1.66291	5.4555e-05	-1.23722e-10	-1.66463
44362788	chr19:44362788:A:G	1.01594e-07	-1.48403	-1.53204	3.2602e-07	-1.48272	-1.63342	1.3863e-05	-1.36788	-1.66674
44363142	chr19:44363142:T:C	8.40309e-08	-1.60915	-1.59671	3.26778e-07	-1.58466	-1.52916	1.46427e-05	-1.6177	-1.3622
44363144	chr19:44363144:T:C	3.65861e-07	-0.120107	-1.61469	9.63285e-07	-0.368919	-1.66383	3.50694e-05	-0.43976	-1.66675
44363150	chr19:44363150:T:A	8.35651e-08	-1.60834	-1.60308	3.24295e-07	-1.58329	-1.53815	1.44463e-05	-1.61772	-1.37568
44363181	chr19:44363181:G:C	3.74867e-07	-0.044133	-1.66634	1.04756e-06	-0.297732	-1.65115	3.88281e-05	-0.366906	-1.63779
44363309	chr19:44363309:T:C	6.59444e-07	-1.23722e-10	-1.14565	2.00067e-06	-1.23722e-10	-1.30186	7.59716e-05	-1.23722e-10	-1.33348
44363407	chr19:44363407:C:T	6.58206e-07	-1.23722e-10	-1.14753	1.99762e-06	-1.23722e-10	-1.30339	7.58616e-05	-1.23722e-10	-1.33493
44363431	chr19:44363431:C:T	1.18192e-05	2.14814	-0.407706	2.20053e-05	1.4483	-0.35236	0.00103444	1.85643	-0.578652
44363614	chr19:44363614:T:G	6.59507e-07	-1.23722e-10	-1.14556	2.00093e-06	-1.23722e-10	-1.30173	7.59814e-05	-1.23722e-10	-1.33335
44363885	chr19:44363885:T:C	3.92901e-07	-1.23722e-10	-1.66349	1.40068e-06	-1.23722e-10	-1.65839	5.55271e-05	-1.23722e-10	-1.64697
44364586	chr19:44364586:T:C	6.40866e-07	-1.23722e-10	-1.17423	1.95363e-06	-1.23722e-10	-1.32566	7.42648e-05	-1.23722e-10	-1.3562
44364729	chr19:44364729:T:A	6.09327e-07	-1.23722e-10	-1.22469	2.12979e-06	-1.23722e-10	-1.23932	8.12534e-05	-1.23722e-10	-1.26627
44364814	chr19:44364814:A:G	1.7631e-07	-0.972422	-1.49238	4.64623e-07	-1.22458	-1.53729	2.49739e-05	-0.972587	-1.47342
44364822	chr19:44364822:G:A	1.5288e-06	-0.304808	-6.7639e-10	5.36093e-06	-0.31621	-6.7639e-10	0.00023202	-0.217014	-6.7639e-10
44364863	chr19:44364863:G:A	4.19504e-07	-1.23722e-10	-1.59798	1.41577e-06	-1.23722e-10	-1.64767	5.49599e-05	-1.23722e-10	-1.65724
44364917	chr19:44364917:T:G	3.98043e-07	-1.23722e-10	-1.65049	1.39668e-06	-1.23722e-10	-1.66125	5.44684e-05	-1.23722e-10	-1.66622
44365000	chr19:44365000:G:A	6.6544e-07	-1.23722e-10	-1.1366	2.01293e-06	-1.23722e-10	-1.29575	7.63646e-05	-1.23722e-10	-1.32832
44365011	chr19:44365011:T:TG	3.91627e-07	-1.23722e-10	-1.66674	1.39029e-06	-1.23722e-10	-1.66583	5.4784e-05	-1.23722e-10	-1.66044
44365015	chr19:44365015:C:T	2.33816e-06	-1.23722e-10	0.120072	7.01733e-06	-1.23722e-10	-0.0469637	0.000246525	-1.23722e-10	-0.156377
44365228	chr19:44365228:T:C	3.92679e-07	-1.23722e-10	-1.66406	1.39546e-06	-1.23722e-10	-1.66213	5.4985e-05	-1.23722e-10	-1.65678
44365313	chr19:44365313:C:T	6.02699e-07	0.219735	-1.45537	1.43708e-06	-0.0547105	-1.57802	5.25832e-05	-0.109514	-1.59193
44365336	chr19:44365336:T:G	8.02811e-08	-1.58494	-1.66657	2.99915e-07	-1.54395	-1.65565	1.14079e-05	-1.60882	-1.62071
44365373	chr19:44365373:T:C	7.89407e-08	-1.60455	-1.6638	2.96693e-07	-1.57672	-1.63368	1.21116e-05	-1.61738	-1.55229
44365479	chr19:44365479:TA:T	4.23458e-07	-1.23722e-10	-1.58859	1.73345e-06	-1.23722e-10	-1.44523	6.73569e-05	-1.23722e-10	-1.45383
44365553	chr19:44365553:A:G	8.0559e-08	-1.58186	-1.6662	3.01942e-07	-1.53947	-1.6534	1.1476e-05	-1.60719	-1.61639
44365680	chr19:44365680:C:A	4.11451e-07	-1.23722e-10	-1.61736	1.51166e-06	-1.23722e-10	-1.58214	5.86688e-05	-1.23722e-10	-1.59193
44366272	chr19:44366272:G:C	6.09419e-07	-1.23722e-10	-1.22454	2.12768e-06	-1.23722e-10	-1.24031	8.12136e-05	-1.23722e-10	-1.26676
44366612	chr19:44366612:G:C	1.49106e-07	-1.01003	-1.62236	4.04915e-07	-1.25506	-1.64436	2.11414e-05	-1.00521	-1.60739
44366867	chr19:44366867:C:T	2.36012e-07	-0.556572	-1.61659	7.15735e-07	-0.701173	-1.62862	3.62172e-05	-0.482893	-1.59141
44366908	chr19:44366908:T:G	1.63914e-06	1.09251	-1.32763	2.80672e-06	0.383993	-1.34732	0.000147724	0.724834	-1.39333
44367013	chr19:44367013:G:A	4.71228e-07	0.137807	-1.61951	1.2279e-06	-0.132712	-1.65733	4.56323e-05	-0.183276	-1.65995
44367127	chr19:44367127:C:T	2.31956e-07	-0.643245	-1.54725	7.01435e-07	-0.782919	-1.56706	3.57403e-05	-0.577228	-1.51033
44367214	chr19:44367214:T:C	1.58907e-06	1.08382	-1.34997	2.72999e-06	0.376795	-1.36784	0.00014386	0.717209	-1.41221
44367453	chr19:44367453:T:C	2.3269e-07	-0.582277	-1.60506	7.04902e-07	-0.724595	-1.62045	3.56938e-05	-0.509096	-1.57977
44367560	chr19:44367560:T:C	9.39176e-07	-1.23722e-10	-0.792046	3.36186e-06	-1.23722e-10	-0.782853	0.0001522	-1.23722e-10	-0.638643
44367577	chr19:44367577:T:G	2.9523e-07	-0.539433	-1.40986	8.9424e-07	-0.684011	-1.42312	4.7233e-05	-0.468133	-1.34061
44367585	chr19:44367585:A:G	2.27951e-07	-0.593022	-1.61489	6.9286e-07	-0.734602	-1.62767	3.49684e-05	-0.520106	-1.58929
44367587	chr19:44367587:T:C	2.28216e-07	-0.593452	-1.61331	6.93343e-07	-0.735137	-1.62644	3.50138e-05	-0.520558	-1.58754
44367594	chr19:44367594:G:C	2.20664e-07	-0.632239	-1.60817	6.7176e-07	-0.770924	-1.62228	3.38426e-05	-0.560627	-1.58149
44367667	chr19:44367667:T:C	8.88517e-08	-1.58181	-1.56827	3.14125e-07	-1.58994	-1.56337	1.20509e-05	-1.60375	-1.57095
44367716	chr19:44367716:C:T	2.4052e-07	-0.541126	-1.61312	7.28058e-07	-0.686623	-1.6261	3.69833e-05	-0.466687	-1.58669
44367968	chr19:44367968:T:C	2.5046e-07	-0.500758	-1.61299	7.56131e-07	-0.64914	-1.62575	3.85635e-05	-0.425446	-1.58609
44368358	chr19:44368358:C:T	2.59977e-07	-0.642027	-1.43443	8.62038e-07	-0.773318	-1.37048	4.36641e-05	-0.580653	-1.30666
44368466	chr19:44368466:TAAAG:T	4.54012e-07	0.104396	-1.62332	1.18824e-06	-0.164049	-1.65882	4.42481e-05	-0.213004	-1.66102
44368521	chr19:44368521:T:C	4.14657e-07	-1.23722e-10	-1.6096	1.46369e-06	-1.23722e-10	-1.61439	5.69925e-05	-1.23722e-10	-1.62092
44368585	chr19:44368585:A:G	3.92698e-07	-1.23722e-10	-1.66401	1.39251e-06	-1.23722e-10	-1.66424	5.46962e-05	-1.23722e-10	-1.66204
44368591	chr19:44368591:A:G	2.38263e-07	-1.61401	-0.549665	7.21714e-07	-1.5681	-0.753376	2.66492e-05	-1.59949	-0.781587
44368610	chr19:44368610:C:T	4.40763e-07	0.0791581	-1.6277	1.1589e-06	-0.187238	-1.66063	4.31885e-05	-0.235724	-1.66254
44368676	chr19:44368676:C:T	4.66984e-07	0.142496	-1.63325	1.22566e-06	-0.129148	-1.66272	4.56343e-05	-0.178942	-1.66424
44368853	chr19:44368853:A:C	3.80589e-07	-0.0581761	-1.63715	1.02007e-06	-0.311615	-1.66386	3.80487e-05	-0.359807	-1.66517
44368988	chr19:44368988:A:G	4.26274e-07	0.0655271	-1.64749	1.13875e-06	-0.198886	-1.66653	4.24128e-05	-0.249633	-1.66676
44369005	chr19:44369005:T:G	2.57102e-07	-0.586966	-1.50061	8.28333e-07	-0.720999	-1.46269	4.12283e-05	-0.529782	-1.41493
44369069	chr19:44369069:T:C	3.91629e-07	-1.23722e-10	-1.66673	1.38949e-06	-1.23722e-10	-1.66641	5.44602e-05	-1.23722e-10	-1.66637
44369178	chr19:44369178:A:G	4.0601e-07	0.00393049	-1.6346	1.08056e-06	-0.254866	-1.663	4.03077e-05	-0.302753	-1.66454
44369214	chr19:44369214:T:C	6.00534e-07	-1.23722e-10	-1.23923	2.09379e-06	-1.23722e-10	-1.25637	7.98684e-05	-1.23722e-10	-1.28346
44369319	chr19:44369319:C:T	4.46586e-07	0.0967757	-1.63219	1.17465e-06	-0.172047	-1.66233	4.37077e-05	-0.222313	-1.664
44369372	chr19:44369372:G:T	4.69634e-07	0.140301	-1.6254	1.22445e-06	-0.133203	-1.65965	4.55503e-05	-0.183158	-1.66186
44369802	chr19:44369802:C:T	8.80982e-08	-1.61039	-1.54821	3.63686e-07	-1.60927	-1.39754	1.59589e-05	-1.57733	-1.31649
44369958	chr19:44369958:A:G	3.91635e-07	-1.23722e-10	-1.66672	1.3896e-06	-1.23722e-10	-1.66633	5.44465e-05	-1.23722e-10	-1.66662
44370035	chr19:44370035:T:C	9.92052e-08	-1.60216	-1.4377	3.07145e-07	-1.60092	-1.57486	1.16942e-05	-1.55242	-1.65233
44370177	chr19:44370177:T:C	3.93116e-07	-1.23722e-10	-1.66294	1.41136e-06	-1.23722e-10	-1.6508	5.49368e-05	-1.23722e-10	-1.65766
44370295	chr19:44370295:G:C	9.70524e-08	-1.60068	-1.46112	3.03209e-07	-1.59937	-1.58931	1.16623e-05	-1.54973	-1.65775
44370357	chr19:44370357:A:C	6.07045e-07	-1.23722e-10	-1.22845	2.116e-06	-1.23722e-10	-1.24582	8.0687e-05	-1.23722e-10	-1.27326
44370726	chr19:44370726:T:C	8.01742e-07	-0.950262	-6.7639e-10	2.83078e-06	-0.954795	-6.7639e-10	0.000102215	-1.03677	-6.7639e-10
44371013	chr19:44371013:T:A	4.14325e-07	-1.6104	-6.7639e-10	1.46208e-06	-1.61548	-6.7639e-10	5.7206e-05	-1.61718	-6.7639e-10
44371099	chr19:44371099:G:A	4.61509e-07	-1.23722e-10	-1.50255	1.74395e-06	-1.23722e-10	-1.43919	7.00479e-05	-1.23722e-10	-1.41466
44371157	chr19:44371157:G:A	1.00412e-07	-1.59904	-1.42873	3.10012e-07	-1.59769	-1.5688	1.17965e-05	-1.54611	-1.64993
44371645	chr19:44371645:G:A	3.16065e-07	-0.430679	-1.45042	1.36168e-06	-0.264962	-1.42166	4.58484e-05	-0.384218	-1.45428
44371828	chr19:44371828:T:C	8.89266e-08	-1.59294	-1.5563	3.6396e-07	-1.59115	-1.41491	1.66838e-05	-1.54018	-1.30922
44371829	chr19:44371829:G:A	8.87903e-08	-1.59278	-1.55799	3.62854e-07	-1.59112	-1.41798	1.66254e-05	-1.53961	-1.31329
44371999	chr19:44371999:A:G	9.47615e-07	-1.23722e-10	-0.783101	3.39063e-06	-1.23722e-10	-0.774332	0.000153109	-1.23722e-10	-0.632689
44372065	chr19:44372065:G:C	4.36448e-07	-1.23722e-10	-1.55838	1.61394e-06	-1.23722e-10	-1.51667	6.44823e-05	-1.23722e-10	-1.49745
44372489	chr19:44372489:T:G	3.9378e-07	-1.23722e-10	-1.66126	1.3962e-06	-1.23722e-10	-1.66159	5.48852e-05	-1.23722e-10	-1.6586
44372732	chr19:44372732:T:C	4.59258e-07	0.157616	-1.66505	1.24138e-06	-0.115881	-1.66324	4.63973e-05	-0.164943	-1.66166
44372761	chr19:44372761:A:G	4.83092e-07	-1.23722e-10	-1.45684	1.83446e-06	-1.23722e-10	-1.3886	7.38916e-05	-1.23722e-10	-1.36124
44372820	chr19:44372820:A:T	4.87891e-07	-1.23722e-10	-1.44696	1.97527e-06	-1.23722e-10	-1.31464	7.38165e-05	-1.23722e-10	-1.36226
44372859	chr19:44372859:G:C	1.36443e-07	-1.60901	-1.11213	5.46391e-07	-1.47185	-1.12792	2.10594e-05	-1.61593	-1.00056
44372930	chr19:44372930:A:T	4.60974e-07	-1.23722e-10	-1.50371	1.84794e-06	-1.23722e-10	-1.38128	6.97177e-05	-1.23722e-10	-1.41939
44372938	chr19:44372938:G:A	4.73057e-07	-1.23722e-10	-1.47783	1.9055e-06	-1.23722e-10	-1.3506	7.14563e-05	-1.23722e-10	-1.39475
44373025	chr19:44373025:G:A	9.55566e-08	-1.61217	-1.46516	2.99735e-07	-1.61138	-1.58882	1.13856e-05	-1.57371	-1.65778
44373048	chr19:44373048:T:C	4.71938e-07	-1.23722e-10	-1.4802	1.8987e-06	-1.23722e-10	-1.35418	7.12012e-05	-1.23722e-10	-1.39833
44373241	chr19:44373241:T:C	1.65685e-06	1.10988	-1.33425	2.82429e-06	0.396508	-1.3536	0.000149323	0.740969	-1.3987
44373741	chr19:44373741:T:C	4.83332e-07	-1.23722e-10	-1.45634	1.83539e-06	-1.23722e-10	-1.38809	7.39333e-05	-1.23722e-10	-1.36068
44373797	chr19:44373797:G:A	3.94082e-07	-1.23722e-10	-1.66049	1.42619e-06	-1.23722e-10	-1.64034	5.54892e-05	-1.23722e-10	-1.64765
44373826	chr19:44373826:A:G	4.79042e-07	-1.23722e-10	-1.46526	1.93618e-06	-1.23722e-10	-1.33463	7.25104e-05	-1.23722e-10	-1.38011
44373942	chr19:44373942:C:A	4.66908e-07	-1.23722e-10	-1.49092	1.87156e-06	-1.23722e-10	-1.36857	7.028e-05	-1.23722e-10	-1.41135
44373976	chr19:44373976:A:G	4.66908e-07	-1.23722e-10	-1.49092	1.87156e-06	-1.23722e-10	-1.36857	7.028e-05	-1.23722e-10	-1.41135
44374009	chr19:44374009:C:T	4.07849e-07	-1.23722e-10	-1.62615	1.44147e-06	-1.23722e-10	-1.62968	5.61836e-05	-1.23722e-10	-1.63521
44374059	chr19:44374059:G:A	3.92808e-07	-1.23722e-10	-1.66373	1.4071e-06	-1.23722e-10	-1.65382	5.48114e-05	-1.23722e-10	-1.65994
44374139	chr19:44374139:G:A	5.15903e-07	0.247591	-1.63872	1.34816e-06	-0.0351255	-1.66148	4.99924e-05	-0.088777	-1.66319
44374308	chr19:44374308:G:T	7.64861e-06	-0.573708	1.87894	1.34357e-05	-0.625421	1.22799	0.000375276	-0.65944	0.923261
44374318	chr19:44374318:G:T	5.59067e-07	0.355304	-1.66608	1.47861e-06	0.0583686	-1.66261	5.5124e-05	0.0063269	-1.66058
44374367	chr19:44374367:T:C	1.39936e-07	-1.61396	-1.0819	5.16712e-07	-1.56624	-1.08937	2.21823e-05	-1.60548	-0.959062
44374881	chr19:44374881:T:C	1.00618e-07	-1.54524	-1.48048	3.0285e-07	-1.61488	-1.57498	1.27522e-05	-1.52021	-1.59793
44374889	chr19:44374889:T:A	1.19919e-06	-1.23722e-10	-0.547648	3.04878e-06	-1.23722e-10	-0.880604	0.000116969	-1.23722e-10	-0.90193
44375060	chr19:44375060:A:G	4.09402e-07	-1.23722e-10	-1.62235	1.446e-06	-1.23722e-10	-1.62655	5.6347e-05	-1.23722e-10	-1.63231
44375592	chr19:44375592:C:T	8.81422e-06	-0.694586	2.14166	1.49857e-05	-0.743867	1.45561	0.000417072	-0.775253	1.14467
44375889	chr19:44375889:A:G	7.82506e-08	-1.61452	-1.66261	2.81329e-07	-1.61404	-1.64954	1.21764e-05	-1.58237	-1.58198
44376055	chr19:44376055:T:C	1.27636e-07	-1.12194	-1.66593	3.57078e-07	-1.36689	-1.65826	1.46545e-05	-1.3203	-1.65879
44376110	chr19:44376110:T:A	3.95457e-07	-1.23722e-10	-1.65701	1.39081e-06	-1.23722e-10	-1.66546	5.4494e-05	-1.23722e-10	-1.66575
44376201	chr19:44376201:T:C	1.24764e-07	-1.14397	-1.66665	3.53087e-07	-1.38186	-1.65452	1.44626e-05	-1.33708	-1.65519
44376309	chr19:44376309:C:T	3.98111e-07	-1.23722e-10	-1.65032	1.39336e-06	-1.23722e-10	-1.66363	5.45255e-05	-1.23722e-10	-1.66517
44376390	chr19:44376390:T:C	4.05082e-07	-1.23722e-10	-1.63296	1.45343e-06	-1.23722e-10	-1.62142	5.63187e-05	-1.23722e-10	-1.63281
44376498	chr19:44376498:A:G	1.46405e-07	-1.07697	-1.5737	3.96933e-07	-1.32848	-1.59086	1.59406e-05	-1.29144	-1.60353
44377777	chr19:44377777:T:C	4.07101e-07	-1.23722e-10	-1.62799	1.43783e-06	-1.23722e-10	-1.63221	5.60485e-05	-1.23722e-10	-1.63762
44377841	chr19:44377841:A:G	5.89577e-07	-1.23722e-10	-1.25764	1.96572e-06	-1.23722e-10	-1.31949	7.48104e-05	-1.23722e-10	-1.34888
44378105	chr19:44378105:A:G	4.14077e-07	-1.23722e-10	-1.611	1.58176e-06	-1.23722e-10	-1.53681	5.98315e-05	-1.23722e-10	-1.57231
44378110	chr19:44378110:C:T	3.99672e-06	0.65618	-6.7639e-10	8.052e-06	0.0905739	-6.7639e-10	0.000343457	0.175222	-6.7639e-10
44378293	chr19:44378293:T:G	1.08144e-05	-1.23722e-10	1.65159	3.52994e-05	-1.23722e-10	1.56852	0.00130064	-1.23722e-10	1.50677
44378343	chr19:44378343:A:T	1.72901e-06	-1.23722e-10	-0.181746	5.29287e-06	-1.23722e-10	-0.328986	0.000186392	-1.23722e-10	-0.435985
44378386	chr19:44378386:T:C	4.94694e-06	-0.688918	1.55839	8.93602e-06	-0.73845	0.933194	0.000254836	-0.771843	0.648623
44378440	chr19:44378440:G:C	4.8704e-07	-1.23722e-10	-1.4487	1.62654e-06	-1.23722e-10	-1.50889	6.92254e-05	-1.23722e-10	-1.42647
44378540	chr19:44378540:G:A	5.24598e-07	0.279452	-1.65387	1.38535e-06	-0.00266098	-1.66673	5.14283e-05	-0.0569692	-1.66668
44378609	chr19:44378609:G:A	5.34894e-06	-0.696752	1.64436	9.58879e-06	-0.745186	1.01043	0.000272715	-0.776956	0.721544
44378811	chr19:44378811:A:G	4.64771e-07	-1.23722e-10	-1.4955	1.84744e-06	-1.23722e-10	-1.38155	6.85885e-05	-1.23722e-10	-1.43571
44378947	chr19:44378947:G:A	3.98425e-07	-1.23722e-10	-1.64953	1.42117e-06	-1.23722e-10	-1.64387	5.5244e-05	-1.23722e-10	-1.65208
44379143	chr19:44379143:T:C	4.24303e-07	0.0783312	-1.66493	1.15738e-06	-0.186662	-1.66253	4.33201e-05	-0.234441	-1.66078
44379387	chr19:44379387:T:C	1.33324e-07	-1.17301	-1.57126	3.72503e-07	-1.39919	-1.58367	1.4848e-05	-1.3623	-1.60368
44379636	chr19:44379636:T:A	9.45537e-08	-1.61652	-1.47136	2.9714e-07	-1.61584	-1.59306	1.12112e-05	-1.5879	-1.65903
44379654	chr19:44379654:C:A	4.10038e-07	0.045365	-1.66616	1.12729e-06	-0.222304	-1.65322	4.22382e-05	-0.27035	-1.65016
44380004	chr19:44380004:C:T	4.31183e-07	-1.23722e-10	-1.57052	1.50833e-06	-1.23722e-10	-1.58434	6.04885e-05	-1.23722e-10	-1.56139
44380039	chr19:44380039:G:A	6.12819e-07	-1.23722e-10	-1.21898	2.35257e-06	-1.23722e-10	-1.13984	9.02785e-05	-1.23722e-10	-1.16094
44380117	chr19:44380117:T:C	4.56253e-07	-1.23722e-10	-1.514	1.4627e-06	-1.23722e-10	-1.61506	5.95183e-05	-1.23722e-10	-1.57756
44380216	chr19:44380216:T:C	2.82403e-06	-1.23722e-10	0.30887	7.57965e-06	-1.23722e-10	0.0301193	0.000272365	-1.23722e-10	-0.056695
44380262	chr19:44380262:G:A	3.93036e-07	-1.23722e-10	-1.66315	1.41445e-06	-1.23722e-10	-1.64861	5.56952e-05	-1.23722e-10	-1.64394
44380292	chr19:44380292:A:G	8.12698e-08	-1.57444	-1.66483	3.38056e-07	-1.41314	-1.66675	1.12006e-05	-1.58693	-1.66094
44380321	chr19:44380321:A:G	4.0692e-07	-1.23722e-10	-1.62843	1.45897e-06	-1.23722e-10	-1.61762	5.78204e-05	-1.23722e-10	-1.6065
44380394	chr19:44380394:AAAAAAAAAAAG:A	1.38415e-06	-1.23722e-10	-0.404206	4.91479e-06	-1.23722e-10	-0.403099	0.0002078	-1.23722e-10	-0.327262
44380600	chr19:44380600:T:C	5.15778e-07	-0.478877	-0.912495	1.40145e-06	-0.623606	-1.03423	4.05318e-05	-0.8037	-1.15805
44380943	chr19:44380943:A:G	4.03404e-07	-1.23722e-10	-1.63711	1.46725e-06	-1.23722e-10	-1.61195	5.82466e-05	-1.23722e-10	-1.59915
44380983	chr19:44380983:T:C	1.80004e-05	1.58885	0.572248	1.68553e-05	0.818058	0.0112582	0.000642863	0.975832	-0.17374
44381225	chr19:44381225:C:G	1.50711e-06	1.01599	-1.33509	2.33451e-06	0.328296	-1.47584	0.000103361	0.499991	-1.5256
44381529	chr19:44381529:T:C	3.91621e-07	-1.23722e-10	-1.66675	1.38956e-06	-1.23722e-10	-1.66636	5.44829e-05	-1.23722e-10	-1.66595
44381709	chr19:44381709:C:CT	3.91621e-07	-1.23722e-10	-1.66676	1.38963e-06	-1.23722e-10	-1.66631	5.44868e-05	-1.23722e-10	-1.66588
44381769	chr19:44381769:T:C	3.94893e-07	-1.23722e-10	-1.65843	1.39801e-06	-1.23722e-10	-1.6603	5.50012e-05	-1.23722e-10	-1.65648
44381777	chr19:44381777:G:A	1.95137e-06	-1.23722e-10	-0.0607601	5.53273e-06	-1.23722e-10	-0.284665	0.000194891	-1.23722e-10	-0.391398
44382054	chr19:44382054:A:G	3.91908e-07	-1.23722e-10	-1.66602	1.39228e-06	-1.23722e-10	-1.66441	5.4736e-05	-1.23722e-10	-1.66132
44382113	chr19:44382113:AC:A	2.96114e-06	-1.23722e-10	0.35628	9.40264e-06	-1.23722e-10	0.245643	0.000333989	-1.23722e-10	0.14727
44382183	chr19:44382183:G:A	3.9189e-07	-1.23722e-10	-1.66607	1.39097e-06	-1.23722e-10	-1.66534	5.44423e-05	-1.23722e-10	-1.6667
44382219	chr19:44382219:T:C	4.13009e-07	-1.23722e-10	-1.61358	1.49266e-06	-1.23722e-10	-1.59479	5.79683e-05	-1.23722e-10	-1.60394
44382238	chr19:44382238:A:G	8.00703e-08	-1.58765	-1.66649	2.76438e-07	-1.61436	-1.66675	1.0873e-05	-1.61132	-1.66624
44382355	chr19:44382355:G:A	7.49111e-07	-1.23722e-10	-1.01816	2.32559e-06	-1.23722e-10	-1.15137	8.77793e-05	-1.23722e-10	-1.18901
44382455	chr19:44382455:T:C	6.65862e-07	-1.13597	-6.7639e-10	2.28173e-06	-1.17041	-6.7639e-10	9.48605e-05	-1.11143	-6.7639e-10
44382483	chr19:44382483:A:G	6.38304e-07	-1.61772	0.439489	1.63706e-06	-1.61735	0.1149	5.72644e-05	-1.61726	0.00110375
44382606	chr19:44382606:AG:A	5.6214e-07	-1.23722e-10	-1.3053	1.80231e-06	-1.23722e-10	-1.40628	6.80658e-05	-1.23722e-10	-1.44336
44382613	chr19:44382613:G:A	6.49775e-07	-1.23722e-10	-1.16042	1.98198e-06	-1.23722e-10	-1.31125	7.49825e-05	-1.23722e-10	-1.34658
44382646	chr19:44382646:C:T	5.03428e-07	-1.23722e-10	-1.41561	1.67457e-06	-1.23722e-10	-1.47979	6.48894e-05	-1.23722e-10	-1.49116
44382895	chr19:44382895:T:C	5.10211e-07	-1.23722e-10	-1.40223	1.62388e-06	-1.23722e-10	-1.51053	6.22602e-05	-1.23722e-10	-1.53252
44382960	chr19:44382960:C:T	6.25855e-07	-1.23722e-10	-1.19793	1.72418e-06	-1.23722e-10	-1.4506	6.89131e-05	-1.23722e-10	-1.43099
44383003	chr19:44383003:T:A	2.22997e-06	0.0726967	-6.7639e-10	7.79041e-06	0.0575459	-6.7639e-10	0.000344874	0.179341	-6.7639e-10
44383124	chr19:44383124:G:C	4.00728e-07	-1.23722e-10	-1.64377	1.39654e-06	-1.23722e-10	-1.66135	5.50776e-05	-1.23722e-10	-1.6551
44383241	chr19:44383241:G:C	3.9925e-07	-1.23722e-10	-1.64746	1.42003e-06	-1.23722e-10	-1.64467	5.48402e-05	-1.23722e-10	-1.65942
44383363	chr19:44383363:C:T	8.1444e-08	-1.58034	-1.65679	2.77765e-07	-1.6141	-1.66223	1.09628e-05	-1.60935	-1.65998
44384013	chr19:44384013:A:G	1.02337e-06	-1.23722e-10	-0.706193	2.54144e-06	-1.23722e-10	-1.06262	8.86512e-05	-1.23722e-10	-1.17913
44384114	chr19:44384114:T:C	4.05851e-07	-1.23722e-10	-1.63106	1.41715e-06	-1.23722e-10	-1.6467	5.543e-05	-1.23722e-10	-1.64872
44384860	chr19:44384860:C:T	3.98476e-07	-1.23722e-10	-1.6494	1.39332e-06	-1.23722e-10	-1.66366	5.4886e-05	-1.23722e-10	-1.65858
44385498	chr19:44385498:A:G	3.6019e-07	-1.61647	-0.13395	9.81529e-07	-1.61261	-0.401384	3.2173e-05	-1.59411	-0.598602
44385952	chr19:44385952:C:T	3.91816e-07	-1.23722e-10	-1.66626	1.39436e-06	-1.23722e-10	-1.66291	5.44659e-05	-1.23722e-10	-1.66626
44386021	chr19:44386021:C:T	6.58803e-07	-1.23722e-10	-1.14662	2.93274e-06	-1.23722e-10	-0.91941	0.000119656	-1.23722e-10	-0.879218
44386038	chr19:44386038:A:C	4.49336e-07	-1.23722e-10	-1.52928	1.72435e-06	-1.23722e-10	-1.4505	6.61535e-05	-1.23722e-10	-1.47186
44386407	chr19:44386407:A:T	4.2521e-07	-1.23722e-10	-1.58446	1.51397e-06	-1.23722e-10	-1.58061	6.06158e-05	-1.23722e-10	-1.55928
44386446	chr19:44386446:A:C	4.44346e-07	-1.23722e-10	-1.54044	1.62768e-06	-1.23722e-10	-1.50819	6.17636e-05	-1.23722e-10	-1.54052
44386512	chr19:44386512:A:G	5.238e-07	-1.23722e-10	-1.37594	2.09594e-06	-1.23722e-10	-1.25535	8.19827e-05	-1.23722e-10	-1.25733
44386535	chr19:44386535:G:A	1.22182e-07	-1.55224	-1.2793	4.27935e-07	-1.53905	-1.30508	1.45929e-05	-1.59611	-1.38719
44386639	chr19:44386639:C:T	1.38688e-07	-1.61705	-1.08777	5.09634e-07	-1.61603	-1.05337	1.91374e-05	-1.61335	-1.09885
44386655	chr19:44386655:G:A	9.80991e-08	-1.60967	-1.4414	3.17468e-07	-1.59947	-1.54325	1.18605e-05	-1.61111	-1.57952
44386679	chr19:44386679:G:A	5.22193e-07	-1.23722e-10	-1.37901	1.65501e-06	-1.23722e-10	-1.49154	6.14621e-05	-1.23722e-10	-1.54542
44387392	chr19:44387392:T:C	1.97038e-07	-1.34342	-1.01023	5.764e-07	-1.24321	-1.30309	2.1577e-05	-1.20802	-1.3842
44387573	chr19:44387573:C:T	7.26912e-07	-1.23722e-10	-1.04824	2.90485e-06	-1.23722e-10	-0.928965	0.000107273	-1.23722e-10	-0.988461
44387586	chr19:44387586:T:C	4.14449e-07	-1.23722e-10	-1.6101	1.44114e-06	-1.23722e-10	-1.62992	5.70927e-05	-1.23722e-10	-1.61916
44387676	chr19:44387676:C:T	8.91178e-07	-1.23722e-10	-0.844505	2.97346e-06	-1.23722e-10	-0.905622	0.000117144	-1.23722e-10	-0.900438
44387688	chr19:44387688:C:T	7.66532e-07	-1.23722e-10	-0.995173	2.75091e-06	-1.23722e-10	-0.983415	0.0001071	-1.23722e-10	-0.99008
44387774	chr19:44387774:G:A	5.63489e-07	-1.23722e-10	-1.3029	1.68762e-06	-1.23722e-10	-1.47203	6.72685e-05	-1.23722e-10	-1.45515
44388148	chr19:44388148:C:T	7.27764e-07	-1.23722e-10	-1.04707	2.61636e-06	-1.23722e-10	-1.03356	0.000101829	-1.23722e-10	-1.04054
44388149	chr19:44388149:A:G	7.26868e-07	-1.23722e-10	-1.0483	2.61329e-06	-1.23722e-10	-1.03474	0.000101711	-1.23722e-10	-1.04171
44388169	chr19:44388169:T:C	7.18673e-07	-1.23722e-10	-1.05964	2.58433e-06	-1.23722e-10	-1.04588	0.000100554	-1.23722e-10	-1.05314
44388171	chr19:44388171:T:A	1.5304e-06	-1.23722e-10	-0.303763	3.35942e-06	-1.23722e-10	-0.783578	9.84755e-05	-1.23722e-10	-1.07403
44388201	chr19:44388201:G:C	4.41477e-07	-1.23722e-10	-1.54692	1.56461e-06	-1.23722e-10	-1.54771	6.30108e-05	-1.23722e-10	-1.52053
44388212	chr19:44388212:G:A	4.21438e-07	-1.23722e-10	-1.59338	1.49656e-06	-1.23722e-10	-1.59218	5.99185e-05	-1.23722e-10	-1.57085
44388404	chr19:44388404:AT:A	1.67056e-07	-1.58599	-0.932727	4.62538e-07	-1.59001	-1.17637	1.63367e-05	-1.60238	-1.26805
44388460	chr19:44388460:T:C	3.98406e-07	-1.23722e-10	-1.64958	1.39076e-06	-1.23722e-10	-1.6655	5.46875e-05	-1.23722e-10	-1.6622
44388525	chr19:44388525:T:C	2.3307e-06	-1.23722e-10	0.116876	5.07238e-06	-1.23722e-10	-0.371536	0.000144387	-1.23722e-10	-0.69134
44388538	chr19:44388538:T:C	7.058e-07	-1.23722e-10	-1.07772	1.83459e-06	-1.23722e-10	-1.38853	6.2542e-05	-1.23722e-10	-1.528
44388613	chr19:44388613:T:A	4.06454e-07	-1.23722e-10	-1.62958	1.46554e-06	-1.23722e-10	-1.61312	5.62532e-05	-1.23722e-10	-1.63398
44388849	chr19:44388849:AC:A	1.49245e-07	-1.09936	-1.5321	6.70266e-07	-0.791656	-1.60377	1.76163e-05	-1.19511	-1.59991
44389360	chr19:44389360:G:T	5.00335e-07	-1.23722e-10	-1.42177	1.54768e-06	-1.23722e-10	-1.55859	5.81004e-05	-1.23722e-10	-1.60167
44389461	chr19:44389461:A:G	4.41125e-07	-1.23722e-10	-1.54772	1.58217e-06	-1.23722e-10	-1.53655	6.37143e-05	-1.23722e-10	-1.50943
44389488	chr19:44389488:A:G	9.43065e-07	-1.23722e-10	-0.787913	3.13626e-06	-1.23722e-10	-0.852317	0.000114368	-1.23722e-10	-0.924421
44389596	chr19:44389596:C:T	5.15958e-06	-1.23722e-10	0.911562	1.07345e-05	-1.23722e-10	0.378115	0.000283476	-1.23722e-10	-0.0167107
44389704	chr19:44389704:T:C	2.42944e-06	-1.23722e-10	0.158369	5.06915e-06	-1.23722e-10	-0.372173	0.000138466	-1.23722e-10	-0.733213
44389828	chr19:44389828:G:A	5.63806e-07	-1.23722e-10	-1.30234	2.10738e-06	-1.23722e-10	-1.2499	8.52427e-05	-1.23722e-10	-1.21834
44389855	chr19:44389855:T:G	4.90149e-07	-1.23722e-10	-1.44234	1.552e-06	-1.23722e-10	-1.5558	6.00343e-05	-1.23722e-10	-1.56892
44389907	chr19:44389907:G:T	1.13138e-06	-0.605856	-6.7639e-10	3.24749e-06	-0.817463	-6.7639e-10	0.000136395	-0.748282	-6.7639e-10
44389939	chr19:44389939:G:T	4.6427e-06	-1.23722e-10	0.806002	9.81005e-06	-1.23722e-10	0.28806	0.000260852	-1.23722e-10	-0.0998881
44390001	chr19:44390001:A:G	4.65622e-06	-1.23722e-10	0.808911	9.82802e-06	-1.23722e-10	0.28989	0.000261449	-1.23722e-10	-0.0975987
44390200	chr19:44390200:T:TG	4.75458e-06	-1.23722e-10	0.829815	1.00215e-05	-1.23722e-10	0.309385	0.000265855	-1.23722e-10	-0.0808869
44390438	chr19:44390438:C:T	5.83484e-07	-1.23722e-10	-1.26803	1.64751e-06	-1.23722e-10	-1.49608	6.11116e-05	-1.23722e-10	-1.55114
44390461	chr19:44390461:C:G	5.07808e-06	-1.23722e-10	0.895639	1.06299e-05	-1.23722e-10	0.368324	0.000280507	-1.23722e-10	-0.0272406
44390599	chr19:44390599:C:A	7.96349e-07	-1.23722e-10	-0.957011	3.21079e-06	-1.23722e-10	-0.828829	0.000118073	-1.23722e-10	-0.892536
44390634	chr19:44390634:G:A	4.27838e-07	-1.23722e-10	-1.5783	1.59087e-06	-1.23722e-10	-1.53106	6.38171e-05	-1.23722e-10	-1.50782
44390655	chr19:44390655:T:C	3.92487e-07	-1.23722e-10	-1.66455	1.38924e-06	-1.23722e-10	-1.66659	5.45236e-05	-1.23722e-10	-1.66521
44390735	chr19:44390735:G:A	4.51591e-07	-1.23722e-10	-1.52427	1.82786e-06	-1.23722e-10	-1.3922	7.91884e-05	-1.23722e-10	-1.29201
44390983	chr19:44390983:A:G	3.28632e-06	-1.23722e-10	0.460476	7.49374e-06	-1.23722e-10	0.0187208	0.000207738	-1.23722e-10	-0.32756
44391156	chr19:44391156:A:AT	4.55219e-07	-1.23722e-10	-1.51627	1.62452e-06	-1.23722e-10	-1.51014	6.4451e-05	-1.23722e-10	-1.49793
44391157	chr19:44391157:A:T	5.76725e-07	-1.27968	-6.7639e-10	2.6568e-06	-1.01822	-6.7639e-10	9.31294e-05	-1.12985	-6.7639e-10
44391210	chr19:44391210:T:A	6.2273e-07	-1.23722e-10	-1.20294	1.79374e-06	-1.23722e-10	-1.41104	7.14202e-05	-1.23722e-10	-1.39526
44391218	chr19:44391218:G:T	5.08731e-07	-1.23722e-10	-1.40513	1.86485e-06	-1.23722e-10	-1.37217	7.60626e-05	-1.23722e-10	-1.33228
44391236	chr19:44391236:T:C	5.61758e-07	-1.23722e-10	-1.30598	1.7125e-06	-1.23722e-10	-1.45739	6.57034e-05	-1.23722e-10	-1.47869
44391260	chr19:44391260:G:A	4.72014e-07	-1.23722e-10	-1.48004	1.52628e-06	-1.23722e-10	-1.57251	6.01308e-05	-1.23722e-10	-1.56732
44391272	chr19:44391272:G:A	4.99344e-07	-1.23722e-10	-1.42375	1.60457e-06	-1.23722e-10	-1.52249	5.93755e-05	-1.23722e-10	-1.57996
44391842	chr19:44391842:T:A	1.04482e-05	-1.23722e-10	1.61714	2.2408e-05	-1.23722e-10	1.11407	0.000561121	-1.23722e-10	0.666096
44391976	chr19:44391976:T:C	4.08942e-07	-1.23722e-10	-1.62348	1.49924e-06	-1.23722e-10	-1.59039	5.77949e-05	-1.23722e-10	-1.60694
44392012	chr19:44392012:A:G	7.0597e-06	-1.23722e-10	1.22511	1.61049e-05	-1.23722e-10	0.783776	0.000413881	-1.23722e-10	0.361739
44392075	chr19:44392075:T:C	1.25678e-07	-1.59022	-1.2131	4.63078e-07	-1.58488	-1.18033	1.74879e-05	-1.58724	-1.2151
44392261	chr19:44392261:G:A	4.39767e-07	-1.23722e-10	-1.5508	1.50579e-06	-1.23722e-10	-1.58603	5.81649e-05	-1.23722e-10	-1.60056
44392285	chr19:44392285:T:C	4.30576e-07	-1.23722e-10	-1.57192	1.55455e-06	-1.23722e-10	-1.55416	6.21968e-05	-1.23722e-10	-1.53354
44392389	chr19:44392389:G:T	4.39871e-07	-1.23722e-10	-1.55057	1.50598e-06	-1.23722e-10	-1.5859	5.81734e-05	-1.23722e-10	-1.60041
44392576	chr19:44392576:A:G	4.94576e-07	-1.43335	-6.7639e-10	1.63517e-06	-1.5036	-6.7639e-10	6.7593e-05	-1.45034	-6.7639e-10
44392693	chr19:44392693:A:G	6.45418e-06	-1.23722e-10	1.13543	1.49316e-05	-1.23722e-10	0.708131	0.000386921	-1.23722e-10	0.294382
44392932	chr19:44392932:C:A	4.55877e-07	-1.23722e-10	-1.51483	1.64525e-06	-1.23722e-10	-1.49746	6.64126e-05	-1.23722e-10	-1.46795
44393415	chr19:44393415:G:A	1.44576e-07	-1.57689	-1.08636	5.34341e-07	-1.56992	-1.05215	2.00861e-05	-1.57344	-1.09037
44393416	chr19:44393416:C:A	1.44635e-07	-1.57648	-1.08636	5.34577e-07	-1.56948	-1.05215	2.00946e-05	-1.57302	-1.09037
44393593	chr19:44393593:G:A	1.46551e-07	-1.57645	-1.07322	5.41769e-07	-1.56944	-1.03883	2.03548e-05	-1.57299	-1.07754
44393634	chr19:44393634:G:A	8.1553e-08	-1.61754	-1.61825	3.21181e-07	-1.56075	-1.57035	1.21737e-05	-1.58921	-1.57534
44393690	chr19:44393690:C:G	5.08408e-07	-1.23722e-10	-1.40576	1.99342e-06	-1.23722e-10	-1.3055	7.69443e-05	-1.23722e-10	-1.32076
44393737	chr19:44393737:G:A	6.65408e-06	-1.23722e-10	1.16594	1.54087e-05	-1.23722e-10	0.739588	0.000398557	-1.23722e-10	0.324012
44393853	chr19:44393853:G:A	8.86731e-08	-1.50269	-1.64941	2.89852e-07	-1.57596	-1.65777	1.36001e-05	-1.39328	-1.66048
44394025	chr19:44394025:G:A	6.15233e-06	-1.23722e-10	1.08754	1.43016e-05	-1.23722e-10	0.665022	0.000371451	-1.23722e-10	0.253578
44394357	chr19:44394357:C:T	1.09066e-06	-1.23722e-10	-0.64251	3.50044e-06	-1.23722e-10	-0.742458	0.000126308	-1.23722e-10	-0.825119
44394499	chr19:44394499:T:C	6.00627e-06	-1.23722e-10	1.06351	1.39795e-05	-1.23722e-10	0.642248	0.000364537	-1.23722e-10	0.234788
44394979	chr19:44394979:A:G	6.32576e-06	-1.23722e-10	1.11534	1.46523e-05	-1.23722e-10	0.689251	0.000380447	-1.23722e-10	0.277508
44395155	chr19:44395155:A:G	4.78474e-06	-1.23722e-10	0.836138	1.14984e-05	-1.23722e-10	0.44686	0.000304999	-1.23722e-10	0.05647
44395383	chr19:44395383:T:C	6.45598e-06	-1.23722e-10	1.13571	1.49563e-05	-1.23722e-10	0.709788	0.000387671	-1.23722e-10	0.296317
44395657	chr19:44395657:C:T	6.49315e-06	-1.23722e-10	1.14145	1.50095e-05	-1.23722e-10	0.713336	0.00038885	-1.23722e-10	0.299355
44395730	chr19:44395730:T:C	6.35393e-07	-1.23722e-10	-1.18281	2.28746e-06	-1.23722e-10	-1.16791	8.91298e-05	-1.23722e-10	-1.17375
44395755	chr19:44395755:A:G	6.30837e-06	-1.23722e-10	1.11258	1.46159e-05	-1.23722e-10	0.686764	0.000379574	-1.23722e-10	0.275211
44395846	chr19:44395846:C:T	6.58813e-06	-1.23722e-10	1.15598	1.52268e-05	-1.23722e-10	0.727712	0.000393944	-1.23722e-10	0.312369
44395871	chr19:44395871:A:C	6.62492e-06	-1.23722e-10	1.16154	1.52732e-05	-1.23722e-10	0.730755	0.000395118	-1.23722e-10	0.315345
44395951	chr19:44395951:A:G	1.18584e-07	-1.46654	-1.39489	3.44143e-07	-1.55438	-1.50766	1.63255e-05	-1.34705	-1.52406
44396013	chr19:44396013:T:C	4.68533e-07	-1.23722e-10	-1.48744	1.69217e-06	-1.23722e-10	-1.46933	6.84715e-05	-1.23722e-10	-1.43742
44396210	chr19:44396210:AGAAAAAAACT:A	4.02361e-07	-1.23722e-10	-1.6397	1.39226e-06	-1.23722e-10	-1.66442	5.45367e-05	-1.23722e-10	-1.66496
44396481	chr19:44396481:A:C	1.32627e-07	-1.15077	-1.59873	4.96648e-07	-1.0998	-1.59542	1.83483e-05	-1.15373	-1.60057
44396490	chr19:44396490:A:G	4.49871e-07	-1.52809	-6.7639e-10	1.51596e-06	-1.5793	-6.7639e-10	6.21721e-05	-1.53393	-6.7639e-10
44396564	chr19:44396564:G:T	1.16368e-07	-1.44734	-1.43296	3.38159e-07	-1.54196	-1.53763	1.62807e-05	-1.32198	-1.55188
44396811	chr19:44396811:T:C	5.51299e-07	-1.23722e-10	-1.32477	2.01669e-06	-1.23722e-10	-1.29389	8.13802e-05	-1.23722e-10	-1.26471
44396816	chr19:44396816:G:T	4.90719e-07	-1.23722e-10	-1.44118	1.78164e-06	-1.23722e-10	-1.41781	7.14789e-05	-1.23722e-10	-1.39444
44396819	chr19:44396819:G:A	4.94067e-07	-1.23722e-10	-1.43438	1.79689e-06	-1.23722e-10	-1.40929	7.21269e-05	-1.23722e-10	-1.38541
44396825	chr19:44396825:C:G	3.38907e-06	-1.23722e-10	0.491261	8.02311e-06	-1.23722e-10	0.0869791	0.000215474	-1.23722e-10	-0.291001
44396891	chr19:44396891:T:C	8.01916e-06	-1.23722e-10	1.35254	1.76619e-05	-1.23722e-10	0.87606	0.000442518	-1.23722e-10	0.428641
44396941	chr19:44396941:T:C	9.54669e-07	-1.23722e-10	-0.775684	3.43724e-06	-1.23722e-10	-0.760678	0.000140322	-1.23722e-10	-0.719899
44397076	chr19:44397076:A:G	1.06863e-06	-1.23722e-10	-0.662916	3.15747e-06	-1.23722e-10	-0.845576	0.000119178	-1.23722e-10	-0.883224
44397109	chr19:44397109:C:T	5.90585e-07	-1.23722e-10	-1.25593	2.17346e-06	-1.23722e-10	-1.21902	8.78358e-05	-1.23722e-10	-1.18837
44397361	chr19:44397361:G:A	6.22522e-06	-1.23722e-10	1.09932	1.41574e-05	-1.23722e-10	0.654894	0.000369374	-1.23722e-10	0.247971
44397392	chr19:44397392:G:A	2.6346e-06	-1.23722e-10	0.239437	6.99393e-06	-1.23722e-10	-0.0503044	0.000199704	-1.23722e-10	-0.367002
44397539	chr19:44397539:A:G	4.42046e-07	-1.23722e-10	-1.54564	1.51226e-06	-1.23722e-10	-1.58174	5.83932e-05	-1.23722e-10	-1.59664
44397572	chr19:44397572:A:C	6.44096e-06	-1.23722e-10	1.13338	1.4917e-05	-1.23722e-10	0.707154	0.000386578	-1.23722e-10	0.293494
44397585	chr19:44397585:A:G	3.66235e-06	-1.23722e-10	0.568812	6.70849e-06	-1.23722e-10	-0.0919738	0.000178866	-1.23722e-10	-0.4772
44397624	chr19:44397624:C:T	3.48673e-07	-1.37024	-0.412676	1.5511e-06	-1.32797	-0.228417	5.81024e-05	-1.36103	-0.240602
44397727	chr19:44397727:A:G	1.35444e-07	-1.09932	-1.62917	5.0778e-07	-1.04556	-1.6275	1.87261e-05	-1.10225	-1.63168
44397779	chr19:44397779:G:A	1.18952e-07	-1.46515	-1.39318	3.44923e-07	-1.55344	-1.50634	1.63748e-05	-1.34529	-1.52281
44397841	chr19:44397841:G:A	6.07815e-06	-1.23722e-10	1.07541	1.1184e-05	-1.23722e-10	0.419135	0.000292533	-1.23722e-10	0.014737
44397865	chr19:44397865:C:G	1.0889e-06	-1.53186	0.88774	2.05506e-06	-1.52899	0.253943	6.69167e-05	-1.33067	-0.129717
44398024	chr19:44398024:A:G	6.07752e-06	-1.23722e-10	1.0753	1.11982e-05	-1.23722e-10	0.420405	0.000292548	-1.23722e-10	0.0147877
44398116	chr19:44398116:A:C	1.2424e-06	-1.23722e-10	-0.512245	3.58015e-06	-1.23722e-10	-0.719944	0.00013328	-1.23722e-10	-0.771385
44398162	chr19:44398162:A:G	1.16185e-06	-1.23722e-10	-0.579282	3.27156e-06	-1.23722e-10	-0.81008	0.000104337	-1.23722e-10	-1.01621
44398299	chr19:44398299:A:C	5.30086e-06	-1.23722e-10	0.938576	9.95929e-06	-1.23722e-10	0.303158	0.0002634	-1.23722e-10	-0.090167
44398428	chr19:44398428:C:T	1.30848e-06	-1.23722e-10	-0.460428	3.75038e-06	-1.23722e-10	-0.673489	0.000139501	-1.23722e-10	-0.725771
44398627	chr19:44398627:G:A	4.37682e-07	-1.23722e-10	-1.55556	1.49994e-06	-1.23722e-10	-1.58992	5.79644e-05	-1.23722e-10	-1.60401
44398644	chr19:44398644:GC:G	4.85769e-07	-1.23722e-10	-1.45132	1.89138e-06	-1.23722e-10	-1.35804	7.30553e-05	-1.23722e-10	-1.37262
44398654	chr19:44398654:T:C	6.12355e-06	-1.23722e-10	1.08285	1.12609e-05	-1.23722e-10	0.425988	0.000293922	-1.23722e-10	0.0194762
44398734	chr19:44398734:G:C	6.53358e-07	-1.23722e-10	-1.15492	2.35302e-06	-1.23722e-10	-1.13965	9.16674e-05	-1.23722e-10	-1.14567
44398826	chr19:44398826:T:G	5.58308e-06	-1.23722e-10	0.990447	1.03971e-05	-1.23722e-10	0.34618	0.000273776	-1.23722e-10	-0.0515304
44398849	chr19:44398849:T:C	5.55422e-06	-1.23722e-10	0.985265	1.03839e-05	-1.23722e-10	0.344911	0.000273263	-1.23722e-10	-0.0534032
44398994	chr19:44398994:T:A	8.93853e-07	-1.40839	0.566883	1.78912e-06	-1.40185	-0.0117803	6.48667e-05	-1.12394	-0.367566
44399322	chr19:44399322:G:A	8.43424e-06	-1.23722e-10	1.40301	1.62532e-05	-1.23722e-10	0.792941	0.000419028	-1.23722e-10	0.374098
44399348	chr19:44399348:G:A	4.5152e-06	-1.23722e-10	0.778156	8.66759e-06	-1.23722e-10	0.164244	0.000232432	-1.23722e-10	-0.215242
44399615	chr19:44399615:A:G	4.84964e-06	-1.23722e-10	0.849611	9.14289e-06	-1.23722e-10	0.21763	0.000243567	-1.23722e-10	-0.168448
44399717	chr19:44399717:G:C	4.76001e-07	-1.23722e-10	-1.47163	1.66316e-06	-1.23722e-10	-1.48663	6.71231e-05	-1.23722e-10	-1.45731
44399750	chr19:44399750:A:G	5.05534e-06	-1.23722e-10	0.891152	9.55941e-06	-1.23722e-10	0.262179	0.000253996	-1.23722e-10	-0.126522
44399792	chr19:44399792:G:C	7.81639e-07	-0.975656	-6.7639e-10	2.49478e-06	-1.08115	-6.7639e-10	9.9328e-05	-1.06541	-6.7639e-10
44399980	chr19:44399980:CAG:C	8.71944e-07	-1.23722e-10	-0.866323	3.03917e-06	-1.23722e-10	-0.883763	0.000111251	-1.23722e-10	-0.952054
44400517	chr19:44400517:A:C	1.25968e-07	-1.1787	-1.62232	4.75176e-07	-1.1287	-1.61072	1.75734e-05	-1.18071	-1.61674
44400653	chr19:44400653:C:T	4.23351e-07	-1.23722e-10	-1.58885	1.5748e-06	-1.23722e-10	-1.54122	6.02332e-05	-1.23722e-10	-1.56562
44400934	chr19:44400934:C:T	6.51444e-07	-1.23722e-10	-1.15786	2.348e-06	-1.23722e-10	-1.14178	9.14256e-05	-1.23722e-10	-1.14831
44401088	chr19:44401088:G:A	2.51658e-07	-1.21276	-0.896214	7.74537e-07	-1.1606	-1.09023	3.03923e-05	-1.0455	-1.20415
44401206	chr19:44401206:T:C	6.51654e-07	-1.23722e-10	-1.15753	2.34843e-06	-1.23722e-10	-1.1416	9.14443e-05	-1.23722e-10	-1.14811
44401274	chr19:44401274:G:A	4.28707e-07	-1.23722e-10	-1.57627	1.41203e-06	-1.23722e-10	-1.65032	5.46587e-05	-1.23722e-10	-1.66273
44401292	chr19:44401292:G:A	7.98733e-08	-1.61709	-1.63952	3.06863e-07	-1.57774	-1.59896	1.17076e-05	-1.60069	-1.60291
44401517	chr19:44401517:T:C	5.77527e-06	-1.23722e-10	1.02429	1.07148e-05	-1.23722e-10	0.376275	0.000281316	-1.23722e-10	-0.0243607
44401926	chr19:44401926:G:A	4.02389e-07	-1.23722e-10	-1.63963	1.40068e-06	-1.23722e-10	-1.65839	5.50177e-05	-1.23722e-10	-1.65618
44401973	chr19:44401973:CA:C	3.95852e-06	-1.23722e-10	0.646577	7.94868e-06	-1.23722e-10	0.0776589	0.000216816	-1.23722e-10	-0.284792
44402296	chr19:44402296:A:G	1.35029e-07	-1.12343	-1.60813	5.0914e-07	-1.06965	-1.60073	1.87388e-05	-1.12604	-1.6072
44402307	chr19:44402307:G:A	7.57542e-06	-1.23722e-10	1.29562	1.35636e-05	-1.23722e-10	0.612039	0.000347504	-1.23722e-10	0.186938
44402410	chr19:44402410:T:G	8.2845e-06	-1.23722e-10	1.38509	1.46287e-05	-1.23722e-10	0.687642	0.000373466	-1.23722e-10	0.258989
44402423	chr19:44402423:T:C	4.74345e-07	-1.23722e-10	-1.47511	1.45369e-06	-1.23722e-10	-1.62124	5.55138e-05	-1.23722e-10	-1.64721
44402572	chr19:44402572:C:T	1.73626e-06	-0.177562	-6.7639e-10	1.11703e-05	0.417908	-6.7639e-10	0.000356384	0.212169	-6.7639e-10
44402819	chr19:44402819:C:T	8.84888e-07	-1.23722e-10	-0.851588	2.51007e-06	-1.23722e-10	-1.07504	9.77339e-05	-1.23722e-10	-1.08159
44403087	chr19:44403087:A:G	1.21162e-06	-1.23722e-10	-0.537334	3.90225e-06	-1.23722e-10	-0.633794	0.000139867	-1.23722e-10	-0.723149
44403204	chr19:44403204:C:T	4.63523e-07	-1.23722e-10	-1.49819	1.55962e-06	-1.23722e-10	-1.5509	5.9924e-05	-1.23722e-10	-1.57076
44403470	chr19:44403470:T:A	1.25677e-07	-1.17262	-1.63071	4.70576e-07	-1.12125	-1.6279	1.73977e-05	-1.17515	-1.63235
44403664	chr19:44403664:G:T	4.56885e-07	-1.23722e-10	-1.51262	1.6507e-06	-1.23722e-10	-1.49415	6.66778e-05	-1.23722e-10	-1.46397
44403735	chr19:44403735:T:G	5.00939e-07	-1.23722e-10	-1.42056	1.49243e-06	-1.23722e-10	-1.59494	5.65334e-05	-1.23722e-10	-1.62901
44403738	chr19:44403738:G:A	4.31664e-07	-1.5694	-6.7639e-10	1.55388e-06	-1.55459	-6.7639e-10	5.96364e-05	-1.57557	-6.7639e-10
44403810	chr19:44403810:T:A	2.54378e-07	-1.36672	-0.731513	8.3622e-07	-1.44714	-0.727073	3.02028e-05	-1.39179	-0.864114
44404152	chr19:44404152:T:G	2.12288e-06	-1.44539	1.46887	3.78988e-06	-1.43886	0.775849	0.000122378	-1.19952	0.342787
44404340	chr19:44404340:AT:A	4.55746e-07	-1.23722e-10	-1.51511	1.45156e-06	-1.23722e-10	-1.62271	5.56269e-05	-1.23722e-10	-1.64517
44404380	chr19:44404380:A:G	8.56126e-08	-1.53788	-1.64933	3.10014e-07	-1.52118	-1.64531	1.20334e-05	-1.52933	-1.64682
44404386	chr19:44404386:G:T	1.92168e-06	-1.43084	1.35475	3.48045e-06	-1.424	0.675809	0.000114272	-1.17652	0.251261
44404402	chr19:44404402:C:A	1.1558e-05	-1.23722e-10	1.71808	2.49606e-05	-1.23722e-10	1.22195	0.000626689	-1.23722e-10	0.776611
44404566	chr19:44404566:T:C	2.44598e-06	-1.4324	1.59755	4.36214e-06	-1.42567	0.903284	0.000140235	-1.17925	0.458733
44404678	chr19:44404678:C:T	4.28423e-07	-1.23722e-10	-1.57694	1.50745e-06	-1.23722e-10	-1.58493	5.82535e-05	-1.23722e-10	-1.59904
44404807	chr19:44404807:C:CA	2.06666e-06	-1.44137	1.43801	3.10636e-06	-1.43429	0.572393	9.84758e-05	-1.18681	0.112785
44405069	chr19:44405069:C:T	3.97877e-07	-1.23722e-10	-1.6509	1.44848e-06	-1.23722e-10	-1.62483	5.72118e-05	-1.23722e-10	-1.61708
44405327	chr19:44405327:A:G	5.07973e-07	-1.23722e-10	-1.40662	1.68624e-06	-1.23722e-10	-1.47285	6.43797e-05	-1.23722e-10	-1.49904
44405677	chr19:44405677:G:A	4.20393e-07	-1.23722e-10	-1.59586	1.39848e-06	-1.23722e-10	-1.65996	5.48348e-05	-1.23722e-10	-1.65951
44405680	chr19:44405680:C:T	8.52102e-08	-1.55052	-1.6414	3.08387e-07	-1.53528	-1.63646	1.19752e-05	-1.54275	-1.63825
44405724	chr19:44405724:T:C	2.10623e-06	-1.44436	1.45996	3.76634e-06	-1.43781	0.768569	0.000121853	-1.19778	0.336756
44405733	chr19:44405733:A:T	2.1016e-06	-1.45151	1.46491	3.75042e-06	-1.4452	0.771723	0.000120921	-1.20912	0.340421
44405829	chr19:44405829:G:A	7.54183e-06	-1.23722e-10	1.29117	1.35417e-05	-1.23722e-10	0.61043	0.000347183	-1.23722e-10	0.186013
44406019	chr19:44406019:G:A	5.06165e-07	-1.23722e-10	-1.41019	1.681e-06	-1.23722e-10	-1.47596	6.4198e-05	-1.23722e-10	-1.50187
44406672	chr19:44406672:A:G	4.29606e-07	-1.57418	-6.7639e-10	1.51008e-06	-1.58318	-6.7639e-10	6.00475e-05	-1.5687	-6.7639e-10
44406840	chr19:44406840:A:C	9.97859e-08	-1.61725	-1.41678	3.84558e-07	-1.61768	-1.33333	1.48075e-05	-1.61728	-1.35142
44406853	chr19:44406853:A:T	7.86306e-08	-1.6057	-1.66659	2.78343e-07	-1.60751	-1.66674	1.08096e-05	-1.6167	-1.66671
44406865	chr19:44406865:T:C	3.9873e-07	-1.23722e-10	-1.64876	1.42353e-06	-1.23722e-10	-1.64221	5.60563e-05	-1.23722e-10	-1.63748
44406870	chr19:44406870:T:G	3.98293e-07	-1.23722e-10	-1.64986	1.42172e-06	-1.23722e-10	-1.64348	5.59781e-05	-1.23722e-10	-1.63888
44407251	chr19:44407251:T:C	7.18296e-06	-1.23722e-10	1.24242	1.25667e-05	-1.23722e-10	0.535704	0.000324218	-1.23722e-10	0.117577
44407257	chr19:44407257:C:T	4.28066e-07	-1.57777	-6.7639e-10	1.50119e-06	-1.58909	-6.7639e-10	5.97902e-05	-1.573	-6.7639e-10
44407290	chr19:44407290:C:T	1.28502e-07	-1.11961	-1.66149	4.80637e-07	-1.06739	-1.6606	1.77956e-05	-1.12268	-1.6622
44407378	chr19:44407378:C:A	8.37129e-08	-1.61746	-1.5922	3.11832e-07	-1.61674	-1.5439	1.20989e-05	-1.61745	-1.55328
44407476	chr19:44407476:T:C	1.17692e-07	-1.45362	-1.41536	3.42306e-07	-1.54545	-1.52195	1.63872e-05	-1.32998	-1.53736
44407904	chr19:44407904:G:A	6.79934e-07	-1.23722e-10	-1.11505	2.4617e-06	-1.23722e-10	-1.0945	9.56684e-05	-1.23722e-10	-1.10295
44408158	chr19:44408158:A:T	6.87262e-07	-1.23722e-10	-1.10433	2.20802e-06	-1.23722e-10	-1.20325	8.36997e-05	-1.23722e-10	-1.2366
44408390	chr19:44408390:G:C	1.25374e-06	-1.61304	1.10988	2.12241e-06	-1.60713	0.364337	6.02211e-05	-1.52041	-0.0454093
44408425	chr19:44408425:T:A	1.21124e-07	-1.42307	-1.41716	3.48729e-07	-1.52544	-1.52336	1.70335e-05	-1.28987	-1.53878
44408918	chr19:44408918:C:T	4.66559e-07	-1.23722e-10	-1.49166	1.44245e-06	-1.23722e-10	-1.629	5.52569e-05	-1.23722e-10	-1.65185
44409132	chr19:44409132:A:G	8.69529e-07	-1.61481	0.745715	1.56919e-06	-1.60981	0.0650223	4.59084e-05	-1.52876	-0.308437
44409260	chr19:44409260:G:A	1.38108e-07	-1.06062	-1.64839	5.176e-07	-1.00609	-1.64781	1.91145e-05	-1.06297	-1.65042
44409308	chr19:44409308:A:C	5.74856e-07	-1.23722e-10	-1.28293	1.88655e-06	-1.23722e-10	-1.3606	7.14178e-05	-1.23722e-10	-1.39529
44409368	chr19:44409368:A:G	8.89361e-08	-1.61559	-1.53354	3.57677e-07	-1.54528	-1.47819	1.35265e-05	-1.57696	-1.48223
44409471	chr19:44409471:G:A	8.61549e-08	-1.60563	-1.57527	3.21817e-07	-1.60908	-1.52004	1.25063e-05	-1.60595	-1.53165
44409493	chr19:44409493:A:C	5.46147e-07	-1.23722e-10	-1.33416	1.80118e-06	-1.23722e-10	-1.4069	6.8424e-05	-1.23722e-10	-1.43812
44409511	chr19:44409511:G:A	6.30941e-07	-1.23722e-10	-1.18984	2.0489e-06	-1.23722e-10	-1.27804	7.72366e-05	-1.23722e-10	-1.31697
44409518	chr19:44409518:G:A	3.91623e-07	-1.23722e-10	-1.66675	1.39222e-06	-1.23722e-10	-1.66445	5.45561e-05	-1.23722e-10	-1.66461
44409567	chr19:44409567:A:G	9.44282e-07	-1.61592	0.829295	1.68483e-06	-1.61762	0.143936	4.68457e-05	-1.578	-0.23898
44409746	chr19:44409746:A:G	1.01825e-07	-1.48652	-1.52728	3.64469e-07	-1.46435	-1.54031	1.41438e-05	-1.48943	-1.52514
44409750	chr19:44409750:C:T	5.22605e-07	-1.37822	-6.7639e-10	1.90729e-06	-1.34966	-6.7639e-10	7.23832e-05	-1.38186	-6.7639e-10
44409770	chr19:44409770:C:A	6.17529e-07	-1.23722e-10	-1.21132	2.28171e-06	-1.23722e-10	-1.17042	9.21883e-05	-1.23722e-10	-1.14001
44409772	chr19:44409772:A:G	9.02504e-08	-1.61488	-1.51958	3.55076e-07	-1.56945	-1.46132	1.37221e-05	-1.58478	-1.46005
44409802	chr19:44409802:A:C	1.20147e-06	-1.23722e-10	-0.545747	3.8727e-06	-1.23722e-10	-0.641396	0.000138722	-1.23722e-10	-0.731367
44409877	chr19:44409877:C:T	5.13677e-07	-1.39545	-6.7639e-10	1.79032e-06	-1.41295	-6.7639e-10	7.49203e-05	-1.34741	-6.7639e-10
44410006	chr19:44410006:A:C	3.95271e-07	-1.23722e-10	-1.65748	1.47456e-06	-1.23722e-10	-1.60699	5.77311e-05	-1.23722e-10	-1.60804
44410007	chr19:44410007:A:C	3.9559e-07	-1.23722e-10	-1.65667	1.47739e-06	-1.23722e-10	-1.60507	5.7842e-05	-1.23722e-10	-1.60612
44410117	chr19:44410117:A:C	6.00624e-07	-1.5174	0.278324	1.38762e-06	-1.5147	-0.153056	4.82507e-05	-1.307	-0.48043
44410884	chr19:44410884:T:A	6.82472e-07	-1.23722e-10	-1.11133	2.37223e-06	-1.23722e-10	-1.13152	9.0419e-05	-1.23722e-10	-1.15939
44410934	chr19:44410934:C:T	4.94559e-07	-1.43338	-6.7639e-10	1.58311e-06	-1.53596	-6.7639e-10	7.88499e-05	-1.29629	-6.7639e-10
44411331	chr19:44411331:C:T	5.40468e-07	-1.23722e-10	-1.34461	1.99256e-06	-1.23722e-10	-1.30593	8.17937e-05	-1.23722e-10	-1.25964
44411736	chr19:44411736:C:T	5.52376e-07	-1.60144	0.278616	9.83566e-07	-1.61005	-0.401868	2.88483e-05	-1.61237	-0.689417
44411886	chr19:44411886:C:A	3.9447e-07	-1.23722e-10	-1.65951	1.52832e-06	-1.23722e-10	-1.57118	6.00875e-05	-1.23722e-10	-1.56804
44412778	chr19:44412778:T:C	6.14648e-07	-1.216	-6.7639e-10	1.96999e-06	-1.31732	-6.7639e-10	8.14295e-05	-1.2641	-6.7639e-10
44412806	chr19:44412806:T:C	4.46323e-07	-1.23722e-10	-1.53601	1.61805e-06	-1.23722e-10	-1.51413	6.27672e-05	-1.23722e-10	-1.52441
44412813	chr19:44412813:T:C	9.42938e-08	-1.53408	-1.55655	3.2718e-07	-1.50026	-1.61233	1.33217e-05	-1.42709	-1.64735
44412843	chr19:44412843:T:A	1.45621e-07	-1.49464	-1.1614	5.91009e-07	-1.5005	-1.02077	2.30653e-05	-1.51643	-1.00908
44412895	chr19:44412895:T:C	8.29653e-08	-1.55461	-1.66402	3.05075e-07	-1.53146	-1.65108	1.31229e-05	-1.47918	-1.6103
44413020	chr19:44413020:C:G	3.23939e-07	-0.63592	-1.22057	1.70679e-06	-0.229372	-1.23136	5.47965e-05	-0.305191	-1.35502
44413079	chr19:44413079:C:A	1.19097e-06	-1.23722e-10	-0.554528	4.28702e-06	-1.23722e-10	-0.539756	0.000153566	-1.23722e-10	-0.629708
44413353	chr19:44413353:C:T	1.44224e-07	-1.07276	-1.59292	5.23919e-07	-1.02881	-1.61295	2.30242e-05	-0.881292	-1.646
44413616	chr19:44413616:C:A	4.09352e-07	-1.23722e-10	-1.62247	1.50486e-06	-1.23722e-10	-1.58665	5.93964e-05	-1.23722e-10	-1.57961
44414215	chr19:44414215:G:A	1.77057e-07	-1.51619	-0.944388	6.77931e-07	-1.50141	-0.882648	2.67352e-05	-1.51462	-0.863243
44414489	chr19:44414489:A:G	3.13843e-07	-0.35508	-1.53308	1.68483e-06	0.0763066	-1.54999	6.22016e-05	0.0200792	-1.55354
44414689	chr19:44414689:C:T	1.15206e-07	-1.59462	-1.29571	4.15508e-07	-1.61188	-1.26172	1.7497e-05	-1.60038	-1.20142
44414778	chr19:44414778:C:G	1.80684e-07	-1.54224	-0.898061	6.99016e-07	-1.53122	-0.822206	2.80833e-05	-1.53999	-0.788676
44414852	chr19:44414852:C:G	2.75054e-07	-1.06594	-0.954143	7.85759e-07	-1.02196	-1.21449	3.84694e-05	-0.743833	-1.27014
44414916	chr19:44414916:T:G	4.48749e-07	-1.23722e-10	-1.53058	1.5533e-06	-1.23722e-10	-1.55497	6.00277e-05	-1.23722e-10	-1.56903
44414997	chr19:44414997:C:G	1.16862e-07	-1.57763	-1.29842	4.18312e-07	-1.60221	-1.26466	1.77052e-05	-1.58537	-1.20461
44415034	chr19:44415034:A:C	3.92011e-07	-1.23722e-10	-1.66576	1.43305e-06	-1.23722e-10	-1.63554	5.63415e-05	-1.23722e-10	-1.63241
44415035	chr19:44415035:G:A	3.92229e-07	-1.23722e-10	-1.6652	1.43712e-06	-1.23722e-10	-1.6327	5.65094e-05	-1.23722e-10	-1.62943
44415047	chr19:44415047:A:T	1.71953e-07	-1.42204	-1.06779	5.69425e-07	-1.483	-1.07548	2.37508e-05	-1.44606	-1.05016
44415223	chr19:44415223:G:A	7.06776e-06	-1.23722e-10	1.22625	1.21022e-05	-1.23722e-10	0.498037	0.000411637	-1.23722e-10	0.356302
44415226	chr19:44415226:T:C	4.28862e-07	-1.23722e-10	-1.57591	1.56096e-06	-1.23722e-10	-1.55005	6.07374e-05	-1.23722e-10	-1.55728
44415262	chr19:44415262:CA:C	4.78767e-07	-1.23722e-10	-1.46584	2.09905e-06	-1.23722e-10	-1.25386	8.32867e-05	-1.23722e-10	-1.24155
44415586	chr19:44415586:T:C	1.16317e-07	-1.59456	-1.28617	3.86826e-07	-1.59705	-1.34807	1.58281e-05	-1.60676	-1.29529
44415693	chr19:44415693:C:T	4.57956e-07	-1.23722e-10	-1.51028	1.72361e-06	-1.23722e-10	-1.45092	6.85353e-05	-1.23722e-10	-1.43649
44415833	chr19:44415833:ACACC:A	5.97742e-06	-1.23722e-10	1.0587	1.06908e-05	-1.23722e-10	0.374037	0.000365735	-1.23722e-10	0.23807
44415847	chr19:44415847:T:A	5.90739e-06	-1.23722e-10	1.04691	1.05441e-05	-1.23722e-10	0.360222	0.000360806	-1.23722e-10	0.2245
44415912	chr19:44415912:T:C	2.58377e-07	-1.05162	-1.03101	7.77531e-07	-1.00783	-1.23915	3.81983e-05	-0.724636	-1.29641
44415964	chr19:44415964:A:G	3.67848e-07	-1.20713	-0.522249	1.02073e-06	-1.13319	-0.841642	4.65073e-05	-0.924739	-0.899491
44416009	chr19:44416009:C:T	1.17774e-07	-1.58626	-1.28202	4.23381e-07	-1.60737	-1.24746	1.78978e-05	-1.59304	-1.18612
44416074	chr19:44416074:C:A	4.46603e-07	-1.23722e-10	-1.53538	1.5678e-06	-1.23722e-10	-1.54567	6.20351e-05	-1.23722e-10	-1.53614
44416088	chr19:44416088:C:A	4.25111e-07	-1.23722e-10	-1.5847	1.54543e-06	-1.23722e-10	-1.56004	6.01529e-05	-1.23722e-10	-1.56695
44416280	chr19:44416280:G:C	3.85946e-07	-0.202282	-1.47907	2.04792e-06	0.247409	-1.52593	7.57054e-05	0.189573	-1.52656
44416562	chr19:44416562:A:G	8.69001e-07	-1.23722e-10	-0.869705	3.20448e-06	-1.23722e-10	-0.830796	0.000116174	-1.23722e-10	-0.908755
44416726	chr19:44416726:G:A	2.93566e-07	-1.53865	-0.416295	1.23503e-06	-1.52708	-0.257176	5.04851e-05	-1.53809	-0.204072
44416814	chr19:44416814:C:T	5.06858e-07	-1.23722e-10	-1.40882	2.28184e-06	-1.23722e-10	-1.17036	9.06996e-05	-1.23722e-10	-1.15629
44417132	chr19:44417132:T:C	4.32537e-07	-1.23722e-10	-1.56738	1.5761e-06	-1.23722e-10	-1.54039	6.13109e-05	-1.23722e-10	-1.54788
44417525	chr19:44417525:A:C	5.00966e-07	-1.23722e-10	-1.42051	1.81017e-06	-1.23722e-10	-1.40193	7.13297e-05	-1.23722e-10	-1.39653
44417834	chr19:44417834:C:T	4.41097e-07	-1.54778	-6.7639e-10	1.81977e-06	-1.39664	-6.7639e-10	6.52194e-05	-1.48608	-6.7639e-10
44418084	chr19:44418084:CAA:C	6.38722e-07	-1.56614	0.388559	1.50581e-06	-1.47593	-0.110083	4.71854e-05	-1.5969	-0.212853
44418165	chr19:44418165:C:T	4.56341e-07	-1.23722e-10	-1.51381	1.67091e-06	-1.23722e-10	-1.48198	6.48214e-05	-1.23722e-10	-1.4922
44418182	chr19:44418182:C:A	1.58746e-06	-1.61591	1.34875	2.85434e-06	-1.61634	0.669833	0.000107001	-1.61731	0.626307
44418443	chr19:44418443:T:C	4.44043e-07	-1.23722e-10	-1.54113	1.62312e-06	-1.23722e-10	-1.51099	6.30861e-05	-1.23722e-10	-1.51934
44418696	chr19:44418696:G:C	4.72513e-07	-1.23722e-10	-1.47898	1.69759e-06	-1.23722e-10	-1.46614	6.68045e-05	-1.23722e-10	-1.46207
44418803	chr19:44418803:A:G	4.71184e-07	-1.23722e-10	-1.4818	1.62447e-06	-1.23722e-10	-1.51017	6.25541e-05	-1.23722e-10	-1.52781
44418822	chr19:44418822:C:T	4.45992e-07	-1.23722e-10	-1.53675	1.64524e-06	-1.23722e-10	-1.49746	6.49989e-05	-1.23722e-10	-1.48947
44419111	chr19:44419111:A:G	1.39983e-07	-1.45266	-1.24287	4.12834e-07	-1.4438	-1.43625	1.59938e-05	-1.34416	-1.54747
44419125	chr19:44419125:G:A	1.21978e-07	-1.58365	-1.24955	4.40549e-07	-1.60586	-1.20922	1.86467e-05	-1.59084	-1.14733
44419243	chr19:44419243:G:A	1.38607e-06	-1.23722e-10	-0.402823	3.31184e-06	-1.23722e-10	-0.797842	0.000118641	-1.23722e-10	-0.887738
44419362	chr19:44419362:G:T	1.37866e-07	-1.58393	-1.12684	4.99432e-07	-1.60605	-1.08358	2.13106e-05	-1.59099	-1.01364
44419472	chr19:44419472:C:T	1.84328e-07	-1.45312	-0.967212	6.14201e-07	-1.50877	-0.974011	2.55418e-05	-1.47517	-0.948346
44419569	chr19:44419569:A:T	1.88875e-07	-1.42914	-0.966824	6.26697e-07	-1.48905	-0.973589	2.61337e-05	-1.45277	-0.94784
44419956	chr19:44419956:C:T	1.35522e-07	-1.59214	-1.13577	4.92504e-07	-1.61071	-1.09289	2.09495e-05	-1.59825	-1.02348
44419957	chr19:44419957:G:A	4.1615e-07	-1.23722e-10	-1.606	1.4506e-06	-1.23722e-10	-1.62337	5.63476e-05	-1.23722e-10	-1.6323
44419960	chr19:44419960:C:T	4.86975e-07	-0.233121	-1.21571	2.81876e-06	0.268996	-1.22805	9.03663e-05	0.185785	-1.34575
44420062	chr19:44420062:T:C	1.3182e-07	-1.58548	-1.17013	4.77004e-07	-1.60695	-1.12863	2.02898e-05	-1.59237	-1.06135
44420128	chr19:44420128:G:A	1.39521e-07	-1.58422	-1.11461	5.05661e-07	-1.60623	-1.07101	2.15906e-05	-1.59123	-1.00035
44420300	chr19:44420300:A:G	1.84464e-07	-1.60488	-0.814709	5.62417e-07	-1.61647	-0.954385	2.42199e-05	-1.60885	-0.867816
44420338	chr19:44420338:G:C	4.64936e-07	-1.23722e-10	-1.49515	1.71424e-06	-1.23722e-10	-1.45638	6.87315e-05	-1.23722e-10	-1.43363
44420377	chr19:44420377:T:G	1.82874e-07	-1.42178	-1.00647	6.06238e-07	-1.48291	-1.01292	2.53235e-05	-1.44585	-0.986258
44420478	chr19:44420478:C:T	4.28222e-07	-1.57741	-6.7639e-10	1.48033e-06	-1.60308	-6.7639e-10	5.91132e-05	-1.58438	-6.7639e-10
44420573	chr19:44420573:C:T	4.5928e-07	-1.23722e-10	-1.50739	1.58682e-06	-1.23722e-10	-1.53362	6.11899e-05	-1.23722e-10	-1.54986
44420672	chr19:44420672:C:T	4.3543e-07	-0.122627	-1.43809	2.3165e-06	0.337593	-1.49288	8.54965e-05	0.278618	-1.49398
44420912	chr19:44420912:A:G	2.37226e-07	-1.24411	-0.92392	7.60418e-07	-1.17302	-1.09621	3.49479e-05	-0.968119	-1.14186
44421111	chr19:44421111:T:A	1.54717e-06	-1.23722e-10	-0.292865	4.35705e-06	-1.23722e-10	-0.523553	0.000160198	-1.23722e-10	-0.587431
44421289	chr19:44421289:T:C	1.28732e-07	-1.48784	-1.29147	3.83809e-07	-1.4807	-1.47226	1.48817e-05	-1.39073	-1.57298
44421314	chr19:44421314:A:G	4.26465e-07	-1.15083	-0.430685	1.97369e-06	-1.03988	-0.275566	8.10644e-05	-1.19818	-0.0704185
44421398	chr19:44421398:A:G	1.84888e-07	-1.60872	-0.808581	5.64999e-07	-1.61744	-0.948841	2.42834e-05	-1.61199	-0.862057
44421468	chr19:44421468:A:G	5.18157e-07	-1.23722e-10	-1.38677	2.34575e-06	-1.23722e-10	-1.14274	9.32746e-05	-1.23722e-10	-1.12829
44421528	chr19:44421528:C:A	4.70573e-07	-1.23722e-10	-1.4831	1.62265e-06	-1.23722e-10	-1.51128	6.24863e-05	-1.23722e-10	-1.52889
44421566	chr19:44421566:G:A	1.37941e-07	-1.5812	-1.12902	4.99032e-07	-1.60436	-1.08607	2.13055e-05	-1.58857	-1.0163
44421598	chr19:44421598:C:T	2.21483e-07	-1.10448	-1.13222	7.46595e-07	-1.02297	-1.26461	3.5738e-05	-0.793579	-1.29404
44421673	chr19:44421673:G:A	4.7103e-07	-1.23722e-10	-1.48213	1.624e-06	-1.23722e-10	-1.51045	6.25368e-05	-1.23722e-10	-1.52808
44421737	chr19:44421737:TGTAA:T	4.28806e-07	-1.23722e-10	-1.57604	1.56071e-06	-1.23722e-10	-1.55021	6.07285e-05	-1.23722e-10	-1.55743
44421954	chr19:44421954:G:A	1.37166e-07	-1.58909	-1.12677	4.97958e-07	-1.609	-1.08358	2.12134e-05	-1.59557	-1.01364
44422433	chr19:44422433:G:A	4.7823e-07	-1.46696	-6.7639e-10	1.67961e-06	-1.47679	-6.7639e-10	6.39881e-05	-1.50514	-6.7639e-10
44423092	chr19:44423092:C:T	3.9308e-07	-1.23722e-10	-1.66304	1.45164e-06	-1.23722e-10	-1.62265	5.70873e-05	-1.23722e-10	-1.61926
44423114	chr19:44423114:T:TCATC	2.40671e-07	-1.23663	-0.916984	7.69142e-07	-1.16472	-1.09311	3.54538e-05	-0.957172	-1.13844
44423224	chr19:44423224:T:C	2.39086e-07	-1.2555	-0.90472	7.62253e-07	-1.18528	-1.08154	3.49513e-05	-0.982226	-1.12766
44423516	chr19:44423516:G:C	1.41787e-07	-1.41797	-1.26475	5.35957e-07	-1.3573	-1.26175	2.05894e-05	-1.36207	-1.27699
44423585	chr19:44423585:A:G	2.44644e-07	-1.2454	-0.891848	7.79288e-07	-1.17411	-1.07061	3.58062e-05	-0.968749	-1.11697
44423606	chr19:44423606:T:C	1.93377e-07	-0.968412	-1.40399	6.49208e-07	-0.924023	-1.50333	3.32966e-05	-0.624889	-1.5335
44423607	chr19:44423607:G:A	4.49667e-07	-0.0678576	-1.46068	2.42608e-06	0.403653	-1.51272	8.93618e-05	0.34186	-1.51301
44424011	chr19:44424011:G:C	3.3118e-06	-1.23722e-10	0.468199	7.04892e-06	-1.23722e-10	-0.0424722	0.000248865	-1.23722e-10	-0.14693
44424023	chr19:44424023:G:C	4.44881e-07	-1.23722e-10	-1.53924	1.49874e-06	-1.23722e-10	-1.59072	5.81226e-05	-1.23722e-10	-1.60128
44424315	chr19:44424315:A:T	3.96139e-07	-1.23722e-10	-1.65528	1.47291e-06	-1.23722e-10	-1.6081	5.7857e-05	-1.23722e-10	-1.60587
44424496	chr19:44424496:A:G	1.28005e-07	-1.46856	-1.31642	3.83773e-07	-1.46115	-1.4919	1.5073e-05	-1.36499	-1.58595
44424537	chr19:44424537:C:G	4.00134e-07	-1.23722e-10	-1.64525	1.41541e-06	-1.23722e-10	-1.64793	5.51309e-05	-1.23722e-10	-1.65413
44424634	chr19:44424634:C:T	1.87338e-07	-1.4162	-0.987933	6.19519e-07	-1.47827	-0.995891	2.59133e-05	-1.44054	-0.968546
44424699	chr19:44424699:G:A	4.16683e-07	-1.23722e-10	-1.60472	1.5091e-06	-1.23722e-10	-1.58383	5.99316e-05	-1.23722e-10	-1.57064
44424952	chr19:44424952:C:T	4.70739e-07	-1.23722e-10	-1.48275	1.62168e-06	-1.23722e-10	-1.51189	6.25323e-05	-1.23722e-10	-1.52816
44425173	chr19:44425173:C:T	5.52335e-07	-1.23722e-10	-1.32289	1.65266e-06	-1.23722e-10	-1.49296	6.53038e-05	-1.23722e-10	-1.48479
44425598	chr19:44425598:G:A	4.65496e-07	-1.23722e-10	-1.49394	1.60507e-06	-1.23722e-10	-1.52218	6.19264e-05	-1.23722e-10	-1.53789
44425604	chr19:44425604:G:T	4.81874e-07	-0.1666	-1.29277	2.82871e-06	0.349289	-1.30482	9.13569e-05	0.261534	-1.4106
44425656	chr19:44425656:C:G	1.06649e-06	-1.6063	0.941378	1.99508e-06	-1.60758	0.302919	7.44048e-05	-1.61581	0.261487
44425876	chr19:44425876:G:A	4.15538e-07	-1.23722e-10	-1.60747	1.41871e-06	-1.23722e-10	-1.6456	5.49072e-05	-1.23722e-10	-1.6582
44426068	chr19:44426068:G:A	2.28144e-06	-1.23722e-10	0.0955141	6.28268e-06	-1.23722e-10	-0.15755	0.000227949	-1.23722e-10	-0.234716
44426176	chr19:44426176:A:G	1.54923e-07	-1.2795	-1.31462	5.09284e-07	-1.20623	-1.46387	2.37213e-05	-1.00411	-1.49335
44426363	chr19:44426363:A:G	1.49071e-07	-1.17395	-1.45867	5.18288e-07	-1.09064	-1.56194	2.49162e-05	-0.86926	-1.57906
44426396	chr19:44426396:A:G	8.57155e-08	-1.52467	-1.66135	3.05813e-07	-1.51564	-1.66448	1.18245e-05	-1.5344	-1.65927
44426406	chr19:44426406:C:T	4.69664e-07	-1.23722e-10	-1.48503	1.77126e-06	-1.23722e-10	-1.42365	7.04642e-05	-1.23722e-10	-1.40873
44426631	chr19:44426631:T:C	1.64577e-07	-1.15373	-1.37995	5.61739e-07	-1.06944	-1.50263	2.70319e-05	-0.843978	-1.52285
44426708	chr19:44426708:A:G	3.25479e-07	-0.305382	-1.54637	1.89414e-06	0.190012	-1.54659	6.43733e-05	0.105035	-1.60418
44426878	chr19:44426878:G:A	3.36517e-07	-0.405546	-1.41285	1.09932e-06	-0.523346	-1.37731	4.30968e-05	-0.513569	-1.38682
44426897	chr19:44426897:T:C	8.3814e-07	-1.23722e-10	-0.905863	4.67363e-06	-1.23722e-10	-0.453411	0.000185699	-1.23722e-10	-0.439712
44426923	chr19:44426923:T:C	4.22202e-07	-1.23722e-10	-1.59156	1.46662e-06	-1.23722e-10	-1.61239	5.68934e-05	-1.23722e-10	-1.62266
44427076	chr19:44427076:T:C	3.91682e-07	-1.23722e-10	-1.6666	1.44747e-06	-1.23722e-10	-1.62553	5.67761e-05	-1.23722e-10	-1.62472
44427139	chr19:44427139:A:G	1.52426e-07	-1.06871	-1.54166	5.22533e-07	-1.02395	-1.62046	2.67745e-05	-0.739763	-1.63663
44427183	chr19:44427183:T:C	2.2498e-07	-1.60158	-0.619454	6.79685e-07	-1.61508	-0.766392	2.97009e-05	-1.60585	-0.666816
44427191	chr19:44427191:A:G	3.91321e-07	-0.706699	-0.960822	2.06746e-06	-0.353501	-0.915525	9.12584e-05	-0.276537	-0.873607
44427355	chr19:44427355:T:C	1.57128e-07	-1.19579	-1.3842	5.32253e-07	-1.11864	-1.50734	2.5497e-05	-0.900628	-1.52465
44427468	chr19:44427468:C:T	4.33495e-07	-1.56517	-6.7639e-10	1.57808e-06	-1.53914	-6.7639e-10	6.07289e-05	-1.55742	-6.7639e-10
44427548	chr19:44427548:C:T	5.27983e-07	-1.23722e-10	-1.36799	1.82801e-06	-1.23722e-10	-1.39212	6.8895e-05	-1.23722e-10	-1.43126
44427725	chr19:44427725:AAC:A	4.15509e-07	-1.60754	-6.7639e-10	1.68926e-06	-1.47106	-6.7639e-10	5.7759e-05	-1.60756	-6.7639e-10
44427766	chr19:44427766:C:T	1.59309e-07	-1.20307	-1.36313	5.27663e-07	-1.12256	-1.51208	2.51444e-05	-0.909366	-1.52984
44427820	chr19:44427820:C:G	1.086e-07	-1.58298	-1.3664	3.2769e-07	-1.57977	-1.53127	1.24102e-05	-1.52524	-1.62009
44428148	chr19:44428148:A:G	5.60567e-07	-1.61692	0.308819	1.15739e-06	-1.61715	-0.232033	4.44012e-05	-1.61681	-0.253764
44428193	chr19:44428193:C:G	3.97303e-07	-1.23722e-10	-1.65235	1.45351e-06	-1.23722e-10	-1.62136	5.85607e-05	-1.23722e-10	-1.59378
44428346	chr19:44428346:C:T	2.07129e-07	-1.59613	-0.707579	6.37815e-07	-1.61283	-0.832222	2.78513e-05	-1.60107	-0.735887
44428797	chr19:44428797:C:T	2.18538e-07	-1.36555	-0.884543	6.2103e-07	-1.36734	-1.10439	2.28922e-05	-1.25664	-1.2764
44429244	chr19:44429244:C:G	4.34999e-07	-1.23722e-10	-1.5617	1.58795e-06	-1.23722e-10	-1.53291	6.16959e-05	-1.23722e-10	-1.54162
44429388	chr19:44429388:C:T	4.32854e-07	-1.23722e-10	-1.56665	1.5019e-06	-1.23722e-10	-1.58861	5.81701e-05	-1.23722e-10	-1.60047
44429389	chr19:44429389:G:A	4.05351e-07	-1.23722e-10	-1.6323	1.4622e-06	-1.23722e-10	-1.6154	5.74428e-05	-1.23722e-10	-1.61305
44429530	chr19:44429530:G:C	4.76355e-07	-1.23722e-10	-1.47089	1.80849e-06	-1.23722e-10	-1.40285	7.18539e-05	-1.23722e-10	-1.3892
44429531	chr19:44429531:C:T	7.39621e-07	-1.4961	0.465194	1.69371e-06	-1.43331	-0.0351175	5.63491e-05	-1.52916	-0.103111
44429772	chr19:44429772:G:A	9.78582e-08	-1.55662	-1.49691	3.1001e-07	-1.55194	-1.61455	1.24621e-05	-1.48045	-1.6607
44429953	chr19:44429953:G:A	4.10511e-07	-1.23722e-10	-1.61965	1.54193e-06	-1.23722e-10	-1.56232	5.94763e-05	-1.23722e-10	-1.57826
44430012	chr19:44430012:G:A	4.1691e-07	-1.60418	-6.7639e-10	1.47073e-06	-1.60959	-6.7639e-10	5.88142e-05	-1.58946	-6.7639e-10
44430149	chr19:44430149:G:A	5.27305e-07	-1.23722e-10	-1.36927	2.04649e-06	-1.23722e-10	-1.27922	8.15627e-05	-1.23722e-10	-1.26247
44430314	chr19:44430314:A:G	7.66967e-07	0.434709	-1.42931	4.70975e-06	0.950844	-1.39656	0.000190789	0.901576	-1.31425
44430360	chr19:44430360:G:C	4.77481e-07	-1.23722e-10	-1.46852	2.00688e-06	-1.23722e-10	-1.29877	7.93441e-05	-1.23722e-10	-1.29005
44430429	chr19:44430429:C:A	5.5563e-07	-1.23722e-10	-1.31695	2.13695e-06	-1.23722e-10	-1.23597	8.62516e-05	-1.23722e-10	-1.20657
44430478	chr19:44430478:T:C	5.95483e-07	-1.48917	0.24149	1.40729e-06	-1.4223	-0.231379	4.68904e-05	-1.52071	-0.295313
44430835	chr19:44430835:C:T	1.59656e-07	-1.61136	-0.952667	5.15977e-07	-1.5613	-1.09574	2.1474e-05	-1.59116	-1.00584
44430844	chr19:44430844:C:T	5.3365e-07	-1.48912	0.131814	1.2819e-06	-1.42219	-0.324814	4.27827e-05	-1.52067	-0.387031
44431310	chr19:44431310:C:T	3.1672e-07	-1.07788	-0.801154	8.99776e-07	-1.06261	-1.03834	4.43661e-05	-0.752794	-1.11857
44431336	chr19:44431336:T:C	2.8938e-07	-1.13874	-0.83057	7.8194e-07	-1.12292	-1.1184	3.80075e-05	-0.828498	-1.19756
44431445	chr19:44431445:T:C	5.9346e-07	-1.47295	0.221867	1.41505e-06	-1.40235	-0.245831	4.68755e-05	-1.50658	-0.309766
44431609	chr19:44431609:C:T	1.20379e-06	-1.23722e-10	-0.54382	7.25867e-06	-1.23722e-10	-0.0131509	0.000290245	-1.23722e-10	0.00688493
44432021	chr19:44432021:AC:A	5.06795e-07	-1.23722e-10	-1.40894	2.17827e-06	-1.23722e-10	-1.21682	8.61775e-05	-1.23722e-10	-1.20743
44432070	chr19:44432070:A:G	9.05008e-08	-1.50084	-1.63085	3.22017e-07	-1.46242	-1.66607	1.39155e-05	-1.36977	-1.66107
44432694	chr19:44432694:G:C	9.19592e-08	-1.44935	-1.66635	3.48337e-07	-1.38347	-1.66646	1.35502e-05	-1.3912	-1.66623
44433204	chr19:44433204:C:T	8.66505e-08	-1.52106	-1.6541	3.15153e-07	-1.4857	-1.66434	1.374e-05	-1.39941	-1.64412
44433260	chr19:44433260:T:C	5.54844e-07	-1.31836	-6.7639e-10	1.77588e-06	-1.42105	-6.7639e-10	7.20153e-05	-1.38696	-6.7639e-10
44433485	chr19:44433485:C:T	9.31861e-08	-1.59889	-1.50356	2.93053e-07	-1.59778	-1.62497	1.17256e-05	-1.53741	-1.66466
44433568	chr19:44433568:C:T	1.99465e-06	1.35576	-1.39458	9.46808e-06	1.66418	-1.4116	0.000406756	1.81184	-1.46747
44433942	chr19:44433942:T:G	8.89615e-08	-1.5067	-1.64214	3.19678e-07	-1.46906	-1.66673	1.38812e-05	-1.37797	-1.65533
44434107	chr19:44434107:A:G	4.09641e-07	-1.23722e-10	-1.62177	1.43544e-06	-1.23722e-10	-1.63387	5.71102e-05	-1.23722e-10	-1.61886
44434259	chr19:44434259:A:G	5.06062e-07	-1.23722e-10	-1.41039	2.17427e-06	-1.23722e-10	-1.21865	8.60128e-05	-1.23722e-10	-1.20934
44434513	chr19:44434513:G:A	5.28928e-07	-1.23722e-10	-1.3662	1.96315e-06	-1.23722e-10	-1.3208	7.41327e-05	-1.23722e-10	-1.35798
44434774	chr19:44434774:C:T	9.26485e-07	-1.23722e-10	-0.805651	3.40115e-06	-1.23722e-10	-0.771234	0.000122608	-1.23722e-10	-0.854845
44434805	chr19:44434805:G:A	9.05364e-08	-1.489	-1.6423	3.26347e-07	-1.44839	-1.66675	1.42325e-05	-1.35225	-1.65606
44435185	chr19:44435185:A:G	9.17613e-08	-1.49577	-1.62209	3.24256e-07	-1.45634	-1.66523	1.40016e-05	-1.36218	-1.66248
44435756	chr19:44435756:T:C	4.40272e-07	-1.23722e-10	-1.54966	1.60875e-06	-1.23722e-10	-1.51989	6.24699e-05	-1.23722e-10	-1.52915
44435851	chr19:44435851:C:T	5.91131e-07	-1.23722e-10	-1.25501	2.17805e-06	-1.23722e-10	-1.21692	8.38285e-05	-1.23722e-10	-1.23507
44435859	chr19:44435859:G:C	4.92239e-07	-1.23722e-10	-1.43808	2.0917e-06	-1.23722e-10	-1.25737	8.27784e-05	-1.23722e-10	-1.24767
44435942	chr19:44435942:G:C	5.04628e-07	-1.23722e-10	-1.41323	2.16253e-06	-1.23722e-10	-1.22407	8.56247e-05	-1.23722e-10	-1.21387
44436237	chr19:44436237:G:A	9.11099e-08	-1.6143	-1.51068	2.90075e-07	-1.61504	-1.61792	1.11629e-05	-1.58885	-1.66239
44436697	chr19:44436697:G:A	1.47704e-06	-1.49322	1.15397	2.67085e-06	-1.52579	0.512837	0.000101784	-1.46396	0.422978
44436854	chr19:44436854:A:G	3.9169e-07	-1.23722e-10	-1.66658	1.3891e-06	-1.23722e-10	-1.66669	5.44444e-05	-1.23722e-10	-1.66666
44437132	chr19:44437132:A:G	4.46626e-07	-1.23722e-10	-1.53533	1.63e-06	-1.23722e-10	-1.50677	6.32855e-05	-1.23722e-10	-1.51618
44437489	chr19:44437489:A:G	4.91531e-07	-1.23722e-10	-1.43952	2.08406e-06	-1.23722e-10	-1.26103	8.25236e-05	-1.23722e-10	-1.25076
44437944	chr19:44437944:C:A	3.95296e-07	-1.23722e-10	-1.65741	1.39502e-06	-1.23722e-10	-1.66244	5.45649e-05	-1.23722e-10	-1.66445
44438084	chr19:44438084:T:C	4.48507e-07	-1.23722e-10	-1.53112	1.64408e-06	-1.23722e-10	-1.49817	6.3848e-05	-1.23722e-10	-1.50733
44438351	chr19:44438351:C:T	4.80398e-07	-1.23722e-10	-1.46243	2.0204e-06	-1.23722e-10	-1.29205	7.99597e-05	-1.23722e-10	-1.28232
44438445	chr19:44438445:T:C	8.22367e-08	-1.60633	-1.62112	2.78376e-07	-1.60743	-1.6667	1.16054e-05	-1.57012	-1.64225
44438573	chr19:44438573:G:A	1.13171e-07	-1.57905	-1.3291	3.38373e-07	-1.58236	-1.49659	1.26506e-05	-1.5283	-1.59783
44438776	chr19:44438776:G:A	8.21787e-08	-1.60872	-1.61943	2.77722e-07	-1.60974	-1.66674	1.15329e-05	-1.57521	-1.64342
44439056	chr19:44439056:A:G	8.23829e-08	-1.60191	-1.62376	2.79538e-07	-1.60338	-1.66659	1.17253e-05	-1.56171	-1.64038
44439297	chr19:44439297:A:C	1.12322e-07	-1.43607	-1.47961	3.62521e-07	-1.42232	-1.5877	1.3292e-05	-1.46197	-1.61471
44439495	chr19:44439495:G:A	4.6754e-07	-1.23722e-10	-1.48956	1.71944e-06	-1.23722e-10	-1.45335	6.6659e-05	-1.23722e-10	-1.46425
44439547	chr19:44439547:G:A	1.85978e-07	-1.39717	-1.01425	7.46151e-07	-1.37444	-0.913735	3.0135e-05	-1.40708	-0.851075
44440265	chr19:44440265:A:G	7.95489e-08	-1.61772	-1.64295	3.10284e-07	-1.61766	-1.54795	1.36827e-05	-1.60618	-1.44152
44440456	chr19:44440456:C:T	1.85912e-07	-0.784478	-1.6273	8.71144e-07	-0.467529	-1.66577	3.473e-05	-0.450385	-1.66585
44440596	chr19:44440596:A:G	4.67942e-07	-1.23722e-10	-1.4887	1.721e-06	-1.23722e-10	-1.45244	6.67202e-05	-1.23722e-10	-1.46333
44440797	chr19:44440797:C:T	3.9461e-07	-1.23722e-10	-1.65915	1.39344e-06	-1.23722e-10	-1.66357	5.47138e-05	-1.23722e-10	-1.66172
44440908	chr19:44440908:A:G	8.96173e-08	-1.6012	-1.5403	2.88927e-07	-1.60272	-1.63421	1.14523e-05	-1.55954	-1.66611
44440953	chr19:44440953:G:A	8.11426e-08	-1.6019	-1.63894	2.8038e-07	-1.60321	-1.66375	1.19125e-05	-1.56108	-1.62517
44441001	chr19:44441001:G:A	3.95536e-07	-1.23722e-10	-1.65681	1.4136e-06	-1.23722e-10	-1.6492	5.57353e-05	-1.23722e-10	-1.64323
44441072	chr19:44441072:G:A	3.97351e-07	-1.23722e-10	-1.65223	1.51639e-06	-1.23722e-10	-1.57901	5.99267e-05	-1.23722e-10	-1.57072
44441073	chr19:44441073:C:T	5.12898e-07	-1.23722e-10	-1.39697	1.89436e-06	-1.23722e-10	-1.35646	7.32728e-05	-1.23722e-10	-1.36965
44441171	chr19:44441171:C:T	4.05797e-07	-1.23722e-10	-1.63119	1.4211e-06	-1.23722e-10	-1.64392	5.59039e-05	-1.23722e-10	-1.64021
44441494	chr19:44441494:A:G	1.14182e-06	-1.23722e-10	-0.59667	4.11892e-06	-1.23722e-10	-0.579757	0.000147582	-1.23722e-10	-0.669457
44441527	chr19:44441527:T:C	6.94164e-07	-1.23722e-10	-1.09434	2.75663e-06	-1.23722e-10	-0.98134	0.000106066	-1.23722e-10	-0.999774
44441539	chr19:44441539:A:T	6.23865e-07	-1.23722e-10	-1.20111	2.20451e-06	-1.23722e-10	-1.20484	8.61293e-05	-1.23722e-10	-1.20799
44441693	chr19:44441693:G:T	6.15935e-07	-1.23722e-10	-1.21391	2.1786e-06	-1.23722e-10	-1.21666	8.51488e-05	-1.23722e-10	-1.21944
44441717	chr19:44441717:T:C	4.56589e-07	-1.23722e-10	-1.51327	1.67652e-06	-1.23722e-10	-1.47862	6.50502e-05	-1.23722e-10	-1.48868
44441764	chr19:44441764:C:A	8.66405e-08	-1.60353	-1.57175	2.84108e-07	-1.60491	-1.64883	1.13965e-05	-1.56423	-1.6663
44441973	chr19:44441973:T:C	1.75967e-07	-1.39471	-1.07203	7.10364e-07	-1.37175	-0.96558	2.85725e-05	-1.40511	-0.90628
44442125	chr19:44442125:T:TC	1.7905e-07	-0.783637	-1.66575	9.19311e-07	-0.460351	-1.61913	3.65191e-05	-0.448327	-1.61768
44442152	chr19:44442152:C:CT	1.35006e-07	-1.6177	-1.11403	6.42214e-07	-1.61771	-0.820468	3.04985e-05	-1.60554	-0.640619
44442502	chr19:44442502:A:T	4.58148e-07	-1.23722e-10	-1.50986	1.68586e-06	-1.23722e-10	-1.47307	6.54328e-05	-1.23722e-10	-1.48282
44442771	chr19:44442771:A:C	7.02436e-07	-1.23722e-10	-1.0825	2.82161e-06	-1.23722e-10	-0.958038	0.000111136	-1.23722e-10	-0.953086
44442786	chr19:44442786:C:T	5.29517e-07	-1.23722e-10	-1.36508	2.06312e-06	-1.23722e-10	-1.27113	8.11007e-05	-1.23722e-10	-1.26815
44443000	chr19:44443000:C:T	9.57854e-08	-1.43982	-1.63512	3.46278e-07	-1.41866	-1.6372	1.33408e-05	-1.4309	-1.64211
44443013	chr19:44443013:T:C	1.69976e-07	-1.46086	-1.04053	6.97144e-07	-1.44261	-0.913503	2.77961e-05	-1.45969	-0.879251
44443260	chr19:44443260:G:T	6.34317e-07	0.33214	-1.51664	2.72551e-06	0.510791	-1.50348	0.000126305	0.681748	-1.50689
44443264	chr19:44443264:C:A	4.01695e-07	-1.23722e-10	-1.64136	1.41801e-06	-1.23722e-10	-1.6461	5.58698e-05	-1.23722e-10	-1.64081
44443304	chr19:44443304:G:A	3.94256e-07	-1.23722e-10	-1.66005	1.43904e-06	-1.23722e-10	-1.63137	5.58854e-05	-1.23722e-10	-1.64054
44443317	chr19:44443317:T:C	1.11834e-06	-1.23722e-10	-0.617444	6.89343e-06	-1.23722e-10	-0.0647787	0.000274132	-1.23722e-10	-0.0502284
44443353	chr19:44443353:C:T	1.32968e-07	-1.60768	-1.13926	4.54159e-07	-1.55076	-1.23389	1.86864e-05	-1.58407	-1.15197
44443391	chr19:44443391:A:T	1.09537e-07	-1.28047	-1.66031	3.80129e-07	-1.29938	-1.66321	1.55551e-05	-1.2571	-1.66235
44443403	chr19:44443403:T:C	1.0859e-07	-1.28366	-1.66581	3.96237e-07	-1.263	-1.65809	1.49198e-05	-1.31574	-1.64541
44443705	chr19:44443705:T:C	4.91482e-07	-1.23722e-10	-1.43962	1.86879e-06	-1.23722e-10	-1.37005	7.42665e-05	-1.23722e-10	-1.35618
44443830	chr19:44443830:C:A	1.01984e-07	-1.58373	-1.4285	3.14551e-07	-1.58661	-1.56535	1.20698e-05	-1.53478	-1.63836
44444237	chr19:44444237:G:A	8.4903e-08	-1.52961	-1.66593	3.242e-07	-1.48352	-1.63822	1.26937e-05	-1.48923	-1.6335
44444294	chr19:44444294:T:C	4.55367e-07	-1.23722e-10	-1.51594	1.67157e-06	-1.23722e-10	-1.48158	6.48628e-05	-1.23722e-10	-1.49156
44444337	chr19:44444337:T:C	3.17954e-06	-1.23722e-10	0.427443	8.52899e-06	-1.23722e-10	0.148123	0.00032021	-1.23722e-10	0.105138
44444354	chr19:44444354:CCTT:C	2.52146e-07	-0.589568	-1.51747	6.11854e-07	-0.875033	-1.61158	4.15328e-05	-0.349339	-1.58802
44444553	chr19:44444553:C:T	1.2797e-07	-1.61208	-1.17317	4.31009e-07	-1.56303	-1.27394	1.78491e-05	-1.59277	-1.18912
44444729	chr19:44444729:A:G	2.57685e-07	-0.616908	-1.4684	6.14717e-07	-0.899679	-1.58226	4.16782e-05	-0.380842	-1.55302
44444985	chr19:44444985:G:A	3.3752e-07	-0.196109	-1.61932	1.72932e-06	0.191049	-1.63867	6.78081e-05	0.160887	-1.60804
44445053	chr19:44445053:A:G	1.27504e-06	-1.23722e-10	-0.486312	4.58892e-06	-1.23722e-10	-0.471703	0.000163362	-1.23722e-10	-0.567873
44445544	chr19:44445544:A:C	1.56325e-07	-1.07325	-1.51186	6.52374e-07	-0.992142	-1.43034	2.65901e-05	-1.00937	-1.37393
44445665	chr19:44445665:T:C	8.17284e-08	-1.6001	-1.63354	3.20068e-07	-1.57668	-1.55789	1.27256e-05	-1.57506	-1.54516
44445803	chr19:44445803:T:C	3.57744e-07	-0.148354	-1.60888	1.84139e-06	0.245975	-1.6308	7.23795e-05	0.214809	-1.59673
44445981	chr19:44445981:A:G	2.70675e-06	-1.23722e-10	0.266454	7.29808e-06	-1.23722e-10	-0.00773638	0.000275314	-1.23722e-10	-0.0459286
44446038	chr19:44446038:A:G	3.72328e-07	-0.109188	-1.60809	1.92554e-06	0.290048	-1.63019	7.56628e-05	0.258307	-1.59586
44446366	chr19:44446366:A:G	1.49793e-07	-1.11186	-1.51594	6.22245e-07	-1.03515	-1.43462	2.53744e-05	-1.05075	-1.37935
44446736	chr19:44446736:G:A	3.99424e-06	0.655559	-6.7639e-10	1.70173e-05	0.838881	-6.7639e-10	0.000783829	1.00035	-6.7639e-10
44446748	chr19:44446748:C:T	9.66265e-08	-1.45744	-1.60875	3.80652e-07	-1.39787	-1.56335	1.49423e-05	-1.40616	-1.55348
44446860	chr19:44446860:T:C	1.29011e-06	-1.23722e-10	-0.474564	4.74885e-06	-1.23722e-10	-0.437445	0.00016971	-1.23722e-10	-0.529747
44447095	chr19:44447095:G:A	4.46578e-06	0.767151	-6.7639e-10	1.91011e-05	0.9544	-6.7639e-10	0.000883028	1.11952	-6.7639e-10
44447220	chr19:44447220:A:G	4.15009e-06	0.693837	-6.7639e-10	1.77006e-05	0.878254	-6.7639e-10	0.000816337	1.04099	-6.7639e-10
44447279	chr19:44447279:C:CCCT	1.54966e-07	-1.0995	-1.49434	6.49289e-07	-1.02152	-1.40571	2.66662e-05	-1.0383	-1.34214
44447327	chr19:44447327:T:G	3.94045e-07	-1.23722e-10	-1.66058	1.38991e-06	-1.23722e-10	-1.66611	5.47671e-05	-1.23722e-10	-1.66075
44447428	chr19:44447428:T:G	1.20672e-06	-1.23722e-10	-0.541388	3.48253e-06	-1.23722e-10	-0.747588	0.000126665	-1.23722e-10	-0.822296
44447582	chr19:44447582:A:G	3.09517e-06	-1.23722e-10	0.400549	8.28674e-06	-1.23722e-10	0.119309	0.000311928	-1.23722e-10	0.0789314
44447777	chr19:44447777:A:G	8.25011e-08	-1.6002	-1.62404	3.26527e-07	-1.57627	-1.53832	1.30326e-05	-1.57498	-1.52141
44447878	chr19:44447878:T:G	9.26759e-08	-1.50059	-1.60735	3.74151e-07	-1.44773	-1.53071	1.47946e-05	-1.45505	-1.51453
44447887	chr19:44447887:G:C	8.67741e-08	-1.51392	-1.65982	3.38971e-07	-1.46319	-1.61399	1.33094e-05	-1.4698	-1.60557
44447993	chr19:44447993:G:C	4.25265e-06	0.71825	-6.7639e-10	1.81672e-05	0.904273	-6.7639e-10	0.000837683	1.0668	-6.7639e-10
44448032	chr19:44448032:T:C	7.79725e-07	-0.978107	-6.7639e-10	2.36392e-06	-1.13502	-6.7639e-10	9.92666e-05	-1.06603	-6.7639e-10
44448560	chr19:44448560:G:A	3.91953e-07	-1.23722e-10	-1.66591	1.39009e-06	-1.23722e-10	-1.66598	5.44488e-05	-1.23722e-10	-1.66658
44448601	chr19:44448601:ACTGCGAGGCGGCGGGAGG:A	4.15444e-07	-1.23722e-10	-1.6077	1.43026e-06	-1.23722e-10	-1.63749	5.56462e-05	-1.23722e-10	-1.64483
44448685	chr19:44448685:A:G	1.45196e-07	-1.61128	-1.04769	4.85563e-07	-1.56033	-1.15746	2.02838e-05	-1.5911	-1.06292
44449001	chr19:44449001:AT:A	1.62927e-06	-1.23722e-10	-0.24116	6.09785e-06	-1.23722e-10	-0.187412	0.000215719	-1.23722e-10	-0.289864
44449008	chr19:44449008:A:G	1.67694e-07	-0.900306	-1.6146	4.55522e-07	-1.12118	-1.66048	2.81676e-05	-0.676214	-1.64945
44449310	chr19:44449310:A:C	3.99619e-07	-1.23722e-10	-1.64654	1.42338e-06	-1.23722e-10	-1.64231	5.62997e-05	-1.23722e-10	-1.63315
44449447	chr19:44449447:T:G	3.99631e-07	-1.23722e-10	-1.64651	1.4359e-06	-1.23722e-10	-1.63356	5.6701e-05	-1.23722e-10	-1.62605
44450072	chr19:44450072:C:T	3.068e-07	-1.55747	-0.353379	6.17494e-07	-1.51284	-0.964596	1.9652e-05	-1.58684	-1.09882
44450078	chr19:44450078:A:G	4.06293e-07	-1.23722e-10	-1.62997	1.44778e-06	-1.23722e-10	-1.62531	5.69338e-05	-1.23722e-10	-1.62195
44450192	chr19:44450192:A:G	4.50455e-07	-1.52679	-6.7639e-10	1.45884e-06	-1.61771	-6.7639e-10	6.03046e-05	-1.56443	-6.7639e-10
44450500	chr19:44450500:A:T	8.40282e-08	-1.61767	-1.58822	2.77364e-07	-1.61765	-1.66012	1.09917e-05	-1.6052	-1.66149
44450599	chr19:44450599:C:T	1.56043e-06	-1.23722e-10	-0.284332	5.83536e-06	-1.23722e-10	-0.231412	0.000206835	-1.23722e-10	-0.331919
44450862	chr19:44450862:C:T	4.59115e-07	-1.23722e-10	-1.50775	1.53927e-06	-1.23722e-10	-1.56404	5.97221e-05	-1.23722e-10	-1.57414
44450863	chr19:44450863:T:A	4.40765e-07	-0.0431036	-1.50543	2.25439e-06	0.357335	-1.5398	9.11408e-05	0.32637	-1.4778
44451182	chr19:44451182:C:T	3.39464e-07	-0.190871	-1.61881	1.71848e-06	0.184168	-1.63807	6.73198e-05	0.15255	-1.60694
44451336	chr19:44451336:A:C	8.01094e-07	-1.23722e-10	-0.951071	2.75331e-06	-1.23722e-10	-0.982542	0.000105474	-1.23722e-10	-1.00537
44451512	chr19:44451512:A:C	7.86153e-08	-1.60655	-1.66594	2.86341e-07	-1.61482	-1.63111	1.1185e-05	-1.61735	-1.63192
44451589	chr19:44451589:C:T	2.27904e-07	-0.547176	-1.66095	9.14053e-07	-0.45537	-1.62984	3.06439e-05	-0.61811	-1.6233
44451700	chr19:44451700:G:A	1.33351e-07	-1.61762	-1.12644	4.37972e-07	-1.59218	-1.22877	1.84733e-05	-1.61133	-1.13618
44452040	chr19:44452040:C:T	3.96026e-07	-1.23722e-10	-1.65557	1.39099e-06	-1.23722e-10	-1.66533	5.44465e-05	-1.23722e-10	-1.66662
44452087	chr19:44452087:T:C	5.94104e-07	-0.58601	-0.663984	3.0749e-06	-0.522473	-0.349602	0.000110429	-0.568543	-0.390927
44452274	chr19:44452274:C:A	4.70606e-07	-1.23722e-10	-1.48303	1.61135e-06	-1.23722e-10	-1.51827	6.17146e-05	-1.23722e-10	-1.54132
44452304	chr19:44452304:C:T	4.9149e-07	-1.23722e-10	-1.43961	2.07547e-06	-1.23722e-10	-1.26516	8.22598e-05	-1.23722e-10	-1.25396
44452503	chr19:44452503:G:A	4.3213e-07	-1.23722e-10	-1.56832	1.53834e-06	-1.23722e-10	-1.56465	5.93769e-05	-1.23722e-10	-1.57993
44452558	chr19:44452558:G:C	4.52261e-07	-1.23722e-10	-1.52279	1.55237e-06	-1.23722e-10	-1.55556	5.96866e-05	-1.23722e-10	-1.57473
44452648	chr19:44452648:G:A	1.07725e-07	-1.3335	-1.62397	4.37961e-07	-1.32999	-1.49098	1.59226e-05	-1.41312	-1.48298
44452838	chr19:44452838:G:A	1.51303e-07	-1.61772	-1.00004	4.97477e-07	-1.58924	-1.10431	2.09803e-05	-1.60972	-1.01053
44452851	chr19:44452851:T:C	1.37248e-07	-1.05262	-1.66264	5.1044e-07	-1.03948	-1.62835	1.79723e-05	-1.16565	-1.60936
44452889	chr19:44452889:G:A	1.48326e-07	-0.986855	-1.65078	5.61955e-07	-0.972955	-1.59873	1.97441e-05	-1.107	-1.57398
44452963	chr19:44452963:G:T	5.28729e-07	-1.23722e-10	-1.36657	1.70543e-06	-1.23722e-10	-1.46153	6.46963e-05	-1.23722e-10	-1.49414
44453019	chr19:44453019:A:G	7.4897e-07	-1.03477	0.0164196	1.87389e-06	-1.19113	-0.176199	8.07485e-05	-0.865766	-0.406734
44453124	chr19:44453124:A:G	2.51383e-07	-0.53543	-1.57464	1.17081e-06	-0.483579	-1.35408	4.29392e-05	-0.540481	-1.36357
44453165	chr19:44453165:G:A	2.11517e-07	-0.690503	-1.59224	1.01908e-06	-0.369773	-1.60667	4.07559e-05	-0.393949	-1.56229
44453250	chr19:44453250:C:A	4.07348e-07	-1.23722e-10	-1.62738	1.40579e-06	-1.23722e-10	-1.65475	5.52929e-05	-1.23722e-10	-1.65119
44453291	chr19:44453291:G:A	5.96981e-07	-1.23722e-10	-1.24516	1.97307e-06	-1.23722e-10	-1.31576	7.47804e-05	-1.23722e-10	-1.34928
44453310	chr19:44453310:G:A	4.6023e-07	-1.23722e-10	-1.50532	1.50638e-06	-1.23722e-10	-1.58564	5.83738e-05	-1.23722e-10	-1.59697
44453322	chr19:44453322:G:A	4.84196e-07	-0.134679	-1.31988	2.68678e-06	-0.0717747	-0.935229	9.7062e-05	-0.146884	-0.941606
44453476	chr19:44453476:T:C	3.96045e-07	-1.23722e-10	-1.65552	1.39538e-06	-1.23722e-10	-1.66218	5.45209e-05	-1.23722e-10	-1.66525
44453490	chr19:44453490:A:G	4.63235e-07	-1.23722e-10	-1.49882	1.61052e-06	-1.23722e-10	-1.51879	6.16197e-05	-1.23722e-10	-1.54286
44453699	chr19:44453699:A:AG	5.99443e-07	-1.23722e-10	-1.24105	1.97901e-06	-1.23722e-10	-1.31275	7.51334e-05	-1.23722e-10	-1.34457
44453710	chr19:44453710:C:A	4.20484e-06	-0.10705	0.813993	7.23166e-06	-0.598033	0.581154	0.000359591	-0.0469846	0.268111
44453992	chr19:44453992:T:C	4.0447e-07	-1.23722e-10	-1.63447	1.49399e-06	-1.23722e-10	-1.5939	5.75773e-05	-1.23722e-10	-1.61071
44454005	chr19:44454005:G:A	1.6107e-07	-1.61767	-0.937541	5.26255e-07	-1.58578	-1.05154	2.21734e-05	-1.6078	-0.957151
44454239	chr19:44454239:G:C	1.44021e-07	-1.61726	-1.04983	4.68538e-07	-1.59534	-1.15814	1.97713e-05	-1.61274	-1.06687
44454638	chr19:44454638:A:T	5.07384e-07	-1.23722e-10	-1.40778	1.69789e-06	-1.23722e-10	-1.46596	6.50136e-05	-1.23722e-10	-1.48924
44454777	chr19:44454777:G:C	1.07856e-07	-1.56549	-1.39076	5.70128e-07	-1.56928	-0.987965	2.14493e-05	-1.59045	-1.00769
44454794	chr19:44454794:T:A	1.08045e-07	-1.56256	-1.39194	5.70695e-07	-1.56646	-0.989783	2.14614e-05	-1.58829	-1.00929
44455027	chr19:44455027:T:C	4.06273e-07	-1.23722e-10	-1.63002	1.43662e-06	-1.23722e-10	-1.63306	5.5889e-05	-1.23722e-10	-1.64047
44455327	chr19:44455327:T:C	3.99241e-07	-1.00249	-0.644997	1.33791e-06	-0.949625	-0.75461	4.41003e-05	-0.923941	-0.953432
44455339	chr19:44455339:G:A	1.70847e-07	-1.03103	-1.46525	6.31531e-07	-0.979409	-1.47555	2.39459e-05	-0.948317	-1.53973
44455420	chr19:44455420:AG:A	2.06298e-07	-0.655664	-1.65206	9.34509e-07	-0.537066	-1.52602	4.229e-05	-0.393614	-1.52568
44455421	chr19:44455421:G:A	7.53498e-07	-1.55362	0.541293	2.48612e-06	-1.52996	0.445334	8.51333e-05	-1.56263	0.343013
44455477	chr19:44455477:C:T	2.14418e-06	-1.59587	1.62933	4.51962e-06	-1.58735	1.10043	0.000150155	-1.61012	0.957949
44455652	chr19:44455652:C:G	5.59121e-07	-1.23722e-10	-1.31068	1.77574e-06	-1.23722e-10	-1.42113	6.74587e-05	-1.23722e-10	-1.45232
44455653	chr19:44455653:C:A	1.92666e-06	-1.60844	1.53493	3.80588e-06	-1.6029	0.944098	0.000127636	-1.6166	0.801944
44455792	chr19:44455792:TC:T	4.36557e-07	-1.23722e-10	-1.55813	1.5747e-06	-1.23722e-10	-1.54128	6.08105e-05	-1.23722e-10	-1.55608
44456396	chr19:44456396:C:T	2.27857e-07	-1.54258	-0.665745	7.31388e-07	-1.41644	-0.891716	2.84053e-05	-1.47794	-0.839327
44456685	chr19:44456685:G:C	1.16309e-07	-1.25877	-1.62203	3.41948e-07	-1.40985	-1.65859	1.79377e-05	-1.13056	-1.64637
44456832	chr19:44456832:G:C	4.17733e-07	-1.23722e-10	-1.60221	1.50373e-06	-1.23722e-10	-1.5874	5.83999e-05	-1.23722e-10	-1.59653
44457214	chr19:44457214:C:A	1.82688e-07	-0.877526	-1.55175	5.92499e-07	-1.08001	-1.43874	2.77128e-05	-0.819389	-1.52256
44457312	chr19:44457312:G:A	7.24782e-07	-1.05118	-6.7639e-10	2.12949e-06	-1.23947	-6.7639e-10	0.000119947	-0.876791	-6.7639e-10
44457386	chr19:44457386:C:T	1.1687e-07	-1.26145	-1.61453	3.59246e-07	-1.38987	-1.62923	1.60245e-05	-1.22862	-1.6611
44457690	chr19:44457690:T:C	5.22177e-07	-1.23722e-10	-1.37904	1.65256e-06	-1.23722e-10	-1.49302	6.30335e-05	-1.23722e-10	-1.52017
44457709	chr19:44457709:A:G	4.04898e-07	-1.23722e-10	-1.63341	1.43089e-06	-1.23722e-10	-1.63705	5.56757e-05	-1.23722e-10	-1.6443
44457761	chr19:44457761:T:C	1.36084e-07	-1.60987	-1.1139	4.32269e-07	-1.6123	-1.22176	1.7007e-05	-1.61422	-1.216
44457902	chr19:44457902:C:T	1.22694e-07	-1.16079	-1.66657	3.67473e-07	-1.33068	-1.66578	1.99805e-05	-1.00315	-1.66593
44458036	chr19:44458036:G:A	4.54271e-07	-1.23722e-10	-1.51835	1.63682e-06	-1.23722e-10	-1.50259	6.47723e-05	-1.23722e-10	-1.49296
44458209	chr19:44458209:A:G	4.96792e-07	-1.23722e-10	-1.42888	2.11612e-06	-1.23722e-10	-1.24576	8.0346e-05	-1.23722e-10	-1.2775
44458368	chr19:44458368:G:C	1.32404e-07	-1.35343	-1.39776	3.71415e-07	-1.48199	-1.50379	1.92327e-05	-1.24057	-1.46666
44458586	chr19:44458586:G:GT	4.30682e-07	-1.23722e-10	-1.57168	1.46573e-06	-1.23722e-10	-1.61299	5.80392e-05	-1.23722e-10	-1.60272
44458597	chr19:44458597:G:C	1.10295e-07	-1.34449	-1.5894	3.25284e-07	-1.47646	-1.64195	1.66024e-05	-1.23004	-1.62426
44458609	chr19:44458609:T:C	8.01458e-08	-1.61772	-1.63548	3.11129e-07	-1.59335	-1.56955	1.19e-05	-1.60814	-1.57916
44458700	chr19:44458700:T:C	1.36518e-07	-1.21053	-1.51006	4.02398e-07	-1.28467	-1.62099	1.8263e-05	-1.09578	-1.66318
44458721	chr19:44458721:A:G	1.2844e-07	-1.12732	-1.65426	4.60002e-07	-1.11437	-1.6575	1.89065e-05	-1.05891	-1.66542
44459128	chr19:44459128:C:G	4.10307e-07	-1.49097	-0.129178	1.19001e-06	-1.46434	-0.357041	4.18911e-05	-1.52305	-0.405719
44459210	chr19:44459210:A:G	1.12543e-07	-1.57521	-1.3385	3.80936e-07	-1.47575	-1.48472	1.41828e-05	-1.52322	-1.48859
44459235	chr19:44459235:C:T	8.1392e-08	-1.58414	-1.65363	3.27116e-07	-1.61719	-1.4956	1.28832e-05	-1.61279	-1.49512
44459305	chr19:44459305:C:T	5.66171e-07	-1.23722e-10	-1.29815	1.76699e-06	-1.23722e-10	-1.42607	6.71895e-05	-1.23722e-10	-1.45632
44459562	chr19:44459562:CT:C	1.27708e-07	-1.52257	-1.26473	4.6298e-07	-1.40194	-1.36348	1.65135e-05	-1.50321	-1.35645
44459622	chr19:44459622:T:C	5.72545e-07	-1.23722e-10	-1.28696	1.77592e-06	-1.23722e-10	-1.42103	6.74844e-05	-1.23722e-10	-1.45194
44459636	chr19:44459636:CA:C	5.74371e-07	-1.23722e-10	-1.28377	1.78073e-06	-1.23722e-10	-1.41833	6.76516e-05	-1.23722e-10	-1.44947
44459697	chr19:44459697:G:T	1.32357e-07	-1.1397	-1.61185	3.71349e-07	-1.3226	-1.66336	2.04214e-05	-0.992224	-1.65503
44459706	chr19:44459706:C:T	1.26421e-07	-1.18247	-1.61497	3.58855e-07	-1.3561	-1.66408	1.94074e-05	-1.04179	-1.6564
44459755	chr19:44459755:T:C	5.94989e-07	-1.23722e-10	-1.24851	1.83305e-06	-1.23722e-10	-1.38937	6.95199e-05	-1.23722e-10	-1.42223
44459944	chr19:44459944:G:A	1.0188e-07	-1.50159	-1.51166	3.65201e-07	-1.37142	-1.63123	1.27328e-05	-1.48677	-1.63289
44460081	chr19:44460081:A:G	1.28479e-07	-1.32565	-1.45563	3.91516e-07	-1.4455	-1.48757	1.64237e-05	-1.28335	-1.58177
44460387	chr19:44460387:C:A	3.9472e-07	-1.23722e-10	-1.65887	1.39784e-06	-1.23722e-10	-1.66042	5.46261e-05	-1.23722e-10	-1.66333
44460722	chr19:44460722:T:C	4.0383e-07	-1.23722e-10	-1.63606	1.44287e-06	-1.23722e-10	-1.62871	5.61244e-05	-1.23722e-10	-1.63627
44460732	chr19:44460732:T:C	4.07261e-07	-1.23722e-10	-1.62759	1.45629e-06	-1.23722e-10	-1.61946	5.65938e-05	-1.23722e-10	-1.62794
44460752	chr19:44460752:G:C	4.04324e-07	-1.23722e-10	-1.63483	1.4448e-06	-1.23722e-10	-1.62737	5.61927e-05	-1.23722e-10	-1.63505
44460791	chr19:44460791:T:C	1.23073e-07	-1.36846	-1.45581	3.78954e-07	-1.4781	-1.48758	1.5683e-05	-1.32955	-1.58171
44460809	chr19:44460809:G:A	1.19956e-07	-1.55671	-1.29321	4.96151e-07	-1.55404	-1.14218	1.91952e-05	-1.55698	-1.1522
44460872	chr19:44460872:A:G	8.16686e-08	-1.59161	-1.64277	3.09058e-07	-1.50728	-1.6623	1.16565e-05	-1.55206	-1.65592
44461530	chr19:44461530:C:T	1.34337e-06	-1.60759	1.17347	3.26151e-06	-1.60103	0.787876	0.000116	-1.61588	0.70563
44461760	chr19:44461760:AG:A	1.08372e-07	-1.29076	-1.66073	4.17652e-07	-1.23349	-1.63497	1.57466e-05	-1.26335	-1.64387
44462080	chr19:44462080:T:G	1.23025e-07	-1.31457	-1.51009	3.74817e-07	-1.43996	-1.5367	1.59883e-05	-1.27707	-1.61491
44462252	chr19:44462252:TC:T	1.28385e-07	-1.19895	-1.58306	3.84538e-07	-1.34786	-1.6032	1.74594e-05	-1.15158	-1.65238
44462440	chr19:44462440:A:G	1.2859e-07	-1.19542	-1.585	4.63869e-07	-1.12848	-1.63502	1.76989e-05	-1.16433	-1.62601
44462485	chr19:44462485:T:G	5.30388e-07	-1.23722e-10	-1.36344	1.67127e-06	-1.23722e-10	-1.48176	6.38616e-05	-1.23722e-10	-1.50712
44462737	chr19:44462737:G:T	5.74708e-07	-1.23722e-10	-1.28319	1.78348e-06	-1.23722e-10	-1.41678	6.78276e-05	-1.23722e-10	-1.44687
44462839	chr19:44462839:T:C	4.42268e-07	-1.54513	-6.7639e-10	1.54704e-06	-1.559	-6.7639e-10	5.96774e-05	-1.57489	-6.7639e-10
44462967	chr19:44462967:AC:A	2.55666e-06	0.20941	-6.7639e-10	7.54782e-06	0.025911	-6.7639e-10	0.000245566	-0.160275	-6.7639e-10
44462990	chr19:44462990:T:C	1.78858e-07	-1.51918	-0.931277	6.42216e-07	-1.37659	-1.06159	2.31257e-05	-1.49168	-1.03122
44463231	chr19:44463231:T:C	1.13812e-07	-1.35695	-1.54555	3.47389e-07	-1.41466	-1.63799	1.53217e-05	-1.2679	-1.66667
44463246	chr19:44463246:T:C	9.64287e-08	-1.57451	-1.49373	3.53169e-07	-1.47449	-1.56167	1.34932e-05	-1.52635	-1.5353
44463247	chr19:44463247:G:A	9.67367e-08	-1.57132	-1.49373	3.55236e-07	-1.46865	-1.56167	1.35558e-05	-1.52173	-1.5353
44463265	chr19:44463265:G:A	1.27881e-07	-1.56471	-1.22124	4.50078e-07	-1.46533	-1.32835	1.62926e-05	-1.54957	-1.32356
44463492	chr19:44463492:A:G	1.03466e-07	-1.40323	-1.59457	3.25002e-07	-1.50588	-1.61339	1.3964e-05	-1.37014	-1.65722
44463607	chr19:44463607:G:A	4.25733e-07	-1.23722e-10	-1.58324	1.6194e-06	-1.23722e-10	-1.51329	6.2679e-05	-1.23722e-10	-1.52581
44463635	chr19:44463635:G:T	1.24434e-07	-1.19278	-1.62049	4.57141e-07	-1.12408	-1.65403	1.7345e-05	-1.16189	-1.64864
44463755	chr19:44463755:T:A	6.1571e-07	-1.21427	-6.7639e-10	2.17439e-06	-1.2186	-6.7639e-10	7.87413e-05	-1.29767	-6.7639e-10
44463831	chr19:44463831:C:T	5.69323e-07	-1.23722e-10	-1.2926	1.77438e-06	-1.23722e-10	-1.4219	6.70997e-05	-1.23722e-10	-1.45766
44463943	chr19:44463943:C:T	4.69963e-07	-1.23722e-10	-1.4844	2.26083e-06	-1.23722e-10	-1.17962	9.10876e-05	-1.23722e-10	-1.15202
44464090	chr19:44464090:A:G	4.81118e-07	-1.23722e-10	-1.46094	1.58438e-06	-1.23722e-10	-1.53515	6.07712e-05	-1.23722e-10	-1.55672
44464174	chr19:44464174:T:C	1.32742e-07	-1.22214	-1.5265	3.60003e-07	-1.38915	-1.62784	1.94778e-05	-1.09038	-1.60418
44464365	chr19:44464365:A:G	1.2367e-07	-1.22531	-1.59412	3.48203e-07	-1.3916	-1.65872	1.86013e-05	-1.0942	-1.64641
44464566	chr19:44464566:C:T	1.05943e-07	-1.42761	-1.54653	3.32556e-07	-1.52138	-1.57492	1.38745e-05	-1.39152	-1.64226
44464656	chr19:44464656:T:G	4.78507e-07	-1.23722e-10	-1.46638	2.36064e-06	-1.23722e-10	-1.13642	9.52421e-05	-1.23722e-10	-1.10742
44464911	chr19:44464911:C:T	1.04173e-06	-1.23722e-10	-0.688408	3.56979e-06	-1.23722e-10	-0.72284	0.000125969	-1.23722e-10	-0.827802
44465343	chr19:44465343:C:T	4.97951e-07	-1.23722e-10	-1.42655	1.60532e-06	-1.23722e-10	-1.52202	6.11743e-05	-1.23722e-10	-1.55011
44465614	chr19:44465614:A:C	4.99862e-07	-1.23722e-10	-1.42272	1.69724e-06	-1.23722e-10	-1.46634	6.48597e-05	-1.23722e-10	-1.49161
44465644	chr19:44465644:A:T	1.22847e-07	-1.46511	-1.361	4.1558e-07	-1.32032	-1.55311	1.41466e-05	-1.45043	-1.56393
44465745	chr19:44465745:A:G	1.79945e-06	-1.53991	1.3981	4.35863e-06	-1.52523	1.00204	0.000151006	-1.56949	0.922968
44465945	chr19:44465945:C:T	1.06251e-07	-1.41943	-1.55181	3.32997e-07	-1.51567	-1.5793	1.39683e-05	-1.38258	-1.64447
44465949	chr19:44465949:A:C	9.28304e-07	-1.23722e-10	-0.80369	3.18615e-06	-1.23722e-10	-0.836535	0.000113135	-1.23722e-10	-0.935261
44466019	chr19:44466019:A:C	5.50765e-07	-1.23722e-10	-1.32574	1.72768e-06	-1.23722e-10	-1.44856	6.54762e-05	-1.23722e-10	-1.48215
44466118	chr19:44466118:G:A	7.15435e-07	-1.06416	-6.7639e-10	3.61748e-06	-0.70957	-6.7639e-10	0.000123568	-0.847048	-6.7639e-10
44466381	chr19:44466381:G:T	4.96055e-07	-1.23722e-10	-1.43036	1.60049e-06	-1.23722e-10	-1.52504	6.10099e-05	-1.23722e-10	-1.5528
44466532	chr19:44466532:TA:T	4.54476e-07	-1.23722e-10	-1.5179	1.70846e-06	-1.23722e-10	-1.45976	7.0316e-05	-1.23722e-10	-1.41084
44466753	chr19:44466753:C:T	1.20386e-07	-1.34684	-1.4995	3.57925e-07	-1.40805	-1.61473	1.55583e-05	-1.25721	-1.66204
44467121	chr19:44467121:T:C	5.03729e-07	-0.870822	-0.544188	2.32122e-06	-0.779414	-0.373839	9.21994e-05	-0.977632	-0.162254
44467683	chr19:44467683:G:A	5.39024e-07	-1.23722e-10	-1.34729	2.0185e-06	-1.23722e-10	-1.29299	7.84992e-05	-1.23722e-10	-1.30075
44467819	chr19:44467819:C:T	4.38032e-07	-1.55476	-6.7639e-10	1.5217e-06	-1.57552	-6.7639e-10	5.85233e-05	-1.59441	-6.7639e-10
44468040	chr19:44468040:A:G	1.04439e-07	-1.4431	-1.54534	3.29269e-07	-1.53272	-1.57351	1.36483e-05	-1.40873	-1.6415
44468469	chr19:44468469:G:A	1.24296e-07	-1.46109	-1.35329	4.19635e-07	-1.31457	-1.54915	1.42618e-05	-1.44605	-1.5602
44468635	chr19:44468635:T:C	4.53371e-07	-1.23722e-10	-1.52034	1.67943e-06	-1.23722e-10	-1.47689	6.59333e-05	-1.23722e-10	-1.4752
44468802	chr19:44468802:C:A	1.09882e-07	-1.37432	-1.56332	3.3911e-07	-1.43033	-1.64645	1.50157e-05	-1.28827	-1.66647
44468856	chr19:44468856:C:T	2.61912e-07	-0.905069	-1.16397	7.3659e-07	-0.92519	-1.37588	2.62947e-05	-1.05583	-1.33864
44468857	chr19:44468857:G:A	4.33716e-07	-1.23722e-10	-1.56466	1.7065e-06	-1.23722e-10	-1.46091	6.58543e-05	-1.23722e-10	-1.4764
44469124	chr19:44469124:C:T	1.91614e-06	-0.0789787	-6.7639e-10	5.84456e-06	-0.229835	-6.7639e-10	0.000229103	-0.22967	-6.7639e-10
44469504	chr19:44469504:G:T	5.02567e-07	-1.23722e-10	-1.41732	1.70946e-06	-1.23722e-10	-1.45917	6.52593e-05	-1.23722e-10	-1.48547
44469527	chr19:44469527:G:A	1.16266e-06	-1.54721	0.968629	2.99021e-06	-1.53188	0.631874	0.000103741	-1.57416	0.552216
44469532	chr19:44469532:C:T	4.75738e-07	-1.23722e-10	-1.47218	1.66999e-06	-1.23722e-10	-1.48253	6.42906e-05	-1.23722e-10	-1.50043
44469752	chr19:44469752:T:C	1.27189e-07	-1.18489	-1.60648	4.64275e-07	-1.1158	-1.64682	1.76224e-05	-1.15383	-1.64084
44469777	chr19:44469777:C:T	4.14178e-07	-1.61075	-6.7639e-10	1.46869e-06	-1.61097	-6.7639e-10	5.71784e-05	-1.61766	-6.7639e-10
44469952	chr19:44469952:C:T	8.85771e-07	-0.85059	-6.7639e-10	3.39407e-06	-0.773319	-6.7639e-10	0.000141431	-0.712028	-6.7639e-10
44470255	chr19:44470255:A:G	3.91656e-07	-1.23722e-10	-1.66667	1.38904e-06	-1.23722e-10	-1.66674	5.44415e-05	-1.23722e-10	-1.66671
44470307	chr19:44470307:T:C	9.85042e-07	-1.23722e-10	-0.744364	3.36949e-06	-1.23722e-10	-0.780586	0.000119236	-1.23722e-10	-0.882734
44470393	chr19:44470393:T:C	4.82407e-07	-1.23722e-10	-1.45826	1.56758e-06	-1.23722e-10	-1.54581	5.99378e-05	-1.23722e-10	-1.57053
44470397	chr19:44470397:A:G	1.30741e-06	-0.461248	-6.7639e-10	5.17194e-06	-0.3521	-6.7639e-10	0.000236379	-0.198403	-6.7639e-10
44470406	chr19:44470406:A:G	1.37894e-07	-1.16538	-1.54518	3.72083e-07	-1.3454	-1.63858	2.05142e-05	-1.02488	-1.61784
44470424	chr19:44470424:G:C	4.16564e-07	-1.23722e-10	-1.60501	1.49496e-06	-1.23722e-10	-1.59325	5.79314e-05	-1.23722e-10	-1.60458
44470442	chr19:44470442:C:T	1.39355e-07	-1.13239	-1.56763	3.77481e-07	-1.32083	-1.64875	2.10067e-05	-0.987323	-1.63168
44470708	chr19:44470708:C:T	8.94326e-07	-0.840978	-6.7639e-10	3.20935e-06	-0.829279	-6.7639e-10	0.000111121	-0.953217	-6.7639e-10
44470719	chr19:44470719:A:G	3.91653e-07	-1.23722e-10	-1.66667	1.38904e-06	-1.23722e-10	-1.66673	5.44605e-05	-1.23722e-10	-1.66636
44470800	chr19:44470800:G:A	4.16369e-07	-1.60548	-6.7639e-10	1.45882e-06	-1.61772	-6.7639e-10	5.94161e-05	-1.57927	-6.7639e-10
44471161	chr19:44471161:G:C	5.68623e-07	-1.23722e-10	-1.29383	2.16438e-06	-1.23722e-10	-1.22321	8.40019e-05	-1.23722e-10	-1.233
44471167	chr19:44471167:A:G	8.82718e-07	-0.854043	-6.7639e-10	3.10132e-06	-0.863518	-6.7639e-10	0.000107257	-0.988607	-6.7639e-10
44471180	chr19:44471180:A:G	6.42581e-07	-1.17156	-6.7639e-10	2.2093e-06	-1.20267	-6.7639e-10	8.03994e-05	-1.27683	-6.7639e-10
44471200	chr19:44471200:C:G	9.58155e-07	-0.772039	-6.7639e-10	2.52447e-06	-1.06931	-6.7639e-10	0.000101606	-1.04274	-6.7639e-10
44471281	chr19:44471281:T:A	8.69828e-07	-1.23722e-10	-0.868753	2.987e-06	-1.23722e-10	-0.901077	0.000106517	-1.23722e-10	-0.995533
44471443	chr19:44471443:C:T	1.5868e-07	-0.985551	-1.58461	4.22603e-07	-1.20107	-1.6556	2.46186e-05	-0.82075	-1.63959
44471492	chr19:44471492:T:C	5.06845e-07	0.0598196	-1.46866	1.4949e-06	-0.00385409	-1.58943	9.68678e-05	0.47945	-1.56994
44471521	chr19:44471521:C:T	3.91983e-07	-1.23722e-10	-1.66583	1.40921e-06	-1.23722e-10	-1.65232	5.56278e-05	-1.23722e-10	-1.64516
44471535	chr19:44471535:G:A	1.09e-07	-1.36831	-1.57739	3.39063e-07	-1.42508	-1.65183	1.51302e-05	-1.28182	-1.66532
44471624	chr19:44471624:T:C	1.2146e-07	-1.54752	-1.28994	4.33857e-07	-1.42718	-1.4032	1.66719e-05	-1.48847	-1.36164
44471625	chr19:44471625:T:C	1.21804e-07	-1.54428	-1.29036	4.36054e-07	-1.42186	-1.40348	1.67408e-05	-1.48402	-1.36198
44471841	chr19:44471841:T:C	2.23721e-07	-1.53789	-0.688762	7.50489e-07	-1.52061	-0.761764	2.78789e-05	-1.56374	-0.772232
44472173	chr19:44472173:G:C	1.31163e-07	-1.20458	-1.55603	3.59063e-07	-1.37595	-1.64365	1.94691e-05	-1.07036	-1.62465
44472191	chr19:44472191:A:G	4.02416e-07	-1.23722e-10	-1.63956	1.39432e-06	-1.23722e-10	-1.66294	5.45209e-05	-1.23722e-10	-1.66526
44472321	chr19:44472321:A:G	1.2182e-06	-0.531919	-6.7639e-10	4.79649e-06	-0.427462	-6.7639e-10	0.000218375	-0.277628	-6.7639e-10
44472612	chr19:44472612:C:CA	2.578e-07	-0.458176	-1.62669	1.01402e-06	-0.350208	-1.63121	4.56883e-05	-0.195469	-1.64653
44472748	chr19:44472748:GAT:G	3.9367e-07	-1.23722e-10	-1.66154	1.39401e-06	-1.23722e-10	-1.66316	5.45237e-05	-1.23722e-10	-1.6652
44472775	chr19:44472775:A:T	6.03268e-07	-1.23722e-10	-1.23469	1.86212e-06	-1.23722e-10	-1.37363	7.02605e-05	-1.23722e-10	-1.41163
44472822	chr19:44472822:A:G	1.66306e-07	-0.938432	-1.58479	9.68617e-07	-0.658175	-1.36906	3.77628e-05	-0.639464	-1.39305
44473023	chr19:44473023:G:A	2.10372e-07	-0.77908	-1.50909	8.86397e-07	-0.618012	-1.49793	3.77938e-05	-0.593881	-1.43781
44473045	chr19:44473045:C:T	4.27729e-06	-1.15073	1.87476	8.56649e-06	-1.17593	1.32844	0.000238064	-1.2113	1.02
44473165	chr19:44473165:T:C	1.31853e-07	-1.59051	-1.16485	3.56641e-07	-1.59804	-1.42833	1.463e-05	-1.59828	-1.38249
44473177	chr19:44473177:C:A	8.4161e-08	-1.57161	-1.6327	2.77813e-07	-1.6099	-1.66625	1.20486e-05	-1.51294	-1.66196
44473188	chr19:44473188:T:C	1.19064e-06	-1.4873	0.932499	2.97453e-06	-1.46538	0.560121	0.000103358	-1.52408	0.498439
44473200	chr19:44473200:G:A	4.44137e-07	-0.655208	-0.885707	1.44771e-06	-0.592961	-1.03241	4.47756e-05	-0.712051	-1.15013
44473293	chr19:44473293:A:T	5.17914e-07	-1.23722e-10	-1.38724	1.95531e-06	-1.23722e-10	-1.3248	7.76642e-05	-1.23722e-10	-1.31144
44473295	chr19:44473295:C:T	4.10983e-07	-1.23722e-10	-1.6185	1.55878e-06	-1.23722e-10	-1.55144	6.00954e-05	-1.23722e-10	-1.56791
44473331	chr19:44473331:G:T	9.10746e-08	-1.50947	-1.6159	2.86262e-07	-1.58374	-1.66246	1.32097e-05	-1.42874	-1.65414
44473349	chr19:44473349:G:T	1.71669e-07	-1.06185	-1.42963	7.0483e-07	-0.930375	-1.41477	3.0058e-05	-0.915586	-1.34512
44473357	chr19:44473357:T:C	1.42541e-07	-1.25569	-1.42173	8.24864e-07	-1.05282	-1.13507	3.16501e-05	-1.04048	-1.16862
44473421	chr19:44473421:G:A	3.4798e-07	-1.56931	-0.215596	1.27751e-06	-1.60392	-0.146511	4.58769e-05	-1.47292	-0.364962
44473469	chr19:44473469:T:C	1.58111e-07	-1.28825	-1.2855	4.87468e-07	-1.46639	-1.24749	2.13027e-05	-1.39715	-1.20786
44473892	chr19:44473892:G:T	1.72219e-06	-1.01197	0.826278	9.10983e-06	-1.31279	1.5268	0.000463269	-1.11782	1.59229
44473903	chr19:44473903:G:T	5.22793e-07	-1.23722e-10	-1.37786	1.75073e-06	-1.23722e-10	-1.43531	6.65288e-05	-1.23722e-10	-1.4662
44474081	chr19:44474081:T:G	8.94901e-08	-1.49465	-1.64827	2.9664e-07	-1.54454	-1.66604	1.31025e-05	-1.45698	-1.63405
44474236	chr19:44474236:C:G	2.49617e-07	-0.89636	-1.22076	1.0181e-06	-0.76394	-1.21347	4.40576e-05	-0.756339	-1.122
44474292	chr19:44474292:G:A	4.57177e-07	-1.23722e-10	-1.51198	1.73967e-06	-1.23722e-10	-1.44165	6.66431e-05	-1.23722e-10	-1.46449
44474360	chr19:44474360:G:A	1.75163e-07	-1.32824	-1.14309	1.10511e-06	-1.16368	-0.731725	4.05262e-05	-1.16565	-0.796241
44474408	chr19:44474408:G:A	8.67607e-07	-0.87131	-6.7639e-10	3.45214e-06	-0.756353	-6.7639e-10	0.000142209	-0.706541	-6.7639e-10
44474813	chr19:44474813:G:A	4.5555e-07	-1.23722e-10	-1.51554	1.92788e-06	-1.23722e-10	-1.33893	7.38867e-05	-1.23722e-10	-1.36131
44475226	chr19:44475226:C:T	2.62931e-07	-0.819088	-1.24607	1.07991e-06	-0.679727	-1.23875	4.66144e-05	-0.67216	-1.14977
44475493	chr19:44475493:A:C	1.16816e-07	-1.46775	-1.4087	4.55406e-07	-1.55591	-1.226	1.97022e-05	-1.35911	-1.32401
44475517	chr19:44475517:A:G	2.58732e-07	-0.838794	-1.24246	1.06265e-06	-0.700669	-1.23391	4.58689e-05	-0.693261	-1.14479
44475597	chr19:44475597:A:C	5.9074e-07	-1.23722e-10	-1.25567	3.24531e-06	-1.23722e-10	-0.818138	0.000131632	-1.23722e-10	-0.783827
44475693	chr19:44475693:G:A	3.87633e-07	-0.0253303	-1.65166	1.17881e-06	-0.185769	-1.64508	4.69885e-05	-0.167357	-1.64658
44475955	chr19:44475955:A:G	3.92177e-07	-1.23722e-10	-1.66533	1.40788e-06	-1.23722e-10	-1.65326	5.49037e-05	-1.23722e-10	-1.65826
44476222	chr19:44476222:G:A	7.79405e-07	-1.23722e-10	-0.978517	2.02265e-06	-1.23722e-10	-1.29094	7.66982e-05	-1.23722e-10	-1.32396
44477101	chr19:44477101:G:A	1.90486e-07	-0.866806	-1.52066	7.24972e-07	-0.783097	-1.53387	3.10333e-05	-0.662495	-1.56628
44477158	chr19:44477158:C:T	5.93138e-07	-1.32023	0.0686083	1.84686e-06	-1.29085	-0.0910121	6.31018e-05	-1.37944	-0.139651
44477299	chr19:44477299:C:T	1.18383e-07	-1.40098	-1.46214	3.26558e-07	-1.5209	-1.59359	1.65335e-05	-1.29558	-1.56287
44477308	chr19:44477308:G:A	2.6437e-07	-1.4234	-0.6363	1.79589e-06	-1.28328	-0.126567	6.4027e-05	-1.2865	-0.218035
44477401	chr19:44477401:T:C	3.92999e-07	-1.23722e-10	-1.66324	1.3911e-06	-1.23722e-10	-1.66525	5.46465e-05	-1.23722e-10	-1.66295
44477615	chr19:44477615:T:C	8.83647e-08	-1.6103	-1.54528	3.17536e-07	-1.61076	-1.53175	1.25978e-05	-1.60804	-1.52228
44477645	chr19:44477645:A:G	6.96819e-07	-1.09052	-6.7639e-10	2.52622e-06	-1.06862	-6.7639e-10	0.000104329	-1.01629	-6.7639e-10
44477661	chr19:44477661:C:T	4.15197e-07	-1.23722e-10	-1.6083	1.39029e-06	-1.23722e-10	-1.66584	5.44425e-05	-1.23722e-10	-1.66669
44477666	chr19:44477666:G:C	2.6656e-07	-0.809751	-1.2417	1.08843e-06	-0.674331	-1.23628	4.70381e-05	-0.666456	-1.14642
44477904	chr19:44477904:C:G	4.2738e-07	-1.23722e-10	-1.57938	1.39889e-06	-1.23722e-10	-1.65966	5.46469e-05	-1.23722e-10	-1.66295
44478164	chr19:44478164:A:G	1.04105e-07	-1.41082	-1.58083	3.06807e-07	-1.52462	-1.65226	1.51889e-05	-1.30584	-1.63744
44478347	chr19:44478347:A:G	1.02486e-07	-1.42593	-1.5814	3.03684e-07	-1.53468	-1.65244	1.49046e-05	-1.32448	-1.63769
44478603	chr19:44478603:G:A	2.81914e-07	-1.42852	-0.566925	7.95432e-07	-1.56301	-0.661204	3.20963e-05	-1.47635	-0.718742
44478792	chr19:44478792:T:C	4.56219e-07	-1.23722e-10	-1.51408	1.43776e-06	-1.23722e-10	-1.63226	5.58454e-05	-1.23722e-10	-1.64125
44479350	chr19:44479350:G:C	3.05915e-07	-0.926405	-0.987336	1.31679e-06	-0.799015	-0.921138	5.83997e-05	-0.788717	-0.807811
44479445	chr19:44479445:T:A	4.25143e-07	-1.23722e-10	-1.58462	1.39689e-06	-1.23722e-10	-1.6611	5.45907e-05	-1.23722e-10	-1.66398
44479617	chr19:44479617:C:T	4.99425e-07	-1.23722e-10	-1.42359	1.50632e-06	-1.23722e-10	-1.58567	5.80991e-05	-1.23722e-10	-1.60169
44479791	chr19:44479791:G:A	5.98389e-07	-1.23722e-10	-1.24281	3.30544e-06	-1.23722e-10	-0.799776	0.000134132	-1.23722e-10	-0.765013
44480070	chr19:44480070:T:C	4.10745e-07	-1.23722e-10	-1.61908	1.5574e-06	-1.23722e-10	-1.55233	6.00453e-05	-1.23722e-10	-1.56874
44480235	chr19:44480235:A:G	8.8936e-08	-1.61382	-1.53531	3.1972e-07	-1.61418	-1.52148	1.26823e-05	-1.61217	-1.51146
44480551	chr19:44480551:A:G	1.21204e-07	-1.28118	-1.55839	4.05587e-07	-1.29535	-1.60241	1.68021e-05	-1.2869	-1.55543
44480736	chr19:44480736:T:A	6.23103e-07	-1.23722e-10	-1.20234	1.8091e-06	-1.23722e-10	-1.40252	7.12151e-05	-1.23722e-10	-1.39813
44481125	chr19:44481125:A:G	6.65295e-07	-1.23722e-10	-1.13682	1.87018e-06	-1.23722e-10	-1.36931	6.9863e-05	-1.23722e-10	-1.4173
44481157	chr19:44481157:C:A	1.08664e-06	-0.646204	-6.7639e-10	2.44919e-06	-1.09959	-6.7639e-10	0.00010318	-1.02737	-6.7639e-10
44481259	chr19:44481259:G:C	4.01117e-07	-1.23722e-10	-1.6428	1.48951e-06	-1.23722e-10	-1.5969	5.76177e-05	-1.23722e-10	-1.61001
44481279	chr19:44481279:G:A	1.20468e-07	-1.29057	-1.5551	4.02834e-07	-1.30446	-1.60012	1.66987e-05	-1.29608	-1.55243
44481293	chr19:44481293:C:T	3.19191e-07	-0.915691	-0.955568	1.37688e-06	-0.786993	-0.888532	6.11977e-05	-0.776825	-0.772904
44481300	chr19:44481300:A:G	7.86353e-07	-0.969643	-6.7639e-10	1.87125e-06	-1.36874	-6.7639e-10	9.85303e-05	-1.07348	-6.7639e-10
44481355	chr19:44481355:A:G	8.68232e-08	-1.51564	-1.65753	2.92929e-07	-1.56068	-1.6625	1.29893e-05	-1.48114	-1.61857
44481449	chr19:44481449:G:C	4.69379e-07	-1.23722e-10	-1.48564	1.81065e-06	-1.23722e-10	-1.40166	6.84993e-05	-1.23722e-10	-1.43702
44481456	chr19:44481456:T:C	2.42242e-07	-1.40643	-0.74068	1.61947e-06	-1.2615	-0.251753	5.81166e-05	-1.26436	-0.337032
44481774	chr19:44481774:T:A	1.23058e-06	-0.521806	-6.7639e-10	4.75213e-06	-0.436754	-6.7639e-10	0.000198765	-0.371717	-6.7639e-10
44482005	chr19:44482005:C:G	3.10154e-07	-0.92677	-0.97321	1.33827e-06	-0.798876	-0.905095	5.93788e-05	-0.788938	-0.790965
44482167	chr19:44482167:T:C	5.24375e-07	-1.30452	-0.0703258	1.65081e-06	-1.27445	-0.219632	5.63148e-05	-1.36551	-0.267373
44482404	chr19:44482404:G:A	4.073e-07	-1.23722e-10	-1.6275	1.45448e-06	-1.23722e-10	-1.6207	5.65798e-05	-1.23722e-10	-1.62819
44482484	chr19:44482484:G:A	3.06222e-07	-0.904374	-1.00837	1.32202e-06	-0.774285	-0.941899	5.8506e-05	-0.764403	-0.830307
44482779	chr19:44482779:T:G	4.91618e-07	-1.23722e-10	-1.43935	1.65142e-06	-1.23722e-10	-1.49371	6.3059e-05	-1.23722e-10	-1.51977
44483683	chr19:44483683:CA:C	8.7329e-08	-1.5099	-1.65746	2.94214e-07	-1.55624	-1.66256	1.30749e-05	-1.47438	-1.61877
44484058	chr19:44484058:A:G	8.35128e-07	-1.37302	0.463552	2.41489e-06	-1.34573	0.23204	8.2465e-05	-1.42642	0.174955
44484091	chr19:44484091:T:G	4.71682e-07	-1.23722e-10	-1.48074	1.8207e-06	-1.23722e-10	-1.39613	6.88359e-05	-1.23722e-10	-1.43211
44484119	chr19:44484119:C:T	7.93659e-07	-1.23722e-10	-0.960394	2.14514e-06	-1.23722e-10	-1.23214	7.92525e-05	-1.23722e-10	-1.2912
44484245	chr19:44484245:G:A	1.15048e-07	-1.59902	-1.29268	4.69395e-07	-1.59928	-1.15238	1.82064e-05	-1.60115	-1.16092
44484504	chr19:44484504:C:T	6.20451e-07	-1.23722e-10	-1.2066	2.37137e-06	-1.23722e-10	-1.13188	9.19886e-05	-1.23722e-10	-1.14217
44484693	chr19:44484693:A:C	2.23792e-07	-1.40343	-0.822902	1.47351e-06	-1.25825	-0.349449	5.29732e-05	-1.26053	-0.433527
44484819	chr19:44484819:A:G	1.22695e-07	-1.27117	-1.55617	4.10266e-07	-1.28536	-1.60094	1.70098e-05	-1.27686	-1.55318
44485187	chr19:44485187:C:T	3.14595e-07	-1.30219	-0.583573	1.08717e-06	-1.26689	-0.644884	3.85119e-05	-1.35931	-0.653567
44485337	chr19:44485337:A:G	1.12414e-07	-1.33034	-1.58452	3.83329e-07	-1.34362	-1.61059	1.59204e-05	-1.3341	-1.56214
44485541	chr19:44485541:C:T	8.55524e-08	-1.52432	-1.6636	2.92861e-07	-1.56723	-1.65617	1.30978e-05	-1.49123	-1.60017
44485777	chr19:44485777:C:G	5.57397e-07	-1.23722e-10	-1.31377	1.61202e-06	-1.23722e-10	-1.51786	6.17133e-05	-1.23722e-10	-1.54134
44486043	chr19:44486043:C:T	1.38385e-07	-1.3003	-1.40671	4.22185e-07	-1.31786	-1.5398	1.7236e-05	-1.32043	-1.49641
44486137	chr19:44486137:A:C	2.74259e-07	-0.991552	-1.03142	1.22626e-06	-0.870318	-0.921058	5.51807e-05	-0.858106	-0.79512
44486169	chr19:44486169:T:G	3.97674e-07	-1.23722e-10	-1.65142	1.46608e-06	-1.23722e-10	-1.61275	5.68079e-05	-1.23722e-10	-1.62416
44486206	chr19:44486206:TA:T	2.7071e-07	-1.00757	-1.02843	1.20958e-06	-0.887852	-0.91722	5.4462e-05	-0.875469	-0.790867
44486766	chr19:44486766:C:T	1.14358e-07	-1.61714	-1.28058	4.17016e-07	-1.60462	-1.26536	1.47436e-05	-1.6168	-1.35623
44486923	chr19:44486923:A:G	1.06627e-07	-1.40361	-1.56411	3.10593e-07	-1.51977	-1.64485	1.54805e-05	-1.297	-1.62725
44486969	chr19:44486969:G:C	3.48574e-07	-0.876154	-0.907043	1.51281e-06	-0.74463	-0.836746	6.75907e-05	-0.733894	-0.716475
44487067	chr19:44487067:A:T	5.20932e-07	-1.23722e-10	-1.38143	1.545e-06	-1.23722e-10	-1.56033	5.9427e-05	-1.23722e-10	-1.57909
44487136	chr19:44487136:A:G	4.54424e-07	-1.23722e-10	-1.51802	1.68788e-06	-1.23722e-10	-1.47188	6.49585e-05	-1.23722e-10	-1.49009
44487477	chr19:44487477:A:T	4.86205e-07	-1.23722e-10	-1.45042	1.63222e-06	-1.23722e-10	-1.50541	6.24575e-05	-1.23722e-10	-1.52935
44487748	chr19:44487748:G:C	6.83846e-07	-1.23722e-10	-1.10932	1.90975e-06	-1.23722e-10	-1.34838	7.12118e-05	-1.23722e-10	-1.39818
44487782	chr19:44487782:A:G	2.87313e-07	-0.909344	-1.06713	1.22415e-06	-0.780925	-1.01217	5.37994e-05	-0.769728	-0.908849
44488014	chr19:44488014:C:T	8.56633e-08	-1.52332	-1.6633	2.93056e-07	-1.56639	-1.65635	1.31003e-05	-1.48998	-1.60122
44488058	chr19:44488058:CGCCCTT:C	3.99757e-07	-1.23722e-10	-1.64619	1.48477e-06	-1.23722e-10	-1.60009	5.74727e-05	-1.23722e-10	-1.61253
44488416	chr19:44488416:C:T	1.54833e-06	-1.23722e-10	-0.292116	5.61804e-06	-1.23722e-10	-0.269364	0.000192947	-1.23722e-10	-0.401422
44488463	chr19:44488463:C:T	3.99857e-07	-1.23722e-10	-1.64594	1.48986e-06	-1.23722e-10	-1.59667	5.76426e-05	-1.23722e-10	-1.60958
44488533	chr19:44488533:T:C	9.23806e-07	-1.39982	0.591276	2.62399e-06	-1.37646	0.345803	8.90713e-05	-1.45205	0.277648
44488576	chr19:44488576:C:T	3.22145e-07	-0.916477	-0.945569	1.38946e-06	-0.789657	-0.876775	6.19535e-05	-0.778657	-0.758799
44488720	chr19:44488720:T:C	5.82515e-07	-1.22998	-0.0397171	1.86039e-06	-1.1962	-0.178365	6.26611e-05	-1.29725	-0.228844
44488785	chr19:44488785:C:T	4.02362e-07	-1.23722e-10	-1.6397	1.49817e-06	-1.23722e-10	-1.59111	5.79252e-05	-1.23722e-10	-1.60469
44488816	chr19:44488816:G:A	5.0322e-07	-1.23722e-10	-1.41602	1.94203e-06	-1.23722e-10	-1.33161	7.49949e-05	-1.23722e-10	-1.34642
44488902	chr19:44488902:C:G	6.88156e-07	-1.23722e-10	-1.10303	1.92016e-06	-1.23722e-10	-1.34294	7.15431e-05	-1.23722e-10	-1.39354
44489030	chr19:44489030:G:A	4.59607e-07	-1.23722e-10	-1.50668	1.70904e-06	-1.23722e-10	-1.45942	6.56939e-05	-1.23722e-10	-1.47883
44489118	chr19:44489118:C:G	5.67426e-07	-1.23722e-10	-1.29594	1.53263e-06	-1.23722e-10	-1.56836	5.99654e-05	-1.23722e-10	-1.57007
44489674	chr19:44489674:C:T	1.43086e-07	-1.07457	-1.59903	6.11936e-07	-0.960853	-1.52562	2.58778e-05	-0.945038	-1.46542
44489851	chr19:44489851:A:T	3.81767e-07	-0.651651	-1.04059	1.63235e-06	-0.505295	-1.00003	7.17387e-05	-0.497915	-0.892894
44490016	chr19:44490016:AAAGAAAAAGACAGG:A	9.49931e-07	-1.23722e-10	-0.780659	3.44825e-06	-1.23722e-10	-0.75748	0.000154499	-1.23722e-10	-0.623654
44490986	chr19:44490986:C:G	1.41891e-07	-1.61745	-1.06454	5.69432e-07	-1.59688	-0.961585	1.77489e-05	-1.61729	-1.17022
44491357	chr19:44491357:T:C	3.50719e-07	-1.49984	-0.277226	9.93935e-07	-1.59696	-0.404467	3.86209e-05	-1.5357	-0.474343
44491494	chr19:44491494:A:G	4.3788e-07	-1.23722e-10	-1.5551	1.61362e-06	-1.23722e-10	-1.51687	6.18767e-05	-1.23722e-10	-1.5387
44491581	chr19:44491581:T:C	1.98732e-06	-1.24681	1.2043	7.78449e-06	-1.01757	1.07436	0.000220618	-1.21311	0.945705
44491623	chr19:44491623:T:C	2.05446e-06	-1.24428	1.235	8.04259e-06	-1.01457	1.10398	0.000227774	-1.21061	0.975127
44491627	chr19:44491627:G:A	1.38071e-06	-0.406698	-6.7639e-10	5.51851e-06	-0.28724	-6.7639e-10	0.00025061	-0.139941	-6.7639e-10
44491720	chr19:44491720:G:A	4.07956e-07	-1.23722e-10	-1.62589	1.53838e-06	-1.23722e-10	-1.56462	5.90472e-05	-1.23722e-10	-1.5855
44491911	chr19:44491911:T:C	2.09463e-06	-1.2461	1.25618	8.16606e-06	-1.01729	1.12193	0.000231397	-1.21275	0.993044
44491939	chr19:44491939:T:C	1.41793e-07	-1.61768	-1.065	5.73753e-07	-1.58962	-0.961286	1.77867e-05	-1.61576	-1.16963
44492374	chr19:44492374:TTTAAA:T	1.97891e-06	-1.32044	1.27369	7.57079e-06	-1.11372	1.14267	0.000218604	-1.29096	1.01438
44492415	chr19:44492415:T:C	1.36313e-07	-1.47507	-1.24703	3.45652e-07	-1.56775	-1.48992	1.70213e-05	-1.38726	-1.44212
44492481	chr19:44492481:T:G	4.88379e-07	-1.23722e-10	-1.44596	1.76948e-06	-1.23722e-10	-1.42466	7.19184e-05	-1.23722e-10	-1.38831
44492498	chr19:44492498:T:A	1.34636e-07	-1.39122	-1.34325	3.49508e-07	-1.50929	-1.53729	1.79559e-05	-1.28001	-1.49591
44492553	chr19:44492553:A:C	1.91017e-06	-1.28638	1.20428	7.41511e-06	-1.06835	1.07653	0.000211896	-1.25451	0.946771
44492570	chr19:44492570:G:C	1.33593e-07	-1.36147	-1.38078	3.48435e-07	-1.48842	-1.56123	1.81163e-05	-1.24391	-1.52311
44492660	chr19:44492660:TATAA:T	1.80798e-06	-1.25049	1.1134	7.10189e-06	-1.0225	0.987518	0.000201696	-1.21718	0.860101
44492778	chr19:44492778:T:TG	1.81166e-06	-1.25274	1.11769	7.08765e-06	-1.0253	0.988306	0.000201424	-1.21942	0.860996
44492995	chr19:44492995:A:C	4.83969e-07	-0.964248	-0.49078	1.42901e-06	-0.983717	-0.654646	6.26135e-05	-0.982877	-0.543982
44493434	chr19:44493434:C:G	1.74336e-06	-1.27033	1.09685	6.78327e-06	-1.04779	0.9669	0.000193675	-1.23783	0.840168
44493528	chr19:44493528:G:A	1.71314e-07	-1.58663	-0.906917	6.60625e-07	-1.61753	-0.792391	2.06754e-05	-1.59774	-1.03716
44493752	chr19:44493752:T:TCTCTTG	8.63782e-07	-1.23722e-10	-0.875728	3.23989e-06	-1.23722e-10	-0.819809	0.000119647	-1.23722e-10	-0.879291
44493811	chr19:44493811:C:T	2.02224e-07	-1.24038	-1.08729	8.56412e-07	-1.01086	-1.13949	2.75433e-05	-1.19523	-1.15285
44493839	chr19:44493839:C:T	1.65508e-06	-1.01943	0.793981	8.91534e-06	-1.32133	1.51376	0.000450072	-1.13075	1.57632
44493947	chr19:44493947:C:A	5.88986e-07	-1.23722e-10	-1.25865	1.90254e-06	-1.23722e-10	-1.35216	7.16278e-05	-1.23722e-10	-1.39236
44494017	chr19:44494017:G:A	1.70158e-06	-1.26518	1.06744	6.6535e-06	-1.04146	0.94126	0.000189901	-1.23237	0.815034
44494080	chr19:44494080:C:T	1.62974e-06	-1.28955	1.04867	6.33788e-06	-1.07303	0.92423	0.000181692	-1.25802	0.796493
44494094	chr19:44494094:T:C	4.10329e-07	-1.23722e-10	-1.62009	1.55487e-06	-1.23722e-10	-1.55396	5.99554e-05	-1.23722e-10	-1.57024
44494180	chr19:44494180:T:C	1.66725e-06	-1.27116	1.05304	6.50336e-06	-1.04926	0.926235	0.000185652	-1.23869	0.798723
44494256	chr19:44494256:A:T	1.60037e-06	-1.28002	1.02096	6.23584e-06	-1.06058	0.895543	0.000178545	-1.24798	0.768985
44494267	chr19:44494267:A:G	1.62921e-06	-1.27474	1.03354	6.35098e-06	-1.05376	0.907021	0.000181519	-1.24244	0.779963
44494414	chr19:44494414:C:T	1.62828e-06	-1.28297	1.0412	6.34453e-06	-1.06403	0.916276	0.000181525	-1.2516	0.789149
44494507	chr19:44494507:G:A	6.95176e-07	-0.979183	-0.1137	2.24571e-06	-0.936435	-0.249889	7.47347e-05	-1.06526	-0.284638
44494712	chr19:44494712:C:T	2.52701e-07	-1.12442	-0.980421	8.38368e-07	-1.30251	-0.869135	3.24838e-05	-1.09776	-1.08534
44494903	chr19:44494903:G:C	1.85017e-06	-1.22987	1.11585	7.24613e-06	-0.996109	0.981229	0.000204496	-1.19605	0.852762
44494935	chr19:44494935:T:G	1.88279e-06	-1.22881	1.13227	7.35709e-06	-0.995816	0.996133	0.000208223	-1.19404	0.868808
44494956	chr19:44494956:G:A	1.87959e-06	-1.22756	1.12932	7.33986e-06	-0.993666	0.991639	0.000207473	-1.19321	0.86437
44495114	chr19:44495114:G:A	1.46767e-06	-1.18746	0.841842	5.82433e-06	-0.943416	0.710113	0.000163177	-1.15195	0.582951
44495339	chr19:44495339:C:A	1.83602e-06	-1.23722e-10	-0.121691	7.1458e-06	-1.23722e-10	-0.0288218	0.000243896	-1.23722e-10	-0.167098
44495433	chr19:44495433:C:T	2.47724e-07	-1.16154	-0.963196	8.3311e-07	-1.33149	-0.846442	3.18536e-05	-1.1356	-1.06709
44495538	chr19:44495538:C:T	5.76421e-07	-1.23722e-10	-1.28021	1.64071e-06	-1.23722e-10	-1.50022	6.30844e-05	-1.23722e-10	-1.51937
44495664	chr19:44495664:A:G	1.38237e-07	-1.54848	-1.1596	5.31456e-07	-1.47187	-1.15561	2.06638e-05	-1.45148	-1.18398
44495668	chr19:44495668:C:T	1.09413e-07	-1.31701	-1.62492	3.4378e-07	-1.39801	-1.66509	1.56901e-05	-1.25799	-1.65282
44495741	chr19:44495741:A:G	1.46741e-07	-1.56245	-1.08593	4.83437e-07	-1.60029	-1.12189	2.02933e-05	-1.57671	-1.07684
44495753	chr19:44495753:G:A	2.83516e-07	-1.04912	-0.940663	9.25789e-07	-1.23949	-0.832968	3.62859e-05	-1.02095	-1.05146
44495766	chr19:44495766:C:T	2.46677e-07	-1.07577	-1.0532	8.09199e-07	-1.26168	-0.945381	3.21103e-05	-1.04843	-1.14623
44495782	chr19:44495782:A:G	4.59126e-07	-1.23722e-10	-1.50772	1.5558e-06	-1.23722e-10	-1.55336	5.98308e-05	-1.23722e-10	-1.57232
44495941	chr19:44495941:G:C	4.2674e-07	-1.23722e-10	-1.58087	1.73496e-06	-1.23722e-10	-1.44436	6.95049e-05	-1.23722e-10	-1.42244
44495998	chr19:44495998:T:C	2.50788e-07	-1.07752	-1.03493	8.22979e-07	-1.26267	-0.927505	3.25347e-05	-1.05058	-1.13095
44496258	chr19:44496258:A:T	2.73783e-07	-1.03426	-0.990451	8.93735e-07	-1.22819	-0.879498	3.54342e-05	-1.0063	-1.08987
44496305	chr19:44496305:C:T	2.64612e-07	-1.03789	-1.02089	8.6273e-07	-1.23084	-0.912157	3.43415e-05	-1.0096	-1.11788
44496325	chr19:44496325:C:T	2.71097e-07	-0.999211	-1.03536	8.77176e-07	-1.19886	-0.927535	3.52667e-05	-0.969881	-1.13102
44496334	chr19:44496334:T:C	1.76465e-06	-0.16134	-6.7639e-10	5.39166e-06	-0.310493	-6.7639e-10	0.000210841	-0.312735	-6.7639e-10
44496346	chr19:44496346:T:C	5.0956e-07	-1.4035	-6.7639e-10	1.71531e-06	-1.45575	-6.7639e-10	7.01977e-05	-1.41252	-6.7639e-10
44496515	chr19:44496515:C:A	2.38978e-06	-1.23722e-10	0.141907	9.77702e-06	-1.23722e-10	0.284687	0.000322503	-1.23722e-10	0.112275
44496520	chr19:44496520:A:C	1.95875e-07	-1.08508	-1.27449	6.49023e-07	-1.26851	-1.15912	2.67483e-05	-1.05824	-1.31912
44496525	chr19:44496525:A:T	2.22713e-06	-1.23722e-10	0.0714193	9.06022e-06	-1.23722e-10	0.208546	0.000300381	-1.23722e-10	0.0412124
44496611	chr19:44496611:G:A	9.63943e-08	-1.50181	-1.56679	4.24006e-07	-1.32181	-1.53155	1.3736e-05	-1.48973	-1.55409
44496739	chr19:44496739:A:G	4.5728e-07	-1.23722e-10	-1.51175	2.21042e-06	-1.23722e-10	-1.20216	8.88475e-05	-1.23722e-10	-1.17692
44496823	chr19:44496823:T:C	3.92352e-07	-0.823953	-0.840935	8.80585e-07	-1.05653	-1.06599	4.25434e-05	-0.8522	-1.06112
44497130	chr19:44497130:G:A	2.03696e-06	-1.23722e-10	-0.0178335	8.2712e-06	-1.23722e-10	0.117432	0.0002751	-1.23722e-10	-0.0467043
44497180	chr19:44497180:T:C	2.69382e-06	0.0377773	0.22389	8.74461e-06	0.16383	0.0092598	0.000277337	0.0367319	-0.0753367
44497294	chr19:44497294:A:G	2.54303e-06	-0.0246298	0.228694	8.23574e-06	0.0980304	0.0151063	0.000262011	-0.0260019	-0.0694514
44497346	chr19:44497346:G:A	2.07677e-06	-1.23722e-10	0.00152078	8.43424e-06	-1.23722e-10	0.136953	0.000280288	-1.23722e-10	-0.0280211
44497567	chr19:44497567:T:C	2.88643e-07	-0.993014	-0.978844	6.40875e-07	-1.19559	-1.24468	3.02502e-05	-1.01458	-1.23976
44497741	chr19:44497741:T:C	8.76271e-07	-0.97708	0.115707	2.47242e-06	-0.924181	-0.165968	6.79736e-05	-1.07218	-0.372543
44498231	chr19:44498231:C:T	9.24617e-07	-1.23722e-10	-0.807669	3.4987e-06	-1.23722e-10	-0.742956	0.00011583	-1.23722e-10	-0.911719
44498263	chr19:44498263:G:A	3.3748e-06	0.670249	-0.183207	6.76463e-06	0.709705	-0.793344	0.000182089	0.484127	-0.943473
44498511	chr19:44498511:G:A	3.49164e-07	-0.659914	-1.12159	1.28033e-06	-0.852636	-0.895589	5.75125e-05	-0.729707	-0.882131
44498651	chr19:44498651:A:G	4.67964e-07	-1.48866	-6.7639e-10	1.48255e-06	-1.60158	-6.7639e-10	6.03276e-05	-1.56405	-6.7639e-10
44498770	chr19:44498770:A:G	1.13389e-07	-1.53516	-1.37107	3.70463e-07	-1.58262	-1.40573	1.4799e-05	-1.53071	-1.43857
44499215	chr19:44499215:A:C	1.71726e-07	-1.26382	-1.22733	6.32929e-07	-1.48296	-0.969789	2.55446e-05	-1.32897	-1.09444
44499329	chr19:44499329:T:A	3.91623e-07	-1.23722e-10	-1.66675	1.39748e-06	-1.23722e-10	-1.66068	5.4909e-05	-1.23722e-10	-1.65816
44499726	chr19:44499726:A:G	4.69509e-07	-1.23722e-10	-1.48536	1.54336e-06	-1.23722e-10	-1.56138	6.0028e-05	-1.23722e-10	-1.56903
44499791	chr19:44499791:T:C	1.39186e-06	1.26697	-1.66562	4.21574e-06	1.06119	-1.61772	0.000177172	1.13225	-1.61897
44499990	chr19:44499990:T:C	4.50561e-07	-1.1939	-0.332658	1.14676e-06	-1.32132	-0.537088	3.82288e-05	-1.15092	-0.869329
44500184	chr19:44500184:C:T	5.38263e-07	-1.23722e-10	-1.3487	1.6572e-06	-1.23722e-10	-1.49022	6.31539e-05	-1.23722e-10	-1.51826
44500253	chr19:44500253:G:C	4.3463e-07	-1.30166	-0.260888	1.11778e-06	-1.41064	-0.473366	3.60567e-05	-1.2645	-0.814249
44500289	chr19:44500289:GC:G	2.27043e-06	-1.23722e-10	0.0906768	4.83155e-06	-1.23722e-10	-0.420181	0.00018721	-1.23722e-10	-0.431606
44500493	chr19:44500493:G:A	4.40102e-07	-1.23722e-10	-1.55004	1.57928e-06	-1.23722e-10	-1.53838	6.3377e-05	-1.23722e-10	-1.51474
44500593	chr19:44500593:A:G	6.61422e-07	-0.886338	-0.256319	2.09347e-06	-1.14524	-0.111286	8.58154e-05	-0.83735	-0.374292
44500647	chr19:44500647:C:G	2.10141e-07	-1.18272	-1.10655	5.96053e-07	-1.31073	-1.20205	2.34706e-05	-1.14143	-1.36666
44501113	chr19:44501113:T:C	3.91661e-07	-1.23722e-10	-1.66665	1.39436e-06	-1.23722e-10	-1.66291	5.48256e-05	-1.23722e-10	-1.65968
44501202	chr19:44501202:A:G	4.24335e-07	-1.23722e-10	-1.58653	1.51345e-06	-1.23722e-10	-1.58096	6.07723e-05	-1.23722e-10	-1.55671
44501605	chr19:44501605:C:T	5.15699e-07	-1.23722e-10	-1.39153	1.60522e-06	-1.23722e-10	-1.52209	6.13536e-05	-1.23722e-10	-1.54719
44501840	chr19:44501840:G:A	1.37563e-05	0.829976	1.06223	2.66022e-05	0.716604	0.569044	0.000735733	0.615511	0.321516
44502018	chr19:44502018:T:C	5.55433e-07	-1.23722e-10	-1.3173	1.73193e-06	-1.23722e-10	-1.44611	6.91049e-05	-1.23722e-10	-1.42821
44502526	chr19:44502526:C:A	4.40153e-07	-1.54993	-6.7639e-10	1.49873e-06	-1.59073	-6.7639e-10	5.99552e-05	-1.57024	-6.7639e-10
44503024	chr19:44503024:A:T	5.10771e-07	-0.428919	-0.972209	3.10425e-06	0.147649	-1.01022	7.00378e-05	-0.33332	-1.08148
44503072	chr19:44503072:C:CT	1.25278e-07	-1.22055	-1.58596	4.57967e-07	-1.2825	-1.4938	1.79115e-05	-1.26382	-1.51457
44503082	chr19:44503082:T:C	5.29592e-07	-1.36494	-6.7639e-10	2.68577e-06	-1.00738	-6.7639e-10	9.37287e-05	-1.12344	-6.7639e-10
44503160	chr19:44503160:T:C	4.91166e-07	-1.23722e-10	-1.44027	1.79148e-06	-1.23722e-10	-1.41231	7.1955e-05	-1.23722e-10	-1.3878
44503279	chr19:44503279:G:A	3.94762e-07	-1.23722e-10	-1.65877	1.40682e-06	-1.23722e-10	-1.65402	5.48712e-05	-1.23722e-10	-1.65885
44503439	chr19:44503439:C:T	3.91744e-07	-1.23722e-10	-1.66644	1.41772e-06	-1.23722e-10	-1.6463	5.5951e-05	-1.23722e-10	-1.63936
44503586	chr19:44503586:G:A	1.27845e-07	-1.26043	-1.5258	4.26947e-07	-1.3161	-1.53035	1.63673e-05	-1.288	-1.58055
44503651	chr19:44503651:A:G	1.26694e-07	-1.23434	-1.56094	4.22369e-07	-1.29226	-1.56497	1.63344e-05	-1.26293	-1.60763
44503675	chr19:44503675:T:C	2.54469e-06	1.09404	-0.88933	5.00406e-06	0.890701	-1.2758	0.000203768	0.941827	-1.28868
44503697	chr19:44503697:C:T	4.21771e-07	-1.23722e-10	-1.59259	1.40549e-06	-1.23722e-10	-1.65496	5.48302e-05	-1.23722e-10	-1.6596
44503820	chr19:44503820:G:C	3.91658e-07	-1.23722e-10	-1.66666	1.41477e-06	-1.23722e-10	-1.64838	5.58079e-05	-1.23722e-10	-1.64192
44503867	chr19:44503867:G:C	6.6685e-07	-1.23722e-10	-1.13448	2.16066e-06	-1.23722e-10	-1.22493	8.39668e-05	-1.23722e-10	-1.23342
44504033	chr19:44504033:T:C	1.32568e-07	-1.13357	-1.61639	4.10768e-07	-1.27289	-1.61218	1.84478e-05	-1.10778	-1.64111
44504096	chr19:44504096:G:A	4.13691e-07	-1.23722e-10	-1.61193	1.39361e-06	-1.23722e-10	-1.66345	5.44958e-05	-1.23722e-10	-1.66572
44504501	chr19:44504501:A:G	1.46122e-07	-1.23594	-1.41667	4.82493e-07	-1.29356	-1.43057	1.81972e-05	-1.26476	-1.49781
44504693	chr19:44504693:C:T	4.31511e-07	-1.23722e-10	-1.56975	1.52205e-06	-1.23722e-10	-1.57529	6.04135e-05	-1.23722e-10	-1.56263
44504852	chr19:44504852:C:T	1.05006e-07	-1.59074	-1.39229	3.03406e-07	-1.6096	-1.57843	1.16445e-05	-1.56889	-1.64011
44505087	chr19:44505087:T:C	5.59679e-07	-1.23722e-10	-1.30969	1.80912e-06	-1.23722e-10	-1.40251	6.85827e-05	-1.23722e-10	-1.4358
44505245	chr19:44505245:C:T	4.25341e-07	-1.23722e-10	-1.58416	1.52342e-06	-1.23722e-10	-1.57439	6.08984e-05	-1.23722e-10	-1.55463
44505638	chr19:44505638:A:T	1.59218e-07	-1.6007	-0.966079	4.3316e-07	-1.61484	-1.21716	1.46402e-05	-1.58293	-1.39714
44505809	chr19:44505809:C:T	4.38051e-07	-1.55471	-6.7639e-10	1.54169e-06	-1.56247	-6.7639e-10	5.90024e-05	-1.58626	-6.7639e-10
44505925	chr19:44505925:C:T	1.29409e-07	-1.60038	-1.17369	3.66697e-07	-1.61459	-1.38398	1.30483e-05	-1.58228	-1.5129
44506004	chr19:44506004:A:G	1.62269e-06	0.783641	-1.02885	3.30571e-06	0.58788	-1.38758	0.000132071	0.628172	-1.40867
44506064	chr19:44506064:G:T	1.56919e-07	-1.13293	-1.4484	6.3469e-07	-0.970598	-1.47937	2.80622e-05	-0.918349	-1.41107
44506188	chr19:44506188:A:G	4.66369e-07	-1.23722e-10	-1.49207	1.62635e-06	-1.23722e-10	-1.50901	6.16331e-05	-1.23722e-10	-1.54264
44506589	chr19:44506589:G:C	5.51916e-07	-1.23722e-10	-1.32365	2.01888e-06	-1.23722e-10	-1.29281	8.16644e-05	-1.23722e-10	-1.26122
44506794	chr19:44506794:T:C	4.67165e-07	-1.23722e-10	-1.49037	1.62908e-06	-1.23722e-10	-1.50733	6.17183e-05	-1.23722e-10	-1.54126
44506874	chr19:44506874:A:G	4.23835e-07	-1.23722e-10	-1.58771	1.50881e-06	-1.23722e-10	-1.58403	5.86855e-05	-1.23722e-10	-1.59165
44507269	chr19:44507269:T:C	4.47126e-07	-1.53421	-6.7639e-10	1.49028e-06	-1.59638	-6.7639e-10	6.02517e-05	-1.56531	-6.7639e-10
44507284	chr19:44507284:G:A	3.92094e-07	-1.23722e-10	-1.66555	1.42555e-06	-1.23722e-10	-1.64079	5.62878e-05	-1.23722e-10	-1.63336
44507644	chr19:44507644:T:C	3.92281e-07	-1.23722e-10	-1.66507	1.42835e-06	-1.23722e-10	-1.63883	5.64181e-05	-1.23722e-10	-1.63105
44507675	chr19:44507675:C:T	3.40597e-07	-0.424565	-1.38178	2.08846e-06	0.140645	-1.39956	4.64925e-05	-0.360779	-1.46377
44507783	chr19:44507783:T:C	1.70012e-07	-1.03359	-1.46759	6.99394e-07	-0.855995	-1.49689	3.09807e-05	-0.799747	-1.43073
44508453	chr19:44508453:G:A	1.54099e-07	-1.14941	-1.45005	5.08129e-07	-1.21437	-1.458	1.9317e-05	-1.18139	-1.52147
44508544	chr19:44508544:C:A	8.23745e-08	-1.59989	-1.62589	2.86251e-07	-1.61483	-1.6314	1.13646e-05	-1.58733	-1.64601
44508681	chr19:44508681:C:T	4.67645e-07	-1.23722e-10	-1.48934	1.63077e-06	-1.23722e-10	-1.5063	6.17742e-05	-1.23722e-10	-1.54035
44509210	chr19:44509210:A:G	3.56784e-06	1.19648	-0.653814	6.04783e-06	0.984699	-1.18035	0.000238531	1.02349	-1.21283
44509286	chr19:44509286:G:A	9.27819e-07	-1.23722e-10	-0.804212	2.72918e-06	-1.23722e-10	-0.991348	0.000100789	-1.23722e-10	-1.05081
44509371	chr19:44509371:A:G	1.40881e-07	-1.20793	-1.4812	4.33549e-07	-1.33645	-1.49465	1.86395e-05	-1.1817	-1.55686
44509521	chr19:44509521:T:C	1.67297e-07	-1.13158	-1.3857	5.64851e-07	-1.19582	-1.37072	2.38566e-05	-1.17002	-1.32176
44509788	chr19:44509788:G:A	2.06768e-07	-1.37448	-0.930969	7.33051e-07	-1.42542	-0.880466	2.55636e-05	-1.39789	-1.02479
44509907	chr19:44509907:G:A	1.25514e-07	-1.24326	-1.56137	4.27539e-07	-1.29744	-1.54761	1.74405e-05	-1.28001	-1.52504
44509914	chr19:44509914:T:G	5.88606e-07	-1.23722e-10	-1.25929	1.88089e-06	-1.23722e-10	-1.3636	7.11122e-05	-1.23722e-10	-1.39958
44509986	chr19:44509986:G:C	4.11192e-07	-1.23722e-10	-1.61799	1.39151e-06	-1.23722e-10	-1.66496	5.44564e-05	-1.23722e-10	-1.66644
44510006	chr19:44510006:C:T	1.21661e-07	-1.17652	-1.65929	3.84551e-07	-1.30678	-1.64425	1.80028e-05	-1.15236	-1.62096
44510390	chr19:44510390:G:A	1.25242e-07	-1.53477	-1.27204	5.18237e-07	-1.58058	-1.0721	2.11593e-05	-1.53535	-1.07641
44510664	chr19:44510664:C:G	1.31882e-07	-1.09489	-1.66025	4.03152e-07	-1.24019	-1.6636	1.87924e-05	-1.07537	-1.65502
44510693	chr19:44510693:G:A	6.0741e-07	-1.23722e-10	-1.22784	2.16314e-06	-1.23722e-10	-1.22379	8.0435e-05	-1.23722e-10	-1.27639
44510835	chr19:44510835:T:C	1.58832e-07	-0.940847	-1.62836	4.76795e-07	-1.10797	-1.62804	2.32208e-05	-0.916834	-1.60196
44510956	chr19:44510956:C:G	4.18399e-07	-1.60061	-6.7639e-10	1.48051e-06	-1.60296	-6.7639e-10	5.85993e-05	-1.59312	-6.7639e-10
44510962	chr19:44510962:T:C	1.93945e-07	-1.09068	-1.27879	6.2327e-07	-1.16312	-1.305	2.25148e-05	-1.1261	-1.42356
44511011	chr19:44511011:C:T	5.57161e-07	-1.23722e-10	-1.31419	1.97007e-06	-1.23722e-10	-1.31728	7.89014e-05	-1.23722e-10	-1.29564
44511538	chr19:44511538:T:G	1.60489e-07	-0.892742	-1.66608	4.8075e-07	-1.06109	-1.66666	2.31513e-05	-0.858159	-1.66363
44511547	chr19:44511547:A:G	1.03108e-06	-1.23722e-10	-0.698688	4.69751e-06	-1.23722e-10	-0.448316	0.000198694	-1.23722e-10	-0.372074
44512058	chr19:44512058:G:A	2.48032e-07	-1.36724	-0.756255	6.5741e-07	-1.45339	-0.961409	2.48807e-05	-1.33508	-1.11467
44512448	chr19:44512448:C:T	5.67851e-07	-1.23722e-10	-1.29519	1.66549e-06	-1.23722e-10	-1.48523	6.33982e-05	-1.23722e-10	-1.5144
44512465	chr19:44512465:C:T	8.73643e-07	-0.864377	-6.7639e-10	3.18674e-06	-0.836348	-6.7639e-10	0.000134854	-0.759645	-6.7639e-10
44512936	chr19:44512936:G:A	3.91636e-07	-1.23722e-10	-1.66672	1.48394e-06	-1.23722e-10	-1.60065	5.93313e-05	-1.23722e-10	-1.5807
44513005	chr19:44513005:C:T	1.805e-07	-1.18577	-1.25555	5.69987e-07	-1.25802	-1.29947	2.04228e-05	-1.21341	-1.43378
44513190	chr19:44513190:C:T	4.21751e-06	1.15206	-0.442107	7.6453e-06	0.951994	-0.91325	0.000289423	0.982953	-0.978903
44513389	chr19:44513389:T:C	5.2196e-07	-1.37946	-6.7639e-10	1.50617e-06	-1.58578	-6.7639e-10	6.82006e-05	-1.44139	-6.7639e-10
44513426	chr19:44513426:T:C	2.16377e-07	-1.51052	-0.749505	5.48639e-07	-1.55659	-1.03907	1.8747e-05	-1.47324	-1.25957
44513683	chr19:44513683:C:T	1.02543e-07	-1.52139	-1.48537	5.02857e-07	-1.4094	-1.2734	1.87724e-05	-1.45388	-1.27757
44513794	chr19:44513794:G:A	5.36415e-07	-1.23722e-10	-1.35214	2.25678e-06	-1.23722e-10	-1.18141	9.12247e-05	-1.23722e-10	-1.15051
44513811	chr19:44513811:G:A	1.84157e-06	-0.118674	-6.7639e-10	4.5023e-06	-0.490759	-6.7639e-10	0.000198758	-0.371749	-6.7639e-10
44513895	chr19:44513895:A:G	1.20859e-07	-1.22379	-1.61864	3.59649e-07	-1.45983	-1.55815	1.60314e-05	-1.30007	-1.58922
44514065	chr19:44514065:A:G	4.00163e-07	-1.23722e-10	-1.64518	1.3898e-06	-1.23722e-10	-1.66618	5.45737e-05	-1.23722e-10	-1.66429
44514538	chr19:44514538:TC:T	7.05661e-07	-1.23722e-10	-1.07791	1.93002e-06	-1.23722e-10	-1.33782	7.6949e-05	-1.23722e-10	-1.3207
44514705	chr19:44514705:C:T	5.49381e-07	-1.23722e-10	-1.32826	1.74556e-06	-1.23722e-10	-1.43827	6.58716e-05	-1.23722e-10	-1.47613
44514823	chr19:44514823:T:A	8.57106e-08	-1.52279	-1.66329	2.91075e-07	-1.6012	-1.62832	1.19454e-05	-1.55081	-1.63268
44514993	chr19:44514993:AC:A	3.92141e-07	-1.23722e-10	-1.66543	1.39204e-06	-1.23722e-10	-1.66457	5.48263e-05	-1.23722e-10	-1.65967
44515106	chr19:44515106:G:A	1.06667e-07	-1.33215	-1.63518	3.82636e-07	-1.33031	-1.62571	1.4688e-05	-1.34139	-1.63541
44515310	chr19:44515310:T:C	9.63429e-08	-1.59892	-1.47022	3.66403e-07	-1.61602	-1.38335	1.38904e-05	-1.6079	-1.42474
44515770	chr19:44515770:C:A	1.52915e-07	-1.07477	-1.53239	5.62182e-07	-1.06413	-1.50715	2.20822e-05	-1.07734	-1.49173
44516099	chr19:44516099:C:G	1.24935e-07	-1.58634	-1.22292	5.57104e-07	-1.61063	-0.969721	2.2619e-05	-1.58671	-0.958342
44516434	chr19:44516434:T:C	3.941e-07	-1.23722e-10	-1.66044	1.40366e-06	-1.23722e-10	-1.65627	5.48805e-05	-1.23722e-10	-1.65868
44516739	chr19:44516739:G:A	4.08673e-07	-1.23722e-10	-1.62413	1.39993e-06	-1.23722e-10	-1.65893	5.52702e-05	-1.23722e-10	-1.6516
44516789	chr19:44516789:C:T	1.09244e-07	-1.27917	-1.6643	3.81292e-07	-1.37678	-1.58275	1.68589e-05	-1.26581	-1.57315
44516798	chr19:44516798:G:A	4.58515e-07	-1.50905	-6.7639e-10	1.72068e-06	-1.45263	-6.7639e-10	6.94532e-05	-1.42319	-6.7639e-10
44517149	chr19:44517149:G:A	1.03436e-07	-1.55301	-1.44509	3.41994e-07	-1.61682	-1.45149	1.33994e-05	-1.57281	-1.49582
44517191	chr19:44517191:G:A	1.24323e-07	-1.57453	-1.23963	4.26937e-07	-1.59525	-1.25122	1.77284e-05	-1.55902	-1.22965
44517593	chr19:44517593:A:T	4.50126e-07	-1.23722e-10	-1.52752	1.40669e-06	-1.23722e-10	-1.65411	5.54894e-05	-1.23722e-10	-1.64765
44517691	chr19:44517691:C:T	1.86292e-07	-1.21842	-1.19131	6.8904e-07	-1.31695	-1.05085	3.46177e-05	-1.28077	-0.838707
44517794	chr19:44517794:C:T	4.73613e-06	-1.61121	2.43714	1.64552e-05	-1.58475	2.39005	0.000404771	-1.61772	1.9572
44517987	chr19:44517987:A:G	5.53726e-07	-1.23722e-10	-1.32038	1.63219e-06	-1.23722e-10	-1.50543	6.46406e-05	-1.23722e-10	-1.495
44518032	chr19:44518032:T:C	4.86872e-07	-1.61373	0.164686	2.01312e-06	-1.61621	0.320552	6.20642e-05	-1.59894	0.0632718
44518033	chr19:44518033:G:A	2.49734e-06	-1.23722e-10	0.185934	1.24318e-05	-1.23722e-10	0.524907	0.000452435	-1.23722e-10	0.450806
44518258	chr19:44518258:G:C	3.92323e-07	-1.23722e-10	-1.66496	1.44512e-06	-1.23722e-10	-1.62715	5.62623e-05	-1.23722e-10	-1.63381
44518458	chr19:44518458:G:T	1.40078e-07	-1.08856	-1.60629	4.79235e-07	-1.16478	-1.56613	2.10445e-05	-1.03381	-1.5834
44518526	chr19:44518526:T:C	1.13123e-07	-1.26264	-1.64593	3.81844e-07	-1.29913	-1.65896	1.7021e-05	-1.17746	-1.65193
44518539	chr19:44518539:G:A	1.13362e-07	-1.27168	-1.63479	3.74221e-07	-1.33361	-1.64465	1.65099e-05	-1.22552	-1.63436
44518550	chr19:44518550:G:A	4.24427e-07	-1.23722e-10	-1.58631	1.62037e-06	-1.23722e-10	-1.51269	6.53877e-05	-1.23722e-10	-1.48351
44518578	chr19:44518578:A:T	1.64999e-07	-1.49293	-1.03818	4.47396e-07	-1.49605	-1.3036	1.80016e-05	-1.46369	-1.30969
44518638	chr19:44518638:G:A	1.4952e-07	-1.59751	-1.03211	4.96186e-07	-1.61192	-1.08423	1.75827e-05	-1.60395	-1.19297
44519039	chr19:44519039:C:G	5.60278e-07	-1.55588	0.247266	2.23903e-06	-1.50253	0.313229	7.11464e-05	-1.57144	0.172342
44519664	chr19:44519664:C:T	4.90698e-07	-1.23722e-10	-1.44122	1.65262e-06	-1.23722e-10	-1.49299	6.66648e-05	-1.23722e-10	-1.46416
44519805	chr19:44519805:G:A	7.53938e-07	-1.60746	0.595718	3.02104e-06	-1.57883	0.689081	9.18768e-05	-1.61633	0.472938
44520672	chr19:44520672:T:C	3.98917e-07	-1.23722e-10	-1.6483	1.50148e-06	-1.23722e-10	-1.58889	5.9736e-05	-1.23722e-10	-1.57391
44520952	chr19:44520952:T:G	1.3949e-06	-0.396472	-6.7639e-10	4.13183e-06	-0.576626	-6.7639e-10	0.000185843	-0.438939	-6.7639e-10
44521104	chr19:44521104:AT:A	9.98692e-08	-1.55494	-1.47824	3.78751e-07	-1.58596	-1.38026	1.56598e-05	-1.58677	-1.32597
44521142	chr19:44521142:G:A	4.45777e-07	-1.23722e-10	-1.53723	1.48684e-06	-1.23722e-10	-1.59869	5.81107e-05	-1.23722e-10	-1.60149
44521437	chr19:44521437:CTTGT:C	4.44331e-07	-1.54048	-6.7639e-10	1.5902e-06	-1.53149	-6.7639e-10	6.45987e-05	-1.49564	-6.7639e-10
44521561	chr19:44521561:G:A	2.99085e-07	-0.831158	-1.10516	1.29578e-06	-0.695906	-1.04033	6.02566e-05	-0.657118	-0.908109
44521677	chr19:44521677:C:T	4.11157e-07	-1.23722e-10	-1.61807	1.77255e-06	-1.23722e-10	-1.42293	7.20842e-05	-1.23722e-10	-1.386
44521785	chr19:44521785:G:A	1.8724e-06	-1.23722e-10	-0.102074	7.58511e-06	-1.23722e-10	0.0308397	0.000302107	-1.23722e-10	0.0469429
44521829	chr19:44521829:G:A	3.98725e-07	-1.23722e-10	-1.64878	1.6068e-06	-1.23722e-10	-1.5211	6.21359e-05	-1.23722e-10	-1.53452
44521844	chr19:44521844:A:G	9.32897e-08	-1.43506	-1.66628	3.31115e-07	-1.43756	-1.66308	1.35795e-05	-1.39007	-1.66521
44522381	chr19:44522381:G:C	2.13973e-06	-1.23722e-10	0.0313864	4.58871e-06	-1.23722e-10	-0.471748	0.000177643	-1.23722e-10	-0.484066
44522519	chr19:44522519:T:G	8.98607e-07	-1.23722e-10	-0.836203	3.42057e-06	-1.23722e-10	-0.765539	0.000127055	-1.23722e-10	-0.819223
44522586	chr19:44522586:T:C	1.54564e-07	-1.05437	-1.54208	5.01547e-07	-1.12729	-1.55811	2.29913e-05	-0.987828	-1.5409
44522611	chr19:44522611:A:G	4.2098e-07	-1.23722e-10	-1.59446	1.88631e-06	-1.23722e-10	-1.36073	7.67637e-05	-1.23722e-10	-1.32311
44523108	chr19:44523108:C:T	4.83853e-07	-1.23722e-10	-1.45527	1.70403e-06	-1.23722e-10	-1.46235	6.5612e-05	-1.23722e-10	-1.48008
44523395	chr19:44523395:A:T	8.30042e-06	-1.61605	3.00306	1.40143e-05	-1.59314	2.23787	0.000312175	-1.61597	1.6957
44523914	chr19:44523914:G:C	4.2874e-07	-1.23722e-10	-1.5762	1.39202e-06	-1.23722e-10	-1.66459	5.4712e-05	-1.23722e-10	-1.66176
44523932	chr19:44523932:G:A	4.56589e-07	-1.23722e-10	-1.51327	1.49764e-06	-1.23722e-10	-1.59146	5.84767e-05	-1.23722e-10	-1.59521
44524079	chr19:44524079:T:C	1.19526e-07	-1.36602	-1.4875	3.68513e-07	-1.37583	-1.6178	1.51524e-05	-1.32861	-1.61707
44524120	chr19:44524120:C:T	4.35435e-07	-1.23722e-10	-1.5607	1.4097e-06	-1.23722e-10	-1.65197	5.49373e-05	-1.23722e-10	-1.65765
44524136	chr19:44524136:T:C	3.64565e-06	-1.60682	2.17106	1.21735e-05	-1.61772	2.12164	0.000330115	-1.58633	1.72193
44524436	chr19:44524436:C:T	1.63433e-07	-0.979645	-1.561	5.79349e-07	-0.952266	-1.58893	2.02619e-05	-1.02264	-1.63245
44524481	chr19:44524481:C:T	2.12134e-06	0.0227539	-6.7639e-10	7.50568e-06	0.0203125	-6.7639e-10	0.000247705	-0.151599	-6.7639e-10
44524605	chr19:44524605:G:C	4.84528e-07	-1.23722e-10	-1.45387	1.62647e-06	-1.23722e-10	-1.50893	6.17626e-05	-1.23722e-10	-1.54054
44524757	chr19:44524757:T:C	1.33529e-06	-0.440142	-6.7639e-10	4.1725e-06	-0.566831	-6.7639e-10	0.000162372	-0.573951	-6.7639e-10
44525175	chr19:44525175:G:A	3.36392e-07	-1.52447	-0.294304	7.96239e-07	-1.61023	-0.612977	2.73868e-05	-1.52352	-0.830261
44525541	chr19:44525541:C:A	2.59341e-07	-1.14292	-0.935987	8.39802e-07	-1.1557	-1.01424	3.38397e-05	-1.09704	-1.04516
44525683	chr19:44525683:C:T	6.12941e-07	-1.60764	0.388862	1.80552e-06	-1.60304	0.198547	5.10557e-05	-1.60782	-0.123104
44525861	chr19:44525861:T:C	9.29881e-06	-1.59576	3.09635	1.16888e-05	-1.61627	2.07956	0.000274621	-1.56819	1.51974
44526045	chr19:44526045:C:T	3.91622e-07	-1.23722e-10	-1.66675	1.51176e-06	-1.23722e-10	-1.58207	6.063e-05	-1.23722e-10	-1.55905
44526073	chr19:44526073:G:C	3.91658e-07	-1.23722e-10	-1.66666	1.50159e-06	-1.23722e-10	-1.58882	6.01692e-05	-1.23722e-10	-1.56668
44526167	chr19:44526167:A:G	5.03869e-07	-1.58158	0.166848	2.02507e-06	-1.53351	0.243761	6.34154e-05	-1.58878	0.0746514
44526176	chr19:44526176:C:T	8.22728e-07	-1.56769	0.643266	1.89893e-06	-1.61769	0.26363	5.64766e-05	-1.56575	-0.0642609
44526232	chr19:44526232:G:A	4.01077e-07	-1.23722e-10	-1.64289	1.38931e-06	-1.23722e-10	-1.66654	5.45464e-05	-1.23722e-10	-1.66479
44526334	chr19:44526334:C:T	1.96851e-07	-1.39275	-0.961856	7.18491e-07	-1.40048	-0.925471	2.87385e-05	-1.35688	-0.948725
44526603	chr19:44526603:G:A	7.50329e-06	1.28605	-6.7639e-10	1.3627e-05	0.616706	-6.7639e-10	0.000623604	0.771676	-6.7639e-10
44526630	chr19:44526630:T:A	2.9791e-06	-1.57251	1.93484	8.05027e-06	-1.60792	1.69828	0.000224495	-1.54098	1.291
44526888	chr19:44526888:AAAC:A	5.18525e-07	-1.23722e-10	-1.38606	1.76972e-06	-1.23722e-10	-1.42453	7.01623e-05	-1.23722e-10	-1.41303
44527065	chr19:44527065:G:A	6.6961e-07	-1.57106	0.44071	3.17595e-06	-1.51615	0.676409	0.000107248	-1.57441	0.585718
44527140	chr19:44527140:G:A	6.38021e-07	-1.23722e-10	-1.17868	2.3535e-06	-1.23722e-10	-1.13944	8.87008e-05	-1.23722e-10	-1.17857
44527143	chr19:44527143:TCA:T	9.25882e-06	-1.23722e-10	1.49628	3.2648e-05	-1.23722e-10	1.49044	0.00136149	-1.23722e-10	1.5525
44527447	chr19:44527447:C:T	5.0661e-07	-1.23722e-10	-1.40931	1.6268e-06	-1.23722e-10	-1.50873	6.16938e-05	-1.23722e-10	-1.54166
44527547	chr19:44527547:T:C	4.12126e-07	-1.23722e-10	-1.61572	1.72884e-06	-1.23722e-10	-1.44789	6.66628e-05	-1.23722e-10	-1.46419
44527984	chr19:44527984:T:C	4.48783e-07	-1.23722e-10	-1.53051	1.40594e-06	-1.23722e-10	-1.65464	5.54131e-05	-1.23722e-10	-1.64902
44528235	chr19:44528235:TTTTTC:T	4.12684e-07	-1.23722e-10	-1.61437	1.73493e-06	-1.23722e-10	-1.44438	6.70087e-05	-1.23722e-10	-1.45902
44528523	chr19:44528523:C:T	6.43753e-06	-1.23722e-10	1.13285	2.31164e-05	-1.23722e-10	1.14519	0.000947284	-1.23722e-10	1.18976
44528674	chr19:44528674:GT:G	1.75221e-07	-0.809708	-1.66129	5.75963e-07	-0.888042	-1.65902	2.8799e-05	-0.636876	-1.66662
44528785	chr19:44528785:CTG:C	4.58679e-07	-1.23722e-10	-1.5087	1.48927e-06	-1.23722e-10	-1.59706	5.81292e-05	-1.23722e-10	-1.60117
44528929	chr19:44528929:T:C	4.9422e-07	-1.23722e-10	-1.43407	1.60108e-06	-1.23722e-10	-1.52467	6.03012e-05	-1.23722e-10	-1.56449
44529168	chr19:44529168:C:T	2.72779e-06	-1.61772	1.89192	8.0706e-06	-1.60889	1.70178	0.00021186	-1.61115	1.30323
44529260	chr19:44529260:T:C	1.48804e-07	-1.03554	-1.59888	4.72392e-07	-1.091	-1.65429	2.28977e-05	-0.866928	-1.66587
44529462	chr19:44529462:A:G	1.41689e-07	-1.04711	-1.63631	4.62122e-07	-1.10115	-1.66612	2.26866e-05	-0.878387	-1.66368
44529542	chr19:44529542:C:T	3.95435e-07	-1.23722e-10	-1.65706	1.46111e-06	-1.23722e-10	-1.61615	5.69037e-05	-1.23722e-10	-1.62248
44529797	chr19:44529797:G:A	3.95538e-07	-1.23722e-10	-1.6568	1.39479e-06	-1.23722e-10	-1.6626	5.49516e-05	-1.23722e-10	-1.65739
44529930	chr19:44529930:C:A	4.27183e-07	-1.23722e-10	-1.57984	1.95723e-06	-1.23722e-10	-1.32382	7.98027e-05	-1.23722e-10	-1.28428
44530050	chr19:44530050:G:A	3.65392e-07	-0.936405	-0.799673	1.53531e-06	-1.0187	-0.547917	7.18498e-05	-0.856881	-0.53238
44530479	chr19:44530479:C:T	5.60718e-07	0.315282	-1.62311	2.14886e-06	0.317551	-1.54796	9.45563e-05	0.41418	-1.52882
44530491	chr19:44530491:T:C	5.51205e-07	-1.23722e-10	-1.32494	2.11805e-06	-1.23722e-10	-1.24485	8.55092e-05	-1.23722e-10	-1.21521
44530568	chr19:44530568:G:A	2.98881e-07	-1.39687	-0.540135	9.63858e-07	-1.46932	-0.562835	4.19615e-05	-1.3738	-0.553285
44530651	chr19:44530651:C:G	4.07178e-07	-1.23722e-10	-1.6278	1.4825e-06	-1.23722e-10	-1.60162	5.99236e-05	-1.23722e-10	-1.57077
44530731	chr19:44530731:G:A	4.56807e-07	-1.23722e-10	-1.51279	1.41388e-06	-1.23722e-10	-1.64901	5.58484e-05	-1.23722e-10	-1.6412
44530940	chr19:44530940:G:A	3.93676e-07	-1.23722e-10	-1.66152	1.39431e-06	-1.23722e-10	-1.66295	5.45652e-05	-1.23722e-10	-1.66444
44530941	chr19:44530941:G:T	3.93663e-07	-1.23722e-10	-1.66155	1.39435e-06	-1.23722e-10	-1.66292	5.45665e-05	-1.23722e-10	-1.66442
44531052	chr19:44531052:C:T	4.90855e-07	-0.664982	-0.775918	1.69516e-06	-0.829081	-0.63849	8.73436e-05	-0.661543	-0.532447
44531377	chr19:44531377:A:G	3.93374e-07	-1.23722e-10	-1.66229	1.39626e-06	-1.23722e-10	-1.66155	5.5086e-05	-1.23722e-10	-1.65494
44531947	chr19:44531947:C:T	3.96958e-07	-1.23722e-10	-1.65322	1.41139e-06	-1.23722e-10	-1.65077	5.63554e-05	-1.23722e-10	-1.63216
44532128	chr19:44532128:G:A	4.54988e-07	-1.23722e-10	-1.51678	1.41241e-06	-1.23722e-10	-1.65005	5.57855e-05	-1.23722e-10	-1.64233
44532447	chr19:44532447:C:T	3.91762e-07	-1.23722e-10	-1.66639	1.41368e-06	-1.23722e-10	-1.64915	5.55612e-05	-1.23722e-10	-1.64635
44532947	chr19:44532947:G:A	5.61447e-07	-1.23722e-10	-1.30653	1.7874e-06	-1.23722e-10	-1.41458	7.01935e-05	-1.23722e-10	-1.41258
44533112	chr19:44533112:G:A	5.72037e-07	-1.23722e-10	-1.28785	1.75061e-06	-1.23722e-10	-1.43538	6.64796e-05	-1.23722e-10	-1.46694
44533611	chr19:44533611:T:C	1.67752e-07	-1.23045	-1.28411	5.3044e-07	-1.25769	-1.3717	2.3296e-05	-1.24529	-1.27026
44533714	chr19:44533714:C:G	1.19908e-06	-0.547742	-6.7639e-10	4.38448e-06	-0.517276	-6.7639e-10	0.000192583	-0.403313	-6.7639e-10
44533797	chr19:44533797:A:T	4.2213e-07	-1.59173	-6.7639e-10	1.53814e-06	-1.56477	-6.7639e-10	6.04739e-05	-1.56163	-6.7639e-10
44534152	chr19:44534152:T:C	3.92394e-07	-1.23722e-10	-1.66478	1.42346e-06	-1.23722e-10	-1.64226	5.59884e-05	-1.23722e-10	-1.6387
44534168	chr19:44534168:T:G	2.99102e-07	-0.803381	-1.13288	9.80523e-07	-0.957251	-1.05776	4.87902e-05	-0.804887	-0.971424
44534280	chr19:44534280:G:A	6.17618e-07	0.240267	-1.45145	2.74268e-06	0.362051	-1.34846	0.00012463	0.428227	-1.26672
44534413	chr19:44534413:G:A	2.69862e-07	-0.835574	-1.20356	8.83996e-07	-0.986236	-1.13241	4.36163e-05	-0.836975	-1.05143
44534469	chr19:44534469:T:C	2.28199e-07	-1.55823	-0.6486	1.04371e-06	-1.60476	-0.347799	3.93875e-05	-1.56175	-0.428644
44534490	chr19:44534490:G:A	2.68104e-07	-0.858874	-1.1868	8.78454e-07	-1.00639	-1.11855	4.3282e-05	-0.859754	-1.03635
44534498	chr19:44534498:T:C	3.91866e-07	-1.23722e-10	-1.66613	1.43146e-06	-1.23722e-10	-1.63665	5.58186e-05	-1.23722e-10	-1.64173
44534551	chr19:44534551:A:G	2.72947e-07	-0.846051	-1.18172	8.92919e-07	-0.994708	-1.1139	4.40747e-05	-0.846874	-1.03108
44534708	chr19:44534708:C:T	1.07257e-07	-1.37096	-1.59087	4.09802e-07	-1.2773	-1.61013	1.37034e-05	-1.39389	-1.65231
44535275	chr19:44535275:T:A	6.73401e-07	0.16992	-1.29463	3.09044e-06	0.288665	-1.1557	0.000143454	0.352787	-1.05061
44535369	chr19:44535369:G:A	2.60538e-07	-0.854425	-1.21988	8.52543e-07	-1.00187	-1.15301	4.19326e-05	-0.854867	-1.07291
44535565	chr19:44535565:A:G	1.52704e-07	-1.32179	-1.28676	4.87059e-07	-1.34652	-1.3682	1.90922e-05	-1.34981	-1.36475
44535635	chr19:44535635:A:G	3.92302e-07	-1.23722e-10	-1.66502	1.39287e-06	-1.23722e-10	-1.66398	5.46983e-05	-1.23722e-10	-1.66201
44535983	chr19:44535983:T:C	4.27461e-07	-1.57919	-6.7639e-10	1.53832e-06	-1.56466	-6.7639e-10	6.17615e-05	-1.54056	-6.7639e-10
44536042	chr19:44536042:T:C	8.1574e-08	-1.61751	-1.61803	2.98789e-07	-1.61312	-1.59025	1.18286e-05	-1.6152	-1.57811
44536133	chr19:44536133:T:C	4.41896e-07	-1.23722e-10	-1.54597	1.44522e-06	-1.23722e-10	-1.62708	5.7094e-05	-1.23722e-10	-1.61914
44536203	chr19:44536203:C:T	1.9963e-06	1.48059	-1.51858	6.30116e-06	1.20785	-1.36246	0.000199803	0.906906	-1.27341
44536288	chr19:44536288:G:A	1.00196e-07	-1.40206	-1.62786	3.87643e-07	-1.31212	-1.6309	1.31693e-05	-1.42467	-1.66128
44536433	chr19:44536433:G:A	8.33676e-08	-1.61771	-1.59608	3.07479e-07	-1.61162	-1.56308	1.21699e-05	-1.61624	-1.54864
44536461	chr19:44536461:G:A	3.68943e-07	-0.612165	-1.11424	1.0396e-06	-0.680168	-1.27634	3.94604e-05	-0.71497	-1.27357
44536637	chr19:44536637:T:G	1.86053e-07	-0.908777	-1.50224	4.27817e-07	-1.29161	-1.5528	2.17077e-05	-1.01804	-1.56813
44536767	chr19:44536767:A:C	1.55965e-07	-1.46805	-1.11937	5.40589e-07	-1.60096	-1.00948	2.10973e-05	-1.46642	-1.14827
44536851	chr19:44536851:G:A	6.59021e-07	-1.23722e-10	-1.14629	2.66347e-06	-1.23722e-10	-1.01572	0.000113551	-1.23722e-10	-0.931588
44536958	chr19:44536958:ACTT:A	3.9283e-07	-1.23722e-10	-1.66367	1.395e-06	-1.23722e-10	-1.66245	5.49231e-05	-1.23722e-10	-1.65791
44537027	chr19:44537027:G:A	3.97707e-07	-1.23722e-10	-1.65133	1.39056e-06	-1.23722e-10	-1.66564	5.44612e-05	-1.23722e-10	-1.66635
44537330	chr19:44537330:C:T	4.53716e-07	-1.51958	-6.7639e-10	1.47896e-06	-1.60401	-6.7639e-10	5.95652e-05	-1.57677	-6.7639e-10
44537640	chr19:44537640:A:G	2.41912e-07	-1.19552	-0.952955	8.17944e-07	-1.40541	-0.790901	3.70035e-05	-1.13398	-0.918848
44537651	chr19:44537651:T:C	1.10756e-07	-1.61277	-1.31696	4.11849e-07	-1.59382	-1.28863	1.60879e-05	-1.61602	-1.26975
44537872	chr19:44537872:G:A	3.1377e-06	-0.59468	1.00888	5.71484e-06	-0.886125	0.633844	0.000235736	-0.628313	0.427188
44537951	chr19:44537951:A:T	1.09846e-07	-1.43573	-1.50224	3.44276e-07	-1.58774	-1.47392	1.4322e-05	-1.43296	-1.56908
44538067	chr19:44538067:C:T	4.19402e-07	-1.5969	-0.00131938	1.01002e-06	-1.58513	-0.400249	3.11243e-05	-1.56318	-0.662669
44538194	chr19:44538194:A:G	1.09973e-07	-1.53685	-1.39997	4.27432e-07	-1.49285	-1.35246	1.85651e-05	-1.48933	-1.25322
44538231	chr19:44538231:C:T	1.4839e-06	-0.334621	-6.7639e-10	2.98891e-06	-0.900437	-6.7639e-10	0.000182034	-0.459647	-6.7639e-10
44538275	chr19:44538275:G:A	5.14305e-07	-1.23722e-10	-1.39423	2.27354e-06	-1.23722e-10	-1.17401	9.27399e-05	-1.23722e-10	-1.13404
44538566	chr19:44538566:C:G	1.50951e-07	-0.95417	-1.66593	4.08171e-07	-1.23101	-1.6604	1.82089e-05	-1.11132	-1.65061
44538778	chr19:44538778:T:C	1.60323e-07	-1.16381	-1.39604	5.50089e-07	-1.3084	-1.28462	2.53025e-05	-1.17621	-1.25672
44538994	chr19:44538994:A:G	3.98243e-07	-1.23722e-10	-1.64999	1.39444e-06	-1.23722e-10	-1.66286	5.45674e-05	-1.23722e-10	-1.6644
44539082	chr19:44539082:T:G	1.42306e-07	-1.27028	-1.40879	5.06475e-07	-1.13399	-1.54164	1.86579e-05	-1.17294	-1.56462
44539272	chr19:44539272:T:A	1.96034e-07	-1.32206	-1.0367	5.06503e-07	-1.34047	-1.3351	2.10043e-05	-1.2	-1.41911
44539344	chr19:44539344:C:T	4.13019e-07	-1.23722e-10	-1.61355	1.43198e-06	-1.23722e-10	-1.63629	5.58752e-05	-1.23722e-10	-1.64072
44539629	chr19:44539629:C:T	1.87761e-07	-1.49875	-0.903124	3.84197e-07	-1.44311	-1.50884	1.43979e-05	-1.45421	-1.54254
44539657	chr19:44539657:A:G	1.61319e-07	-1.50527	-1.0484	3.58395e-07	-1.45126	-1.5702	1.35467e-05	-1.46189	-1.59581
44539709	chr19:44539709:A:G	2.43067e-07	-1.51366	-0.630051	4.46012e-07	-1.46131	-1.34145	1.64473e-05	-1.47116	-1.39252
44539823	chr19:44539823:G:C	1.4535e-07	-1.61162	-1.04629	3.61121e-07	-1.58626	-1.42763	1.36378e-05	-1.60288	-1.44811
44540010	chr19:44540010:GA:G	1.58056e-07	-1.46522	-1.10888	3.41469e-07	-1.4513	-1.61855	1.35607e-05	-1.41492	-1.64175
44540012	chr19:44540012:A:G	1.62242e-07	-1.46031	-1.08765	3.4544e-07	-1.4462	-1.61209	1.37013e-05	-1.40929	-1.63705
44540434	chr19:44540434:A:G	8.00005e-08	-1.59563	-1.65939	2.91819e-07	-1.56937	-1.65759	1.12725e-05	-1.57968	-1.66179
44540567	chr19:44540567:T:C	7.97119e-08	-1.59924	-1.65939	2.90281e-07	-1.57466	-1.65759	1.12179e-05	-1.58443	-1.66189
44540600	chr19:44540600:A:G	8.00123e-08	-1.59522	-1.65964	2.92132e-07	-1.56819	-1.6577	1.1285e-05	-1.5785	-1.66187
44540845	chr19:44540845:G:C	2.61391e-07	-0.873379	-1.19765	9.64342e-07	-0.847196	-1.18446	3.45426e-05	-0.88428	-1.23736
44541394	chr19:44541394:T:C	6.59468e-07	-1.23722e-10	-1.14562	2.15515e-06	-1.23722e-10	-1.22749	8.62598e-05	-1.23722e-10	-1.20648
44541767	chr19:44541767:C:T	9.12395e-08	-1.57874	-1.54482	2.92816e-07	-1.59864	-1.62492	1.16746e-05	-1.56349	-1.64293
44541976	chr19:44541976:T:C	9.95612e-08	-1.61698	-1.4193	3.38418e-07	-1.60463	-1.47419	1.28712e-05	-1.60875	-1.5001
44542206	chr19:44542206:C:A	1.16228e-07	-1.38874	-1.49276	4.56472e-07	-1.52872	-1.25085	2.36496e-05	-1.31001	-1.19048
44542365	chr19:44542365:C:T	8.31485e-08	-1.59694	-1.61948	2.92173e-07	-1.56033	-1.66543	1.13564e-05	-1.56747	-1.66659
44542441	chr19:44542441:C:T	1.9532e-07	-1.40404	-0.95837	4.62517e-07	-1.41831	-1.34811	1.74601e-05	-1.41728	-1.38664
44542497	chr19:44542497:C:A	6.83778e-07	-1.23722e-10	-1.10942	2.23039e-06	-1.23722e-10	-1.19317	8.93416e-05	-1.23722e-10	-1.17137
44542743	chr19:44542743:C:T	3.08171e-07	-1.608	-0.298395	6.4718e-07	-1.61749	-0.812992	2.1331e-05	-1.60807	-0.995608
44542756	chr19:44542756:C:T	2.34702e-07	-1.5332	-0.645538	5.1227e-07	-1.45822	-1.20603	1.87043e-05	-1.4764	-1.25869
44543035	chr19:44543035:C:T	1.06857e-07	-1.32265	-1.64291	3.50364e-07	-1.38565	-1.65848	1.53632e-05	-1.28912	-1.64275
44543192	chr19:44543192:A:G	4.30515e-07	-1.57207	-6.7639e-10	1.70816e-06	-1.45993	-6.7639e-10	6.27046e-05	-1.52541	-6.7639e-10
44544328	chr19:44544328:T:C	1.41201e-07	-1.37559	-1.31127	3.38621e-07	-1.57136	-1.50686	1.30453e-05	-1.55407	-1.54135
44544384	chr19:44544384:C:T	1.38476e-07	-1.3856	-1.32076	3.35029e-07	-1.57572	-1.51316	1.29079e-05	-1.55911	-1.54689
44544498	chr19:44544498:C:T	1.93734e-07	-1.11957	-1.25099	5.11826e-07	-1.13873	-1.52639	1.95914e-05	-1.13908	-1.54967
44544634	chr19:44544634:A:G	1.39294e-07	-1.36979	-1.33067	3.35045e-07	-1.56873	-1.5201	1.29359e-05	-1.55096	-1.55288
44544784	chr19:44544784:T:C	1.23888e-07	-1.15745	-1.66022	3.36451e-07	-1.43729	-1.64736	1.35596e-05	-1.40773	-1.64902
44544811	chr19:44544811:T:C	1.40111e-07	-1.37041	-1.32421	3.35969e-07	-1.56913	-1.51695	1.29677e-05	-1.55138	-1.55
44544863	chr19:44544863:G:A	4.43676e-07	-1.54195	-6.7639e-10	1.72824e-06	-1.44824	-6.7639e-10	6.90171e-05	-1.42949	-6.7639e-10
44544871	chr19:44544871:T:G	1.33234e-07	-1.39884	-1.34609	3.27178e-07	-1.58123	-1.53137	1.26227e-05	-1.5657	-1.56264
44545032	chr19:44545032:C:T	1.16686e-07	-1.51303	-1.36453	3.52131e-07	-1.43616	-1.60294	1.33569e-05	-1.44956	-1.62224
44545217	chr19:44545217:G:A	3.91858e-07	-1.23722e-10	-1.66615	1.41476e-06	-1.23722e-10	-1.64839	5.52668e-05	-1.23722e-10	-1.65167
44545225	chr19:44545225:C:G	1.35695e-07	-1.40162	-1.32503	3.32355e-07	-1.5825	-1.5144	1.27965e-05	-1.56715	-1.54751
44545280	chr19:44545280:AG:A	3.98141e-07	-1.23722e-10	-1.65024	1.38902e-06	-1.23722e-10	-1.66675	5.44898e-05	-1.23722e-10	-1.66583
44545295	chr19:44545295:C:T	5.35857e-07	-1.23722e-10	-1.35318	2.27521e-06	-1.23722e-10	-1.17327	8.53556e-05	-1.23722e-10	-1.21701
44545298	chr19:44545298:C:T	1.50112e-07	-1.33738	-1.28829	3.49951e-07	-1.55429	-1.49102	1.35062e-05	-1.5341	-1.5266
44545946	chr19:44545946:G:T	4.58336e-07	-1.23722e-10	-1.50945	1.60853e-06	-1.23722e-10	-1.52003	6.31297e-05	-1.23722e-10	-1.51865
44546109	chr19:44546109:T:C	7.28708e-07	-1.23722e-10	-1.04578	2.19593e-06	-1.23722e-10	-1.20874	8.26525e-05	-1.23722e-10	-1.24919
44546141	chr19:44546141:T:C	1.46192e-07	-1.35823	-1.2939	3.45377e-07	-1.56389	-1.49457	1.3307e-05	-1.54599	-1.52955
44547413	chr19:44547413:T:C	9.63788e-08	-1.5832	-1.48556	2.81695e-07	-1.61761	-1.64467	1.08824e-05	-1.61271	-1.66398
44547422	chr19:44547422:T:C	4.11326e-07	-1.61766	-6.7639e-10	1.47178e-06	-1.60888	-6.7639e-10	5.72964e-05	-1.6156	-6.7639e-10
44547457	chr19:44547457:A:G	6.35261e-07	-1.23722e-10	-1.18301	1.79513e-06	-1.23722e-10	-1.41027	6.82051e-05	-1.23722e-10	-1.44132
44547487	chr19:44547487:C:A	4.36818e-07	-1.23722e-10	-1.55753	1.66961e-06	-1.23722e-10	-1.48276	6.67535e-05	-1.23722e-10	-1.46283
44547835	chr19:44547835:T:C	1.50274e-06	-0.322002	-6.7639e-10	2.58766e-06	-1.04459	-6.7639e-10	0.000169516	-0.530889	-6.7639e-10
44548138	chr19:44548138:G:A	1.10623e-07	-1.38214	-1.54878	2.90801e-07	-1.57585	-1.65461	1.14033e-05	-1.56558	-1.66435
44548307	chr19:44548307:T:C	4.78115e-07	-1.23722e-10	-1.4672	1.89842e-06	-1.23722e-10	-1.35432	7.45905e-05	-1.23722e-10	-1.35183
44548361	chr19:44548361:T:C	9.06792e-07	-1.23722e-10	-0.827136	4.99265e-06	-1.23722e-10	-0.38738	0.000195382	-1.23722e-10	-0.388883
44548723	chr19:44548723:T:C	9.09641e-07	-1.23722e-10	-0.823998	4.17394e-06	-1.23722e-10	-0.566486	0.000164007	-1.23722e-10	-0.563927
44548749	chr19:44548749:A:G	1.17962e-07	-1.19993	-1.66676	3.43029e-07	-1.46453	-1.60076	1.39472e-05	-1.43541	-1.59315
44548753	chr19:44548753:A:C	1.92259e-07	-1.02224	-1.35597	5.36251e-07	-1.04417	-1.57433	2.05755e-05	-1.04524	-1.5945
44549140	chr19:44549140:A:C	4.10666e-07	-1.23722e-10	-1.61927	1.45789e-06	-1.23722e-10	-1.61836	5.62733e-05	-1.23722e-10	-1.63362
44549282	chr19:44549282:C:T	7.93088e-08	-1.61281	-1.65089	2.83009e-07	-1.61599	-1.64163	1.16594e-05	-1.60512	-1.60261
44549961	chr19:44549961:G:A	5.49595e-07	-1.23722e-10	-1.32787	2.04699e-06	-1.23722e-10	-1.27898	8.12261e-05	-1.23722e-10	-1.2666
44550175	chr19:44550175:C:T	4.73621e-07	-1.23722e-10	-1.47664	1.47368e-06	-1.23722e-10	-1.60759	5.70684e-05	-1.23722e-10	-1.61959
44550713	chr19:44550713:G:A	9.03565e-07	-1.23722e-10	-0.8307	4.15612e-06	-1.23722e-10	-0.570765	0.000163543	-1.23722e-10	-0.566765
44550949	chr19:44550949:A:G	4.08427e-07	-1.23722e-10	-1.62474	1.45067e-06	-1.23722e-10	-1.62332	5.60669e-05	-1.23722e-10	-1.63729
44551955	chr19:44551955:A:T	6.80864e-07	-1.23722e-10	-1.11369	2.24248e-06	-1.23722e-10	-1.18776	8.99598e-05	-1.23722e-10	-1.16448
44552242	chr19:44552242:C:T	6.52174e-07	-1.23722e-10	-1.15674	1.54674e-06	-1.23722e-10	-1.5592	6.1216e-05	-1.23722e-10	-1.54943
44552786	chr19:44552786:A:G	4.58376e-07	-1.23722e-10	-1.50936	2.09024e-06	-1.23722e-10	-1.25807	8.14192e-05	-1.23722e-10	-1.26423
44552920	chr19:44552920:A:C	2.22921e-07	-0.870676	-1.35955	6.14165e-07	-0.897514	-1.58532	2.36308e-05	-0.897675	-1.60361
44553061	chr19:44553061:CTTT:C	4.67365e-07	-1.48994	-6.7639e-10	1.84071e-06	-1.3852	-6.7639e-10	7.45127e-05	-1.35287	-6.7639e-10
44553192	chr19:44553192:G:A	1.11402e-07	-1.28777	-1.63614	3.4794e-07	-1.38673	-1.66434	1.4424e-05	-1.33323	-1.66172
44553904	chr19:44553904:G:A	4.76448e-07	-1.23722e-10	-1.47069	1.54089e-06	-1.23722e-10	-1.56299	6.11478e-05	-1.23722e-10	-1.55055
44553995	chr19:44553995:G:T	1.95755e-07	-1.49653	-0.863655	6.75099e-07	-1.58307	-0.805169	2.98154e-05	-1.51376	-0.755053
44554214	chr19:44554214:C:T	1.40144e-07	-1.26575	-1.42863	3.71401e-07	-1.51483	-1.47099	1.41689e-05	-1.49663	-1.51616
44554226	chr19:44554226:C:T	0.00010575	-0.931768	4.86355	0.000113253	-1.15084	3.88511	0.00427055	-1.1551	3.85076
44554643	chr19:44554643:A:C	9.83923e-07	-1.23722e-10	-0.745501	5.64611e-06	-1.23722e-10	-0.264381	0.000222208	-1.23722e-10	-0.260226
44554811	chr19:44554811:T:C	4.11304e-07	-1.61772	-6.7639e-10	1.47303e-06	-1.60803	-6.7639e-10	5.73139e-05	-1.6153	-6.7639e-10
44554975	chr19:44554975:A:G	1.55072e-07	-0.9296	-1.66356	3.85668e-07	-1.28142	-1.6667	1.56184e-05	-1.2488	-1.66659
44555083	chr19:44555083:C:G	1.02209e-07	-1.55283	-1.4572	2.8583e-07	-1.61589	-1.63182	1.0889e-05	-1.6175	-1.65858
44555395	chr19:44555395:A:T	3.86033e-07	-1.56618	-0.114943	7.02957e-07	-1.61579	-0.732012	2.97366e-05	-1.58636	-0.685098
44555427	chr19:44555427:G:A	1.50506e-06	-0.320461	-6.7639e-10	2.76311e-06	-0.978989	-6.7639e-10	0.000118316	-0.890484	-6.7639e-10
44555701	chr19:44555701:C:G	3.91772e-07	-1.23722e-10	-1.66637	1.3926e-06	-1.23722e-10	-1.66418	5.48138e-05	-1.23722e-10	-1.6599
44555755	chr19:44555755:ATTAT:A	6.96169e-07	-1.23722e-10	-1.09146	2.07061e-06	-1.23722e-10	-1.2675	8.49343e-05	-1.23722e-10	-1.22196
44555791	chr19:44555791:C:T	4.81768e-07	-1.45959	-6.7639e-10	1.89009e-06	-1.35872	-6.7639e-10	7.54288e-05	-1.34065	-6.7639e-10
44555898	chr19:44555898:C:T	4.08497e-07	-1.57622	-0.0483462	7.38717e-07	-1.61728	-0.680907	3.11295e-05	-1.59406	-0.631627
44556133	chr19:44556133:T:G	4.01754e-07	-1.23722e-10	-1.64121	1.58575e-06	-1.23722e-10	-1.53429	6.25811e-05	-1.23722e-10	-1.52738
44557617	chr19:44557617:C:G	4.32844e-07	-1.23722e-10	-1.56667	1.82474e-06	-1.23722e-10	-1.39391	7.11391e-05	-1.23722e-10	-1.3992
44557752	chr19:44557752:C:T	1.01751e-07	-1.5911	-1.42342	2.79945e-07	-1.61372	-1.65479	1.09497e-05	-1.60677	-1.66376
44557839	chr19:44557839:A:G	7.56876e-07	-1.00785	-6.7639e-10	2.37736e-06	-1.12936	-6.7639e-10	8.9243e-05	-1.17248	-6.7639e-10
44557875	chr19:44557875:A:G	1.13172e-07	-1.56241	-1.34572	3.00141e-07	-1.59776	-1.60109	1.16342e-05	-1.58513	-1.62476
44558347	chr19:44558347:G:A	1.73538e-07	-0.918863	-1.56179	4.36873e-07	-1.27686	-1.5466	1.77037e-05	-1.2456	-1.54447
44558889	chr19:44558889:A:T	4.32365e-07	-1.23722e-10	-1.56778	1.88004e-06	-1.23722e-10	-1.36405	7.3333e-05	-1.23722e-10	-1.36883
44558923	chr19:44558923:C:A	1.54085e-07	-1.61662	-0.982928	5.60486e-07	-1.57667	-0.997634	2.30978e-05	-1.59424	-0.929864
44559361	chr19:44559361:T:C	4.80897e-07	-1.4614	-6.7639e-10	2.14619e-06	-1.23165	-6.7639e-10	7.46902e-05	-1.35049	-6.7639e-10
44559546	chr19:44559546:C:T	4.13037e-07	-1.23722e-10	-1.61351	1.39156e-06	-1.23722e-10	-1.66492	5.48865e-05	-1.23722e-10	-1.65857
44559986	chr19:44559986:C:T	4.51282e-07	-1.23722e-10	-1.52496	1.47214e-06	-1.23722e-10	-1.60863	5.79758e-05	-1.23722e-10	-1.60381
44560571	chr19:44560571:G:A	1.78918e-07	-0.877421	-1.5727	4.44442e-07	-1.2479	-1.55838	1.80396e-05	-1.21455	-1.55672
44560653	chr19:44560653:T:C	1.05755e-07	-1.35804	-1.61788	4.39952e-07	-1.41781	-1.39863	1.80687e-05	-1.50176	-1.2679
44560876	chr19:44560876:T:G	4.11894e-07	-1.23722e-10	-1.61628	1.63341e-06	-1.23722e-10	-1.50468	6.35634e-05	-1.23722e-10	-1.5118
44560901	chr19:44560901:A:G	8.28115e-08	-1.55618	-1.6643	2.99867e-07	-1.60274	-1.59702	1.23288e-05	-1.61554	-1.53636
44561014	chr19:44561014:A:T	9.03034e-08	-1.60409	-1.52979	2.78891e-07	-1.61741	-1.65487	1.09563e-05	-1.61114	-1.65879
44561113	chr19:44561113:C:T	1.63083e-07	-0.963253	-1.57954	4.15173e-07	-1.30787	-1.56654	1.67962e-05	-1.27794	-1.56475
44561286	chr19:44561286:G:T	1.26098e-07	-1.60291	-1.19708	6.19887e-07	-1.49052	-0.983042	2.40426e-05	-1.52439	-0.959622
44561302	chr19:44561302:G:A	1.11166e-07	-1.28899	-1.63703	3.32988e-07	-1.42955	-1.66544	1.38847e-05	-1.36916	-1.66389
44561681	chr19:44561681:A:G	1.54372e-06	-1.23722e-10	-0.295101	2.71351e-06	-1.23722e-10	-0.997103	0.000103899	-1.23722e-10	-1.02042
44562058	chr19:44562058:G:A	4.01309e-07	-1.59937	-0.0429461	7.4177e-07	-1.61562	-0.678443	3.06655e-05	-1.61041	-0.630288
44562316	chr19:44562316:G:A	3.91691e-07	-1.23722e-10	-1.66657	1.39914e-06	-1.23722e-10	-1.65949	5.49898e-05	-1.23722e-10	-1.65669
44562369	chr19:44562369:C:T	1.48546e-07	-1.26274	-1.37342	3.4383e-07	-1.47567	-1.58729	1.31927e-05	-1.47062	-1.61356
44562468	chr19:44562468:C:T	8.55065e-08	-1.61416	-1.5743	2.76437e-07	-1.61612	-1.665	1.0809e-05	-1.61717	-1.66629
44562530	chr19:44562530:G:C	1.75583e-06	-1.23722e-10	-0.166351	2.96733e-06	-1.23722e-10	-0.907684	0.000114014	-1.23722e-10	-0.927515
44562811	chr19:44562811:G:A	1.00084e-06	-1.23722e-10	-0.728455	3.5338e-06	-1.23722e-10	-0.732973	0.000134546	-1.23722e-10	-0.761933
44562839	chr19:44562839:T:G	3.9906e-07	-1.23722e-10	-1.64794	1.54362e-06	-1.23722e-10	-1.56122	5.98911e-05	-1.23722e-10	-1.57131
44562840	chr19:44562840:G:A	3.91631e-07	-1.23722e-10	-1.66673	1.44486e-06	-1.23722e-10	-1.62733	5.75844e-05	-1.23722e-10	-1.61059
44563172	chr19:44563172:G:A	4.70252e-07	-1.48378	-6.7639e-10	2.02257e-06	-1.29098	-6.7639e-10	7.11693e-05	-1.39878	-6.7639e-10
44563241	chr19:44563241:G:A	2.51086e-07	-1.60892	-0.502335	5.69447e-07	-1.60226	-0.956173	2.19791e-05	-1.58625	-0.987499
44563435	chr19:44563435:G:T	7.7176e-07	0.0748698	-1.06324	1.03443e-06	-0.359672	-1.60182	3.93272e-05	-0.383213	-1.60871
44563589	chr19:44563589:T:A	4.15986e-07	0.0294774	-1.63588	1.06491e-06	-0.349495	-1.58296	3.738e-05	-0.493021	-1.54968
44563975	chr19:44563975:C:T	4.50562e-07	-1.23722e-10	-1.52655	1.45272e-06	-1.23722e-10	-1.62191	5.62718e-05	-1.23722e-10	-1.63365
44563979	chr19:44563979:CAT:C	4.4953e-07	-1.23722e-10	-1.52885	1.59921e-06	-1.23722e-10	-1.52584	6.10418e-05	-1.23722e-10	-1.55228
44564362	chr19:44564362:G:A	3.91622e-07	-1.23722e-10	-1.66675	1.59453e-06	-1.23722e-10	-1.52877	6.43367e-05	-1.23722e-10	-1.49971
44564469	chr19:44564469:C:A	3.91633e-07	-1.23722e-10	-1.66672	1.44097e-06	-1.23722e-10	-1.63003	5.72843e-05	-1.23722e-10	-1.61581
44564743	chr19:44564743:T:C	5.32127e-07	-1.23722e-10	-1.36017	1.92912e-06	-1.23722e-10	-1.33828	7.13645e-05	-1.23722e-10	-1.39604
44564832	chr19:44564832:A:G	4.94323e-07	-1.55266	0.118798	1.66394e-06	-1.61732	0.131164	8.01757e-05	-1.61613	0.33651
44565317	chr19:44565317:C:T	1.61176e-07	-1.04852	-1.50603	8.21937e-07	-0.634746	-1.55669	2.9426e-05	-0.709197	-1.57276
44565341	chr19:44565341:G:A	2.9092e-07	-1.19478	-0.769221	7.92339e-07	-1.25899	-0.969118	3.00367e-05	-1.11928	-1.14214
44565365	chr19:44565365:G:A	4.13613e-07	-1.23722e-10	-1.61212	1.69964e-06	-1.23722e-10	-1.46493	6.92468e-05	-1.23722e-10	-1.42616
44565601	chr19:44565601:C:T	1.61608e-07	-0.935353	-1.61652	8.71453e-07	-0.487814	-1.64513	3.13356e-05	-0.567014	-1.65207
44565619	chr19:44565619:C:T	4.32506e-07	-1.23722e-10	-1.56745	1.53601e-06	-1.23722e-10	-1.56616	5.89138e-05	-1.23722e-10	-1.58776
44565896	chr19:44565896:G:A	4.19135e-07	-1.23722e-10	-1.59886	1.8044e-06	-1.23722e-10	-1.40512	7.18465e-05	-1.23722e-10	-1.38931
44566822	chr19:44566822:C:A	3.72144e-07	-0.534653	-1.18311	1.40551e-06	-0.876347	-0.778598	7.38989e-05	-0.606518	-0.754624
44566824	chr19:44566824:A:G	3.84065e-07	-1.60052	-0.0857117	1.34642e-06	-1.59811	-0.0997829	6.33282e-05	-1.61135	0.0958412
44567095	chr19:44567095:A:G	3.95341e-07	-1.23722e-10	-1.6573	1.54274e-06	-1.23722e-10	-1.56179	6.19642e-05	-1.23722e-10	-1.53728
44567106	chr19:44567106:A:G	3.96254e-07	-1.23722e-10	-1.65499	1.82968e-06	-1.23722e-10	-1.39121	7.53765e-05	-1.23722e-10	-1.34134
44567329	chr19:44567329:G:A	8.69473e-06	-0.0377181	1.47114	7.74987e-06	-0.610363	0.662692	0.000395799	-0.315221	0.632288
44567811	chr19:44567811:T:C	1.35535e-05	-0.0449433	1.92229	1.24743e-05	-0.613758	1.14208	0.000637043	-0.318752	1.11175
44567824	chr19:44567824:T:G	2.42274e-07	-1.26396	-0.883021	7.53548e-07	-0.836714	-1.44159	3.25411e-05	-0.672091	-1.50924
44568110	chr19:44568110:G:A	4.26419e-07	-1.23722e-10	-1.58163	1.44738e-06	-1.23722e-10	-1.62559	5.68225e-05	-1.23722e-10	-1.62391
44568197	chr19:44568197:G:A	7.28776e-07	-1.04568	-6.7639e-10	3.87873e-06	-0.639839	-6.7639e-10	0.000133534	-0.769483	-6.7639e-10
44569210	chr19:44569210:A:G	4.51235e-07	-1.23722e-10	-1.52506	1.61122e-06	-1.23722e-10	-1.51836	6.15e-05	-1.23722e-10	-1.5448
44569653	chr19:44569653:A:C	4.65723e-07	-1.23722e-10	-1.49346	1.97991e-06	-1.23722e-10	-1.3123	8.14749e-05	-1.23722e-10	-1.26354
44570500	chr19:44570500:C:T	4.28355e-07	-1.23722e-10	-1.5771	1.39374e-06	-1.23722e-10	-1.66336	5.48847e-05	-1.23722e-10	-1.6586
44570746	chr19:44570746:T:C	5.217e-07	-1.23722e-10	-1.37996	1.95943e-06	-1.23722e-10	-1.3227	7.34072e-05	-1.23722e-10	-1.36782
44570927	chr19:44570927:T:G	4.10277e-07	-1.23722e-10	-1.62022	1.66766e-06	-1.23722e-10	-1.48393	6.68585e-05	-1.23722e-10	-1.46126
44570931	chr19:44570931:T:G	8.0599e-08	-1.58883	-1.65874	2.78575e-07	-1.60685	-1.66657	1.10127e-05	-1.61653	-1.64826
44570965	chr19:44570965:GTT:G	4.93482e-07	-0.510256	-0.925307	8.50471e-07	-0.655897	-1.50142	4.46915e-05	-0.27061	-1.59345
44570977	chr19:44570977:A:G	3.9424e-07	-1.23722e-10	-1.66009	1.59707e-06	-1.23722e-10	-1.52718	6.18876e-05	-1.23722e-10	-1.53852
44571518	chr19:44571518:G:A	1.39419e-07	-1.10159	-1.59797	5.21239e-07	-1.00845	-1.63844	1.67979e-05	-1.18172	-1.66086
44572356	chr19:44572356:G:T	5.58812e-06	-0.137034	1.12838	5.46651e-06	-0.664565	0.367858	0.000279015	-0.374356	0.34178
44572595	chr19:44572595:G:A	2.09918e-07	-0.629518	-1.66081	1.26765e-06	-0.156066	-1.60212	5.01324e-05	-0.158709	-1.59046
44572689	chr19:44572689:A:T	3.54211e-07	-0.616791	-1.15036	1.47252e-06	-0.150544	-1.45783	5.44745e-05	-0.124282	-1.54182
44573229	chr19:44573229:G:A	3.04516e-07	-0.590125	-1.3282	5.5413e-07	-0.930025	-1.65568	2.07568e-05	-0.971263	-1.6597
44575111	chr19:44575111:T:C	3.22231e-07	-0.622869	-1.23891	6.82272e-07	-0.750647	-1.62703	3.73032e-05	-0.382037	-1.66272
44575144	chr19:44575144:C:T	4.9485e-07	-1.23722e-10	-1.43279	1.76691e-06	-1.23722e-10	-1.42612	6.68798e-05	-1.23722e-10	-1.46094
44575305	chr19:44575305:A:C	1.9356e-07	-1.56378	-0.80768	8.49321e-07	-1.58366	-0.575002	3.81672e-05	-1.60977	-0.412096
44575324	chr19:44575324:T:C	4.11239e-07	-0.208013	-1.40986	9.69137e-07	-0.361573	-1.66512	5.87159e-05	0.0678755	-1.659
44575408	chr19:44575408:T:G	4.61987e-07	-1.23722e-10	-1.50151	2.86668e-06	-1.23722e-10	-0.942191	0.000119805	-1.23722e-10	-0.87797
44575955	chr19:44575955:G:A	4.2e-07	-1.23722e-10	-1.59679	1.50047e-06	-1.23722e-10	-1.58957	5.88541e-05	-1.23722e-10	-1.58878
44575995	chr19:44575995:G:A	6.70973e-07	-0.321756	-0.806563	8.20907e-07	-0.657757	-1.53493	2.67156e-05	-0.7995	-1.57909
44576133	chr19:44576133:A:T	6.31596e-06	0.167975	0.945811	6.34288e-06	-0.419602	0.271587	0.000331358	-0.103522	0.242882
44576357	chr19:44576357:C:T	6.22e-07	-1.23722e-10	-1.20411	1.75545e-06	-1.23722e-10	-1.43262	6.70781e-05	-1.23722e-10	-1.45798
44576669	chr19:44576669:G:A	4.90727e-07	-1.23722e-10	-1.44116	1.52092e-06	-1.23722e-10	-1.57603	5.82052e-05	-1.23722e-10	-1.59987
44576981	chr19:44576981:T:A	1.13148e-07	-1.2968	-1.61155	3.51638e-07	-1.3738	-1.6667	1.27824e-05	-1.45622	-1.65955
44577121	chr19:44577121:A:G	7.7259e-07	-1.03809	0.0507894	1.75276e-06	-0.526205	-0.907949	6.96789e-05	-0.361805	-1.05814
44577250	chr19:44577250:A:G	1.50151e-06	-1.06838	0.745554	2.78129e-06	-0.569713	-0.40272	0.000103177	-0.407895	-0.619494
44577344	chr19:44577344:C:G	9.61477e-08	-1.53197	-1.53919	3.6172e-07	-1.53964	-1.47259	1.26588e-05	-1.59408	-1.5314
44577422	chr19:44577422:A:G	8.83055e-07	-0.0831955	-0.770465	9.99357e-07	-0.461025	-1.53497	3.2212e-05	-0.613179	-1.57832
44578309	chr19:44578309:CTCTCTCTCTCTCTCTCTCTCTCTCTCCT:C	7.08609e-07	-1.07374	-6.7639e-10	3.49393e-06	-0.744319	-6.7639e-10	0.00012509	-0.834808	-6.7639e-10
44578506	chr19:44578506:C:T	5.94813e-06	-0.490998	1.54478	7.09853e-06	-0.912962	0.877503	0.00036594	-0.63194	0.87057
44578507	chr19:44578507:G:A	3.9397e-07	-1.23722e-10	-1.66077	1.39256e-06	-1.23722e-10	-1.6642	5.4443e-05	-1.23722e-10	-1.66668
44578584	chr19:44578584:G:A	3.9235e-07	-1.23722e-10	-1.66489	1.56911e-06	-1.23722e-10	-1.54484	6.07639e-05	-1.23722e-10	-1.55684
44578681	chr19:44578681:G:A	4.38194e-07	-1.23722e-10	-1.55439	2.58846e-06	-1.23722e-10	-1.04429	0.000108718	-1.23722e-10	-0.97508
44578722	chr19:44578722:T:C	4.43876e-07	-1.23722e-10	-1.5415	2.72678e-06	-1.23722e-10	-0.992225	0.000115183	-1.23722e-10	-0.917319
44578873	chr19:44578873:C:T	6.56023e-07	-1.15085	-6.7639e-10	3.57195e-06	-0.722236	-6.7639e-10	0.000125753	-0.82952	-6.7639e-10
44579439	chr19:44579439:A:G	7.03145e-07	-1.23722e-10	-1.08149	2.10869e-06	-1.23722e-10	-1.24928	7.83158e-05	-1.23722e-10	-1.30309
44579515	chr19:44579515:A:G	5.16188e-07	-1.39058	-6.7639e-10	1.69904e-06	-1.46528	-6.7639e-10	6.81474e-05	-1.44217	-6.7639e-10
44579608	chr19:44579608:A:G	3.58371e-07	-0.198346	-1.55714	7.66959e-07	-0.77314	-1.48753	4.13812e-05	-0.57523	-1.36578
44579651	chr19:44579651:G:A	1.16527e-07	-1.60201	-1.27692	3.81513e-07	-1.61236	-1.34659	1.42725e-05	-1.61595	-1.38956
44580049	chr19:44580049:G:A	4.0534e-07	-1.23722e-10	-1.63232	1.62485e-06	-1.23722e-10	-1.50993	6.24721e-05	-1.23722e-10	-1.52912
44580103	chr19:44580103:C:T	4.08601e-07	-1.23722e-10	-1.62431	1.3924e-06	-1.23722e-10	-1.66432	5.46951e-05	-1.23722e-10	-1.66206
44580222	chr19:44580222:AG:A	7.20043e-07	-1.23722e-10	-1.05774	1.62589e-06	-1.23722e-10	-1.50929	6.21815e-05	-1.23722e-10	-1.53378
44580228	chr19:44580228:G:A	7.25931e-07	-1.23722e-10	-1.04959	1.63295e-06	-1.23722e-10	-1.50496	6.24345e-05	-1.23722e-10	-1.52972
44580230	chr19:44580230:CAAG:C	7.28459e-07	-1.23722e-10	-1.04612	1.63591e-06	-1.23722e-10	-1.50315	6.25379e-05	-1.23722e-10	-1.52807
44580437	chr19:44580437:C:A	7.14996e-07	-1.23722e-10	-1.06477	1.62004e-06	-1.23722e-10	-1.5129	6.19618e-05	-1.23722e-10	-1.53732
44580591	chr19:44580591:C:T	8.68199e-07	-1.23722e-10	-0.870628	1.88744e-06	-1.23722e-10	-1.36013	7.17689e-05	-1.23722e-10	-1.39039
44581170	chr19:44581170:A:G	2.79428e-06	0.298281	-6.7639e-10	4.5828e-06	-0.473037	-6.7639e-10	0.000186031	-0.437926	-6.7639e-10
44581573	chr19:44581573:T:C	2.0213e-06	0.247021	-0.272573	2.04901e-06	-0.0616197	-1.21637	0.000114734	0.486895	-1.40812
44581791	chr19:44581791:A:T	2.21635e-07	-0.581904	-1.65412	8.90364e-07	-0.445014	-1.66646	2.98885e-05	-0.606055	-1.66031
44581815	chr19:44581815:TG:T	4.31942e-07	-1.23722e-10	-1.56876	1.90586e-06	-1.23722e-10	-1.35041	7.76431e-05	-1.23722e-10	-1.31172
44582098	chr19:44582098:G:A	3.93689e-07	-1.23722e-10	-1.66149	1.5677e-06	-1.23722e-10	-1.54574	6.10306e-05	-1.23722e-10	-1.55246
44582283	chr19:44582283:C:T	4.74344e-07	-1.23722e-10	-1.47512	1.63859e-06	-1.23722e-10	-1.50151	6.22262e-05	-1.23722e-10	-1.53306
44582456	chr19:44582456:C:A	1.03654e-06	-1.23722e-10	-0.693408	3.74516e-06	-1.23722e-10	-0.674884	0.000141701	-1.23722e-10	-0.710123
44582736	chr19:44582736:GGAA:G	1.30482e-06	-1.23722e-10	-0.463226	4.66418e-06	-1.23722e-10	-0.455434	0.00017511	-1.23722e-10	-0.498423
44582814	chr19:44582814:G:A	1.19908e-06	-0.54774	-6.7639e-10	3.56253e-06	-0.724877	-6.7639e-10	0.00012688	-0.8206	-6.7639e-10
44582868	chr19:44582868:G:A	4.52832e-07	-1.23722e-10	-1.52153	1.58632e-06	-1.23722e-10	-1.53393	6.09331e-05	-1.23722e-10	-1.55406
44582886	chr19:44582886:A:T	1.32554e-06	-0.447477	-6.7639e-10	1.16083e-05	0.456371	-6.7639e-10	0.000419763	0.375851	-6.7639e-10
44582960	chr19:44582960:G:A	3.92693e-07	-1.23722e-10	-1.66402	1.56224e-06	-1.23722e-10	-1.54923	6.11383e-05	-1.23722e-10	-1.5507
44583087	chr19:44583087:C:T	3.71107e-06	0.340774	0.241253	2.89058e-06	0.0165954	-0.950484	0.000146032	0.526445	-1.20646
44583602	chr19:44583602:C:T	4.67906e-07	-1.23722e-10	-1.48878	1.56778e-06	-1.23722e-10	-1.54568	6.42529e-05	-1.23722e-10	-1.50101
44583633	chr19:44583633:A:G	7.86654e-08	-1.61748	-1.65437	2.95261e-07	-1.61679	-1.59845	1.12494e-05	-1.60658	-1.63695
44583687	chr19:44583687:A:G	1.82165e-07	-0.766789	-1.66534	8.80108e-07	-0.461341	-1.66172	2.62104e-05	-0.749305	-1.64838
44583694	chr19:44583694:C:T	3.91948e-07	-1.23722e-10	-1.66592	1.50298e-06	-1.23722e-10	-1.5879	6.0201e-05	-1.23722e-10	-1.56615
44583855	chr19:44583855:A:G	2.36789e-06	-1.23722e-10	0.132705	2.45242e-06	-1.23722e-10	-1.09827	9.97218e-05	-1.23722e-10	-1.06145
44583901	chr19:44583901:A:G	4.31027e-07	-1.57088	-6.7639e-10	1.47832e-06	-1.60444	-6.7639e-10	5.81564e-05	-1.6007	-6.7639e-10
44583902	chr19:44583902:C:T	4.69359e-07	-1.48568	-6.7639e-10	1.64691e-06	-1.49645	-6.7639e-10	6.29325e-05	-1.52178	-6.7639e-10
44583908	chr19:44583908:A:G	4.59857e-07	-1.50613	-6.7639e-10	1.61502e-06	-1.516	-6.7639e-10	6.18409e-05	-1.53927	-6.7639e-10
44584052	chr19:44584052:G:A	1.38566e-06	-0.403119	-6.7639e-10	3.79623e-06	-0.661338	-6.7639e-10	0.000197544	-0.37788	-6.7639e-10
44584260	chr19:44584260:C:T	1.46366e-06	-1.23722e-10	-0.34835	5.12628e-06	-1.23722e-10	-0.360967	0.000193666	-1.23722e-10	-0.397705
44584360	chr19:44584360:G:A	8.61862e-08	-1.55599	-1.62455	2.92555e-07	-1.56365	-1.6608	1.19583e-05	-1.53662	-1.64579
44584588	chr19:44584588:G:A	4.99372e-07	-1.23722e-10	-1.4237	1.43212e-06	-1.23722e-10	-1.63619	5.5457e-05	-1.23722e-10	-1.64823
44584766	chr19:44584766:C:T	4.44384e-07	-1.54036	-6.7639e-10	1.56291e-06	-1.5488	-6.7639e-10	6.01038e-05	-1.56777	-6.7639e-10
44584958	chr19:44584958:T:A	4.74537e-07	-1.23722e-10	-1.47471	2.27547e-06	-1.23722e-10	-1.17316	8.55704e-05	-1.23722e-10	-1.2145
44584972	chr19:44584972:G:A	6.99604e-07	-1.23722e-10	-1.08653	1.85433e-06	-1.23722e-10	-1.37783	7.11312e-05	-1.23722e-10	-1.39931
44585198	chr19:44585198:G:A	4.289e-07	-1.23722e-10	-1.57582	1.91227e-06	-1.23722e-10	-1.34705	7.24403e-05	-1.23722e-10	-1.38108
44585212	chr19:44585212:T:C	5.03219e-07	-1.23722e-10	-1.41602	1.48459e-06	-1.23722e-10	-1.60021	5.68227e-05	-1.23722e-10	-1.6239
44585535	chr19:44585535:G:A	3.9182e-07	-1.23722e-10	-1.66625	1.48286e-06	-1.23722e-10	-1.60138	5.92372e-05	-1.23722e-10	-1.58229
44585589	chr19:44585589:A:G	4.00895e-07	-1.23722e-10	-1.64335	1.68582e-06	-1.23722e-10	-1.47309	6.50386e-05	-1.23722e-10	-1.48886
44585608	chr19:44585608:G:A	1.83221e-07	-1.25073	-1.17563	4.96293e-07	-1.28488	-1.41105	2.09523e-05	-1.26742	-1.35417
44585614	chr19:44585614:G:A	4.44892e-06	-1.23722e-10	0.763369	3.94698e-06	-1.23722e-10	-0.622398	0.000163496	-1.23722e-10	-0.567052
44585666	chr19:44585666:T:A	1.75362e-07	-1.26987	-1.20033	4.78791e-07	-1.30311	-1.42873	2.01644e-05	-1.28611	-1.37381
44585873	chr19:44585873:T:C	3.96078e-07	-1.23722e-10	-1.65544	1.45893e-06	-1.23722e-10	-1.61764	5.6818e-05	-1.23722e-10	-1.62399
44586181	chr19:44586181:T:C	1.23953e-06	-1.23722e-10	-0.514557	4.20957e-06	-1.23722e-10	-0.557988	0.000159254	-1.23722e-10	-0.593338
44586395	chr19:44586395:G:C	1.02689e-06	-0.702758	-6.7639e-10	1.75332e-06	-1.43383	-6.7639e-10	7.52904e-05	-1.34249	-6.7639e-10
44586989	chr19:44586989:G:A	4.49426e-07	-1.52908	-6.7639e-10	1.57984e-06	-1.53802	-6.7639e-10	6.06543e-05	-1.55865	-6.7639e-10
44587084	chr19:44587084:G:A	4.05555e-07	-1.23722e-10	-1.63179	1.44859e-06	-1.23722e-10	-1.62476	5.59841e-05	-1.23722e-10	-1.63877
44587232	chr19:44587232:G:A	1.1274e-06	-1.25004	0.640658	1.00076e-06	-1.29411	-0.700475	4.00807e-05	-1.31077	-0.662174
44587785	chr19:44587785:C:A	1.23241e-06	-1.12168	0.601361	1.10274e-06	-1.1717	-0.725845	4.3944e-05	-1.19288	-0.688046
44587824	chr19:44587824:G:A	1.07847e-06	-1.25432	0.60057	9.71608e-07	-1.29807	-0.726081	3.88833e-05	-1.31478	-0.688489
44588027	chr19:44588027:T:C	4.37239e-07	-1.23722e-10	-1.55657	1.98114e-06	-1.23722e-10	-1.31168	7.48425e-05	-1.23722e-10	-1.34845
44588052	chr19:44588052:C:T	6.49225e-07	-1.23722e-10	-1.16127	1.81825e-06	-1.23722e-10	-1.39747	7.59834e-05	-1.23722e-10	-1.33332
44588091	chr19:44588091:T:TG	1.03745e-06	-1.26825	0.575731	9.44192e-07	-1.31115	-0.741627	3.77429e-05	-1.32738	-0.705661
44588158	chr19:44588158:G:T	2.9789e-07	-0.695195	-1.24513	1.01075e-06	-0.59188	-1.39278	3.49385e-05	-0.682107	-1.42814
44588648	chr19:44588648:A:C	4.51905e-07	-1.23722e-10	-1.52358	1.70846e-06	-1.23722e-10	-1.45975	6.50789e-05	-1.23722e-10	-1.48824
44589042	chr19:44589042:G:A	3.0515e-06	-1.23722e-10	0.386339	6.06055e-06	-1.23722e-10	-0.193547	0.000244374	-1.23722e-10	-0.165141
44589044	chr19:44589044:G:A	5.08987e-07	-1.23722e-10	-1.40463	1.49611e-06	-1.23722e-10	-1.59248	5.72008e-05	-1.23722e-10	-1.61727
44589611	chr19:44589611:C:T	1.14108e-06	-1.247	0.649676	1.00848e-06	-1.29128	-0.695623	4.04206e-05	-1.30778	-0.656717
44589620	chr19:44589620:A:G	1.16239e-06	-1.3149	0.73609	1.00148e-06	-1.35466	-0.639215	4.0246e-05	-1.36993	-0.598903
44589667	chr19:44589667:T:G	4.0186e-07	-1.23722e-10	-1.64094	1.4673e-06	-1.23722e-10	-1.61193	5.77717e-05	-1.23722e-10	-1.60734
44589708	chr19:44589708:G:A	1.13921e-06	-1.27082	0.671862	1.00097e-06	-1.31324	-0.681143	4.01365e-05	-1.32964	-0.641911
44590059	chr19:44590059:G:A	3.99167e-07	-1.23722e-10	-1.64767	1.67899e-06	-1.23722e-10	-1.47716	6.57072e-05	-1.23722e-10	-1.47863
44590474	chr19:44590474:G:A	5.47096e-07	-1.23722e-10	-1.33242	1.46938e-06	-1.23722e-10	-1.61051	5.71504e-05	-1.23722e-10	-1.61815
44590540	chr19:44590540:T:A	1.53252e-07	-1.58435	-1.02061	3.55624e-07	-1.60133	-1.4279	1.36788e-05	-1.58271	-1.46528
44590619	chr19:44590619:C:T	4.23685e-07	-1.23722e-10	-1.58806	2.00691e-06	-1.23722e-10	-1.29875	8.31259e-05	-1.23722e-10	-1.24348
44590638	chr19:44590638:G:A	1.11865e-06	-1.27275	0.655581	9.87038e-07	-1.31532	-0.693072	3.95533e-05	-1.33169	-0.654501
44590836	chr19:44590836:A:G	3.55247e-07	-1.51617	-0.248061	5.61279e-07	-1.53827	-1.03462	2.36954e-05	-1.53435	-0.964207
44590891	chr19:44590891:CTTT:C	5.04232e-07	-1.23722e-10	-1.41401	1.39173e-06	-1.23722e-10	-1.6648	5.44755e-05	-1.23722e-10	-1.66609
44591022	chr19:44591022:T:C	9.21115e-07	-1.25397	0.442504	8.88301e-07	-1.29775	-0.816041	3.55152e-05	-1.31445	-0.77943
44591242	chr19:44591242:C:T	1.94783e-07	-0.893922	-1.47124	6.17707e-07	-0.861787	-1.6153	2.28194e-05	-0.918423	-1.61781
44591370	chr19:44591370:C:T	1.09357e-07	-1.52121	-1.42122	3.23352e-07	-1.52601	-1.59835	1.23735e-05	-1.5293	-1.61898
44591426	chr19:44591426:G:A	4.51568e-07	-1.52432	-6.7639e-10	1.58704e-06	-1.53347	-6.7639e-10	6.08862e-05	-1.55483	-6.7639e-10
44591433	chr19:44591433:T:C	3.94915e-07	-1.23722e-10	-1.65838	1.61081e-06	-1.23722e-10	-1.51861	6.23174e-05	-1.23722e-10	-1.5316
44591503	chr19:44591503:C:T	1.78668e-06	-1.23722e-10	-0.148935	2.19672e-06	-1.23722e-10	-1.20838	8.98006e-05	-1.23722e-10	-1.16625
44591511	chr19:44591511:T:G	4.94287e-07	0.160785	-1.59472	2.00417e-06	0.308823	-1.60894	6.44266e-05	0.0901581	-1.58847
44591623	chr19:44591623:G:A	1.71872e-07	-1.34709	-1.14321	3.78712e-07	-1.33827	-1.62806	1.4458e-05	-1.35788	-1.63471
44591641	chr19:44591641:C:T	5.09127e-07	-1.23722e-10	-1.40435	1.47366e-06	-1.23722e-10	-1.6076	5.80965e-05	-1.23722e-10	-1.60173
44591886	chr19:44591886:A:G	1.57343e-06	-1.23722e-10	-0.276034	4.25038e-06	-1.23722e-10	-0.548338	0.000159107	-1.23722e-10	-0.594263
44591974	chr19:44591974:A:G	4.64988e-07	-1.23722e-10	-1.49504	2.42698e-06	-1.23722e-10	-1.1087	0.000101424	-1.23722e-10	-1.04453
44592250	chr19:44592250:C:T	3.9779e-07	-1.23722e-10	-1.65112	1.49433e-06	-1.23722e-10	-1.59367	5.88687e-05	-1.23722e-10	-1.58853
44592441	chr19:44592441:A:G	3.27507e-06	-1.23722e-10	0.457045	3.99488e-06	-1.23722e-10	-0.610333	0.000164808	-1.23722e-10	-0.55906
44592479	chr19:44592479:C:G	8.36045e-07	-0.552019	-0.356347	1.95782e-06	-0.752876	-0.570638	7.49685e-05	-0.512486	-0.834285
44592515	chr19:44592515:C:T	3.11121e-07	-0.596326	-1.30054	1.06177e-06	-0.816366	-1.11904	4.43243e-05	-0.605271	-1.26703
44592516	chr19:44592516:A:G	8.37036e-07	-0.595654	-0.311527	1.96205e-06	-0.791749	-0.529611	7.43442e-05	-0.556594	-0.79854
44592923	chr19:44592923:T:C	4.50004e-07	-1.23722e-10	-1.52779	2.07785e-06	-1.23722e-10	-1.26401	7.85116e-05	-1.23722e-10	-1.30059
44592977	chr19:44592977:T:C	4.56147e-06	-0.472275	1.26063	3.96421e-06	-0.663602	0.0455612	0.000137625	-0.399771	-0.339533
44593095	chr19:44593095:T:C	5.84043e-07	-1.23722e-10	-1.26707	1.3914e-06	-1.23722e-10	-1.66504	5.44412e-05	-1.23722e-10	-1.66672
44593213	chr19:44593213:A:T	8.45729e-07	-0.447125	-0.449724	2.04323e-06	-0.658476	-0.622342	8.21359e-05	-0.421356	-0.834109
44593368	chr19:44593368:GA:G	4.03953e-07	-1.23722e-10	-1.63575	1.43747e-06	-1.23722e-10	-1.63246	5.56611e-05	-1.23722e-10	-1.64456
44593705	chr19:44593705:G:A	8.28481e-07	-0.480045	-0.43741	2.01197e-06	-0.687816	-0.608418	8.03725e-05	-0.454512	-0.822655
44594109	chr19:44594109:A:T	4.92092e-07	-1.23722e-10	-1.43838	1.42933e-06	-1.23722e-10	-1.63814	5.53481e-05	-1.23722e-10	-1.6502
44594288	chr19:44594288:C:T	4.49469e-07	-1.52898	-6.7639e-10	1.57993e-06	-1.53797	-6.7639e-10	6.06568e-05	-1.55861	-6.7639e-10
44594448	chr19:44594448:T:C	6.62042e-07	-1.23722e-10	-1.14172	1.58927e-06	-1.23722e-10	-1.53207	6.11247e-05	-1.23722e-10	-1.55092
44594649	chr19:44594649:A:G	3.94608e-07	-1.23722e-10	-1.65915	1.43228e-06	-1.23722e-10	-1.63608	5.56375e-05	-1.23722e-10	-1.64498
44594737	chr19:44594737:G:A	3.56028e-07	-1.42233	-0.339706	1.21943e-06	-1.4408	-0.35616	4.44789e-05	-1.44045	-0.428371
44595103	chr19:44595103:G:A	1.77048e-07	-1.58051	-0.880116	3.91323e-07	-1.6039	-1.32966	1.5043e-05	-1.57858	-1.37435
44595105	chr19:44595105:C:T	3.96537e-07	-1.23722e-10	-1.65428	1.41933e-06	-1.23722e-10	-1.64516	5.62728e-05	-1.23722e-10	-1.63363
44595269	chr19:44595269:T:C	2.77481e-07	-0.344806	-1.66649	1.15639e-06	-0.282951	-1.56709	3.9858e-05	-0.377811	-1.60071
44595307	chr19:44595307:G:A	4.02215e-07	-1.23722e-10	-1.64006	1.4653e-06	-1.23722e-10	-1.61329	5.76756e-05	-1.23722e-10	-1.60901
44595344	chr19:44595344:G:A	5.22141e-07	-1.23722e-10	-1.37911	1.45154e-06	-1.23722e-10	-1.62272	5.61083e-05	-1.23722e-10	-1.63656
44595566	chr19:44595566:C:T	3.34397e-07	-0.739797	-1.08492	1.05493e-06	-0.626786	-1.31509	3.60621e-05	-0.725147	-1.35345
44595918	chr19:44595918:C:T	3.11485e-06	0.406887	-6.7639e-10	8.77511e-06	0.176573	-6.7639e-10	0.000292992	0.0163073	-6.7639e-10
44595998	chr19:44595998:T:C	5.35599e-07	0.0834741	-1.43714	1.58512e-06	0.086094	-1.62078	5.43697e-05	-0.00876672	-1.65927
44596125	chr19:44596125:G:A	4.31529e-07	-0.134823	-1.43489	1.6382e-06	-0.0105005	-1.49125	4.99426e-05	-0.217494	-1.53547
44596170	chr19:44596170:T:C	4.38932e-07	-1.45079	-0.101915	4.48124e-07	-1.59947	-1.19856	1.97062e-05	-1.41217	-1.27073
44596240	chr19:44596240:G:A	4.05907e-07	-1.23722e-10	-1.63093	1.38925e-06	-1.23722e-10	-1.66659	5.45249e-05	-1.23722e-10	-1.66518
44596341	chr19:44596341:G:T	4.06029e-07	-1.23722e-10	-1.63062	1.4444e-06	-1.23722e-10	-1.62765	5.58291e-05	-1.23722e-10	-1.64154
44596356	chr19:44596356:G:A	4.45102e-07	-1.23722e-10	-1.53875	1.49548e-06	-1.23722e-10	-1.5929	5.75046e-05	-1.23722e-10	-1.61197
44597020	chr19:44597020:A:T	2.97649e-07	-1.58691	-0.354229	3.76791e-07	-1.61134	-1.36007	1.45207e-05	-1.56051	-1.42775
44597479	chr19:44597479:A:G	2.87642e-07	-1.58929	-0.386038	3.70877e-07	-1.61013	-1.3771	1.42532e-05	-1.56387	-1.44299
44597518	chr19:44597518:C:T	6.339e-07	-1.18516	-6.7639e-10	1.6397e-06	-1.50083	-6.7639e-10	6.58867e-05	-1.4759	-6.7639e-10
44597666	chr19:44597666:G:T	4.23043e-07	-1.58958	-6.7639e-10	1.45945e-06	-1.61729	-6.7639e-10	5.71818e-05	-1.6176	-6.7639e-10
44597774	chr19:44597774:T:C	3.10776e-07	-1.59541	-0.30257	3.88181e-07	-1.60628	-1.33535	1.46649e-05	-1.57236	-1.40602
44597827	chr19:44597827:A:G	3.03723e-07	-1.59266	-0.328266	3.82189e-07	-1.60823	-1.34895	1.45452e-05	-1.56856	-1.41802
44597862	chr19:44597862:C:G	1.28568e-06	-1.29184	0.813835	9.53972e-07	-1.20147	-0.840999	2.9677e-05	-1.3645	-0.90897
44598020	chr19:44598020:G:A	9.33802e-07	-1.07504	0.277256	6.91562e-07	-1.53219	-0.831961	2.66139e-05	-1.48956	-0.892848
44598112	chr19:44598112:CAGCACTTTGGGA:C	4.51439e-07	-0.0584339	-1.46618	1.69569e-06	0.067625	-1.53488	5.17609e-05	-0.143044	-1.57416
44598177	chr19:44598177:G:T	2.12254e-07	-1.21569	-1.06358	5.57628e-07	-1.24197	-1.33744	2.17172e-05	-1.27125	-1.31449
44598212	chr19:44598212:G:A	2.73358e-07	-1.5928	-0.433466	3.63949e-07	-1.60815	-1.39794	1.3925e-05	-1.56874	-1.46141
44598274	chr19:44598274:G:T	2.89445e-07	-1.56274	-0.40634	3.61754e-07	-1.61723	-1.3949	1.45072e-05	-1.52975	-1.45945
44598595	chr19:44598595:G:C	2.86116e-07	-1.61382	-0.366833	3.85614e-07	-1.58101	-1.36725	1.38417e-05	-1.60173	-1.43442
44598816	chr19:44598816:G:A	1.45126e-07	-1.33995	-1.3195	4.70292e-07	-1.35211	-1.39764	1.86896e-05	-1.37478	-1.36109
44598849	chr19:44598849:T:C	4.61032e-07	-1.57606	0.072481	5.64206e-07	-1.61299	-0.954692	2.1257e-05	-1.55474	-1.05242
44598935	chr19:44598935:A:G	2.87492e-07	-1.59351	-0.382344	3.72449e-07	-1.6077	-1.3753	1.41939e-05	-1.56974	-1.44128
44599108	chr19:44599108:C:T	4.19151e-07	-1.23722e-10	-1.59882	1.48729e-06	-1.23722e-10	-1.59839	5.86142e-05	-1.23722e-10	-1.59286
44599605	chr19:44599605:C:T	3.91621e-07	-1.23722e-10	-1.66675	1.43879e-06	-1.23722e-10	-1.63155	5.58186e-05	-1.23722e-10	-1.64173
44599734	chr19:44599734:G:A	4.24069e-07	-1.23722e-10	-1.58715	1.3913e-06	-1.23722e-10	-1.66511	5.46832e-05	-1.23722e-10	-1.66228
44599954	chr19:44599954:T:C	2.98251e-07	-1.59398	-0.345129	3.79623e-07	-1.60736	-1.35657	1.44199e-05	-1.57046	-1.42478
44600266	chr19:44600266:C:T	2.54131e-07	-1.51087	-0.588328	4.31287e-07	-1.61771	-1.21862	1.79483e-05	-1.51604	-1.2603
44600310	chr19:44600310:G:A	4.82114e-07	0.0183333	-1.4772	1.78036e-06	0.147898	-1.56643	5.37581e-05	-0.0702638	-1.60908
44600383	chr19:44600383:C:T	1.90067e-07	-1.24047	-1.14921	5.1226e-07	-1.26522	-1.39905	1.99464e-05	-1.29373	-1.37706
44600559	chr19:44600559:C:T	2.97352e-07	-1.59646	-0.345675	3.79986e-07	-1.60564	-1.35733	1.43562e-05	-1.57397	-1.42569
44600640	chr19:44600640:C:T	2.85461e-07	-1.59971	-0.383236	3.74242e-07	-1.60295	-1.37525	1.40651e-05	-1.57869	-1.44145
44600701	chr19:44600701:G:A	1.36152e-07	-1.57832	-1.14495	4.32411e-07	-1.61743	-1.21629	1.64095e-05	-1.6159	-1.25008
44600845	chr19:44600845:G:C	4.44763e-07	-1.53951	-6.7639e-10	1.75059e-06	-1.43539	-6.7639e-10	6.6267e-05	-1.47015	-6.7639e-10
44601012	chr19:44601012:A:G	3.04098e-07	-1.58378	-0.335921	3.79303e-07	-1.61284	-1.35193	1.46895e-05	-1.55571	-1.42099
44601112	chr19:44601112:C:T	2.03594e-07	-1.61609	-0.704831	5.73779e-07	-1.59904	-0.951815	2.05079e-05	-1.60723	-1.0358
44601244	chr19:44601244:C:T	4.31609e-07	-1.23722e-10	-1.56953	1.38934e-06	-1.23722e-10	-1.66652	5.45391e-05	-1.23722e-10	-1.66492
44601326	chr19:44601326:C:T	2.93346e-07	-1.58652	-0.369176	3.73869e-07	-1.61148	-1.36772	1.44194e-05	-1.56003	-1.43524
44601462	chr19:44601462:G:GA	2.92648e-07	-1.59127	-0.366813	3.75223e-07	-1.60907	-1.36652	1.43407e-05	-1.5666	-1.43414
44601508	chr19:44601508:A:T	3.08668e-07	-1.58511	-0.319677	3.81938e-07	-1.61202	-1.34582	1.47271e-05	-1.55821	-1.41594
44601509	chr19:44601509:A:T	3.30953e-07	-1.58615	-0.248924	3.97062e-07	-1.61163	-1.30738	1.52147e-05	-1.55957	-1.38201
44601770	chr19:44601770:A:G	4.61421e-07	-1.50274	-6.7639e-10	1.84619e-06	-1.38222	-6.7639e-10	7.50696e-05	-1.34542	-6.7639e-10
44601954	chr19:44601954:A:G	4.50569e-07	-1.23722e-10	-1.52654	2.39365e-06	-1.23722e-10	-1.12253	9.66927e-05	-1.23722e-10	-1.0923
44602086	chr19:44602086:A:G	6.16133e-07	-1.23722e-10	-1.21359	1.53175e-06	-1.23722e-10	-1.56894	5.84615e-05	-1.23722e-10	-1.59547
44602273	chr19:44602273:G:A	7.09814e-07	-1.58959	0.517549	7.60251e-07	-1.60652	-0.662931	2.74392e-05	-1.57191	-0.77996
44602522	chr19:44602522:T:C	4.63912e-07	-1.23722e-10	-1.49735	1.40216e-06	-1.23722e-10	-1.65733	5.45894e-05	-1.23722e-10	-1.664
44602539	chr19:44602539:G:C	4.18443e-07	-1.23722e-10	-1.60051	1.50396e-06	-1.23722e-10	-1.58724	5.76976e-05	-1.23722e-10	-1.60862
44602551	chr19:44602551:C:T	3.93627e-07	-1.23722e-10	-1.66164	1.50339e-06	-1.23722e-10	-1.58762	5.81978e-05	-1.23722e-10	-1.59999
44602552	chr19:44602552:G:A	2.38587e-06	-1.30161	1.44188	1.44438e-06	-1.21093	-0.416738	4.43448e-05	-1.36799	-0.503853
44602620	chr19:44602620:G:A	4.44264e-07	-1.23722e-10	-1.54063	2.32706e-06	-1.23722e-10	-1.15074	9.39332e-05	-1.23722e-10	-1.12126
44602762	chr19:44602762:G:A	4.0034e-07	-1.23722e-10	-1.64474	1.4489e-06	-1.23722e-10	-1.62454	5.62241e-05	-1.23722e-10	-1.63449
44602844	chr19:44602844:C:T	4.82553e-07	-1.23722e-10	-1.45796	2.77278e-06	-1.23722e-10	-0.975498	0.0001124	-1.23722e-10	-0.941774
44602964	chr19:44602964:T:C	2.4172e-07	-0.5101	-1.63917	7.2394e-07	-0.65629	-1.6621	3.13589e-05	-0.555222	-1.66312
44603128	chr19:44603128:G:C	7.83358e-06	-1.23722e-10	1.32913	5.23773e-06	-1.23722e-10	-0.339459	0.000223084	-1.23722e-10	-0.256291
44603258	chr19:44603258:T:C	3.96077e-07	-1.23722e-10	-1.65544	1.56066e-06	-1.23722e-10	-1.55024	6.04447e-05	-1.23722e-10	-1.56211
44603286	chr19:44603286:G:C	4.44217e-07	-1.23722e-10	-1.54073	2.32637e-06	-1.23722e-10	-1.15104	9.39059e-05	-1.23722e-10	-1.12155
44603458	chr19:44603458:G:A	4.95511e-07	-1.23722e-10	-1.43146	2.8606e-06	-1.23722e-10	-0.944315	0.000115838	-1.23722e-10	-0.911647
44603492	chr19:44603492:T:C	4.44123e-07	-1.23722e-10	-1.54095	2.32538e-06	-1.23722e-10	-1.15146	9.38652e-05	-1.23722e-10	-1.12198
44603519	chr19:44603519:G:A	4.23219e-07	-1.23722e-10	-1.58916	2.09956e-06	-1.23722e-10	-1.25362	8.44015e-05	-1.23722e-10	-1.22825
44603796	chr19:44603796:G:A	4.85737e-07	-1.45138	-6.7639e-10	1.56055e-06	-1.55031	-6.7639e-10	6.08491e-05	-1.55544	-6.7639e-10
44603838	chr19:44603838:G:A	2.9541e-07	-1.25841	-0.690275	1.27741e-06	-0.961954	-0.788555	4.12936e-05	-1.07457	-0.868557
44603941	chr19:44603941:T:C	4.36808e-07	-1.3051	-0.252452	8.53587e-07	-1.19766	-0.955991	2.97009e-05	-1.34635	-0.926311
44604267	chr19:44604267:A:G	1.47124e-05	-1.23722e-10	1.9594	2.66897e-05	-1.23722e-10	1.28893	0.000953779	-1.23722e-10	1.19659
44604413	chr19:44604413:A:T	6.09071e-06	-1.23722e-10	1.07747	4.21652e-06	-1.23722e-10	-0.556338	0.000177486	-1.23722e-10	-0.484947
44604724	chr19:44604724:A:G	4.79739e-07	-1.23722e-10	-1.46381	1.41365e-06	-1.23722e-10	-1.64917	5.51835e-05	-1.23722e-10	-1.65318
44605030	chr19:44605030:A:G	1.05278e-07	-1.59641	-1.38404	4.87553e-07	-1.60383	-1.10987	1.88647e-05	-1.61732	-1.10923
44605102	chr19:44605102:C:T	3.91873e-07	-1.23722e-10	-1.66611	1.50214e-06	-1.23722e-10	-1.58846	5.82696e-05	-1.23722e-10	-1.59876
44605276	chr19:44605276:C:T	3.96572e-07	-1.23722e-10	-1.65419	1.6472e-06	-1.23722e-10	-1.49627	6.35022e-05	-1.23722e-10	-1.51277
44605341	chr19:44605341:C:T	2.9228e-06	-1.23722e-10	0.343248	4.05343e-06	-1.23722e-10	-0.595783	0.000164247	-1.23722e-10	-0.56247
44605729	chr19:44605729:CT:C	3.9322e-07	-1.23722e-10	-1.66268	1.54534e-06	-1.23722e-10	-1.5601	5.95529e-05	-1.23722e-10	-1.57697
44605925	chr19:44605925:C:T	1.8842e-06	-1.23722e-10	-0.0957877	2.73891e-06	-1.23722e-10	-0.987788	0.000103408	-1.23722e-10	-1.02516
44606676	chr19:44606676:C:T	1.63985e-07	-1.08686	-1.45042	8.16096e-07	-0.645712	-1.55286	3.67688e-05	-0.501289	-1.5579
44606802	chr19:44606802:C:G	8.99e-08	-1.47611	-1.66224	3.16184e-07	-1.5578	-1.58898	1.24063e-05	-1.54468	-1.60096
44607002	chr19:44607002:G:A	1.03048e-06	0.622584	-1.32185	6.65049e-07	-1.585	-0.818246	2.5367e-05	-1.57598	-0.854405
44607097	chr19:44607097:G:T	4.88018e-07	-0.781463	-0.665234	3.2187e-07	-1.46653	-1.66243	1.25881e-05	-1.46521	-1.66588
44607374	chr19:44607374:C:T	6.11101e-07	-1.23722e-10	-1.22179	1.38983e-06	-1.23722e-10	-1.66616	5.44714e-05	-1.23722e-10	-1.66616
44608235	chr19:44608235:A:G	5.1395e-07	-1.23722e-10	-1.39492	1.40059e-06	-1.23722e-10	-1.65846	5.46306e-05	-1.23722e-10	-1.66325
44609092	chr19:44609092:G:A	7.48641e-07	-1.01879	-6.7639e-10	2.31169e-06	-1.15737	-6.7639e-10	8.6865e-05	-1.19948	-6.7639e-10
44609181	chr19:44609181:C:T	4.30057e-07	-1.23722e-10	-1.57313	1.38936e-06	-1.23722e-10	-1.66651	5.46051e-05	-1.23722e-10	-1.66371
44609183	chr19:44609183:T:C	0.00080515	-1.23722e-10	5.96174	5.37587e-05	-1.23722e-10	1.98916	0.00219501	-1.23722e-10	2.0301
44609301	chr19:44609301:A:G	4.38209e-07	-1.23722e-10	-1.55435	1.39351e-06	-1.23722e-10	-1.66352	5.48693e-05	-1.23722e-10	-1.65889
44609372	chr19:44609372:G:A	4.2727e-07	-1.23722e-10	-1.57963	1.38904e-06	-1.23722e-10	-1.66673	5.45439e-05	-1.23722e-10	-1.66483
44609682	chr19:44609682:G:A	1.08106e-06	0.644582	-1.29593	6.85213e-07	-1.57907	-0.7943	2.61241e-05	-1.56979	-0.831196
44609713	chr19:44609713:T:C	1.18183e-06	0.434586	-0.996818	1.2685e-06	-0.368118	-1.38939	3.5245e-05	-0.623528	-1.47799
44609730	chr19:44609730:G:A	2.95151e-06	-1.23722e-10	0.353022	3.75561e-06	-1.23722e-10	-0.672096	0.000139411	-1.23722e-10	-0.726415
44609799	chr19:44609799:T:G	1.92711e-07	-0.744173	-1.63169	3.73555e-07	-1.52026	-1.45978	1.53212e-05	-1.4762	-1.4584
44609821	chr19:44609821:AC:A	2.26296e-06	-1.23722e-10	0.087379	4.06548e-06	-1.23722e-10	-0.592815	0.000167366	-1.23722e-10	-0.543658
44609946	chr19:44609946:C:T	2.96421e-06	-1.23722e-10	0.357317	3.76679e-06	-1.23722e-10	-0.669124	0.000139815	-1.23722e-10	-0.723517
44609973	chr19:44609973:T:C	5.61233e-07	-1.30691	-6.7639e-10	1.80907e-06	-1.40254	-6.7639e-10	6.886e-05	-1.43176	-6.7639e-10
44610001	chr19:44610001:T:C	3.91886e-07	-1.23722e-10	-1.66608	1.514e-06	-1.23722e-10	-1.58059	5.95766e-05	-1.23722e-10	-1.57658
44610209	chr19:44610209:G:A	4.12949e-07	-1.23722e-10	-1.61372	1.41583e-06	-1.23722e-10	-1.64763	5.51102e-05	-1.23722e-10	-1.6545
44610676	chr19:44610676:G:A	2.59985e-06	-1.23722e-10	0.22616	3.45013e-06	-1.23722e-10	-0.756936	0.000128157	-1.23722e-10	-0.81058
44610965	chr19:44610965:G:A	3.47831e-07	-0.783773	-1.00156	3.40514e-07	-1.46103	-1.61162	1.31937e-05	-1.45848	-1.62562
44610979	chr19:44610979:C:G	9.62263e-08	-1.47662	-1.59373	3.12372e-07	-1.5563	-1.60261	1.24808e-05	-1.53879	-1.60085
44611110	chr19:44611110:A:G	1.65284e-07	-0.919742	-1.60964	3.28843e-07	-1.51198	-1.59555	1.29757e-05	-1.50531	-1.59545
44611228	chr19:44611228:G:A	6.14457e-07	-1.23722e-10	-1.21631	1.55751e-06	-1.23722e-10	-1.55226	5.98637e-05	-1.23722e-10	-1.57177
44611380	chr19:44611380:T:C	4.52891e-07	-1.23722e-10	-1.5214	1.38906e-06	-1.23722e-10	-1.66672	5.45179e-05	-1.23722e-10	-1.66531
44611457	chr19:44611457:T:C	3.46159e-05	-1.23722e-10	2.81502	3.17618e-05	-1.23722e-10	1.46292	0.00121559	-1.23722e-10	1.43915
44611734	chr19:44611734:A:G	4.16821e-07	-1.23722e-10	-1.60439	1.391e-06	-1.23722e-10	-1.66532	5.44393e-05	-1.23722e-10	-1.66675
44611862	chr19:44611862:T:C	4.13972e-07	-1.23722e-10	-1.61125	1.43127e-06	-1.23722e-10	-1.63678	5.6772e-05	-1.23722e-10	-1.6248
44612024	chr19:44612024:T:G	5.05529e-07	-1.23722e-10	-1.41144	1.39632e-06	-1.23722e-10	-1.66151	5.45308e-05	-1.23722e-10	-1.66507
44612083	chr19:44612083:T:C	1.50694e-07	-1.0477	-1.5741	3.48183e-07	-1.45861	-1.59177	1.40768e-05	-1.42331	-1.596
44612177	chr19:44612177:T:C	3.65344e-07	-0.774026	-0.962183	3.32565e-07	-1.45724	-1.63903	1.30522e-05	-1.45241	-1.64247
44612219	chr19:44612219:T:G	4.01081e-07	-1.23722e-10	-1.64288	1.94723e-06	-1.23722e-10	-1.32894	7.3891e-05	-1.23722e-10	-1.36125
44612709	chr19:44612709:C:T	1.3391e-07	-1.42202	-1.31787	2.93731e-07	-1.58288	-1.63755	1.17045e-05	-1.5685	-1.63536
44612756	chr19:44612756:A:C	7.34103e-07	-1.0384	-6.7639e-10	2.18999e-06	-1.21145	-6.7639e-10	7.63341e-05	-1.32872	-6.7639e-10
44612821	chr19:44612821:C:T	4.38547e-07	-1.23722e-10	-1.55358	1.39316e-06	-1.23722e-10	-1.66377	5.4849e-05	-1.23722e-10	-1.65926
44613026	chr19:44613026:T:C	1.90466e-06	-1.23722e-10	-0.084988	2.61535e-06	-1.23722e-10	-1.03395	0.000109327	-1.23722e-10	-0.969499
44613168	chr19:44613168:A:T	5.05416e-07	-1.23722e-10	-1.41167	1.39627e-06	-1.23722e-10	-1.66154	5.45298e-05	-1.23722e-10	-1.66509
44613413	chr19:44613413:G:A	1.60434e-07	-1.38771	-1.17146	2.83745e-07	-1.5954	-1.65962	1.12666e-05	-1.58348	-1.65851
44613466	chr19:44613466:G:A	1.58457e-07	-1.40111	-1.17046	2.84959e-07	-1.59101	-1.65975	1.13265e-05	-1.57801	-1.65868
44613609	chr19:44613609:T:TA	2.54062e-07	-0.464826	-1.63464	5.54663e-07	-0.92057	-1.66417	1.88174e-05	-1.0747	-1.65436
44613623	chr19:44613623:G:A	7.08213e-07	-0.682223	-0.392081	3.48792e-07	-1.4206	-1.62802	1.34884e-05	-1.42041	-1.6416
44613637	chr19:44613637:G:A	2.84407e-06	-1.23722e-10	0.315944	3.6405e-06	-1.23722e-10	-0.703227	0.00013526	-1.23722e-10	-0.756639
44613847	chr19:44613847:C:T	1.5872e-06	-0.26732	-6.7639e-10	4.33264e-06	-0.529169	-6.7639e-10	0.000153881	-0.627657	-6.7639e-10
44613853	chr19:44613853:C:T	1.55061e-07	-1.14301	-1.45022	7.54317e-07	-0.720926	-1.55636	3.38996e-05	-0.57923	-1.56121
44614178	chr19:44614178:T:C	4.11612e-07	-1.61697	-6.7639e-10	1.47661e-06	-1.6056	-6.7639e-10	5.7974e-05	-1.60385	-6.7639e-10
44614267	chr19:44614267:C:A	5.48046e-07	-1.39376	0.0630687	3.42119e-07	-1.59188	-1.47606	1.31837e-05	-1.57599	-1.50887
44614295	chr19:44614295:GC:G	1.61604e-07	-1.10587	-1.44603	7.89334e-07	-0.679324	-1.55259	3.57697e-05	-0.528305	-1.55843
44614536	chr19:44614536:T:C	1.52112e-07	-0.963689	-1.64874	3.52712e-07	-1.41932	-1.61813	1.43455e-05	-1.38303	-1.61737
44615036	chr19:44615036:T:C	2.78776e-06	-1.23722e-10	0.295944	3.58795e-06	-1.23722e-10	-0.717767	0.000133364	-1.23722e-10	-0.770755
44615214	chr19:44615214:G:A	3.9186e-07	-1.23722e-10	-1.66614	1.60239e-06	-1.23722e-10	-1.52385	6.14404e-05	-1.23722e-10	-1.54577
44615448	chr19:44615448:A:G	0.00146326	-1.23722e-10	6.55913	8.06071e-05	-1.23722e-10	2.39424	0.0032822	-1.23722e-10	2.43243
44615799	chr19:44615799:G:A	4.14313e-07	-1.23722e-10	-1.61043	1.39805e-06	-1.23722e-10	-1.66027	5.5129e-05	-1.23722e-10	-1.65416
44616126	chr19:44616126:A:AAGC	1.56787e-07	-1.15206	-1.4301	7.22589e-07	-0.728454	-1.59181	3.24426e-05	-0.590898	-1.59347
44616346	chr19:44616346:G:A	8.02491e-07	0.650082	-1.59941	4.67023e-07	-1.58136	-1.17536	1.7993e-05	-1.57402	-1.19984
44616356	chr19:44616356:G:C	1.60913e-06	-0.253601	-6.7639e-10	1.62812e-06	-1.50792	-6.7639e-10	6.7821e-05	-1.44697	-6.7639e-10
44616974	chr19:44616974:C:A	1.73435e-07	-1.08877	-1.39248	8.08012e-07	-0.644037	-1.56449	3.65365e-05	-0.499073	-1.56645
44617281	chr19:44617281:C:T	9.6347e-08	-1.6059	-1.46319	3.73674e-07	-1.31698	-1.66274	1.50575e-05	-1.28963	-1.66233
44617594	chr19:44617594:T:C	1.08924e-06	-0.305924	-0.33789	5.59802e-06	-0.235406	-0.0375276	0.000180791	-0.336674	-0.129822
44617632	chr19:44617632:T:G	4.10594e-07	-1.23722e-10	-1.61944	1.87106e-06	-1.23722e-10	-1.36884	7.5405e-05	-1.23722e-10	-1.34097
44617725	chr19:44617725:A:G	5.196e-07	0.232845	-1.61683	7.17433e-07	-1.01844	-1.30899	3.10821e-05	-0.922961	-1.30425
44618334	chr19:44618334:G:A	3.93694e-07	-1.23722e-10	-1.66147	1.39501e-06	-1.23722e-10	-1.66245	5.44917e-05	-1.23722e-10	-1.66579
44618371	chr19:44618371:A:G	1.68971e-06	0.180186	-0.384924	8.30484e-06	0.250897	-0.129405	0.000258714	0.129294	-0.23741
44618415	chr19:44618415:G:A	7.63668e-07	-0.998916	-6.7639e-10	3.19447e-06	-0.833927	-6.7639e-10	0.000137504	-0.740185	-6.7639e-10
44618484	chr19:44618484:C:T	1.63153e-07	-1.21697	-1.32539	7.06158e-07	-0.821469	-1.52179	3.14625e-05	-0.689571	-1.52547
44618590	chr19:44618590:G:C	4.60805e-07	-1.23722e-10	-1.50407	1.46086e-06	-1.23722e-10	-1.61632	5.75396e-05	-1.23722e-10	-1.61137
44618835	chr19:44618835:C:T	8.02078e-07	-1.11407	0.164224	1.63812e-06	-0.671719	-0.83008	6.98553e-05	-0.52937	-0.888044
44619400	chr19:44619400:G:A	7.39807e-07	-1.03066	-6.7639e-10	2.41536e-06	-1.1135	-6.7639e-10	8.35421e-05	-1.23849	-6.7639e-10
44619525	chr19:44619525:C:T	4.97303e-05	-1.23722e-10	3.17732	7.68282e-06	-1.23722e-10	0.0436401	0.000292928	-1.23722e-10	0.0160867
44619846	chr19:44619846:A:G	2.99488e-06	-1.23722e-10	0.367612	4.60442e-06	-1.23722e-10	-0.46833	0.000166676	-1.23722e-10	-0.547785
44619993	chr19:44619993:A:G	9.00342e-08	-1.47555	-1.66131	5.56191e-07	-1.50835	-1.07364	2.02542e-05	-1.56198	-1.09349
44620053	chr19:44620053:G:A	4.23879e-07	-1.23722e-10	-1.5876	1.39936e-06	-1.23722e-10	-1.65933	5.46028e-05	-1.23722e-10	-1.66375
44620191	chr19:44620191:C:G	3.96929e-07	-1.23722e-10	-1.65329	1.76265e-06	-1.23722e-10	-1.42853	7.02783e-05	-1.23722e-10	-1.41138
44620213	chr19:44620213:G:A	1.33023e-07	-1.17774	-1.56879	2.79285e-07	-1.6079	-1.66297	1.09683e-05	-1.60456	-1.66427
44620231	chr19:44620231:T:A	5.48795e-07	-1.23722e-10	-1.32932	1.43029e-06	-1.23722e-10	-1.63747	5.54678e-05	-1.23722e-10	-1.64804
44620436	chr19:44620436:G:A	5.1752e-07	-1.23722e-10	-1.388	1.40681e-06	-1.23722e-10	-1.65402	5.47719e-05	-1.23722e-10	-1.66066
44620784	chr19:44620784:G:A	6.14768e-07	-1.23722e-10	-1.2158	1.52459e-06	-1.23722e-10	-1.57362	5.86702e-05	-1.23722e-10	-1.59191
44620851	chr19:44620851:A:G	4.6717e-07	-1.23722e-10	-1.49036	2.94699e-06	-1.23722e-10	-0.914564	0.000108942	-1.23722e-10	-0.97302
44620930	chr19:44620930:GAGTA:G	8.35223e-06	-1.23722e-10	1.39324	9.26773e-06	-1.23722e-10	0.231191	0.00035378	-1.23722e-10	0.204837
44620992	chr19:44620992:T:A	8.73033e-06	-1.23722e-10	1.43751	8.05136e-06	-1.23722e-10	0.0904943	0.000360379	-1.23722e-10	0.223316
44621377	chr19:44621377:G:A	1.72556e-06	1.16775	-1.35149	3.13213e-07	-1.49039	-1.66583	1.24527e-05	-1.47863	-1.66328
44621509	chr19:44621509:G:A	9.6716e-07	-0.762684	-6.7639e-10	1.59553e-06	-1.52814	-6.7639e-10	6.55897e-05	-1.48042	-6.7639e-10
44621900	chr19:44621900:T:C	2.1955e-06	0.626762	-0.569643	1.28092e-05	0.822251	-0.267433	0.000404296	0.678845	-0.340536
44621993	chr19:44621993:G:A	6.89466e-05	-1.23722e-10	3.50404	3.75679e-05	-1.23722e-10	1.6308	0.0015887	-1.23722e-10	1.70683
44622072	chr19:44622072:A:G	2.21027e-06	1.69252	-1.62869	2.84542e-06	0.702154	-1.65179	7.97737e-05	0.378574	-1.66322
44622149	chr19:44622149:G:C	5.61448e-07	-1.23722e-10	-1.30653	1.4457e-06	-1.23722e-10	-1.62675	5.59695e-05	-1.23722e-10	-1.63903
44622201	chr19:44622201:G:A	2.81036e-06	-1.23722e-10	0.304018	3.53811e-06	-1.23722e-10	-0.731754	0.000132523	-1.23722e-10	-0.777085
44622837	chr19:44622837:C:T	1.85081e-06	1.1773	-1.29098	3.15067e-07	-1.4897	-1.66062	1.25593e-05	-1.47819	-1.65519
44622950	chr19:44622950:G:A	2.17924e-06	-1.23722e-10	0.0496848	3.02787e-06	-1.23722e-10	-0.887486	0.000113495	-1.23722e-10	-0.932077
44623001	chr19:44623001:C:T	4.48253e-07	-1.23722e-10	-1.53169	2.70351e-06	-1.23722e-10	-1.0008	0.000100612	-1.23722e-10	-1.05257
44623056	chr19:44623056:A:G	1.41894e-06	0.711109	-1.09049	1.59739e-06	-1.57673	0.0497556	4.6913e-05	-1.56354	-0.25201
44623160	chr19:44623160:C:T	1.09711e-05	1.66597	-6.7639e-10	2.39641e-05	1.18121	-6.7639e-10	0.00103299	1.27637	-6.7639e-10
44623176	chr19:44623176:G:C	8.76951e-07	-1.23722e-10	-0.860598	1.41116e-06	-1.23722e-10	-1.65093	5.53327e-05	-1.23722e-10	-1.65047
44623493	chr19:44623493:C:T	3.66389e-05	-1.23722e-10	2.87182	6.55753e-06	-1.23722e-10	-0.114733	0.000249829	-1.23722e-10	-0.143063
44623679	chr19:44623679:T:C	5.41056e-07	-1.23722e-10	-1.34353	1.48654e-06	-1.23722e-10	-1.59889	5.8504e-05	-1.23722e-10	-1.59474
44623697	chr19:44623697:G:A	1.11976e-06	0.923661	-1.53984	5.44147e-07	-1.54143	-1.06245	2.11361e-05	-1.53069	-1.08217
44625006	chr19:44625006:A:G	9.90275e-08	-1.58548	-1.45617	3.57218e-07	-1.36343	-1.66133	1.43599e-05	-1.34119	-1.65821
44625022	chr19:44625022:G:A	5.19639e-07	-1.23722e-10	-1.38391	1.56192e-06	-1.23722e-10	-1.54943	5.97411e-05	-1.23722e-10	-1.57382
44625115	chr19:44625115:C:T	1.5528e-06	-1.23722e-10	-0.289234	2.30896e-06	-1.23722e-10	-1.15855	9.5844e-05	-1.23722e-10	-1.10112
44625222	chr19:44625222:G:T	3.97176e-07	-1.23722e-10	-1.65267	1.84457e-06	-1.23722e-10	-1.3831	6.99265e-05	-1.23722e-10	-1.41639
44625305	chr19:44625305:G:T	9.23426e-07	-1.23722e-10	-0.808958	1.42266e-06	-1.23722e-10	-1.64282	5.5764e-05	-1.23722e-10	-1.64271
44625316	chr19:44625316:G:A	4.28097e-07	-1.5777	-6.7639e-10	1.49038e-06	-1.59632	-6.7639e-10	5.76739e-05	-1.60904	-6.7639e-10
44625528	chr19:44625528:G:A	1.24402e-07	-1.59732	-1.21621	3.81247e-07	-1.32637	-1.63328	1.52069e-05	-1.30142	-1.64067
44625735	chr19:44625735:C:T	4.92283e-07	-1.23722e-10	-1.43799	1.42121e-06	-1.23722e-10	-1.64384	5.59518e-05	-1.23722e-10	-1.63935
44625792	chr19:44625792:C:T	4.86467e-07	-1.44988	-6.7639e-10	3.87974e-06	-0.639579	-6.7639e-10	0.000131304	-0.786325	-6.7639e-10
44625859	chr19:44625859:T:A	4.12478e-07	-1.23722e-10	-1.61487	1.39019e-06	-1.23722e-10	-1.66591	5.45337e-05	-1.23722e-10	-1.66502
44625918	chr19:44625918:G:A	9.36307e-07	-0.795106	-6.7639e-10	2.46787e-06	-1.09199	-6.7639e-10	8.70941e-05	-1.19685	-6.7639e-10
44626011	chr19:44626011:T:C	9.00647e-07	-0.833935	-6.7639e-10	1.54478e-06	-1.56047	-6.7639e-10	6.30906e-05	-1.51927	-6.7639e-10
44626475	chr19:44626475:A:G	1.34285e-07	-1.57265	-1.16443	3.48204e-07	-1.39356	-1.65675	1.40026e-05	-1.36988	-1.65472
44626952	chr19:44626952:A:AAG	1.09638e-06	-1.23722e-10	-0.637279	1.95119e-06	-1.23722e-10	-1.32691	7.44402e-05	-1.23722e-10	-1.35384
44627087	chr19:44627087:G:C	5.13112e-07	-1.23722e-10	-1.39655	2.08788e-06	-1.23722e-10	-1.2592	7.84557e-05	-1.23722e-10	-1.30131
44627190	chr19:44627190:C:G	6.42436e-07	-1.23722e-10	-1.17178	1.39286e-06	-1.23722e-10	-1.66399	5.47796e-05	-1.23722e-10	-1.66052
44627205	chr19:44627205:G:C	7.23015e-07	-1.23722e-10	-1.05362	1.5232e-06	-1.23722e-10	-1.57453	5.87652e-05	-1.23722e-10	-1.59029
44627253	chr19:44627253:T:C	7.78008e-07	-0.0731249	-0.907187	3.27512e-07	-1.47961	-1.63197	1.32586e-05	-1.46892	-1.61027
44627301	chr19:44627301:G:A	1.62374e-06	-1.23722e-10	-0.244564	2.5792e-06	-1.23722e-10	-1.04787	9.77618e-05	-1.23722e-10	-1.08131
44627885	chr19:44627885:A:G	6.01239e-07	-1.23722e-10	-1.23806	1.43847e-06	-1.23722e-10	-1.63177	5.70335e-05	-1.23722e-10	-1.6202
44627987	chr19:44627987:C:T	3.93623e-07	-1.23722e-10	-1.66166	1.91154e-06	-1.23722e-10	-1.34744	7.94858e-05	-1.23722e-10	-1.28826
44628379	chr19:44628379:A:T	9.98569e-07	0.26463	-0.995356	3.93295e-07	-1.32259	-1.60595	1.44367e-05	-1.33901	-1.65506
44628410	chr19:44628410:G:A	9.47095e-07	-1.23722e-10	-0.783649	1.78492e-06	-1.23722e-10	-1.41597	6.84173e-05	-1.23722e-10	-1.43821
44628513	chr19:44628513:C:T	8.91279e-07	0.722998	-1.56739	4.97678e-07	-1.57253	-1.12062	1.93436e-05	-1.56437	-1.13711
44628514	chr19:44628514:G:A	1.55065e-07	-1.60086	-0.992341	1.22745e-06	-1.43277	-0.357639	5.48394e-05	-1.33655	-0.322878
44628686	chr19:44628686:T:A	1.02196e-06	0.269828	-0.977403	3.96302e-07	-1.32046	-1.60046	1.45016e-05	-1.337	-1.65258
44629048	chr19:44629048:A:G	5.55067e-07	-1.23722e-10	-1.31796	1.45413e-06	-1.23722e-10	-1.62094	5.64939e-05	-1.23722e-10	-1.62971
44629351	chr19:44629351:A:G	4.90577e-07	-1.23722e-10	-1.44147	1.38908e-06	-1.23722e-10	-1.6667	5.45226e-05	-1.23722e-10	-1.66522
44629389	chr19:44629389:C:T	5.1144e-07	-1.23722e-10	-1.39982	1.40475e-06	-1.23722e-10	-1.65549	5.47132e-05	-1.23722e-10	-1.66173
44629426	chr19:44629426:G:A	6.12216e-07	-1.23722e-10	-1.21996	1.5217e-06	-1.23722e-10	-1.57552	5.85705e-05	-1.23722e-10	-1.59361
44629463	chr19:44629463:G:T	7.61176e-07	0.621639	-1.62382	4.06885e-07	-1.58609	-1.30848	1.58548e-05	-1.57905	-1.32132
44629644	chr19:44629644:T:TC	5.62427e-07	-1.23722e-10	-1.30479	1.39015e-06	-1.23722e-10	-1.66594	5.4466e-05	-1.23722e-10	-1.66626
44630175	chr19:44630175:A:G	1.68497e-06	0.934431	-1.14198	3.87922e-07	-1.61616	-1.32613	1.64094e-05	-1.61699	-1.249
44630710	chr19:44630710:CACGTGTCATGG:C	4.60004e-07	-1.55048	0.044662	3.791e-06	-1.51518	0.852467	0.000162318	-1.44779	0.87351
44630810	chr19:44630810:C:A	2.06597e-06	1.66035	-1.66404	6.35448e-07	-1.46235	-0.986427	2.43479e-05	-1.42687	-1.04453
44630995	chr19:44630995:T:C	4.93599e-07	-1.23722e-10	-1.43532	1.6813e-06	-1.23722e-10	-1.47578	6.43129e-05	-1.23722e-10	-1.50008
44631060	chr19:44631060:G:A	4.37772e-07	-1.23722e-10	-1.55535	1.52629e-06	-1.23722e-10	-1.57251	5.88409e-05	-1.23722e-10	-1.589
44631159	chr19:44631159:C:T	4.45124e-07	-1.23722e-10	-1.5387	1.5524e-06	-1.23722e-10	-1.55555	5.97627e-05	-1.23722e-10	-1.57346
44631381	chr19:44631381:A:C	1.80046e-06	-0.141252	-6.7639e-10	3.07223e-06	-0.872945	-6.7639e-10	0.000121744	-0.861918	-6.7639e-10
44631414	chr19:44631414:C:T	6.50433e-06	1.69664	-0.553461	3.32449e-07	-1.45653	-1.64009	1.37465e-05	-1.42324	-1.61981
44631834	chr19:44631834:G:A	4.26991e-07	-1.23722e-10	-1.58029	2.26164e-06	-1.23722e-10	-1.17926	9.36111e-05	-1.23722e-10	-1.12469
44631846	chr19:44631846:C:T	1.50138e-06	1.32036	-1.64327	5.40884e-07	-1.6024	-1.0075	2.01181e-05	-1.60844	-1.05378
44631892	chr19:44631892:G:A	1.21358e-06	-1.23722e-10	-0.535722	1.39841e-06	-1.23722e-10	-1.66001	5.45121e-05	-1.23722e-10	-1.66542
44632064	chr19:44632064:C:T	1.49603e-06	1.30522	-1.6317	4.98749e-07	-1.60332	-1.08768	1.862e-05	-1.60935	-1.13025
44632141	chr19:44632141:G:A	3.07987e-05	1.85832	0.839859	3.12055e-07	-1.55087	-1.60906	1.21582e-05	-1.57521	-1.59063
44632540	chr19:44632540:C:T	1.29399e-07	-1.56982	-1.20433	8.87167e-07	-1.51358	-0.601493	3.95574e-05	-1.41743	-0.568659
44632590	chr19:44632590:A:G	5.97616e-07	0.344412	-1.58851	8.19726e-07	-0.539725	-1.65441	6.83316e-05	0.221063	-1.66053
44632630	chr19:44632630:A:C	7.16889e-07	-1.23722e-10	-1.06213	1.56226e-06	-1.23722e-10	-1.54922	5.97444e-05	-1.23722e-10	-1.57376
44632761	chr19:44632761:A:C	4.64831e-07	-1.23722e-10	-1.49537	1.61452e-06	-1.23722e-10	-1.51631	6.19023e-05	-1.23722e-10	-1.53828
44633054	chr19:44633054:C:T	3.9673e-07	-1.23722e-10	-1.65379	1.83133e-06	-1.23722e-10	-1.39031	7.49054e-05	-1.23722e-10	-1.34761
44633071	chr19:44633071:C:G	5.24116e-07	-1.23722e-10	-1.37534	1.39061e-06	-1.23722e-10	-1.6656	5.44423e-05	-1.23722e-10	-1.6667
44633075	chr19:44633075:A:G	2.02147e-06	0.938016	-0.963484	6.32798e-06	-1.61728	1.46692	0.000237662	-1.61577	1.42278
44633083	chr19:44633083:T:C	1.39065e-06	0.896811	-1.29633	2.31485e-06	-1.61664	0.46064	8.71274e-05	-1.61443	0.417962
44633662	chr19:44633662:C:T	1.74378e-07	-1.53643	-0.939399	1.31187e-06	-1.52084	-0.203051	5.7023e-05	-1.44419	-0.176198
44633685	chr19:44633685:T:C	5.48064e-07	-1.23722e-10	-1.33066	2.1448e-06	-1.23722e-10	-1.2323	8.47833e-05	-1.23722e-10	-1.22374
44633722	chr19:44633722:T:G	2.27635e-06	-1.23722e-10	0.0932784	1.65496e-06	-1.23722e-10	-1.49157	6.23677e-05	-1.23722e-10	-1.53079
44633930	chr19:44633930:A:G	4.34352e-07	-1.23722e-10	-1.56319	1.54221e-06	-1.23722e-10	-1.56213	6.09828e-05	-1.23722e-10	-1.55325
44633980	chr19:44633980:T:C	4.30266e-07	-1.23722e-10	-1.57264	1.49929e-06	-1.23722e-10	-1.59035	5.78149e-05	-1.23722e-10	-1.60659
44634700	chr19:44634700:T:C	3.95209e-07	-1.23722e-10	-1.65763	1.7959e-06	-1.23722e-10	-1.40984	7.3451e-05	-1.23722e-10	-1.36722
44634946	chr19:44634946:C:T	0.00011248	2.02282	1.97066	2.95976e-07	-1.54715	-1.66567	1.13591e-05	-1.56946	-1.66436
44635094	chr19:44635094:A:G	1.77983e-06	-1.23722e-10	-0.152776	3.0458e-06	-1.23722e-10	-0.881583	0.000121906	-1.23722e-10	-0.860587
44635139	chr19:44635139:G:A	6.68169e-06	-1.23722e-10	1.17008	5.40959e-06	-1.23722e-10	-0.307174	0.000205959	-1.23722e-10	-0.336164
44635974	chr19:44635974:T:C	8.65057e-07	-0.874253	-6.7639e-10	3.76928e-06	-0.668463	-6.7639e-10	0.000148125	-0.66578	-6.7639e-10
44636288	chr19:44636288:G:A	9.72404e-05	-1.23722e-10	3.84789	9.67149e-06	-1.23722e-10	0.273835	0.000370014	-1.23722e-10	0.2497
44636726	chr19:44636726:C:T	5.16997e-07	-1.23722e-10	-1.38901	1.40298e-06	-1.23722e-10	-1.65675	5.46581e-05	-1.23722e-10	-1.66274
44636865	chr19:44636865:A:G	0.000129332	2.14198	1.9911	3.01093e-07	-1.53002	-1.66566	1.15232e-05	-1.55513	-1.66434
44637080	chr19:44637080:G:C	4.87224e-05	-1.23722e-10	3.15685	2.92553e-06	-1.23722e-10	-0.921871	0.000109036	-1.23722e-10	-0.972166
44637204	chr19:44637204:T:C	5.16138e-07	-1.23722e-10	-1.39068	1.43023e-06	-1.23722e-10	-1.63751	5.6123e-05	-1.23722e-10	-1.63629
44637654	chr19:44637654:C:T	6.65894e-06	-1.23722e-10	1.16667	5.39443e-06	-1.23722e-10	-0.309981	0.000205506	-1.23722e-10	-0.338364
44638167	chr19:44638167:G:A	1.53917e-06	1.35609	-1.65414	7.7169e-07	-1.54176	-0.712757	2.88138e-05	-1.51772	-0.785266
44638420	chr19:44638420:C:T	4.22023e-07	-1.23722e-10	-1.59199	1.47931e-06	-1.23722e-10	-1.60377	5.89461e-05	-1.23722e-10	-1.58722
44638437	chr19:44638437:G:A	1.82288e-07	-1.52584	-0.905619	1.50571e-06	-1.53051	-0.0555774	6.63537e-05	-1.45708	-0.0117551
44638668	chr19:44638668:C:T	4.65932e-07	-1.23722e-10	-1.49301	1.38909e-06	-1.23722e-10	-1.6667	5.45781e-05	-1.23722e-10	-1.66421
44639386	chr19:44639386:T:C	1.00859e-06	-0.720736	-6.7639e-10	1.583e-06	-1.53603	-6.7639e-10	6.53208e-05	-1.48453	-6.7639e-10
44639534	chr19:44639534:G:C	6.86466e-07	-1.10549	-6.7639e-10	2.93592e-06	-0.918326	-6.7639e-10	0.00011831	-0.89053	-6.7639e-10
44639551	chr19:44639551:G:T	0.00103213	3.19664	3.01345	3.2262e-07	-1.49549	-1.63114	1.25419e-05	-1.50219	-1.63257
44639630	chr19:44639630:CT:C	1.85013e-07	-1.51197	-0.904657	1.48786e-06	-1.54286	-0.0551479	6.52793e-05	-1.47412	-0.0110491
44639806	chr19:44639806:C:T	5.24185e-07	-1.23722e-10	-1.3752	2.00717e-06	-1.23722e-10	-1.29862	7.92416e-05	-1.23722e-10	-1.29134
44640467	chr19:44640467:G:T	4.93711e-07	-1.4351	-6.7639e-10	1.49681e-06	-1.59201	-6.7639e-10	6.06468e-05	-1.55877	-6.7639e-10
44640642	chr19:44640642:A:C	0.000816297	2.3423	3.63318	4.15568e-07	-1.55111	-1.32234	1.4469e-05	-1.56714	-1.42469
44640757	chr19:44640757:T:C	4.65932e-07	-1.23722e-10	-1.49301	1.38909e-06	-1.23722e-10	-1.6667	5.45781e-05	-1.23722e-10	-1.66421
44642047	chr19:44642047:G:A	5.827e-07	-1.23722e-10	-1.26938	2.28323e-06	-1.23722e-10	-1.16976	9.00158e-05	-1.23722e-10	-1.16385
44642312	chr19:44642312:A:G	0.0161261	3.58463	5.37427	4.27118e-07	-1.43206	-1.41398	1.67124e-05	-1.43927	-1.40842
44642317	chr19:44642317:C:T	9.64769e-07	-1.15702	0.391861	2.00493e-06	-0.754529	-0.545208	7.36738e-05	-0.73071	-0.633483
44642700	chr19:44642700:C:T	2.0695e-06	-1.26753	1.26554	4.04054e-07	-1.45376	-1.44779	1.72654e-05	-1.43355	-1.38159
44642736	chr19:44642736:A:G	2.46104e-06	-1.23722e-10	0.171291	2.89858e-06	-1.23722e-10	-0.931125	0.000121116	-1.23722e-10	-0.86709
44642809	chr19:44642809:A:C	5.78331e-06	-1.23722e-10	1.02568	6.26206e-06	-1.23722e-10	-0.160838	0.000277945	-1.23722e-10	-0.0364149
44643070	chr19:44643070:G:A	5.57445e-07	-1.23722e-10	-1.31368	3.04527e-06	-1.23722e-10	-0.881759	0.000120652	-1.23722e-10	-0.870931
44643102	chr19:44643102:T:C	0.0401575	3.63428	6.23699	3.43345e-07	-1.43094	-1.63343	1.31418e-05	-1.44531	-1.64273
44643325	chr19:44643325:C:G	1.40067e-06	-0.392343	-6.7639e-10	2.34023e-06	-1.1451	-6.7639e-10	0.00015909	-0.594368	-6.7639e-10
44643329	chr19:44643329:A:G	0.0218655	3.30033	5.96304	4.13952e-07	-1.35105	-1.52631	1.6651e-05	-1.30851	-1.54286
44644040	chr19:44644040:G:T	0.0972146	3.54625	7.20913	5.22191e-07	-1.26536	-1.37971	2.11438e-05	-1.21497	-1.39752
44644096	chr19:44644096:C:T	4.32809e-07	-1.56675	-6.7639e-10	2.30877e-06	-1.15863	-6.7639e-10	8.70896e-05	-1.1969	-6.7639e-10
44644272	chr19:44644272:C:T	5.29535e-07	-1.23722e-10	-1.36505	1.39012e-06	-1.23722e-10	-1.66595	5.44404e-05	-1.23722e-10	-1.66673
44644419	chr19:44644419:T:G	0.412028	3.30265	8.8969	3.72966e-07	-1.49283	-1.48878	1.40315e-05	-1.50679	-1.51575
44644612	chr19:44644612:G:T	5.46476e-07	-1.23722e-10	-1.33356	1.41997e-06	-1.23722e-10	-1.64471	5.51012e-05	-1.23722e-10	-1.65467
44644676	chr19:44644676:A:G	4.34817e-07	-1.23722e-10	-1.56212	1.59538e-06	-1.23722e-10	-1.52823	6.46971e-05	-1.23722e-10	-1.49412
44644692	chr19:44644692:G:T	4.79397e-07	-1.46452	-6.7639e-10	1.60047e-06	-1.52505	-6.7639e-10	6.13488e-05	-1.54726	-6.7639e-10
44644925	chr19:44644925:C:A	4.88702e-07	-1.23722e-10	-1.4453	1.40632e-06	-1.23722e-10	-1.65437	5.51386e-05	-1.23722e-10	-1.65399
44645671	chr19:44645671:C:T	4.61628e-05	1.71293	1.38995	3.13798e-07	-1.48842	-1.66593	1.24953e-05	-1.47255	-1.66594
44645842	chr19:44645842:A:G	9.37309e-08	-1.45778	-1.63884	5.61836e-07	-1.57493	-0.996962	2.36734e-05	-1.52056	-0.978922
44645964	chr19:44645964:G:A	0.235328	3.36136	8.27808	3.50248e-07	-1.48326	-1.5612	1.32813e-05	-1.49768	-1.5798
44646217	chr19:44646217:AC:A	4.29052e-07	-1.57547	-6.7639e-10	1.46563e-06	-1.61306	-6.7639e-10	5.73489e-05	-1.61469	-6.7639e-10
44646342	chr19:44646342:T:C	8.68763e-08	-1.51264	-1.65992	4.67555e-07	-1.21669	-1.53889	2.19554e-05	-1.12483	-1.44999
44646377	chr19:44646377:G:A	3.99007e-07	-1.23722e-10	-1.64807	2.07937e-06	-1.23722e-10	-1.26328	7.76092e-05	-1.23722e-10	-1.31215
44646497	chr19:44646497:G:T	6.75826e-07	-1.23722e-10	-1.12111	1.60847e-06	-1.23722e-10	-1.52006	6.17185e-05	-1.23722e-10	-1.54126
44646569	chr19:44646569:A:C	4.34723e-07	-1.23722e-10	-1.56234	1.40946e-06	-1.23722e-10	-1.65214	5.57149e-05	-1.23722e-10	-1.64359
44646633	chr19:44646633:G:A	3.97748e-07	-1.23722e-10	-1.65123	2.04579e-06	-1.23722e-10	-1.27956	7.64695e-05	-1.23722e-10	-1.32695
44646698	chr19:44646698:A:G	4.22872e-07	-1.23722e-10	-1.58998	1.49726e-06	-1.23722e-10	-1.59171	5.77615e-05	-1.23722e-10	-1.60752
44647186	chr19:44647186:GC:G	4.18504e-07	-1.23722e-10	-1.60036	1.52783e-06	-1.23722e-10	-1.5715	5.87919e-05	-1.23722e-10	-1.58984
44647342	chr19:44647342:G:A	9.73812e-08	-1.46903	-1.58939	3.38437e-07	-1.56902	-1.50974	1.42336e-05	-1.51118	-1.49705
44648008	chr19:44648008:C:A	9.25168e-08	-1.46975	-1.63991	5.61362e-07	-1.56854	-1.00419	2.37567e-05	-1.51097	-0.985009
44648013	chr19:44648013:T:G	4.11302e-07	-1.61772	-6.7639e-10	1.64002e-06	-1.50064	-6.7639e-10	5.7857e-05	-1.60586	-6.7639e-10
44648225	chr19:44648225:T:C	1.5826e-06	-0.270222	-6.7639e-10	1.81751e-06	-1.39788	-6.7639e-10	7.66046e-05	-1.32518	-6.7639e-10
44648244	chr19:44648244:C:T	5.12083e-07	-1.23722e-10	-1.39856	1.40313e-06	-1.23722e-10	-1.65664	5.46069e-05	-1.23722e-10	-1.66368
44648990	chr19:44648990:T:C	3.97471e-06	-1.21631	1.86696	4.77959e-07	-1.42259	-1.31098	2.09495e-05	-1.39729	-1.22443
44649122	chr19:44649122:T:C	0.000116435	2.07104	1.957	2.96827e-07	-1.58219	-1.62776	1.11695e-05	-1.59407	-1.65658
44649140	chr19:44649140:G:A	6.03895e-07	-1.23722e-10	-1.23365	1.52453e-06	-1.23722e-10	-1.57366	5.87578e-05	-1.23722e-10	-1.59042
44649247	chr19:44649247:A:G	4.24894e-07	-1.23722e-10	-1.58521	1.42257e-06	-1.23722e-10	-1.64288	5.63865e-05	-1.23722e-10	-1.63161
44649316	chr19:44649316:G:T	5.78405e-07	-1.23722e-10	-1.27677	1.48141e-06	-1.23722e-10	-1.60235	5.90566e-05	-1.23722e-10	-1.58534
44649651	chr19:44649651:C:G	2.47349e-06	-1.18898	1.36531	4.39304e-07	-1.3997	-1.41821	1.891e-05	-1.37592	-1.34824
44649958	chr19:44649958:C:G	4.00321e-07	-1.23722e-10	-1.64478	2.10798e-06	-1.23722e-10	-1.24961	7.86468e-05	-1.23722e-10	-1.29887
44650274	chr19:44650274:C:T	6.7768e-07	-1.23722e-10	-1.11837	1.61393e-06	-1.23722e-10	-1.51667	6.19095e-05	-1.23722e-10	-1.53817
44650353	chr19:44650353:G:C	4.13031e-07	-1.61353	-6.7639e-10	1.68746e-06	-1.47212	-6.7639e-10	6.46355e-05	-1.49508	-6.7639e-10
44650588	chr19:44650588:A:G	5.43966e-07	-1.33816	-6.7639e-10	2.23417e-06	-1.19148	-6.7639e-10	8.885e-05	-1.17689	-6.7639e-10
44650860	chr19:44650860:C:T	7.0477e-07	-1.23722e-10	-1.07918	1.64818e-06	-1.23722e-10	-1.49568	6.3119e-05	-1.23722e-10	-1.51882
44651068	chr19:44651068:G:A	0.0861556	1.87923	8.75538	3.55265e-07	-1.57396	-1.45628	1.31289e-05	-1.59515	-1.49388
44651311	chr19:44651311:C:T	9.24262e-07	-1.23722e-10	-0.808053	2.06202e-06	-1.23722e-10	-1.27166	8.19516e-05	-1.23722e-10	-1.25771
44651342	chr19:44651342:A:G	1.33364e-06	-0.441384	-6.7639e-10	1.7439e-06	-1.43922	-6.7639e-10	7.363e-05	-1.36479	-6.7639e-10
44652119	chr19:44652119:G:T	4.28375e-07	-1.57705	-6.7639e-10	1.46486e-06	-1.61359	-6.7639e-10	5.73247e-05	-1.61511	-6.7639e-10
44652506	chr19:44652506:C:T	3.977e-07	-1.23722e-10	-1.65135	2.04461e-06	-1.23722e-10	-1.28014	7.6427e-05	-1.23722e-10	-1.3275
44652931	chr19:44652931:T:TA	1.75871e-06	-0.164711	-6.7639e-10	3.02271e-06	-0.889192	-6.7639e-10	0.000119661	-0.87918	-6.7639e-10
44653107	chr19:44653107:C:T	4.19933e-07	-1.23722e-10	-1.59695	1.50833e-06	-1.23722e-10	-1.58434	5.81474e-05	-1.23722e-10	-1.60086
44653179	chr19:44653179:C:T	4.0577e-07	-1.23722e-10	-1.63126	1.52932e-06	-1.23722e-10	-1.57052	6.10161e-05	-1.23722e-10	-1.5527
44653336	chr19:44653336:C:T	6.69664e-07	-1.23722e-10	-1.13027	1.59401e-06	-1.23722e-10	-1.5291	6.10084e-05	-1.23722e-10	-1.55283
44653569	chr19:44653569:C:T	1.61909e-06	-1.23065	0.983221	3.80756e-07	-1.42993	-1.53102	1.61196e-05	-1.40719	-1.47661
44653769	chr19:44653769:T:G	3.62289e-06	-1.23722e-10	0.557979	5.49075e-06	-1.23722e-10	-0.292283	0.000220718	-1.23722e-10	-0.266952
44654191	chr19:44654191:G:A	1.17459e-06	-1.23722e-10	-0.568372	2.02994e-06	-1.23722e-10	-1.28734	7.72839e-05	-1.23722e-10	-1.31635
44654208	chr19:44654208:C:T	7.9739e-07	-1.23722e-10	-0.955704	1.63688e-06	-1.23722e-10	-1.50255	6.29136e-05	-1.23722e-10	-1.52208
44654221	chr19:44654221:A:G	9.85028e-06	-1.23722e-10	1.55821	2.14934e-06	-1.23722e-10	-1.23019	7.11904e-05	-1.23722e-10	-1.39848
44654324	chr19:44654324:G:A	4.21114e-07	-1.59414	-6.7639e-10	1.51307e-06	-1.58121	-6.7639e-10	5.72801e-05	-1.61589	-6.7639e-10
44654770	chr19:44654770:T:C	0.0196964	-1.09922	10.2581	9.1387e-07	-1.61436	-0.471054	3.13133e-05	-1.60868	-0.611117
44654880	chr19:44654880:C:G	8.33484e-07	-1.23722e-10	-0.911434	1.40788e-06	-1.23722e-10	-1.65326	5.58183e-05	-1.23722e-10	-1.64174
44655170	chr19:44655170:A:T	5.17423e-07	-1.23722e-10	-1.38819	1.40562e-06	-1.23722e-10	-1.65487	5.46639e-05	-1.23722e-10	-1.66264
44655380	chr19:44655380:C:T	8.56037e-07	-1.23722e-10	-0.884735	1.40305e-06	-1.23722e-10	-1.6567	5.55635e-05	-1.23722e-10	-1.64631
44655382	chr19:44655382:C:T	5.20454e-07	-1.23722e-10	-1.38235	1.40645e-06	-1.23722e-10	-1.65428	5.46874e-05	-1.23722e-10	-1.66221
44655484	chr19:44655484:GT:G	4.06348e-05	3.10613	-0.130801	4.32554e-07	-1.18841	-1.64498	1.58592e-05	-1.23336	-1.66673
44655608	chr19:44655608:G:A	0.000139544	-1.23722e-10	4.20908	6.70474e-05	-1.23722e-10	2.21005	0.00319086	-1.23722e-10	2.40421
44656067	chr19:44656067:C:T	1.24497e-06	-1.23722e-10	-0.510183	2.37301e-06	-1.23722e-10	-1.13119	9.46835e-05	-1.23722e-10	-1.1133
44656368	chr19:44656368:C:A	0.0217038	-1.06521	10.3212	9.36073e-07	-1.61113	-0.450276	3.18202e-05	-1.61256	-0.591177
44656577	chr19:44656577:A:G	5.21599e-07	-1.23722e-10	-1.38015	1.4082e-06	-1.23722e-10	-1.65304	5.47303e-05	-1.23722e-10	-1.66142
44656878	chr19:44656878:TG:T	5.6343e-07	-1.23722e-10	-1.30301	3.09912e-06	-1.23722e-10	-0.864229	0.000122758	-1.23722e-10	-0.853621
44656993	chr19:44656993:AATT:A	0.0198355	-1.07748	10.2434	9.1118e-07	-1.61241	-0.475953	3.10861e-05	-1.6113	-0.615779
44657123	chr19:44657123:G:A	9.0774e-07	-1.23722e-10	-0.826091	1.39488e-06	-1.23722e-10	-1.66254	5.50589e-05	-1.23722e-10	-1.65544
44657255	chr19:44657255:G:A	1.09576e-06	1.00494	-1.64278	3.36353e-07	-1.58159	-1.50335	1.31714e-05	-1.56774	-1.51805
44657614	chr19:44657614:A:G	4.05799e-07	-1.23722e-10	-1.63119	2.24922e-06	-1.23722e-10	-1.18476	8.88754e-05	-1.23722e-10	-1.1766
44657628	chr19:44657628:T:C	0.00024817	2.31715	2.46767	3.7166e-07	-1.55136	-1.43377	1.29851e-05	-1.56894	-1.5311
44657717	chr19:44657717:G:A	0.000147523	-1.23722e-10	4.26469	7.02634e-05	-1.23722e-10	2.2569	0.00334511	-1.23722e-10	2.45142
44657802	chr19:44657802:G:A	5.78326e-05	-1.23722e-10	3.32826	2.98524e-06	-1.23722e-10	-0.901668	0.000111908	-1.23722e-10	-0.946162
44658298	chr19:44658298:T:A	3.0785e-05	1.89817	0.799568	3.29158e-07	-1.58922	-1.51734	1.16037e-05	-1.60169	-1.61082
44658490	chr19:44658490:A:C	8.16393e-07	-1.23722e-10	-0.932153	1.41178e-06	-1.23722e-10	-1.6505	5.60434e-05	-1.23722e-10	-1.63771
44658627	chr19:44658627:A:G	1.29181e-06	-0.473252	-6.7639e-10	1.72232e-06	-1.45167	-6.7639e-10	7.25644e-05	-1.37936	-6.7639e-10
44658697	chr19:44658697:C:T	4.29034e-07	-1.23722e-10	-1.57551	1.41713e-06	-1.23722e-10	-1.64671	5.60941e-05	-1.23722e-10	-1.63681
44658770	chr19:44658770:G:A	1.60134e-05	2.04413	-6.7639e-10	3.15787e-05	1.45713	-6.7639e-10	0.0012943	1.50188	-6.7639e-10
44659067	chr19:44659067:A:C	0.000107745	-1.23722e-10	3.95047	4.18793e-05	-1.23722e-10	1.73944	0.00187243	-1.23722e-10	1.87115
44659101	chr19:44659101:C:T	2.48921e-06	-1.23722e-10	0.182672	3.55056e-06	-1.23722e-10	-0.728241	0.000156034	-1.23722e-10	-0.613765
44659396	chr19:44659396:G:A	3.92906e-07	-1.23722e-10	-1.66348	1.61042e-06	-1.23722e-10	-1.51885	6.49048e-05	-1.23722e-10	-1.49092
44659679	chr19:44659679:G:A	7.44568e-07	-1.23722e-10	-1.02424	1.41863e-06	-1.23722e-10	-1.64566	5.67452e-05	-1.23722e-10	-1.62527
44659687	chr19:44659687:G:A	1.61015e-05	-1.35774	3.40735	3.06149e-07	-1.59828	-1.58075	1.22941e-05	-1.53701	-1.61771
44660170	chr19:44660170:G:A	1.08027e-06	-1.23722e-10	-0.652086	1.39255e-06	-1.23722e-10	-1.66421	5.44438e-05	-1.23722e-10	-1.66667
44660184	chr19:44660184:G:A	3.91453e-05	-1.23722e-10	2.93799	2.83292e-06	-1.23722e-10	-0.954038	0.000105747	-1.23722e-10	-1.00279
44660404	chr19:44660404:T:C	0.0168822	-0.673782	9.6785	1.16517e-06	-1.42316	-0.419316	3.64199e-05	-1.50394	-0.564786
44660451	chr19:44660451:T:C	1.07792e-06	-1.52534	0.871084	1.90008e-06	-1.6023	0.248849	6.96719e-05	-1.60719	0.187146
44660642	chr19:44660642:C:T	5.82871e-07	-1.23722e-10	-1.26908	3.23233e-06	-1.23722e-10	-0.822145	0.00012831	-1.23722e-10	-0.809391
44660831	chr19:44660831:G:A	4.02715e-07	-1.23722e-10	-1.63882	2.03684e-06	-1.23722e-10	-1.28395	7.64726e-05	-1.23722e-10	-1.32691
44661091	chr19:44661091:A:C	4.23486e-07	-1.23722e-10	-1.58853	1.49468e-06	-1.23722e-10	-1.59344	5.76659e-05	-1.23722e-10	-1.60917
44661394	chr19:44661394:C:T	4.67324e-05	-1.23722e-10	3.11514	2.7773e-06	-1.23722e-10	-0.973868	0.000104282	-1.23722e-10	-1.01674
44661496	chr19:44661496:C:T	6.56248e-07	-1.23722e-10	-1.15051	1.49858e-06	-1.23722e-10	-1.59083	5.75862e-05	-1.23722e-10	-1.61056
44661661	chr19:44661661:GC:G	4.11301e-07	-1.61772	-6.7639e-10	1.74119e-06	-1.44078	-6.7639e-10	6.51125e-05	-1.48772	-6.7639e-10
44662261	chr19:44662261:T:G	1.84083e-06	-1.23722e-10	-0.119078	2.3109e-06	-1.23722e-10	-1.15771	9.54714e-05	-1.23722e-10	-1.10501
44662346	chr19:44662346:C:G	4.35599e-07	-1.23722e-10	-1.56033	1.5421e-06	-1.23722e-10	-1.5622	6.10644e-05	-1.23722e-10	-1.55191
44662645	chr19:44662645:A:C	1.04069e-07	-1.33276	-1.65923	5.70806e-07	-0.922449	-1.6336	2.67547e-05	-0.795523	-1.58161
44662921	chr19:44662921:G:A	6.66916e-07	-1.23722e-10	-1.13438	1.57001e-06	-1.23722e-10	-1.54427	6.0117e-05	-1.23722e-10	-1.56755
44663108	chr19:44663108:G:C	4.80508e-07	-1.23722e-10	-1.46221	1.45949e-06	-1.23722e-10	-1.61726	5.83698e-05	-1.23722e-10	-1.59704
44663199	chr19:44663199:G:A	1.81617e-06	-1.60438	1.47182	3.33661e-06	-1.5267	0.736311	0.00011973	-1.50313	0.624536
44663400	chr19:44663400:A:G	2.45834e-05	-1.23722e-10	2.47278	2.44041e-05	-1.23722e-10	1.1994	0.000925602	-1.23722e-10	1.1666
44663481	chr19:44663481:G:A	9.65441e-07	-1.23722e-10	-0.764464	6.07457e-06	-1.23722e-10	-0.191237	0.000224442	-1.23722e-10	-0.250223
44663684	chr19:44663684:C:T	4.76599e-07	-1.47037	-6.7639e-10	1.57992e-06	-1.53797	-6.7639e-10	6.07135e-05	-1.55767	-6.7639e-10
44664149	chr19:44664149:AAATT:A	3.91995e-07	-1.23722e-10	-1.6658	1.97313e-06	-1.23722e-10	-1.31573	8.23772e-05	-1.23722e-10	-1.25253
44664264	chr19:44664264:A:G	1.86502e-07	-1.25774	-1.15087	8.5998e-07	-1.39737	-0.748824	3.60792e-05	-1.39824	-0.67988
44664277	chr19:44664277:T:C	4.26833e-07	-1.58065	-6.7639e-10	2.19298e-06	-1.21008	-6.7639e-10	8.31231e-05	-1.24352	-6.7639e-10
44664357	chr19:44664357:C:T	5.06933e-07	-1.40867	-6.7639e-10	1.66754e-06	-1.484	-6.7639e-10	6.41252e-05	-1.503	-6.7639e-10
44664826	chr19:44664826:A:T	3.93608e-07	-1.23722e-10	-1.66169	1.64714e-06	-1.23722e-10	-1.49631	6.7457e-05	-1.23722e-10	-1.45235
44664963	chr19:44664963:T:C	3.92762e-07	-1.23722e-10	-1.66384	1.61153e-06	-1.23722e-10	-1.51816	6.12338e-05	-1.23722e-10	-1.54914
44665574	chr19:44665574:G:C	1.86695e-06	-1.23722e-10	-0.104986	1.53211e-06	-1.23722e-10	-1.5687	5.84917e-05	-1.23722e-10	-1.59495
44666140	chr19:44666140:A:T	1.53142e-06	-0.303098	-6.7639e-10	2.73183e-06	-0.990374	-6.7639e-10	0.000108717	-0.975091	-6.7639e-10
44666174	chr19:44666174:G:A	4.19671e-07	-1.23722e-10	-1.59758	1.39692e-06	-1.23722e-10	-1.66108	5.45956e-05	-1.23722e-10	-1.66389
44667076	chr19:44667076:C:G	4.19269e-07	-1.23722e-10	-1.59853	1.3965e-06	-1.23722e-10	-1.66138	5.45805e-05	-1.23722e-10	-1.66416
44667417	chr19:44667417:T:C	3.92592e-07	-1.23722e-10	-1.66428	1.39054e-06	-1.23722e-10	-1.66566	5.4483e-05	-1.23722e-10	-1.66595
44667465	chr19:44667465:C:G	4.12231e-07	-1.61547	-6.7639e-10	1.4591e-06	-1.61753	-6.7639e-10	5.73336e-05	-1.61495	-6.7639e-10
44669202	chr19:44669202:C:T	4.17973e-07	-1.23722e-10	-1.60163	1.40963e-06	-1.23722e-10	-1.65202	5.50178e-05	-1.23722e-10	-1.65618
44669250	chr19:44669250:C:T	3.109e-06	0.405007	-6.7639e-10	4.24037e-06	-0.550696	-6.7639e-10	0.000172077	-0.515897	-6.7639e-10
44669513	chr19:44669513:T:C	3.10537e-06	0.403838	-6.7639e-10	4.2363e-06	-0.551656	-6.7639e-10	0.000171927	-0.516772	-6.7639e-10
44669555	chr19:44669555:TCA:T	6.3329e-07	-1.23722e-10	-1.18612	1.62139e-06	-1.23722e-10	-1.51207	6.2585e-05	-1.23722e-10	-1.52731
44669809	chr19:44669809:C:T	3.9186e-07	-1.23722e-10	-1.66614	1.38913e-06	-1.23722e-10	-1.66667	5.46863e-05	-1.23722e-10	-1.66223
44670046	chr19:44670046:G:A	1.01025e-05	-1.23722e-10	1.58349	1.3458e-05	-1.23722e-10	0.604225	0.000509757	-1.23722e-10	0.570094
44670413	chr19:44670413:G:A	7.67034e-07	-1.23722e-10	-0.994517	5.24286e-06	-1.23722e-10	-0.33848	0.000208169	-1.23722e-10	-0.325491
44670549	chr19:44670549:C:T	3.91782e-07	-1.23722e-10	-1.66634	1.40306e-06	-1.23722e-10	-1.65669	5.45233e-05	-1.23722e-10	-1.66521
44670553	chr19:44670553:T:G	3.91804e-07	-1.23722e-10	-1.66629	1.38905e-06	-1.23722e-10	-1.66672	5.46892e-05	-1.23722e-10	-1.66217
44670861	chr19:44670861:C:T	3.99569e-07	-1.23722e-10	-1.64666	1.45443e-06	-1.23722e-10	-1.62073	5.83432e-05	-1.23722e-10	-1.5975
44671046	chr19:44671046:C:T	3.50427e-06	-1.23722e-10	0.52469	2.35383e-06	-1.23722e-10	-1.1393	9.15454e-05	-1.23722e-10	-1.147
44671859	chr19:44671859:C:G	4.89992e-07	-1.23722e-10	-1.44266	1.61411e-06	-1.23722e-10	-1.51656	6.01637e-05	-1.23722e-10	-1.56677
44672570	chr19:44672570:C:T	3.92134e-07	-1.23722e-10	-1.66544	1.38914e-06	-1.23722e-10	-1.66667	5.45835e-05	-1.23722e-10	-1.66411
44672756	chr19:44672756:C:T	3.22623e-07	-1.22446	-0.636108	1.11181e-06	-0.856944	-1.03241	4.18872e-05	-0.833127	-1.09573
44673025	chr19:44673025:C:A	4.84536e-07	-1.23722e-10	-1.45386	2.46637e-06	-1.23722e-10	-1.0926	0.000100015	-1.23722e-10	-1.05852
44673068	chr19:44673068:T:C	1.02618e-06	-0.00978879	-0.693666	8.63478e-07	-0.730086	-1.41205	2.43802e-05	-0.937257	-1.53281
44673167	chr19:44673167:C:T	3.93526e-07	-1.23722e-10	-1.6619	1.60005e-06	-1.23722e-10	-1.52531	6.11187e-05	-1.23722e-10	-1.55102
44673285	chr19:44673285:A:G	8.70888e-07	-0.867536	-6.7639e-10	3.72656e-06	-0.679861	-6.7639e-10	0.000151003	-0.646536	-6.7639e-10
44673405	chr19:44673405:C:A	6.53531e-07	-1.23722e-10	-1.15466	1.93697e-06	-1.23722e-10	-1.33422	7.37233e-05	-1.23722e-10	-1.36352
44673522	chr19:44673522:C:T	7.08708e-07	-1.0736	-6.7639e-10	2.14309e-06	-1.2331	-6.7639e-10	9.62068e-05	-1.09734	-6.7639e-10
44674575	chr19:44674575:T:A	3.91801e-07	-1.23722e-10	-1.66629	1.44783e-06	-1.23722e-10	-1.62528	5.79859e-05	-1.23722e-10	-1.60364
44674670	chr19:44674670:T:C	6.29574e-07	-1.23722e-10	-1.192	2.38471e-06	-1.23722e-10	-1.12627	8.50782e-05	-1.23722e-10	-1.22027
44674710	chr19:44674710:A:G	4.529e-07	-1.23722e-10	-1.52138	1.47336e-06	-1.23722e-10	-1.6078	5.72615e-05	-1.23722e-10	-1.61621
44674840	chr19:44674840:T:C	6.85614e-07	-1.23722e-10	-1.10673	2.01134e-06	-1.23722e-10	-1.29655	7.65004e-05	-1.23722e-10	-1.32654
44675035	chr19:44675035:C:A	3.92774e-07	-1.23722e-10	-1.66381	1.60216e-06	-1.23722e-10	-1.524	6.18283e-05	-1.23722e-10	-1.53948
44675364	chr19:44675364:G:A	7.92034e-07	-1.23722e-10	-0.962444	5.4731e-06	-1.23722e-10	-0.295503	0.00021741	-1.23722e-10	-0.282053
44675518	chr19:44675518:G:A	4.04362e-07	-1.23722e-10	-1.63474	1.38961e-06	-1.23722e-10	-1.66633	5.45284e-05	-1.23722e-10	-1.66512
44675573	chr19:44675573:TCCAGGAATTTGAGA:T	4.11987e-07	-1.23722e-10	-1.61606	1.39094e-06	-1.23722e-10	-1.66537	5.44507e-05	-1.23722e-10	-1.66654
44675709	chr19:44675709:C:T	4.37539e-07	-1.23722e-10	-1.55588	1.91292e-06	-1.23722e-10	-1.34672	7.73549e-05	-1.23722e-10	-1.31543
44675893	chr19:44675893:C:T	3.94488e-07	-1.23722e-10	-1.65946	1.5623e-06	-1.23722e-10	-1.54919	6.0355e-05	-1.23722e-10	-1.5636
44675905	chr19:44675905:G:C	4.03073e-07	-1.23722e-10	-1.63793	1.41559e-06	-1.23722e-10	-1.6478	5.52302e-05	-1.23722e-10	-1.65233
44676295	chr19:44676295:C:T	8.43785e-08	-1.55409	-1.64765	3.21351e-07	-1.60112	-1.52945	1.24181e-05	-1.59448	-1.5502
44676359	chr19:44676359:C:T	1.55085e-06	-0.290493	-6.7639e-10	2.75599e-06	-0.981569	-6.7639e-10	0.00010973	-0.96582	-6.7639e-10
44676522	chr19:44676522:C:T	6.10006e-07	-1.23722e-10	-1.22358	2.92718e-06	-1.23722e-10	-0.921309	0.000128986	-1.23722e-10	-0.804138
44676682	chr19:44676682:G:A	4.11647e-07	-1.23722e-10	-1.61688	1.39031e-06	-1.23722e-10	-1.66582	5.46119e-05	-1.23722e-10	-1.66359
44677740	chr19:44677740:A:G	1.02675e-06	-0.702898	-6.7639e-10	1.69211e-06	-1.46937	-6.7639e-10	7.08725e-05	-1.40296	-6.7639e-10
44677942	chr19:44677942:C:A	7.78803e-07	-1.23722e-10	-0.979291	2.48843e-06	-1.23722e-10	-1.08369	9.85247e-05	-1.23722e-10	-1.07353
44677956	chr19:44677956:A:G	1.0318e-07	-1.54152	-1.45905	2.81322e-07	-1.60713	-1.65647	1.10233e-05	-1.59727	-1.66655
44678225	chr19:44678225:G:A	4.0942e-07	-1.23722e-10	-1.62231	1.40573e-06	-1.23722e-10	-1.65479	5.58248e-05	-1.23722e-10	-1.64162
44678556	chr19:44678556:A:G	5.08002e-07	-1.23722e-10	-1.40656	1.4405e-06	-1.23722e-10	-1.63035	5.79951e-05	-1.23722e-10	-1.60348
44679059	chr19:44679059:C:T	3.91722e-07	-1.23722e-10	-1.6665	1.51358e-06	-1.23722e-10	-1.58087	5.81569e-05	-1.23722e-10	-1.60069
44679197	chr19:44679197:G:T	3.91937e-07	-1.23722e-10	-1.66595	1.55647e-06	-1.23722e-10	-1.55292	5.96152e-05	-1.23722e-10	-1.57593
44679279	chr19:44679279:C:T	4.81945e-07	-1.23722e-10	-1.45922	1.40602e-06	-1.23722e-10	-1.65458	5.56508e-05	-1.23722e-10	-1.64474
44679410	chr19:44679410:A:G	4.03063e-06	-1.23722e-10	0.664628	2.58498e-06	-1.23722e-10	-1.04563	0.000101316	-1.23722e-10	-1.0456
44679916	chr19:44679916:C:T	6.38794e-07	-1.23722e-10	-1.17747	3.10286e-06	-1.23722e-10	-0.863024	0.000137513	-1.23722e-10	-0.740123
44680063	chr19:44680063:A:G	3.92748e-07	-1.23722e-10	-1.66388	1.58455e-06	-1.23722e-10	-1.53505	6.05772e-05	-1.23722e-10	-1.55992
44680547	chr19:44680547:C:T	1.38133e-06	-1.23722e-10	-0.406249	1.92834e-06	-1.23722e-10	-1.33869	7.32005e-05	-1.23722e-10	-1.37064
44680613	chr19:44680613:C:G	5.25114e-07	0.185957	-1.55939	6.84822e-07	-0.71081	-1.66313	2.7143e-05	-0.698924	-1.6638
44680621	chr19:44680621:C:T	5.19608e-07	-1.23722e-10	-1.38397	1.75062e-06	-1.23722e-10	-1.43537	6.82728e-05	-1.23722e-10	-1.44033
44680759	chr19:44680759:C:T	4.84157e-07	-1.23722e-10	-1.45464	2.12386e-06	-1.23722e-10	-1.24211	8.39328e-05	-1.23722e-10	-1.23382
44680827	chr19:44680827:C:G	8.34162e-07	-1.23722e-10	-0.910621	5.83328e-06	-1.23722e-10	-0.231767	0.000231812	-1.23722e-10	-0.217913
44680861	chr19:44680861:C:T	3.91979e-07	-1.23722e-10	-1.66584	1.55804e-06	-1.23722e-10	-1.55192	5.9682e-05	-1.23722e-10	-1.57481
44681347	chr19:44681347:A:G	2.48313e-07	-0.824093	-1.29826	1.13104e-06	-0.32106	-1.55115	4.41208e-05	-0.292964	-1.58394
44681620	chr19:44681620:C:T	7.89494e-07	-1.23722e-10	-0.965656	5.45669e-06	-1.23722e-10	-0.298505	0.000216677	-1.23722e-10	-0.285432
44681636	chr19:44681636:A:G	5.15712e-07	-1.23722e-10	-1.3915	1.42274e-06	-1.23722e-10	-1.64276	5.70945e-05	-1.23722e-10	-1.61913
44681759	chr19:44681759:G:A	6.57051e-07	-1.23722e-10	-1.14929	1.857e-06	-1.23722e-10	-1.37638	7.1783e-05	-1.23722e-10	-1.39019
44682075	chr19:44682075:T:G	4.08652e-07	-1.23722e-10	-1.62418	1.61752e-06	-1.23722e-10	-1.51445	6.17367e-05	-1.23722e-10	-1.54096
44682538	chr19:44682538:G:A	8.49201e-08	-1.53952	-1.65582	3.13918e-07	-1.59271	-1.56126	1.21791e-05	-1.58525	-1.57887
44682687	chr19:44682687:G:T	4.03428e-07	-1.23722e-10	-1.63705	1.98913e-06	-1.23722e-10	-1.30765	7.45327e-05	-1.23722e-10	-1.3526
44683357	chr19:44683357:C:T	6.68698e-07	-1.23722e-10	-1.13172	1.85582e-06	-1.23722e-10	-1.37702	7.96588e-05	-1.23722e-10	-1.28609
44683601	chr19:44683601:G:T	6.34875e-07	0.270997	-1.45462	7.50242e-07	-0.652327	-1.63038	2.97137e-05	-0.639962	-1.63227
44683760	chr19:44683760:G:A	4.97885e-07	-1.23722e-10	-1.42668	1.60494e-06	-1.23722e-10	-1.52226	6.20982e-05	-1.23722e-10	-1.53512
44683891	chr19:44683891:A:G	2.03008e-07	-0.858751	-1.46505	3.80972e-07	-1.31504	-1.64534	1.50503e-05	-1.30341	-1.64903
44685014	chr19:44685014:T:A	3.98905e-07	-1.23722e-10	-1.64832	2.02007e-06	-1.23722e-10	-1.29221	7.65108e-05	-1.23722e-10	-1.32641
44685085	chr19:44685085:G:A	4.11417e-07	-1.23722e-10	-1.61744	1.39917e-06	-1.23722e-10	-1.65946	5.52975e-05	-1.23722e-10	-1.65111
44685157	chr19:44685157:G:C	6.10205e-07	-0.953184	-0.270069	4.30639e-07	-1.56226	-1.27557	1.53232e-05	-1.52568	-1.4088
44685199	chr19:44685199:T:C	1.62648e-06	-0.210841	-0.0320334	6.25522e-07	-1.30674	-1.15778	2.3008e-05	-1.21213	-1.31587
44685200	chr19:44685200:A:T	4.5047e-07	-1.23722e-10	-1.52676	2.02003e-06	-1.23722e-10	-1.29223	7.72329e-05	-1.23722e-10	-1.31701
44685225	chr19:44685225:C:T	4.69599e-07	-1.23722e-10	-1.48517	2.17258e-06	-1.23722e-10	-1.21943	8.22284e-05	-1.23722e-10	-1.25434
44685226	chr19:44685226:G:A	4.63501e-07	-1.23722e-10	-1.49824	1.41463e-06	-1.23722e-10	-1.64848	5.5636e-05	-1.23722e-10	-1.64501
44685438	chr19:44685438:A:G	1.40931e-07	-1.29163	-1.39716	6.74493e-07	-1.45708	-0.932059	2.48927e-05	-1.53125	-0.918015
44685758	chr19:44685758:C:G	1.98405e-07	-1.1923	-1.15444	3.16902e-07	-1.61297	-1.53154	1.20208e-05	-1.5852	-1.592
44685919	chr19:44685919:C:T	2.03013e-07	-1.17282	-1.15096	3.18179e-07	-1.61075	-1.52974	1.21028e-05	-1.57962	-1.59079
44685924	chr19:44685924:G:A	3.97056e-07	-1.23722e-10	-1.65297	1.49321e-06	-1.23722e-10	-1.59442	5.90363e-05	-1.23722e-10	-1.58569
44686060	chr19:44686060:T:C	1.93873e-07	-1.20145	-1.1684	3.14192e-07	-1.61394	-1.53916	1.19253e-05	-1.58767	-1.59751
44686179	chr19:44686179:A:G	2.10113e-07	-1.22799	-1.06141	3.28327e-07	-1.61606	-1.49303	1.22627e-05	-1.59442	-1.56286
44686333	chr19:44686333:C:T	1.27875e-06	-0.483411	-6.7639e-10	2.47741e-06	-1.08813	-6.7639e-10	9.95043e-05	-1.06364	-6.7639e-10
44686339	chr19:44686339:G:T	2.0571e-07	-1.22098	-1.0896	3.26895e-07	-1.61558	-1.49789	1.22386e-05	-1.59269	-1.56655
44686355	chr19:44686355:T:C	1.85114e-07	-1.41467	-1.00141	3.49654e-07	-1.60086	-1.44529	1.24605e-05	-1.61735	-1.52392
44686494	chr19:44686494:A:G	2.30135e-07	-1.26332	-0.935062	3.46794e-07	-1.6176	-1.43677	1.28121e-05	-1.60232	-1.51113
44686625	chr19:44686625:G:T	4.21754e-07	-1.23722e-10	-1.59263	1.39305e-06	-1.23722e-10	-1.66385	5.4961e-05	-1.23722e-10	-1.65722
44686891	chr19:44686891:A:G	2.05894e-07	-1.20061	-1.10908	3.23895e-07	-1.61377	-1.50891	1.22023e-05	-1.58724	-1.57498
44687254	chr19:44687254:C:T	2.04351e-07	-1.17733	-1.13988	3.19725e-07	-1.61129	-1.52435	1.21377e-05	-1.58083	-1.5867
44687336	chr19:44687336:T:C	2.01473e-07	-1.19866	-1.13273	3.20323e-07	-1.61361	-1.52016	1.2103e-05	-1.58673	-1.58366
44687494	chr19:44687494:T:C	2.01153e-07	-1.22338	-1.10961	3.23561e-07	-1.61571	-1.508	1.21371e-05	-1.59319	-1.57439
44687501	chr19:44687501:G:T	2.06117e-07	-1.17572	-1.13289	3.21095e-07	-1.61109	-1.52028	1.21801e-05	-1.5803	-1.58373
44687710	chr19:44687710:A:G	1.97778e-07	-1.20584	-1.14407	3.18029e-07	-1.61431	-1.52665	1.20227e-05	-1.58863	-1.58841
44687713	chr19:44687713:T:C	1.96924e-07	-1.20564	-1.1486	3.17294e-07	-1.61428	-1.52899	1.2002e-05	-1.58861	-1.59016
44687738	chr19:44687738:A:G	1.93283e-07	-1.21015	-1.16274	3.15065e-07	-1.61469	-1.53564	1.1928e-05	-1.58976	-1.59518
44687769	chr19:44687769:A:G	1.921e-07	-1.20496	-1.17408	3.13462e-07	-1.61419	-1.54124	1.18961e-05	-1.58837	-1.59925
44687770	chr19:44687770:G:A	4.22385e-07	-1.23722e-10	-1.59113	1.74363e-06	-1.23722e-10	-1.43938	6.84483e-05	-1.23722e-10	-1.43776
44687780	chr19:44687780:G:A	4.66504e-07	-1.23722e-10	-1.49178	2.37099e-06	-1.23722e-10	-1.13204	8.9358e-05	-1.23722e-10	-1.17119
44687914	chr19:44687914:T:C	1.9533e-07	-1.19281	-1.16955	3.14363e-07	-1.61302	-1.53954	1.19505e-05	-1.58514	-1.59792
44688018	chr19:44688018:T:C	6.43566e-07	-1.23722e-10	-1.17002	2.50625e-06	-1.23722e-10	-1.07656	0.00010196	-1.23722e-10	-1.03926
44688022	chr19:44688022:G:A	4.56938e-07	-1.23722e-10	-1.5125	1.47957e-06	-1.23722e-10	-1.6036	5.89871e-05	-1.23722e-10	-1.58652
44688237	chr19:44688237:C:T	1.32e-07	-1.1818	-1.57245	3.94059e-07	-1.32421	-1.60239	1.45481e-05	-1.36007	-1.62631
44688262	chr19:44688262:C:T	8.66442e-07	-1.23722e-10	-0.872653	2.08146e-06	-1.23722e-10	-1.26228	8.40165e-05	-1.23722e-10	-1.23283
44688702	chr19:44688702:C:T	9.31606e-07	-1.23722e-10	-0.800139	3.072e-06	-1.23722e-10	-0.873017	0.000112586	-1.23722e-10	-0.940122
44689049	chr19:44689049:A:G	9.81587e-08	-1.45264	-1.59782	3.02428e-07	-1.53371	-1.65755	1.17039e-05	-1.54146	-1.66245
44689199	chr19:44689199:T:G	4.0317e-07	-1.23722e-10	-1.63769	1.3907e-06	-1.23722e-10	-1.66554	5.47045e-05	-1.23722e-10	-1.66189
44689259	chr19:44689259:A:G	3.98273e-07	-1.23722e-10	-1.64991	1.38908e-06	-1.23722e-10	-1.66671	5.44803e-05	-1.23722e-10	-1.666
44689640	chr19:44689640:A:T	5.22204e-07	-1.37899	-6.7639e-10	1.46334e-06	-1.61462	-6.7639e-10	5.72841e-05	-1.61582	-6.7639e-10
44689794	chr19:44689794:G:A	5.52511e-07	-1.32258	-6.7639e-10	1.62684e-06	-1.50871	-6.7639e-10	6.81985e-05	-1.44142	-6.7639e-10
44689853	chr19:44689853:C:A	1.99962e-07	-1.59652	-0.742397	5.03378e-07	-1.60849	-1.07327	1.95137e-05	-1.61772	-1.075
44689995	chr19:44689995:A:G	4.12167e-07	-1.23722e-10	-1.61562	1.40294e-06	-1.23722e-10	-1.65677	5.53707e-05	-1.23722e-10	-1.64979
44690262	chr19:44690262:G:A	1.04872e-07	-1.57252	-1.41179	3.59816e-07	-1.5962	-1.42131	1.37933e-05	-1.61543	-1.42423
44690429	chr19:44690429:T:A	3.92442e-07	-1.23722e-10	-1.66466	1.48624e-06	-1.23722e-10	-1.5991	5.88001e-05	-1.23722e-10	-1.5897
44690630	chr19:44690630:G:T	6.41059e-07	-1.17393	-6.7639e-10	2.47939e-06	-1.08734	-6.7639e-10	0.000107089	-0.990182	-6.7639e-10
44690695	chr19:44690695:T:C	1.2588e-07	-1.14366	-1.65805	3.94383e-07	-1.29511	-1.63067	1.52736e-05	-1.32616	-1.61156
44690881	chr19:44690881:G:A	3.93673e-07	-1.23722e-10	-1.66153	1.42456e-06	-1.23722e-10	-1.64148	5.59558e-05	-1.23722e-10	-1.63928
44690939	chr19:44690939:C:G	1.94565e-07	-0.809754	-1.55653	3.65374e-07	-1.47626	-1.52592	1.44219e-05	-1.5055	-1.48959
44691055	chr19:44691055:C:T	1.3507e-07	-1.14135	-1.5899	3.62068e-07	-1.34479	-1.66648	1.29936e-05	-1.45457	-1.64482
44691412	chr19:44691412:C:G	3.93867e-07	-1.23722e-10	-1.66103	1.43927e-06	-1.23722e-10	-1.63121	5.67647e-05	-1.23722e-10	-1.62493
44691846	chr19:44691846:A:G	5.92313e-07	-1.23722e-10	-1.25301	2.87212e-06	-1.23722e-10	-0.940298	0.000105467	-1.23722e-10	-1.00544
44691968	chr19:44691968:A:C	1.34667e-07	-1.16799	-1.56625	3.87802e-07	-1.5491	-1.39351	1.5195e-05	-1.4813	-1.46157
44692043	chr19:44692043:T:G	1.40453e-07	-1.11307	-1.57911	3.91068e-07	-1.28436	-1.64986	1.47795e-05	-1.312	-1.6586
44692096	chr19:44692096:C:A	1.88893e-07	-1.2839	-1.11197	6.26986e-07	-1.5208	-0.941383	2.56347e-05	-1.43356	-0.986334
44692200	chr19:44692200:A:G	5.55621e-07	-1.23722e-10	-1.31696	3.09365e-06	-1.23722e-10	-0.865995	0.000115728	-1.23722e-10	-0.912593
44692343	chr19:44692343:AG:A	1.9314e-06	-1.23722e-10	-0.0710493	5.5093e-06	-1.23722e-10	-0.28891	0.000232213	-1.23722e-10	-0.216186
44692569	chr19:44692569:G:A	8.15228e-08	-1.61352	-1.62265	3.37988e-07	-1.59986	-1.48023	1.47373e-05	-1.5567	-1.41676
44692655	chr19:44692655:G:A	9.66e-07	-1.23722e-10	-0.763885	2.64777e-06	-1.23722e-10	-1.02163	9.83706e-05	-1.23722e-10	-1.0751
44692792	chr19:44692792:A:G	1.40631e-07	-1.54262	-1.14829	4.62137e-07	-1.55007	-1.21717	1.66949e-05	-1.52395	-1.32478
44692837	chr19:44692837:T:C	9.94582e-08	-1.61487	-1.42244	2.925e-07	-1.59631	-1.62833	1.16244e-05	-1.54904	-1.6617
44692865	chr19:44692865:A:G	2.93039e-07	-1.61035	-0.346391	9.72235e-07	-1.60711	-0.416391	3.15757e-05	-1.60725	-0.604196
44692984	chr19:44692984:G:A	8.35577e-08	-1.61415	-1.59736	2.95079e-07	-1.57192	-1.64394	1.16004e-05	-1.57721	-1.63559
44693077	chr19:44693077:C:T	4.39064e-07	-1.23722e-10	-1.5524	1.3932e-06	-1.23722e-10	-1.66374	5.45896e-05	-1.23722e-10	-1.664
44693393	chr19:44693393:G:C	3.52966e-07	-1.26037	-0.510305	7.86934e-07	-1.49816	-0.736794	2.97433e-05	-1.39291	-0.878329
44693665	chr19:44693665:A:G	1.49638e-07	-1.57895	-1.04988	5.50679e-07	-1.61771	-0.974236	2.18738e-05	-1.60886	-0.969689
44693688	chr19:44693688:T:A	4.54873e-07	-1.51703	-6.7639e-10	1.45988e-06	-1.617	-6.7639e-10	5.76832e-05	-1.60887	-6.7639e-10
44693694	chr19:44693694:G:A	1.09127e-06	-0.641951	-6.7639e-10	3.06554e-06	-0.875123	-6.7639e-10	0.000117965	-0.893447	-6.7639e-10
44694462	chr19:44694462:C:G	1.68352e-06	-0.208408	-6.7639e-10	3.12863e-06	-0.854753	-6.7639e-10	0.000123674	-0.846188	-6.7639e-10
44695207	chr19:44695207:C:T	2.13137e-07	-1.13885	-1.13627	4.83727e-07	-1.28237	-1.43921	1.91998e-05	-1.28882	-1.42012
44695666	chr19:44695666:C:T	4.89016e-07	-0.154787	-1.28987	6.87199e-07	-1.01276	-1.35772	2.59198e-05	-0.974585	-1.43425
44695812	chr19:44695812:A:G	4.19002e-07	-1.59917	-6.7639e-10	1.46229e-06	-1.61534	-6.7639e-10	5.72418e-05	-1.61655	-6.7639e-10
44695856	chr19:44695856:TGACCCTGACCAAACAAGGTCATA:T	4.06386e-07	-1.23722e-10	-1.62974	1.97771e-06	-1.23722e-10	-1.31341	7.41022e-05	-1.23722e-10	-1.35839
44696142	chr19:44696142:C:T	3.99743e-07	-1.23722e-10	-1.64623	1.44793e-06	-1.23722e-10	-1.62521	5.62555e-05	-1.23722e-10	-1.63394
44696202	chr19:44696202:A:G	1.18929e-06	-1.23722e-10	-0.55594	6.07373e-06	-1.23722e-10	-0.191374	0.000211244	-1.23722e-10	-0.310825
44696246	chr19:44696246:G:A	8.21933e-08	-1.6068	-1.62117	3.00902e-07	-1.54975	-1.64657	1.18835e-05	-1.55231	-1.63639
44696254	chr19:44696254:T:C	8.18816e-08	-1.58119	-1.65058	2.81175e-07	-1.59855	-1.66557	1.09149e-05	-1.61661	-1.6571
44696435	chr19:44696435:T:G	2.54631e-06	-1.23722e-10	0.205353	4.20399e-06	-1.23722e-10	-0.559314	0.000148421	-1.23722e-10	-0.663788
44696940	chr19:44696940:C:T	1.84922e-07	-1.09803	-1.31908	4.51421e-07	-1.24723	-1.54347	1.78889e-05	-1.25384	-1.52582
44697256	chr19:44697256:G:A	3.67414e-07	-1.30059	-0.429971	1.45142e-06	-1.45852	-0.164284	5.26796e-05	-1.34455	-0.355064
44697364	chr19:44697364:C:T	5.72737e-07	-1.20269	-0.0839324	2.29253e-06	-1.60358	0.437891	7.0906e-05	-1.56847	0.16599
44697435	chr19:44697435:T:C	7.86805e-08	-1.61539	-1.65626	2.8354e-07	-1.61354	-1.64221	1.12337e-05	-1.61132	-1.6336
44697501	chr19:44697501:G:A	3.93398e-07	-1.23722e-10	-1.66223	1.53396e-06	-1.23722e-10	-1.56749	6.09911e-05	-1.23722e-10	-1.55311
44697668	chr19:44697668:C:T	4.31477e-07	-1.56983	-6.7639e-10	1.47354e-06	-1.60768	-6.7639e-10	5.8038e-05	-1.60274	-6.7639e-10
44697757	chr19:44697757:A:G	1.50689e-07	-1.61648	-1.00535	4.63e-07	-1.58616	-1.17921	1.97933e-05	-1.54637	-1.13212
44697758	chr19:44697758:A:G	4.25576e-07	-1.23722e-10	-1.5836	1.92882e-06	-1.23722e-10	-1.33844	7.41448e-05	-1.23722e-10	-1.35782
44697871	chr19:44697871:G:T	4.61762e-07	-1.502	-6.7639e-10	1.45992e-06	-1.61696	-6.7639e-10	6.03536e-05	-1.56362	-6.7639e-10
44697973	chr19:44697973:GGTCAGGTGGGCAGGA:G	4.63577e-07	-1.23722e-10	-1.49808	1.50921e-06	-1.23722e-10	-1.58376	5.79169e-05	-1.23722e-10	-1.60483
44698145	chr19:44698145:C:T	4.11817e-07	-1.10479	-0.511682	1.23324e-06	-1.17919	-0.60652	4.47077e-05	-1.23986	-0.623829
44698173	chr19:44698173:G:A	4.42807e-07	-1.23722e-10	-1.54391	1.41357e-06	-1.23722e-10	-1.64923	5.5658e-05	-1.23722e-10	-1.64461
44698757	chr19:44698757:A:G	1.21051e-05	-1.5559	3.32023	3.04737e-05	-1.59839	3.0199	0.00101251	-1.60114	2.85749
44698782	chr19:44698782:C:T	2.95962e-07	-0.715507	-1.23131	8.34937e-07	-0.619756	-1.55599	2.18887e-05	-0.95223	-1.62564
44699258	chr19:44699258:G:A	4.37058e-07	-1.23722e-10	-1.55698	1.65655e-06	-1.23722e-10	-1.49061	6.3546e-05	-1.23722e-10	-1.51208
44699382	chr19:44699382:C:T	5.87349e-07	-1.26143	-6.7639e-10	2.50355e-06	-1.07764	-6.7639e-10	9.64437e-05	-1.09488	-6.7639e-10
44699384	chr19:44699384:C:T	4.0549e-07	-1.23722e-10	-1.63195	1.43926e-06	-1.23722e-10	-1.63122	5.58456e-05	-1.23722e-10	-1.64125
44699472	chr19:44699472:G:A	1.13715e-06	-1.23722e-10	-0.600772	2.32931e-06	-1.23722e-10	-1.14978	8.9924e-05	-1.23722e-10	-1.16487
44699677	chr19:44699677:A:G	4.02319e-07	-1.23722e-10	-1.6398	1.47133e-06	-1.23722e-10	-1.60918	5.69309e-05	-1.23722e-10	-1.622
44699739	chr19:44699739:G:A	1.00545e-06	-1.23722e-10	-0.723862	2.9588e-06	-1.23722e-10	-0.910564	0.000107644	-1.23722e-10	-0.985009
44699786	chr19:44699786:C:T	4.25169e-07	-1.58456	-6.7639e-10	1.47513e-06	-1.6066	-6.7639e-10	5.74524e-05	-1.61288	-6.7639e-10
44699858	chr19:44699858:C:T	4.48587e-07	-1.23722e-10	-1.53095	1.44682e-06	-1.23722e-10	-1.62598	5.74886e-05	-1.23722e-10	-1.61225
44699894	chr19:44699894:C:T	3.97303e-07	-1.23722e-10	-1.65235	1.4207e-06	-1.23722e-10	-1.6442	5.51994e-05	-1.23722e-10	-1.65289
44699924	chr19:44699924:C:G	2.13808e-06	-1.23722e-10	0.0306137	1.32662e-05	-1.23722e-10	0.589872	0.000423949	-1.23722e-10	0.385773
44700373	chr19:44700373:G:A	6.79561e-07	-1.23722e-10	-1.1156	2.17938e-06	-1.23722e-10	-1.21631	8.91955e-05	-1.23722e-10	-1.17301
44700567	chr19:44700567:G:C	7.98806e-08	-1.6018	-1.65472	2.86972e-07	-1.57697	-1.66675	1.09645e-05	-1.61291	-1.65627
44700787	chr19:44700787:CAAG:C	4.06385e-07	-1.23722e-10	-1.62975	1.39004e-06	-1.23722e-10	-1.66601	5.44426e-05	-1.23722e-10	-1.66669
44701028	chr19:44701028:G:T	3.93417e-07	-1.23722e-10	-1.66218	1.39525e-06	-1.23722e-10	-1.66227	5.44896e-05	-1.23722e-10	-1.66583
44701052	chr19:44701052:C:A	1.46119e-07	-1.56581	-1.08682	4.23804e-07	-1.52488	-1.32896	1.36853e-05	-1.5847	-1.46282
44701353	chr19:44701353:C:G	3.91737e-07	-1.23722e-10	-1.66646	1.46906e-06	-1.23722e-10	-1.61072	5.87456e-05	-1.23722e-10	-1.59062
44701904	chr19:44701904:G:A	1.51725e-07	-1.5911	-1.02388	5.97883e-07	-1.61575	-0.893954	2.71327e-05	-1.61737	-0.745726
44702058	chr19:44702058:C:T	3.93216e-07	-1.23722e-10	-1.66269	1.58743e-06	-1.23722e-10	-1.53323	6.12289e-05	-1.23722e-10	-1.54922
44702428	chr19:44702428:C:T	3.92031e-07	-1.23722e-10	-1.66571	1.40321e-06	-1.23722e-10	-1.65658	5.46684e-05	-1.23722e-10	-1.66255
44702607	chr19:44702607:T:C	2.34184e-07	-1.08142	-1.09952	1.13691e-06	-0.984132	-0.882901	5.27422e-05	-0.923678	-0.774745
44702620	chr19:44702620:G:A	8.71063e-07	-0.867335	-6.7639e-10	2.88327e-06	-0.936423	-6.7639e-10	0.000101998	-1.03888	-6.7639e-10
44702661	chr19:44702661:C:T	9.5158e-07	-0.646431	-0.132494	2.86433e-06	-0.619727	-0.323286	0.000117669	-0.572146	-0.323814
44702670	chr19:44702670:C:T	6.31132e-07	-0.424842	-0.764693	2.54312e-06	-0.140537	-0.921417	5.81838e-05	-0.599514	-1.00072
44703240	chr19:44703240:C:A	3.99141e-07	-1.23722e-10	-1.64773	1.42277e-06	-1.23722e-10	-1.64274	5.55053e-05	-1.23722e-10	-1.64736
44703425	chr19:44703425:G:A	4.97604e-07	0.181696	-1.60894	2.47797e-06	0.490006	-1.57792	5.84177e-05	0.0240704	-1.62029
44703545	chr19:44703545:C:T	4.00906e-07	-1.23722e-10	-1.64332	1.4391e-06	-1.23722e-10	-1.63133	5.6822e-05	-1.23722e-10	-1.62392
44704390	chr19:44704390:G:A	4.16146e-07	-1.23722e-10	-1.60601	1.43672e-06	-1.23722e-10	-1.63299	5.70275e-05	-1.23722e-10	-1.62031
44704558	chr19:44704558:T:C	2.19636e-07	-1.61443	-0.630649	4.18845e-07	-1.60304	-1.26256	1.64487e-05	-1.61714	-1.24646
44704626	chr19:44704626:G:A	3.92905e-07	-1.23722e-10	-1.66348	1.38904e-06	-1.23722e-10	-1.66674	5.45047e-05	-1.23722e-10	-1.66555
44704664	chr19:44704664:C:T	1.11209e-06	-0.774041	0.150992	2.61615e-06	-0.761716	-0.271926	9.64334e-05	-0.739608	-0.355379
44705412	chr19:44705412:T:G	2.63708e-07	-1.48688	-0.575324	1.11449e-06	-1.38779	-0.499167	4.61913e-05	-1.39794	-0.433109
44706263	chr19:44706263:T:C	2.33843e-07	-1.59034	-0.592059	9.36921e-07	-1.53179	-0.528716	3.85054e-05	-1.54223	-0.470815
44706878	chr19:44706878:C:T	4.49962e-07	-1.52789	-6.7639e-10	1.62802e-06	-1.50798	-6.7639e-10	6.57435e-05	-1.47808	-6.7639e-10
44707190	chr19:44707190:T:C	4.93795e-07	-0.9307	-0.504229	1.51238e-06	-0.903644	-0.678015	5.99261e-05	-0.876743	-0.693984
44707362	chr19:44707362:T:C	6.07665e-07	-1.23722e-10	-1.22742	2.75767e-06	-1.23722e-10	-0.980961	9.64772e-05	-1.23722e-10	-1.09453
44707847	chr19:44707847:C:T	2.97648e-07	-0.691119	-1.25002	1.19895e-06	-0.44074	-1.37316	2.97372e-05	-0.848033	-1.42341
44708135	chr19:44708135:T:C	4.44913e-07	-1.52896	-0.010213	1.18319e-06	-1.57576	-0.251379	3.93794e-05	-1.54433	-0.446272
44708240	chr19:44708240:A:G	5.86131e-07	-1.23722e-10	-1.26351	1.48564e-06	-1.23722e-10	-1.5995	6.05534e-05	-1.23722e-10	-1.56031
44708574	chr19:44708574:G:T	4.94633e-07	-1.43323	-6.7639e-10	1.91386e-06	-1.34623	-6.7639e-10	7.68045e-05	-1.32258	-6.7639e-10
44709020	chr19:44709020:C:T	6.2804e-07	-1.23722e-10	-1.19444	2.03587e-06	-1.23722e-10	-1.28443	8.31557e-05	-1.23722e-10	-1.24312
44709142	chr19:44709142:G:A	7.78975e-07	-1.23722e-10	-0.97907	2.40649e-06	-1.23722e-10	-1.11718	8.98334e-05	-1.23722e-10	-1.16588
44709206	chr19:44709206:C:A	6.97789e-07	-1.23722e-10	-1.08913	2.84134e-06	-1.23722e-10	-0.951072	0.000112301	-1.23722e-10	-0.942659
44710122	chr19:44710122:C:T	6.27449e-07	-1.23722e-10	-1.19539	2.17966e-06	-1.23722e-10	-1.21618	8.66402e-05	-1.23722e-10	-1.20208
44710429	chr19:44710429:C:T	2.82848e-07	-1.10463	-0.887511	1.14033e-06	-1.01139	-0.852646	5.0403e-05	-0.966143	-0.777646
44710480	chr19:44710480:C:T	2.53284e-07	-1.60734	-0.495192	1.01043e-06	-1.61751	-0.367466	4.75808e-05	-1.61612	-0.185287
44710506	chr19:44710506:A:G	4.14048e-07	-1.61107	-6.7639e-10	1.45889e-06	-1.61767	-6.7639e-10	5.72198e-05	-1.61694	-6.7639e-10
44710785	chr19:44710785:CT:C	1.84944e-07	-1.61213	-0.80486	4.97973e-07	-1.59816	-1.0944	1.94842e-05	-1.59001	-1.10423
44710787	chr19:44710787:TTC:T	5.57853e-07	-1.31295	-6.7639e-10	2.25307e-06	-1.18306	-6.7639e-10	9.04344e-05	-1.15921	-6.7639e-10
44711017	chr19:44711017:GA:G	9.60637e-08	-1.5162	-1.55583	3.2786e-07	-1.52696	-1.58356	1.34138e-05	-1.48739	-1.58017
44711218	chr19:44711218:T:C	1.69681e-07	-1.17488	-1.32825	5.28416e-07	-1.14833	-1.48488	2.09073e-05	-1.12025	-1.50349
44711285	chr19:44711285:T:C	2.79912e-07	-1.60499	-0.397587	7.92524e-07	-1.5683	-0.659584	3.30575e-05	-1.55431	-0.611286
44711506	chr19:44711506:C:T	3.1966e-07	-1.53437	-0.33542	9.30781e-07	-1.46174	-0.605344	3.92897e-05	-1.43599	-0.556886
44711734	chr19:44711734:G:A	3.98689e-07	-1.23722e-10	-1.64887	1.39173e-06	-1.23722e-10	-1.6648	5.48393e-05	-1.23722e-10	-1.65943
44711779	chr19:44711779:G:C	8.78669e-08	-1.49521	-1.66602	3.0793e-07	-1.50648	-1.66675	1.26234e-05	-1.46183	-1.66646
44711810	chr19:44711810:G:A	4.38709e-07	-1.55321	-6.7639e-10	1.81858e-06	-1.39729	-6.7639e-10	6.67777e-05	-1.46247	-6.7639e-10
44712105	chr19:44712105:C:T	3.92215e-07	-1.23722e-10	-1.66524	1.40131e-06	-1.23722e-10	-1.65794	5.55611e-05	-1.23722e-10	-1.64636
44712239	chr19:44712239:G:A	4.14723e-07	-1.23722e-10	-1.60944	1.42012e-06	-1.23722e-10	-1.6446	5.64616e-05	-1.23722e-10	-1.63028
44712390	chr19:44712390:A:G	4.14795e-07	-1.23722e-10	-1.60927	1.42044e-06	-1.23722e-10	-1.64438	5.64787e-05	-1.23722e-10	-1.62998
44712442	chr19:44712442:C:G	9.72047e-08	-1.56586	-1.49437	3.27348e-07	-1.57593	-1.53614	1.34337e-05	-1.55076	-1.51531
44712536	chr19:44712536:T:C	2.11235e-06	-0.833731	0.852238	2.50941e-05	-0.270074	1.49736	0.000590058	-0.633442	1.34982
44712615	chr19:44712615:C:T	8.62359e-08	-1.61426	-1.5657	3.095e-07	-1.61104	-1.5571	1.20556e-05	-1.61587	-1.55844
44712720	chr19:44712720:G:GT	9.20493e-08	-1.61715	-1.49758	3.1479e-07	-1.61553	-1.53566	1.25778e-05	-1.6177	-1.51421
44712787	chr19:44712787:A:G	4.07407e-07	-1.23722e-10	-1.62724	1.40542e-06	-1.23722e-10	-1.65501	5.56797e-05	-1.23722e-10	-1.64422
44712866	chr19:44712866:G:A	7.49325e-07	-1.23722e-10	-1.01788	2.38309e-06	-1.23722e-10	-1.12695	9.76979e-05	-1.23722e-10	-1.08196
44713149	chr19:44713149:A:T	4.1714e-07	-1.60363	-6.7639e-10	1.46154e-06	-1.61585	-6.7639e-10	5.71788e-05	-1.61766	-6.7639e-10
44713175	chr19:44713175:A:C	9.23309e-08	-1.60443	-1.50724	2.95679e-07	-1.61618	-1.59765	1.13347e-05	-1.6103	-1.62567
44713260	chr19:44713260:G:A	3.77159e-07	-0.335675	-1.36871	1.21657e-06	-0.419226	-1.38009	4.2793e-05	-0.489843	-1.41762
44713297	chr19:44713297:A:G	1.05546e-07	-1.613	-1.3649	3.23409e-07	-1.61767	-1.50652	1.21215e-05	-1.61613	-1.55273
44713840	chr19:44713840:G:A	5.41852e-07	-1.23722e-10	-1.34206	1.814e-06	-1.23722e-10	-1.39981	7.29885e-05	-1.23722e-10	-1.37354
44713848	chr19:44713848:T:C	1.54595e-07	-1.19061	-1.40563	4.89249e-07	-1.16602	-1.54421	1.94208e-05	-1.13754	-1.55995
44713926	chr19:44713926:T:C	3.89292e-07	-1.61604	-0.0566764	1.1181e-06	-1.6148	-0.268918	3.50245e-05	-1.61761	-0.490175
44714018	chr19:44714018:A:G	9.26028e-08	-1.47597	-1.63276	3.1573e-07	-1.51855	-1.62966	1.27537e-05	-1.48399	-1.63402
44714208	chr19:44714208:A:T	9.40581e-08	-1.44311	-1.65003	3.18683e-07	-1.49086	-1.64804	1.29414e-05	-1.45229	-1.65112
44714386	chr19:44714386:T:C	9.23893e-08	-1.45419	-1.65684	3.13427e-07	-1.50016	-1.65537	1.27183e-05	-1.46303	-1.65776
44714411	chr19:44714411:G:A	9.29131e-08	-1.45281	-1.65257	3.15203e-07	-1.49911	-1.65078	1.27876e-05	-1.46171	-1.65365
44714468	chr19:44714468:A:G	9.42362e-08	-1.46284	-1.6284	3.20601e-07	-1.50733	-1.62557	1.29671e-05	-1.47129	-1.63013
44714590	chr19:44714590:C:T	8.0278e-08	-1.60426	-1.64729	2.82023e-07	-1.61705	-1.64406	1.1049e-05	-1.61323	-1.64827
44714641	chr19:44714641:G:A	8.34737e-08	-1.60062	-1.61189	2.92371e-07	-1.6161	-1.60898	1.14351e-05	-1.61116	-1.61599
44714721	chr19:44714721:C:T	8.03533e-08	-1.60216	-1.64846	2.81823e-07	-1.61652	-1.64531	1.105e-05	-1.612	-1.64941
44714997	chr19:44714997:G:A	8.70623e-08	-1.59979	-1.57063	2.97056e-07	-1.61607	-1.59311	1.17478e-05	-1.61003	-1.59014
44715023	chr19:44715023:C:T	3.14677e-07	-1.55298	-0.332525	8.895e-07	-1.59147	-0.520973	2.95455e-05	-1.56659	-0.711314
44715589	chr19:44715589:A:C	4.23998e-06	-1.23722e-10	0.715266	1.07717e-05	-1.23722e-10	0.381579	0.000401448	-1.23722e-10	0.33124
44715654	chr19:44715654:GA:G	4.02972e-07	-1.23722e-10	-1.63818	1.39771e-06	-1.23722e-10	-1.66051	5.52303e-05	-1.23722e-10	-1.65233
44715656	chr19:44715656:T:A	8.81701e-08	-1.57463	-1.58315	3.08395e-07	-1.60454	-1.56718	1.22454e-05	-1.59094	-1.56775
44715742	chr19:44715742:A:G	8.5778e-08	-1.59684	-1.58844	2.92753e-07	-1.61509	-1.60869	1.15838e-05	-1.60807	-1.60617
44715746	chr19:44715746:T:C	8.56785e-08	-1.59654	-1.5899	2.92311e-07	-1.61497	-1.61031	1.15674e-05	-1.60785	-1.6078
44715827	chr19:44715827:G:A	3.91626e-07	-1.23722e-10	-1.66674	1.4108e-06	-1.23722e-10	-1.65119	5.48314e-05	-1.23722e-10	-1.65958
44716100	chr19:44716100:T:C	8.54897e-08	-1.58841	-1.60024	2.90965e-07	-1.61164	-1.61826	1.15402e-05	-1.60206	-1.61595
44716193	chr19:44716193:A:T	8.52985e-08	-1.58577	-1.60512	2.90188e-07	-1.6104	-1.62218	1.15151e-05	-1.60011	-1.62007
44716217	chr19:44716217:G:C	8.69946e-08	-1.58447	-1.58673	2.94907e-07	-1.60978	-1.60666	1.17114e-05	-1.59918	-1.60409
44716803	chr19:44716803:T:G	1.29236e-07	-1.60117	-1.17424	4.05574e-07	-1.61772	-1.28008	1.54457e-05	-1.61287	-1.31364
44716931	chr19:44716931:C:T	1.33434e-07	-1.58405	-1.15939	4.14533e-07	-1.61483	-1.26112	1.58825e-05	-1.60245	-1.29617
44717029	chr19:44717029:G:A	4.7709e-07	-1.46934	-6.7639e-10	1.73716e-06	-1.4431	-6.7639e-10	7.06954e-05	-1.40546	-6.7639e-10
44717132	chr19:44717132:C:T	5.57846e-07	-1.23722e-10	-1.31297	2.27495e-06	-1.23722e-10	-1.17339	8.6904e-05	-1.23722e-10	-1.19904
44717166	chr19:44717166:A:G	1.45058e-07	-1.57202	-1.0879	4.43391e-07	-1.61012	-1.19853	1.70144e-05	-1.59329	-1.23649
44717532	chr19:44717532:G:A	8.30711e-07	-1.23722e-10	-0.914767	2.45642e-06	-1.23722e-10	-1.09664	9.2525e-05	-1.23722e-10	-1.13636
44717612	chr19:44717612:C:T	7.2063e-07	-1.23722e-10	-1.05692	2.30683e-06	-1.23722e-10	-1.15947	9.43772e-05	-1.23722e-10	-1.11654
44717621	chr19:44717621:T:C	1.02218e-07	-1.53001	-1.47993	3.29569e-07	-1.52083	-1.58448	1.24725e-05	-1.53917	-1.60114
44718187	chr19:44718187:G:C	3.83257e-07	-0.366822	-1.32152	1.75521e-06	-0.0703497	-1.36241	4.03858e-05	-0.543072	-1.42229
44718265	chr19:44718265:T:C	1.79866e-07	-1.53837	-0.906463	7.75108e-07	-1.58405	-0.666049	3.10272e-05	-1.56279	-0.666183
44718514	chr19:44718514:T:C	3.99721e-07	-1.23722e-10	-1.64628	1.38902e-06	-1.23722e-10	-1.66675	5.45034e-05	-1.23722e-10	-1.66558
44718652	chr19:44718652:C:T	3.92935e-07	-1.23722e-10	-1.6634	1.45711e-06	-1.23722e-10	-1.61889	5.68089e-05	-1.23722e-10	-1.62415
44718758	chr19:44718758:G:A	5.5383e-07	-1.23722e-10	-1.32019	1.81299e-06	-1.23722e-10	-1.40037	7.36781e-05	-1.23722e-10	-1.36413
44718780	chr19:44718780:A:G	5.63026e-07	-1.23722e-10	-1.30372	1.76822e-06	-1.23722e-10	-1.42538	6.75345e-05	-1.23722e-10	-1.4512
44719102	chr19:44719102:T:C	2.10907e-06	-1.23722e-10	0.0169542	5.79382e-06	-1.23722e-10	-0.238555	0.000218391	-1.23722e-10	-0.277552
44719251	chr19:44719251:G:C	2.60054e-06	-1.23722e-10	0.226427	4.90088e-06	-1.23722e-10	-0.405932	0.000185762	-1.23722e-10	-0.439372
44719347	chr19:44719347:A:G	5.07062e-07	-1.23722e-10	-1.40842	1.72952e-06	-1.23722e-10	-1.4475	6.52479e-05	-1.23722e-10	-1.48565
44719620	chr19:44719620:C:T	5.92401e-06	-1.23722e-10	1.04972	1.70363e-05	-1.23722e-10	0.839998	0.000629959	-1.23722e-10	0.781816
44719766	chr19:44719766:A:G	9.09359e-07	0.408579	-1.23289	3.07051e-06	0.42533	-1.29883	0.000136041	0.5539	-1.30478
44720227	chr19:44720227:G:A	4.12844e-07	-1.61398	-6.7639e-10	1.46121e-06	-1.61608	-6.7639e-10	5.72956e-05	-1.61562	-6.7639e-10
44720973	chr19:44720973:A:G	8.32845e-08	-1.56479	-1.65	3.99826e-07	-1.29598	-1.6161	1.35264e-05	-1.43148	-1.62771
44721042	chr19:44721042:A:C	6.57929e-07	-0.935714	-0.212238	1.06967e-06	-1.14307	-0.784923	3.05434e-05	-1.19922	-1.04547
44721355	chr19:44721355:C:T	2.58549e-05	-0.493382	3.01659	9.79004e-05	-0.0859088	2.67451	0.00335967	-0.241319	2.69708
44721580	chr19:44721580:G:A	4.11257e-07	-1.23722e-10	-1.61783	1.39066e-06	-1.23722e-10	-1.66557	5.45066e-05	-1.23722e-10	-1.66552
44722027	chr19:44722027:G:C	3.36919e-05	-0.519116	3.30708	0.000128673	-0.104281	2.96621	0.00443339	-0.262572	2.99565
44722081	chr19:44722081:C:T	1.0289e-06	-0.260944	-0.439857	4.75644e-06	0.191298	-0.627146	0.000223345	0.339942	-0.595065
44722159	chr19:44722159:G:C	5.04632e-07	-1.41322	-6.7639e-10	1.48074e-06	-1.6028	-6.7639e-10	5.98959e-05	-1.57123	-6.7639e-10
44722325	chr19:44722325:G:A	1.22641e-06	-0.525204	-6.7639e-10	2.44917e-06	-1.0996	-6.7639e-10	0.00010791	-0.982542	-6.7639e-10
44723225	chr19:44723225:T:C	2.73603e-06	-0.522525	0.799738	1.17574e-05	-0.101056	0.57019	0.00040448	-0.267898	0.60666
44723306	chr19:44723306:C:T	5.85995e-07	-1.26374	-6.7639e-10	1.8572e-06	-1.37628	-6.7639e-10	9.54478e-05	-1.10526	-6.7639e-10
44723506	chr19:44723506:T:C	4.24395e-07	-1.23722e-10	-1.58638	1.76098e-06	-1.23722e-10	-1.42948	6.82735e-05	-1.23722e-10	-1.44032
44723991	chr19:44723991:C:T	1.54102e-06	-0.296851	-6.7639e-10	8.69789e-06	0.167734	-6.7639e-10	0.000289575	0.00457447	-6.7639e-10
44724041	chr19:44724041:C:A	4.14129e-07	-1.23722e-10	-1.61087	1.4751e-06	-1.23722e-10	-1.60662	5.70568e-05	-1.23722e-10	-1.61979
44724393	chr19:44724393:G:T	2.3765e-07	-0.521467	-1.64478	7.72113e-07	-0.587391	-1.66658	3.25751e-05	-0.513583	-1.66671
44724456	chr19:44724456:A:G	2.48942e-07	-0.459289	-1.66054	8.23404e-07	-0.529318	-1.66034	3.4779e-05	-0.456133	-1.65869
44724478	chr19:44724478:T:C	1.00363e-06	-0.230537	-0.495132	1.18749e-05	0.771055	-0.291972	0.000315794	0.434709	-0.34346
44724537	chr19:44724537:A:G	4.54855e-07	-1.23722e-10	-1.51707	1.43104e-06	-1.23722e-10	-1.63694	5.6641e-05	-1.23722e-10	-1.62711
44724557	chr19:44724557:C:T	2.38141e-07	-0.529465	-1.63472	7.67285e-07	-0.595307	-1.66494	3.23442e-05	-0.521985	-1.66542
44724638	chr19:44724638:C:A	2.28086e-07	-0.571366	-1.63596	7.36654e-07	-0.635876	-1.66511	3.10092e-05	-0.564016	-1.66554
44724664	chr19:44724664:G:A	2.3772e-07	-0.527188	-1.63877	7.65765e-07	-0.596573	-1.66565	3.24133e-05	-0.519277	-1.66599
44724685	chr19:44724685:G:A	4.51411e-07	-1.23722e-10	-1.52467	1.42432e-06	-1.23722e-10	-1.64165	5.63282e-05	-1.23722e-10	-1.63264
44724723	chr19:44724723:A:G	2.21148e-07	-0.606191	-1.63203	7.13003e-07	-0.669601	-1.66402	2.9967e-05	-0.599141	-1.6646
44724778	chr19:44724778:G:A	2.17615e-07	-0.613511	-1.64081	7.05976e-07	-0.677465	-1.66606	2.96776e-05	-0.607107	-1.66634
44725196	chr19:44725196:C:T	2.23349e-07	-0.59943	-1.62888	7.17426e-07	-0.664238	-1.66319	3.01225e-05	-0.594724	-1.66384
44725315	chr19:44725315:G:A	4.06512e-07	-1.23722e-10	-1.62944	1.59485e-06	-1.23722e-10	-1.52857	6.39374e-05	-1.23722e-10	-1.50594
44725372	chr19:44725372:G:A	4.07788e-07	-1.23722e-10	-1.6263	1.64833e-06	-1.23722e-10	-1.49558	6.61469e-05	-1.23722e-10	-1.47196
44725470	chr19:44725470:C:T	4.01229e-07	-1.23722e-10	-1.64252	1.39016e-06	-1.23722e-10	-1.66593	5.44767e-05	-1.23722e-10	-1.66607
44725822	chr19:44725822:T:C	1.72145e-06	-0.186125	-6.7639e-10	1.00178e-05	0.30902	-6.7639e-10	0.0003322	0.141898	-6.7639e-10
44725839	chr19:44725839:T:C	4.36152e-07	-1.23722e-10	-1.55906	1.54773e-06	-1.23722e-10	-1.55856	6.0558e-05	-1.23722e-10	-1.56024
44725957	chr19:44725957:C:T	4.25169e-07	-1.23722e-10	-1.58456	1.57183e-06	-1.23722e-10	-1.5431	5.88775e-05	-1.23722e-10	-1.58838
44726251	chr19:44726251:G:A	1.28166e-06	-1.23722e-10	-0.481137	3.93237e-06	-1.23722e-10	-0.626106	0.000148353	-1.23722e-10	-0.664247
44726401	chr19:44726401:C:T	4.02494e-07	-1.23722e-10	-1.63937	1.5653e-06	-1.23722e-10	-1.54727	6.22582e-05	-1.23722e-10	-1.53255
44726850	chr19:44726850:A:T	2.70349e-06	-1.23722e-10	0.265249	7.97771e-06	-1.23722e-10	0.0813037	0.000293626	-1.23722e-10	0.0184659
44726886	chr19:44726886:G:A	1.05984e-06	-0.671178	-6.7639e-10	3.52818e-06	-0.734564	-6.7639e-10	0.000149726	-0.655033	-6.7639e-10
44726982	chr19:44726982:G:A	4.40921e-07	-1.23722e-10	-1.54818	1.58205e-06	-1.23722e-10	-1.53663	6.18378e-05	-1.23722e-10	-1.53932
44727490	chr19:44727490:T:A	2.47015e-07	-0.900014	-1.22758	6.09358e-07	-1.29046	-1.20024	2.46039e-05	-1.20083	-1.26011
44727750	chr19:44727750:C:G	1.15771e-06	-1.23722e-10	-0.582853	3.44149e-06	-1.23722e-10	-0.759442	0.000129461	-1.23722e-10	-0.800456
44727867	chr19:44727867:C:T	3.94738e-07	-1.23722e-10	-1.65883	1.40583e-06	-1.23722e-10	-1.65472	5.59547e-05	-1.23722e-10	-1.6393
44728081	chr19:44728081:C:G	1.0965e-06	-0.637174	-6.7639e-10	3.6649e-06	-0.696546	-6.7639e-10	0.000157121	-0.606826	-6.7639e-10
44728178	chr19:44728178:T:C	4.18977e-07	-1.23722e-10	-1.59923	1.39222e-06	-1.23722e-10	-1.66445	5.473e-05	-1.23722e-10	-1.66143
44728212	chr19:44728212:G:A	2.3475e-07	-0.84852	-1.33001	1.93073e-06	-0.0686501	-1.2688	6.09439e-05	-0.254171	-1.29972
44728771	chr19:44728771:T:C	3.96734e-07	-1.23722e-10	-1.65378	1.39531e-06	-1.23722e-10	-1.66223	5.45902e-05	-1.23722e-10	-1.66398
44728895	chr19:44728895:G:A	4.30263e-07	-1.57265	-6.7639e-10	1.48498e-06	-1.59995	-6.7639e-10	5.80746e-05	-1.60211	-6.7639e-10
44728939	chr19:44728939:A:G	1.74543e-06	-0.0717643	-0.100527	2.03555e-06	-0.625891	-0.65869	6.28708e-05	-0.581167	-0.941591
44729170	chr19:44729170:G:A	5.74598e-06	-1.23722e-10	1.01921	9.67833e-06	-1.23722e-10	0.274542	0.000320877	-1.23722e-10	0.107217
44729750	chr19:44729750:C:G	3.33193e-07	-1.09479	-0.73354	8.24233e-07	-1.06484	-1.12381	3.47417e-05	-0.856406	-1.25949
44730062	chr19:44730062:AAATTTATAG:A	8.63689e-08	-1.5817	-1.59672	2.86087e-07	-1.59051	-1.6563	1.12756e-05	-1.57935	-1.66185
44730076	chr19:44730076:A:G	2.38954e-06	1.48427	-1.34247	8.63862e-06	1.56664	-1.40574	0.000385351	1.70145	-1.41114
44730118	chr19:44730118:A:G	1.02944e-07	-1.42973	-1.57313	3.4733e-07	-1.40506	-1.64777	1.32085e-05	-1.42744	-1.65554
44730194	chr19:44730194:A:G	1.03269e-06	0.70111	-1.39824	3.64141e-06	0.588769	-1.29175	0.000133447	0.589396	-1.35953
44730337	chr19:44730337:C:T	1.44049e-07	-1.09823	-1.56867	1.09845e-06	-0.427544	-1.4739	3.60086e-05	-0.590936	-1.48915
44730407	chr19:44730407:C:T	1.15229e-06	0.936398	-1.52394	3.8829e-06	0.817769	-1.45653	0.000145388	0.821827	-1.50626
44730500	chr19:44730500:C:T	3.92709e-07	-1.23722e-10	-1.66398	1.39025e-06	-1.23722e-10	-1.66586	5.48103e-05	-1.23722e-10	-1.65996
44730501	chr19:44730501:G:A	1.1793e-06	-0.564376	-6.7639e-10	3.90664e-06	-0.632669	-6.7639e-10	0.000167224	-0.544502	-6.7639e-10
44730528	chr19:44730528:C:T	1.1224e-06	0.880277	-1.4941	3.80662e-06	0.766031	-1.42464	0.000142225	0.770646	-1.47707
44730591	chr19:44730591:G:A	4.06001e-07	-1.16252	-0.468177	9.50814e-07	-1.13168	-0.914103	3.87901e-05	-0.933537	-1.07214
44730617	chr19:44730617:A:G	1.36166e-06	1.06008	-1.48067	4.62368e-06	0.941088	-1.40524	0.000172358	0.94686	-1.46112
44730628	chr19:44730628:C:T	4.13846e-07	-1.61155	-6.7639e-10	1.64327e-06	-1.49866	-6.7639e-10	5.87227e-05	-1.59101	-6.7639e-10
44730643	chr19:44730643:G:T	1.20514e-06	1.01119	-1.55389	4.01225e-06	0.890812	-1.49681	0.000151477	0.897022	-1.54043
44730644	chr19:44730644:C:A	1.10285e-06	-0.631391	-6.7639e-10	3.64563e-06	-0.701819	-6.7639e-10	0.000156145	-0.613053	-6.7639e-10
44730768	chr19:44730768:G:T	3.66817e-07	-1.15566	-0.576529	8.78943e-07	-1.12468	-0.9997	3.62834e-05	-0.925451	-1.14703
44730855	chr19:44730855:A:G	1.30921e-06	-0.238967	-0.220903	2.88823e-06	-0.339881	-0.594824	7.70327e-05	-0.483833	-0.835776
44730874	chr19:44730874:G:A	1.14901e-06	0.988644	-1.57904	5.4577e-06	1.33837	-1.63669	0.000194814	1.25219	-1.64399
44731065	chr19:44731065:C:T	1.84883e-06	-1.23722e-10	-0.114742	4.87648e-06	-1.23722e-10	-0.410923	0.000180919	-1.23722e-10	-0.465789
44731070	chr19:44731070:A:G	1.32855e-06	-1.23722e-10	-0.445206	3.16199e-06	-1.23722e-10	-0.844146	0.000114621	-1.23722e-10	-0.922206
44731195	chr19:44731195:A:C	3.50198e-07	-0.794506	-0.984044	1.82812e-06	0.0102741	-1.40233	5.95794e-05	-0.0998544	-1.47668
44731580	chr19:44731580:A:G	1.46102e-07	-1.03427	-1.61847	1.12118e-06	-0.332833	-1.54814	3.668e-05	-0.500947	-1.56066
44731593	chr19:44731593:G:A	3.92982e-07	-1.23722e-10	-1.66329	1.41148e-06	-1.23722e-10	-1.65071	5.46201e-05	-1.23722e-10	-1.66344
44731770	chr19:44731770:C:T	8.23288e-07	-0.923742	-6.7639e-10	2.61141e-06	-1.03546	-6.7639e-10	0.000119193	-0.883093	-6.7639e-10
44731942	chr19:44731942:T:C	2.19767e-06	-0.971866	1.02997	7.89761e-06	-1.34483	1.41605	0.000271842	-1.2425	1.18389
44732009	chr19:44732009:G:A	1.21148e-06	-0.537452	-6.7639e-10	3.99582e-06	-0.610097	-6.7639e-10	0.000171811	-0.517445	-6.7639e-10
44732331	chr19:44732331:C:T	1.73312e-06	-1.23722e-10	-0.179371	4.62552e-06	-1.23722e-10	-0.463758	0.000172542	-1.23722e-10	-0.513197
44732440	chr19:44732440:T:C	2.11461e-06	0.0195751	-6.7639e-10	1.03708e-05	0.343642	-6.7639e-10	0.000334627	0.149176	-6.7639e-10
44732593	chr19:44732593:AAG:A	9.03259e-08	-1.53756	-1.59607	2.97659e-07	-1.54995	-1.6572	1.18004e-05	-1.53365	-1.66206
44732598	chr19:44732598:TGAA:T	8.98152e-08	-1.54047	-1.59882	2.96589e-07	-1.55257	-1.65819	1.17572e-05	-1.53663	-1.66274
44732689	chr19:44732689:G:T	1.65822e-07	-0.991699	-1.53443	1.34288e-06	-0.277926	-1.42261	4.35731e-05	-0.452328	-1.43707
44732858	chr19:44732858:C:T	4.03579e-07	-1.23722e-10	-1.63668	1.45563e-06	-1.23722e-10	-1.61991	5.74339e-05	-1.23722e-10	-1.6132
44733446	chr19:44733446:A:G	4.87228e-07	-0.979459	-0.468859	4.23043e-06	-0.253309	-0.299734	0.000126077	-0.441841	-0.385107
44733473	chr19:44733473:C:T	1.04596e-06	0.933229	-1.61759	4.08456e-06	1.04882	-1.63695	0.000177978	1.15707	-1.63925
44733486	chr19:44733486:T:C	1.16051e-07	-1.54344	-1.33958	4.0309e-07	-1.54916	-1.35478	1.3507e-05	-1.60246	-1.45817
44734131	chr19:44734131:T:C	4.12858e-07	-1.61395	-6.7639e-10	1.46576e-06	-1.61297	-6.7639e-10	5.71828e-05	-1.61759	-6.7639e-10
44734556	chr19:44734556:T:C	1.64286e-07	-0.918643	-1.61679	1.06691e-06	-0.268663	-1.66192	3.79096e-05	-0.365699	-1.66294
44734728	chr19:44734728:C:T	1.14276e-06	-0.464008	-0.131838	1.48083e-06	-0.91222	-0.690524	4.58126e-05	-0.872888	-0.966392
44735397	chr19:44735397:G:A	3.91738e-07	-1.23722e-10	-1.66645	1.39851e-06	-1.23722e-10	-1.65994	5.44508e-05	-1.23722e-10	-1.66654
44735399	chr19:44735399:A:G	4.25333e-07	-1.58418	-6.7639e-10	1.49107e-06	-1.59585	-6.7639e-10	5.80148e-05	-1.60314	-6.7639e-10
44735702	chr19:44735702:A:G	9.06131e-07	-0.827864	-6.7639e-10	3.11387e-06	-0.859481	-6.7639e-10	0.000113425	-0.932699	-6.7639e-10
44735929	chr19:44735929:A:G	1.0996e-07	-1.28028	-1.65664	6.27723e-07	-0.794404	-1.6666	2.34626e-05	-0.845189	-1.66324
44736011	chr19:44736011:C:T	6.37191e-07	-1.23722e-10	-1.17998	1.95689e-06	-1.23722e-10	-1.32399	7.53234e-05	-1.23722e-10	-1.34205
44736012	chr19:44736012:G:A	1.27196e-06	-0.488732	-6.7639e-10	4.19041e-06	-0.562549	-6.7639e-10	0.000180494	-0.468142	-6.7639e-10
44736267	chr19:44736267:C:T	1.19549e-06	-0.550735	-6.7639e-10	3.94813e-06	-0.622106	-6.7639e-10	0.000169698	-0.529821	-6.7639e-10
44736312	chr19:44736312:G:A	3.52834e-07	-1.10765	-0.663406	2.84327e-06	-0.443501	-0.506891	8.59239e-05	-0.617785	-0.592592
44736390	chr19:44736390:G:A	1.86844e-07	-1.44492	-0.96185	1.07002e-06	-1.00106	-0.926601	3.86567e-05	-1.1025	-0.906616
44736883	chr19:44736883:T:TG	1.77373e-07	-1.45478	-1.00401	1.00799e-06	-1.01969	-0.967702	3.64857e-05	-1.11976	-0.947154
44736932	chr19:44736932:A:G	3.80128e-07	-1.07933	-0.617206	3.12683e-06	-0.400198	-0.45513	9.38192e-05	-0.578738	-0.543732
44737114	chr19:44737114:C:T	1.70264e-07	-1.48881	-1.01089	9.3291e-07	-1.08773	-0.977069	3.4236e-05	-1.17296	-0.957604
44737234	chr19:44737234:G:A	3.93439e-07	-1.23722e-10	-1.66212	1.41268e-06	-1.23722e-10	-1.64986	5.46496e-05	-1.23722e-10	-1.6629
44737327	chr19:44737327:T:C	8.76611e-06	0.238587	1.20301	2.43944e-05	0.280939	0.918069	0.000848124	0.402588	0.676599
44737572	chr19:44737572:C:G	4.21755e-07	-1.23722e-10	-1.59262	1.6056e-06	-1.23722e-10	-1.52185	6.11307e-05	-1.23722e-10	-1.55083
44737640	chr19:44737640:T:C	4.11602e-07	-1.61699	-6.7639e-10	1.46018e-06	-1.61679	-6.7639e-10	5.72078e-05	-1.61715	-6.7639e-10
44737991	chr19:44737991:C:CA	4.99562e-07	-1.42332	-6.7639e-10	2.81419e-06	-0.960674	-6.7639e-10	9.87347e-05	-1.0714	-6.7639e-10
44738093	chr19:44738093:T:C	8.07864e-08	-1.5877	-1.65754	2.84166e-07	-1.58742	-1.66613	1.11832e-05	-1.58483	-1.6646
44738134	chr19:44738134:T:C	8.46603e-08	-1.54702	-1.65138	2.95784e-07	-1.54672	-1.66675	1.17017e-05	-1.5427	-1.6614
44738215	chr19:44738215:A:T	8.08675e-08	-1.5802	-1.66404	2.87587e-07	-1.5799	-1.66168	1.12471e-05	-1.57697	-1.66676
44738578	chr19:44738578:A:T	5.4056e-07	-1.23722e-10	-1.34444	1.61476e-06	-1.23722e-10	-1.51616	6.37489e-05	-1.23722e-10	-1.50889
44738604	chr19:44738604:A:G	8.53844e-07	-1.23722e-10	-0.8873	2.40534e-06	-1.23722e-10	-1.11765	9.10454e-05	-1.23722e-10	-1.15248
44738668	chr19:44738668:C:A	1.22183e-06	-0.52894	-6.7639e-10	4.09145e-06	-0.586448	-6.7639e-10	0.000170945	-0.522496	-6.7639e-10
44738783	chr19:44738783:A:G	8.57267e-08	-1.52261	-1.66328	3.04596e-07	-1.52095	-1.66317	1.19734e-05	-1.51458	-1.66657
44738977	chr19:44738977:G:A	8.58644e-08	-1.51971	-1.66457	3.05981e-07	-1.51803	-1.66155	1.20073e-05	-1.51157	-1.66675
44739193	chr19:44739193:A:G	8.68915e-08	-1.50893	-1.66346	3.08858e-07	-1.50716	-1.66306	1.21444e-05	-1.50037	-1.6666
44739258	chr19:44739258:T:G	8.60942e-08	-1.51692	-1.66469	3.06839e-07	-1.5153	-1.66148	1.20417e-05	-1.50871	-1.66676
44739483	chr19:44739483:A:G	9.67636e-08	-1.41262	-1.65216	5.35902e-07	-0.952437	-1.66671	2.01122e-05	-0.998374	-1.66414
44739502	chr19:44739502:A:G	4.11332e-07	-1.23722e-10	-1.61765	1.48198e-06	-1.23722e-10	-1.60197	5.83792e-05	-1.23722e-10	-1.59688
44739813	chr19:44739813:C:T	9.05435e-08	-1.47626	-1.65496	3.18043e-07	-1.47424	-1.66668	1.26102e-05	-1.46652	-1.66281
44739848	chr19:44739848:G:A	1.70075e-06	-1.23722e-10	-0.198224	5.19819e-06	-1.23722e-10	-0.347037	0.000195004	-1.23722e-10	-0.390818
44740143	chr19:44740143:C:T	7.15604e-07	-1.23722e-10	-1.06392	2.16618e-06	-1.23722e-10	-1.22238	8.29652e-05	-1.23722e-10	-1.24542
44740439	chr19:44740439:G:T	1.89373e-07	-0.730351	-1.66298	6.13896e-07	-0.819618	-1.66366	2.76259e-05	-0.682266	-1.66282
44740641	chr19:44740641:T:C	1.4692e-06	-0.344573	-6.7639e-10	4.73698e-06	-0.439948	-6.7639e-10	0.000204017	-0.345638	-6.7639e-10
44740678	chr19:44740678:T:A	4.39489e-07	-1.23722e-10	-1.55144	1.58119e-06	-1.23722e-10	-1.53717	5.96145e-05	-1.23722e-10	-1.57594
44740744	chr19:44740744:A:T	1.20093e-07	-1.57557	-1.27321	5.4292e-07	-1.61201	-0.994126	2.03143e-05	-1.61749	-1.03502
44741758	chr19:44741758:A:G	1.96844e-07	-1.61411	-0.740524	6.62296e-07	-1.58653	-0.82086	2.21928e-05	-1.61537	-0.948703
44741886	chr19:44741886:G:T	4.06033e-07	-1.23722e-10	-1.63062	1.45577e-06	-1.23722e-10	-1.61981	5.66145e-05	-1.23722e-10	-1.62757
44741968	chr19:44741968:G:A	4.56785e-07	-1.23722e-10	-1.51283	1.39943e-06	-1.23722e-10	-1.65928	5.57239e-05	-1.23722e-10	-1.64343
44742164	chr19:44742164:G:A	8.48614e-08	-1.53754	-1.65849	3.11733e-07	-1.533	-1.62796	1.18953e-05	-1.5358	-1.6519
44742441	chr19:44742441:C:T	2.99041e-07	-1.54011	-0.39636	8.36001e-07	-1.61346	-0.561017	2.99395e-05	-1.58547	-0.679194
44742477	chr19:44742477:C:T	1.57493e-06	-0.275085	-6.7639e-10	3.5201e-06	-0.736858	-6.7639e-10	0.000183581	-0.451181	-6.7639e-10
44742627	chr19:44742627:A:G	2.50701e-07	-1.3197	-0.793087	9.62915e-07	-1.37389	-0.659245	4.15778e-05	-1.43596	-0.50031
44742702	chr19:44742702:C:T	8.90683e-07	-1.23722e-10	-0.84506	2.1628e-06	-1.23722e-10	-1.22394	8.026e-05	-1.23722e-10	-1.27857
44742782	chr19:44742782:C:T	9.1676e-07	-1.23722e-10	-0.816203	2.18614e-06	-1.23722e-10	-1.21321	8.10617e-05	-1.23722e-10	-1.26863
44743142	chr19:44743142:TC:T	5.2363e-07	-1.23722e-10	-1.37626	1.99413e-06	-1.23722e-10	-1.30514	7.443e-05	-1.23722e-10	-1.35398
44743214	chr19:44743214:G:A	5.05517e-07	-1.23722e-10	-1.41147	1.41021e-06	-1.23722e-10	-1.65161	5.61588e-05	-1.23722e-10	-1.63566
44743502	chr19:44743502:G:A	4.48841e-07	-1.53038	-6.7639e-10	1.52574e-06	-1.57286	-6.7639e-10	6.22557e-05	-1.53259	-6.7639e-10
44743725	chr19:44743725:G:A	4.58968e-07	-1.23722e-10	-1.50807	1.71216e-06	-1.23722e-10	-1.45759	6.58399e-05	-1.23722e-10	-1.47661
44743884	chr19:44743884:G:C	1.42815e-07	-1.26175	-1.41375	9.74579e-07	-0.689022	-1.33208	3.11682e-05	-0.836324	-1.38812
44744370	chr19:44744370:A:G	8.62877e-08	-1.61682	-1.56254	3.12306e-07	-1.55765	-1.60147	1.15122e-05	-1.61196	-1.60847
44744768	chr19:44744768:C:A	2.43151e-06	-1.23722e-10	0.159218	4.44949e-06	-1.23722e-10	-0.502557	0.00015677	-1.23722e-10	-0.609063
44745599	chr19:44745599:C:G	1.29217e-06	-0.472971	-6.7639e-10	3.5265e-06	-0.735041	-6.7639e-10	0.000147551	-0.669667	-6.7639e-10
44746404	chr19:44746404:C:T	1.70724e-05	-1.22711	3.33528	1.31355e-05	-1.48813	2.0681	0.00033409	-1.49678	1.64435
44746781	chr19:44746781:G:A	8.98451e-07	-1.23722e-10	-0.836376	2.58057e-06	-1.23722e-10	-1.04734	9.48841e-05	-1.23722e-10	-1.11118
44747107	chr19:44747107:A:G	2.60539e-06	-1.23722e-10	0.228288	3.73257e-06	-1.23722e-10	-0.678251	0.00012154	-1.23722e-10	-0.863595
44747251	chr19:44747251:C:T	1.80533e-06	-1.23722e-10	-0.13855	2.89366e-06	-1.23722e-10	-0.932824	9.68147e-05	-1.23722e-10	-1.09104
44747423	chr19:44747423:C:G	4.63483e-07	-1.23722e-10	-1.49828	1.39359e-06	-1.23722e-10	-1.66346	5.48848e-05	-1.23722e-10	-1.6586
44747536	chr19:44747536:G:A	3.98666e-07	-1.23722e-10	-1.64893	1.3948e-06	-1.23722e-10	-1.66259	5.49519e-05	-1.23722e-10	-1.65738
44747659	chr19:44747659:C:T	4.70225e-07	-1.23722e-10	-1.48384	1.39332e-06	-1.23722e-10	-1.66366	5.50349e-05	-1.23722e-10	-1.65587
44747899	chr19:44747899:A:C	8.90183e-08	-1.51583	-1.63237	3.59687e-07	-1.37359	-1.64428	1.57526e-05	-1.28662	-1.62021
44749182	chr19:44749182:T:A	1.00443e-07	-1.36082	-1.66663	6.07378e-07	-0.844396	-1.64955	2.11059e-05	-0.959696	-1.65459
44749847	chr19:44749847:T:A	8.63988e-08	-1.55607	-1.622	4.11098e-07	-1.27397	-1.6103	1.5158e-05	-1.32387	-1.62144
44750234	chr19:44750234:C:T	9.14879e-08	-1.61742	-1.50342	2.9733e-07	-1.6125	-1.59576	1.16464e-05	-1.61767	-1.59118
44750325	chr19:44750325:G:A	1.25292e-07	-1.57254	-1.23386	5.6861e-07	-1.25754	-1.30237	2.03219e-05	-1.34363	-1.30851
44750340	chr19:44750340:C:T	6.16702e-07	-0.3871	-0.825563	2.40172e-06	-0.554499	-0.564662	8.7787e-05	-0.524909	-0.664016
44750368	chr19:44750368:G:A	1.05694e-06	-0.0148962	-0.659019	2.50663e-06	0.190285	-1.26669	5.56356e-05	-0.276386	-1.36863
44750718	chr19:44750718:G:A	3.91652e-07	-1.23722e-10	-1.66667	1.43496e-06	-1.23722e-10	-1.63421	5.71104e-05	-1.23722e-10	-1.61885
44750745	chr19:44750745:T:C	1.51946e-06	-1.23722e-10	-0.310939	3.22042e-06	-1.23722e-10	-0.825835	0.000114929	-1.23722e-10	-0.919527
44750911	chr19:44750911:C:A	5.15476e-06	0.00264929	0.907979	1.56629e-05	0.276053	0.479896	0.000540752	0.357728	0.271394
44751726	chr19:44751726:C:T	8.95994e-08	-1.54166	-1.60004	3.41186e-07	-1.54732	-1.52336	1.30888e-05	-1.58111	-1.51097
44751849	chr19:44751849:C:T	8.07179e-07	0.0624837	-1.00599	2.09957e-06	0.251041	-1.50466	4.79974e-05	-0.232774	-1.55992
44751927	chr19:44751927:G:A	1.69629e-06	-1.23722e-10	-0.200849	4.53677e-06	-1.23722e-10	-0.483133	0.00016422	-1.23722e-10	-0.56263
44752009	chr19:44752009:T:C	9.77e-08	-1.55004	-1.50511	3.64644e-07	-1.56673	-1.43745	1.5097e-05	-1.55468	-1.39466
44752422	chr19:44752422:G:C	1.00952e-07	-1.57968	-1.44272	3.61718e-07	-1.59168	-1.42056	1.48344e-05	-1.58336	-1.38352
44753086	chr19:44753086:G:A	9.64887e-08	-1.43281	-1.63481	3.37315e-07	-1.47145	-1.61063	1.32947e-05	-1.47543	-1.60104
44753690	chr19:44753690:G:A	1.6841e-06	-1.23722e-10	-0.208063	4.5468e-06	-1.23722e-10	-0.480924	0.000140715	-1.23722e-10	-0.7171
44753996	chr19:44753996:T:C	1.06013e-06	0.995353	-1.66626	2.51753e-06	0.58992	-1.66199	0.000114604	0.735924	-1.65828
44754660	chr19:44754660:C:G	1.75808e-07	-1.55642	-0.911239	5.1368e-07	-1.38029	-1.28121	1.6076e-05	-1.56893	-1.31758
44754700	chr19:44754700:AG:A	4.8957e-07	-1.23722e-10	-1.44352	1.56366e-06	-1.23722e-10	-1.54832	6.17681e-05	-1.23722e-10	-1.54045
44754947	chr19:44754947:A:T	4.03132e-07	-1.23722e-10	-1.63778	1.42301e-06	-1.23722e-10	-1.64257	5.60319e-05	-1.23722e-10	-1.63792
44755032	chr19:44755032:C:A	4.03222e-07	-1.23722e-10	-1.63756	1.42331e-06	-1.23722e-10	-1.64236	5.60449e-05	-1.23722e-10	-1.63769
44755035	chr19:44755035:A:G	4.46455e-07	-1.23722e-10	-1.53571	1.9583e-06	-1.23722e-10	-1.32327	7.5984e-05	-1.23722e-10	-1.33332
44755365	chr19:44755365:G:A	3.93384e-07	-1.23722e-10	-1.66226	1.50602e-06	-1.23722e-10	-1.58588	5.76574e-05	-1.23722e-10	-1.60932
44755545	chr19:44755545:G:A	1.59947e-06	-1.23722e-10	-0.259619	4.06596e-06	-1.23722e-10	-0.592696	0.000150467	-1.23722e-10	-0.650094
44755650	chr19:44755650:G:A	4.15384e-07	-1.23722e-10	-1.60785	1.48765e-06	-1.23722e-10	-1.59815	5.75035e-05	-1.23722e-10	-1.61199
44755745	chr19:44755745:A:C	2.95337e-07	-1.61543	-0.3335	5.17289e-07	-1.6177	-1.0368	1.76341e-05	-1.59798	-1.19602
44755948	chr19:44755948:G:C	4.62027e-07	-1.23722e-10	-1.50143	1.76923e-06	-1.23722e-10	-1.4248	7.1968e-05	-1.23722e-10	-1.38762
44756217	chr19:44756217:C:T	4.08958e-07	-1.23722e-10	-1.62344	1.4618e-06	-1.23722e-10	-1.61568	5.66241e-05	-1.23722e-10	-1.62741
44756550	chr19:44756550:GT:G	1.52732e-07	-1.39733	-1.21104	4.08512e-07	-1.47589	-1.41469	1.69001e-05	-1.33647	-1.50005
44756573	chr19:44756573:G:A	3.91692e-07	-1.23722e-10	-1.66657	1.38915e-06	-1.23722e-10	-1.66666	5.44423e-05	-1.23722e-10	-1.6667
44756654	chr19:44756654:T:TG	5.45705e-07	-1.23722e-10	-1.33497	1.77862e-06	-1.23722e-10	-1.41951	7.03915e-05	-1.23722e-10	-1.40977
44756957	chr19:44756957:G:A	2.41349e-07	-1.05832	-1.09248	5.14542e-07	-1.18381	-1.47602	2.37976e-05	-0.93787	-1.55638
44757093	chr19:44757093:T:C	4.83692e-07	-1.23722e-10	-1.4556	1.60595e-06	-1.23722e-10	-1.52163	6.21419e-05	-1.23722e-10	-1.53442
44757297	chr19:44757297:T:C	2.32187e-07	-1.12184	-1.06767	5.93442e-07	-1.25599	-1.26118	2.52868e-05	-1.07428	-1.35928
44757875	chr19:44757875:G:C	5.01151e-07	-1.23722e-10	-1.42014	1.93105e-06	-1.23722e-10	-1.33729	7.9181e-05	-1.23722e-10	-1.2921
44757921	chr19:44757921:C:T	7.88372e-07	-1.23722e-10	-0.967078	2.33747e-06	-1.23722e-10	-1.14628	8.86887e-05	-1.23722e-10	-1.17871
44758263	chr19:44758263:C:T	6.30298e-07	-1.19086	-6.7639e-10	2.27809e-06	-1.17201	-6.7639e-10	8.40881e-05	-1.23197	-6.7639e-10
44758651	chr19:44758651:A:G	6.30329e-07	-1.23722e-10	-1.19081	1.93847e-06	-1.23722e-10	-1.33345	7.56604e-05	-1.23722e-10	-1.33758
44758970	chr19:44758970:C:T	3.97226e-07	-1.23722e-10	-1.65254	1.3946e-06	-1.23722e-10	-1.66274	5.46371e-05	-1.23722e-10	-1.66313
44759423	chr19:44759423:C:T	4.0014e-07	-1.23722e-10	-1.64523	1.39128e-06	-1.23722e-10	-1.66512	5.44397e-05	-1.23722e-10	-1.66675
44759439	chr19:44759439:G:A	3.91637e-07	-1.23722e-10	-1.66671	1.38916e-06	-1.23722e-10	-1.66665	5.44453e-05	-1.23722e-10	-1.66664
44759982	chr19:44759982:A:T	4.26807e-07	-1.23722e-10	-1.58072	1.44485e-06	-1.23722e-10	-1.62734	5.68395e-05	-1.23722e-10	-1.62361
44760052	chr19:44760052:G:T	4.2947e-07	-1.23722e-10	-1.5745	1.4556e-06	-1.23722e-10	-1.61993	5.66481e-05	-1.23722e-10	-1.62698
44760259	chr19:44760259:T:C	6.1379e-07	-1.23722e-10	-1.2174	1.91218e-06	-1.23722e-10	-1.3471	7.38558e-05	-1.23722e-10	-1.36172
44760309	chr19:44760309:C:T	2.86983e-06	0.32496	-6.7639e-10	6.95821e-06	-0.0554256	-6.7639e-10	0.000322547	0.112411	-6.7639e-10
44760372	chr19:44760372:G:A	4.15968e-07	-1.23722e-10	-1.60644	1.42074e-06	-1.23722e-10	-1.64417	5.54283e-05	-1.23722e-10	-1.64875
44760457	chr19:44760457:C:T	5.92723e-07	-1.23722e-10	-1.25232	1.86919e-06	-1.23722e-10	-1.36984	7.16344e-05	-1.23722e-10	-1.39226
44760491	chr19:44760491:A:G	4.29595e-07	-1.23722e-10	-1.57421	1.85106e-06	-1.23722e-10	-1.37959	7.15557e-05	-1.23722e-10	-1.39336
44760715	chr19:44760715:T:C	4.47722e-07	-1.23722e-10	-1.53288	1.57219e-06	-1.23722e-10	-1.54288	6.19589e-05	-1.23722e-10	-1.53737
44761028	chr19:44761028:G:C	1.87522e-07	-1.011	-1.39215	4.72631e-07	-1.1204	-1.62439	2.25511e-05	-0.8919	-1.65616
44761064	chr19:44761064:T:G	4.3428e-07	-1.23722e-10	-1.56336	1.7976e-06	-1.23722e-10	-1.40889	7.08647e-05	-1.23722e-10	-1.40307
44761089	chr19:44761089:T:C	1.98701e-07	-1.02179	-1.32346	4.81521e-07	-1.13109	-1.59506	2.26563e-05	-0.9039	-1.6395
44761206	chr19:44761206:T:C	1.05803e-06	-1.23722e-10	-0.672885	3.24805e-06	-1.23722e-10	-0.817291	0.000122283	-1.23722e-10	-0.857504
44761373	chr19:44761373:C:T	4.05832e-07	-1.23722e-10	-1.63111	1.40635e-06	-1.23722e-10	-1.65435	5.51081e-05	-1.23722e-10	-1.65454
44761427	chr19:44761427:G:A	4.25811e-07	-1.23722e-10	-1.58305	1.74191e-06	-1.23722e-10	-1.44036	6.87061e-05	-1.23722e-10	-1.434
44761461	chr19:44761461:G:C	5.98949e-07	-1.23722e-10	-1.24187	1.88542e-06	-1.23722e-10	-1.3612	7.2235e-05	-1.23722e-10	-1.38391
44761609	chr19:44761609:G:A	2.70491e-06	0.265777	-6.7639e-10	6.58467e-06	-0.110603	-6.7639e-10	0.000304532	0.0549376	-6.7639e-10
44761610	chr19:44761610:G:A	2.69665e-06	0.262717	-6.7639e-10	6.56836e-06	-0.113083	-6.7639e-10	0.000303886	0.052813	-6.7639e-10
44761657	chr19:44761657:G:A	4.5017e-07	-1.23722e-10	-1.52742	1.85996e-06	-1.23722e-10	-1.37479	6.97956e-05	-1.23722e-10	-1.41827
44761661	chr19:44761661:C:T	5.03208e-07	-1.23722e-10	-1.41604	1.41536e-06	-1.23722e-10	-1.64797	5.6578e-05	-1.23722e-10	-1.62822
44761687	chr19:44761687:G:A	4.20312e-07	-1.23722e-10	-1.59605	1.41028e-06	-1.23722e-10	-1.65156	5.54108e-05	-1.23722e-10	-1.64906
44761746	chr19:44761746:T:C	3.63383e-07	-1.60898	-0.13261	5.97911e-07	-1.61048	-0.899179	1.95656e-05	-1.61739	-1.07268
44762178	chr19:44762178:A:T	2.94714e-07	-1.59607	-0.354977	5.21277e-07	-1.59878	-1.04804	1.71238e-05	-1.61648	-1.20689
44762476	chr19:44762476:C:G	5.11203e-07	-1.23722e-10	-1.40028	1.99271e-06	-1.23722e-10	-1.30585	8.14967e-05	-1.23722e-10	-1.26328
44763303	chr19:44763303:T:C	7.04841e-07	-1.23722e-10	-1.07908	2.70913e-06	-1.23722e-10	-0.998719	9.7805e-05	-1.23722e-10	-1.08086
44763458	chr19:44763458:T:C	6.29898e-07	0.329202	-1.52069	1.38542e-06	-0.0234576	-1.64588	5.19493e-05	-0.0578889	-1.65568
44763488	chr19:44763488:C:G	1.99865e-06	0.511904	-0.548724	4.02074e-06	0.115026	-0.718908	0.000174954	0.249314	-0.748632
44763678	chr19:44763678:G:A	7.89082e-07	0.465617	-1.4318	1.60919e-06	0.0935403	-1.61316	5.94176e-05	0.0501695	-1.62942
44763725	chr19:44763725:G:A	4.12635e-07	-1.23722e-10	-1.61448	1.42153e-06	-1.23722e-10	-1.64361	5.57053e-05	-1.23722e-10	-1.64376
44763826	chr19:44763826:C:A	3.84864e-07	-0.512563	-1.17159	7.90115e-07	-0.786895	-1.44403	3.13389e-05	-0.757501	-1.46148
44763958	chr19:44763958:A:G	4.37513e-07	-1.23722e-10	-1.55594	1.4739e-06	-1.23722e-10	-1.60744	5.73332e-05	-1.23722e-10	-1.61496
44764001	chr19:44764001:T:C	2.72011e-07	-1.53724	-0.493966	5.00855e-07	-1.53954	-1.14725	1.59919e-05	-1.59384	-1.29792
44764043	chr19:44764043:C:T	4.23228e-07	-0.421757	-1.16738	8.56756e-07	-0.708971	-1.44098	3.4017e-05	-0.678103	-1.45888
44764224	chr19:44764224:A:G	1.18835e-06	-1.23722e-10	-0.556726	3.15629e-06	-1.23722e-10	-0.845948	0.000117794	-1.23722e-10	-0.894901
44764527	chr19:44764527:G:A	4.53735e-07	-0.298245	-1.22129	9.16001e-07	-0.612485	-1.4706	3.70258e-05	-0.570672	-1.48155
44764544	chr19:44764544:A:G	4.11843e-07	-0.257905	-1.3585	8.71045e-07	-0.5737	-1.55971	3.50611e-05	-0.537298	-1.56945
44764652	chr19:44764652:G:A	4.95e-07	-1.43249	-6.7639e-10	1.77472e-06	-1.4217	-6.7639e-10	6.65374e-05	-1.46608	-6.7639e-10
44764850	chr19:44764850:G:A	4.25999e-07	-1.23722e-10	-1.58261	1.49197e-06	-1.23722e-10	-1.59525	5.95785e-05	-1.23722e-10	-1.57654
44764870	chr19:44764870:G:C	5.0274e-07	0.0126025	-1.42958	1.08435e-06	-0.304267	-1.6101	3.95291e-05	-0.359699	-1.6271
44764957	chr19:44764957:T:A	2.59603e-06	0.224692	-6.7639e-10	6.3685e-06	-0.143983	-6.7639e-10	0.000293279	0.0172849	-6.7639e-10
44764981	chr19:44764981:C:T	2.73303e-07	-0.359805	-1.66666	7.41176e-07	-0.664383	-1.63048	3.07774e-05	-0.609539	-1.62752
44765295	chr19:44765295:C:T	2.9649e-07	-0.279429	-1.6656	7.8857e-07	-0.594659	-1.63822	3.27943e-05	-0.537914	-1.63567
44765397	chr19:44765397:G:T	3.92645e-07	-1.23722e-10	-1.66414	1.38939e-06	-1.23722e-10	-1.66648	5.4447e-05	-1.23722e-10	-1.66661
44765442	chr19:44765442:T:G	5.85477e-07	-1.23722e-10	-1.26462	2.91e-06	-1.23722e-10	-0.927193	0.000112026	-1.23722e-10	-0.945108
44765522	chr19:44765522:A:G	3.11109e-07	-0.248311	-1.64859	7.87873e-07	-0.570784	-1.66298	3.29545e-05	-0.506306	-1.66241
44765772	chr19:44765772:C:T	2.55598e-06	0.209141	-6.7639e-10	6.28568e-06	-0.157072	-6.7639e-10	0.000289666	0.00488852	-6.7639e-10
44765776	chr19:44765776:G:GT	4.42587e-07	-1.23722e-10	-1.54441	1.60053e-06	-1.23722e-10	-1.52502	6.20838e-05	-1.23722e-10	-1.53535
44766330	chr19:44766330:C:G	4.5547e-07	-1.23722e-10	-1.51572	1.53197e-06	-1.23722e-10	-1.5688	6.00895e-05	-1.23722e-10	-1.568
44766468	chr19:44766468:T:C	8.3245e-07	-0.912675	-6.7639e-10	3.5672e-06	-0.723566	-6.7639e-10	0.000138871	-0.73029	-6.7639e-10
44766885	chr19:44766885:G:A	4.81268e-07	-1.23722e-10	-1.46063	1.43145e-06	-1.23722e-10	-1.63666	5.49986e-05	-1.23722e-10	-1.65653
44767187	chr19:44767187:T:A	1.25605e-06	1.16172	-1.66304	2.93154e-06	0.743496	-1.66332	0.000126319	0.836659	-1.66169
44767209	chr19:44767209:G:A	3.92883e-07	-1.23722e-10	-1.66354	1.42794e-06	-1.23722e-10	-1.63912	5.74492e-05	-1.23722e-10	-1.61294
44767537	chr19:44767537:G:A	4.00023e-07	-1.23722e-10	-1.64553	1.41774e-06	-1.23722e-10	-1.64628	5.57372e-05	-1.23722e-10	-1.64319
44767713	chr19:44767713:G:A	4.42524e-07	-1.23722e-10	-1.54455	1.60027e-06	-1.23722e-10	-1.52517	6.20747e-05	-1.23722e-10	-1.5355
44767759	chr19:44767759:C:T	4.69639e-07	-1.23722e-10	-1.48508	1.56983e-06	-1.23722e-10	-1.54438	6.08665e-05	-1.23722e-10	-1.55516
44768402	chr19:44768402:G:A	7.67088e-07	-1.23722e-10	-0.994447	1.64284e-06	-1.23722e-10	-1.49892	6.08274e-05	-1.23722e-10	-1.5558
44768404	chr19:44768404:GC:G	5.55587e-07	-1.23722e-10	-1.31702	1.76795e-06	-1.23722e-10	-1.42553	6.87112e-05	-1.23722e-10	-1.43393
44768540	chr19:44768540:A:G	4.26482e-07	-1.23722e-10	-1.58148	1.49894e-06	-1.23722e-10	-1.59059	5.92596e-05	-1.23722e-10	-1.58191
44768869	chr19:44768869:A:G	5.54328e-07	-1.59501	0.275715	7.60815e-07	-1.594	-0.674716	2.34704e-05	-1.61693	-0.891171
44768940	chr19:44768940:A:T	1.41355e-06	-0.383191	-6.7639e-10	3.7519e-06	-0.673084	-6.7639e-10	0.000166076	-0.551397	-6.7639e-10
44769271	chr19:44769271:TC:T	9.09762e-07	-0.385815	-0.438051	1.9231e-06	-0.675126	-0.666283	8.4581e-05	-0.564866	-0.661264
44769481	chr19:44769481:C:T	8.14505e-07	-0.443102	-0.491367	1.81236e-06	-0.725731	-0.674989	7.95093e-05	-0.615844	-0.672122
44769574	chr19:44769574:A:G	1.42968e-06	0.558084	-0.929923	2.07311e-06	0.185678	-1.45198	6.80817e-05	0.0747281	-1.51786
44769578	chr19:44769578:G:A	5.42797e-07	-1.23722e-10	-1.34031	1.72933e-06	-1.23722e-10	-1.44761	6.86825e-05	-1.23722e-10	-1.43434
44769776	chr19:44769776:A:T	6.84596e-07	-1.23722e-10	-1.10822	1.65431e-06	-1.23722e-10	-1.49196	6.20556e-05	-1.23722e-10	-1.53581
44770147	chr19:44770147:G:A	1.42545e-06	-1.23722e-10	-0.374809	2.23997e-06	-1.23722e-10	-1.18889	7.89847e-05	-1.23722e-10	-1.29459
44770492	chr19:44770492:G:A	1.36046e-06	-1.23722e-10	-0.421471	2.39806e-06	-1.23722e-10	-1.12069	8.72199e-05	-1.23722e-10	-1.19541
44770763	chr19:44770763:G:A	4.15932e-07	-1.23722e-10	-1.60653	1.39709e-06	-1.23722e-10	-1.66095	5.44425e-05	-1.23722e-10	-1.6667
44770815	chr19:44770815:C:T	4.33545e-07	-1.56505	-6.7639e-10	1.55395e-06	-1.55455	-6.7639e-10	5.91325e-05	-1.58406	-6.7639e-10
44770843	chr19:44770843:G:A	4.02069e-07	-1.23722e-10	-1.64042	1.39396e-06	-1.23722e-10	-1.6632	5.4963e-05	-1.23722e-10	-1.65718
44771076	chr19:44771076:C:A	1.32779e-06	-1.23722e-10	-0.445778	2.27111e-06	-1.23722e-10	-1.17508	8.42413e-05	-1.23722e-10	-1.23015
44771200	chr19:44771200:AATGTGT:A	4.04122e-07	-1.23722e-10	-1.63533	1.3892e-06	-1.23722e-10	-1.66662	5.47042e-05	-1.23722e-10	-1.6619
44771659	chr19:44771659:C:A	1.3793e-06	-1.23722e-10	-0.407715	3.82517e-06	-1.23722e-10	-0.653743	0.000149919	-1.23722e-10	-0.653747
44771753	chr19:44771753:A:T	1.83659e-06	-0.121381	-6.7639e-10	4.71656e-06	-0.444267	-6.7639e-10	0.000211369	-0.310233	-6.7639e-10
44772136	chr19:44772136:A:G	8.59809e-07	-1.23722e-10	-0.880338	1.71503e-06	-1.23722e-10	-1.45592	6.27424e-05	-1.23722e-10	-1.5248
44772470	chr19:44772470:A:T	1.82703e-06	-0.1266	-6.7639e-10	4.69217e-06	-0.449453	-6.7639e-10	0.000210282	-0.315388	-6.7639e-10
44772528	chr19:44772528:T:C	1.73022e-06	-0.181044	-6.7639e-10	4.4778e-06	-0.496215	-6.7639e-10	0.000199993	-0.365559	-6.7639e-10
44772592	chr19:44772592:C:T	4.45605e-07	-1.23722e-10	-1.53762	1.5869e-06	-1.23722e-10	-1.53356	6.1227e-05	-1.23722e-10	-1.54925
44773333	chr19:44773333:GTTA:G	4.20689e-07	-1.59516	-6.7639e-10	1.48856e-06	-1.59753	-6.7639e-10	5.76063e-05	-1.61021	-6.7639e-10
44773359	chr19:44773359:A:T	2.0061e-06	-0.0331002	-6.7639e-10	5.10631e-06	-0.36487	-6.7639e-10	0.000229754	-0.226829	-6.7639e-10
44773406	chr19:44773406:T:C	4.69587e-07	-1.23722e-10	-1.4852	1.64551e-06	-1.23722e-10	-1.4973	6.62275e-05	-1.23722e-10	-1.47074
44773542	chr19:44773542:G:A	4.59568e-07	-1.23722e-10	-1.50676	1.63732e-06	-1.23722e-10	-1.50229	6.30646e-05	-1.23722e-10	-1.51968
44773583	chr19:44773583:T:A	4.1206e-07	-1.23722e-10	-1.61588	1.39087e-06	-1.23722e-10	-1.66542	5.44652e-05	-1.23722e-10	-1.66628
44774107	chr19:44774107:C:A	4.67572e-07	-1.23722e-10	-1.4895	1.53669e-06	-1.23722e-10	-1.56571	5.9087e-05	-1.23722e-10	-1.58483
44774329	chr19:44774329:G:A	4.01633e-07	-1.23722e-10	-1.64151	1.46385e-06	-1.23722e-10	-1.61428	5.81965e-05	-1.23722e-10	-1.60001
44774781	chr19:44774781:G:T	4.5347e-07	-1.23722e-10	-1.52012	1.39276e-06	-1.23722e-10	-1.66406	5.4462e-05	-1.23722e-10	-1.66634
44774784	chr19:44774784:A:G	1.15642e-07	-1.22129	-1.66526	3.79937e-07	-1.30567	-1.65743	1.86994e-05	-1.11814	-1.61721
44774853	chr19:44774853:T:C	1.27155e-06	-1.23722e-10	-0.489055	3.8142e-06	-1.23722e-10	-0.656616	0.000140975	-1.23722e-10	-0.715256
44774873	chr19:44774873:C:A	4.14085e-07	-1.23722e-10	-1.61098	1.39212e-06	-1.23722e-10	-1.66452	5.44465e-05	-1.23722e-10	-1.66662
44775098	chr19:44775098:G:A	6.55853e-07	-1.23722e-10	-1.15111	2.06869e-06	-1.23722e-10	-1.26843	8.14442e-05	-1.23722e-10	-1.26392
44775244	chr19:44775244:C:A	1.43742e-06	-1.23722e-10	-0.366444	3.73651e-06	-1.23722e-10	-0.677194	0.000138745	-1.23722e-10	-0.731201
44775270	chr19:44775270:C:A	8.69721e-07	-1.23722e-10	-0.868877	1.8723e-06	-1.23722e-10	-1.36818	7.04524e-05	-1.23722e-10	-1.4089
44775346	chr19:44775346:A:G	1.12979e-06	-0.217687	-0.389576	4.03741e-06	-0.0954794	-0.504264	0.000109909	-0.197941	-0.766245
44775643	chr19:44775643:T:C	4.02939e-07	-1.23722e-10	-1.63826	1.54836e-06	-1.23722e-10	-1.55815	6.27592e-05	-1.23722e-10	-1.52453
44775778	chr19:44775778:G:T	5.30397e-07	-1.23722e-10	-1.36342	1.56314e-06	-1.23722e-10	-1.54865	5.90159e-05	-1.23722e-10	-1.58603
44775900	chr19:44775900:A:G	4.067e-07	-1.23722e-10	-1.62897	1.38978e-06	-1.23722e-10	-1.6662	5.44848e-05	-1.23722e-10	-1.66592
44776083	chr19:44776083:A:G	1.34459e-06	-1.36372	0.930515	1.43016e-06	-1.31141	-0.326153	3.3977e-05	-1.49822	-0.639941
44776622	chr19:44776622:CCA:C	1.31153e-06	-1.23722e-10	-0.458096	3.93081e-06	-1.23722e-10	-0.626502	0.000145259	-1.23722e-10	-0.685318
44776717	chr19:44776717:C:G	8.27621e-06	2.12003	-0.735938	8.90006e-06	1.57909	-1.38838	0.00026742	1.39303	-1.46805
44777228	chr19:44777228:G:C	1.96088e-06	-1.23722e-10	-0.055902	3.99341e-06	-1.23722e-10	-0.610703	0.000137244	-1.23722e-10	-0.742082
44777954	chr19:44777954:G:A	2.84319e-06	-1.23722e-10	0.315632	1.86503e-05	-1.23722e-10	0.930515	0.000674273	-1.23722e-10	0.849795
44778981	chr19:44778981:G:A	6.60848e-07	-1.23722e-10	-1.14352	2.36371e-06	-1.23722e-10	-1.13512	9.47259e-05	-1.23722e-10	-1.11285
44779696	chr19:44779696:C:T	4.60269e-07	-0.851742	-0.653496	1.81141e-06	-0.550774	-0.850468	3.99185e-05	-1.0451	-0.931894
44779766	chr19:44779766:C:T	2.82088e-07	-1.06229	-0.932543	8.68762e-07	-1.04256	-1.09348	3.33891e-05	-1.10301	-1.0526
44780351	chr19:44780351:T:G	1.21801e-06	-1.23722e-10	-0.532071	3.66644e-06	-1.23722e-10	-0.696126	0.000135772	-1.23722e-10	-0.752861
44780367	chr19:44780367:C:T	7.23745e-07	-1.23722e-10	-1.05261	2.25661e-06	-1.23722e-10	-1.18148	8.23866e-05	-1.23722e-10	-1.25242
44780679	chr19:44780679:G:A	9.44361e-07	-1.23722e-10	-0.786541	2.92735e-06	-1.23722e-10	-0.921251	0.000109535	-1.23722e-10	-0.967597
44781009	chr19:44781009:A:C	2.6624e-07	-1.04479	-1.00786	8.49759e-07	-1.22916	-0.928991	3.5909e-05	-1.06674	-1.01611
44781062	chr19:44781062:C:T	4.19827e-07	-1.23722e-10	-1.59721	1.43711e-06	-1.23722e-10	-1.63271	5.58541e-05	-1.23722e-10	-1.6411
44781133	chr19:44781133:T:G	1.30269e-07	-1.50406	-1.26339	4.02845e-07	-1.56783	-1.33672	1.57028e-05	-1.50143	-1.40857
44781141	chr19:44781141:G:A	4.44023e-07	-1.23722e-10	-1.54117	1.40997e-06	-1.23722e-10	-1.65178	5.51444e-05	-1.23722e-10	-1.65388
44781238	chr19:44781238:C:T	3.91956e-07	-1.23722e-10	-1.6659	1.41994e-06	-1.23722e-10	-1.64474	5.5922e-05	-1.23722e-10	-1.63988
44782477	chr19:44782477:G:A	4.19488e-07	-1.23722e-10	-1.59801	1.66162e-06	-1.23722e-10	-1.48756	6.77737e-05	-1.23722e-10	-1.44767
44782744	chr19:44782744:C:T	4.19276e-07	-1.23722e-10	-1.59852	1.45672e-06	-1.23722e-10	-1.61916	5.64541e-05	-1.23722e-10	-1.63041
44783006	chr19:44783006:G:A	4.5742e-07	0.00100351	-1.51245	1.37793e-06	-0.320427	-1.35434	5.49483e-05	-0.361849	-1.2956
44783369	chr19:44783369:C:T	8.56812e-07	-1.23722e-10	-0.88383	2.63005e-06	-1.23722e-10	-1.02834	0.000106864	-1.23722e-10	-0.992283
44783846	chr19:44783846:A:G	4.95834e-07	-1.43081	-6.7639e-10	1.6509e-06	-1.49403	-6.7639e-10	6.45275e-05	-1.49675	-6.7639e-10
44784089	chr19:44784089:C:T	4.16574e-07	-1.23722e-10	-1.60498	1.3951e-06	-1.23722e-10	-1.66238	5.45786e-05	-1.23722e-10	-1.6642
44784417	chr19:44784417:G:C	6.21106e-07	-1.23722e-10	-1.20555	2.31228e-06	-1.23722e-10	-1.15711	9.58161e-05	-1.23722e-10	-1.10141
44784592	chr19:44784592:G:T	2.62613e-07	-1.59539	-0.470977	4.87106e-07	-1.59279	-1.12183	1.65507e-05	-1.61413	-1.24329
44784642	chr19:44784642:T:G	4.36651e-07	-1.23722e-10	-1.55792	1.52456e-06	-1.23722e-10	-1.57364	5.86533e-05	-1.23722e-10	-1.5922
44784856	chr19:44784856:G:A	6.5854e-07	-1.23722e-10	-1.14702	1.98977e-06	-1.23722e-10	-1.30733	7.93655e-05	-1.23722e-10	-1.28978
44785117	chr19:44785117:A:G	4.44457e-07	0.119546	-1.65974	1.13803e-06	-0.221964	-1.64409	4.24906e-05	-0.295771	-1.61879
44785546	chr19:44785546:AGATAGATAGATAGAT:A	1.32576e-06	-0.447307	-6.7639e-10	3.48214e-06	-0.7477	-6.7639e-10	0.000150764	-0.648122	-6.7639e-10
44785738	chr19:44785738:A:C	2.49512e-07	-0.456444	-1.6611	6.7633e-07	-0.731979	-1.65444	2.56844e-05	-0.77983	-1.63812
44785841	chr19:44785841:G:A	3.91779e-07	-1.23722e-10	-1.66635	1.43207e-06	-1.23722e-10	-1.63623	5.71524e-05	-1.23722e-10	-1.61812
44785921	chr19:44785921:C:T	7.42787e-07	-1.23722e-10	-1.02664	3.07015e-06	-1.23722e-10	-0.87362	0.00011373	-1.23722e-10	-0.930013
44786098	chr19:44786098:C:A	4.11412e-07	-1.61745	-6.7639e-10	1.46824e-06	-1.61128	-6.7639e-10	5.78372e-05	-1.60621	-6.7639e-10
44786553	chr19:44786553:C:T	1.38043e-06	-0.406899	-6.7639e-10	3.61664e-06	-0.709803	-6.7639e-10	0.000157643	-0.603505	-6.7639e-10
44786626	chr19:44786626:A:T	9.46747e-07	-1.23722e-10	-0.784016	2.85897e-06	-1.23722e-10	-0.944887	0.000103186	-1.23722e-10	-1.02731
44786744	chr19:44786744:A:G	3.94746e-07	-1.23722e-10	-1.65881	1.5068e-06	-1.23722e-10	-1.58536	6.07724e-05	-1.23722e-10	-1.5567
44787010	chr19:44787010:G:A	1.50963e-07	-1.43323	-1.18678	4.38134e-07	-1.52587	-1.29471	1.74198e-05	-1.4368	-1.36943
44787042	chr19:44787042:G:A	4.07814e-07	-1.23722e-10	-1.62624	1.3909e-06	-1.23722e-10	-1.66539	5.44549e-05	-1.23722e-10	-1.66647
44787060	chr19:44787060:G:C	8.78469e-07	-1.23722e-10	-0.858868	2.68138e-06	-1.23722e-10	-1.00902	9.70685e-05	-1.23722e-10	-1.08842
44787120	chr19:44787120:G:A	7.52295e-07	0.652619	-1.66654	1.82142e-06	0.267422	-1.66315	7.07422e-05	0.25275	-1.65755
44787199	chr19:44787199:T:C	3.91971e-07	-1.23722e-10	-1.66586	1.45974e-06	-1.23722e-10	-1.61709	5.85188e-05	-1.23722e-10	-1.59449
44787220	chr19:44787220:T:C	5.14088e-07	-1.60312	0.208466	6.81066e-07	-1.58628	-0.793167	2.12721e-05	-1.61772	-0.988721
44787351	chr19:44787351:G:A	9.47628e-07	-1.23722e-10	-0.783087	2.86714e-06	-1.23722e-10	-0.942034	0.000103406	-1.23722e-10	-1.02518
44787373	chr19:44787373:G:A	3.94027e-07	-1.23722e-10	-1.66063	1.49721e-06	-1.23722e-10	-1.59174	6.03334e-05	-1.23722e-10	-1.56395
44787471	chr19:44787471:G:A	5.1885e-07	-1.23722e-10	-1.38543	1.43558e-06	-1.23722e-10	-1.63378	5.76839e-05	-1.23722e-10	-1.60886
44788287	chr19:44788287:T:G	1.30574e-06	-0.462526	-6.7639e-10	3.44807e-06	-0.757533	-6.7639e-10	0.000149924	-0.653709	-6.7639e-10
44788691	chr19:44788691:C:T	4.02814e-07	-1.23722e-10	-1.63857	1.4162e-06	-1.23722e-10	-1.64737	5.51503e-05	-1.23722e-10	-1.65378
44788935	chr19:44788935:A:G	4.06123e-07	-1.23722e-10	-1.63039	1.419e-06	-1.23722e-10	-1.64539	5.52254e-05	-1.23722e-10	-1.65242
44789032	chr19:44789032:C:G	2.3637e-07	-1.61738	-0.554268	4.08535e-07	-1.61715	-1.27338	1.42564e-05	-1.61135	-1.39528
44789120	chr19:44789120:C:G	4.05818e-07	-1.23722e-10	-1.63114	1.41819e-06	-1.23722e-10	-1.64597	5.51994e-05	-1.23722e-10	-1.65289
44789130	chr19:44789130:C:T	7.44254e-07	-1.02467	-6.7639e-10	2.16192e-06	-1.22435	-6.7639e-10	0.00011873	-0.886986	-6.7639e-10
44789178	chr19:44789178:C:T	4.20925e-07	-1.23722e-10	-1.59459	1.39713e-06	-1.23722e-10	-1.66093	5.44994e-05	-1.23722e-10	-1.66565
44789355	chr19:44789355:T:C	5.04392e-07	-1.23722e-10	-1.41369	1.4222e-06	-1.23722e-10	-1.64314	5.7071e-05	-1.23722e-10	-1.61954
44789580	chr19:44789580:G:A	4.69759e-07	-1.23722e-10	-1.48483	1.4789e-06	-1.23722e-10	-1.60405	5.97162e-05	-1.23722e-10	-1.57424
44789840	chr19:44789840:A:G	4.22357e-07	-1.23722e-10	-1.5912	1.44225e-06	-1.23722e-10	-1.62915	5.56654e-05	-1.23722e-10	-1.64448
44789851	chr19:44789851:G:A	4.15113e-07	-1.23722e-10	-1.6085	1.44638e-06	-1.23722e-10	-1.62629	5.6136e-05	-1.23722e-10	-1.63606
44789899	chr19:44789899:C:T	3.75292e-07	-0.546895	-1.16245	9.04546e-07	-0.836692	-1.25898	3.72877e-05	-0.752982	-1.29219
44790462	chr19:44790462:A:G	1.0228e-07	-1.56099	-1.44835	5.38573e-07	-1.56713	-1.04705	2.23419e-05	-1.6136	-0.943777
44791239	chr19:44791239:GC:G	4.02249e-07	-1.23722e-10	-1.63998	1.39068e-06	-1.23722e-10	-1.66555	5.44498e-05	-1.23722e-10	-1.66656
44791241	chr19:44791241:G:A	4.01027e-07	-1.23722e-10	-1.64302	1.39e-06	-1.23722e-10	-1.66604	5.44409e-05	-1.23722e-10	-1.66672
44791300	chr19:44791300:T:C	8.50677e-08	-1.59522	-1.59838	2.80463e-07	-1.60013	-1.66653	1.13767e-05	-1.57356	-1.65871
44791598	chr19:44791598:T:G	8.65718e-07	-1.23722e-10	-0.873489	2.31195e-06	-1.23722e-10	-1.15725	8.77847e-05	-1.23722e-10	-1.18895
44791613	chr19:44791613:G:A	4.02337e-07	-1.23722e-10	-1.63976	1.38903e-06	-1.23722e-10	-1.66674	5.4451e-05	-1.23722e-10	-1.66654
44791656	chr19:44791656:C:T	1.0476e-06	-1.23722e-10	-0.682788	3.54114e-06	-1.23722e-10	-0.730899	0.000146308	-1.23722e-10	-0.678124
44791687	chr19:44791687:G:A	1.11728e-06	-1.23722e-10	-0.618401	4.78121e-06	-1.23722e-10	-0.430654	0.000208649	-1.23722e-10	-0.323186
44791769	chr19:44791769:A:C	4.67318e-07	-1.49004	-6.7639e-10	1.56467e-06	-1.54767	-6.7639e-10	6.39203e-05	-1.5062	-6.7639e-10
44791771	chr19:44791771:G:A	1.28151e-06	-1.23722e-10	-0.481255	5.5794e-06	-1.23722e-10	-0.276266	0.000244933	-1.23722e-10	-0.162854
44791775	chr19:44791775:T:C	7.94706e-08	-1.59889	-1.66277	2.82461e-07	-1.61479	-1.64477	1.12486e-05	-1.61549	-1.62811
44792015	chr19:44792015:C:T	4.41652e-07	-1.23722e-10	-1.54653	1.39144e-06	-1.23722e-10	-1.66501	5.46008e-05	-1.23722e-10	-1.66379
44792564	chr19:44792564:A:C	9.04599e-07	-1.23722e-10	-0.829557	2.52576e-06	-1.23722e-10	-1.0688	9.53425e-05	-1.23722e-10	-1.10636
44792629	chr19:44792629:G:A	1.18817e-07	-1.26166	-1.59781	5.70791e-07	-0.958446	-1.59763	1.98219e-05	-1.09891	-1.57814
44792751	chr19:44792751:C:G	5.18622e-07	-1.23722e-10	-1.38587	1.74393e-06	-1.23722e-10	-1.43921	6.79784e-05	-1.23722e-10	-1.44465
44792923	chr19:44792923:G:A	1.22364e-06	-1.23722e-10	-0.52746	3.51174e-06	-1.23722e-10	-0.739235	0.000142403	-1.23722e-10	-0.705178
44793077	chr19:44793077:G:C	4.05582e-07	-1.23722e-10	-1.63172	1.46998e-06	-1.23722e-10	-1.6101	5.80401e-05	-1.23722e-10	-1.60271
44793107	chr19:44793107:G:A	4.48566e-07	-1.53099	-6.7639e-10	2.02808e-06	-1.28826	-6.7639e-10	7.15413e-05	-1.39356	-6.7639e-10
44793549	chr19:44793549:C:T	1.21692e-07	-1.25887	-1.57669	5.84661e-07	-0.955237	-1.57683	2.03589e-05	-1.09592	-1.5544
44793589	chr19:44793589:A:AC	2.4246e-07	-1.40663	-0.739576	1.38337e-06	-1.39161	-0.279212	6.88102e-05	-1.24109	-0.191401
44793637	chr19:44793637:G:A	4.3484e-07	-1.56207	-6.7639e-10	1.48856e-06	-1.59754	-6.7639e-10	5.97904e-05	-1.57299	-6.7639e-10
44794197	chr19:44794197:A:C	1.08804e-07	-1.32494	-1.62256	3.38191e-07	-1.41276	-1.66673	1.29967e-05	-1.43595	-1.66319
44794222	chr19:44794222:C:T	1.25394e-07	-1.54754	-1.25805	4.65638e-07	-1.58724	-1.17245	1.7767e-05	-1.56363	-1.22286
44794337	chr19:44794337:C:T	5.73692e-07	-1.23722e-10	-1.28496	2.30918e-06	-1.23722e-10	-1.15845	8.65696e-05	-1.23722e-10	-1.20289
44794379	chr19:44794379:C:T	2.99436e-06	-1.23722e-10	0.367437	7.82872e-06	-1.23722e-10	0.0624521	0.000300442	-1.23722e-10	0.0414137
44794557	chr19:44794557:C:T	4.25245e-06	-1.23722e-10	0.718203	1.16225e-05	-1.23722e-10	0.457599	0.000441326	-1.23722e-10	0.425946
44794621	chr19:44794621:T:C	1.12137e-07	-1.61334	-1.30399	3.02511e-07	-1.60902	-1.58197	1.12547e-05	-1.61758	-1.62547
44794671	chr19:44794671:A:G	5.55343e-07	0.207188	-1.52465	4.05677e-06	0.893859	-1.48882	0.000117878	0.503608	-1.3978
44795124	chr19:44795124:A:C	9.18742e-07	-1.23722e-10	-0.814043	3.04046e-06	-1.23722e-10	-0.883339	0.000126394	-1.23722e-10	-0.824432
44795465	chr19:44795465:C:T	1.38283e-06	-1.23722e-10	-0.405164	3.98168e-06	-1.23722e-10	-0.613644	0.000146548	-1.23722e-10	-0.676485
44795943	chr19:44795943:C:T	1.22029e-06	-1.23722e-10	-0.530204	3.78514e-06	-1.23722e-10	-0.664265	0.000141171	-1.23722e-10	-0.713865
44796126	chr19:44796126:A:C	4.67806e-07	-1.23722e-10	-1.489	1.5874e-06	-1.23722e-10	-1.53325	6.03746e-05	-1.23722e-10	-1.56327
44796139	chr19:44796139:C:T	5.4389e-07	-1.23722e-10	-1.3383	2.03729e-06	-1.23722e-10	-1.28372	8.16464e-05	-1.23722e-10	-1.26144
44796170	chr19:44796170:G:A	3.94347e-07	-1.23722e-10	-1.65982	1.39186e-06	-1.23722e-10	-1.66471	5.44637e-05	-1.23722e-10	-1.66631
44796327	chr19:44796327:G:A	3.95843e-07	-1.23722e-10	-1.65603	1.39291e-06	-1.23722e-10	-1.66395	5.44939e-05	-1.23722e-10	-1.66575
44796762	chr19:44796762:T:C	6.60808e-07	-1.23722e-10	-1.14359	2.28203e-06	-1.23722e-10	-1.17028	9.45176e-05	-1.23722e-10	-1.11505
44797341	chr19:44797341:G:C	3.97727e-07	-1.23722e-10	-1.65128	1.4737e-06	-1.23722e-10	-1.60757	5.84335e-05	-1.23722e-10	-1.59595
44797550	chr19:44797550:A:C	9.26778e-07	-1.23722e-10	-0.805335	2.84376e-06	-1.23722e-10	-0.95022	0.000106638	-1.23722e-10	-0.994402
44797567	chr19:44797567:G:A	1.19774e-06	-0.548858	-6.7639e-10	4.44594e-06	-0.503355	-6.7639e-10	0.000194416	-0.393839	-6.7639e-10
44797831	chr19:44797831:T:C	7.81188e-08	-1.61765	-1.66117	2.94134e-07	-1.61548	-1.60359	1.1746e-05	-1.61609	-1.58424
44797855	chr19:44797855:C:T	8.38419e-08	-1.54258	-1.66554	3.17553e-07	-1.49186	-1.6506	1.2089e-05	-1.53193	-1.63962
44797888	chr19:44797888:C:A	8.74428e-08	-1.5041	-1.66196	3.30832e-07	-1.4436	-1.65789	1.24639e-05	-1.49176	-1.64924
44797903	chr19:44797903:A:G	9.03839e-08	-1.47323	-1.65975	3.43106e-07	-1.4091	-1.65596	1.28981e-05	-1.46163	-1.64513
44797922	chr19:44797922:G:GC	8.25583e-08	-1.56269	-1.66085	3.24952e-07	-1.61526	-1.50417	1.34402e-05	-1.61396	-1.45163
44798137	chr19:44798137:C:T	8.85782e-08	-1.49011	-1.66306	3.36599e-07	-1.42776	-1.65645	1.2669e-05	-1.47732	-1.64737
44798169	chr19:44798169:C:CCTG	9.06184e-08	-1.47128	-1.65911	4.95539e-07	-1.13085	-1.5666	1.74242e-05	-1.24568	-1.5603
44798293	chr19:44798293:T:TGATCCTCCTGTCTCGGC	4.48796e-07	-1.23722e-10	-1.53048	1.4586e-06	-1.23722e-10	-1.61787	5.66402e-05	-1.23722e-10	-1.62712
44798313	chr19:44798313:G:A	4.7204e-07	-1.23722e-10	-1.47999	1.50589e-06	-1.23722e-10	-1.58596	5.83147e-05	-1.23722e-10	-1.59799
44798435	chr19:44798435:C:T	1.74847e-06	-1.23722e-10	-0.170554	4.50304e-06	-1.23722e-10	-0.490594	0.000174804	-1.23722e-10	-0.500175
44798438	chr19:44798438:G:A	6.51299e-07	-1.23722e-10	-1.15808	1.70628e-06	-1.23722e-10	-1.46103	6.75586e-05	-1.23722e-10	-1.45084
44798451	chr19:44798451:T:C	3.96685e-07	-1.23722e-10	-1.65391	1.46536e-06	-1.23722e-10	-1.61324	5.80593e-05	-1.23722e-10	-1.60237
44798584	chr19:44798584:G:A	4.03814e-07	-1.23722e-10	-1.63609	1.39053e-06	-1.23722e-10	-1.66566	5.44437e-05	-1.23722e-10	-1.66667
44798630	chr19:44798630:G:A	4.1256e-07	-1.23722e-10	-1.61467	1.39586e-06	-1.23722e-10	-1.66184	5.45812e-05	-1.23722e-10	-1.66415
44798651	chr19:44798651:C:T	4.36357e-07	-1.23722e-10	-1.55859	1.55995e-06	-1.23722e-10	-1.55069	5.99751e-05	-1.23722e-10	-1.56991
44798667	chr19:44798667:T:C	7.78604e-08	-1.61749	-1.66464	2.95139e-07	-1.61312	-1.60254	1.20594e-05	-1.61066	-1.56334
44798885	chr19:44798885:G:A	3.98131e-07	-1.23722e-10	-1.65027	1.38923e-06	-1.23722e-10	-1.66659	5.45289e-05	-1.23722e-10	-1.66511
44799247	chr19:44799247:G:A	5.34437e-07	-1.35583	-6.7639e-10	1.70647e-06	-1.46092	-6.7639e-10	6.74345e-05	-1.45268	-6.7639e-10
44799256	chr19:44799256:A:G	1.08031e-07	-1.61772	-1.33691	2.96901e-07	-1.61057	-1.59913	1.13579e-05	-1.60857	-1.62535
44799408	chr19:44799408:T:G	1.16267e-07	-1.60602	-1.27514	3.42222e-07	-1.59957	-1.46807	1.26972e-05	-1.60697	-1.51548
44799521	chr19:44799521:A:G	7.92616e-08	-1.61059	-1.65371	2.82636e-07	-1.6071	-1.65184	1.1116e-05	-1.60987	-1.64558
44799635	chr19:44799635:G:A	3.81246e-06	-1.23722e-10	0.608981	8.03353e-06	-1.23722e-10	0.0882772	0.000293796	-1.23722e-10	0.0190479
44799692	chr19:44799692:GAA:G	1.7662e-07	-1.44844	-1.0146	5.08937e-07	-1.52517	-1.1456	2.03279e-05	-1.51328	-1.13857
44799719	chr19:44799719:AAAG:A	5.48152e-07	-1.3305	-6.7639e-10	2.11956e-06	-1.24414	-6.7639e-10	7.67118e-05	-1.32378	-6.7639e-10
44799789	chr19:44799789:AAAAAG:A	1.19327e-05	-1.23722e-10	1.74999	2.50258e-05	-1.23722e-10	1.22456	0.000980427	-1.23722e-10	1.22415
44799791	chr19:44799791:AAAG:A	5.1351e-07	-1.23722e-10	-1.39578	1.76613e-06	-1.23722e-10	-1.42656	6.80159e-05	-1.23722e-10	-1.4441
44799816	chr19:44799816:G:A	4.36969e-07	-1.23722e-10	-1.55719	1.51994e-06	-1.23722e-10	-1.57668	5.8468e-05	-1.23722e-10	-1.59536
44799822	chr19:44799822:GAGAA:G	5.77327e-07	-1.27864	-6.7639e-10	2.24913e-06	-1.1848	-6.7639e-10	8.08091e-05	-1.27175	-6.7639e-10
44799951	chr19:44799951:A:G	8.38913e-07	-1.23722e-10	-0.904942	3.09568e-06	-1.23722e-10	-0.86534	0.000120942	-1.23722e-10	-0.868525
44800054	chr19:44800054:G:A	1.93005e-07	-1.61718	-0.757151	4.48986e-07	-1.55939	-1.23672	1.72423e-05	-1.59412	-1.22235
44800077	chr19:44800077:A:G	8.51336e-08	-1.57138	-1.62145	3.03804e-07	-1.53289	-1.65383	1.1375e-05	-1.56849	-1.66393
44800115	chr19:44800115:C:T	3.93695e-07	-1.23722e-10	-1.66147	1.40555e-06	-1.23722e-10	-1.65492	5.47599e-05	-1.23722e-10	-1.66088
44800437	chr19:44800437:G:A	4.08595e-07	-1.23722e-10	-1.62432	1.38984e-06	-1.23722e-10	-1.66616	5.45386e-05	-1.23722e-10	-1.66493
44800608	chr19:44800608:G:A	6.05068e-07	-1.23722e-10	-1.23171	2.1103e-06	-1.23722e-10	-1.24852	8.04131e-05	-1.23722e-10	-1.27666
44800726	chr19:44800726:A:G	5.4313e-07	-1.3397	-6.7639e-10	2.09972e-06	-1.25354	-6.7639e-10	7.60255e-05	-1.33277	-6.7639e-10
44800777	chr19:44800777:G:T	7.21443e-07	-1.23722e-10	-1.0558	2.99385e-06	-1.23722e-10	-0.898787	0.00012842	-1.23722e-10	-0.808533
44802327	chr19:44802327:C:T	4.58508e-07	-1.50907	-6.7639e-10	1.62452e-06	-1.51013	-6.7639e-10	6.31671e-05	-1.51806	-6.7639e-10
44802423	chr19:44802423:T:C	1.54016e-06	-1.23722e-10	-0.297408	4.11871e-06	-1.23722e-10	-0.579807	0.000156477	-1.23722e-10	-0.610931
44802430	chr19:44802430:A:G	1.42328e-05	-1.23722e-10	1.92626	2.96822e-05	-1.23722e-10	1.3952	0.00116561	-1.23722e-10	1.39716
44802496	chr19:44802496:T:C	8.20707e-08	-1.59133	-1.63814	2.94736e-07	-1.55984	-1.65719	1.12055e-05	-1.58322	-1.66421
44803488	chr19:44803488:A:G	3.9523e-07	-1.23722e-10	-1.65758	1.38926e-06	-1.23722e-10	-1.66658	5.44894e-05	-1.23722e-10	-1.66583
44803666	chr19:44803666:A:G	8.63972e-08	-1.57959	-1.59851	3.08091e-07	-1.54345	-1.62926	1.15688e-05	-1.56997	-1.64555
44803697	chr19:44803697:T:A	8.4695e-08	-1.57466	-1.62334	3.00515e-07	-1.53674	-1.66087	1.11763e-05	-1.58344	-1.6666
44804244	chr19:44804244:T:C	1.15458e-07	-1.491	-1.39714	4.37942e-07	-1.4286	-1.39242	1.61424e-05	-1.46962	-1.41277
44804354	chr19:44804354:T:C	3.98393e-07	-1.23722e-10	-1.64961	1.38967e-06	-1.23722e-10	-1.66628	5.44405e-05	-1.23722e-10	-1.66673
44804515	chr19:44804515:AT:A	4.36294e-07	-1.23722e-10	-1.55873	1.62222e-06	-1.23722e-10	-1.51155	6.35069e-05	-1.23722e-10	-1.51269
44804951	chr19:44804951:G:A	6.47216e-07	-1.16437	-6.7639e-10	2.54192e-06	-1.06243	-6.7639e-10	8.49393e-05	-1.2219	-6.7639e-10
44805596	chr19:44805596:G:C	4.02031e-07	-1.23722e-10	-1.64052	1.50169e-06	-1.23722e-10	-1.58876	5.96576e-05	-1.23722e-10	-1.57522
44806174	chr19:44806174:T:C	2.94832e-07	-0.753845	-1.1968	8.28557e-07	-0.739662	-1.44375	2.31714e-05	-0.939543	-1.58138
44806266	chr19:44806266:G:A	3.91749e-07	-1.23722e-10	-1.66643	1.39122e-06	-1.23722e-10	-1.66517	5.44392e-05	-1.23722e-10	-1.66675
44806377	chr19:44806377:G:A	1.2484e-07	-1.6177	-1.19232	4.07325e-07	-1.57189	-1.3216	1.54437e-05	-1.60458	-1.32206
44806463	chr19:44806463:T:C	1.15171e-07	-1.31442	-1.5762	3.46111e-07	-1.46446	-1.59188	1.68905e-05	-1.27036	-1.56672
44806529	chr19:44806529:T:A	1.38613e-07	-1.40286	-1.3025	5.2321e-07	-1.32317	-1.31995	1.94653e-05	-1.37282	-1.32239
44806583	chr19:44806583:C:T	7.56321e-07	-1.23722e-10	-1.00858	1.8967e-06	-1.23722e-10	-1.35523	7.37271e-05	-1.23722e-10	-1.36347
44806724	chr19:44806724:T:C	1.6464e-06	-1.23722e-10	-0.230704	3.34088e-06	-1.23722e-10	-0.789112	0.000132534	-1.23722e-10	-0.777001
44806725	chr19:44806725:T:C	4.51677e-07	-1.23722e-10	-1.52408	1.4653e-06	-1.23722e-10	-1.61329	5.69145e-05	-1.23722e-10	-1.62229
44806778	chr19:44806778:G:A	1.22462e-07	-1.61473	-1.21452	4.1087e-07	-1.54141	-1.34342	1.53756e-05	-1.58683	-1.34423
44806907	chr19:44806907:G:A	9.19263e-07	-1.23722e-10	-0.813476	3.39935e-06	-1.23722e-10	-0.771762	0.000132962	-1.23722e-10	-0.773775
44806988	chr19:44806988:A:G	3.98588e-07	-1.23722e-10	-1.64912	1.38979e-06	-1.23722e-10	-1.66619	5.44417e-05	-1.23722e-10	-1.66671
44807485	chr19:44807485:AG:A	3.98014e-07	-1.23722e-10	-1.65056	1.39555e-06	-1.23722e-10	-1.66206	5.45872e-05	-1.23722e-10	-1.66404
44807827	chr19:44807827:G:A	1.00725e-06	-0.72207	-6.7639e-10	4.3808e-06	-0.518117	-6.7639e-10	0.000169271	-0.532339	-6.7639e-10
44807895	chr19:44807895:AC:A	5.98764e-07	-1.23722e-10	-1.24218	1.84664e-06	-1.23722e-10	-1.38198	7.13004e-05	-1.23722e-10	-1.39694
44808040	chr19:44808040:AGCTTG:A	1.2181e-07	-1.61728	-1.2173	3.96449e-07	-1.57861	-1.34194	1.5077e-05	-1.60801	-1.34266
44808048	chr19:44808048:TAAC:T	1.22002e-07	-1.61746	-1.21556	3.9784e-07	-1.57682	-1.34023	1.51158e-05	-1.60709	-1.34101
44808053	chr19:44808053:T:G	1.21188e-07	-1.61744	-1.22227	3.9538e-07	-1.57705	-1.3462	1.50254e-05	-1.60721	-1.34689
44808490	chr19:44808490:G:C	8.04271e-08	-1.60633	-1.64337	2.87209e-07	-1.58249	-1.6604	1.09945e-05	-1.60074	-1.6657
44808779	chr19:44808779:C:G	9.95614e-08	-1.58133	-1.45494	3.29834e-07	-1.54578	-1.55873	1.22345e-05	-1.57495	-1.58463
44808857	chr19:44808857:G:A	8.44127e-08	-1.5524	-1.64893	3.14883e-07	-1.55823	-1.59267	1.39323e-05	-1.47316	-1.55647
44809151	chr19:44809151:G:A	3.96233e-07	-1.23722e-10	-1.65505	1.38994e-06	-1.23722e-10	-1.66609	5.45853e-05	-1.23722e-10	-1.66407
44809760	chr19:44809760:G:A	4.17456e-07	-1.23722e-10	-1.60287	1.56951e-06	-1.23722e-10	-1.54458	6.415e-05	-1.23722e-10	-1.50262
44809879	chr19:44809879:G:C	1.33884e-06	-1.23722e-10	-0.437491	5.08182e-06	-1.23722e-10	-0.369678	0.00019878	-1.23722e-10	-0.371643
44810411	chr19:44810411:A:T	4.32487e-07	-1.5675	-6.7639e-10	1.75926e-06	-1.43045	-6.7639e-10	6.80104e-05	-1.44418	-6.7639e-10
44810480	chr19:44810480:C:T	1.45917e-07	-1.51372	-1.1403	4.21209e-07	-1.47634	-1.38363	1.62552e-05	-1.45919	-1.41623
44811138	chr19:44811138:A:T	6.0361e-07	-1.23412	-6.7639e-10	2.28488e-06	-1.16903	-6.7639e-10	7.74979e-05	-1.31359	-6.7639e-10
44811510	chr19:44811510:C:T	1.08784e-07	-1.49446	-1.45322	4.04245e-07	-1.43104	-1.47004	1.49232e-05	-1.47311	-1.48781
44811589	chr19:44811589:A:T	3.95478e-07	-1.23722e-10	-1.65695	1.41123e-06	-1.23722e-10	-1.65089	5.49056e-05	-1.23722e-10	-1.65822
44811718	chr19:44811718:C:G	4.90138e-07	-1.44236	-6.7639e-10	1.84628e-06	-1.38217	-6.7639e-10	6.82267e-05	-1.441	-6.7639e-10
44811862	chr19:44811862:C:T	1.84257e-07	-1.5348	-0.885913	4.78085e-07	-1.49169	-1.24163	1.81735e-05	-1.51465	-1.24922
44812282	chr19:44812282:G:A	4.53741e-07	-1.23722e-10	-1.51952	1.56481e-06	-1.23722e-10	-1.54758	6.29194e-05	-1.23722e-10	-1.52199
44812437	chr19:44812437:G:T	4.53741e-07	-1.23722e-10	-1.51952	1.56481e-06	-1.23722e-10	-1.54758	6.29194e-05	-1.23722e-10	-1.52199
44812562	chr19:44812562:G:A	4.47104e-07	-1.23722e-10	-1.53426	1.45716e-06	-1.23722e-10	-1.61886	5.66062e-05	-1.23722e-10	-1.62772
44812819	chr19:44812819:G:A	4.49608e-07	-1.23722e-10	-1.52867	1.55106e-06	-1.23722e-10	-1.55641	6.22428e-05	-1.23722e-10	-1.5328
44813073	chr19:44813073:TGGA:T	8.32454e-08	-1.61249	-1.60276	2.91265e-07	-1.59444	-1.63443	1.10895e-05	-1.60845	-1.6494
44813331	chr19:44813331:G:A	4.15318e-07	-1.608	-6.7639e-10	1.61684e-06	-1.51487	-6.7639e-10	5.97724e-05	-1.57329	-6.7639e-10
44813547	chr19:44813547:C:T	8.19879e-08	-1.61649	-1.61398	2.86148e-07	-1.6044	-1.64219	1.09632e-05	-1.61416	-1.65513
44813550	chr19:44813550:C:T	9.86537e-08	-1.57027	-1.47516	3.57873e-07	-1.52922	-1.4937	1.34202e-05	-1.55672	-1.51036
44813673	chr19:44813673:G:A	6.57822e-07	-1.23722e-10	-1.14811	2.22379e-06	-1.23722e-10	-1.19614	9.15117e-05	-1.23722e-10	-1.14737
44813766	chr19:44813766:C:A	4.31736e-07	-1.23722e-10	-1.56923	1.49441e-06	-1.23722e-10	-1.59361	5.80722e-05	-1.23722e-10	-1.60215
44813881	chr19:44813881:C:T	1.84163e-07	-1.54702	-0.874204	5.01476e-07	-1.50657	-1.17898	1.92484e-05	-1.5314	-1.17501
44813897	chr19:44813897:C:T	1.73398e-06	-1.23722e-10	-0.178874	3.6321e-06	-1.23722e-10	-0.705535	0.000137477	-1.23722e-10	-0.740382
44814047	chr19:44814047:G:A	4.7149e-07	-1.23722e-10	-1.48115	1.83838e-06	-1.23722e-10	-1.38646	6.89182e-05	-1.23722e-10	-1.43092
44814345	chr19:44814345:C:T	4.22017e-07	-1.23722e-10	-1.592	1.4269e-06	-1.23722e-10	-1.63984	5.54116e-05	-1.23722e-10	-1.64905
44814779	chr19:44814779:C:T	4.05181e-07	-1.23722e-10	-1.63272	1.41774e-06	-1.23722e-10	-1.64629	5.53272e-05	-1.23722e-10	-1.65057
44815094	chr19:44815094:A:G	8.3373e-08	-1.61717	-1.59656	2.99789e-07	-1.55934	-1.64069	1.13115e-05	-1.59783	-1.64018
44815307	chr19:44815307:A:C	1.01248e-07	-1.35338	-1.6661	3.92168e-07	-1.28564	-1.64577	1.48858e-05	-1.32822	-1.63521
44815387	chr19:44815387:A:G	4.40066e-07	-1.23722e-10	-1.55012	1.44466e-06	-1.23722e-10	-1.62747	5.61443e-05	-1.23722e-10	-1.63591
44815591	chr19:44815591:T:G	8.07417e-06	-1.23722e-10	1.35938	1.76048e-05	-1.23722e-10	0.872823	0.000684926	-1.23722e-10	0.865471
44816040	chr19:44816040:G:A	5.49637e-07	-1.32779	-6.7639e-10	2.103e-06	-1.25198	-6.7639e-10	7.65525e-05	-1.32586	-6.7639e-10
44816357	chr19:44816357:T:C	1.32958e-07	-1.1449	-1.60212	5.5116e-07	-1.05689	-1.53419	2.07218e-05	-1.12782	-1.50483
44816374	chr19:44816374:G:A	4.21104e-07	-1.59417	-6.7639e-10	1.4792e-06	-1.60384	-6.7639e-10	5.77584e-05	-1.60757	-6.7639e-10
44816964	chr19:44816964:C:T	7.89591e-06	-1.23722e-10	1.33705	1.72606e-05	-1.23722e-10	0.853078	0.000672766	-1.23722e-10	0.847559
44817129	chr19:44817129:C:T	4.6097e-07	-1.4017	-0.102018	1.04105e-06	-1.32227	-0.632842	3.54401e-05	-1.39929	-0.696705
44817250	chr19:44817250:G:T	6.12252e-07	-1.23722e-10	-1.2199	2.38208e-06	-1.23722e-10	-1.12737	0.000100906	-1.23722e-10	-1.04965
44817598	chr19:44817598:G:A	4.2831e-07	-1.23722e-10	-1.5772	1.42899e-06	-1.23722e-10	-1.63838	5.55837e-05	-1.23722e-10	-1.64595
44817613	chr19:44817613:C:T	9.06836e-07	-1.23722e-10	-0.827087	2.24349e-06	-1.23722e-10	-1.18731	9.11542e-05	-1.23722e-10	-1.15129
44817711	chr19:44817711:G:A	1.88506e-07	-1.0222	-1.37572	8.09302e-07	-0.92297	-1.28396	3.06646e-05	-1.00672	-1.23401
44818029	chr19:44818029:C:T	9.65274e-07	-1.23722e-10	-0.764636	3.84162e-06	-1.23722e-10	-0.649452	0.000159076	-1.23722e-10	-0.594459
44818069	chr19:44818069:G:T	4.41113e-07	-1.23722e-10	-1.54775	1.6946e-06	-1.23722e-10	-1.4679	6.9877e-05	-1.23722e-10	-1.4171
44818347	chr19:44818347:G:A	3.96107e-07	-1.23722e-10	-1.65536	1.39022e-06	-1.23722e-10	-1.66588	5.46058e-05	-1.23722e-10	-1.6637
44818584	chr19:44818584:G:A	1.47333e-06	-1.23722e-10	-0.341772	3.75039e-06	-1.23722e-10	-0.673488	0.000147796	-1.23722e-10	-0.668007
44818648	chr19:44818648:G:A	1.03636e-07	-1.38657	-1.6096	3.85455e-07	-1.28534	-1.66334	1.44381e-05	-1.33053	-1.66344
44819059	chr19:44819059:C:T	1.44392e-06	-0.361929	-6.7639e-10	4.67691e-06	-0.45271	-6.7639e-10	0.000182912	-0.454833	-6.7639e-10
44819096	chr19:44819096:A:C	4.40952e-07	-1.23722e-10	-1.54811	1.58862e-06	-1.23722e-10	-1.53248	6.39365e-05	-1.23722e-10	-1.50595
44819487	chr19:44819487:A:G	8.02875e-08	-1.5847	-1.66673	3.30253e-07	-1.44142	-1.66183	1.17024e-05	-1.54046	-1.66358
44819634	chr19:44819634:C:T	1.53699e-07	-0.955934	-1.64612	5.36683e-07	-0.96561	-1.65208	2.02701e-05	-0.994623	-1.66007
44819705	chr19:44819705:A:T	7.64344e-07	-0.99803	-6.7639e-10	2.70391e-06	-1.00065	-6.7639e-10	0.000102215	-1.03676	-6.7639e-10
44819816	chr19:44819816:T:C	1.26674e-07	-1.61607	-1.17936	5.1738e-07	-1.60957	-1.04476	1.88129e-05	-1.61771	-1.11159
44819830	chr19:44819830:A:G	8.03416e-07	-0.948176	-6.7639e-10	2.82844e-06	-0.955623	-6.7639e-10	0.000106686	-0.993948	-6.7639e-10
44819843	chr19:44819843:T:C	8.90617e-07	-0.845135	-6.7639e-10	3.13266e-06	-0.853465	-6.7639e-10	0.000117721	-0.895521	-6.7639e-10
44819913	chr19:44819913:CCATCCCCAACTCATCCT:C	1.81949e-07	-0.773948	-1.65937	6.79958e-07	-0.751058	-1.63001	2.60532e-05	-0.797336	-1.60636
44820214	chr19:44820214:C:A	7.52894e-07	-1.01312	-6.7639e-10	2.66098e-06	-1.01665	-6.7639e-10	0.000100518	-1.0535	-6.7639e-10
44820544	chr19:44820544:C:T	5.09811e-07	-1.40301	-6.7639e-10	1.81353e-06	-1.40007	-6.7639e-10	6.93468e-05	-1.42472	-6.7639e-10
44820881	chr19:44820881:G:A	2.74891e-06	-0.378912	0.660823	6.85906e-06	-0.297186	0.22741	0.000222785	-0.170539	-0.0870928
44821509	chr19:44821509:C:G	4.10674e-07	-1.23722e-10	-1.61925	1.42055e-06	-1.23722e-10	-1.6443	5.67124e-05	-1.23722e-10	-1.62585
44821612	chr19:44821612:G:A	4.25425e-07	-1.23722e-10	-1.58396	1.42438e-06	-1.23722e-10	-1.64161	5.69907e-05	-1.23722e-10	-1.62095
44821642	chr19:44821642:G:A	1.14813e-06	-0.591163	-6.7639e-10	3.59963e-06	-0.714517	-6.7639e-10	0.000149999	-0.653208	-6.7639e-10
44821701	chr19:44821701:C:T	9.23861e-07	-0.705908	-0.102579	2.68619e-06	-0.622804	-0.38442	9.35759e-05	-0.667916	-0.457151
44821938	chr19:44821938:G:C	9.58113e-07	-1.23722e-10	-0.772083	4.32107e-06	-1.23722e-10	-0.531844	0.000168054	-1.23722e-10	-0.539552
44822052	chr19:44822052:G:A	8.2092e-08	-1.56498	-1.66423	3.11679e-07	-1.50392	-1.65721	1.21748e-05	-1.49859	-1.66588
44822080	chr19:44822080:C:T	3.28283e-07	-1.36311	-0.480058	1.39097e-06	-1.41938	-0.245966	6.22597e-05	-1.42889	-0.103637
44822134	chr19:44822134:C:T	1.19373e-07	-1.48068	-1.37411	4.58321e-07	-1.39112	-1.38441	1.70665e-05	-1.37263	-1.45409
44822255	chr19:44822255:C:T	1.36398e-06	-0.418889	-6.7639e-10	4.25299e-06	-0.547725	-6.7639e-10	0.000177141	-0.486892	-6.7639e-10
44822314	chr19:44822314:G:A	3.9683e-07	-1.23722e-10	-1.65354	1.39262e-06	-1.23722e-10	-1.66416	5.49761e-05	-1.23722e-10	-1.65694
44822412	chr19:44822412:G:A	1.32338e-06	-0.449108	-6.7639e-10	4.12973e-06	-0.577134	-6.7639e-10	0.000172372	-0.514184	-6.7639e-10
44822481	chr19:44822481:T:G	2.48901e-07	-1.24906	-0.870936	9.99369e-07	-1.10705	-0.888927	3.04153e-05	-1.23688	-1.01201
44822611	chr19:44822611:G:A	4.07871e-07	-1.23722e-10	-1.6261	1.44378e-06	-1.23722e-10	-1.62808	5.59968e-05	-1.23722e-10	-1.63854
44822672	chr19:44822672:G:A	2.40601e-07	-0.491981	-1.66193	7.56353e-07	-0.619488	-1.65511	3.1273e-05	-0.568768	-1.65232
44822705	chr19:44822705:C:A	7.87285e-07	-1.23722e-10	-0.968458	2.87703e-06	-1.23722e-10	-0.938588	0.000118727	-1.23722e-10	-0.887016
44822960	chr19:44822960:T:C	2.83663e-07	-0.696185	-1.29308	1.73225e-06	-0.230019	-1.21591	5.22547e-05	-0.388634	-1.31908
44823066	chr19:44823066:T:TA	3.93937e-07	-1.23722e-10	-1.66086	1.39004e-06	-1.23722e-10	-1.66602	5.44392e-05	-1.23722e-10	-1.66676
44823268	chr19:44823268:G:A	2.87453e-06	-1.23722e-10	0.326596	1.00721e-05	-1.23722e-10	0.314426	0.000390806	-1.23722e-10	0.304371
44823374	chr19:44823374:C:T	7.19e-07	-1.23722e-10	-1.05919	2.80447e-06	-1.23722e-10	-0.964133	0.000105082	-1.23722e-10	-1.00909
44823407	chr19:44823407:C:T	1.95202e-07	-1.05735	-1.30566	1.09797e-06	-0.672002	-1.22988	3.33075e-05	-0.822872	-1.33518
44823511	chr19:44823511:C:T	1.41077e-07	-1.57399	-1.11375	5.69737e-07	-1.52084	-1.03709	2.16501e-05	-1.51361	-1.07522
44824051	chr19:44824051:C:T	2.87222e-06	-1.23722e-10	0.325792	1.00761e-05	-1.23722e-10	0.314816	0.000390631	-1.23722e-10	0.303923
44824052	chr19:44824052:C:T	1.99817e-07	-0.73253	-1.60712	1.12332e-06	-0.291271	-1.58779	3.65192e-05	-0.447918	-1.61808
44824202	chr19:44824202:T:C	1.47699e-07	-1.1348	-1.50707	6.50708e-07	-0.961731	-1.46331	2.08206e-05	-1.11785	-1.51004
44824692	chr19:44824692:C:T	3.92956e-07	-1.23722e-10	-1.66335	1.38962e-06	-1.23722e-10	-1.66631	5.46048e-05	-1.23722e-10	-1.66372
44824693	chr19:44824693:G:A	4.02676e-07	-1.23722e-10	-1.63892	1.50985e-06	-1.23722e-10	-1.58334	6.16788e-05	-1.23722e-10	-1.5419
44824740	chr19:44824740:C:A	3.92796e-07	-1.23722e-10	-1.66376	1.38905e-06	-1.23722e-10	-1.66672	5.44689e-05	-1.23722e-10	-1.66621
44824756	chr19:44824756:G:T	9.24395e-07	-0.807909	-6.7639e-10	2.90581e-06	-0.928635	-6.7639e-10	0.000120242	-0.874331	-6.7639e-10
44825012	chr19:44825012:G:A	2.88583e-06	-1.23722e-10	0.330518	1.01235e-05	-1.23722e-10	0.319508	0.00039248	-1.23722e-10	0.308645
44825110	chr19:44825110:A:T	1.85136e-07	-0.749785	-1.66617	1.01639e-06	-0.312348	-1.66674	3.42693e-05	-0.466457	-1.66313
44825122	chr19:44825122:T:A	1.8495e-07	-0.751149	-1.66581	1.0148e-06	-0.313913	-1.66674	3.4243e-05	-0.468066	-1.66229
44825123	chr19:44825123:C:A	1.8564e-07	-0.746497	-1.66674	1.02131e-06	-0.308071	-1.66619	3.43319e-05	-0.462589	-1.66518
44825219	chr19:44825219:C:T	1.42424e-07	-1.59784	-1.0804	4.38148e-07	-1.61049	-1.21005	1.75032e-05	-1.60463	-1.19683
44825528	chr19:44825528:A:G	4.65398e-07	-1.23722e-10	-1.49416	1.42658e-06	-1.23722e-10	-1.64007	5.6465e-05	-1.23722e-10	-1.63022
44825806	chr19:44825806:C:T	4.23103e-07	-1.23722e-10	-1.58943	1.45961e-06	-1.23722e-10	-1.61717	5.64717e-05	-1.23722e-10	-1.6301
44825873	chr19:44825873:G:A	3.93726e-07	-1.23722e-10	-1.66139	1.38972e-06	-1.23722e-10	-1.66624	5.44392e-05	-1.23722e-10	-1.66676
44825903	chr19:44825903:T:C	3.92163e-07	-1.23722e-10	-1.66537	1.38925e-06	-1.23722e-10	-1.66659	5.45127e-05	-1.23722e-10	-1.66541
44826056	chr19:44826056:G:A	3.95158e-07	-1.23722e-10	-1.65776	1.39031e-06	-1.23722e-10	-1.66582	5.47542e-05	-1.23722e-10	-1.66098
44826087	chr19:44826087:T:C	1.61916e-07	-0.899268	-1.6507	9.28748e-07	-0.468755	-1.60051	3.16847e-05	-0.633778	-1.57423
44826181	chr19:44826181:G:A	4.63166e-07	-1.49896	-6.7639e-10	1.73856e-06	-1.44229	-6.7639e-10	6.55575e-05	-1.48091	-6.7639e-10
44826721	chr19:44826721:AG:A	1.73706e-06	-0.7926	0.615499	5.30023e-06	-0.723369	0.395771	0.00019195	-0.76866	0.362054
44826954	chr19:44826954:T:C	3.91857e-07	-1.23722e-10	-1.66615	1.38953e-06	-1.23722e-10	-1.66638	5.44459e-05	-1.23722e-10	-1.66663
44827092	chr19:44827092:AGACAGATAGAT:A	4.02772e-07	-1.23722e-10	-1.63868	1.40947e-06	-1.23722e-10	-1.65213	5.50087e-05	-1.23722e-10	-1.65635
44827128	chr19:44827128:C:T	5.17023e-07	-1.23722e-10	-1.38896	2.05499e-06	-1.23722e-10	-1.27507	7.88143e-05	-1.23722e-10	-1.29675
44827263	chr19:44827263:C:T	1.03147e-06	-1.23722e-10	-0.698312	4.17006e-06	-1.23722e-10	-0.567418	0.000154434	-1.23722e-10	-0.624075
44827336	chr19:44827336:G:A	4.46505e-06	-1.23722e-10	0.766987	2.24981e-05	-1.23722e-10	1.11808	0.000809094	-1.23722e-10	1.03208
44827388	chr19:44827388:G:C	1.9926e-06	-1.23722e-10	-0.039852	9.86768e-06	-1.23722e-10	0.293918	0.000371368	-1.23722e-10	0.253355
44828429	chr19:44828429:C:T	5.36822e-07	-1.35138	-6.7639e-10	1.94447e-06	-1.33036	-6.7639e-10	7.32877e-05	-1.36945	-6.7639e-10
44828453	chr19:44828453:C:T	3.92099e-07	-1.23722e-10	-1.66553	1.3929e-06	-1.23722e-10	-1.66396	5.46907e-05	-1.23722e-10	-1.66215
44828464	chr19:44828464:G:GTAGC	8.47711e-08	-1.53099	-1.66611	3.09055e-07	-1.5039	-1.66569	1.18e-05	-1.52962	-1.66612
44828468	chr19:44828468:C:T	6.16794e-07	-1.42986	0.217348	1.78211e-06	-1.14922	-0.268332	4.81405e-05	-1.26642	-0.523292
44828807	chr19:44828807:A:T	8.07821e-07	-0.942708	-6.7639e-10	2.59964e-06	-1.03997	-6.7639e-10	0.000106593	-0.994819	-6.7639e-10
44829140	chr19:44829140:C:T	4.13736e-07	-1.61182	-6.7639e-10	1.61949e-06	-1.51324	-6.7639e-10	5.76839e-05	-1.60886	-6.7639e-10
44829584	chr19:44829584:T:C	1.91009e-07	-1.5895	-0.795224	6.23754e-07	-1.57298	-0.89437	2.597e-05	-1.58739	-0.819509
44829624	chr19:44829624:C:T	4.50707e-07	-1.23722e-10	-1.52623	1.54961e-06	-1.23722e-10	-1.55734	5.99509e-05	-1.23722e-10	-1.57031
44830058	chr19:44830058:C:T	2.31375e-06	-0.627816	0.737391	7.05498e-06	-0.547844	0.50623	0.000251428	-0.599144	0.46246
44830427	chr19:44830427:C:T	4.44277e-07	-1.23722e-10	-1.5406	1.40632e-06	-1.23722e-10	-1.65437	5.531e-05	-1.23722e-10	-1.65089
44830489	chr19:44830489:A:T	4.85028e-07	-1.23722e-10	-1.45284	1.74106e-06	-1.23722e-10	-1.44085	6.51325e-05	-1.23722e-10	-1.48742
44830577	chr19:44830577:T:C	2.82018e-07	-0.92928	-1.0658	6.84513e-07	-1.06183	-1.31256	2.48505e-05	-1.05045	-1.40051
44830701	chr19:44830701:T:C	2.00811e-07	-1.24266	-1.09203	5.04169e-07	-1.34782	-1.33237	1.75267e-05	-1.39243	-1.40768
44830730	chr19:44830730:T:A	4.78828e-07	-1.23722e-10	-1.46571	1.86019e-06	-1.23722e-10	-1.37467	6.90836e-05	-1.23722e-10	-1.42852
44830756	chr19:44830756:C:G	8.40232e-07	-1.37496	0.47159	3.23432e-06	-1.34206	0.520533	0.000133292	-1.37827	0.60697
44830798	chr19:44830798:C:T	1.90228e-06	-1.23722e-10	-0.0862402	5.249e-06	-1.23722e-10	-0.33731	0.000191422	-1.23722e-10	-0.409358
44831016	chr19:44831016:C:T	2.67821e-06	-1.23722e-10	0.255856	9.44703e-06	-1.23722e-10	0.250354	0.000366556	-1.23722e-10	0.240311
44831021	chr19:44831021:G:A	4.16358e-07	-1.23722e-10	-1.6055	1.47364e-06	-1.23722e-10	-1.60761	5.86473e-05	-1.23722e-10	-1.5923
44831147	chr19:44831147:A:G	8.58412e-07	-1.23722e-10	-0.881965	2.93967e-06	-1.23722e-10	-0.917049	0.00011138	-1.23722e-10	-0.950894
44831249	chr19:44831249:T:C	3.9973e-07	-1.23722e-10	-1.64626	1.41746e-06	-1.23722e-10	-1.64648	5.60844e-05	-1.23722e-10	-1.63698
44831689	chr19:44831689:T:C	7.23049e-06	-1.23722e-10	1.24901	2.93179e-05	-1.23722e-10	1.38285	0.00103744	-1.23722e-10	1.28067
44831713	chr19:44831713:A:G	1.11493e-05	1.93891	-0.256822	2.93296e-05	1.68185	-0.298602	0.00135803	1.8787	-0.328752
44831740	chr19:44831740:A:G	2.53346e-06	-1.23722e-10	0.200294	8.8061e-06	-1.23722e-10	0.180097	0.000340792	-1.23722e-10	0.167432
44831925	chr19:44831925:C:A	3.30917e-07	-1.60102	-0.234158	9.98296e-07	-1.58828	-0.408772	4.01627e-05	-1.59513	-0.37577
44832716	chr19:44832716:TAAAAC:T	9.10796e-07	-1.23722e-10	-0.82273	3.15258e-06	-1.23722e-10	-0.847127	0.000119356	-1.23722e-10	-0.881726
44832739	chr19:44832739:A:G	5.68417e-07	-1.29419	-6.7639e-10	2.26895e-06	-1.17603	-6.7639e-10	7.51282e-05	-1.34464	-6.7639e-10
44832778	chr19:44832778:T:C	1.31152e-07	-1.54289	-1.2178	5.4264e-07	-1.35808	-1.24857	1.92791e-05	-1.46095	-1.24387
44832813	chr19:44832813:C:T	2.5845e-06	-1.23722e-10	0.220238	9.00241e-06	-1.23722e-10	0.202145	0.000349099	-1.23722e-10	0.191517
44832883	chr19:44832883:A:G	1.0057e-06	-1.23722e-10	-0.723608	5.27301e-06	-1.23722e-10	-0.332745	0.000202075	-1.23722e-10	-0.355203
44832926	chr19:44832926:AGGCT:A	2.43254e-06	-1.23722e-10	0.159642	8.47422e-06	-1.23722e-10	0.141682	0.000328646	-1.23722e-10	0.131142
44833186	chr19:44833186:G:A	3.26809e-07	-1.50534	-0.342334	1.54944e-06	-1.2911	-0.266354	5.08056e-05	-1.40127	-0.334559
44833342	chr19:44833342:T:C	3.01704e-06	-1.55432	1.9293	9.88813e-06	-1.41632	1.71231	0.000324669	-1.47698	1.59594
44834247	chr19:44834247:G:C	3.92737e-07	-1.49214	-0.171772	1.79909e-06	-1.29451	-0.113553	6.21957e-05	-1.38792	-0.14563
44834480	chr19:44834480:C:T	3.82454e-06	-1.32886	1.94101	1.50087e-05	-1.22386	1.93714	0.000572894	-1.27551	1.96237
44834779	chr19:44834779:G:C	4.52256e-07	-1.23722e-10	-1.5228	1.59982e-06	-1.23722e-10	-1.52545	6.20391e-05	-1.23722e-10	-1.53607
44834795	chr19:44834795:C:T	3.94222e-07	-1.23722e-10	-1.66013	1.42789e-06	-1.23722e-10	-1.63915	5.65136e-05	-1.23722e-10	-1.62936
44834963	chr19:44834963:A:G	2.48469e-06	-1.39373	1.57458	9.60297e-06	-1.29975	1.56648	0.000367723	-1.34659	1.59008
44835079	chr19:44835079:A:G	5.03679e-07	-1.41511	-6.7639e-10	1.65507e-06	-1.4915	-6.7639e-10	6.47288e-05	-1.49363	-6.7639e-10
44835236	chr19:44835236:T:C	2.49367e-06	-1.45942	1.64388	9.62466e-06	-1.37942	1.6484	0.000369286	-1.41952	1.66725
44835238	chr19:44835238:T:C	1.03927e-07	-1.61348	-1.37987	3.64035e-07	-1.61768	-1.38817	1.37589e-05	-1.61582	-1.42634
44835266	chr19:44835266:G:C	6.68845e-07	-1.41469	0.283189	1.96944e-06	-1.14054	-0.177056	5.27932e-05	-1.25825	-0.43921
44835638	chr19:44835638:G:A	3.2912e-06	-1.53791	1.99987	1.1546e-05	-1.39079	1.84178	0.000386418	-1.45592	1.749
44836083	chr19:44836083:G:A	3.98999e-07	-1.23722e-10	-1.64809	1.46508e-06	-1.23722e-10	-1.61344	5.75101e-05	-1.23722e-10	-1.61188
44836764	chr19:44836764:C:T	4.65376e-07	-1.4942	-6.7639e-10	1.54714e-06	-1.55894	-6.7639e-10	6.15209e-05	-1.54446	-6.7639e-10
44836881	chr19:44836881:G:A	0.000112453	-1.48324	5.47648	0.000316565	-1.40596	5.16814	0.0100363	-1.43671	4.98683
44837250	chr19:44837250:T:C	4.5039e-07	-1.23722e-10	-1.52693	1.57634e-06	-1.23722e-10	-1.54024	6.10066e-05	-1.23722e-10	-1.55286
44837379	chr19:44837379:G:A	9.07544e-07	-1.60556	0.77925	2.21231e-06	-1.61457	0.413254	9.80661e-05	-1.61149	0.533294
44837479	chr19:44837479:G:A	2.89127e-07	-1.52712	-0.44306	1.21492e-06	-1.32623	-0.474433	3.78376e-05	-1.42676	-0.603773
44838025	chr19:44838025:T:C	3.68631e-06	-1.61681	2.19214	8.60056e-06	-1.59454	1.75102	0.000336542	-1.60853	1.76342
44838445	chr19:44838445:G:A	3.77929e-06	-1.23722e-10	0.600243	1.40279e-05	-1.23722e-10	0.645698	0.000530753	-1.23722e-10	0.610457
44838502	chr19:44838502:C:G	9.77081e-07	-1.57112	0.818638	3.12967e-06	-1.51324	0.658816	0.000117803	-1.54461	0.649783
44838647	chr19:44838647:G:A	3.7308e-07	-1.50298	-0.212278	1.55973e-06	-1.28485	-0.265982	4.75852e-05	-1.39242	-0.408899
44838691	chr19:44838691:A:G	4.0405e-06	-1.45542	2.1225	1.51649e-05	-1.37477	2.0984	0.000579815	-1.41502	2.11389
44838698	chr19:44838698:A:G	7.91662e-08	-1.61002	-1.65548	2.91347e-07	-1.59347	-1.63512	1.1408e-05	-1.60331	-1.62621
44838857	chr19:44838857:A:G	4.8919e-07	-1.4443	-6.7639e-10	2.21046e-06	-1.20215	-6.7639e-10	7.70052e-05	-1.31997	-6.7639e-10
44838867	chr19:44838867:G:A	4.20662e-07	-1.59522	-6.7639e-10	1.57786e-06	-1.53928	-6.7639e-10	6.02449e-05	-1.56542	-6.7639e-10
44838904	chr19:44838904:G:A	4.32948e-07	-1.56643	-6.7639e-10	1.77392e-06	-1.42216	-6.7639e-10	6.48609e-05	-1.49159	-6.7639e-10
44839079	chr19:44839079:T:G	1.18493e-06	-1.23722e-10	-0.559608	3.33696e-06	-1.23722e-10	-0.790288	0.00012503	-1.23722e-10	-0.835286
44839095	chr19:44839095:T:C	4.16806e-07	-1.23722e-10	-1.60443	1.58228e-06	-1.23722e-10	-1.53648	6.50683e-05	-1.23722e-10	-1.4884
44839099	chr19:44839099:C:G	3.26283e-06	-1.23722e-10	0.453302	1.24854e-05	-1.23722e-10	0.529216	0.000438632	-1.23722e-10	0.419821
44839373	chr19:44839373:C:T	8.4411e-07	-1.55936	0.660592	3.10122e-06	-1.45088	0.587325	0.000107465	-1.49348	0.506805
44840322	chr19:44840322:G:A	3.53855e-07	-1.61662	-0.151537	1.33185e-06	-1.56976	-0.139019	3.83977e-05	-1.60742	-0.408419
44840407	chr19:44840407:A:G	0.000185999	-1.23722e-10	4.49645	0.000436326	-1.23722e-10	4.08304	0.0161407	-1.23722e-10	4.02526
44840656	chr19:44840656:G:A	2.70532e-06	-1.23722e-10	0.265925	9.37505e-06	-1.23722e-10	0.242705	0.000360657	-1.23722e-10	0.224087
44840863	chr19:44840863:T:C	1.90738e-06	-1.23722e-10	-0.0835647	1.00474e-05	-1.23722e-10	0.311965	0.000385621	-1.23722e-10	0.291017
44840996	chr19:44840996:T:C	4.16537e-07	-1.23722e-10	-1.60507	1.48984e-06	-1.23722e-10	-1.59668	5.77733e-05	-1.23722e-10	-1.60731
44841010	chr19:44841010:A:G	1.73513e-06	-1.23722e-10	-0.178212	9.18932e-06	-1.23722e-10	0.222695	0.000349313	-1.23722e-10	0.192129
44841465	chr19:44841465:G:A	1.03945e-07	-1.60197	-1.39121	3.8614e-07	-1.59224	-1.35466	1.38304e-05	-1.59869	-1.43828
44841468	chr19:44841468:C:T	1.20264e-06	-1.23722e-10	-0.544778	4.22513e-06	-1.23722e-10	-0.554297	0.000158872	-1.23722e-10	-0.595742
44842187	chr19:44842187:C:G	4.96988e-06	-1.23722e-10	0.874102	2.74164e-05	-1.23722e-10	1.31579	0.00102181	-1.23722e-10	1.2655
44842206	chr19:44842206:G:A	4.07833e-07	-1.23722e-10	-1.62619	1.59147e-06	-1.23722e-10	-1.53069	6.09244e-05	-1.23722e-10	-1.5542
44842363	chr19:44842363:G:A	2.71686e-06	-1.23722e-10	0.270184	8.8549e-06	-1.23722e-10	0.185624	0.000335492	-1.23722e-10	0.151757
44842451	chr19:44842451:G:A	2.4957e-07	-1.30501	-0.812301	9.529e-07	-1.34312	-0.700469	3.75964e-05	-1.24854	-0.788391
44842516	chr19:44842516:C:T	8.95296e-08	-1.61517	-1.52731	3.46794e-07	-1.54852	-1.50585	1.20263e-05	-1.61086	-1.56588
44842530	chr19:44842530:A:T	1.34906e-07	-1.38038	-1.35209	4.42276e-07	-1.50278	-1.30838	1.68331e-05	-1.42952	-1.41097
44842548	chr19:44842548:C:G	4.15894e-07	-1.23722e-10	-1.60662	1.5915e-06	-1.23722e-10	-1.53067	6.17923e-05	-1.23722e-10	-1.54006
44842812	chr19:44842812:G:A	3.5301e-06	-1.61656	2.14859	1.69895e-05	-1.61325	2.4505	0.000619647	-1.588	2.35331
44842913	chr19:44842913:G:A	2.97924e-06	-1.23722e-10	0.362375	1.0253e-05	-1.23722e-10	0.33222	0.000394666	-1.23722e-10	0.3142
44843294	chr19:44843294:A:T	6.8001e-07	-0.939222	-0.175718	3.015e-06	-1.00496	0.113211	0.000118226	-0.873245	-0.0179962
44843687	chr19:44843687:T:C	9.21997e-07	-1.23722e-10	-0.810507	3.06749e-06	-1.23722e-10	-0.874489	0.00012758	-1.23722e-10	-0.815097
44843831	chr19:44843831:C:T	7.90599e-06	-1.23722e-10	1.33833	2.0393e-05	-1.23722e-10	1.01984	0.000749972	-1.23722e-10	0.956197
44843930	chr19:44843930:C:T	7.21725e-06	-1.23722e-10	1.24718	1.87597e-05	-1.23722e-10	0.936363	0.000688626	-1.23722e-10	0.870859
44844304	chr19:44844304:T:G	9.04319e-07	-1.09409	0.264226	4.44481e-06	-1.17051	0.666896	0.00021474	-1.04184	0.747427
44844465	chr19:44844465:C:T	3.9222e-07	-1.23722e-10	-1.66523	1.38901e-06	-1.23722e-10	-1.66675	5.44577e-05	-1.23722e-10	-1.66641
44844650	chr19:44844650:C:T	4.37922e-07	-1.23722e-10	-1.55501	1.69453e-06	-1.23722e-10	-1.46794	7.03926e-05	-1.23722e-10	-1.40975
44844996	chr19:44844996:C:T	1.9952e-07	-1.61469	-0.726449	7.27602e-07	-1.6153	-0.698049	2.49674e-05	-1.6175	-0.828772
44845045	chr19:44845045:G:C	4.60409e-05	-1.23722e-10	3.10024	7.6808e-05	-1.23722e-10	2.34596	0.00283699	-1.23722e-10	2.28666
44845174	chr19:44845174:A:G	4.76567e-07	-1.23722e-10	-1.47044	1.66684e-06	-1.23722e-10	-1.48442	6.83045e-05	-1.23722e-10	-1.43986
44845226	chr19:44845226:A:G	4.11485e-07	-1.23722e-10	-1.61727	1.51003e-06	-1.23722e-10	-1.58321	6.17051e-05	-1.23722e-10	-1.54147
44845265	chr19:44845265:G:T	2.84708e-07	-1.42907	-0.556514	9.40312e-07	-1.16385	-0.893038	2.73889e-05	-1.28656	-1.06714
44845750	chr19:44845750:A:T	1.13714e-06	-1.23722e-10	-0.60078	5.20468e-06	-1.23722e-10	-0.345789	0.000198534	-1.23722e-10	-0.37288
44846047	chr19:44846047:CA:C	5.08164e-07	-1.23722e-10	-1.40624	2.03761e-06	-1.23722e-10	-1.28357	8.63672e-05	-1.23722e-10	-1.20523
44846054	chr19:44846054:C:G	4.71632e-07	-1.23722e-10	-1.48085	1.86651e-06	-1.23722e-10	-1.37128	7.84611e-05	-1.23722e-10	-1.30124
44846112	chr19:44846112:T:C	2.6237e-07	-1.21587	-0.851423	7.31999e-07	-1.2248	-1.08253	2.52634e-05	-1.23822	-1.19626
44846347	chr19:44846347:C:T	1.68015e-06	-1.23722e-10	-0.210409	5.9516e-06	-1.23722e-10	-0.211687	0.000221022	-1.23722e-10	-0.265578
44847465	chr19:44847465:A:C	1.07032e-06	-1.23722e-10	-0.661332	3.03584e-06	-1.23722e-10	-0.884857	0.000114274	-1.23722e-10	-0.925243
44847498	chr19:44847498:A:G	4.37567e-07	-1.23722e-10	-1.55582	1.69029e-06	-1.23722e-10	-1.47045	7.02501e-05	-1.23722e-10	-1.41178
44847649	chr19:44847649:C:T	1.17632e-06	-1.23722e-10	-0.566903	5.42006e-06	-1.23722e-10	-0.30524	0.00020644	-1.23722e-10	-0.333831
44847806	chr19:44847806:A:AGAGC	1.68445e-06	-1.23722e-10	-0.207855	3.04456e-06	-1.23722e-10	-0.881991	0.000124916	-1.23722e-10	-0.836196
44848259	chr19:44848259:C:G	4.53355e-07	-1.52037	-6.7639e-10	1.6411e-06	-1.49998	-6.7639e-10	6.36251e-05	-1.51083	-6.7639e-10
44848489	chr19:44848489:A:G	1.92358e-07	-1.61659	-0.761095	6.97468e-07	-1.59886	-0.756784	2.37701e-05	-1.61217	-0.883243
44848634	chr19:44848634:A:G	4.64752e-06	-1.06007	1.86711	2.04824e-05	-1.11172	2.13594	0.000723255	-1.02473	1.94466
44849162	chr19:44849162:G:C	2.02849e-07	-1.61285	-0.711733	7.30896e-07	-1.58759	-0.721238	2.46685e-05	-1.60524	-0.853072
44849547	chr19:44849547:C:T	2.08867e-07	-1.59285	-0.702504	7.43986e-07	-1.55009	-0.740985	2.43103e-05	-1.57927	-0.893672
44849612	chr19:44849612:G:A	7.47718e-07	-1.23722e-10	-1.02002	2.18417e-06	-1.23722e-10	-1.21411	8.29663e-05	-1.23722e-10	-1.24541
44850004	chr19:44850004:C:G	2.01253e-07	-1.60769	-0.724797	7.0522e-07	-1.57731	-0.767281	2.33085e-05	-1.59849	-0.916532
44850617	chr19:44850617:C:A	5.26254e-07	-1.23722e-10	-1.37126	2.26604e-06	-1.23722e-10	-1.17731	8.80463e-05	-1.23722e-10	-1.18598
44850770	chr19:44850770:G:C	6.7672e-07	-1.23722e-10	-1.11979	1.56904e-06	-1.23722e-10	-1.54488	6.54829e-05	-1.23722e-10	-1.48205
44850787	chr19:44850787:T:G	1.05453e-07	-1.61745	-1.36134	4.06205e-07	-1.55405	-1.34219	1.3789e-05	-1.61127	-1.4287
44850864	chr19:44850864:TGGCCTTCAAG:T	5.18037e-07	-1.23722e-10	-1.387	1.69003e-06	-1.23722e-10	-1.4706	6.42714e-05	-1.23722e-10	-1.50073
44851039	chr19:44851039:A:G	1.05066e-07	-1.6177	-1.36476	4.0253e-07	-1.55988	-1.34545	1.37367e-05	-1.61308	-1.43069
44852010	chr19:44852010:T:A	4.59449e-07	-1.23722e-10	-1.50702	1.50955e-06	-1.23722e-10	-1.58354	5.88101e-05	-1.23722e-10	-1.58953
44852078	chr19:44852078:G:A	6.5262e-07	-1.23722e-10	-1.15605	2.99815e-06	-1.23722e-10	-0.897353	0.000115593	-1.23722e-10	-0.91376
44852253	chr19:44852253:A:G	7.03901e-07	-1.23722e-10	-1.08041	2.09695e-06	-1.23722e-10	-1.25486	7.97988e-05	-1.23722e-10	-1.28433
44852295	chr19:44852295:A:G	2.0178e-07	-0.81066	-1.51921	6.54076e-07	-0.840513	-1.57937	2.26906e-05	-0.941909	-1.59998
44852338	chr19:44852338:C:T	1.57176e-07	-1.46675	-1.11294	5.64627e-07	-1.60637	-0.960571	2.33014e-05	-1.54234	-0.97298
44852884	chr19:44852884:C:T	6.00763e-07	-1.36852	0.129675	2.49248e-06	-1.50407	0.421998	0.000125385	-1.40617	0.573716
44852953	chr19:44852953:T:A	4.35605e-07	-1.23722e-10	-1.56031	1.50548e-06	-1.23722e-10	-1.58624	6.13151e-05	-1.23722e-10	-1.54781
44852954	chr19:44852954:T:G	5.19433e-06	-1.23722e-10	0.918275	2.60399e-05	-1.23722e-10	1.26428	0.000940771	-1.23722e-10	1.18286
44853087	chr19:44853087:C:T	8.53423e-06	-1.23722e-10	1.41479	2.93154e-05	-1.23722e-10	1.38276	0.0013087	-1.23722e-10	1.51295
44853186	chr19:44853186:G:A	4.82855e-07	-1.23722e-10	-1.45733	1.53627e-06	-1.23722e-10	-1.56599	6.22186e-05	-1.23722e-10	-1.53319
44853207	chr19:44853207:T:A	7.27412e-07	-1.58574	0.538181	1.53199e-06	-1.6112	0.0424237	4.79382e-05	-1.61405	-0.179873
44853417	chr19:44853417:A:G	2.08134e-07	-0.637805	-1.66106	4.5333e-07	-1.12127	-1.66521	2.35188e-05	-0.841285	-1.66475
44853629	chr19:44853629:C:T	4.30089e-07	-1.23722e-10	-1.57306	1.72782e-06	-1.23722e-10	-1.44848	6.6225e-05	-1.23722e-10	-1.47078
44853638	chr19:44853638:G:A	9.23091e-08	-1.45868	-1.65323	2.79696e-07	-1.60409	-1.66531	1.17537e-05	-1.53633	-1.66334
44853738	chr19:44853738:C:T	8.27699e-07	0.624722	-1.54312	2.67742e-06	0.546399	-1.55689	0.000114389	0.597885	-1.52212
44854682	chr19:44854682:A:G	6.3562e-07	-1.34757	0.165118	2.152e-06	-1.35493	0.125985	8.41357e-05	-1.33701	0.105605
44854769	chr19:44854769:C:T	4.91061e-07	-1.23722e-10	-1.44048	1.58962e-06	-1.23722e-10	-1.53185	6.39444e-05	-1.23722e-10	-1.50582
44854770	chr19:44854770:G:A	6.89164e-07	-1.23722e-10	-1.10157	2.5053e-06	-1.23722e-10	-1.07694	9.41221e-05	-1.23722e-10	-1.11925
44854852	chr19:44854852:G:A	4.15345e-07	-1.23722e-10	-1.60794	1.69091e-06	-1.23722e-10	-1.47008	6.51567e-05	-1.23722e-10	-1.48704
44855219	chr19:44855219:A:G	8.71003e-07	-1.23722e-10	-0.867403	1.86124e-06	-1.23722e-10	-1.3741	7.82624e-05	-1.23722e-10	-1.30377
44855243	chr19:44855243:G:A	1.14562e-07	-1.57691	-1.31903	4.24695e-07	-1.61198	-1.23976	1.63191e-05	-1.60943	-1.26207
44855318	chr19:44855318:G:A	1.2254e-05	1.77656	-6.7639e-10	3.80522e-05	1.64361	-6.7639e-10	0.00188178	1.87614	-6.7639e-10
44855891	chr19:44855891:C:G	8.9906e-08	-1.54625	-1.59204	3.37249e-07	-1.61756	-1.46472	1.34464e-05	-1.59644	-1.46869
44856120	chr19:44856120:G:T	7.24371e-07	-1.23722e-10	-1.05175	1.69158e-06	-1.23722e-10	-1.46969	6.99032e-05	-1.23722e-10	-1.41673
44856313	chr19:44856313:A:G	1.75395e-07	-1.5314	-0.938606	6.98881e-07	-1.61749	-0.736131	2.91874e-05	-1.58897	-0.701132
44856329	chr19:44856329:C:T	2.26026e-07	-1.5074	-0.709003	5.95827e-07	-1.61225	-0.900902	2.47968e-05	-1.56779	-0.885335
44856410	chr19:44856410:A:G	5.92068e-07	-1.23722e-10	-1.25343	1.80041e-06	-1.23722e-10	-1.40733	7.20158e-05	-1.23722e-10	-1.38695
44856449	chr19:44856449:G:A	1.86049e-07	-1.54174	-0.869297	5.04144e-07	-1.61743	-1.06281	2.05361e-05	-1.58989	-1.05177
44856519	chr19:44856519:C:T	1.05299e-05	1.62493	-6.7639e-10	3.26226e-05	1.48966	-6.7639e-10	0.00160493	1.71699	-6.7639e-10
44856743	chr19:44856743:G:C	3.9229e-07	-1.23722e-10	-1.66505	1.41254e-06	-1.23722e-10	-1.64996	5.51414e-05	-1.23722e-10	-1.65394
44856847	chr19:44856847:G:A	8.23384e-07	-1.23722e-10	-0.923626	2.95021e-06	-1.23722e-10	-0.91347	0.000109618	-1.23722e-10	-0.96684
44856926	chr19:44856926:C:T	9.76447e-07	-1.23722e-10	-0.753128	2.92419e-06	-1.23722e-10	-0.922331	0.000125532	-1.23722e-10	-0.831279
44857265	chr19:44857265:C:T	6.02264e-07	-1.23722e-10	-1.23635	2.38158e-06	-1.23722e-10	-1.12758	8.7676e-05	-1.23722e-10	-1.19019
44857316	chr19:44857316:G:A	1.9558e-07	-0.943124	-1.41795	5.6485e-07	-1.02931	-1.53724	2.04194e-05	-1.07396	-1.57339
44857497	chr19:44857497:G:A	1.05283e-07	-1.59065	-1.38975	3.66996e-07	-1.48012	-1.51763	1.27271e-05	-1.55292	-1.56718
44857505	chr19:44857505:A:G	8.87854e-08	-1.4849	-1.66593	2.82216e-07	-1.60026	-1.66017	1.16111e-05	-1.55822	-1.65366
44857526	chr19:44857526:CT:C	1.05188e-07	-1.59398	-1.38732	3.91379e-07	-1.55206	-1.38136	1.45627e-05	-1.59973	-1.38565
44857967	chr19:44857967:G:A	9.54585e-08	-1.41184	-1.66652	6.09552e-07	-0.823635	-1.66674	1.55191e-05	-1.25544	-1.66633
44858024	chr19:44858024:A:C	1.31209e-06	-1.23722e-10	-0.45767	5.24811e-06	-1.23722e-10	-0.337479	0.000224423	-1.23722e-10	-0.250306
44858086	chr19:44858086:C:T	2.13957e-06	-1.23722e-10	0.0313096	9.02303e-06	-1.23722e-10	0.204433	0.000392708	-1.23722e-10	0.309227
44858317	chr19:44858317:G:A	8.79495e-08	-1.60783	-1.55245	2.92082e-07	-1.60955	-1.61651	1.13035e-05	-1.61745	-1.62128
44858375	chr19:44858375:T:C	1.08637e-07	-1.29664	-1.6524	6.81067e-07	-0.719882	-1.65956	1.71777e-05	-1.1565	-1.66372
44858385	chr19:44858385:G:A	4.63268e-07	-1.23722e-10	-1.49874	1.75212e-06	-1.23722e-10	-1.43452	6.76935e-05	-1.23722e-10	-1.44885
44858389	chr19:44858389:A:G	1.04908e-07	-1.33433	-1.64964	4.22309e-07	-1.22486	-1.6325	1.42361e-05	-1.35352	-1.65454
44858438	chr19:44858438:T:C	1.31098e-06	-1.23722e-10	-0.458521	5.24492e-06	-1.23722e-10	-0.338087	0.000224263	-1.23722e-10	-0.251021
44858568	chr19:44858568:T:C	1.09636e-07	-1.27344	-1.66645	7.04183e-07	-0.680896	-1.66517	1.77398e-05	-1.12131	-1.66672
44858689	chr19:44858689:C:T	4.79087e-07	-1.23722e-10	-1.46517	1.82057e-06	-1.23722e-10	-1.3962	7.02127e-05	-1.23722e-10	-1.41231
44858703	chr19:44858703:T:C	1.14098e-07	-1.27192	-1.62807	7.36304e-07	-0.681411	-1.62005	1.86926e-05	-1.12777	-1.60794
44858776	chr19:44858776:G:A	6.56366e-07	-1.15033	-6.7639e-10	1.69772e-06	-1.46606	-6.7639e-10	8.25323e-05	-1.25065	-6.7639e-10
44859024	chr19:44859024:C:G	4.39426e-07	-1.23722e-10	-1.55158	1.64317e-06	-1.23722e-10	-1.49872	6.36882e-05	-1.23722e-10	-1.50984
44859045	chr19:44859045:C:T	4.18104e-07	-1.60132	-6.7639e-10	1.49138e-06	-1.59565	-6.7639e-10	5.92472e-05	-1.58212	-6.7639e-10
44859129	chr19:44859129:C:G	1.44806e-06	-1.23722e-10	-0.359068	4.5086e-06	-1.23722e-10	-0.48936	0.000166513	-1.23722e-10	-0.548766
44859410	chr19:44859410:G:A	1.05842e-07	-1.30851	-1.66659	6.63596e-07	-0.740419	-1.66501	1.69705e-05	-1.17051	-1.66185
44859997	chr19:44859997:G:A	1.17381e-07	-1.23145	-1.64017	7.68429e-07	-0.6091	-1.64965	1.8723e-05	-1.07735	-1.65673
44860042	chr19:44860042:C:T	1.14158e-07	-1.29295	-1.60652	7.01336e-07	-0.708362	-1.64175	1.72543e-05	-1.15737	-1.65841
44860135	chr19:44860135:C:T	9.06478e-08	-1.61772	-1.51235	3.2452e-07	-1.60298	-1.51777	1.21957e-05	-1.61772	-1.54503
44860443	chr19:44860443:A:G	1.53117e-07	-1.2557	-1.35015	5.41421e-07	-1.13058	-1.47832	1.85247e-05	-1.27142	-1.47331
44860534	chr19:44860534:T:G	1.22301e-07	-1.19818	-1.63238	8.28624e-07	-0.550563	-1.63277	1.98816e-05	-1.03172	-1.64232
44860608	chr19:44860608:A:T	7.68203e-07	-0.992995	-6.7639e-10	1.86414e-06	-1.37255	-6.7639e-10	9.50125e-05	-1.10983	-6.7639e-10
44861282	chr19:44861282:G:A	1.31279e-06	-1.23722e-10	-0.457135	5.27066e-06	-1.23722e-10	-0.333192	0.00022512	-1.23722e-10	-0.247204
44861366	chr19:44861366:C:T	1.13716e-07	-1.24957	-1.65378	7.51934e-07	-0.63152	-1.64893	1.83809e-05	-1.09562	-1.65691
44861525	chr19:44861525:A:G	1.10714e-07	-1.27611	-1.65398	7.19849e-07	-0.674885	-1.64918	1.78029e-05	-1.12736	-1.65711
44861815	chr19:44861815:A:G	1.10272e-07	-1.28048	-1.65362	7.1486e-07	-0.682265	-1.64875	1.77191e-05	-1.13239	-1.6568
44861852	chr19:44861852:C:G	4.15862e-07	-1.23722e-10	-1.6067	1.41028e-06	-1.23722e-10	-1.65156	5.51043e-05	-1.23722e-10	-1.65461
44861991	chr19:44861991:T:C	1.13691e-07	-1.30353	-1.60003	7.27531e-07	-0.7211	-1.59235	1.80388e-05	-1.16049	-1.61082
44862011	chr19:44862011:A:G	4.28671e-07	-1.23722e-10	-1.57636	1.43676e-06	-1.23722e-10	-1.63295	5.63951e-05	-1.23722e-10	-1.63146
44862050	chr19:44862050:T:C	1.0477e-06	-1.23722e-10	-0.682696	2.87991e-06	-1.23722e-10	-0.937588	0.000110195	-1.23722e-10	-0.961591
44862153	chr19:44862153:C:T	4.14077e-07	-1.611	-6.7639e-10	1.45912e-06	-1.61751	-6.7639e-10	5.82411e-05	-1.59925	-6.7639e-10
44862190	chr19:44862190:G:A	1.81103e-06	-0.135398	-6.7639e-10	7.38685e-06	0.00435478	-6.7639e-10	0.000275107	-0.0466811	-6.7639e-10
44862219	chr19:44862219:T:C	1.09415e-07	-1.2765	-1.6654	7.1247e-07	-0.670691	-1.66367	1.76515e-05	-1.12673	-1.66629
44862267	chr19:44862267:TCAC:T	7.19401e-07	-1.23722e-10	-1.05863	2.88607e-06	-1.23722e-10	-0.935453	0.000105079	-1.23722e-10	-1.00913
44862347	chr19:44862347:A:G	1.17241e-07	-1.21712	-1.6557	7.90238e-07	-0.579471	-1.6513	1.90601e-05	-1.0576	-1.65864
44862415	chr19:44862415:AAAAAAAAAAAAG:A	1.15287e-07	-1.27069	-1.61893	4.73116e-07	-1.14883	-1.59493	1.55728e-05	-1.29019	-1.62813
44862560	chr19:44862560:G:A	1.09744e-07	-1.27608	-1.66281	7.114e-07	-0.6758	-1.66007	1.76751e-05	-1.12719	-1.66449
44862921	chr19:44862921:G:A	1.01059e-07	-1.35839	-1.66296	6.21003e-07	-0.811443	-1.66032	1.60411e-05	-1.22404	-1.66465
44863018	chr19:44863018:C:T	1.18969e-07	-1.20479	-1.65339	8.12245e-07	-0.554968	-1.64833	1.94735e-05	-1.03836	-1.65642
44863088	chr19:44863088:G:A	1.21739e-07	-1.2149	-1.62027	8.29028e-07	-0.569123	-1.61372	1.97672e-05	-1.05052	-1.62929
44863346	chr19:44863346:G:A	1.08587e-07	-1.28627	-1.66322	6.97175e-07	-0.691635	-1.66443	1.73783e-05	-1.14196	-1.66666
44863399	chr19:44863399:G:A	1.13041e-07	-1.29523	-1.61407	7.17404e-07	-0.706258	-1.62121	1.77094e-05	-1.15289	-1.63685
44863522	chr19:44863522:T:C	1.06631e-07	-1.30799	-1.65969	6.74225e-07	-0.728088	-1.66145	1.69484e-05	-1.16809	-1.66558
44863566	chr19:44863566:T:A	6.23324e-06	-1.23722e-10	1.1006	2.36515e-05	-1.23722e-10	1.16808	0.000864958	-1.23722e-10	1.09884
44864216	chr19:44864216:A:G	1.14189e-07	-1.26974	-1.62945	5.92104e-07	-0.863607	-1.65581	1.76343e-05	-1.1313	-1.6627
44864245	chr19:44864245:G:C	8.10591e-08	-1.61288	-1.62899	2.76981e-07	-1.61497	-1.66418	1.08652e-05	-1.61323	-1.66504
44864520	chr19:44864520:C:T	3.07002e-07	-1.47296	-0.437236	6.91661e-07	-1.55966	-0.804351	2.34667e-05	-1.54539	-0.962867
44864648	chr19:44864648:A:G	9.04611e-07	0.700443	-1.52999	2.37806e-06	0.513862	-1.64293	9.01136e-05	0.489591	-1.65236
44864753	chr19:44864753:A:G	8.49521e-08	-1.60866	-1.5863	3.02086e-07	-1.61681	-1.57558	1.1509e-05	-1.61727	-1.60344
44865063	chr19:44865063:C:T	1.05852e-07	-1.32893	-1.64608	5.36958e-07	-0.952479	-1.6647	1.63508e-05	-1.20284	-1.66672
44865548	chr19:44865548:C:T	4.7757e-07	-1.23722e-10	-1.46834	1.81334e-06	-1.23722e-10	-1.40018	6.97873e-05	-1.23722e-10	-1.41839
44865653	chr19:44865653:A:G	1.17845e-06	-1.23722e-10	-0.565093	2.95729e-06	-1.23722e-10	-0.911073	0.000115418	-1.23722e-10	-0.915275
44865946	chr19:44865946:G:A	4.2608e-07	-1.58242	-6.7639e-10	1.46653e-06	-1.61245	-6.7639e-10	5.73909e-05	-1.61395	-6.7639e-10
44865960	chr19:44865960:G:A	4.65149e-07	-1.23722e-10	-1.49469	1.47177e-06	-1.23722e-10	-1.60888	6.08075e-05	-1.23722e-10	-1.55613
44866446	chr19:44866446:C:A	4.01124e-07	-1.23722e-10	-1.64278	1.43607e-06	-1.23722e-10	-1.63344	5.52217e-05	-1.23722e-10	-1.65248
44867078	chr19:44867078:G:A	2.16983e-07	-1.22084	-1.03639	1.00837e-06	-0.795955	-1.19106	2.86351e-05	-1.07719	-1.23202
44867088	chr19:44867088:G:A	1.40849e-06	-1.23722e-10	-0.386775	5.65618e-06	-1.23722e-10	-0.262599	0.000242261	-1.23722e-10	-0.173825
44867133	chr19:44867133:C:T	3.91776e-07	-1.23722e-10	-1.66636	1.39248e-06	-1.23722e-10	-1.66426	5.44471e-05	-1.23722e-10	-1.66661
44867138	chr19:44867138:C:G	3.92661e-07	-1.23722e-10	-1.6641	1.39822e-06	-1.23722e-10	-1.66015	5.44599e-05	-1.23722e-10	-1.66637
44867313	chr19:44867313:A:C	1.19921e-07	-1.26119	-1.58903	7.64587e-07	-0.650804	-1.61296	1.8697e-05	-1.11132	-1.62415
44867392	chr19:44867392:A:G	2.41963e-07	-1.18688	-0.961382	1.69332e-06	-0.528095	-0.940563	3.70934e-05	-1.02266	-1.02774
44867416	chr19:44867416:C:A	2.1261e-07	-1.19375	-1.08384	1.48686e-06	-0.538505	-1.06018	3.29372e-05	-1.03017	-1.13907
44867544	chr19:44867544:A:G	3.92461e-07	-1.23722e-10	-1.66461	1.38903e-06	-1.23722e-10	-1.66674	5.47051e-05	-1.23722e-10	-1.66188
44867581	chr19:44867581:G:A	7.97277e-08	-1.6153	-1.64313	2.9756e-07	-1.61263	-1.59485	1.16592e-05	-1.61564	-1.5921
44867597	chr19:44867597:G:A	1.31251e-07	-1.33077	-1.42916	7.64584e-07	-0.75717	-1.5066	2.01794e-05	-1.18037	-1.47881
44867684	chr19:44867684:C:T	8.24185e-07	-0.922654	-6.7639e-10	2.70616e-06	-0.999817	-6.7639e-10	0.000120647	-0.870974	-6.7639e-10
44867911	chr19:44867911:G:A	5.87905e-07	-1.45209	0.191611	2.22028e-06	-1.14943	-0.0482844	8.13883e-05	-1.33279	0.0681786
44867931	chr19:44867931:C:T	1.77664e-06	-0.15457	-6.7639e-10	6.30451e-06	-0.154081	-6.7639e-10	0.000287582	-0.00233014	-6.7639e-10
44868337	chr19:44868337:A:G	2.79406e-07	-1.57536	-0.429023	1.38315e-06	-1.26566	-0.405321	4.9191e-05	-1.51526	-0.252869
44868526	chr19:44868526:G:A	3.95863e-07	-1.23722e-10	-1.65598	1.38938e-06	-1.23722e-10	-1.66649	5.45394e-05	-1.23722e-10	-1.66492
44868773	chr19:44868773:C:T	1.52195e-07	-1.52607	-1.08582	5.44227e-07	-1.6173	-0.986437	2.30128e-05	-1.56244	-0.965343
44868927	chr19:44868927:A:C	1.65712e-07	-1.15072	-1.37608	7.86938e-07	-0.810032	-1.42492	2.43138e-05	-1.00595	-1.46685
44869097	chr19:44869097:T:G	3.95821e-07	-0.125414	-1.53067	2.5238e-06	0.401947	-1.47153	7.47033e-05	0.116037	-1.46635
44869121	chr19:44869121:TCTC:T	4.67102e-07	-1.23722e-10	-1.4905	1.85979e-06	-1.23722e-10	-1.37488	7.63859e-05	-1.23722e-10	-1.32804
44869269	chr19:44869269:A:G	5.3764e-07	-1.23722e-10	-1.34986	2.14339e-06	-1.23722e-10	-1.23296	8.40122e-05	-1.23722e-10	-1.23288
44869450	chr19:44869450:G:A	2.95353e-07	-0.745034	-1.20384	1.56293e-06	-0.336361	-1.21243	5.05576e-05	-0.577016	-1.16371
44869537	chr19:44869537:G:A	2.83057e-07	-1.18235	-0.809055	7.05926e-07	-1.34474	-0.998852	3.15999e-05	-1.26339	-0.947292
44869702	chr19:44869702:C:T	2.20567e-07	-1.14954	-1.09131	1.03029e-06	-0.802854	-1.16265	3.12185e-05	-0.999474	-1.22336
44870078	chr19:44870078:C:T	9.30435e-07	-1.23722e-10	-0.801396	2.66671e-06	-1.23722e-10	-1.0145	0.000112411	-1.23722e-10	-0.94168
44870141	chr19:44870141:G:A	4.16006e-07	-1.23722e-10	-1.60635	1.43732e-06	-1.23722e-10	-1.63257	5.79641e-05	-1.23722e-10	-1.60402
44870210	chr19:44870210:A:C	5.30718e-07	-1.23722e-10	-1.36282	1.89471e-06	-1.23722e-10	-1.35628	7.17177e-05	-1.23722e-10	-1.3911
44870307	chr19:44870307:C:T	5.95465e-07	-1.23722e-10	-1.24771	1.75799e-06	-1.23722e-10	-1.43117	7.30627e-05	-1.23722e-10	-1.37252
44870308	chr19:44870308:G:A	1.52364e-07	-1.32512	-1.28566	4.22889e-07	-1.44774	-1.40825	1.82777e-05	-1.38705	-1.37111
44870482	chr19:44870482:A:G	6.61919e-07	-0.0138473	-1.12806	3.39144e-06	0.226607	-1.0007	0.000129941	0.112751	-0.909508
44870516	chr19:44870516:T:C	8.17645e-07	-1.23722e-10	-0.93062	1.80109e-06	-1.23722e-10	-1.40695	7.92409e-05	-1.23722e-10	-1.29135
44871093	chr19:44871093:T:C	6.85211e-07	0.051289	-1.15861	3.51141e-06	0.27322	-1.01255	0.000136168	0.167633	-0.917583
44872156	chr19:44872156:G:A	4.45011e-07	-1.53895	-6.7639e-10	1.57726e-06	-1.53966	-6.7639e-10	6.44892e-05	-1.49734	-6.7639e-10
44872265	chr19:44872265:T:C	6.35958e-07	-1.23722e-10	-1.18192	2.1068e-06	-1.23722e-10	-1.25018	8.45093e-05	-1.23722e-10	-1.22698
44872328	chr19:44872328:A:G	2.62377e-06	0.235319	-6.7639e-10	1.02411e-05	0.33106	-6.7639e-10	0.000390581	0.303795	-6.7639e-10
44872507	chr19:44872507:G:C	4.15329e-07	-1.23722e-10	-1.60798	1.42481e-06	-1.23722e-10	-1.64131	5.69891e-05	-1.23722e-10	-1.62098
44872763	chr19:44872763:CT:C	5.64518e-07	-1.30108	-6.7639e-10	1.53748e-06	-1.5652	-6.7639e-10	7.26856e-05	-1.3777	-6.7639e-10
44872808	chr19:44872808:T:TTTTTATA	1.30682e-06	-1.23722e-10	-0.461697	3.51628e-06	-1.23722e-10	-0.737943	0.000152473	-1.23722e-10	-0.636852
44872816	chr19:44872816:T:TA	1.04024e-06	-1.23722e-10	-0.689844	2.88848e-06	-1.23722e-10	-0.934615	0.000123822	-1.23722e-10	-0.844993
44873060	chr19:44873060:C:G	7.09624e-07	0.348937	-1.42125	2.19905e-06	0.149221	-1.35654	0.000108157	0.431128	-1.41139
44873284	chr19:44873284:C:T	7.52117e-07	-1.23722e-10	-1.01416	3.08154e-06	-1.23722e-10	-0.869917	0.000111648	-1.23722e-10	-0.948487
44873285	chr19:44873285:G:A	6.19959e-07	-1.23722e-10	-1.2074	1.81388e-06	-1.23722e-10	-1.39988	7.588e-05	-1.23722e-10	-1.33469
44873841	chr19:44873841:C:A	3.18453e-07	-0.698735	-1.17484	1.62126e-06	-0.480081	-1.03206	5.49045e-05	-0.578742	-1.0795
44873997	chr19:44873997:G:A	4.50276e-07	-1.23722e-10	-1.52719	1.64986e-06	-1.23722e-10	-1.49465	6.26589e-05	-1.23722e-10	-1.52613
44874077	chr19:44874077:G:A	1.26618e-07	-1.39574	-1.40014	4.21078e-07	-1.55209	-1.30819	1.77313e-05	-1.43516	-1.35335
44874210	chr19:44874210:G:A	1.08844e-07	-1.33954	-1.60759	4.53066e-07	-1.17831	-1.60875	1.58078e-05	-1.27538	-1.62796
44874887	chr19:44874887:C:T	5.9612e-07	-1.51491	0.268303	1.25372e-06	-1.59024	-0.178991	4.06855e-05	-1.57409	-0.383876
44875100	chr19:44875100:C:T	7.32594e-07	-1.23722e-10	-1.04046	2.07038e-06	-1.23722e-10	-1.26762	8.77695e-05	-1.23722e-10	-1.18912
44875462	chr19:44875462:C:T	1.95431e-06	1.34095	-1.4002	5.80743e-06	1.07747	-1.31368	0.000293294	1.38708	-1.36975
44875803	chr19:44875803:A:C	1.02634e-07	-1.34256	-1.66331	3.06495e-07	-1.51618	-1.66172	1.37227e-05	-1.37835	-1.66644
44876052	chr19:44876052:T:C	9.99784e-08	-1.42665	-1.60545	4.41955e-07	-1.27697	-1.53492	1.63518e-05	-1.36003	-1.50947
44876079	chr19:44876079:C:T	1.15154e-07	-1.23502	-1.65575	3.23597e-07	-1.46007	-1.66354	1.5448e-05	-1.28271	-1.64365
44876309	chr19:44876309:AC:A	9.91762e-08	-1.39204	-1.64811	2.93282e-07	-1.55555	-1.66642	1.29304e-05	-1.43927	-1.66498
44876381	chr19:44876381:C:T	1.04914e-07	-1.33298	-1.65092	3.03226e-07	-1.5227	-1.66593	1.363e-05	-1.3858	-1.66576
44876425	chr19:44876425:A:C	1.04788e-07	-1.33263	-1.65248	3.03405e-07	-1.5223	-1.66573	1.36304e-05	-1.38548	-1.66606
44876489	chr19:44876489:A:G	3.48832e-07	-0.588994	-1.19346	1.90759e-06	-0.120753	-1.22876	3.86281e-05	-0.599137	-1.41072
44876534	chr19:44876534:C:T	4.96379e-07	-0.0995802	-1.33013	2.66237e-06	0.189747	-1.20588	8.53734e-05	0.0246298	-1.24143
44876869	chr19:44876869:G:C	1.10491e-07	-1.33734	-1.59478	3.0677e-07	-1.52553	-1.65148	1.40126e-05	-1.38991	-1.63398
44876879	chr19:44876879:C:A	3.94269e-07	-1.23722e-10	-1.66002	1.40684e-06	-1.23722e-10	-1.654	5.54633e-05	-1.23722e-10	-1.64812
44877078	chr19:44877078:T:C	4.18931e-07	-1.59934	-6.7639e-10	1.47023e-06	-1.60993	-6.7639e-10	5.72141e-05	-1.61704	-6.7639e-10
44877288	chr19:44877288:G:T	1.08488e-07	-1.3552	-1.59521	3.38242e-07	-1.53384	-1.54551	1.45962e-05	-1.40559	-1.57749
44877713	chr19:44877713:G:T	1.4017e-07	-1.04998	-1.64422	8.45551e-07	-0.528908	-1.63421	2.25598e-05	-0.914702	-1.63297
44878015	chr19:44878015:C:T	4.2631e-07	-1.23722e-10	-1.58188	1.6544e-06	-1.23722e-10	-1.49191	6.71175e-05	-1.23722e-10	-1.45739
44878035	chr19:44878035:G:T	1.39055e-06	1.17756	-1.57715	4.46619e-06	0.99678	-1.49559	0.000209248	1.17464	-1.49496
44878041	chr19:44878041:CCA:C	3.33015e-06	-1.23722e-10	0.473723	1.28316e-05	-1.23722e-10	0.556563	0.000442655	-1.23722e-10	0.428951
44878464	chr19:44878464:T:C	6.97896e-07	-1.23722e-10	-1.08898	3.10818e-06	-1.23722e-10	-0.861311	0.000120712	-1.23722e-10	-0.870429
44878742	chr19:44878742:C:T	1.23839e-06	-1.23722e-10	-0.515479	4.81069e-06	-1.23722e-10	-0.424506	0.000206184	-1.23722e-10	-0.335071
44878777	chr19:44878777:A:G	3.90864e-07	-0.0601971	-1.60849	2.58811e-06	0.515874	-1.56029	6.19269e-05	0.0397904	-1.57767
44878818	chr19:44878818:C:T	6.25709e-07	-1.23722e-10	-1.19816	2.32454e-06	-1.23722e-10	-1.15182	9.73561e-05	-1.23722e-10	-1.08546
44878835	chr19:44878835:T:A	4.5224e-07	-1.23722e-10	-1.52284	1.68389e-06	-1.23722e-10	-1.47424	6.83056e-05	-1.23722e-10	-1.43985
44879176	chr19:44879176:T:C	8.3204e-07	-1.23722e-10	-0.913169	2.28326e-06	-1.23722e-10	-1.16974	8.53646e-05	-1.23722e-10	-1.21691
44879418	chr19:44879418:G:A	4.12067e-07	-1.61586	-6.7639e-10	1.46437e-06	-1.61392	-6.7639e-10	5.74265e-05	-1.61333	-6.7639e-10
44879460	chr19:44879460:G:A	1.29177e-07	-1.12659	-1.64927	7.35091e-07	-0.639849	-1.66326	2.08821e-05	-0.967076	-1.65787
44879694	chr19:44879694:C:T	1.44663e-06	-1.23722e-10	-0.360058	3.47756e-06	-1.23722e-10	-0.749016	0.00013448	-1.23722e-10	-0.762425
44879709	chr19:44879709:C:T	7.86951e-08	-1.60797	-1.6635	3.29634e-07	-1.46347	-1.64165	1.14092e-05	-1.59324	-1.63618
44879727	chr19:44879727:T:G	2.21993e-07	-0.593046	-1.64136	7.91761e-07	-0.60532	-1.62352	3.49297e-05	-0.489917	-1.62058
44879780	chr19:44879780:A:T	2.18915e-07	-0.607365	-1.641	7.80749e-07	-0.619394	-1.62345	3.44193e-05	-0.504934	-1.62029
44879804	chr19:44879804:G:T	7.94413e-08	-1.60222	-1.65981	3.39489e-07	-1.44271	-1.63295	1.16202e-05	-1.58446	-1.62663
44879822	chr19:44879822:T:C	2.29647e-07	-1.53317	-0.667338	9.30464e-07	-1.59517	-0.472252	3.50689e-05	-1.57771	-0.528815
44879858	chr19:44879858:A:G	8.68146e-08	-1.57469	-1.59858	3.30609e-07	-1.61188	-1.49028	1.28878e-05	-1.60147	-1.50608
44880305	chr19:44880305:G:A	4.71767e-07	-1.48056	-6.7639e-10	1.68833e-06	-1.47161	-6.7639e-10	6.26325e-05	-1.52655	-6.7639e-10
44880326	chr19:44880326:G:A	1.52623e-07	-1.25983	-1.34925	4.36737e-07	-1.51001	-1.31376	2.09619e-05	-1.32662	-1.29452
44880573	chr19:44880573:C:T	1.46272e-06	1.29806	-1.64706	4.03172e-06	1.01084	-1.61199	0.0002112	1.29622	-1.60725
44880848	chr19:44880848:C:T	9.26249e-08	-1.6055	-1.50299	4.07227e-07	-1.36282	-1.53092	1.29377e-05	-1.56004	-1.54366
44880859	chr19:44880859:G:A	1.00493e-07	-1.36023	-1.66673	6.18121e-07	-0.809664	-1.66675	1.6094e-05	-1.22285	-1.66255
44880919	chr19:44880919:C:T	1.90374e-06	-1.23722e-10	-0.0854745	4.88809e-06	-1.23722e-10	-0.408545	0.000186458	-1.23722e-10	-0.435632
44880922	chr19:44880922:G:A	1.77372e-06	-1.23722e-10	-0.156212	4.60557e-06	-1.23722e-10	-0.46808	0.000175643	-1.23722e-10	-0.495386
44881148	chr19:44881148:T:C	2.93385e-07	-0.877341	-1.07822	1.01604e-06	-0.945384	-1.03405	4.35536e-05	-0.835308	-1.05454
44881443	chr19:44881443:G:A	4.49408e-07	-1.52912	-6.7639e-10	1.75617e-06	-1.43221	-6.7639e-10	6.87285e-05	-1.43367	-6.7639e-10
44881845	chr19:44881845:G:A	1.82373e-07	-1.39229	-1.0387	4.76855e-07	-1.56037	-1.17552	2.07632e-05	-1.4289	-1.20176
44881933	chr19:44881933:G:A	4.37457e-07	-1.23722e-10	-1.55607	1.40943e-06	-1.23722e-10	-1.65216	5.57602e-05	-1.23722e-10	-1.64278
44882132	chr19:44882132:G:A	6.69257e-07	-1.13088	-6.7639e-10	2.40037e-06	-1.11973	-6.7639e-10	9.63884e-05	-1.09545	-6.7639e-10
44882789	chr19:44882789:T:C	5.47615e-07	-1.23722e-10	-1.33148	2.12552e-06	-1.23722e-10	-1.24133	8.41597e-05	-1.23722e-10	-1.23112
44882972	chr19:44882972:A:G	9.21468e-07	-1.23722e-10	-0.81108	3.68126e-06	-1.23722e-10	-0.692093	0.000146813	-1.23722e-10	-0.67468
44883203	chr19:44883203:A:G	6.36004e-07	-1.18184	-6.7639e-10	1.66386e-06	-1.48621	-6.7639e-10	8.09517e-05	-1.26999	-6.7639e-10
44883598	chr19:44883598:A:G	4.18928e-07	-1.23722e-10	-1.59935	1.57646e-06	-1.23722e-10	-1.54016	5.88031e-05	-1.23722e-10	-1.58964
44883777	chr19:44883777:A:C	2.57896e-07	-1.10351	-0.980978	8.09471e-07	-1.11545	-1.09127	2.24708e-05	-1.27646	-1.27516
44883800	chr19:44883800:A:G	2.74296e-07	-1.10303	-0.919809	8.57024e-07	-1.11463	-1.035	2.35702e-05	-1.27595	-1.22791
44884339	chr19:44884339:G:A	7.52694e-06	1.91711	-0.62791	1.38439e-05	1.51723	-0.884729	0.000528037	1.61037	-1.00505
44884873	chr19:44884873:G:A	7.83904e-06	1.69071	-0.360888	1.52451e-05	1.30873	-0.579824	0.000552167	1.40233	-0.752323
44884984	chr19:44884984:T:G	5.09926e-07	-1.44661	0.0438298	1.47844e-06	-1.45298	-0.151375	3.96116e-05	-1.51298	-0.471737
44885243	chr19:44885243:A:G	4.4132e-07	-0.587566	-0.959713	1.20455e-06	-0.746105	-1.06314	4.78498e-05	-0.58559	-1.21018
44885312	chr19:44885312:T:C	3.99864e-07	-1.23722e-10	-1.64592	1.39234e-06	-1.23722e-10	-1.66436	5.44726e-05	-1.23722e-10	-1.66614
44885313	chr19:44885313:T:C	2.32092e-07	-1.01335	-1.17656	6.61332e-07	-1.13577	-1.27307	2.7007e-05	-0.982619	-1.38513
44885317	chr19:44885317:T:C	4.51709e-07	-1.52401	-6.7639e-10	1.59393e-06	-1.52914	-6.7639e-10	6.05526e-05	-1.56033	-6.7639e-10
44885622	chr19:44885622:C:CT	4.60588e-07	-1.23722e-10	-1.50454	1.76037e-06	-1.23722e-10	-1.42982	6.88752e-05	-1.23722e-10	-1.43154
44885917	chr19:44885917:T:A	4.64919e-07	-1.44447	-0.0507133	1.32177e-06	-1.45114	-0.265243	3.61771e-05	-1.5106	-0.564814
44885967	chr19:44885967:G:A	5.73088e-07	-0.416056	-0.869953	1.30909e-06	-0.831106	-0.894907	5.27653e-05	-0.683312	-1.01467
44886124	chr19:44886124:C:T	4.23132e-07	-1.23722e-10	-1.58936	1.55716e-06	-1.23722e-10	-1.55249	6.08229e-05	-1.23722e-10	-1.55587
44886787	chr19:44886787:TC:T	1.49517e-06	-1.23722e-10	-0.327056	4.63888e-06	-1.23722e-10	-0.460874	0.000171473	-1.23722e-10	-0.519411
44887076	chr19:44887076:A:G	3.44234e-07	-0.851972	-0.943755	8.50263e-07	-0.993847	-1.16371	3.43058e-05	-0.821488	-1.30704
44887313	chr19:44887313:C:T	5.39358e-07	-1.23722e-10	-1.34667	1.74074e-06	-1.23722e-10	-1.44104	6.65341e-05	-1.23722e-10	-1.46613
44888197	chr19:44888197:C:T	4.2128e-07	-1.23722e-10	-1.59375	1.42612e-06	-1.23722e-10	-1.64039	5.58603e-05	-1.23722e-10	-1.64098
44888248	chr19:44888248:G:A	5.02663e-07	-1.41713	-6.7639e-10	1.49378e-06	-1.59403	-6.7639e-10	6.61368e-05	-1.47211	-6.7639e-10
44888397	chr19:44888397:G:A	4.50828e-07	-1.23722e-10	-1.52596	1.70962e-06	-1.23722e-10	-1.45908	6.68195e-05	-1.23722e-10	-1.46184
44888494	chr19:44888494:C:A	9.22361e-07	-1.23722e-10	-0.810112	1.97975e-06	-1.23722e-10	-1.31237	8.88235e-05	-1.23722e-10	-1.17719
44888836	chr19:44888836:C:G	5.88354e-07	-1.23722e-10	-1.25972	2.35162e-06	-1.23722e-10	-1.14024	9.11852e-05	-1.23722e-10	-1.15095
44888956	chr19:44888956:C:G	4.73434e-07	-1.23722e-10	-1.47704	1.54717e-06	-1.23722e-10	-1.55892	6.22413e-05	-1.23722e-10	-1.53282
44888997	chr19:44888997:C:T	2.28119e-06	0.828644	-0.733241	5.35701e-06	0.495279	-0.812221	0.000208259	0.546254	-0.87131
44889165	chr19:44889165:T:C	4.21447e-07	-1.23722e-10	-1.59335	1.46602e-06	-1.23722e-10	-1.61279	5.66333e-05	-1.23722e-10	-1.62724
44889990	chr19:44889990:T:A	4.63074e-07	-1.23722e-10	-1.49916	1.76217e-06	-1.23722e-10	-1.4288	6.89557e-05	-1.23722e-10	-1.43038
44890485	chr19:44890485:G:A	4.25115e-07	-1.23722e-10	-1.58469	1.44317e-06	-1.23722e-10	-1.6285	5.60657e-05	-1.23722e-10	-1.63731
44890954	chr19:44890954:C:T	1.6e-07	-1.39783	-1.16404	7.54085e-07	-1.12101	-1.15659	1.98881e-05	-1.3491	-1.32462
44890987	chr19:44890987:C:T	4.52361e-07	-1.52257	-6.7639e-10	1.54944e-06	-1.55746	-6.7639e-10	6.05859e-05	-1.55978	-6.7639e-10
44891562	chr19:44891562:T:G	4.5823e-07	-1.50968	-6.7639e-10	1.56557e-06	-1.5471	-6.7639e-10	6.1195e-05	-1.54977	-6.7639e-10
44891712	chr19:44891712:T:G	4.40446e-07	-0.86252	-0.68674	1.12728e-06	-1.00082	-0.874719	4.32336e-05	-0.836422	-1.0608
44891936	chr19:44891936:A:C	4.95347e-07	-1.43179	-6.7639e-10	1.48891e-06	-1.5973	-6.7639e-10	6.54045e-05	-1.48325	-6.7639e-10
44892362	chr19:44892362:A:G	4.23508e-07	-0.0345786	-1.5539	1.11898e-06	-0.305471	-1.57746	4.87393e-05	-0.193795	-1.58356
44892559	chr19:44892559:G:A	2.27079e-07	-1.21719	-0.994563	8.04651e-07	-1.18314	-1.02956	3.25042e-05	-1.17833	-1.00414
44892587	chr19:44892587:G:A	1.55039e-05	3.16924	-1.15744	4.16365e-05	3.02049	-1.28686	0.001272	2.84232	-1.35782
44892887	chr19:44892887:C:T	4.13239e-07	0.0521868	-1.66521	1.10842e-06	-0.225671	-1.66674	4.85678e-05	-0.114206	-1.66667
44892962	chr19:44892962:C:T	3.24562e-07	-1.01616	-0.838416	8.30561e-07	-1.15114	-1.02986	3.20151e-05	-1.00599	-1.19164
44892983	chr19:44892983:C:T	5.11363e-07	-1.23722e-10	-1.39997	1.84003e-06	-1.23722e-10	-1.38557	6.96057e-05	-1.23722e-10	-1.42099
44893642	chr19:44893642:T:C	9.69698e-08	-1.42936	-1.63329	4.08012e-07	-1.37177	-1.52003	1.58229e-05	-1.41851	-1.48387
44893716	chr19:44893716:G:A	2.55911e-07	-1.18351	-0.908708	9.20666e-07	-1.17896	-0.899047	3.16482e-05	-1.23834	-0.970815
44893972	chr19:44893972:G:A	1.20395e-06	1.00677	-1.55046	1.86516e-06	0.237209	-1.60921	9.02763e-05	0.468559	-1.62952
44894050	chr19:44894050:C:T	2.30813e-07	-1.37248	-0.822958	8.07058e-07	-1.37138	-0.838328	2.8108e-05	-1.41732	-0.910465
44894086	chr19:44894086:G:T	4.16398e-07	-1.23722e-10	-1.60541	1.54611e-06	-1.23722e-10	-1.55961	6.04569e-05	-1.23722e-10	-1.56191
44894346	chr19:44894346:C:G	3.99441e-07	-1.23722e-10	-1.64698	1.39059e-06	-1.23722e-10	-1.66562	5.44489e-05	-1.23722e-10	-1.66658
44894411	chr19:44894411:G:A	5.59387e-07	-1.23722e-10	-1.31021	1.97986e-06	-1.23722e-10	-1.31232	7.48023e-05	-1.23722e-10	-1.34899
44894667	chr19:44894667:A:G	8.40047e-07	-1.23722e-10	-0.903591	2.75171e-06	-1.23722e-10	-0.983124	0.000113077	-1.23722e-10	-0.935767
44894708	chr19:44894708:G:A	4.66685e-07	-1.23722e-10	-1.49139	1.61941e-06	-1.23722e-10	-1.51329	6.19434e-05	-1.23722e-10	-1.53762
44894757	chr19:44894757:T:C	2.44663e-06	-1.23722e-10	0.165418	1.00989e-05	-1.23722e-10	0.317075	0.000416879	-1.23722e-10	0.368956
44894944	chr19:44894944:C:T	3.91883e-07	-1.23722e-10	-1.66609	1.40127e-06	-1.23722e-10	-1.65797	5.51894e-05	-1.23722e-10	-1.65307
44895007	chr19:44895007:C:T	8.44655e-08	-1.53433	-1.66638	3.20114e-07	-1.48859	-1.64583	1.23939e-05	-1.52344	-1.62319
44895062	chr19:44895062:G:A	3.99278e-07	-1.23722e-10	-1.64739	1.39195e-06	-1.23722e-10	-1.66464	5.48545e-05	-1.23722e-10	-1.65916
44895103	chr19:44895103:C:T	5.69231e-07	-1.23722e-10	-1.29276	1.827e-06	-1.23722e-10	-1.39267	7.46781e-05	-1.23722e-10	-1.35065
44895200	chr19:44895200:G:A	4.07218e-07	-1.23722e-10	-1.6277	1.41263e-06	-1.23722e-10	-1.64989	5.51499e-05	-1.23722e-10	-1.65378
44895205	chr19:44895205:A:AAGTG	3.9164e-07	-1.23722e-10	-1.6667	1.39414e-06	-1.23722e-10	-1.66307	5.48242e-05	-1.23722e-10	-1.65971
44895208	chr19:44895208:C:G	3.91634e-07	-1.23722e-10	-1.66672	1.39437e-06	-1.23722e-10	-1.66291	5.48366e-05	-1.23722e-10	-1.65948
44895376	chr19:44895376:G:C	1.21619e-07	-1.44281	-1.39334	3.70068e-07	-1.51297	-1.47645	1.48225e-05	-1.41384	-1.55385
44895459	chr19:44895459:A:C	8.15522e-08	-1.56906	-1.66674	3.11234e-07	-1.52708	-1.63548	1.22354e-05	-1.55227	-1.60724
44895528	chr19:44895528:C:T	2.53434e-07	-1.27633	-0.825614	8.9803e-07	-1.27491	-0.827993	3.10108e-05	-1.32901	-0.900499
44895560	chr19:44895560:C:T	1.66132e-06	-0.515692	0.29401	4.29241e-06	-0.361822	-0.176678	9.92541e-05	-0.63556	-0.430597
44896199	chr19:44896199:C:T	3.80091e-06	0.605947	-6.7639e-10	1.17829e-05	0.471306	-6.7639e-10	0.000562207	0.668031	-6.7639e-10
44896213	chr19:44896213:TC:T	4.46437e-07	-1.53575	-6.7639e-10	1.45889e-06	-1.61767	-6.7639e-10	5.99713e-05	-1.56997	-6.7639e-10
44897468	chr19:44897468:C:T	2.49449e-07	-1.27671	-0.841086	8.8222e-07	-1.27522	-0.845439	3.05008e-05	-1.32928	-0.916811
44897490	chr19:44897490:T:A	2.39042e-06	1.60591	-1.46374	3.29768e-06	0.757478	-1.55961	0.000156222	0.983862	-1.59642
44897614	chr19:44897614:G:A	4.47411e-07	-1.53357	-6.7639e-10	1.45883e-06	-1.61771	-6.7639e-10	6.00687e-05	-1.56835	-6.7639e-10
44897902	chr19:44897902:C:T	8.55781e-07	-1.23722e-10	-0.885035	3.70937e-06	-1.23722e-10	-0.684485	0.000132233	-1.23722e-10	-0.779278
44898322	chr19:44898322:T:C	4.18857e-07	-1.23722e-10	-1.59952	1.51782e-06	-1.23722e-10	-1.57808	6.0969e-05	-1.23722e-10	-1.55347
44898409	chr19:44898409:A:G	7.36516e-07	-0.847908	-0.18721	2.04001e-06	-0.715445	-0.566948	5.12275e-05	-0.948487	-0.779076
44898661	chr19:44898661:C:T	9.99656e-07	-1.23722e-10	-0.729637	3.7331e-06	-1.23722e-10	-0.678108	0.000137739	-1.23722e-10	-0.73848
44899259	chr19:44899259:G:A	7.04749e-07	-1.23722e-10	-1.07921	2.83825e-06	-1.23722e-10	-0.952161	0.000104398	-1.23722e-10	-1.01563
44899289	chr19:44899289:A:G	3.9381e-07	-1.23722e-10	-1.66118	1.3898e-06	-1.23722e-10	-1.66619	5.44392e-05	-1.23722e-10	-1.66676
44899461	chr19:44899461:G:C	5.82034e-07	-1.27052	-6.7639e-10	2.0766e-06	-1.26461	-6.7639e-10	7.33486e-05	-1.36862	-6.7639e-10
44899935	chr19:44899935:G:A	4.51902e-07	-1.23722e-10	-1.52358	1.62109e-06	-1.23722e-10	-1.51225	6.48086e-05	-1.23722e-10	-1.4924
44899959	chr19:44899959:C:T	1.85396e-07	-1.53394	-0.880609	6.47484e-07	-1.53013	-0.899877	2.32929e-05	-1.55697	-0.958724
44900155	chr19:44900155:C:T	9.25766e-08	-1.57727	-1.53174	3.76716e-07	-1.54342	-1.42819	1.4238e-05	-1.56995	-1.43797
44900201	chr19:44900201:C:T	4.71689e-07	-1.48073	-6.7639e-10	1.45989e-06	-1.61699	-6.7639e-10	6.25044e-05	-1.5286	-6.7639e-10
44900254	chr19:44900254:G:A	7.01213e-07	-1.23722e-10	-1.08424	2.09922e-06	-1.23722e-10	-1.25378	8.32997e-05	-1.23722e-10	-1.24139
44900601	chr19:44900601:A:G	9.13222e-08	-1.57225	-1.5504	3.69864e-07	-1.53684	-1.45313	1.39623e-05	-1.56461	-1.46287
44900667	chr19:44900667:C:T	5.6513e-07	-1.29999	-6.7639e-10	2.01463e-06	-1.29491	-6.7639e-10	7.15456e-05	-1.3935	-6.7639e-10
44900743	chr19:44900743:C:T	6.05784e-07	-1.23722e-10	-1.23053	2.19155e-06	-1.23722e-10	-1.21074	8.72679e-05	-1.23722e-10	-1.19486
44901175	chr19:44901175:G:A	1.53058e-06	-0.303646	-6.7639e-10	5.38069e-06	-0.312531	-6.7639e-10	0.000171295	-0.52045	-6.7639e-10
44901434	chr19:44901434:A:G	1.21448e-07	-1.31635	-1.52122	4.97593e-07	-1.25625	-1.43707	1.72853e-05	-1.36979	-1.4442
44901548	chr19:44901548:AACACGGTGAAACTCCGTCTCTACT:A	2.4912e-07	-1.58588	-0.533234	7.66457e-07	-1.58291	-0.67841	2.80629e-05	-1.59756	-0.731832
44901600	chr19:44901600:T:C	2.41125e-07	-1.58179	-0.569941	7.4381e-07	-1.57863	-0.71269	2.72308e-05	-1.59427	-0.765222
44901715	chr19:44901715:T:C	9.03291e-08	-1.56883	-1.56476	3.64863e-07	-1.53224	-1.47134	1.37619e-05	-1.56077	-1.48116
44901805	chr19:44901805:A:G	8.03693e-08	-1.59119	-1.65922	3.05078e-07	-1.56288	-1.61966	1.16693e-05	-1.58444	-1.62244
44901924	chr19:44901924:T:C	3.98222e-07	-1.23722e-10	-1.65004	1.39309e-06	-1.23722e-10	-1.66382	5.44922e-05	-1.23722e-10	-1.66578
44902242	chr19:44902242:G:A	1.38463e-06	-0.403864	-6.7639e-10	5.7497e-06	-0.246199	-6.7639e-10	0.000226503	-0.241083	-6.7639e-10
44902295	chr19:44902295:C:T	4.06249e-07	-1.23722e-10	-1.63008	1.43079e-06	-1.23722e-10	-1.63712	5.53844e-05	-1.23722e-10	-1.64954
44902377	chr19:44902377:G:C	5.06886e-07	-1.40876	-6.7639e-10	2.23423e-06	-1.19145	-6.7639e-10	7.64876e-05	-1.32671	-6.7639e-10
44902437	chr19:44902437:AC:A	4.06687e-07	-1.23722e-10	-1.62901	1.43197e-06	-1.23722e-10	-1.63629	5.54121e-05	-1.23722e-10	-1.64904
44902674	chr19:44902674:G:A	4.18879e-07	-1.23722e-10	-1.59947	1.50839e-06	-1.23722e-10	-1.58431	6.03936e-05	-1.23722e-10	-1.56296
44903416	chr19:44903416:G:A	1.15887e-07	-1.61247	-1.27196	4.43604e-07	-1.61517	-1.193	1.60574e-05	-1.61741	-1.27026
44903541	chr19:44903541:G:C	4.73484e-07	-1.23722e-10	-1.47693	1.47631e-06	-1.23722e-10	-1.6058	5.80115e-05	-1.23722e-10	-1.6032
44903874	chr19:44903874:A:G	6.69342e-07	-1.23722e-10	-1.13075	2.41382e-06	-1.23722e-10	-1.11414	9.59275e-05	-1.23722e-10	-1.10025
44903969	chr19:44903969:C:A	7.42333e-06	-1.23722e-10	1.27533	1.51196e-05	-1.23722e-10	0.720642	0.000713925	-1.23722e-10	0.906939
44903986	chr19:44903986:A:G	5.30251e-07	-1.23722e-10	-1.3637	1.66269e-06	-1.23722e-10	-1.48691	6.57084e-05	-1.23722e-10	-1.47861
44904069	chr19:44904069:G:A	4.03582e-07	-1.23722e-10	-1.63667	1.40255e-06	-1.23722e-10	-1.65706	5.47504e-05	-1.23722e-10	-1.66105
44904152	chr19:44904152:C:T	3.95392e-07	-1.23722e-10	-1.65717	1.38979e-06	-1.23722e-10	-1.66619	5.44393e-05	-1.23722e-10	-1.66675
44904180	chr19:44904180:G:T	4.03037e-07	-1.23722e-10	-1.63802	1.39999e-06	-1.23722e-10	-1.65889	5.5496e-05	-1.23722e-10	-1.64753
44904820	chr19:44904820:C:T	4.29777e-07	-1.23722e-10	-1.57378	1.54074e-06	-1.23722e-10	-1.56308	6.18312e-05	-1.23722e-10	-1.53943
44905307	chr19:44905307:A:T	2.3274e-07	-1.11545	-1.07167	7.35389e-07	-1.20453	-1.09818	3.05548e-05	-1.12919	-1.11513
44905371	chr19:44905371:T:C	1.73211e-07	-0.931324	-1.55121	4.50581e-07	-1.16622	-1.62634	2.1105e-05	-1.01424	-1.60009
44905579	chr19:44905579:T:G	7.82297e-08	-1.61711	-1.66029	3.01167e-07	-1.59074	-1.60469	1.15972e-05	-1.61754	-1.59553
44905910	chr19:44905910:C:G	1.31544e-07	-1.20124	-1.55646	5.40743e-07	-1.12688	-1.48328	1.93663e-05	-1.24351	-1.45679
44905978	chr19:44905978:G:A	4.68936e-07	-1.23722e-10	-1.48658	1.51628e-06	-1.23722e-10	-1.57909	5.96504e-05	-1.23722e-10	-1.57534
44906026	chr19:44906026:C:A	4.27569e-07	-1.23722e-10	-1.57893	1.399e-06	-1.23722e-10	-1.65959	5.55285e-05	-1.23722e-10	-1.64694
44906745	chr19:44906745:G:A	9.653e-07	0.172077	-0.936688	1.54189e-06	-0.360762	-1.20158	7.24353e-05	-0.128317	-1.25283
44907016	chr19:44907016:G:A	4.45082e-06	-1.23722e-10	0.763794	1.86789e-05	-1.23722e-10	0.93205	0.000782379	-1.23722e-10	0.9985
44907291	chr19:44907291:A:G	4.30921e-06	-1.23722e-10	0.731462	1.76613e-05	-1.23722e-10	0.87603	0.000745584	-1.23722e-10	0.950329
44908684	chr19:44908684:T:C	3.53989e-07	-0.103604	-1.66418	8.16137e-07	-0.5321	-1.66642	3.92191e-05	-0.333539	-1.66114
44908783	chr19:44908783:C:T	3.82765e-06	-1.23722e-10	0.612958	1.6222e-05	-1.23722e-10	0.791019	0.000676409	-1.23722e-10	0.852958
44909698	chr19:44909698:A:C	1.65563e-07	-1.57119	-0.956506	5.9344e-07	-1.56682	-0.950342	2.1352e-05	-1.58568	-1.01701
44910109	chr19:44910109:T:C	9.77353e-08	-1.58172	-1.47307	3.99936e-07	-1.44808	-1.46372	1.25891e-05	-1.56201	-1.56899
44910319	chr19:44910319:C:T	1.0818e-07	-1.61545	-1.3378	3.5033e-07	-1.60824	-1.43599	1.33935e-05	-1.61604	-1.45303
44910852	chr19:44910852:T:C	6.18239e-07	-1.23722e-10	-1.21017	1.749e-06	-1.23722e-10	-1.4363	6.88431e-05	-1.23722e-10	-1.43201
44910882	chr19:44910882:T:TTTG	1.43709e-06	-1.23722e-10	-0.366671	4.80004e-06	-1.23722e-10	-0.426723	0.000175806	-1.23722e-10	-0.494457
44910884	chr19:44910884:C:T	1.2976e-06	-1.23722e-10	-0.468774	4.37778e-06	-1.23722e-10	-0.518806	0.000160618	-1.23722e-10	-0.584811
44911135	chr19:44911135:G:T	1.12232e-06	-0.613892	-6.7639e-10	4.58984e-06	-0.471502	-6.7639e-10	0.000180883	-0.465989	-6.7639e-10
44911142	chr19:44911142:C:A	1.00747e-06	0.118021	-0.839876	1.932e-06	-0.299734	-1.03706	8.10968e-05	-0.153166	-1.11503
44911194	chr19:44911194:T:C	1.15864e-07	-1.24763	-1.637	5.40199e-07	-1.03566	-1.57551	1.82623e-05	-1.20611	-1.55289
44911630	chr19:44911630:A:G	4.04752e-07	-1.23722e-10	-1.63377	1.41634e-06	-1.23722e-10	-1.64727	5.50737e-05	-1.23722e-10	-1.65517
44912028	chr19:44912028:T:G	4.11462e-07	-1.61733	-6.7639e-10	1.48954e-06	-1.59688	-6.7639e-10	5.71802e-05	-1.61763	-6.7639e-10
44912383	chr19:44912383:G:A	5.48585e-07	0.117907	-1.44761	1.2514e-06	-0.280611	-1.49047	5.09698e-05	-0.179977	-1.55263
44912693	chr19:44912693:C:T	4.05006e-07	-1.23722e-10	-1.63315	1.43327e-06	-1.23722e-10	-1.63539	5.64839e-05	-1.23722e-10	-1.62988
44912842	chr19:44912842:G:A	4.65547e-07	-1.49384	-6.7639e-10	1.80695e-06	-1.40371	-6.7639e-10	6.56555e-05	-1.47942	-6.7639e-10
44912921	chr19:44912921:G:T	1.09324e-07	-1.61772	-1.32502	3.45446e-07	-1.61565	-1.44262	1.28476e-05	-1.61757	-1.49311
44913221	chr19:44913221:A:G	1.14322e-07	-1.2971	-1.60093	5.34918e-07	-1.10297	-1.51802	1.83444e-05	-1.26321	-1.4913
44913421	chr19:44913421:A:G	2.05374e-06	-1.23722e-10	-0.00963162	6.79042e-06	-1.23722e-10	-0.0798348	0.000246325	-1.23722e-10	-0.157187
44913436	chr19:44913436:G:A	1.92887e-06	-1.23722e-10	-0.07236	6.38572e-06	-1.23722e-10	-0.141283	0.000232016	-1.23722e-10	-0.217033
44913484	chr19:44913484:C:T	1.3866e-07	-1.60964	-1.09538	3.93011e-07	-1.6154	-1.31387	1.42803e-05	-1.60515	-1.39981
44913943	chr19:44913943:G:A	4.32327e-07	-1.56787	-6.7639e-10	1.59394e-06	-1.52914	-6.7639e-10	5.88579e-05	-1.58871	-6.7639e-10
44914318	chr19:44914318:A:T	7.90614e-07	-0.964239	-6.7639e-10	2.88018e-06	-0.937495	-6.7639e-10	0.000106103	-0.999433	-6.7639e-10
44914487	chr19:44914487:G:A	5.00753e-07	-1.42094	-6.7639e-10	1.47112e-06	-1.60932	-6.7639e-10	6.57455e-05	-1.47805	-6.7639e-10
44914829	chr19:44914829:G:A	5.34442e-07	-1.23722e-10	-1.35583	1.91805e-06	-1.23722e-10	-1.34404	7.73153e-05	-1.23722e-10	-1.31595
44914939	chr19:44914939:C:G	4.22314e-07	-1.5913	-6.7639e-10	1.49168e-06	-1.59544	-6.7639e-10	5.91948e-05	-1.58301	-6.7639e-10
44915189	chr19:44915189:C:T	4.25609e-07	-1.23722e-10	-1.58353	1.39715e-06	-1.23722e-10	-1.66092	5.54596e-05	-1.23722e-10	-1.64818
44915305	chr19:44915305:C:T	3.92699e-07	-1.23722e-10	-1.66401	1.42046e-06	-1.23722e-10	-1.64437	5.60847e-05	-1.23722e-10	-1.63698
44915347	chr19:44915347:G:A	8.91603e-07	-1.23722e-10	-0.844027	2.24376e-06	-1.23722e-10	-1.18719	9.25386e-05	-1.23722e-10	-1.13621
44915533	chr19:44915533:T:C	4.08573e-07	-1.56449	-0.0598856	9.60229e-07	-1.56671	-0.46922	3.6315e-05	-1.55856	-0.513053
44915704	chr19:44915704:T:C	3.94881e-07	-1.23722e-10	-1.65846	1.45742e-06	-1.23722e-10	-1.61868	5.78342e-05	-1.23722e-10	-1.60626
44917086	chr19:44917086:G:A	4.00771e-07	-1.23722e-10	-1.64366	1.45685e-06	-1.23722e-10	-1.61907	5.95778e-05	-1.23722e-10	-1.57656
44917843	chr19:44917843:G:A	3.22064e-07	-1.08243	-0.779874	7.62056e-07	-1.20533	-1.06176	3.10289e-05	-1.03505	-1.19387
44917906	chr19:44917906:G:A	4.81483e-07	-1.23722e-10	-1.46018	1.68265e-06	-1.23722e-10	-1.47498	6.3806e-05	-1.23722e-10	-1.50799
44917947	chr19:44917947:C:T	1.47934e-07	-1.5553	-1.08498	5.19943e-07	-1.54901	-1.10037	1.8857e-05	-1.57057	-1.15639
44918628	chr19:44918628:C:T	4.84488e-07	-1.23722e-10	-1.45395	1.69247e-06	-1.23722e-10	-1.46916	6.41781e-05	-1.23722e-10	-1.50218
44918633	chr19:44918633:TC:T	1.74289e-06	-1.23722e-10	-0.173747	5.18081e-06	-1.23722e-10	-0.350386	0.000178869	-1.23722e-10	-0.477186
44918715	chr19:44918715:AG:A	3.34563e-07	-1.60762	-0.216604	9.02834e-07	-1.61732	-0.480245	2.92093e-05	-1.60982	-0.679534
44919304	chr19:44919304:T:G	4.12222e-07	-1.61549	-6.7639e-10	1.50114e-06	-1.58912	-6.7639e-10	5.72052e-05	-1.61719	-6.7639e-10
44919380	chr19:44919380:G:C	4.71263e-07	-1.23722e-10	-1.48163	1.64037e-06	-1.23722e-10	-1.50043	6.25625e-05	-1.23722e-10	-1.52767
44919589	chr19:44919589:G:A	1.34169e-06	0.363391	-0.798758	2.96887e-06	0.0575309	-0.964697	0.000118195	0.0898207	-0.981324
44919689	chr19:44919689:A:G	9.03102e-07	0.118158	-0.949372	2.04818e-06	-0.167749	-1.11065	8.26375e-05	-0.136448	-1.11293
44920379	chr19:44920379:G:A	1.24645e-07	-1.61271	-1.19887	3.80736e-07	-1.61595	-1.34504	1.40067e-05	-1.61397	-1.41034
44920677	chr19:44920677:G:A	5.34419e-07	-1.23722e-10	-1.35587	1.89326e-06	-1.23722e-10	-1.35705	7.84764e-05	-1.23722e-10	-1.30104
44921360	chr19:44921360:T:G	5.87697e-07	-1.26084	-6.7639e-10	2.17992e-06	-1.21606	-6.7639e-10	8.27114e-05	-1.24848	-6.7639e-10
44921809	chr19:44921809:G:A	1.88935e-07	-1.28127	-1.11438	6.71434e-07	-1.27333	-1.12036	2.34847e-05	-1.32866	-1.17883
44921914	chr19:44921914:G:A	1.12041e-06	-1.23722e-10	-0.615602	3.16001e-06	-1.23722e-10	-0.844771	0.000112034	-1.23722e-10	-0.945038
44922203	chr19:44922203:A:G	9.43251e-08	-1.42972	-1.66058	4.32836e-07	-1.22026	-1.61249	1.46488e-05	-1.38451	-1.59497
44922241	chr19:44922241:G:A	4.51078e-07	-1.23722e-10	-1.52541	1.57457e-06	-1.23722e-10	-1.54137	6.02951e-05	-1.23722e-10	-1.56459
44922848	chr19:44922848:C:T	9.62489e-08	-1.57187	-1.49824	3.65568e-07	-1.56739	-1.43426	1.65537e-05	-1.50789	-1.34934
44923380	chr19:44923380:A:C	9.62557e-08	-1.60776	-1.46228	3.68601e-07	-1.60417	-1.38922	1.64305e-05	-1.56866	-1.29604
44923535	chr19:44923535:G:A	7.63088e-07	0.505184	-1.50486	1.2375e-06	-0.197798	-1.58446	5.70562e-05	-0.0178975	-1.60191
44923556	chr19:44923556:C:T	6.5369e-07	-1.23722e-10	-1.15442	2.20553e-06	-1.23722e-10	-1.20438	9.17665e-05	-1.23722e-10	-1.14459
44924391	chr19:44924391:C:G	4.30988e-07	-1.57097	-6.7639e-10	1.57452e-06	-1.5414	-6.7639e-10	6.07704e-05	-1.55674	-6.7639e-10
44924977	chr19:44924977:G:A	4.78487e-07	0.0498453	-1.51626	1.27013e-06	-0.289768	-1.46646	5.17743e-05	-0.212172	-1.50477
44925202	chr19:44925202:C:T	2.06529e-07	-1.60244	-0.704171	6.03469e-07	-1.5608	-0.939609	1.98068e-05	-1.59827	-1.07954
44927160	chr19:44927160:T:C	8.66149e-08	-1.56585	-1.60972	3.31616e-07	-1.56875	-1.53038	1.23549e-05	-1.56969	-1.5801
44928009	chr19:44928009:T:A	5.24706e-07	-1.23722e-10	-1.37421	2.20284e-06	-1.23722e-10	-1.2056	8.62428e-05	-1.23722e-10	-1.20667
44928196	chr19:44928196:G:A	9.02782e-08	-1.50828	-1.62588	3.45483e-07	-1.53128	-1.52688	1.42786e-05	-1.46206	-1.54301
44928285	chr19:44928285:G:A	5.33337e-07	-1.23722e-10	-1.35789	1.81748e-06	-1.23722e-10	-1.3979	6.99624e-05	-1.23722e-10	-1.41588
44928379	chr19:44928379:A:G	1.04779e-07	-1.5592	-1.426	4.96078e-07	-1.54358	-1.15279	1.83515e-05	-1.59068	-1.16345
44928401	chr19:44928401:A:G	5.01786e-07	-1.1781	-0.240778	4.14607e-06	-0.820507	0.247321	0.000153645	-0.983215	0.354019
44928538	chr19:44928538:G:A	4.89121e-07	-1.23722e-10	-1.44444	2.01742e-06	-1.23722e-10	-1.29353	7.89569e-05	-1.23722e-10	-1.29494
44928640	chr19:44928640:G:A	9.84129e-08	-1.55972	-1.48815	4.50817e-07	-1.5451	-1.24694	1.68386e-05	-1.59133	-1.24883
44928832	chr19:44928832:T:C	9.52804e-08	-1.5789	-1.50132	4.30398e-07	-1.5646	-1.2738	1.62125e-05	-1.60244	-1.27562
44928970	chr19:44928970:GATT:G	1.26986e-06	-0.49039	-6.7639e-10	4.6774e-06	-0.452605	-6.7639e-10	0.000193404	-0.399056	-6.7639e-10
44929263	chr19:44929263:G:T	8.7749e-07	-1.23722e-10	-0.859984	2.90006e-06	-1.23722e-10	-0.930617	0.000124993	-1.23722e-10	-0.83558
44929388	chr19:44929388:C:T	4.11323e-07	-1.61767	-6.7639e-10	1.49091e-06	-1.59596	-6.7639e-10	5.74124e-05	-1.61358	-6.7639e-10
44929745	chr19:44929745:C:T	4.73371e-07	-1.23722e-10	-1.47717	1.76283e-06	-1.23722e-10	-1.42843	7.13223e-05	-1.23722e-10	-1.39663
44930635	chr19:44930635:C:T	8.26833e-07	-1.23722e-10	-0.919446	2.76736e-06	-1.23722e-10	-0.977455	0.000108474	-1.23722e-10	-0.977327
44931109	chr19:44931109:A:T	4.82727e-07	-1.23722e-10	-1.4576	1.9874e-06	-1.23722e-10	-1.30852	7.76587e-05	-1.23722e-10	-1.31152
44931405	chr19:44931405:C:T	4.03985e-07	-1.23722e-10	-1.63567	1.40545e-06	-1.23722e-10	-1.65499	5.47582e-05	-1.23722e-10	-1.66091
44931624	chr19:44931624:C:T	5.97762e-07	-1.23722e-10	-1.24386	1.92137e-06	-1.23722e-10	-1.34231	7.10377e-05	-1.23722e-10	-1.40063
44932201	chr19:44932201:A:C	4.79365e-07	-1.23722e-10	-1.46459	1.8094e-06	-1.23722e-10	-1.40235	6.72762e-05	-1.23722e-10	-1.45503
44932209	chr19:44932209:C:CT	1.00014e-07	-1.54127	-1.49047	4.14379e-07	-1.56092	-1.3154	1.67233e-05	-1.50267	-1.34436
44932268	chr19:44932268:T:G	4.18611e-07	-1.60011	-6.7639e-10	1.45948e-06	-1.61727	-6.7639e-10	5.89306e-05	-1.58748	-6.7639e-10
44932404	chr19:44932404:C:T	3.93409e-07	-1.23722e-10	-1.6622	1.39526e-06	-1.23722e-10	-1.66227	5.50564e-05	-1.23722e-10	-1.65548
44932519	chr19:44932519:T:A	5.44288e-07	-1.23722e-10	-1.33757	1.80176e-06	-1.23722e-10	-1.40658	6.93436e-05	-1.23722e-10	-1.42477
44932556	chr19:44932556:G:A	4.69872e-07	-1.23722e-10	-1.48459	1.72238e-06	-1.23722e-10	-1.45164	7.09336e-05	-1.23722e-10	-1.4021
44932959	chr19:44932959:A:G	2.80046e-07	-0.981445	-1.02065	1.7213e-06	-0.529194	-0.923076	4.23304e-05	-0.872523	-1.04581
44932987	chr19:44932987:T:C	3.0474e-07	-0.972169	-0.945422	1.89494e-06	-0.518696	-0.837464	4.61898e-05	-0.864225	-0.966855
44932990	chr19:44932990:T:C	2.97567e-07	-0.983973	-0.957437	1.84189e-06	-0.534207	-0.85035	4.50657e-05	-0.87703	-0.97869
44933142	chr19:44933142:G:A	4.95291e-07	-1.23722e-10	-1.4319	1.85716e-06	-1.23722e-10	-1.3763	7.02872e-05	-1.23722e-10	-1.41125
44933158	chr19:44933158:A:C	4.80734e-07	-1.23722e-10	-1.46173	1.76678e-06	-1.23722e-10	-1.42619	7.29498e-05	-1.23722e-10	-1.37407
44933400	chr19:44933400:G:A	9.58363e-08	-1.60057	-1.47384	4.0406e-07	-1.60802	-1.29352	1.58941e-05	-1.57784	-1.32005
44933560	chr19:44933560:G:A	7.70869e-07	-1.23722e-10	-0.98953	2.67868e-06	-1.23722e-10	-1.01002	0.000105807	-1.23722e-10	-1.00223
44935386	chr19:44935386:A:G	1.03047e-07	-1.33539	-1.66648	5.44928e-07	-0.93636	-1.66609	1.43817e-05	-1.33278	-1.66511
44936004	chr19:44936004:G:A	4.08914e-07	-1.23722e-10	-1.62354	1.46481e-06	-1.23722e-10	-1.61362	5.78095e-05	-1.23722e-10	-1.60669
44936349	chr19:44936349:T:TC	4.04571e-07	-1.23722e-10	-1.63422	1.39827e-06	-1.23722e-10	-1.66011	5.46329e-05	-1.23722e-10	-1.6632
44936690	chr19:44936690:C:T	5.00355e-06	-1.23722e-10	0.880854	1.53579e-05	-1.23722e-10	0.73628	0.0004783	-1.23722e-10	0.506399
44937013	chr19:44937013:C:T	4.04464e-07	-1.23722e-10	-1.63449	1.39643e-06	-1.23722e-10	-1.66143	5.46736e-05	-1.23722e-10	-1.66246
44937017	chr19:44937017:C:T	6.88077e-07	-1.23722e-10	-1.10315	2.43854e-06	-1.23722e-10	-1.10395	9.23757e-05	-1.23722e-10	-1.13798
44937272	chr19:44937272:G:A	1.62726e-07	-0.879223	-1.66576	6.08287e-07	-0.826208	-1.66625	2.22442e-05	-0.901087	-1.66067
44937504	chr19:44937504:A:T	8.30074e-08	-1.55872	-1.6594	3.60055e-07	-1.35461	-1.66223	1.19877e-05	-1.54059	-1.63937
44938331	chr19:44938331:A:G	5.04023e-07	-1.23722e-10	-1.41443	1.73536e-06	-1.23722e-10	-1.44413	7.24807e-05	-1.23722e-10	-1.38052
44938353	chr19:44938353:A:C	1.46384e-07	-1.03119	-1.61962	5.44768e-07	-0.97902	-1.62372	2.03387e-05	-1.05173	-1.59958
44938770	chr19:44938770:G:A	1.35456e-06	-1.23722e-10	-0.425814	5.40095e-06	-1.23722e-10	-0.308772	0.000178919	-1.23722e-10	-0.476905
44938870	chr19:44938870:T:C	4.47453e-07	-1.23722e-10	-1.53348	1.45808e-06	-1.23722e-10	-1.61822	5.89293e-05	-1.23722e-10	-1.5875
44939271	chr19:44939271:C:G	8.36369e-08	-1.55711	-1.65346	3.63711e-07	-1.34938	-1.65737	1.21366e-05	-1.53795	-1.62966
44940247	chr19:44940247:A:G	1.31507e-07	-1.16578	-1.59221	4.85962e-07	-1.12761	-1.58936	1.85336e-05	-1.17954	-1.56471
44940390	chr19:44940390:T:C	1.55829e-07	-1.23834	-1.34995	5.75359e-07	-1.20485	-1.34325	2.25129e-05	-1.24824	-1.30151
44940442	chr19:44940442:T:C	4.48564e-07	-1.531	-6.7639e-10	1.57652e-06	-1.54013	-6.7639e-10	6.32709e-05	-1.51641	-6.7639e-10
44940472	chr19:44940472:C:T	6.55339e-07	-1.23722e-10	-1.1519	2.50454e-06	-1.23722e-10	-1.07724	9.14075e-05	-1.23722e-10	-1.14851
44940667	chr19:44940667:T:C	3.98434e-07	-1.23722e-10	-1.64951	1.38989e-06	-1.23722e-10	-1.66613	5.44547e-05	-1.23722e-10	-1.66647
44940825	chr19:44940825:G:A	5.68905e-07	-1.29334	-6.7639e-10	1.96128e-06	-1.32175	-6.7639e-10	8.05111e-05	-1.27544	-6.7639e-10
44940869	chr19:44940869:C:T	4.36749e-07	-1.55769	-6.7639e-10	1.53732e-06	-1.5653	-6.7639e-10	6.14551e-05	-1.54553	-6.7639e-10
44941009	chr19:44941009:A:C	7.1749e-07	-1.23722e-10	-1.06129	2.82417e-06	-1.23722e-10	-0.957131	0.000102391	-1.23722e-10	-1.03504
44941109	chr19:44941109:C:T	3.91946e-07	-1.23722e-10	-1.66593	1.3899e-06	-1.23722e-10	-1.66611	5.45088e-05	-1.23722e-10	-1.66548
44941370	chr19:44941370:TCTC:T	1.43826e-07	-1.14598	-1.52246	5.1765e-07	-1.10766	-1.54615	1.99189e-05	-1.15556	-1.51661
44941389	chr19:44941389:G:A	1.51459e-07	-1.03064	-1.5861	5.52082e-07	-0.98707	-1.60234	2.09569e-05	-1.04093	-1.58044
44941485	chr19:44941485:A:G	9.89565e-08	-1.61712	-1.42525	3.97654e-07	-1.53175	-1.38577	1.25999e-05	-1.61453	-1.51562
44942249	chr19:44942249:A:G	6.17007e-07	-1.21217	-6.7639e-10	2.00866e-06	-1.29788	-6.7639e-10	8.03147e-05	-1.27789	-6.7639e-10
44942260	chr19:44942260:G:A	3.73588e-06	0.588691	-6.7639e-10	1.34045e-05	0.600243	-6.7639e-10	0.000579216	0.697836	-6.7639e-10
44942473	chr19:44942473:G:A	3.62275e-06	-1.23722e-10	0.557939	1.20426e-05	-1.23722e-10	0.493107	0.000436226	-1.23722e-10	0.41432
44942779	chr19:44942779:TCTCA:T	8.71936e-07	-1.23722e-10	-0.866332	3.08345e-06	-1.23722e-10	-0.869299	0.000116419	-1.23722e-10	-0.906642
44942822	chr19:44942822:G:A	8.72698e-07	-1.23722e-10	-0.865459	3.0874e-06	-1.23722e-10	-0.868019	0.000116554	-1.23722e-10	-0.905482
44943146	chr19:44943146:A:C	4.05724e-07	-1.23722e-10	-1.63137	1.40395e-06	-1.23722e-10	-1.65606	5.48588e-05	-1.23722e-10	-1.65908
44943840	chr19:44943840:C:T	4.28234e-07	-1.23722e-10	-1.57738	1.59693e-06	-1.23722e-10	-1.52726	6.08427e-05	-1.23722e-10	-1.55555
44943904	chr19:44943904:T:C	1.92705e-07	-1.56882	-0.807066	8.13926e-07	-1.3818	-0.819432	2.03043e-05	-1.55962	-1.09339
44944048	chr19:44944048:G:T	4.21259e-07	-1.23722e-10	-1.5938	1.5637e-06	-1.23722e-10	-1.54829	5.9925e-05	-1.23722e-10	-1.57075
44944252	chr19:44944252:A:G	4.79015e-07	-1.23722e-10	-1.46532	1.81476e-06	-1.23722e-10	-1.39939	6.63732e-05	-1.23722e-10	-1.46855
44944644	chr19:44944644:G:A	4.05995e-07	-1.23722e-10	-1.63071	1.39918e-06	-1.23722e-10	-1.65946	5.47517e-05	-1.23722e-10	-1.66103
44944779	chr19:44944779:T:C	1.25528e-07	-1.3859	-1.41862	6.45961e-07	-1.04297	-1.3894	1.63247e-05	-1.35175	-1.51941
44944783	chr19:44944783:C:T	3.92021e-07	-1.23722e-10	-1.66573	1.39933e-06	-1.23722e-10	-1.65936	5.44713e-05	-1.23722e-10	-1.66616
44944873	chr19:44944873:C:T	5.31773e-07	-1.23722e-10	-1.36083	2.02494e-06	-1.23722e-10	-1.28981	7.61215e-05	-1.23722e-10	-1.33151
44945073	chr19:44945073:G:A	9.64068e-07	-1.23722e-10	-0.765887	3.17302e-06	-1.23722e-10	-0.840663	0.000117835	-1.23722e-10	-0.894552
44945435	chr19:44945435:G:A	3.9182e-07	-1.23722e-10	-1.66625	1.39399e-06	-1.23722e-10	-1.66318	5.44393e-05	-1.23722e-10	-1.66675
44945772	chr19:44945772:G:A	6.09711e-07	-1.23722e-10	-1.22406	1.98197e-06	-1.23722e-10	-1.31126	7.84859e-05	-1.23722e-10	-1.30092
44945814	chr19:44945814:C:T	9.47735e-07	-1.23722e-10	-0.782974	2.95961e-06	-1.23722e-10	-0.91029	0.000115643	-1.23722e-10	-0.913336
44946027	chr19:44946027:T:G	2.44918e-07	-1.5967	-0.539422	1.20579e-06	-1.45564	-0.352572	2.6558e-05	-1.5882	-0.796308
44946125	chr19:44946125:G:A	4.2259e-07	-1.23722e-10	-1.59065	1.88993e-06	-1.23722e-10	-1.35881	6.3939e-05	-1.23722e-10	-1.50591
44946436	chr19:44946436:C:T	6.14609e-07	-1.21606	-6.7639e-10	1.99723e-06	-1.30359	-6.7639e-10	8.00448e-05	-1.28125	-6.7639e-10
44946675	chr19:44946675:G:A	1.94435e-06	-1.23722e-10	-0.0643677	6.57374e-06	-1.23722e-10	-0.112264	0.000244118	-1.23722e-10	-0.166187
44946776	chr19:44946776:C:T	1.37472e-07	-1.61057	-1.10305	6.28116e-07	-1.60666	-0.853713	1.90337e-05	-1.61489	-1.10274
44946843	chr19:44946843:A:C	1.91208e-06	-1.23722e-10	-0.0811008	6.44804e-06	-1.23722e-10	-0.131571	0.000239807	-1.23722e-10	-0.184004
44946924	chr19:44946924:A:G	1.87054e-06	-1.23722e-10	-0.103068	6.30868e-06	-1.23722e-10	-0.15342	0.00023467	-1.23722e-10	-0.20566
44946995	chr19:44946995:T:C	6.88444e-07	0.0062897	-1.1089	1.11511e-06	-0.546352	-1.34004	6.28873e-05	-0.178428	-1.34407
44947071	chr19:44947071:G:A	1.84086e-07	-1.28255	-1.1391	6.76766e-07	-1.44227	-0.943511	2.4299e-05	-1.32677	-1.14664
44947151	chr19:44947151:T:C	4.39737e-07	-1.59822	0.0473447	2.39383e-06	-1.61592	0.493464	5.9874e-05	-1.60295	0.0313556
44947520	chr19:44947520:C:G	4.81214e-07	-0.23661	-1.22413	8.42989e-07	-0.737949	-1.4282	4.59364e-05	-0.402359	-1.43422
44947595	chr19:44947595:A:G	1.65426e-07	-1.39884	-1.12969	7.38606e-07	-1.21534	-1.083	2.69062e-05	-1.37972	-0.99176
44947615	chr19:44947615:A:G	5.04058e-07	-1.59122	0.176867	2.72554e-06	-1.61734	0.62466	6.8405e-05	-1.59679	0.158393
44947739	chr19:44947739:G:A	2.0648e-06	-1.23722e-10	-0.00426104	6.95813e-06	-1.23722e-10	-0.0554367	0.000258357	-1.23722e-10	-0.109498
44947845	chr19:44947845:G:A	4.09478e-07	-1.23722e-10	-1.62217	1.40895e-06	-1.23722e-10	-1.6525	5.58604e-05	-1.23722e-10	-1.64098
44947933	chr19:44947933:G:A	1.60341e-07	-1.39668	-1.16306	7.24941e-07	-1.20628	-1.11073	2.66119e-05	-1.37437	-1.00811
44948185	chr19:44948185:A:G	5.12316e-07	-1.615	0.216893	2.877e-06	-1.60135	0.662754	6.92459e-05	-1.61647	0.190298
44948277	chr19:44948277:T:G	5.80063e-07	-1.23722e-10	-1.27391	1.97774e-06	-1.23722e-10	-1.31339	7.56801e-05	-1.23722e-10	-1.33732
44948399	chr19:44948399:T:G	2.26459e-07	-1.29243	-0.922053	8.37747e-07	-1.4482	-0.724184	3.01974e-05	-1.33712	-0.918967
44948477	chr19:44948477:C:T	4.5089e-07	-1.23722e-10	-1.52583	1.54245e-06	-1.23722e-10	-1.56197	5.85682e-05	-1.23722e-10	-1.59365
44948904	chr19:44948904:G:A	1.12081e-06	-1.23722e-10	-0.615238	4.01039e-06	-1.23722e-10	-0.606459	0.000149293	-1.23722e-10	-0.657926
44949044	chr19:44949044:C:T	1.44759e-06	-1.23722e-10	-0.359394	5.08396e-06	-1.23722e-10	-0.369256	0.00018913	-1.23722e-10	-0.421407
44949098	chr19:44949098:A:C	8.42174e-07	-1.23722e-10	-0.901062	2.7876e-06	-1.23722e-10	-0.970166	0.000105851	-1.23722e-10	-1.0018
44949172	chr19:44949172:A:C	3.95492e-07	-1.23722e-10	-1.65692	1.3933e-06	-1.23722e-10	-1.66367	5.44429e-05	-1.23722e-10	-1.66669
44949339	chr19:44949339:C:T	9.60062e-07	-1.23722e-10	-0.770051	3.42019e-06	-1.23722e-10	-0.765652	0.000127867	-1.23722e-10	-0.812851
44949437	chr19:44949437:G:GT	9.86763e-08	-1.49748	-1.54772	3.7995e-07	-1.4432	-1.51986	1.3773e-05	-1.49642	-1.54471
44949555	chr19:44949555:C:T	9.67573e-08	-1.52196	-1.54288	3.71142e-07	-1.47273	-1.51379	1.35004e-05	-1.52117	-1.53995
44949588	chr19:44949588:G:A	1.38558e-07	-1.33766	-1.3681	4.78893e-07	-1.47786	-1.25377	1.85551e-05	-1.37921	-1.36389
44949887	chr19:44949887:C:T	3.58985e-07	-1.61674	-0.137031	1.91011e-06	-1.59519	0.247	4.81436e-05	-1.61759	-0.172059
44949894	chr19:44949894:T:G	3.60788e-07	-1.61676	-0.132002	1.91226e-06	-1.59509	0.248028	4.8121e-05	-1.6176	-0.172524
44949908	chr19:44949908:C:T	3.52326e-07	-1.61716	-0.155337	1.86784e-06	-1.59282	0.222253	4.70401e-05	-1.61771	-0.195131
44949982	chr19:44949982:G:A	9.63968e-08	-1.4867	-1.58187	3.80959e-07	-1.43091	-1.5295	1.36943e-05	-1.48399	-1.56287
44950196	chr19:44950196:A:G	1.02729e-06	-1.23722e-10	-0.702371	3.65834e-06	-1.23722e-10	-0.698337	0.000136606	-1.23722e-10	-0.74674
44950399	chr19:44950399:G:A	3.32058e-07	-1.6168	-0.214939	1.74675e-06	-1.59481	0.157222	4.44588e-05	-1.61762	-0.251662
44950506	chr19:44950506:A:G	3.35475e-07	-0.475274	-1.34623	7.19176e-07	-0.925634	-1.39936	3.97658e-05	-0.607382	-1.37345
44950621	chr19:44950621:G:A	3.67507e-07	-1.61649	-0.113811	1.95138e-06	-1.59621	0.269402	4.90571e-05	-1.6175	-0.153353
44950979	chr19:44950979:G:A	1.66738e-07	-1.61652	-0.904105	7.89241e-07	-1.59419	-0.637835	2.28586e-05	-1.61772	-0.916796
44951193	chr19:44951193:G:A	3.99841e-07	-1.23722e-10	-1.64598	1.40065e-06	-1.23722e-10	-1.65841	5.58348e-05	-1.23722e-10	-1.64144
44951429	chr19:44951429:T:C	3.9974e-07	-1.61659	-0.0296432	2.13981e-06	-1.59612	0.361487	5.31962e-05	-1.61748	-0.072374
44952070	chr19:44952070:C:T	3.92613e-07	-1.23722e-10	-1.66423	1.39007e-06	-1.23722e-10	-1.66599	5.45602e-05	-1.23722e-10	-1.66453
44952449	chr19:44952449:C:T	3.3764e-07	-1.61753	-0.197538	1.78223e-06	-1.58925	0.171765	4.50177e-05	-1.61767	-0.239108
44952451	chr19:44952451:C:T	9.42264e-08	-1.61589	-1.47546	3.76769e-07	-1.57161	-1.39986	1.21559e-05	-1.61728	-1.54875
44952570	chr19:44952570:T:C	4.61317e-07	-1.23722e-10	-1.50296	1.49688e-06	-1.23722e-10	-1.59196	6.03579e-05	-1.23722e-10	-1.56355
44952644	chr19:44952644:C:G	3.65184e-07	-1.61373	-0.12292	1.91385e-06	-1.60376	0.257529	4.86391e-05	-1.61576	-0.163651
44952648	chr19:44952648:C:T	3.67187e-07	-1.61594	-0.115239	1.93842e-06	-1.59818	0.2647	4.89001e-05	-1.61726	-0.156798
44952664	chr19:44952664:A:G	3.71556e-07	-1.60876	-0.110587	1.92776e-06	-1.61022	0.271228	4.94013e-05	-1.61199	-0.151876
44952709	chr19:44952709:C:T	4.00947e-07	-1.61745	-0.0257679	2.15703e-06	-1.59051	0.363891	5.33397e-05	-1.61772	-0.0694427
44952727	chr19:44952727:TA:T	3.82535e-07	-1.61593	-0.0743008	2.02803e-06	-1.5984	0.310117	5.09588e-05	-1.61717	-0.115656
44952730	chr19:44952730:T:C	3.54824e-07	-1.61677	-0.148661	1.87526e-06	-1.59512	0.228519	4.73012e-05	-1.61758	-0.189726
44952792	chr19:44952792:CAG:C	1.07471e-06	-1.23722e-10	-0.657238	3.84181e-06	-1.23722e-10	-0.649404	0.000143006	-1.23722e-10	-0.700955
44952844	chr19:44952844:G:A	1.74156e-07	-1.61328	-0.863817	8.19413e-07	-1.60284	-0.591676	2.38281e-05	-1.6166	-0.876369
44952846	chr19:44952846:T:G	4.11474e-07	-1.6173	-6.7639e-10	1.535e-06	-1.56681	-6.7639e-10	5.74214e-05	-1.61342	-6.7639e-10
44952989	chr19:44952989:T:C	1.89001e-07	-1.61454	-0.780752	9.2034e-07	-1.60282	-0.47554	2.55358e-05	-1.61593	-0.80783
44953240	chr19:44953240:T:C	3.8862e-07	-1.61689	-0.0575585	2.077e-06	-1.59457	0.330144	5.17777e-05	-1.61762	-0.0992565
44953336	chr19:44953336:G:A	4.01401e-07	-1.23722e-10	-1.64209	1.38901e-06	-1.23722e-10	-1.66675	5.4563e-05	-1.23722e-10	-1.66448
44953553	chr19:44953553:G:C	1.26581e-06	-1.23722e-10	-0.493583	3.69001e-06	-1.23722e-10	-0.689718	0.0001571	-1.23722e-10	-0.606954
44953684	chr19:44953684:G:A	3.83332e-07	-1.61535	-0.0728016	2.02664e-06	-1.60022	0.31125	5.09219e-05	-1.61681	-0.116736
44953695	chr19:44953695:C:A	3.94693e-07	-1.23722e-10	-1.65894	1.39517e-06	-1.23722e-10	-1.66233	5.44606e-05	-1.23722e-10	-1.66636
44953848	chr19:44953848:A:G	3.95631e-07	-1.61442	-0.0421498	2.09472e-06	-1.60246	0.346531	5.26062e-05	-1.61622	-0.0847824
44953923	chr19:44953923:T:C	1.6551e-07	-1.6052	-0.92282	7.57476e-07	-1.61201	-0.6611	2.25625e-05	-1.61119	-0.936364
44953968	chr19:44953968:G:A	4.04174e-07	-1.6139	-0.021299	2.13939e-06	-1.60349	0.368659	5.3665e-05	-1.61587	-0.0652113
44954036	chr19:44954036:C:T	1.53691e-07	-1.60934	-0.992769	6.96853e-07	-1.60855	-0.747981	2.0974e-05	-1.61405	-1.00651
44954062	chr19:44954062:G:A	1.67894e-07	-1.60818	-0.905538	7.74405e-07	-1.6097	-0.641309	2.28931e-05	-1.61326	-0.919744
44954120	chr19:44954120:G:A	1.69394e-07	-1.61099	-0.89383	7.89331e-07	-1.60677	-0.625151	2.3174e-05	-1.61508	-0.905729
44954136	chr19:44954136:T:C	1.03808e-07	-1.53713	-1.45738	4.21886e-07	-1.48674	-1.37163	1.48227e-05	-1.53526	-1.43241
44954310	chr19:44954310:T:C	3.88313e-07	-1.5812	-0.0940366	1.93196e-06	-1.61758	0.280772	5.12391e-05	-1.58829	-0.139041
44954436	chr19:44954436:AG:A	4.93055e-07	-1.23722e-10	-1.43643	1.77411e-06	-1.23722e-10	-1.42205	6.64449e-05	-1.23722e-10	-1.46747
44954474	chr19:44954474:C:T	4.03326e-07	-1.23722e-10	-1.6373	1.40904e-06	-1.23722e-10	-1.65244	5.6386e-05	-1.23722e-10	-1.63162
44954515	chr19:44954515:C:T	4.27182e-07	-1.23722e-10	-1.57984	1.43475e-06	-1.23722e-10	-1.63435	5.79578e-05	-1.23722e-10	-1.60412
44954889	chr19:44954889:A:C	5.56102e-07	-1.61472	0.298619	3.10156e-06	-1.60149	0.738045	7.44591e-05	-1.61629	0.262704
44955206	chr19:44955206:A:G	5.76764e-07	-1.27962	-6.7639e-10	1.82855e-06	-1.39182	-6.7639e-10	7.55529e-05	-1.33901	-6.7639e-10
44955209	chr19:44955209:A:G	8.91723e-07	-0.843893	-6.7639e-10	3.53511e-06	-0.732604	-6.7639e-10	0.000122567	-0.85518	-6.7639e-10
44955336	chr19:44955336:C:T	5.09966e-07	-1.4027	-6.7639e-10	1.94899e-06	-1.32804	-6.7639e-10	7.08548e-05	-1.40321	-6.7639e-10
44955762	chr19:44955762:GGT:G	3.99571e-07	-1.23722e-10	-1.64666	1.40036e-06	-1.23722e-10	-1.65862	5.58098e-05	-1.23722e-10	-1.64189
44955835	chr19:44955835:T:C	1.02829e-06	-1.23722e-10	-0.701397	3.67457e-06	-1.23722e-10	-0.693911	0.000136942	-1.23722e-10	-0.744283
44956096	chr19:44956096:C:T	7.29064e-07	-1.23722e-10	-1.04529	2.44383e-06	-1.23722e-10	-1.10178	9.30368e-05	-1.23722e-10	-1.13084
44956594	chr19:44956594:T:C	4.65252e-07	-1.61606	0.121586	2.5681e-06	-1.59777	0.545585	6.27044e-05	-1.61713	0.0917239
44956997	chr19:44956997:G:A	4.52686e-07	-1.52185	-6.7639e-10	1.67817e-06	-1.47765	-6.7639e-10	6.20312e-05	-1.5362	-6.7639e-10
44957155	chr19:44957155:T:C	5.40693e-07	-1.23722e-10	-1.3442	1.89833e-06	-1.23722e-10	-1.35437	6.98216e-05	-1.23722e-10	-1.4179
44957255	chr19:44957255:A:C	1.03519e-06	-1.23722e-10	-0.694705	3.69885e-06	-1.23722e-10	-0.687326	0.000137837	-1.23722e-10	-0.73777
44957435	chr19:44957435:G:C	1.48355e-07	-1.1934	-1.44404	4.27077e-07	-1.33575	-1.51039	1.97838e-05	-1.2716	-1.40737
44957648	chr19:44957648:T:G	4.24365e-07	-1.23722e-10	-1.58645	1.54354e-06	-1.23722e-10	-1.56127	5.92567e-05	-1.23722e-10	-1.58196
44957750	chr19:44957750:A:G	8.20804e-08	-1.5657	-1.66365	3.18831e-07	-1.4895	-1.64894	1.18907e-05	-1.58435	-1.60373
44958085	chr19:44958085:G:C	9.24741e-08	-1.61771	-1.49241	3.59717e-07	-1.61238	-1.40541	1.31316e-05	-1.61771	-1.47111
44958703	chr19:44958703:C:T	4.95495e-07	-1.23722e-10	-1.43149	1.78162e-06	-1.23722e-10	-1.41783	6.67292e-05	-1.23722e-10	-1.4632
44958723	chr19:44958723:C:T	4.14e-07	-1.61118	-6.7639e-10	1.48145e-06	-1.60233	-6.7639e-10	5.72664e-05	-1.61613	-6.7639e-10
44958739	chr19:44958739:A:G	1.65801e-07	-1.49613	-1.03013	6.94646e-07	-1.36919	-0.990508	2.69282e-05	-1.48462	-0.886043
44959006	chr19:44959006:C:T	7.41365e-07	-1.23722e-10	-1.02856	2.619e-06	-1.23722e-10	-1.03255	9.84773e-05	-1.23722e-10	-1.07401
44959021	chr19:44959021:G:A	6.13383e-07	-1.23722e-10	-1.21806	1.95086e-06	-1.23722e-10	-1.32708	8.09035e-05	-1.23722e-10	-1.27058
44959052	chr19:44959052:C:T	4.15812e-07	-1.23722e-10	-1.60682	1.50261e-06	-1.23722e-10	-1.58814	5.82674e-05	-1.23722e-10	-1.5988
44959657	chr19:44959657:C:T	7.41164e-07	-1.23722e-10	-1.02883	2.61747e-06	-1.23722e-10	-1.03314	9.84289e-05	-1.23722e-10	-1.0745
44959790	chr19:44959790:A:G	7.43607e-07	-1.23722e-10	-1.02554	2.62681e-06	-1.23722e-10	-1.02958	9.87645e-05	-1.23722e-10	-1.0711
44959861	chr19:44959861:T:C	7.37434e-07	-1.23722e-10	-1.03387	2.60544e-06	-1.23722e-10	-1.03774	9.79825e-05	-1.23722e-10	-1.07905
44959902	chr19:44959902:T:C	6.51608e-07	-1.23722e-10	-1.15761	1.87063e-06	-1.23722e-10	-1.36907	7.75097e-05	-1.23722e-10	-1.31344
44959999	chr19:44959999:C:G	2.51748e-07	-0.609973	-1.49865	7.73417e-07	-0.815375	-1.43691	3.29238e-05	-0.654816	-1.51483
44960128	chr19:44960128:C:T	4.25321e-07	-1.5842	-6.7639e-10	1.45939e-06	-1.61733	-6.7639e-10	5.82745e-05	-1.59868	-6.7639e-10
44960282	chr19:44960282:C:T	7.69439e-07	-1.23722e-10	-0.991387	2.71786e-06	-1.23722e-10	-0.995502	0.000102071	-1.23722e-10	-1.03817
44960283	chr19:44960283:T:A	4.13088e-07	-1.61339	-6.7639e-10	1.48733e-06	-1.59836	-6.7639e-10	5.72103e-05	-1.61711	-6.7639e-10
44960444	chr19:44960444:G:A	7.40594e-07	-1.23722e-10	-1.0296	2.61609e-06	-1.23722e-10	-1.03366	9.83798e-05	-1.23722e-10	-1.075
44960477	chr19:44960477:C:T	7.41365e-07	-1.23722e-10	-1.02856	2.619e-06	-1.23722e-10	-1.03255	9.84773e-05	-1.23722e-10	-1.07401
44960629	chr19:44960629:A:G	5.3124e-07	-1.23722e-10	-1.36184	1.80545e-06	-1.23722e-10	-1.40453	6.74808e-05	-1.23722e-10	-1.452
44960883	chr19:44960883:CTG:C	7.39654e-07	-1.23722e-10	-1.03087	2.61248e-06	-1.23722e-10	-1.03505	9.8239e-05	-1.23722e-10	-1.07644
44960910	chr19:44960910:A:AG	5.74859e-07	-1.23722e-10	-1.28292	1.76913e-06	-1.23722e-10	-1.42486	7.29008e-05	-1.23722e-10	-1.37474
44960933	chr19:44960933:G:A	7.56508e-07	-1.23722e-10	-1.00834	2.67233e-06	-1.23722e-10	-1.0124	0.000100416	-1.23722e-10	-1.05452
44960972	chr19:44960972:C:T	7.30161e-07	-1.23722e-10	-1.04378	2.14388e-06	-1.23722e-10	-1.23273	8.3651e-05	-1.23722e-10	-1.23719
44961024	chr19:44961024:G:A	3.97592e-07	-1.23722e-10	-1.65162	1.39599e-06	-1.23722e-10	-1.66174	5.54611e-05	-1.23722e-10	-1.64816
44961102	chr19:44961102:T:C	5.42355e-07	-1.23722e-10	-1.34113	1.7459e-06	-1.23722e-10	-1.43808	7.16316e-05	-1.23722e-10	-1.3923
44961706	chr19:44961706:C:T	1.64824e-07	-1.12357	-1.4086	3.97902e-07	-1.41548	-1.50141	1.84697e-05	-1.22302	-1.52469
44961927	chr19:44961927:A:G	4.08143e-07	-1.23722e-10	-1.62543	1.43838e-06	-1.23722e-10	-1.63183	5.78355e-05	-1.23722e-10	-1.60624
44962025	chr19:44962025:G:A	4.10455e-07	-1.23722e-10	-1.61978	1.42077e-06	-1.23722e-10	-1.64415	5.54122e-05	-1.23722e-10	-1.64904
44962381	chr19:44962381:G:A	6.42944e-07	-1.23722e-10	-1.17099	2.0148e-06	-1.23722e-10	-1.29483	8.3553e-05	-1.23722e-10	-1.23836
44962645	chr19:44962645:C:G	4.82838e-07	-1.23722e-10	-1.45737	1.58757e-06	-1.23722e-10	-1.53314	6.4503e-05	-1.23722e-10	-1.49713
44962801	chr19:44962801:T:C	4.88878e-07	-1.61772	0.172781	2.75983e-06	-1.58161	0.601436	6.54327e-05	-1.61723	0.134415
44962887	chr19:44962887:T:C	6.91046e-07	-1.6155	0.516662	3.97998e-06	-1.59801	0.983942	9.20624e-05	-1.61701	0.475639
44962929	chr19:44962929:A:G	5.77214e-07	-1.23722e-10	-1.27884	2.15415e-06	-1.23722e-10	-1.22795	7.86048e-05	-1.23722e-10	-1.29941
44962950	chr19:44962950:G:A	1.50889e-07	-1.50793	-1.11257	6.34674e-07	-1.36879	-1.0812	2.42768e-05	-1.49333	-0.980987
44962985	chr19:44962985:A:G	6.13824e-07	-1.23722e-10	-1.21734	2.18103e-06	-1.23722e-10	-1.21555	8.08303e-05	-1.23722e-10	-1.27149
44963068	chr19:44963068:T:C	5.89146e-07	-1.61691	0.358532	3.4196e-06	-1.57094	0.805119	7.87966e-05	-1.61533	0.318365
44963390	chr19:44963390:A:G	5.79553e-07	-1.23722e-10	-1.27479	2.16928e-06	-1.23722e-10	-1.22095	7.90408e-05	-1.23722e-10	-1.29388
44963535	chr19:44963535:C:A	1.07479e-07	-1.32691	-1.63285	4.58788e-07	-1.18121	-1.5933	1.63119e-05	-1.28677	-1.58518
44963583	chr19:44963583:C:T	3.92311e-07	-1.23722e-10	-1.66499	1.38932e-06	-1.23722e-10	-1.66653	5.48633e-05	-1.23722e-10	-1.65899
44963636	chr19:44963636:T:C	3.92503e-07	-1.23722e-10	-1.6645	1.38959e-06	-1.23722e-10	-1.66634	5.49231e-05	-1.23722e-10	-1.6579
44963679	chr19:44963679:G:A	5.45975e-07	-1.23722e-10	-1.33448	1.75563e-06	-1.23722e-10	-1.43252	7.20704e-05	-1.23722e-10	-1.3862
44963875	chr19:44963875:C:T	4.19883e-07	-1.59707	-6.7639e-10	1.52797e-06	-1.57141	-6.7639e-10	5.74087e-05	-1.61364	-6.7639e-10
44963894	chr19:44963894:A:T	5.74974e-07	-1.23722e-10	-1.28272	1.86635e-06	-1.23722e-10	-1.37136	8.4662e-05	-1.23722e-10	-1.22517
44964441	chr19:44964441:G:A	9.10793e-08	-1.61389	-1.51143	3.43303e-07	-1.61753	-1.44696	1.29683e-05	-1.61466	-1.48668
44964661	chr19:44964661:A:G	8.51471e-07	-1.23722e-10	-0.890083	3.24288e-06	-1.23722e-10	-0.818885	0.000115193	-1.23722e-10	-0.917227
44965186	chr19:44965186:T:C	5.33379e-07	-1.23722e-10	-1.35782	1.83259e-06	-1.23722e-10	-1.38962	7.02475e-05	-1.23722e-10	-1.41182
44965388	chr19:44965388:C:T	1.17332e-07	-1.37459	-1.49746	3.71421e-07	-1.56139	-1.42438	1.58472e-05	-1.42831	-1.47254
44965586	chr19:44965586:A:G	5.14221e-07	-1.23722e-10	-1.3944	1.89926e-06	-1.23722e-10	-1.35388	6.93843e-05	-1.23722e-10	-1.42418
44965698	chr19:44965698:C:T	4.03787e-07	-1.23722e-10	-1.63616	1.39006e-06	-1.23722e-10	-1.666	5.47271e-05	-1.23722e-10	-1.66148
44965896	chr19:44965896:G:A	7.8881e-07	-1.23722e-10	-0.966523	3.05366e-06	-1.23722e-10	-0.879007	0.000110072	-1.23722e-10	-0.962702
44966100	chr19:44966100:A:C	5.00655e-07	-1.23722e-10	-1.42113	1.83898e-06	-1.23722e-10	-1.38614	6.75353e-05	-1.23722e-10	-1.45119
44966284	chr19:44966284:G:A	5.19618e-07	-1.23722e-10	-1.38396	1.76883e-06	-1.23722e-10	-1.42503	6.62825e-05	-1.23722e-10	-1.46991
44966511	chr19:44966511:G:A	4.3955e-07	-1.5513	-6.7639e-10	1.46806e-06	-1.61141	-6.7639e-10	6.15937e-05	-1.54328	-6.7639e-10
44966550	chr19:44966550:G:A	6.25757e-07	-1.23722e-10	-1.19809	2.28079e-06	-1.23722e-10	-1.17082	8.14048e-05	-1.23722e-10	-1.26441
44966557	chr19:44966557:A:G	3.91652e-07	-1.23722e-10	-1.66667	1.39278e-06	-1.23722e-10	-1.66405	5.44415e-05	-1.23722e-10	-1.66671
44966935	chr19:44966935:A:G	1.78811e-07	-1.14018	-1.31054	4.40172e-07	-1.42797	-1.38797	2.15033e-05	-1.23086	-1.36478
44967041	chr19:44967041:T:C	4.59451e-07	-1.61772	0.110706	2.5895e-06	-1.5757	0.531815	6.11077e-05	-1.617	0.0657978
44967068	chr19:44967068:C:T	4.60481e-07	-1.23722e-10	-1.50478	1.587e-06	-1.23722e-10	-1.5335	6.40911e-05	-1.23722e-10	-1.50353
44967087	chr19:44967087:C:T	1.86254e-07	-1.6146	-0.795339	9.88351e-07	-1.51974	-0.48732	2.20321e-05	-1.61027	-0.961069
44967168	chr19:44967168:A:G	3.92721e-07	-1.23722e-10	-1.66395	1.38995e-06	-1.23722e-10	-1.66608	5.49756e-05	-1.23722e-10	-1.65695
44967220	chr19:44967220:G:A	9.92014e-07	-1.23722e-10	-0.737311	3.91078e-06	-1.23722e-10	-0.631611	0.00013937	-1.23722e-10	-0.726709
44967656	chr19:44967656:C:T	4.20484e-07	-1.59564	-6.7639e-10	1.46369e-06	-1.61438	-6.7639e-10	5.89437e-05	-1.58726	-6.7639e-10
44967808	chr19:44967808:A:C	9.95583e-07	-1.23722e-10	-0.733721	3.92555e-06	-1.23722e-10	-0.627841	0.000139875	-1.23722e-10	-0.723091
44967850	chr19:44967850:A:G	4.26928e-07	-1.23722e-10	-1.58043	1.43426e-06	-1.23722e-10	-1.6347	5.79293e-05	-1.23722e-10	-1.60462
44968334	chr19:44968334:G:C	9.8972e-07	-1.23722e-10	-0.739627	3.90114e-06	-1.23722e-10	-0.634077	0.000139046	-1.23722e-10	-0.729032
44968485	chr19:44968485:A:G	2.82075e-07	-0.672508	-1.32237	8.93273e-07	-0.87372	-1.23449	3.68286e-05	-0.716018	-1.34155
44968587	chr19:44968587:A:G	8.52106e-07	-1.23722e-10	-0.889338	2.78515e-06	-1.23722e-10	-0.971045	0.000105637	-1.23722e-10	-1.00383
44968864	chr19:44968864:C:G	2.11928e-06	-1.23722e-10	0.0217846	7.7927e-06	-1.23722e-10	0.0578409	0.000290498	-1.23722e-10	0.00775655
44969004	chr19:44969004:T:A	1.56656e-06	-0.816847	0.536435	5.65377e-06	-1.00646	0.743439	0.000180295	-0.912333	0.443089
44969024	chr19:44969024:A:C	4.27108e-07	-1.23722e-10	-1.58001	1.43461e-06	-1.23722e-10	-1.63446	5.7949e-05	-1.23722e-10	-1.60428
44969194	chr19:44969194:G:A	4.35844e-07	-1.23722e-10	-1.55976	1.44063e-06	-1.23722e-10	-1.63027	5.76418e-05	-1.23722e-10	-1.60959
44969392	chr19:44969392:C:T	1.74871e-06	-0.751559	0.581143	6.29413e-06	-0.94935	0.793619	0.000200681	-0.850815	0.488693
44969749	chr19:44969749:A:G	4.14091e-07	-1.23722e-10	-1.61096	1.40344e-06	-1.23722e-10	-1.65642	5.56565e-05	-1.23722e-10	-1.64464
44969810	chr19:44969810:A:C	1.29568e-07	-1.59257	-1.18027	4.98426e-07	-1.53675	-1.1549	2.03275e-05	-1.59434	-1.05752
44969840	chr19:44969840:A:G	8.34266e-08	-1.61708	-1.59601	3.10294e-07	-1.61363	-1.55195	1.17518e-05	-1.61751	-1.58232
44969849	chr19:44969849:G:A	1.30572e-05	-1.23722e-10	1.84004	4.02745e-05	-1.23722e-10	1.70037	0.00140163	-1.23722e-10	1.58155
44971019	chr19:44971019:T:C	3.96347e-07	-1.23722e-10	-1.65476	1.39053e-06	-1.23722e-10	-1.66566	5.44418e-05	-1.23722e-10	-1.66671
44971334	chr19:44971334:TA:T	4.04707e-07	-0.855119	-0.778767	1.37275e-06	-1.02542	-0.653114	4.99117e-05	-0.912899	-0.840685
44971423	chr19:44971423:C:T	8.95721e-08	-1.61763	-1.52438	3.4157e-07	-1.60793	-1.46162	1.27324e-05	-1.61721	-1.50248
44971580	chr19:44971580:T:G	8.88789e-08	-1.61662	-1.53315	3.35512e-07	-1.61456	-1.47288	1.26033e-05	-1.61731	-1.51257
44971619	chr19:44971619:C:T	8.76225e-08	-1.61765	-1.54636	3.3128e-07	-1.61117	-1.48897	1.24192e-05	-1.6177	-1.5269
44971648	chr19:44971648:G:A	8.76549e-07	-1.23722e-10	-0.861056	3.44061e-06	-1.23722e-10	-0.7597	0.000123454	-1.23722e-10	-0.847974
44972308	chr19:44972308:C:T	4.86014e-07	-1.23722e-10	-1.45081	1.69865e-06	-1.23722e-10	-1.46552	6.333e-05	-1.23722e-10	-1.51548
44972456	chr19:44972456:A:G	7.94216e-08	-1.61054	-1.65174	2.83281e-07	-1.59117	-1.6655	1.08049e-05	-1.61709	-1.66675
44972513	chr19:44972513:T:C	4.11863e-07	-1.61636	-6.7639e-10	1.46375e-06	-1.61435	-6.7639e-10	5.71814e-05	-1.61761	-6.7639e-10
44972681	chr19:44972681:T:C	1.33906e-06	-0.790619	0.353291	4.20395e-06	-0.981716	0.422394	0.00013943	-0.897302	0.171023
44972782	chr19:44972782:T:C	9.3269e-07	-1.23722e-10	-0.798976	2.71318e-06	-1.23722e-10	-0.997227	0.000106937	-1.23722e-10	-0.991597
44973038	chr19:44973038:C:T	4.80568e-07	-1.23722e-10	-1.46208	1.75911e-06	-1.23722e-10	-1.43054	6.6812e-05	-1.23722e-10	-1.46196
44973156	chr19:44973156:C:T	1.12697e-06	-1.23722e-10	-0.609762	4.06026e-06	-1.23722e-10	-0.594099	0.000148788	-1.23722e-10	-0.661316
44973165	chr19:44973165:T:C	1.45309e-07	-1.52925	-1.12893	6.1423e-07	-1.37577	-1.10696	2.32171e-05	-1.52225	-0.996699
44973247	chr19:44973247:T:G	1.52095e-06	-0.692442	0.382484	5.54186e-06	-0.857489	0.574471	0.000158235	-0.861749	0.261991
44973854	chr19:44973854:C:T	2.42632e-06	0.157083	-6.7639e-10	5.30877e-06	-0.325987	-6.7639e-10	0.000299884	0.0395569	-6.7639e-10
44973925	chr19:44973925:A:T	4.13028e-07	-1.23722e-10	-1.61353	1.40186e-06	-1.23722e-10	-1.65755	5.55663e-05	-1.23722e-10	-1.64626
44974124	chr19:44974124:G:A	1.9803e-07	-0.950537	-1.39809	8.8773e-07	-0.802682	-1.31175	2.77467e-05	-0.925873	-1.41485
44974193	chr19:44974193:T:G	1.09268e-06	-1.23722e-10	-0.640661	3.94059e-06	-1.23722e-10	-0.624017	0.000144405	-1.23722e-10	-0.691219
44974725	chr19:44974725:A:G	3.98928e-07	-1.23722e-10	-1.64827	1.40825e-06	-1.23722e-10	-1.653	5.54941e-05	-1.23722e-10	-1.64756
44974826	chr19:44974826:G:C	1.15468e-06	-1.23722e-10	-0.585471	4.16035e-06	-1.23722e-10	-0.569747	0.00015237	-1.23722e-10	-0.637527
44975001	chr19:44975001:C:T	4.8311e-07	-1.23722e-10	-1.4568	1.65053e-06	-1.23722e-10	-1.49425	6.23409e-05	-1.23722e-10	-1.53122
44975028	chr19:44975028:A:G	5.81594e-07	-1.23722e-10	-1.27128	2.06493e-06	-1.23722e-10	-1.27025	7.73743e-05	-1.23722e-10	-1.31519
44975057	chr19:44975057:G:GAGAC	1.48951e-07	-1.54462	-1.08881	6.24153e-07	-1.40141	-1.0653	2.39114e-05	-1.53865	-0.950834
44975095	chr19:44975095:A:G	6.94688e-07	-1.09359	-6.7639e-10	2.06319e-06	-1.27109	-6.7639e-10	8.75146e-05	-1.19203	-6.7639e-10
44975101	chr19:44975101:G:C	9.11012e-07	-1.23722e-10	-0.822492	2.66833e-06	-1.23722e-10	-1.01389	0.000105003	-1.23722e-10	-1.00985
44975788	chr19:44975788:T:G	5.73105e-07	-1.28598	-6.7639e-10	1.81013e-06	-1.40195	-6.7639e-10	7.82646e-05	-1.30374	-6.7639e-10
44975976	chr19:44975976:C:T	8.0849e-07	-1.23722e-10	-0.94188	3.09468e-06	-1.23722e-10	-0.865662	0.000109939	-1.23722e-10	-0.963918
44976194	chr19:44976194:A:T	1.99959e-07	-1.54152	-0.797421	8.63642e-07	-1.60382	-0.538127	2.94477e-05	-1.55902	-0.722207
44976285	chr19:44976285:G:A	4.01115e-07	-1.23722e-10	-1.6428	1.38951e-06	-1.23722e-10	-1.6664	5.46791e-05	-1.23722e-10	-1.66236
44976345	chr19:44976345:C:T	7.40859e-07	-1.23722e-10	-1.02924	2.48659e-06	-1.23722e-10	-1.08444	9.45879e-05	-1.23722e-10	-1.11431
44976383	chr19:44976383:G:C	4.11856e-07	-1.23722e-10	-1.61637	1.49126e-06	-1.23722e-10	-1.59573	5.77739e-05	-1.23722e-10	-1.6073
44976402	chr19:44976402:C:T	4.04458e-07	-1.23722e-10	-1.6345	1.39165e-06	-1.23722e-10	-1.66486	5.48937e-05	-1.23722e-10	-1.65844
44976630	chr19:44976630:C:T	4.01115e-07	-1.23722e-10	-1.6428	1.38951e-06	-1.23722e-10	-1.6664	5.46791e-05	-1.23722e-10	-1.66236
44976917	chr19:44976917:G:A	7.13841e-07	-0.585417	-0.480971	2.22632e-06	-0.792272	-0.402726	8.15297e-05	-0.683073	-0.579799
44977079	chr19:44977079:A:C	5.47787e-07	-1.23722e-10	-1.33116	1.84374e-06	-1.23722e-10	-1.38355	7.01561e-05	-1.23722e-10	-1.41312
44977086	chr19:44977086:C:T	7.41425e-07	-1.23722e-10	-1.02847	2.48845e-06	-1.23722e-10	-1.08369	9.46543e-05	-1.23722e-10	-1.11361
44977189	chr19:44977189:C:T	6.55906e-07	-1.23722e-10	-1.15103	2.51107e-06	-1.23722e-10	-1.07464	9.16549e-05	-1.23722e-10	-1.14581
44977730	chr19:44977730:G:A	3.92269e-07	-1.23722e-10	-1.6651	1.39899e-06	-1.23722e-10	-1.65959	5.44847e-05	-1.23722e-10	-1.66592
44977804	chr19:44977804:A:G	1.16823e-06	-1.23722e-10	-0.5738	4.21098e-06	-1.23722e-10	-0.557653	0.000154121	-1.23722e-10	-0.626103
44977842	chr19:44977842:G:A	5.52743e-07	-1.23722e-10	-1.32216	1.86393e-06	-1.23722e-10	-1.37266	7.07963e-05	-1.23722e-10	-1.40403
44978055	chr19:44978055:A:G	4.01115e-07	-1.23722e-10	-1.6428	1.38951e-06	-1.23722e-10	-1.6664	5.46791e-05	-1.23722e-10	-1.66236
44978297	chr19:44978297:T:C	4.00928e-07	-1.23722e-10	-1.64327	1.38943e-06	-1.23722e-10	-1.66645	5.46676e-05	-1.23722e-10	-1.66257
44978470	chr19:44978470:T:C	4.00894e-07	-1.23722e-10	-1.64335	1.38942e-06	-1.23722e-10	-1.66646	5.4667e-05	-1.23722e-10	-1.66258
44978611	chr19:44978611:C:T	7.65779e-07	-1.23722e-10	-0.996155	2.97904e-06	-1.23722e-10	-0.903746	0.000107841	-1.23722e-10	-0.983184
44978627	chr19:44978627:C:T	9.32238e-08	-1.61768	-1.48436	3.56867e-07	-1.61381	-1.41193	1.33149e-05	-1.61772	-1.45723
44978728	chr19:44978728:A:G	9.92584e-07	-0.882489	0.145752	3.41293e-06	-1.06547	0.297694	0.000113142	-0.982475	0.0472811
44978900	chr19:44978900:C:T	3.99237e-07	-1.23722e-10	-1.64749	1.38902e-06	-1.23722e-10	-1.66675	5.45771e-05	-1.23722e-10	-1.66422
44979020	chr19:44979020:G:A	9.57894e-07	-1.23722e-10	-0.772311	3.34883e-06	-1.23722e-10	-0.786735	0.000122913	-1.23722e-10	-0.852365
44979313	chr19:44979313:C:T	9.09418e-08	-1.61508	-1.51175	3.49404e-07	-1.60305	-1.44383	1.29745e-05	-1.61463	-1.48623
44979340	chr19:44979340:A:C	4.21541e-07	-1.23722e-10	-1.59313	1.48073e-06	-1.23722e-10	-1.60281	6.00224e-05	-1.23722e-10	-1.56912
44979384	chr19:44979384:C:T	4.01115e-07	-1.23722e-10	-1.6428	1.38951e-06	-1.23722e-10	-1.6664	5.46791e-05	-1.23722e-10	-1.66236
44979627	chr19:44979627:T:C	1.6653e-07	-1.59827	-0.923605	9.07517e-07	-1.44827	-0.644121	1.97157e-05	-1.59043	-1.09199
44979708	chr19:44979708:A:C	1.1986e-07	-1.54226	-1.30847	5.01845e-07	-1.39794	-1.28687	1.87512e-05	-1.53556	-1.19702
44980181	chr19:44980181:A:C	7.90871e-07	-1.37981	0.415894	3.64705e-06	-1.3657	0.664272	9.91664e-05	-1.40467	0.337627
44980464	chr19:44980464:G:A	8.99918e-07	-0.834745	-6.7639e-10	3.57846e-06	-0.720415	-6.7639e-10	0.000123817	-0.845036	-6.7639e-10
44980547	chr19:44980547:A:G	5.57963e-07	-1.23722e-10	-1.31276	1.98358e-06	-1.23722e-10	-1.31044	7.44946e-05	-1.23722e-10	-1.35311
44980587	chr19:44980587:G:A	9.62241e-07	-0.754825	-0.0129587	2.95007e-06	-0.952852	0.0393353	0.000101699	-0.865561	-0.176262
44980862	chr19:44980862:A:G	1.22837e-07	-1.54377	-1.28242	5.14302e-07	-1.40046	-1.25983	1.92897e-05	-1.53711	-1.16716
44981043	chr19:44981043:G:A	1.30452e-06	-1.23722e-10	-0.463462	4.68945e-06	-1.23722e-10	-0.450033	0.000170735	-1.23722e-10	-0.52373
44981107	chr19:44981107:C:T	5.01997e-07	-1.23722e-10	-1.41845	2.01681e-06	-1.23722e-10	-1.29383	7.01448e-05	-1.23722e-10	-1.41328
44982208	chr19:44982208:G:A	9.02028e-08	-1.61484	-1.52015	3.46124e-07	-1.60301	-1.4533	1.286e-05	-1.61464	-1.49507
44982602	chr19:44982602:C:T	4.92754e-07	-1.23722e-10	-1.43704	1.61221e-06	-1.23722e-10	-1.51774	6.56355e-05	-1.23722e-10	-1.47972
44982891	chr19:44982891:G:A	1.0829e-06	-0.889553	0.2399	3.82667e-06	-1.0734	0.420051	0.000121566	-0.989031	0.125649
44982955	chr19:44982955:G:C	8.73937e-07	-1.23722e-10	-0.86404	3.4271e-06	-1.23722e-10	-0.763634	0.000122976	-1.23722e-10	-0.851848
44983430	chr19:44983430:G:C	1.55183e-07	-0.998046	-1.5944	4.92179e-07	-1.16213	-1.54213	2.115e-05	-1.02158	-1.59062
44983473	chr19:44983473:C:T	1.30788e-06	-0.802425	0.341541	4.61543e-06	-0.997247	0.531305	0.000146032	-0.907529	0.227518
44983690	chr19:44983690:C:T	1.41683e-06	-0.940108	0.559236	5.1845e-06	-1.11686	0.767185	0.000159616	-1.03737	0.446305
44983782	chr19:44983782:G:A	3.93417e-07	-1.23722e-10	-1.66218	1.38943e-06	-1.23722e-10	-1.66645	5.48189e-05	-1.23722e-10	-1.65981
44983921	chr19:44983921:C:T	3.3955e-07	-1.18025	-0.629177	1.6627e-06	-1.04797	-0.438935	3.70687e-05	-1.21439	-0.836681
44983949	chr19:44983949:G:A	3.93977e-07	-1.23722e-10	-1.66076	1.5813e-06	-1.23722e-10	-1.5371	5.70594e-05	-1.23722e-10	-1.61975
44984077	chr19:44984077:G:A	3.92776e-07	-1.23722e-10	-1.66381	1.39013e-06	-1.23722e-10	-1.66595	5.50142e-05	-1.23722e-10	-1.65625
44984163	chr19:44984163:A:C	1.12309e-06	-0.855829	0.242622	3.965e-06	-1.04343	0.425584	0.000126037	-0.957249	0.129984
44984257	chr19:44984257:T:C	4.9534e-07	-1.23722e-10	-1.4318	1.6191e-06	-1.23722e-10	-1.51348	6.59488e-05	-1.23722e-10	-1.47496
44984262	chr19:44984262:A:G	4.11704e-07	-1.61674	-6.7639e-10	1.48049e-06	-1.60297	-6.7639e-10	5.7508e-05	-1.61191	-6.7639e-10
44984642	chr19:44984642:C:T	8.91421e-07	-1.23722e-10	-0.844232	3.25159e-06	-1.23722e-10	-0.816204	0.00011953	-1.23722e-10	-0.880273
44985057	chr19:44985057:G:T	3.9185e-07	-1.23722e-10	-1.66617	1.38907e-06	-1.23722e-10	-1.66671	5.44919e-05	-1.23722e-10	-1.66579
44985176	chr19:44985176:A:G	1.19325e-07	-1.54363	-1.31157	4.98529e-07	-1.4009	-1.29054	1.86542e-05	-1.5371	-1.20066
44985727	chr19:44985727:A:G	5.04504e-07	-1.61129	0.197822	2.07827e-06	-1.54183	0.27802	8.37043e-05	-1.60731	0.370763
44985797	chr19:44985797:G:T	7.59025e-07	-1.23722e-10	-1.00501	2.54526e-06	-1.23722e-10	-1.06112	9.67606e-05	-1.23722e-10	-1.0916
44985976	chr19:44985976:G:A	4.37215e-07	-1.23722e-10	-1.55662	1.39663e-06	-1.23722e-10	-1.66128	5.80164e-05	-1.23722e-10	-1.60311
44986071	chr19:44986071:G:T	4.71719e-07	-1.23722e-10	-1.48066	1.58741e-06	-1.23722e-10	-1.53324	6.44556e-05	-1.23722e-10	-1.49786
44986416	chr19:44986416:C:T	7.0909e-07	-1.07307	-6.7639e-10	2.94825e-06	-0.914137	-6.7639e-10	0.000102283	-1.03609	-6.7639e-10
44986692	chr19:44986692:C:T	1.05387e-06	-0.798565	0.12174	3.67513e-06	-0.99287	0.299112	0.000117906	-0.903592	0.00963841
44986781	chr19:44986781:C:T	3.92257e-07	-1.23722e-10	-1.66513	1.38912e-06	-1.23722e-10	-1.66668	5.48147e-05	-1.23722e-10	-1.65988
44986807	chr19:44986807:C:T	8.8654e-08	-1.60978	-1.54253	3.39852e-07	-1.59284	-1.48176	1.26096e-05	-1.60944	-1.51994
44987123	chr19:44987123:C:T	5.23365e-07	-1.23722e-10	-1.37677	1.79536e-06	-1.23722e-10	-1.41014	6.89123e-05	-1.23722e-10	-1.43101
44987312	chr19:44987312:A:G	6.9199e-07	-1.38147	0.283998	3.181e-06	-1.3674	0.529247	8.58573e-05	-1.40648	0.195325
44987378	chr19:44987378:T:C	3.45049e-07	-1.20537	-0.587993	1.77626e-06	-1.06384	-0.357	3.86769e-05	-1.2328	-0.775794
44987444	chr19:44987444:C:T	4.61718e-07	-1.50209	-6.7639e-10	1.56237e-06	-1.54914	-6.7639e-10	6.7516e-05	-1.45148	-6.7639e-10
44987774	chr19:44987774:C:T	6.90692e-07	-1.09935	-6.7639e-10	2.34352e-06	-1.14369	-6.7639e-10	8.67942e-05	-1.2003	-6.7639e-10
44988377	chr19:44988377:G:A	8.70154e-07	-1.23722e-10	-0.868378	3.41145e-06	-1.23722e-10	-0.768211	0.00012244	-1.23722e-10	-0.856217
44989101	chr19:44989101:G:T	4.09124e-07	-1.23722e-10	-1.62303	1.40221e-06	-1.23722e-10	-1.65729	5.59482e-05	-1.23722e-10	-1.63941
44989301	chr19:44989301:G:A	1.00323e-07	-1.60992	-1.41874	4.86692e-07	-1.48854	-1.22693	1.34613e-05	-1.60376	-1.46026
44989803	chr19:44989803:T:C	5.47104e-07	-1.33427	0.00185995	2.40073e-06	-1.31871	0.19913	6.65643e-05	-1.3619	-0.103769
44989804	chr19:44989804:G:A	4.40398e-07	-1.23722e-10	-1.54937	1.59838e-06	-1.23722e-10	-1.52636	6.11759e-05	-1.23722e-10	-1.55009
44989875	chr19:44989875:T:G	1.76246e-07	-1.04205	-1.42312	4.27746e-07	-1.36413	-1.48044	2.04225e-05	-1.14978	-1.49742
44989914	chr19:44989914:G:A	1.18395e-06	-1.23722e-10	-0.560437	4.27699e-06	-1.23722e-10	-0.542098	0.000156053	-1.23722e-10	-0.613643
44990382	chr19:44990382:C:G	3.94953e-07	-1.23722e-10	-1.65828	1.39511e-06	-1.23722e-10	-1.66238	5.55212e-05	-1.23722e-10	-1.64707
44990546	chr19:44990546:C:T	4.69005e-07	-1.23722e-10	-1.48644	1.66865e-06	-1.23722e-10	-1.48334	6.33542e-05	-1.23722e-10	-1.5151
44991442	chr19:44991442:G:A	5.6294e-07	-1.23722e-10	-1.30388	2.15074e-06	-1.23722e-10	-1.22954	8.04661e-05	-1.23722e-10	-1.276
44991711	chr19:44991711:C:T	6.90765e-07	-1.23722e-10	-1.09925	2.6541e-06	-1.23722e-10	-1.01924	9.65507e-05	-1.23722e-10	-1.09377
44992424	chr19:44992424:A:G	5.49848e-07	-1.31408	-0.0133295	2.4094e-06	-1.2988	0.182833	6.68577e-05	-1.34297	-0.118305
44992475	chr19:44992475:G:T	4.99123e-07	-1.23722e-10	-1.4242	1.63015e-06	-1.23722e-10	-1.50668	6.65703e-05	-1.23722e-10	-1.46558
44993366	chr19:44993366:T:G	8.32812e-08	-1.59363	-1.6212	3.16521e-07	-1.56837	-1.57735	1.17129e-05	-1.59443	-1.60872
44993518	chr19:44993518:A:G	2.68192e-07	-1.38343	-0.661915	1.14919e-06	-1.36348	-0.492806	3.51262e-05	-1.39657	-0.708325
44993636	chr19:44993636:T:A	4.50284e-07	-1.23722e-10	-1.52717	1.45753e-06	-1.23722e-10	-1.6186	5.84126e-05	-1.23722e-10	-1.59631
44993738	chr19:44993738:C:T	9.55705e-08	-1.60948	-1.4677	3.63575e-07	-1.59208	-1.41504	1.35416e-05	-1.60922	-1.44886
44994081	chr19:44994081:C:T	3.9168e-07	-1.23722e-10	-1.6666	1.40588e-06	-1.23722e-10	-1.65468	5.47964e-05	-1.23722e-10	-1.66021
44994319	chr19:44994319:T:C	2.93874e-07	-0.583269	-1.37063	9.18269e-07	-0.79461	-1.286	3.83325e-05	-0.630201	-1.38734
44995855	chr19:44995855:A:C	4.97367e-07	-1.23722e-10	-1.42772	1.62304e-06	-1.23722e-10	-1.51104	6.62619e-05	-1.23722e-10	-1.47022
44996130	chr19:44996130:T:C	5.39167e-07	-1.39605	0.0490246	2.61006e-06	-1.38037	0.344401	7.31646e-05	-1.41587	0.0447382
44996176	chr19:44996176:A:G	1.33452e-06	-1.23722e-10	-0.440719	4.8546e-06	-1.23722e-10	-0.415421	0.000176016	-1.23722e-10	-0.493264
44996658	chr19:44996658:T:A	8.70065e-07	-1.23722e-10	-0.86848	2.95635e-06	-1.23722e-10	-0.911392	0.000110476	-1.23722e-10	-0.959037
44996664	chr19:44996664:T:C	9.8668e-08	-1.43872	-1.60656	3.98187e-07	-1.30174	-1.61444	1.31503e-05	-1.43859	-1.64881
44996741	chr19:44996741:C:T	4.77199e-07	-1.23722e-10	-1.46911	1.57896e-06	-1.23722e-10	-1.53858	6.41634e-05	-1.23722e-10	-1.50241
44997236	chr19:44997236:C:T	1.54263e-07	-0.977793	-1.62059	4.83066e-07	-1.14324	-1.57971	2.09644e-05	-1.00146	-1.61956
44997454	chr19:44997454:C:T	1.06397e-07	-1.34413	-1.62575	4.53988e-07	-1.20201	-1.58302	1.62206e-05	-1.30314	-1.57441
44997667	chr19:44997667:T:C	7.98477e-08	-1.6011	-1.65583	2.96344e-07	-1.55029	-1.66129	1.12963e-05	-1.59855	-1.64082
44997818	chr19:44997818:G:A	4.81951e-07	-1.45921	-6.7639e-10	1.68301e-06	-1.47476	-6.7639e-10	6.8206e-05	-1.44131	-6.7639e-10
44998455	chr19:44998455:G:A	6.17823e-07	-1.23722e-10	-1.21085	2.07351e-06	-1.23722e-10	-1.2661	7.84152e-05	-1.23722e-10	-1.30182
44998687	chr19:44998687:C:T	4.45683e-07	-1.23722e-10	-1.53744	1.53807e-06	-1.23722e-10	-1.56482	6.18817e-05	-1.23722e-10	-1.53861
44998766	chr19:44998766:C:T	1.09276e-06	-0.640586	-6.7639e-10	3.75383e-06	-0.672571	-6.7639e-10	0.000157022	-0.607453	-6.7639e-10
44998920	chr19:44998920:C:T	5.23482e-07	-1.23722e-10	-1.37655	1.862e-06	-1.23722e-10	-1.3737	6.97133e-05	-1.23722e-10	-1.41945
44999550	chr19:44999550:C:T	9.54966e-08	-1.61752	-1.46044	3.65221e-07	-1.61492	-1.38768	1.36168e-05	-1.61753	-1.435
44999940	chr19:44999940:C:T	4.89502e-07	-1.23722e-10	-1.44366	1.61031e-06	-1.23722e-10	-1.51892	6.55123e-05	-1.23722e-10	-1.4816
45000008	chr19:45000008:A:G	8.84102e-07	-1.23722e-10	-0.852476	3.22046e-06	-1.23722e-10	-0.825824	0.00011015	-1.23722e-10	-0.961992
45000254	chr19:45000254:AT:A	1.48397e-07	-1.0068	-1.63035	4.65022e-07	-1.16772	-1.5933	2.01789e-05	-1.02979	-1.62941
45000831	chr19:45000831:T:A	9.19559e-07	-1.23722e-10	-0.813155	3.35674e-06	-1.23722e-10	-0.784378	0.000114367	-1.23722e-10	-0.924425
45001091	chr19:45001091:C:G	3.95266e-07	-1.24655	-0.410936	2.00296e-06	-1.11643	-0.184295	4.17843e-05	-1.2732	-0.658116
45001269	chr19:45001269:C:T	4.63539e-06	0.804428	-6.7639e-10	1.60787e-05	0.782146	-6.7639e-10	0.000716188	0.910103	-6.7639e-10
45001765	chr19:45001765:G:T	6.82336e-07	-1.23722e-10	-1.11153	2.30483e-06	-1.23722e-10	-1.16034	8.79012e-05	-1.23722e-10	-1.18763
45001804	chr19:45001804:A:G	8.61131e-07	-1.23722e-10	-0.878802	2.5193e-06	-1.23722e-10	-1.07137	9.89585e-05	-1.23722e-10	-1.06914
45001919	chr19:45001919:C:A	8.86279e-07	-0.850017	-6.7639e-10	4.48943e-06	-0.493622	-6.7639e-10	0.000147964	-0.666868	-6.7639e-10
45002407	chr19:45002407:C:G	4.85765e-07	-1.23722e-10	-1.45132	1.65939e-06	-1.23722e-10	-1.4889	6.26017e-05	-1.23722e-10	-1.52705
45002519	chr19:45002519:A:T	3.91646e-07	-1.23722e-10	-1.66669	1.39107e-06	-1.23722e-10	-1.66527	5.44783e-05	-1.23722e-10	-1.66604
45003514	chr19:45003514:T:A	5.65567e-07	-0.602216	-0.697004	9.8605e-07	-1.03426	-0.975131	5.12245e-05	-0.747285	-0.980336
45003549	chr19:45003549:A:G	4.89243e-07	-1.23722e-10	-1.44419	1.76039e-06	-1.23722e-10	-1.42981	6.44286e-05	-1.23722e-10	-1.49828
45003567	chr19:45003567:T:C	8.55183e-07	-1.23722e-10	-0.885733	3.01784e-06	-1.23722e-10	-0.890805	0.00010353	-1.23722e-10	-1.02397
45004283	chr19:45004283:C:T	5.45627e-07	-1.23722e-10	-1.33511	1.92035e-06	-1.23722e-10	-1.34284	7.02463e-05	-1.23722e-10	-1.41183
45004284	chr19:45004284:G:A	2.14139e-05	2.78724	-0.452493	9.80743e-05	2.85698	-0.266601	0.00273185	2.76182	-0.512922
45004438	chr19:45004438:G:A	4.33937e-07	-1.56415	-6.7639e-10	1.47756e-06	-1.60496	-6.7639e-10	5.89447e-05	-1.58724	-6.7639e-10
45004697	chr19:45004697:A:G	6.15439e-07	-1.23722e-10	-1.21471	2.17568e-06	-1.23722e-10	-1.21801	7.75312e-05	-1.23722e-10	-1.31316
45004823	chr19:45004823:T:C	4.85777e-07	-1.23722e-10	-1.4513	1.82349e-06	-1.23722e-10	-1.39459	6.98695e-05	-1.23722e-10	-1.41721
45005014	chr19:45005014:A:C	1.01729e-07	-1.49002	-1.52471	3.99557e-07	-1.37805	-1.5347	1.3391e-05	-1.4833	-1.58595
45005031	chr19:45005031:C:T	4.73922e-07	-1.23722e-10	-1.47601	1.56327e-06	-1.23722e-10	-1.54857	6.3395e-05	-1.23722e-10	-1.51445
45005087	chr19:45005087:C:T	8.25964e-08	-1.55834	-1.66474	3.3152e-07	-1.43276	-1.66666	1.15513e-05	-1.55345	-1.66359
45005439	chr19:45005439:G:T	4.49215e-07	-1.23722e-10	-1.52955	1.66748e-06	-1.23722e-10	-1.48403	6.41465e-05	-1.23722e-10	-1.50267
45005766	chr19:45005766:C:A	1.9602e-07	-0.957516	-1.40131	4.59627e-07	-1.30473	-1.46796	2.3245e-05	-1.0694	-1.44835
45005899	chr19:45005899:C:T	4.1886e-07	-1.23722e-10	-1.59951	1.41893e-06	-1.23722e-10	-1.64545	5.70462e-05	-1.23722e-10	-1.61998
45006244	chr19:45006244:G:A	4.17244e-07	-1.23722e-10	-1.60338	1.45851e-06	-1.23722e-10	-1.61793	5.91311e-05	-1.23722e-10	-1.58408
45007010	chr19:45007010:T:C	3.94572e-07	-1.23722e-10	-1.65925	1.4076e-06	-1.23722e-10	-1.65346	5.45323e-05	-1.23722e-10	-1.66505
45007268	chr19:45007268:TA:T	1.99931e-06	-1.61086	1.57437	6.58059e-06	-1.61558	1.50436	0.000246064	-1.61345	1.4552
45008269	chr19:45008269:G:A	3.43866e-06	-1.23722e-10	0.505788	1.2462e-05	-1.23722e-10	0.527334	0.000437592	-1.23722e-10	0.417448
45008970	chr19:45008970:T:C	1.13017e-06	-1.23722e-10	-0.606929	3.98372e-06	-1.23722e-10	-0.613131	0.000130425	-1.23722e-10	-0.79304
45009106	chr19:45009106:A:C	1.66522e-06	-1.23722e-10	-0.219337	6.08737e-06	-1.23722e-10	-0.189131	0.000228367	-1.23722e-10	-0.232885
45009157	chr19:45009157:T:G	1.13044e-07	-1.38472	-1.52454	4.06465e-07	-1.38704	-1.50857	1.46397e-05	-1.40683	-1.57327
45009190	chr19:45009190:C:T	3.93135e-07	-1.23722e-10	-1.66289	1.39156e-06	-1.23722e-10	-1.66492	5.44493e-05	-1.23722e-10	-1.66657
45009206	chr19:45009206:G:A	8.96088e-08	-1.51932	-1.62227	2.9694e-07	-1.6177	-1.59187	1.25046e-05	-1.55077	-1.58697
45009418	chr19:45009418:A:G	1.31313e-06	-1.23722e-10	-0.456883	4.24539e-06	-1.23722e-10	-0.549513	0.000144877	-1.23722e-10	-0.687956
45009888	chr19:45009888:GGCCTTC:G	5.64892e-07	-1.61689	0.316474	1.50991e-06	-1.50416	-0.0791361	3.31348e-05	-1.61392	-0.549337
45010159	chr19:45010159:C:T	9.64272e-08	-1.40332	-1.66494	4.02895e-07	-1.24339	-1.66104	1.2884e-05	-1.44163	-1.66622
45010240	chr19:45010240:T:G	8.68729e-08	-1.50711	-1.66549	2.75744e-07	-1.61747	-1.66616	1.16823e-05	-1.54042	-1.66535
45010293	chr19:45010293:C:T	9.70369e-08	-1.52733	-1.53463	3.37894e-07	-1.61759	-1.46278	1.46057e-05	-1.55345	-1.42898
45010481	chr19:45010481:A:G	1.14336e-06	-1.23722e-10	-0.595324	3.41515e-06	-1.23722e-10	-0.767126	0.000129543	-1.23722e-10	-0.799823
45010516	chr19:45010516:T:G	2.01926e-06	-1.23722e-10	-0.0265611	7.36273e-06	-1.23722e-10	0.00108403	0.000276338	-1.23722e-10	-0.0422162
45010829	chr19:45010829:C:A	5.62762e-07	-1.30419	-6.7639e-10	1.96682e-06	-1.31893	-6.7639e-10	7.90246e-05	-1.29408	-6.7639e-10
45011174	chr19:45011174:A:T	3.42946e-06	-1.23722e-10	0.503108	1.19882e-05	-1.23722e-10	0.488577	0.000420445	-1.23722e-10	0.377475
45011214	chr19:45011214:G:A	1.16243e-07	-1.45891	-1.42246	4.87182e-07	-1.32021	-1.39425	1.42034e-05	-1.49836	-1.51199
45011232	chr19:45011232:G:A	3.74629e-07	-0.900443	-0.81067	1.32548e-06	-0.918406	-0.795167	5.08729e-05	-0.91628	-0.818229
45011247	chr19:45011247:C:T	2.12373e-06	-1.23722e-10	0.0238818	7.5963e-06	-1.23722e-10	0.0323145	0.000282712	-1.23722e-10	-0.0194116
45011408	chr19:45011408:C:T	3.91865e-07	-1.23722e-10	-1.66613	1.39931e-06	-1.23722e-10	-1.65937	5.44891e-05	-1.23722e-10	-1.66584
45011455	chr19:45011455:C:T	4.06305e-07	-1.23722e-10	-1.62995	1.4159e-06	-1.23722e-10	-1.64758	5.64722e-05	-1.23722e-10	-1.63009
45011488	chr19:45011488:A:G	4.288e-07	-1.23722e-10	-1.57606	1.53359e-06	-1.23722e-10	-1.56773	6.06018e-05	-1.23722e-10	-1.55952
45011597	chr19:45011597:C:T	4.43412e-07	-1.54255	-6.7639e-10	1.56429e-06	-1.54792	-6.7639e-10	6.29938e-05	-1.5208	-6.7639e-10
45011859	chr19:45011859:G:C	4.2562e-07	-1.23722e-10	-1.5835	1.54109e-06	-1.23722e-10	-1.56286	6.03113e-05	-1.23722e-10	-1.56432
45012177	chr19:45012177:G:A	9.8859e-07	-1.23722e-10	-0.740769	3.25847e-06	-1.23722e-10	-0.814088	0.000121641	-1.23722e-10	-0.862768
45012595	chr19:45012595:T:C	4.93452e-07	-1.43562	-6.7639e-10	1.7235e-06	-1.45099	-6.7639e-10	6.90539e-05	-1.42895	-6.7639e-10
45012744	chr19:45012744:A:G	3.96586e-07	-1.23722e-10	-1.65415	1.39127e-06	-1.23722e-10	-1.66513	5.48936e-05	-1.23722e-10	-1.65844
45012792	chr19:45012792:T:C	7.16017e-07	-1.32852	0.265174	4.01587e-06	-0.920007	0.314914	8.70031e-05	-1.26764	0.0697455
45013211	chr19:45013211:G:A	5.43737e-07	-1.61717	0.27859	1.51689e-06	-1.50429	-0.0743953	3.85826e-05	-1.61442	-0.39662
45013373	chr19:45013373:T:A	1.00265e-07	-1.55875	-1.47048	4.73434e-07	-1.52301	-1.22008	1.55369e-05	-1.54858	-1.37205
45013437	chr19:45013437:G:C	4.26549e-07	-1.23722e-10	-1.58132	1.48906e-06	-1.23722e-10	-1.5972	5.7271e-05	-1.23722e-10	-1.61605
45013455	chr19:45013455:TAATCTGGATCTGTTCTTC:TACAATCTGGATCTGTTCTTC	1.09296e-07	-1.56098	-1.38201	4.03772e-07	-1.51757	-1.38468	1.32857e-05	-1.58186	-1.49528
45013491	chr19:45013491:C:T	3.00965e-06	-1.23722e-10	0.372529	9.71716e-06	-1.23722e-10	0.278546	0.000347824	-1.23722e-10	0.187856
45013623	chr19:45013623:G:A	2.18358e-07	-0.58416	-1.66675	6.00966e-07	-0.839549	-1.66501	3.29568e-05	-0.503739	-1.6649
45013959	chr19:45013959:T:C	3.92046e-07	-1.23722e-10	-1.66567	1.40237e-06	-1.23722e-10	-1.65718	5.44899e-05	-1.23722e-10	-1.66582
45014115	chr19:45014115:T:C	3.92864e-07	-1.23722e-10	-1.66358	1.40757e-06	-1.23722e-10	-1.65348	5.46267e-05	-1.23722e-10	-1.66332
45014666	chr19:45014666:C:T	5.24581e-07	-1.37445	-6.7639e-10	1.82704e-06	-1.39265	-6.7639e-10	7.33716e-05	-1.3683	-6.7639e-10
45014852	chr19:45014852:T:C	8.89023e-07	-1.23722e-10	-0.846925	2.77189e-06	-1.23722e-10	-0.975818	0.000102583	-1.23722e-10	-1.03317
45014965	chr19:45014965:T:C	8.46043e-08	-1.59924	-1.59982	3.37863e-07	-1.45961	-1.62085	1.15972e-05	-1.56252	-1.65056
45014988	chr19:45014988:C:T	6.09798e-07	-1.23722e-10	-1.22392	2.02346e-06	-1.23722e-10	-1.29054	8.96115e-05	-1.23722e-10	-1.16836
45015281	chr19:45015281:C:T	7.34882e-07	-1.23722e-10	-1.03734	2.32465e-06	-1.23722e-10	-1.15178	8.66155e-05	-1.23722e-10	-1.20236
45015373	chr19:45015373:AC:A	3.97446e-07	-1.23722e-10	-1.65199	1.3959e-06	-1.23722e-10	-1.66181	5.45598e-05	-1.23722e-10	-1.66454
45015595	chr19:45015595:C:T	3.98544e-06	-1.23722e-10	0.653354	1.45761e-05	-1.23722e-10	0.684039	0.000506218	-1.23722e-10	0.563129
45015842	chr19:45015842:G:A	2.9321e-07	-1.33465	-0.621508	1.48263e-06	-0.991352	-0.610179	4.63796e-05	-1.23873	-0.588253
45016009	chr19:45016009:T:A	3.92249e-07	-1.23722e-10	-1.66515	1.40351e-06	-1.23722e-10	-1.65637	5.45495e-05	-1.23722e-10	-1.66473
45016321	chr19:45016321:GAGAA:G	3.14288e-07	-0.362625	-1.52411	1.01663e-06	-0.405921	-1.57294	3.95845e-05	-0.401837	-1.58356
45016628	chr19:45016628:G:A	4.07568e-07	-1.23722e-10	-1.62684	1.42029e-06	-1.23722e-10	-1.64449	5.53132e-05	-1.23722e-10	-1.65083
45016776	chr19:45016776:G:C	4.54926e-07	-1.23722e-10	-1.51691	1.59982e-06	-1.23722e-10	-1.52546	6.83959e-05	-1.23722e-10	-1.43853
45017355	chr19:45017355:G:A	4.71243e-07	-1.48168	-6.7639e-10	1.64811e-06	-1.49572	-6.7639e-10	6.58596e-05	-1.47631	-6.7639e-10
45017695	chr19:45017695:C:T	3.91716e-07	-1.23722e-10	-1.66651	1.3919e-06	-1.23722e-10	-1.66468	5.44499e-05	-1.23722e-10	-1.66656
45017701	chr19:45017701:G:T	1.05479e-06	0.301037	-0.976989	3.2199e-06	0.127938	-0.953933	0.000150781	0.294811	-0.942824
45017786	chr19:45017786:C:T	2.38595e-06	0.0335884	0.106715	7.55874e-06	-0.00432842	0.0316858	0.00026168	-0.0538718	-0.0428467
45018168	chr19:45018168:A:G	8.56922e-08	-1.53674	-1.64954	3.78109e-07	-1.31938	-1.64854	1.29862e-05	-1.4731	-1.62684
45018229	chr19:45018229:C:T	2.76439e-07	-0.518687	-1.49637	8.90527e-07	-0.561071	-1.55022	3.46498e-05	-0.556305	-1.56224
45018246	chr19:45018246:T:C	1.62396e-06	-1.23722e-10	-0.244425	5.92983e-06	-1.23722e-10	-0.215352	0.000225426	-1.23722e-10	-0.245849
45018352	chr19:45018352:T:C	2.90968e-07	-1.10744	-0.85639	1.60326e-06	-0.679613	-0.843694	4.73684e-05	-0.982036	-0.823849
45018576	chr19:45018576:C:T	1.82389e-06	-1.23722e-10	-0.128322	6.84555e-06	-1.23722e-10	-0.0717481	0.00025425	-1.23722e-10	-0.125521
45018718	chr19:45018718:C:A	3.97901e-07	-1.23722e-10	-1.65084	1.39681e-06	-1.23722e-10	-1.66116	5.45843e-05	-1.23722e-10	-1.66409
45018833	chr19:45018833:C:T	1.2134e-07	-1.46254	-1.37591	5.06655e-07	-1.49999	-1.17528	1.89505e-05	-1.44922	-1.27279
45018952	chr19:45018952:C:T	1.28782e-07	-1.4313	-1.34763	5.41373e-07	-1.47126	-1.13773	2.02493e-05	-1.41715	-1.23857
45019031	chr19:45019031:G:A	1.19018e-06	-0.555185	-6.7639e-10	4.40482e-06	-0.512647	-6.7639e-10	0.000177742	-0.483508	-6.7639e-10
45019385	chr19:45019385:C:T	1.68268e-06	-0.0814566	-0.127451	5.34783e-06	-0.117855	-0.200802	0.00018629	-0.166034	-0.270503
45019459	chr19:45019459:G:A	4.18074e-07	-1.23722e-10	-1.60139	1.44738e-06	-1.23722e-10	-1.6256	5.86235e-05	-1.23722e-10	-1.5927
45019474	chr19:45019474:C:T	5.25478e-07	-1.61747	0.244729	1.44719e-06	-1.49812	-0.127599	3.10839e-05	-1.6158	-0.611353
45019869	chr19:45019869:G:T	3.00483e-07	-0.273039	-1.65862	8.03132e-07	-0.565965	-1.64862	4.51371e-05	-0.189969	-1.66417
45020111	chr19:45020111:T:G	3.99591e-07	-1.17082	-0.47579	2.10153e-06	-0.765025	-0.487655	6.32986e-05	-1.05533	-0.460643
45020144	chr19:45020144:A:G	5.45111e-07	-1.23722e-10	-1.33606	1.82221e-06	-1.23722e-10	-1.3953	6.8857e-05	-1.23722e-10	-1.43181
45020325	chr19:45020325:G:A	4.14681e-07	-0.337648	-1.27189	2.32694e-06	0.0182484	-1.16904	5.45067e-05	-0.359514	-1.306
45020402	chr19:45020402:T:C	4.46118e-07	-1.23722e-10	-1.53647	1.54592e-06	-1.23722e-10	-1.55973	5.92992e-05	-1.23722e-10	-1.58124
45020626	chr19:45020626:T:C	9.53307e-08	-1.44806	-1.63164	4.53252e-07	-1.16868	-1.61797	1.48318e-05	-1.36437	-1.60269
45020861	chr19:45020861:C:T	1.0803e-06	0.423548	-1.0756	3.28435e-06	0.269867	-1.07605	0.000129171	0.366122	-1.16883
45021034	chr19:45021034:G:T	4.78163e-07	-1.23722e-10	-1.4671	1.63276e-06	-1.23722e-10	-1.50508	6.2647e-05	-1.23722e-10	-1.52632
45021106	chr19:45021106:G:A	1.10382e-07	-1.4984	-1.4347	3.99209e-07	-1.49659	-1.41703	1.60901e-05	-1.4952	-1.39043
45021186	chr19:45021186:A:T	1.12227e-06	0.32366	-0.9376	4.78447e-06	0.440061	-0.870033	0.000132391	0.281397	-1.05948
45021604	chr19:45021604:A:T	2.3144e-07	-1.61434	-0.578387	8.93421e-07	-1.60561	-0.502432	3.72099e-05	-1.61542	-0.431846
45021780	chr19:45021780:A:G	4.24924e-07	-1.58514	-6.7639e-10	1.48986e-06	-1.59667	-6.7639e-10	5.96753e-05	-1.57492	-6.7639e-10
45021867	chr19:45021867:G:A	7.15695e-07	-1.23722e-10	-1.06379	2.44152e-06	-1.23722e-10	-1.10273	9.12384e-05	-1.23722e-10	-1.15036
45021937	chr19:45021937:C:T	3.91637e-07	-1.23722e-10	-1.66671	1.38922e-06	-1.23722e-10	-1.6666	5.44938e-05	-1.23722e-10	-1.66575
45022663	chr19:45022663:C:T	2.70911e-07	-0.485472	-1.54979	1.3491e-06	-0.0892036	-1.6067	3.92547e-05	-0.375581	-1.61819
45022774	chr19:45022774:G:C	1.26057e-06	-1.23722e-10	-0.497731	4.2466e-06	-1.23722e-10	-0.549229	0.00015283	-1.23722e-10	-0.634513
45023125	chr19:45023125:G:A	2.69044e-06	-1.23722e-10	0.260413	1.18973e-05	-1.23722e-10	0.480963	0.000408525	-1.23722e-10	0.348714
45023391	chr19:45023391:T:TC	4.39062e-07	-1.55241	-6.7639e-10	1.46662e-06	-1.61239	-6.7639e-10	6.07519e-05	-1.55704	-6.7639e-10
45023676	chr19:45023676:G:A	4.01587e-07	-1.23722e-10	-1.64162	1.45417e-06	-1.23722e-10	-1.62091	5.85997e-05	-1.23722e-10	-1.59311
45024310	chr19:45024310:C:T	9.07394e-08	-1.61011	-1.51895	3.26029e-07	-1.57946	-1.53665	1.15274e-05	-1.6003	-1.61881
45024371	chr19:45024371:C:G	1.44114e-06	-1.23722e-10	-0.363857	5.76228e-06	-1.23722e-10	-0.244015	0.000185913	-1.23722e-10	-0.438562
45024454	chr19:45024454:G:A	6.59857e-07	-1.14503	-6.7639e-10	3.01358e-06	-0.892219	-6.7639e-10	8.96796e-05	-1.1676	-6.7639e-10
45024598	chr19:45024598:G:A	4.98847e-07	-1.23722e-10	-1.42475	1.80087e-06	-1.23722e-10	-1.40708	7.12295e-05	-1.23722e-10	-1.39793
45024900	chr19:45024900:C:T	7.65888e-07	-1.23722e-10	-0.996012	2.72787e-06	-1.23722e-10	-0.991825	9.90205e-05	-1.23722e-10	-1.06851
45025040	chr19:45025040:G:A	4.01619e-07	-1.23722e-10	-1.64154	1.42836e-06	-1.23722e-10	-1.63882	5.62072e-05	-1.23722e-10	-1.63479
45025292	chr19:45025292:C:T	4.43205e-07	-1.23722e-10	-1.54302	1.56849e-06	-1.23722e-10	-1.54524	6.03705e-05	-1.23722e-10	-1.56334
45025541	chr19:45025541:T:C	1.03411e-07	-1.33553	-1.6628	5.65645e-07	-0.899564	-1.66557	1.5419e-05	-1.26534	-1.6629
45026449	chr19:45026449:G:A	1.47047e-07	-0.98305	-1.66325	9.62627e-07	-0.367767	-1.66567	2.28599e-05	-0.87187	-1.66258
45026567	chr19:45026567:A:G	1.21976e-06	-1.23722e-10	-0.530643	4.96299e-06	-1.23722e-10	-0.393339	0.000161821	-1.23722e-10	-0.57735
45026748	chr19:45026748:A:G	1.33774e-07	-1.08596	-1.65494	8.36596e-07	-0.514155	-1.65961	2.06211e-05	-0.983598	-1.65393
45027034	chr19:45027034:C:A	4.22882e-07	-1.23722e-10	-1.58996	1.5692e-06	-1.23722e-10	-1.54478	6.39353e-05	-1.23722e-10	-1.50597
45027294	chr19:45027294:A:G	8.07924e-08	-1.61404	-1.63112	2.97378e-07	-1.58747	-1.62062	1.16027e-05	-1.60933	-1.60327
45027313	chr19:45027313:C:T	1.42265e-06	-1.23722e-10	-0.37677	5.87322e-06	-1.23722e-10	-0.224945	0.00018936	-1.23722e-10	-0.420191
45027316	chr19:45027316:G:GA	6.65238e-07	-1.1369	-6.7639e-10	3.04864e-06	-0.880652	-6.7639e-10	9.04136e-05	-1.15944	-6.7639e-10
45027794	chr19:45027794:T:C	4.43394e-07	-1.23722e-10	-1.54259	1.57137e-06	-1.23722e-10	-1.5434	6.04052e-05	-1.23722e-10	-1.56276
45027905	chr19:45027905:G:C	6.89263e-07	-1.23722e-10	-1.10143	2.13852e-06	-1.23722e-10	-1.23524	7.80064e-05	-1.23722e-10	-1.30705
45028258	chr19:45028258:G:A	5.55618e-07	-1.23722e-10	-1.31697	2.01995e-06	-1.23722e-10	-1.29228	7.96468e-05	-1.23722e-10	-1.28624
45028336	chr19:45028336:GT:G	3.96757e-07	-1.23722e-10	-1.65373	1.40122e-06	-1.23722e-10	-1.658	5.51518e-05	-1.23722e-10	-1.65375
45028360	chr19:45028360:GT:G	4.69207e-07	-1.486	-6.7639e-10	1.74322e-06	-1.43961	-6.7639e-10	6.77966e-05	-1.44733	-6.7639e-10
45028624	chr19:45028624:A:G	5.55229e-07	-1.23722e-10	-1.31767	2.02299e-06	-1.23722e-10	-1.29077	7.99664e-05	-1.23722e-10	-1.28223
45028751	chr19:45028751:G:T	1.54696e-07	-0.951689	-1.6439	1.01168e-06	-0.333655	-1.65008	2.41128e-05	-0.8395	-1.6416
45029187	chr19:45029187:C:T	1.21491e-06	-1.23722e-10	-0.534627	3.30278e-06	-1.23722e-10	-0.800582	0.000164175	-1.23722e-10	-0.562905
45029201	chr19:45029201:G:A	1.26186e-06	-1.23722e-10	-0.496707	5.13831e-06	-1.23722e-10	-0.358623	0.000167277	-1.23722e-10	-0.544189
45029367	chr19:45029367:A:G	2.2134e-06	-1.23722e-10	0.0652361	8.44987e-06	-1.23722e-10	0.138804	0.000259969	-1.23722e-10	-0.103275
45029939	chr19:45029939:G:A	4.31854e-07	-1.23722e-10	-1.56896	1.597e-06	-1.23722e-10	-1.52722	6.5449e-05	-1.23722e-10	-1.48257
45029965	chr19:45029965:C:T	3.99735e-07	-1.23722e-10	-1.64625	1.44671e-06	-1.23722e-10	-1.62606	5.88648e-05	-1.23722e-10	-1.5886
45029996	chr19:45029996:T:C	8.84575e-07	-1.23722e-10	-0.851941	3.18505e-06	-1.23722e-10	-0.836878	0.000112228	-1.23722e-10	-0.943305
45030142	chr19:45030142:G:A	3.97226e-07	-1.23722e-10	-1.65254	1.40257e-06	-1.23722e-10	-1.65704	5.52128e-05	-1.23722e-10	-1.65264
45030185	chr19:45030185:A:G	1.2871e-06	-1.23722e-10	-0.4769	5.23967e-06	-1.23722e-10	-0.339088	0.000170385	-1.23722e-10	-0.525781
45030865	chr19:45030865:G:C	1.32377e-06	-1.23722e-10	-0.44881	5.40316e-06	-1.23722e-10	-0.308363	0.000175376	-1.23722e-10	-0.496908
45031102	chr19:45031102:A:G	1.05428e-07	-1.6075	-1.37152	3.55206e-07	-1.5769	-1.45351	1.46048e-05	-1.58518	-1.3973
45031122	chr19:45031122:T:C	4.39065e-07	-1.23722e-10	-1.5524	1.51505e-06	-1.23722e-10	-1.5799	5.9545e-05	-1.23722e-10	-1.57711
45031201	chr19:45031201:T:G	3.95555e-07	-1.23722e-10	-1.65676	1.39805e-06	-1.23722e-10	-1.66027	5.50002e-05	-1.23722e-10	-1.6565
45031231	chr19:45031231:G:A	6.02885e-07	-1.23722e-10	-1.23532	2.19082e-06	-1.23722e-10	-1.21107	8.6795e-05	-1.23722e-10	-1.20029
45031233	chr19:45031233:T:C	4.21396e-07	-1.23722e-10	-1.59348	1.4606e-06	-1.23722e-10	-1.6165	5.73003e-05	-1.23722e-10	-1.61553
45031241	chr19:45031241:T:A	6.20915e-07	-1.20585	-6.7639e-10	2.93973e-06	-0.91703	-6.7639e-10	8.42488e-05	-1.23007	-6.7639e-10
45031265	chr19:45031265:A:T	3.95014e-07	-1.23722e-10	-1.65813	1.39651e-06	-1.23722e-10	-1.66137	5.49231e-05	-1.23722e-10	-1.6579
45031374	chr19:45031374:T:C	4.21776e-07	-1.23722e-10	-1.59257	1.46178e-06	-1.23722e-10	-1.61569	5.73465e-05	-1.23722e-10	-1.61473
45031492	chr19:45031492:T:A	4.17889e-07	-1.23722e-10	-1.60183	1.44819e-06	-1.23722e-10	-1.62503	5.67425e-05	-1.23722e-10	-1.62532
45031736	chr19:45031736:C:T	1.26865e-07	-1.20294	-1.59098	7.87636e-07	-0.681997	-1.55207	2.06936e-05	-1.02557	-1.60845
45031827	chr19:45031827:C:T	3.9183e-07	-1.23722e-10	-1.66622	1.48803e-06	-1.23722e-10	-1.59789	5.47229e-05	-1.23722e-10	-1.66156
45032052	chr19:45032052:G:A	1.32391e-07	-1.19906	-1.55223	5.43024e-07	-1.19335	-1.4126	2.02932e-05	-1.29811	-1.35544
45032402	chr19:45032402:G:C	3.9318e-07	-1.23722e-10	-1.66278	1.38944e-06	-1.23722e-10	-1.66645	5.48401e-05	-1.23722e-10	-1.65942
45032803	chr19:45032803:T:C	7.83836e-07	-0.972849	-6.7639e-10	3.42517e-06	-0.764195	-6.7639e-10	0.000115329	-0.916052	-6.7639e-10
45033267	chr19:45033267:C:G	4.53597e-06	-1.23722e-10	0.782745	1.60132e-05	-1.23722e-10	0.778065	0.00051898	-1.23722e-10	0.588026
45033610	chr19:45033610:G:A	4.1256e-07	-1.23722e-10	-1.61467	1.47669e-06	-1.23722e-10	-1.60555	5.91254e-05	-1.23722e-10	-1.58418
45033762	chr19:45033762:C:T	1.07406e-07	-1.39573	-1.56471	3.27876e-07	-1.51794	-1.59253	1.36294e-05	-1.43167	-1.61994
45034127	chr19:45034127:C:T	5.35129e-07	-1.35454	-6.7639e-10	2.42134e-06	-1.11103	-6.7639e-10	7.29294e-05	-1.37435	-6.7639e-10
45034521	chr19:45034521:C:T	5.64713e-07	-1.30073	-6.7639e-10	2.60313e-06	-1.03863	-6.7639e-10	7.68151e-05	-1.32244	-6.7639e-10
45034943	chr19:45034943:C:T	6.17247e-07	-1.23722e-10	-1.21178	2.36927e-06	-1.23722e-10	-1.13277	9.9454e-05	-1.23722e-10	-1.06414
45035447	chr19:45035447:G:T	6.63389e-07	-1.23722e-10	-1.13969	2.26901e-06	-1.23722e-10	-1.17601	8.43288e-05	-1.23722e-10	-1.22912
45035902	chr19:45035902:G:A	4.5827e-07	-1.23722e-10	-1.50959	1.74477e-06	-1.23722e-10	-1.43873	6.27437e-05	-1.23722e-10	-1.52478
45035953	chr19:45035953:T:C	5.26048e-07	-1.23722e-10	-1.37166	1.92386e-06	-1.23722e-10	-1.34101	7.23331e-05	-1.23722e-10	-1.38256
45037108	chr19:45037108:G:A	4.81374e-07	-1.23722e-10	-1.4604	1.72186e-06	-1.23722e-10	-1.45194	6.79414e-05	-1.23722e-10	-1.44519
45037243	chr19:45037243:T:C	5.97572e-07	-1.24417	-6.7639e-10	2.23891e-06	-1.18936	-6.7639e-10	8.11591e-05	-1.26743	-6.7639e-10
45037358	chr19:45037358:A:C	5.5289e-07	-1.32189	-6.7639e-10	2.53194e-06	-1.06636	-6.7639e-10	7.53847e-05	-1.34123	-6.7639e-10
45037508	chr19:45037508:C:T	4.92839e-07	-1.23722e-10	-1.43687	1.7566e-06	-1.23722e-10	-1.43197	6.93968e-05	-1.23722e-10	-1.424
45038156	chr19:45038156:G:T	4.78706e-07	0.136407	-1.60237	2.84604e-06	0.69938	-1.6488	7.43638e-05	0.295224	-1.65009
45038524	chr19:45038524:G:A	4.15339e-07	-1.60795	-6.7639e-10	1.50265e-06	-1.58812	-6.7639e-10	5.84903e-05	-1.59498	-6.7639e-10
45038872	chr19:45038872:A:C	3.92152e-07	-1.23722e-10	-1.6654	1.38904e-06	-1.23722e-10	-1.66673	5.44739e-05	-1.23722e-10	-1.66612
45038920	chr19:45038920:C:T	3.92128e-07	-1.23722e-10	-1.66546	1.38903e-06	-1.23722e-10	-1.66674	5.44761e-05	-1.23722e-10	-1.66608
45038922	chr19:45038922:T:C	4.71131e-07	-1.23722e-10	-1.48191	1.68346e-06	-1.23722e-10	-1.47449	6.28476e-05	-1.23722e-10	-1.52313
45039019	chr19:45039019:G:A	5.99389e-07	-1.23722e-10	-1.24114	2.10479e-06	-1.23722e-10	-1.25113	7.73181e-05	-1.23722e-10	-1.31591
45039362	chr19:45039362:A:C	4.85337e-07	-1.23722e-10	-1.45221	1.75336e-06	-1.23722e-10	-1.43381	7.16876e-05	-1.23722e-10	-1.39152
45039374	chr19:45039374:A:C	5.34007e-07	-1.23722e-10	-1.35664	2.05423e-06	-1.23722e-10	-1.27545	8.53775e-05	-1.23722e-10	-1.21676
45039567	chr19:45039567:C:A	1.19089e-06	-1.23722e-10	-0.554593	5.21559e-06	-1.23722e-10	-0.343695	0.000224775	-1.23722e-10	-0.248741
45039617	chr19:45039617:T:G	5.51883e-07	-1.23722e-10	-1.32371	2.00675e-06	-1.23722e-10	-1.29883	7.39165e-05	-1.23722e-10	-1.3609
45039860	chr19:45039860:C:T	5.95779e-07	-1.23722e-10	-1.24718	2.35218e-06	-1.23722e-10	-1.14001	9.82171e-05	-1.23722e-10	-1.07666
45040115	chr19:45040115:A:G	2.11804e-07	-0.642918	-1.63847	6.05638e-07	-0.88202	-1.6148	2.88488e-05	-0.666209	-1.63556
45040387	chr19:45040387:G:A	3.9476e-07	-1.23722e-10	-1.65877	1.4246e-06	-1.23722e-10	-1.64146	5.65648e-05	-1.23722e-10	-1.62845
45040497	chr19:45040497:A:G	9.78909e-07	-0.75061	-6.7639e-10	4.51733e-06	-0.487426	-6.7639e-10	0.000151299	-0.644579	-6.7639e-10
45040564	chr19:45040564:T:A	4.42589e-07	-1.23722e-10	-1.54441	1.66619e-06	-1.23722e-10	-1.48481	6.7789e-05	-1.23722e-10	-1.44744
45040672	chr19:45040672:C:T	4.42841e-07	-1.23722e-10	-1.54384	1.66732e-06	-1.23722e-10	-1.48413	6.78417e-05	-1.23722e-10	-1.44666
45040950	chr19:45040950:C:G	4.97217e-07	-1.23722e-10	-1.42802	1.70585e-06	-1.23722e-10	-1.46128	6.7327e-05	-1.23722e-10	-1.45428
45040989	chr19:45040989:G:A	6.21165e-07	-1.23722e-10	-1.20545	2.06515e-06	-1.23722e-10	-1.27014	7.93065e-05	-1.23722e-10	-1.29052
45041050	chr19:45041050:A:G	4.17837e-07	-1.23722e-10	-1.60196	1.49201e-06	-1.23722e-10	-1.59522	5.58827e-05	-1.23722e-10	-1.64059
45041705	chr19:45041705:C:G	4.00679e-07	-1.23722e-10	-1.64389	1.44396e-06	-1.23722e-10	-1.62796	5.71518e-05	-1.23722e-10	-1.61813
45042176	chr19:45042176:T:C	7.13121e-07	-0.964442	-0.102955	2.59253e-06	-0.723874	-0.318839	7.84953e-05	-0.917119	-0.383681
45042304	chr19:45042304:C:T	4.6968e-07	-0.852877	-0.632121	2.11032e-06	-0.506158	-0.74235	5.95426e-05	-0.79699	-0.780158
45042324	chr19:45042324:C:A	6.55725e-06	-1.23722e-10	1.15128	2.49484e-05	-1.23722e-10	1.22146	0.000815921	-1.23722e-10	1.04048
45042901	chr19:45042901:G:T	4.10418e-07	-1.23722e-10	-1.61987	1.44875e-06	-1.23722e-10	-1.62465	5.80145e-05	-1.23722e-10	-1.60315
45043040	chr19:45043040:A:G	4.79956e-07	-1.23722e-10	-1.46335	1.71842e-06	-1.23722e-10	-1.45394	6.79758e-05	-1.23722e-10	-1.44469
45043130	chr19:45043130:A:G	4.07753e-07	-1.23722e-10	-1.62639	1.43957e-06	-1.23722e-10	-1.631	5.75614e-05	-1.23722e-10	-1.61099
45043361	chr19:45043361:G:A	6.00942e-07	-1.23855	-6.7639e-10	2.83094e-06	-0.954739	-6.7639e-10	8.19214e-05	-1.25808	-6.7639e-10
45043362	chr19:45043362:A:G	2.16677e-06	0.043944	-6.7639e-10	1.06965e-05	0.374569	-6.7639e-10	0.000330088	0.135518	-6.7639e-10
45043803	chr19:45043803:C:G	1.69555e-07	-1.20907	-1.29481	7.17341e-07	-0.952304	-1.37525	2.54447e-05	-1.14688	-1.28045
45044016	chr19:45044016:A:G	1.69305e-07	-1.17324	-1.33211	7.24598e-07	-0.905454	-1.41203	2.53816e-05	-1.10812	-1.32169
45044285	chr19:45044285:T:G	1.4224e-06	-1.23722e-10	-0.376948	4.78023e-06	-1.23722e-10	-0.430859	0.000165538	-1.23722e-10	-0.55464
45044325	chr19:45044325:G:A	4.56063e-07	-0.0293727	-1.48505	2.20789e-06	0.314906	-1.51822	8.98123e-05	0.242795	-1.40891
45044479	chr19:45044479:A:C	4.07524e-07	-1.23722e-10	-1.62695	1.4388e-06	-1.23722e-10	-1.63154	5.75219e-05	-1.23722e-10	-1.61167
45044540	chr19:45044540:C:T	7.3813e-07	-1.23722e-10	-1.03293	2.5909e-06	-1.23722e-10	-1.04334	0.000106608	-1.23722e-10	-0.994676
45044772	chr19:45044772:GGT:G	6.23187e-07	-1.2022	-6.7639e-10	2.95719e-06	-0.911106	-6.7639e-10	8.5042e-05	-1.22069	-6.7639e-10
45044997	chr19:45044997:G:A	4.40909e-07	-0.0618395	-1.48637	2.13088e-06	0.28075	-1.51956	8.66758e-05	0.208686	-1.41035
45045153	chr19:45045153:A:G	4.07296e-07	-1.23722e-10	-1.62751	1.43804e-06	-1.23722e-10	-1.63207	5.74839e-05	-1.23722e-10	-1.61233
45046598	chr19:45046598:C:T	1.42806e-06	-1.23722e-10	-0.372978	4.79132e-06	-1.23722e-10	-0.428541	0.00016618	-1.23722e-10	-0.550768
45046766	chr19:45046766:G:A	6.62946e-07	-1.14036	-6.7639e-10	2.47015e-06	-1.09107	-6.7639e-10	9.20034e-05	-1.14201	-6.7639e-10
45047149	chr19:45047149:A:G	6.67803e-07	-1.00924	-0.12382	2.53856e-06	-0.747772	-0.315978	7.71997e-05	-0.95077	-0.366673
45047229	chr19:45047229:C:T	9.41696e-07	-0.789366	-6.7639e-10	5.77407e-06	-0.24197	-6.7639e-10	0.000131687	-0.783415	-6.7639e-10
45047349	chr19:45047349:C:T	4.80271e-07	-1.23722e-10	-1.4627	1.71717e-06	-1.23722e-10	-1.45467	6.78771e-05	-1.23722e-10	-1.44614
45047767	chr19:45047767:T:C	4.00435e-07	-1.23722e-10	-1.6445	1.41698e-06	-1.23722e-10	-1.64682	5.50018e-05	-1.23722e-10	-1.65647
45048007	chr19:45048007:G:A	5.31771e-07	-1.36084	-6.7639e-10	1.81402e-06	-1.3998	-6.7639e-10	7.57316e-05	-1.33664	-6.7639e-10
45048364	chr19:45048364:G:A	4.07262e-07	-1.23722e-10	-1.62759	1.43751e-06	-1.23722e-10	-1.63243	5.75016e-05	-1.23722e-10	-1.61203
45048475	chr19:45048475:G:A	4.51592e-07	-1.23722e-10	-1.52427	1.39858e-06	-1.23722e-10	-1.65989	5.66154e-05	-1.23722e-10	-1.62756
45049124	chr19:45049124:T:A	4.0742e-07	-1.23722e-10	-1.6272	1.43848e-06	-1.23722e-10	-1.63176	5.75054e-05	-1.23722e-10	-1.61196
45049447	chr19:45049447:T:C	6.80619e-07	-1.23722e-10	-1.11405	2.28925e-06	-1.23722e-10	-1.16712	8.53898e-05	-1.23722e-10	-1.21661
45049635	chr19:45049635:A:T	5.45222e-07	-1.33586	-6.7639e-10	2.47781e-06	-1.08797	-6.7639e-10	7.46574e-05	-1.35093	-6.7639e-10
45050001	chr19:45050001:A:C	5.83722e-07	-1.23722e-10	-1.26762	2.18413e-06	-1.23722e-10	-1.21413	8.08507e-05	-1.23722e-10	-1.27124
45050056	chr19:45050056:A:G	4.08449e-07	-1.23722e-10	-1.62468	1.44183e-06	-1.23722e-10	-1.62943	5.7674e-05	-1.23722e-10	-1.60903
45050282	chr19:45050282:C:T	5.68283e-07	-1.29443	-6.7639e-10	2.62209e-06	-1.03138	-6.7639e-10	7.75693e-05	-1.31267	-6.7639e-10
45050546	chr19:45050546:T:C	5.401e-07	-1.34529	-6.7639e-10	2.16348e-06	-1.22363	-6.7639e-10	7.6536e-05	-1.32608	-6.7639e-10
45050639	chr19:45050639:G:A	4.00491e-07	-1.23722e-10	-1.64436	1.43858e-06	-1.23722e-10	-1.63169	5.5836e-05	-1.23722e-10	-1.64142
45050773	chr19:45050773:T:C	4.07799e-07	-1.23722e-10	-1.62627	1.43894e-06	-1.23722e-10	-1.63144	5.75672e-05	-1.23722e-10	-1.61089
45050962	chr19:45050962:G:A	3.91852e-07	-1.23722e-10	-1.66616	1.39504e-06	-1.23722e-10	-1.66243	5.44527e-05	-1.23722e-10	-1.66651
45051032	chr19:45051032:A:G	6.93243e-07	-1.23722e-10	-1.09567	2.48961e-06	-1.23722e-10	-1.08322	8.93252e-05	-1.23722e-10	-1.17156
45051130	chr19:45051130:C:T	8.30502e-08	-1.58365	-1.63395	3.20977e-07	-1.48055	-1.65118	1.13621e-05	-1.57929	-1.65426
45051240	chr19:45051240:G:A	4.07465e-07	-1.23722e-10	-1.62709	1.43862e-06	-1.23722e-10	-1.63166	5.75129e-05	-1.23722e-10	-1.61183
45051621	chr19:45051621:G:A	9.22925e-08	-1.59734	-1.51475	3.14732e-07	-1.61772	-1.53366	1.15414e-05	-1.60839	-1.60951
45051729	chr19:45051729:G:A	5.81249e-07	-1.27187	-6.7639e-10	2.70249e-06	-1.00118	-6.7639e-10	7.92804e-05	-1.29085	-6.7639e-10
45051730	chr19:45051730:A:G	5.83326e-07	-1.2683	-6.7639e-10	2.7159e-06	-0.996223	-6.7639e-10	7.95543e-05	-1.2874	-6.7639e-10
45051838	chr19:45051838:G:A	4.07226e-07	-1.23722e-10	-1.62768	1.43782e-06	-1.23722e-10	-1.63222	5.74733e-05	-1.23722e-10	-1.61252
45051992	chr19:45051992:T:C	4.19678e-07	-1.23722e-10	-1.59756	1.48825e-06	-1.23722e-10	-1.59774	5.9752e-05	-1.23722e-10	-1.57364
45052330	chr19:45052330:G:A	4.09025e-07	-1.23722e-10	-1.62327	1.44369e-06	-1.23722e-10	-1.62815	5.77811e-05	-1.23722e-10	-1.60718
45052354	chr19:45052354:G:A	1.04064e-06	-1.23722e-10	-0.689453	4.25139e-06	-1.23722e-10	-0.548102	0.000182483	-1.23722e-10	-0.457183
45052435	chr19:45052435:G:C	5.26371e-07	-1.23722e-10	-1.37104	1.89071e-06	-1.23722e-10	-1.35839	7.4863e-05	-1.23722e-10	-1.34818
45052483	chr19:45052483:CT:C	4.29971e-07	-1.23722e-10	-1.57333	1.5236e-06	-1.23722e-10	-1.57427	6.14459e-05	-1.23722e-10	-1.54568
45052667	chr19:45052667:G:A	4.70742e-07	-1.23722e-10	-1.48274	1.68515e-06	-1.23722e-10	-1.47349	6.65546e-05	-1.23722e-10	-1.46582
45052999	chr19:45052999:C:T	4.34903e-07	-1.23722e-10	-1.56193	1.60435e-06	-1.23722e-10	-1.52263	5.87514e-05	-1.23722e-10	-1.59052
45053296	chr19:45053296:C:T	4.19151e-07	-1.23722e-10	-1.59882	1.48512e-06	-1.23722e-10	-1.59985	5.95374e-05	-1.23722e-10	-1.57724
45053500	chr19:45053500:C:T	5.57763e-07	-1.31311	-6.7639e-10	2.93228e-06	-0.919567	-6.7639e-10	7.56482e-05	-1.33775	-6.7639e-10
45053677	chr19:45053677:G:A	4.51653e-07	-1.52414	-6.7639e-10	1.50066e-06	-1.58944	-6.7639e-10	6.33354e-05	-1.51539	-6.7639e-10
45053960	chr19:45053960:G:A	7.39298e-07	-0.984492	-0.046855	2.80528e-06	-0.718545	-0.245298	8.34006e-05	-0.928566	-0.311618
45054144	chr19:45054144:G:A	4.02579e-07	-1.23722e-10	-1.63916	1.42248e-06	-1.23722e-10	-1.64295	5.66912e-05	-1.23722e-10	-1.62622
45054166	chr19:45054166:T:C	4.0718e-07	-1.23722e-10	-1.62779	1.43769e-06	-1.23722e-10	-1.63231	5.74665e-05	-1.23722e-10	-1.61264
45054243	chr19:45054243:C:T	1.08859e-06	-1.23722e-10	-0.644413	4.44994e-06	-1.23722e-10	-0.502456	0.000191445	-1.23722e-10	-0.409237
45054430	chr19:45054430:A:G	4.08745e-07	-1.23722e-10	-1.62396	1.44294e-06	-1.23722e-10	-1.62867	5.77277e-05	-1.23722e-10	-1.6081
45054485	chr19:45054485:G:A	9.34055e-08	-1.58579	-1.51431	3.55594e-07	-1.5429	-1.48641	1.43985e-05	-1.56413	-1.43259
45054717	chr19:45054717:A:G	4.07228e-07	-1.23722e-10	-1.62768	1.43783e-06	-1.23722e-10	-1.63221	5.74735e-05	-1.23722e-10	-1.61252
45055130	chr19:45055130:C:T	4.21439e-07	-1.59337	-6.7639e-10	1.47661e-06	-1.6056	-6.7639e-10	5.91325e-05	-1.58406	-6.7639e-10
45055347	chr19:45055347:A:C	4.9244e-07	-1.23722e-10	-1.43768	1.76682e-06	-1.23722e-10	-1.42617	6.988e-05	-1.23722e-10	-1.41706
45055497	chr19:45055497:C:A	4.07324e-07	-1.23722e-10	-1.62744	1.43815e-06	-1.23722e-10	-1.63199	5.74895e-05	-1.23722e-10	-1.61224
45055575	chr19:45055575:A:G	4.07324e-07	-1.23722e-10	-1.62744	1.43815e-06	-1.23722e-10	-1.63199	5.74895e-05	-1.23722e-10	-1.61224
45055757	chr19:45055757:T:C	4.07305e-07	-1.23722e-10	-1.62749	1.43811e-06	-1.23722e-10	-1.63202	5.74866e-05	-1.23722e-10	-1.61229
45056302	chr19:45056302:C:T	6.30798e-06	-1.23722e-10	1.11252	2.39551e-05	-1.23722e-10	1.18083	0.000785355	-1.23722e-10	1.0023
45057004	chr19:45057004:C:T	4.07324e-07	-1.23722e-10	-1.62744	1.43815e-06	-1.23722e-10	-1.63199	5.74895e-05	-1.23722e-10	-1.61224
45057038	chr19:45057038:T:C	8.10125e-06	-1.23722e-10	1.36272	3.07531e-05	-1.23722e-10	1.43064	0.000999866	-1.23722e-10	1.24378
45057115	chr19:45057115:T:C	5.98565e-07	-0.282735	-0.959779	2.15282e-06	0.00643215	-1.235	7.37716e-05	0.0118363	-1.3747
45057713	chr19:45057713:T:A	7.48038e-07	-1.23722e-10	-1.0196	2.46376e-06	-1.23722e-10	-1.09366	9.18058e-05	-1.23722e-10	-1.14416
45057756	chr19:45057756:A:G	1.01152e-06	-1.23722e-10	-0.717837	4.14282e-06	-1.23722e-10	-0.573969	0.000177859	-1.23722e-10	-0.482847
45058215	chr19:45058215:C:T	8.07603e-06	-1.23722e-10	1.35961	3.06574e-05	-1.23722e-10	1.42753	0.00099682	-1.23722e-10	1.24073
45058233	chr19:45058233:T:C	5.19233e-07	-1.3847	-6.7639e-10	2.30567e-06	-1.15998	-6.7639e-10	7.11767e-05	-1.39867	-6.7639e-10
45058258	chr19:45058258:C:T	8.10857e-07	-1.23722e-10	-0.938957	3.15228e-06	-1.23722e-10	-0.84722	0.000133945	-1.23722e-10	-0.766408
45058372	chr19:45058372:T:C	4.04339e-07	-1.23722e-10	-1.6348	1.42758e-06	-1.23722e-10	-1.63936	5.69594e-05	-1.23722e-10	-1.6215
45058557	chr19:45058557:T:G	4.07368e-07	-1.23722e-10	-1.62733	1.43833e-06	-1.23722e-10	-1.63186	5.74978e-05	-1.23722e-10	-1.61209
45059053	chr19:45059053:C:A	7.65336e-07	-1.23722e-10	-0.996733	2.5177e-06	-1.23722e-10	-1.072	9.38318e-05	-1.23722e-10	-1.12234
45059099	chr19:45059099:C:A	4.97353e-07	-1.42775	-6.7639e-10	2.16731e-06	-1.22186	-6.7639e-10	6.82608e-05	-1.4405	-6.7639e-10
45059116	chr19:45059116:C:G	2.6363e-07	-1.10778	-0.954724	1.14289e-06	-0.805267	-1.05652	3.90273e-05	-1.03856	-0.961014
45059255	chr19:45059255:T:C	1.46935e-06	-1.23722e-10	-0.34447	4.91136e-06	-1.23722e-10	-0.403796	0.000170283	-1.23722e-10	-0.526376
45059258	chr19:45059258:C:T	4.24326e-07	-1.58655	-6.7639e-10	1.48e-06	-1.6033	-6.7639e-10	5.98155e-05	-1.57257	-6.7639e-10
45059782	chr19:45059782:G:A	5.28637e-07	-1.36675	-6.7639e-10	1.80484e-06	-1.40488	-6.7639e-10	7.53058e-05	-1.34228	-6.7639e-10
45059870	chr19:45059870:G:A	3.99308e-07	-1.23722e-10	-1.64732	1.41267e-06	-1.23722e-10	-1.64987	5.50838e-05	-1.23722e-10	-1.65498
45059875	chr19:45059875:G:T	4.36994e-07	-1.23722e-10	-1.55713	1.42428e-06	-1.23722e-10	-1.64168	5.84635e-05	-1.23722e-10	-1.59544
45059930	chr19:45059930:A:G	4.12437e-07	-0.244429	-1.37054	1.91955e-06	0.0716639	-1.41492	8.01123e-05	0.0059294	-1.28634
45059997	chr19:45059997:T:C	1.49009e-07	-1.19963	-1.43342	6.70626e-07	-0.920007	-1.47488	2.2857e-05	-1.13032	-1.40426
45060437	chr19:45060437:G:A	6.8946e-07	-1.10114	-6.7639e-10	2.1267e-06	-1.24078	-6.7639e-10	0.000103483	-1.02444	-6.7639e-10
45060873	chr19:45060873:C:T	4.20436e-07	-1.23722e-10	-1.59576	1.49089e-06	-1.23722e-10	-1.59597	5.98762e-05	-1.23722e-10	-1.57156
45061764	chr19:45061764:G:A	1.29444e-06	-1.23722e-10	-0.471218	5.35569e-06	-1.23722e-10	-0.317188	0.000231971	-1.23722e-10	-0.217228
45062499	chr19:45062499:T:C	4.71099e-07	-1.23722e-10	-1.48198	1.75556e-06	-1.23722e-10	-1.43256	6.55148e-05	-1.23722e-10	-1.48156
45062822	chr19:45062822:T:G	1.23145e-06	-0.954483	0.433382	5.25859e-06	-0.604652	0.269167	0.000135607	-0.900563	0.146484
45062965	chr19:45062965:C:T	4.57712e-07	-1.23722e-10	-1.51081	1.70607e-06	-1.23722e-10	-1.46115	6.14722e-05	-1.23722e-10	-1.54525
45063162	chr19:45063162:C:T	6.85332e-07	-1.23722e-10	-1.10715	3.22173e-06	-1.23722e-10	-0.825428	0.000105231	-1.23722e-10	-1.00768
45063246	chr19:45063246:G:T	4.01292e-07	-1.23722e-10	-1.64236	1.44273e-06	-1.23722e-10	-1.62881	5.59629e-05	-1.23722e-10	-1.63915
45063695	chr19:45063695:C:T	9.7196e-07	-1.23722e-10	-0.757734	3.19409e-06	-1.23722e-10	-0.834046	0.000117461	-1.23722e-10	-0.897736
45064174	chr19:45064174:C:T	4.05149e-07	-1.23722e-10	-1.63279	1.45925e-06	-1.23722e-10	-1.61743	5.55392e-05	-1.23722e-10	-1.64675
45064291	chr19:45064291:G:A	6.2889e-07	-1.23722e-10	-1.19309	2.23163e-06	-1.23722e-10	-1.19261	9.08272e-05	-1.23722e-10	-1.15488
45064390	chr19:45064390:C:G	8.76663e-07	-0.860926	-6.7639e-10	3.91164e-06	-0.631391	-6.7639e-10	0.000129692	-0.798675	-6.7639e-10
45064903	chr19:45064903:C:T	5.94178e-07	-1.23722e-10	-1.24987	2.01165e-06	-1.23722e-10	-1.29639	7.92579e-05	-1.23722e-10	-1.29113
45065309	chr19:45065309:G:A	6.9527e-07	-1.23722e-10	-1.09275	2.41308e-06	-1.23722e-10	-1.11444	8.98381e-05	-1.23722e-10	-1.16583
45065392	chr19:45065392:A:G	5.0042e-07	-1.4216	-6.7639e-10	2.066e-06	-1.26973	-6.7639e-10	7.2407e-05	-1.38154	-6.7639e-10
45065393	chr19:45065393:A:G	5.50645e-07	-1.32596	-6.7639e-10	2.02886e-06	-1.28787	-6.7639e-10	7.80224e-05	-1.30684	-6.7639e-10
45065400	chr19:45065400:A:G	4.45444e-07	-1.23722e-10	-1.53798	1.65408e-06	-1.23722e-10	-1.4921	5.99931e-05	-1.23722e-10	-1.56961
45065480	chr19:45065480:C:A	1.14237e-06	-1.23722e-10	-0.596192	4.2734e-06	-1.23722e-10	-0.542937	0.000153291	-1.23722e-10	-0.631501
45065510	chr19:45065510:G:A	3.91782e-07	-1.23722e-10	-1.66634	1.38946e-06	-1.23722e-10	-1.66643	5.44438e-05	-1.23722e-10	-1.66667
45065537	chr19:45065537:G:A	4.25073e-07	-1.15733	-0.42746	1.67989e-06	-0.927708	-0.548911	5.09821e-05	-1.10826	-0.624106
45065540	chr19:45065540:T:TAC	4.20852e-07	-1.23722e-10	-1.59477	1.5476e-06	-1.23722e-10	-1.55864	5.7226e-05	-1.23722e-10	-1.61683
45065589	chr19:45065589:T:G	3.93018e-07	-1.23722e-10	-1.66319	1.39838e-06	-1.23722e-10	-1.66003	5.5222e-05	-1.23722e-10	-1.65248
45065751	chr19:45065751:C:T	1.8767e-07	-1.07819	-1.32417	8.03246e-07	-0.842716	-1.37173	2.8661e-05	-1.00881	-1.29949
45065925	chr19:45065925:C:T	1.23511e-06	-1.23722e-10	-0.518133	5.10505e-06	-1.23722e-10	-0.365118	0.000220614	-1.23722e-10	-0.267425
45066483	chr19:45066483:T:C	4.06337e-07	-1.23722e-10	-1.62987	1.4401e-06	-1.23722e-10	-1.63064	5.74795e-05	-1.23722e-10	-1.61241
45066484	chr19:45066484:G:A	4.02144e-07	-1.23722e-10	-1.64024	1.42621e-06	-1.23722e-10	-1.64033	5.67498e-05	-1.23722e-10	-1.62519
45066685	chr19:45066685:C:T	5.42384e-07	-1.23722e-10	-1.34107	1.87301e-06	-1.23722e-10	-1.3678	7.99168e-05	-1.23722e-10	-1.28285
45067130	chr19:45067130:G:A	4.01155e-07	-1.23722e-10	-1.6427	1.42185e-06	-1.23722e-10	-1.64339	5.65185e-05	-1.23722e-10	-1.62927
45067170	chr19:45067170:C:T	6.32165e-07	-1.23722e-10	-1.1879	2.20396e-06	-1.23722e-10	-1.20509	8.24891e-05	-1.23722e-10	-1.25117
45067273	chr19:45067273:G:A	1.13412e-06	-1.23722e-10	-0.603436	4.24473e-06	-1.23722e-10	-0.54967	0.000152308	-1.23722e-10	-0.637935
45067715	chr19:45067715:G:A	4.21957e-07	-1.23722e-10	-1.59214	1.49681e-06	-1.23722e-10	-1.59201	6.01767e-05	-1.23722e-10	-1.56655
45068000	chr19:45068000:C:T	4.35752e-07	-1.23722e-10	-1.55998	1.528e-06	-1.23722e-10	-1.57139	5.86474e-05	-1.23722e-10	-1.5923
45068523	chr19:45068523:T:C	7.20738e-07	-0.974253	-0.0825192	3.01604e-06	-0.627207	-0.264196	0.000105162	-0.903818	-0.104518
45068714	chr19:45068714:T:A	1.01051e-07	-1.48125	-1.54017	3.53816e-07	-1.46234	-1.57198	1.29928e-05	-1.49144	-1.60801
45068726	chr19:45068726:C:T	1.11711e-06	-1.23722e-10	-0.618553	4.60324e-06	-1.23722e-10	-0.468587	0.000198042	-1.23722e-10	-0.375359
45069431	chr19:45069431:A:T	4.0944e-07	-1.23722e-10	-1.62226	1.45091e-06	-1.23722e-10	-1.62316	5.80056e-05	-1.23722e-10	-1.6033
45069993	chr19:45069993:G:A	1.17684e-07	-1.40775	-1.4613	5.28793e-07	-1.1922	-1.44031	1.6293e-05	-1.41556	-1.45754
45070303	chr19:45070303:G:A	4.07348e-07	-1.23722e-10	-1.62738	1.80599e-06	-1.23722e-10	-1.40424	6.18287e-05	-1.23722e-10	-1.53947
45070363	chr19:45070363:T:C	4.9298e-07	-1.23722e-10	-1.43658	1.83913e-06	-1.23722e-10	-1.38605	6.51129e-05	-1.23722e-10	-1.48772
45071408	chr19:45071408:T:C	2.13165e-07	-1.12484	-1.15014	1.1609e-06	-0.807959	-1.0382	2.92984e-05	-1.13835	-1.14796
45071493	chr19:45071493:A:G	1.10847e-06	-1.23722e-10	-0.626316	4.56581e-06	-1.23722e-10	-0.476751	0.000196825	-1.23722e-10	-0.381523
45071497	chr19:45071497:G:C	7.78349e-07	-0.882258	-0.0976156	3.04466e-06	-0.597067	-0.28489	8.92209e-05	-0.820132	-0.352592
45072405	chr19:45072405:T:G	1.9626e-07	-1.23642	-1.12119	1.01504e-06	-0.953698	-1.02673	2.69414e-05	-1.24834	-1.12184
45073003	chr19:45073003:C:T	8.88498e-07	-1.23722e-10	-0.847516	3.31103e-06	-1.23722e-10	-0.798087	0.000119985	-1.23722e-10	-0.876473
45073080	chr19:45073080:T:C	6.36139e-07	-1.23722e-10	-1.18163	1.8873e-06	-1.23722e-10	-1.3602	8.70052e-05	-1.23722e-10	-1.19787
45073363	chr19:45073363:TGCCCAGGCTATTTTTTTTTTTTTTTGAGACGGAGCCTTGCTCTGTC:T	4.7526e-07	-1.23722e-10	-1.47319	1.69555e-06	-1.23722e-10	-1.46734	6.71922e-05	-1.23722e-10	-1.45628
45073456	chr19:45073456:T:C	6.89124e-07	-1.14868	0.0470518	2.80885e-06	-0.825031	-0.137542	9.94696e-05	-1.0811	0.017111
45073874	chr19:45073874:T:C	3.97638e-07	-1.23722e-10	-1.65151	1.40898e-06	-1.23722e-10	-1.65248	5.49277e-05	-1.23722e-10	-1.65782
45073879	chr19:45073879:G:A	4.59511e-07	-1.23722e-10	-1.50689	1.61561e-06	-1.23722e-10	-1.51563	6.13845e-05	-1.23722e-10	-1.54668
45074138	chr19:45074138:C:T	5.25644e-07	-1.23722e-10	-1.37242	1.87935e-06	-1.23722e-10	-1.36442	7.46402e-05	-1.23722e-10	-1.35116
45075054	chr19:45075054:A:G	4.59284e-07	-1.50738	-6.7639e-10	1.86953e-06	-1.36966	-6.7639e-10	6.3072e-05	-1.51956	-6.7639e-10
45075081	chr19:45075081:A:T	4.08889e-07	-1.23722e-10	-1.62361	1.51127e-06	-1.23722e-10	-1.5824	5.64936e-05	-1.23722e-10	-1.62971
45075208	chr19:45075208:C:T	8.6928e-07	-1.23722e-10	-0.869384	3.44496e-06	-1.23722e-10	-0.758434	0.00014573	-1.23722e-10	-0.682084
45075971	chr19:45075971:G:C	4.10456e-07	-1.23722e-10	-1.61978	1.43865e-06	-1.23722e-10	-1.63164	5.56899e-05	-1.23722e-10	-1.64404
45075984	chr19:45075984:T:C	8.48236e-07	-0.89389	-6.7639e-10	5.12077e-06	-0.362043	-6.7639e-10	0.000121724	-0.862082	-6.7639e-10
45076201	chr19:45076201:G:A	4.25752e-07	-1.23722e-10	-1.58319	1.5275e-06	-1.23722e-10	-1.57172	5.86072e-05	-1.23722e-10	-1.59298
45076689	chr19:45076689:G:A	8.66323e-08	-1.59589	-1.57949	2.91997e-07	-1.6167	-1.60966	1.12347e-05	-1.60706	-1.63777
45077114	chr19:45077114:C:T	2.203e-07	-1.59092	-0.65114	7.4757e-07	-1.52133	-0.764947	2.60543e-05	-1.59296	-0.8107
45077850	chr19:45077850:C:T	1.26611e-06	-1.23722e-10	-0.493344	4.07671e-06	-1.23722e-10	-0.590056	0.000149494	-1.23722e-10	-0.65658
45077852	chr19:45077852:C:T	4.22962e-07	-1.23722e-10	-1.58977	1.57137e-06	-1.23722e-10	-1.5434	6.24839e-05	-1.23722e-10	-1.52893
45078924	chr19:45078924:A:T	3.98017e-07	-1.23722e-10	-1.65055	1.42332e-06	-1.23722e-10	-1.64235	5.57109e-05	-1.23722e-10	-1.64366
45079013	chr19:45079013:C:T	4.57078e-07	-1.23722e-10	-1.51219	1.71011e-06	-1.23722e-10	-1.45879	7.00183e-05	-1.23722e-10	-1.41508
45079144	chr19:45079144:C:G	4.55488e-07	-1.23722e-10	-1.51568	1.59473e-06	-1.23722e-10	-1.52864	5.8499e-05	-1.23722e-10	-1.59483
45079834	chr19:45079834:G:A	4.65228e-07	-1.49452	-6.7639e-10	1.66766e-06	-1.48393	-6.7639e-10	6.33293e-05	-1.51549	-6.7639e-10
45080013	chr19:45080013:G:A	4.10023e-07	-1.23722e-10	-1.62083	1.63078e-06	-1.23722e-10	-1.50629	6.14465e-05	-1.23722e-10	-1.54567
45081159	chr19:45081159:G:C	3.94228e-07	-1.23722e-10	-1.66012	1.41098e-06	-1.23722e-10	-1.65107	5.61405e-05	-1.23722e-10	-1.63598
45081182	chr19:45081182:C:T	3.97696e-07	-1.23722e-10	-1.65136	1.40923e-06	-1.23722e-10	-1.6523	5.60987e-05	-1.23722e-10	-1.63673
45081584	chr19:45081584:C:T	3.99248e-07	-1.23722e-10	-1.64747	1.40106e-06	-1.23722e-10	-1.65812	5.47493e-05	-1.23722e-10	-1.66107
45081719	chr19:45081719:C:T	4.40021e-06	2.22044	-1.46808	6.47257e-05	3.77773	-1.60292	0.00090334	2.60092	-1.45866
45081903	chr19:45081903:G:A	4.14874e-07	-1.23722e-10	-1.60907	1.47201e-06	-1.23722e-10	-1.60872	5.603e-05	-1.23722e-10	-1.63795
45081909	chr19:45081909:T:C	1.90156e-06	1.45811	-1.54473	1.04312e-05	1.98308	-1.63363	0.000360365	1.78277	-1.5595
45081916	chr19:45081916:C:T	7.58962e-06	2.83313	-1.53564	0.000129109	4.50249	-1.63718	0.0016031	3.24154	-1.52568
45081994	chr19:45081994:C:T	2.37954e-06	-1.23722e-10	0.137613	8.21983e-06	-1.23722e-10	0.111202	0.000364422	-1.23722e-10	0.234473
45082061	chr19:45082061:G:A	3.9585e-07	-1.23722e-10	-1.65601	1.40292e-06	-1.23722e-10	-1.65679	5.57303e-05	-1.23722e-10	-1.64332
45082596	chr19:45082596:A:G	1.72253e-06	1.47907	-1.66457	1.04885e-05	1.99533	-1.6404	0.000332945	1.80688	-1.66275
45082649	chr19:45082649:T:C	1.95704e-06	1.50603	-1.56388	1.08377e-05	2.0303	-1.64261	0.000370623	1.82692	-1.57558
45082850	chr19:45082850:C:T	5.87864e-07	-1.23722e-10	-1.26055	3.36948e-06	-1.23722e-10	-0.78059	0.000104593	-1.23722e-10	-1.01376
45083173	chr19:45083173:C:T	7.11187e-07	-1.07011	-6.7639e-10	2.14974e-06	-1.23	-6.7639e-10	9.96151e-05	-1.06253	-6.7639e-10
45083240	chr19:45083240:G:C	2.76293e-07	-0.979475	-1.03611	9.74539e-07	-0.872524	-1.14861	4.00545e-05	-0.880057	-1.09354
45083283	chr19:45083283:A:T	1.9687e-06	1.50847	-1.56039	1.09018e-05	2.03442	-1.64084	0.000373492	1.83136	-1.57231
45083355	chr19:45083355:G:A	8.88074e-07	-1.23722e-10	-0.847994	3.41572e-06	-1.23722e-10	-0.766958	0.000136895	-1.23722e-10	-0.744622
45083473	chr19:45083473:T:C	2.25819e-06	1.59029	-1.50502	1.22978e-05	2.12424	-1.61017	0.000429318	1.91739	-1.51903
45083747	chr19:45083747:C:T	6.34601e-06	2.57225	-1.45372	9.88612e-05	4.19133	-1.59296	0.00132163	2.96322	-1.44044
45083782	chr19:45083782:G:A	3.07039e-06	1.54073	-1.14822	1.32381e-05	1.66286	-1.07511	0.000771821	1.9106	-0.925685
45083789	chr19:45083789:A:G	1.88861e-06	1.47082	-1.56427	1.04481e-05	1.99342	-1.64235	0.000357786	1.79134	-1.57525
45083977	chr19:45083977:A:G	7.38956e-06	2.81766	-1.54689	0.000125559	4.47901	-1.64158	0.00155022	3.21684	-1.53453
45084009	chr19:45084009:A:G	5.25025e-06	2.33199	-1.40301	7.69217e-05	3.90953	-1.56209	0.00107204	2.71315	-1.39967
45084072	chr19:45084072:G:A	6.74218e-07	-1.23722e-10	-1.12349	2.82291e-06	-1.23722e-10	-0.957579	9.50272e-05	-1.23722e-10	-1.10968
45084084	chr19:45084084:A:G	4.36068e-06	2.27472	-1.53138	6.44093e-05	3.8026	-1.63269	0.000869096	2.61811	-1.51449
45084547	chr19:45084547:T:C	6.11765e-06	2.64089	-1.55901	0.00010156	4.27239	-1.64709	0.00127325	3.03327	-1.54778
45084647	chr19:45084647:A:G	4.4371e-07	-1.23722e-10	-1.54188	1.64268e-06	-1.23722e-10	-1.49902	6.62274e-05	-1.23722e-10	-1.47075
45084833	chr19:45084833:A:G	2.7653e-06	1.94955	-1.66169	2.72327e-05	2.96869	-1.65962	0.000562065	2.29803	-1.63025
45084908	chr19:45084908:A:C	6.95706e-06	2.76326	-1.55279	0.000117701	4.41733	-1.64453	0.001456	3.1612	-1.54159
45085140	chr19:45085140:A:G	8.63405e-06	2.97158	-1.54516	0.000150427	4.65932	-1.64119	0.00181937	3.37623	-1.53382
45085313	chr19:45085313:C:T	1.3828e-06	0.93745	-1.34263	1.35512e-05	2.11696	-1.50583	0.000226597	1.24987	-1.49053
45085319	chr19:45085319:G:A	2.48353e-06	-1.23722e-10	0.180387	8.60281e-06	-1.23722e-10	0.156742	0.000381774	-1.23722e-10	0.280989
45085511	chr19:45085511:T:C	1.54234e-05	3.38916	-1.38257	0.000270718	5.14498	-1.53925	0.00335136	3.82737	-1.37409
45085715	chr19:45085715:A:G	3.73945e-06	2.14963	-1.55999	5.63113e-05	3.68294	-1.64739	0.00075747	2.51449	-1.54835
45085821	chr19:45085821:T:C	3.72219e-06	2.24225	-1.65723	6.38791e-05	3.81693	-1.65528	0.000790947	2.67562	-1.66623
45086001	chr19:45086001:G:A	3.94666e-07	-1.23722e-10	-1.65901	1.41943e-06	-1.23722e-10	-1.64509	5.61579e-05	-1.23722e-10	-1.63567
45086157	chr19:45086157:A:G	6.74238e-07	-1.23722e-10	-1.12347	1.84339e-06	-1.23722e-10	-1.38374	9.37789e-05	-1.23722e-10	-1.1229
45086177	chr19:45086177:C:G	5.44421e-07	-1.23722e-10	-1.33733	1.97567e-06	-1.23722e-10	-1.31444	6.81672e-05	-1.23722e-10	-1.44188
45086337	chr19:45086337:C:T	7.90854e-06	2.87992	-1.54127	0.00013604	4.55669	-1.63909	0.00166593	3.28332	-1.52902
45086589	chr19:45086589:C:T	5.40468e-07	-1.23722e-10	-1.34461	1.95543e-06	-1.23722e-10	-1.32474	7.30643e-05	-1.23722e-10	-1.3725
45086603	chr19:45086603:G:A	4.13297e-07	-1.23722e-10	-1.61288	1.46665e-06	-1.23722e-10	-1.61236	5.58984e-05	-1.23722e-10	-1.6403
45086944	chr19:45086944:G:T	1.3571e-06	1.22564	-1.64958	1.67949e-05	2.41889	-1.59316	0.000227883	1.42264	-1.65765
45086979	chr19:45086979:T:C	7.76242e-06	2.84673	-1.52673	0.000131413	4.51532	-1.63232	0.00162902	3.24653	-1.51464
45087347	chr19:45087347:T:C	3.91973e-07	-1.23722e-10	-1.66586	1.38924e-06	-1.23722e-10	-1.66659	5.48156e-05	-1.23722e-10	-1.65986
45087352	chr19:45087352:C:T	4.53263e-07	-1.23722e-10	-1.52058	1.61413e-06	-1.23722e-10	-1.51655	6.66018e-05	-1.23722e-10	-1.46511
45087478	chr19:45087478:G:GT	7.51915e-06	2.81491	-1.52675	0.000126768	4.47824	-1.63123	0.00157895	3.21379	-1.51312
45087686	chr19:45087686:G:A	7.78008e-07	-1.23722e-10	-0.980311	2.35833e-06	-1.23722e-10	-1.13739	0.00010753	-1.23722e-10	-0.986073
45087778	chr19:45087778:C:T	4.04621e-07	-1.23722e-10	-1.6341	1.43375e-06	-1.23722e-10	-1.63505	5.74313e-05	-1.23722e-10	-1.61325
45087826	chr19:45087826:C:T	2.27421e-07	-0.681305	-1.52894	1.17942e-06	-0.313864	-1.51646	3.19364e-05	-0.644833	-1.55526
45087969	chr19:45087969:A:G	6.95325e-06	2.72105	-1.51113	0.000113046	4.35676	-1.62431	0.00145338	3.11586	-1.49805
45087975	chr19:45087975:TTG:T	6.78045e-06	2.62634	-1.4416	0.000105252	4.24516	-1.58415	0.00142007	3.0229	-1.42828
45087999	chr19:45087999:A:G	5.10116e-06	2.38643	-1.48625	7.71121e-05	3.95919	-1.60928	0.0010535	2.76825	-1.47222
45088007	chr19:45088007:A:G	8.57809e-06	2.89972	-1.4798	0.000142557	4.5706	-1.6062	0.00182433	3.31008	-1.46495
45088086	chr19:45088086:C:T	6.24577e-06	2.66	-1.55739	0.000103879	4.29443	-1.64655	0.00129763	3.05156	-1.54711
45088231	chr19:45088231:C:T	4.647e-07	-1.23722e-10	-1.49566	1.93533e-06	-1.23722e-10	-1.33507	6.74931e-05	-1.23722e-10	-1.45181
45088365	chr19:45088365:C:T	3.92001e-07	-1.23722e-10	-1.66578	1.39301e-06	-1.23722e-10	-1.66388	5.44392e-05	-1.23722e-10	-1.66676
45088420	chr19:45088420:G:A	5.15039e-06	2.37715	-1.46737	7.83971e-05	3.96322	-1.59678	0.0010581	2.78363	-1.48324
45088482	chr19:45088482:A:T	6.85447e-06	2.72389	-1.52828	0.00011359	4.37109	-1.63384	0.00142872	3.11888	-1.51818
45088513	chr19:45088513:G:A	1.9296e-06	1.23342	-1.3054	1.9422e-05	2.46306	-1.492	0.000323112	1.58273	-1.46857
45088601	chr19:45088601:A:G	2.46785e-07	-1.40057	-0.727958	1.00762e-06	-1.20346	-0.784295	2.35477e-05	-1.43757	-1.06724
45088615	chr19:45088615:C:G	2.90649e-06	-1.23722e-10	0.337653	8.00482e-06	-1.23722e-10	0.0846962	0.000424633	-1.23722e-10	0.387387
45088811	chr19:45088811:G:C	3.9663e-07	-1.23722e-10	-1.65405	1.39521e-06	-1.23722e-10	-1.6623	5.44618e-05	-1.23722e-10	-1.66634
45088882	chr19:45088882:T:G	5.09905e-07	-1.23722e-10	-1.40282	1.76781e-06	-1.23722e-10	-1.4256	6.80284e-05	-1.23722e-10	-1.44391
45088980	chr19:45088980:C:T	1.06169e-07	-1.59758	-1.37444	3.7677e-07	-1.55798	-1.41349	1.5186e-05	-1.57472	-1.36874
45089041	chr19:45089041:A:C	3.98021e-07	-1.23722e-10	-1.65054	1.39811e-06	-1.23722e-10	-1.66022	5.58851e-05	-1.23722e-10	-1.64054
45089217	chr19:45089217:C:T	7.92864e-08	-1.59885	-1.66513	2.75903e-07	-1.61649	-1.66656	1.11137e-05	-1.5895	-1.66616
45089695	chr19:45089695:A:T	1.00546e-06	-0.723849	-6.7639e-10	9.24331e-06	0.228553	-6.7639e-10	0.000163178	-0.568995	-6.7639e-10
45090031	chr19:45090031:G:T	1.84146e-07	-1.52773	-0.893588	7.47388e-07	-1.37654	-0.909975	1.868e-05	-1.55266	-1.18373
45091246	chr19:45091246:C:G	8.24265e-08	-1.60554	-1.6196	3.16345e-07	-1.52833	-1.61794	1.12486e-05	-1.61177	-1.63183
45091337	chr19:45091337:T:C	2.17428e-06	1.64964	-1.60224	3.39088e-05	3.02339	-1.49506	0.000404346	1.92892	-1.59049
45091400	chr19:45091400:G:C	7.58827e-07	-1.23722e-10	-1.00528	2.93623e-06	-1.23722e-10	-0.918221	0.000112414	-1.23722e-10	-0.941649
45091745	chr19:45091745:A:C	1.86436e-07	-1.55971	-0.849251	7.39009e-07	-1.4325	-0.865291	1.88617e-05	-1.57946	-1.14725
45092019	chr19:45092019:G:A	8.41867e-08	-1.59317	-1.61084	3.28828e-07	-1.49879	-1.60878	1.14427e-05	-1.60238	-1.6241
45092274	chr19:45092274:A:C	3.92404e-07	-1.23722e-10	-1.66476	1.40081e-06	-1.23722e-10	-1.6583	5.65367e-05	-1.23722e-10	-1.62895
45092441	chr19:45092441:T:C	1.83072e-07	-1.55126	-0.875909	7.31393e-07	-1.41721	-0.890941	1.86061e-05	-1.57242	-1.16793
45092442	chr19:45092442:G:C	1.84341e-07	-1.55738	-0.862886	7.32924e-07	-1.42797	-0.878086	1.8699e-05	-1.57741	-1.15796
45092444	chr19:45092444:C:T	1.80461e-07	-1.55282	-0.888714	7.19868e-07	-1.42002	-0.904011	1.83883e-05	-1.57373	-1.1784
45092450	chr19:45092450:T:C	1.86816e-07	-1.55308	-0.853841	7.44863e-07	-1.4205	-0.869401	1.89015e-05	-1.57396	-1.15064
45092532	chr19:45092532:T:A	8.25693e-08	-1.60323	-1.62018	3.17919e-07	-1.52256	-1.61875	1.12607e-05	-1.61006	-1.63246
45092815	chr19:45092815:C:A	4.60408e-07	-1.23722e-10	-1.50494	1.65488e-06	-1.23722e-10	-1.49162	6.26889e-05	-1.23722e-10	-1.52565
45093259	chr19:45093259:A:G	8.35584e-08	-1.60443	-1.60707	3.20097e-07	-1.52508	-1.6094	1.1363e-05	-1.61077	-1.62271
45093275	chr19:45093275:C:T	9.90372e-08	-1.61467	-1.42689	3.73699e-07	-1.6107	-1.36896	1.37005e-05	-1.61286	-1.43355
45093377	chr19:45093377:A:G	1.82886e-07	-1.5681	-0.860083	7.20477e-07	-1.44725	-0.875938	1.85752e-05	-1.58615	-1.15586
45093955	chr19:45093955:A:G	8.67486e-07	-0.871449	-6.7639e-10	3.79162e-06	-0.662553	-6.7639e-10	0.000123618	-0.846644	-6.7639e-10
45094014	chr19:45094014:G:T	8.3913e-08	-1.60416	-1.60311	3.2153e-07	-1.52417	-1.60584	1.13968e-05	-1.61061	-1.61989
45094479	chr19:45094479:C:T	1.7006e-06	1.41299	-1.61131	2.15204e-05	2.73982	-1.66616	0.000303894	1.71368	-1.66084
45094524	chr19:45094524:T:TA	1.69598e-07	-1.60692	-0.896692	5.80173e-07	-1.56385	-0.975925	2.34256e-05	-1.58903	-0.920979
45094590	chr19:45094590:A:G	8.47378e-08	-1.57879	-1.6187	3.37603e-07	-1.47082	-1.61041	1.13809e-05	-1.5877	-1.6442
45094834	chr19:45094834:G:A	1.69721e-07	-1.56777	-0.935124	6.69743e-07	-1.44643	-0.949781	1.75286e-05	-1.58592	-1.21409
45095089	chr19:45095089:C:G	2.03685e-06	1.624	-1.64189	2.78438e-05	2.99525	-1.66398	0.000377549	1.93662	-1.66676
45095091	chr19:45095091:G:A	8.42717e-08	-1.60354	-1.59946	3.23482e-07	-1.52264	-1.60131	1.14349e-05	-1.61012	-1.61705
45095679	chr19:45095679:T:C	4.01138e-07	-1.23722e-10	-1.64274	1.41454e-06	-1.23722e-10	-1.64854	5.48195e-05	-1.23722e-10	-1.65979
45095746	chr19:45095746:G:A	9.8915e-07	-1.23722e-10	-0.740202	3.43468e-06	-1.23722e-10	-0.761422	0.00010916	-1.23722e-10	-0.971025
45096350	chr19:45096350:T:G	3.92437e-07	-1.23722e-10	-1.66467	1.39747e-06	-1.23722e-10	-1.66069	5.44514e-05	-1.23722e-10	-1.66653
45096351	chr19:45096351:T:C	1.8532e-07	-1.57353	-0.84143	7.25936e-07	-1.45735	-0.858286	1.87779e-05	-1.59045	-1.14071
45096462	chr19:45096462:G:T	4.74481e-07	-1.47483	-6.7639e-10	1.46415e-06	-1.61407	-6.7639e-10	6.62384e-05	-1.47058	-6.7639e-10
45097033	chr19:45097033:A:G	1.40144e-06	1.12227	-1.51406	1.08959e-05	2.0105	-1.61746	0.000298347	1.54041	-1.50599
45097182	chr19:45097182:G:T	9.8226e-07	-1.23722e-10	-0.747192	4.49334e-06	-1.23722e-10	-0.49275	0.000144356	-1.23722e-10	-0.691559
45097328	chr19:45097328:G:T	8.40306e-08	-1.60739	-1.59848	3.20068e-07	-1.53298	-1.60159	1.14145e-05	-1.61289	-1.61607
45097733	chr19:45097733:T:C	8.3819e-08	-1.60822	-1.60017	3.18856e-07	-1.53538	-1.60298	1.13937e-05	-1.61344	-1.61734
45097816	chr19:45097816:C:G	8.3737e-08	-1.60822	-1.60115	3.18528e-07	-1.53546	-1.60393	1.13841e-05	-1.61344	-1.61818
45098217	chr19:45098217:GGAGC:G	1.01516e-07	-1.59997	-1.41686	3.79369e-07	-1.59116	-1.37343	1.39672e-05	-1.59616	-1.43096
45098323	chr19:45098323:G:A	1.67339e-07	-1.5819	-0.935124	6.51873e-07	-1.47347	-0.949781	1.73369e-05	-1.59692	-1.21409
45099220	chr19:45099220:A:G	8.48256e-08	-1.58978	-1.60667	3.30326e-07	-1.49325	-1.60977	1.13463e-05	-1.59724	-1.6377
45099405	chr19:45099405:A:C	1.00479e-06	-1.23722e-10	-0.724512	4.65442e-06	-1.23722e-10	-0.457531	0.000147252	-1.23722e-10	-0.671693
45099523	chr19:45099523:T:C	2.43158e-06	1.564	-1.40475	1.99026e-05	2.54484	-1.54934	0.0005209	2.0917	-1.49998
45099860	chr19:45099860:T:C	3.95567e-07	-1.23722e-10	-1.65673	1.39701e-06	-1.23722e-10	-1.66101	5.5379e-05	-1.23722e-10	-1.64964
45099981	chr19:45099981:A:G	8.24781e-08	-1.61507	-1.60945	3.08461e-07	-1.56015	-1.61136	1.12613e-05	-1.61735	-1.62512
45100188	chr19:45100188:G:A	5.47684e-07	-1.23722e-10	-1.33135	1.94987e-06	-1.23722e-10	-1.32758	6.73687e-05	-1.23722e-10	-1.45366
45100319	chr19:45100319:G:A	9.94079e-07	-1.23722e-10	-0.735232	4.5206e-06	-1.23722e-10	-0.486703	0.000145146	-1.23722e-10	-0.686096
45100399	chr19:45100399:C:T	1.19827e-06	-1.23722e-10	-0.548414	5.62073e-06	-1.23722e-10	-0.268886	0.000175457	-1.23722e-10	-0.496448
45100654	chr19:45100654:C:T	1.15976e-06	-1.23722e-10	-0.581081	4.05131e-06	-1.23722e-10	-0.596306	0.000126457	-1.23722e-10	-0.823937
45100781	chr19:45100781:G:A	7.05447e-07	-1.23722e-10	-1.07822	2.53433e-06	-1.23722e-10	-1.06542	8.88526e-05	-1.23722e-10	-1.17686
45100788	chr19:45100788:CT:C	8.55356e-08	-1.61314	-1.57497	3.21666e-07	-1.55167	-1.57792	1.16074e-05	-1.61645	-1.59575
45100905	chr19:45100905:C:T	9.78145e-08	-1.6115	-1.44248	3.63546e-07	-1.60604	-1.40115	1.33914e-05	-1.60927	-1.45996
45101008	chr19:45101008:A:G	4.22981e-07	-1.23722e-10	-1.58972	1.45493e-06	-1.23722e-10	-1.62039	5.60851e-05	-1.23722e-10	-1.63697
45101070	chr19:45101070:TG:T	4.14652e-07	-1.23722e-10	-1.60961	1.80745e-06	-1.23722e-10	-1.40343	6.37843e-05	-1.23722e-10	-1.50833
45101270	chr19:45101270:A:G	8.26113e-08	-1.61367	-1.60923	3.10229e-07	-1.55402	-1.61177	1.12661e-05	-1.61673	-1.62531
45101343	chr19:45101343:G:T	3.91847e-07	-1.23722e-10	-1.66618	1.38957e-06	-1.23722e-10	-1.66636	5.45232e-05	-1.23722e-10	-1.66521
45101595	chr19:45101595:A:G	1.71536e-07	-1.58066	-0.911597	6.70126e-07	-1.47031	-0.925326	1.7681e-05	-1.59597	-1.19538
45102017	chr19:45102017:C:T	1.3416e-06	1.18051	-1.61594	1.308e-05	2.24059	-1.66485	0.000215776	1.36497	-1.65457
45102050	chr19:45102050:C:T	1.37582e-06	0.904339	-1.31458	1.78335e-05	2.22406	-1.33833	0.000252115	1.13424	-1.26819
45102054	chr19:45102054:T:C	4.71602e-07	-1.23722e-10	-1.48091	1.80684e-06	-1.23722e-10	-1.40377	6.85413e-05	-1.23722e-10	-1.4364
45102068	chr19:45102068:C:G	3.99985e-07	-1.23722e-10	-1.64562	1.39267e-06	-1.23722e-10	-1.66413	5.46568e-05	-1.23722e-10	-1.66277
45102192	chr19:45102192:A:T	4.20843e-07	-1.23722e-10	-1.59479	1.78916e-06	-1.23722e-10	-1.4136	6.43724e-05	-1.23722e-10	-1.49915
45102310	chr19:45102310:C:T	5.37463e-07	-1.23722e-10	-1.35019	1.8102e-06	-1.23722e-10	-1.40191	7.56169e-05	-1.23722e-10	-1.33816
45102550	chr19:45102550:A:T	7.7834e-08	-1.61628	-1.66619	2.88143e-07	-1.57524	-1.66441	1.09016e-05	-1.6152	-1.65973
45102576	chr19:45102576:G:T	7.9112e-08	-1.60378	-1.66241	3.02215e-07	-1.52886	-1.66311	1.08887e-05	-1.61071	-1.6654
45102699	chr19:45102699:C:T	3.94296e-07	-1.23722e-10	-1.65995	1.39869e-06	-1.23722e-10	-1.65981	5.55564e-05	-1.23722e-10	-1.64644
45102756	chr19:45102756:ACT:A	5.3867e-07	-1.23722e-10	-1.34795	2.30924e-06	-1.23722e-10	-1.15843	7.62663e-05	-1.23722e-10	-1.32961
45102867	chr19:45102867:C:T	3.30283e-07	-1.53867	-0.298428	1.08545e-06	-1.45224	-0.461108	4.44701e-05	-1.49786	-0.371159
45102973	chr19:45102973:C:A	8.28803e-07	0.253456	-1.17052	4.49482e-06	0.821816	-1.31424	0.000107817	0.339871	-1.32328
45103838	chr19:45103838:G:GGTA	2.50621e-06	1.8078	-1.61832	3.49992e-05	3.22667	-1.66669	0.000459748	2.12921	-1.66237
45103848	chr19:45103848:G:A	4.58457e-07	-1.23722e-10	-1.50918	2.50572e-06	-1.23722e-10	-1.07677	7.01635e-05	-1.23722e-10	-1.41301
45103881	chr19:45103881:G:A	8.93662e-08	-1.61759	-1.52672	3.46782e-07	-1.5767	-1.47771	1.28742e-05	-1.61748	-1.49114
45104090	chr19:45104090:C:T	8.26437e-08	-1.61588	-1.60663	3.08493e-07	-1.56401	-1.6074	1.11077e-05	-1.61748	-1.63872
45104110	chr19:45104110:C:T	6.68057e-07	-1.23722e-10	-1.13268	1.7755e-06	-1.23722e-10	-1.42126	8.1524e-05	-1.23722e-10	-1.26294
45104551	chr19:45104551:T:C	8.26866e-08	-1.61397	-1.60803	3.10328e-07	-1.55495	-1.61053	1.12758e-05	-1.61685	-1.62433
45104635	chr19:45104635:A:C	4.41931e-07	-1.23722e-10	-1.54589	1.53501e-06	-1.23722e-10	-1.56681	6.24122e-05	-1.23722e-10	-1.53008
45104749	chr19:45104749:T:C	8.21522e-08	-1.61239	-1.61609	3.09728e-07	-1.54901	-1.61839	1.12086e-05	-1.61602	-1.63114
45104878	chr19:45104878:A:G	8.1987e-08	-1.61496	-1.61553	3.06731e-07	-1.55928	-1.61786	1.12e-05	-1.61729	-1.63063
45105118	chr19:45105118:G:A	4.15861e-07	-1.23722e-10	-1.6067	1.47923e-06	-1.23722e-10	-1.60383	5.62232e-05	-1.23722e-10	-1.63451
45105306	chr19:45105306:C:T	8.22246e-08	-1.61086	-1.61673	3.11223e-07	-1.54389	-1.6187	1.12156e-05	-1.61515	-1.63138
45105574	chr19:45105574:G:C	8.1982e-07	-1.61472	0.686756	2.96802e-06	-1.60195	0.694503	0.000106109	-1.6175	0.618126
45105600	chr19:45105600:C:T	3.98281e-07	-1.23722e-10	-1.64989	1.45366e-06	-1.23722e-10	-1.62126	5.83644e-05	-1.23722e-10	-1.59713
45105643	chr19:45105643:T:C	1.30533e-06	0.709945	-1.17278	8.29425e-06	1.50011	-1.3799	0.000265567	1.08385	-1.16582
45105644	chr19:45105644:G:A	8.15488e-08	-1.60728	-1.62857	3.114e-07	-1.53275	-1.62928	1.1137e-05	-1.6128	-1.64077
45105761	chr19:45105761:G:A	8.85732e-07	-1.23722e-10	-0.850635	3.12384e-06	-1.23722e-10	-0.856283	0.000100473	-1.23722e-10	-1.05395
45105908	chr19:45105908:T:G	9.73977e-08	-1.57887	-1.47937	3.45642e-07	-1.61763	-1.44007	1.46224e-05	-1.57043	-1.41086
45106355	chr19:45106355:C:A	4.02812e-07	-1.23722e-10	-1.63858	1.45629e-06	-1.23722e-10	-1.61945	5.62661e-05	-1.23722e-10	-1.63375
45106382	chr19:45106382:T:C	8.51073e-08	-1.59354	-1.5996	3.31361e-07	-1.49922	-1.60067	1.15337e-05	-1.60264	-1.61593
45106409	chr19:45106409:T:A	8.18793e-08	-1.61444	-1.61737	3.0676e-07	-1.55708	-1.61996	1.11824e-05	-1.61709	-1.6324
45106490	chr19:45106490:C:T	3.91628e-07	-1.23722e-10	-1.66674	1.38913e-06	-1.23722e-10	-1.66667	5.48012e-05	-1.23722e-10	-1.66013
45106535	chr19:45106535:C:T	1.65539e-07	-1.59287	-0.934974	6.36974e-07	-1.49657	-0.949805	1.71858e-05	-1.60505	-1.21471
45106977	chr19:45106977:C:T	4.07357e-07	-1.23722e-10	-1.62736	1.50459e-06	-1.23722e-10	-1.58683	6.08272e-05	-1.23722e-10	-1.5558
45107406	chr19:45107406:A:G	7.40146e-07	-1.23722e-10	-1.0302	2.6465e-06	-1.23722e-10	-1.02211	9.8018e-05	-1.23722e-10	-1.07869
45108165	chr19:45108165:A:G	3.96193e-07	-1.23722e-10	-1.65515	1.39997e-06	-1.23722e-10	-1.65889	5.6115e-05	-1.23722e-10	-1.63644
45108386	chr19:45108386:T:G	4.07893e-07	-1.23722e-10	-1.62604	1.44632e-06	-1.23722e-10	-1.62632	5.53511e-05	-1.23722e-10	-1.65014
45108803	chr19:45108803:G:A	7.23287e-07	-1.05324	-6.7639e-10	3.07746e-06	-0.871244	-6.7639e-10	0.000102915	-1.02994	-6.7639e-10
45108913	chr19:45108913:G:A	1.06749e-06	-1.23722e-10	-0.66398	4.9313e-06	-1.23722e-10	-0.399744	0.000155798	-1.23722e-10	-0.615279
45108968	chr19:45108968:C:T	6.1753e-07	-1.54402	0.332698	1.85442e-06	-1.45616	0.0783871	7.71555e-05	-1.50153	0.183519
45108978	chr19:45108978:C:T	1.83062e-06	-1.23722e-10	-0.124641	8.55612e-06	-1.23722e-10	0.1513	0.000269315	-1.23722e-10	-0.0679587
45109471	chr19:45109471:C:T	4.43259e-07	-1.54289	-6.7639e-10	1.84691e-06	-1.38183	-6.7639e-10	6.35672e-05	-1.51174	-6.7639e-10
45109496	chr19:45109496:C:G	1.17252e-07	-1.53388	-1.33885	4.48155e-07	-1.50467	-1.29329	1.60989e-05	-1.5224	-1.36269
45110012	chr19:45110012:A:G	7.37482e-07	-1.23722e-10	-1.03381	2.63671e-06	-1.23722e-10	-1.02582	9.76799e-05	-1.23722e-10	-1.08214
45110574	chr19:45110574:T:C	3.93784e-07	-1.23722e-10	-1.66125	1.57035e-06	-1.23722e-10	-1.54405	5.74961e-05	-1.23722e-10	-1.61212
45110992	chr19:45110992:G:A	1.3167e-06	-1.23722e-10	-0.454163	3.79039e-06	-1.23722e-10	-0.662879	0.000177424	-1.23722e-10	-0.485299
45111343	chr19:45111343:C:T	3.10199e-07	-1.57287	-0.326961	1.05972e-06	-1.50331	-0.434032	4.28563e-05	-1.54164	-0.364352
45111577	chr19:45111577:A:G	5.18931e-07	-1.38528	-6.7639e-10	1.52919e-06	-1.57061	-6.7639e-10	7.39137e-05	-1.36094	-6.7639e-10
45111870	chr19:45111870:T:C	6.90764e-07	-1.23722e-10	-1.09925	2.65317e-06	-1.23722e-10	-1.01959	0.000101751	-1.23722e-10	-1.04131
45111963	chr19:45111963:C:T	1.08525e-06	-1.23722e-10	-0.647482	3.81371e-06	-1.23722e-10	-0.656744	0.000164366	-1.23722e-10	-0.561741
45112086	chr19:45112086:A:G	2.26539e-06	1.63743	-1.54897	2.90233e-05	3.02287	-1.65012	0.000396263	1.94987	-1.63163
45112444	chr19:45112444:C:T	4.57027e-07	-1.23722e-10	-1.51231	1.41571e-06	-1.23722e-10	-1.64771	5.86479e-05	-1.23722e-10	-1.59229
45112599	chr19:45112599:T:C	1.07811e-06	0.612583	-1.26666	6.86151e-06	1.38873	-1.45815	0.000215672	0.977917	-1.268
45112636	chr19:45112636:C:T	4.86722e-07	-1.23722e-10	-1.44935	1.73038e-06	-1.23722e-10	-1.44701	7.23521e-05	-1.23722e-10	-1.38229
45112638	chr19:45112638:C:T	5.44153e-07	-1.23722e-10	-1.33782	1.93342e-06	-1.23722e-10	-1.33605	8.19383e-05	-1.23722e-10	-1.25787
45113003	chr19:45113003:T:C	2.41909e-07	-1.57832	-0.570167	9.32485e-07	-1.46784	-0.597409	2.43301e-05	-1.59418	-0.877947
45113686	chr19:45113686:C:T	1.77629e-07	-1.56668	-0.890668	6.99359e-07	-1.4482	-0.90474	1.82195e-05	-1.58489	-1.17646
45114032	chr19:45114032:C:T	1.07454e-07	-1.50749	-1.4525	4.11574e-07	-1.47319	-1.40992	1.49144e-05	-1.4941	-1.46742
45114353	chr19:45114353:C:T	7.45925e-07	-1.23722e-10	-1.02242	2.66246e-06	-1.23722e-10	-1.0161	9.87537e-05	-1.23722e-10	-1.07121
45114466	chr19:45114466:A:AT	1.17151e-07	-1.50902	-1.36456	4.51536e-07	-1.47636	-1.31409	1.61897e-05	-1.49633	-1.38313
45114499	chr19:45114499:G:A	3.96226e-07	-1.23722e-10	-1.65506	1.39982e-06	-1.23722e-10	-1.659	5.45111e-05	-1.23722e-10	-1.66544
45114511	chr19:45114511:A:G	6.53834e-07	-1.23722e-10	-1.1542	2.28414e-06	-1.23722e-10	-1.16936	7.6304e-05	-1.23722e-10	-1.32911
45114528	chr19:45114528:G:A	8.44641e-08	-1.60084	-1.59988	3.31855e-07	-1.51629	-1.58211	1.22295e-05	-1.60537	-1.55462
45114689	chr19:45114689:A:G	5.06973e-07	-1.23722e-10	-1.40859	1.76246e-06	-1.23722e-10	-1.42864	6.69901e-05	-1.23722e-10	-1.4593
45114813	chr19:45114813:G:A	6.08085e-07	-1.23722e-10	-1.22673	2.15032e-06	-1.23722e-10	-1.22973	7.21467e-05	-1.23722e-10	-1.38514
45115009	chr19:45115009:C:G	3.95924e-07	-1.23722e-10	-1.65583	1.39314e-06	-1.23722e-10	-1.66379	5.4909e-05	-1.23722e-10	-1.65816
45115023	chr19:45115023:G:T	3.97776e-07	-1.23722e-10	-1.65116	1.41045e-06	-1.23722e-10	-1.65144	5.44862e-05	-1.23722e-10	-1.66589
45115172	chr19:45115172:G:A	6.35162e-07	-1.23722e-10	-1.18317	2.24741e-06	-1.23722e-10	-1.18557	7.47751e-05	-1.23722e-10	-1.34935
45115274	chr19:45115274:A:T	1.22728e-06	-1.23722e-10	-0.524493	4.22509e-06	-1.23722e-10	-0.554306	0.000183775	-1.23722e-10	-0.450127
45115287	chr19:45115287:C:T	3.92867e-07	-1.23722e-10	-1.66358	1.39385e-06	-1.23722e-10	-1.66328	5.52118e-05	-1.23722e-10	-1.65266
45115644	chr19:45115644:T:C	2.22102e-06	1.63169	-1.56301	2.88086e-05	3.01659	-1.65127	0.000392587	1.94487	-1.63595
45116047	chr19:45116047:G:C	1.78302e-06	-1.23722e-10	-0.150986	6.56482e-06	-1.23722e-10	-0.113622	0.000234707	-1.23722e-10	-0.2055
45116248	chr19:45116248:G:A	8.36435e-08	-1.54443	-1.66606	3.07855e-07	-1.5254	-1.64807	1.23064e-05	-1.5204	-1.63332
45116258	chr19:45116258:G:A	4.15995e-07	-1.60637	-6.7639e-10	1.47953e-06	-1.60362	-6.7639e-10	5.73526e-05	-1.61462	-6.7639e-10
45116380	chr19:45116380:A:G	6.67598e-07	-1.23722e-10	-1.13336	2.39224e-06	-1.23722e-10	-1.12312	8.89491e-05	-1.23722e-10	-1.17577
45116397	chr19:45116397:C:T	2.52164e-07	-1.36464	-0.742327	9.19784e-07	-1.37076	-0.708204	3.46052e-05	-1.38056	-0.73928
45116516	chr19:45116516:G:A	3.95737e-07	-1.23722e-10	-1.6563	1.42658e-06	-1.23722e-10	-1.64007	5.52963e-05	-1.23722e-10	-1.65113
45116688	chr19:45116688:A:G	2.87253e-06	1.93589	-1.60999	4.70927e-05	3.36708	-1.5103	0.00054073	2.22784	-1.59876
45116802	chr19:45116802:T:G	4.7889e-07	-1.23722e-10	-1.46558	1.69293e-06	-1.23722e-10	-1.46889	6.00112e-05	-1.23722e-10	-1.56931
45117073	chr19:45117073:C:T	1.16192e-06	-1.23722e-10	-0.579218	4.00772e-06	-1.23722e-10	-0.607126	0.000173653	-1.23722e-10	-0.506782
45117255	chr19:45117255:G:T	2.73857e-07	-1.61721	-0.407232	1.11786e-06	-1.56581	-0.318116	2.76567e-05	-1.61548	-0.728486
45117259	chr19:45117259:C:G	1.40064e-06	1.22479	-1.61715	1.20729e-05	2.11422	-1.6186	0.000324262	1.53953	-1.42182
45117292	chr19:45117292:G:A	6.99761e-07	-1.23722e-10	-1.08631	2.47008e-06	-1.23722e-10	-1.0911	8.07956e-05	-1.23722e-10	-1.27192
45117719	chr19:45117719:G:A	4.07781e-07	-1.23722e-10	-1.62632	1.44672e-06	-1.23722e-10	-1.62605	5.53598e-05	-1.23722e-10	-1.64999
45118286	chr19:45118286:C:T	6.49575e-06	1.14185	-6.7639e-10	1.00686e-05	0.314077	-6.7639e-10	0.000819303	1.04461	-6.7639e-10
45118315	chr19:45118315:C:T	3.99596e-07	-1.23722e-10	-1.64659	1.40369e-06	-1.23722e-10	-1.65624	5.47915e-05	-1.23722e-10	-1.6603
45118470	chr19:45118470:T:C	5.19566e-07	-1.23722e-10	-1.38406	1.84865e-06	-1.23722e-10	-1.38089	6.46923e-05	-1.23722e-10	-1.4942
45118499	chr19:45118499:TG:T	2.34154e-07	-1.61757	-0.563501	7.6006e-07	-1.60489	-0.664814	3.19769e-05	-1.61452	-0.584301
45118736	chr19:45118736:CAG:C	4.04646e-07	-1.23722e-10	-1.63404	1.41873e-06	-1.23722e-10	-1.64558	5.52776e-05	-1.23722e-10	-1.65147
45118788	chr19:45118788:G:A	1.3383e-06	-1.23722e-10	-0.437891	4.95632e-06	-1.23722e-10	-0.394684	0.00017321	-1.23722e-10	-0.509332
45118908	chr19:45118908:C:T	1.07253e-06	-1.23722e-10	-0.659269	4.97795e-06	-1.23722e-10	-0.390329	0.000156884	-1.23722e-10	-0.608332
45118925	chr19:45118925:T:C	9.99876e-08	-1.55661	-1.47539	3.45387e-07	-1.6177	-1.44073	1.49962e-05	-1.55937	-1.39667
45119185	chr19:45119185:C:T	5.25258e-07	-1.23722e-10	-1.37316	1.86426e-06	-1.23722e-10	-1.37248	6.5154e-05	-1.23722e-10	-1.48709
45119364	chr19:45119364:A:G	5.15063e-07	-1.23722e-10	-1.39276	1.8329e-06	-1.23722e-10	-1.38945	6.42425e-05	-1.23722e-10	-1.50117
45119521	chr19:45119521:G:A	4.95183e-07	-1.23722e-10	-1.43212	1.77231e-06	-1.23722e-10	-1.42306	6.26692e-05	-1.23722e-10	-1.52597
45119937	chr19:45119937:C:T	7.0784e-07	-1.07483	-6.7639e-10	1.79409e-06	-1.41085	-6.7639e-10	9.4143e-05	-1.11902	-6.7639e-10
45120208	chr19:45120208:A:G	5.77652e-07	-1.27808	-6.7639e-10	2.31967e-06	-1.15392	-6.7639e-10	8.27674e-05	-1.24781	-6.7639e-10
45120209	chr19:45120209:A:G	6.22178e-07	-1.20382	-6.7639e-10	2.50419e-06	-1.07738	-6.7639e-10	8.84528e-05	-1.18137	-6.7639e-10
45120307	chr19:45120307:G:A	1.1201e-06	-1.23722e-10	-0.615876	3.85453e-06	-1.23722e-10	-0.646097	0.000165547	-1.23722e-10	-0.554586
45120368	chr19:45120368:C:T	3.59107e-07	-1.30677	-0.446655	1.29547e-06	-1.31037	-0.426098	4.82208e-05	-1.32101	-0.467042
45120381	chr19:45120381:T:C	2.59549e-07	-1.58426	-0.493839	9.60071e-07	-1.61619	-0.41991	2.67469e-05	-1.57456	-0.802858
45120419	chr19:45120419:C:T	3.92004e-07	-1.23722e-10	-1.66578	1.39025e-06	-1.23722e-10	-1.66586	5.48657e-05	-1.23722e-10	-1.65895
45120512	chr19:45120512:C:T	5.11634e-07	-1.39944	-6.7639e-10	1.63002e-06	-1.50676	-6.7639e-10	7.12479e-05	-1.39767	-6.7639e-10
45120696	chr19:45120696:C:T	5.25422e-07	-1.23722e-10	-1.37285	1.87189e-06	-1.23722e-10	-1.3684	6.53116e-05	-1.23722e-10	-1.48467
45120866	chr19:45120866:A:G	3.97709e-07	-1.23722e-10	-1.65133	1.4096e-06	-1.23722e-10	-1.65204	5.44771e-05	-1.23722e-10	-1.66606
45121000	chr19:45121000:G:A	4.02147e-07	-1.23722e-10	-1.64023	1.42548e-06	-1.23722e-10	-1.64084	5.48617e-05	-1.23722e-10	-1.65902
45121045	chr19:45121045:A:G	8.14384e-08	-1.57701	-1.66019	2.77752e-07	-1.61611	-1.66027	1.12393e-05	-1.57768	-1.66674
45121215	chr19:45121215:C:T	6.55864e-07	-1.23722e-10	-1.15109	2.36015e-06	-1.23722e-10	-1.13662	8.08117e-05	-1.23722e-10	-1.27172
45121606	chr19:45121606:C:A	1.41461e-06	-1.23722e-10	-0.382438	6.79314e-06	-1.23722e-10	-0.0794339	0.000207693	-1.23722e-10	-0.327779
45121729	chr19:45121729:C:T	1.37846e-06	1.17484	-1.58316	1.64955e-05	2.46489	-1.65715	0.000240481	1.44204	-1.62323
45121802	chr19:45121802:C:T	4.69208e-07	-1.486	-6.7639e-10	1.5245e-06	-1.57368	-6.7639e-10	6.53778e-05	-1.48366	-6.7639e-10
45122198	chr19:45122198:C:T	5.077e-07	-1.23722e-10	-1.40716	1.76877e-06	-1.23722e-10	-1.42506	6.71811e-05	-1.23722e-10	-1.45645
45122351	chr19:45122351:C:A	5.20404e-07	-1.23722e-10	-1.38244	1.85031e-06	-1.23722e-10	-1.37999	6.47497e-05	-1.23722e-10	-1.49331
45122985	chr19:45122985:A:G	7.38852e-07	-1.03195	-6.7639e-10	1.84213e-06	-1.38442	-6.7639e-10	9.81118e-05	-1.07773	-6.7639e-10
45123022	chr19:45123022:T:C	8.00776e-07	-1.23722e-10	-0.951468	2.7673e-06	-1.23722e-10	-0.977476	0.000118501	-1.23722e-10	-0.888915
45123121	chr19:45123121:A:G	4.02346e-07	-1.23722e-10	-1.63974	1.41826e-06	-1.23722e-10	-1.64591	5.49106e-05	-1.23722e-10	-1.65813
45123236	chr19:45123236:G:T	3.91623e-07	-1.23722e-10	-1.66675	1.39008e-06	-1.23722e-10	-1.66599	5.46769e-05	-1.23722e-10	-1.6624
45123977	chr19:45123977:C:T	5.38119e-07	-1.56527	0.216302	1.37559e-06	-1.61765	-0.0588152	6.2901e-05	-1.59386	0.0715779
45124198	chr19:45124198:G:T	6.01324e-07	-1.23722e-10	-1.23791	2.15765e-06	-1.23722e-10	-1.22633	7.48054e-05	-1.23722e-10	-1.34895
45124276	chr19:45124276:C:T	8.02786e-07	-1.23722e-10	-0.948961	2.8401e-06	-1.23722e-10	-0.95151	9.42129e-05	-1.23722e-10	-1.11828
45124475	chr19:45124475:T:C	3.91672e-07	-1.23722e-10	-1.66663	1.39174e-06	-1.23722e-10	-1.66479	5.45876e-05	-1.23722e-10	-1.66403
45124824	chr19:45124824:G:A	1.11559e-07	-1.56962	-1.35288	3.96714e-07	-1.61717	-1.30271	1.71468e-05	-1.57245	-1.24958
45124863	chr19:45124863:T:C	1.186e-06	-1.23722e-10	-0.558705	5.56545e-06	-1.23722e-10	-0.27877	0.000173725	-1.23722e-10	-0.506363
45124910	chr19:45124910:G:A	3.91696e-07	-1.23722e-10	-1.66656	1.38938e-06	-1.23722e-10	-1.66649	5.47531e-05	-1.23722e-10	-1.66101
45124987	chr19:45124987:A:G	3.95053e-07	-1.23722e-10	-1.65803	1.40065e-06	-1.23722e-10	-1.65841	5.44399e-05	-1.23722e-10	-1.66674
45125158	chr19:45125158:C:T	3.94459e-07	-1.23722e-10	-1.65953	1.39433e-06	-1.23722e-10	-1.66294	5.51829e-05	-1.23722e-10	-1.65319
45125306	chr19:45125306:T:TA	5.04381e-07	-1.41372	-6.7639e-10	1.79238e-06	-1.4118	-6.7639e-10	6.74306e-05	-1.45274	-6.7639e-10
45125311	chr19:45125311:A:C	2.01263e-06	1.55232	-1.58218	2.59119e-05	2.92006	-1.66071	0.000356184	1.85973	-1.64812
45125356	chr19:45125356:A:G	1.1764e-06	-1.23722e-10	-0.566832	5.48812e-06	-1.23722e-10	-0.292761	0.000172449	-1.23722e-10	-0.51374
45125358	chr19:45125358:G:C	4.48648e-07	-1.23722e-10	-1.53081	1.57543e-06	-1.23722e-10	-1.54082	6.01122e-05	-1.23722e-10	-1.56763
45125680	chr19:45125680:T:C	5.63777e-07	-1.23722e-10	-1.30239	1.98991e-06	-1.23722e-10	-1.30726	6.88271e-05	-1.23722e-10	-1.43224
45125846	chr19:45125846:A:G	4.76404e-07	-1.47078	-6.7639e-10	1.66386e-06	-1.48621	-6.7639e-10	6.75298e-05	-1.45127	-6.7639e-10
45125908	chr19:45125908:G:A	3.15162e-07	-0.672247	-1.21171	1.25777e-06	-0.620974	-1.14503	4.24676e-05	-0.664249	-1.25085
45126465	chr19:45126465:G:A	4.06137e-07	-1.23722e-10	-1.63036	1.4728e-06	-1.23722e-10	-1.60818	5.67884e-05	-1.23722e-10	-1.62451
45126481	chr19:45126481:G:A	2.78047e-07	-1.61751	-0.391748	1.15352e-06	-1.54761	-0.30492	2.7895e-05	-1.61762	-0.717772
45126557	chr19:45126557:CTT:C	5.57011e-07	-1.23722e-10	-1.31446	1.96574e-06	-1.23722e-10	-1.31948	6.81615e-05	-1.23722e-10	-1.44196
45126973	chr19:45126973:T:C	8.13601e-07	-1.23722e-10	-0.935579	2.80987e-06	-1.23722e-10	-0.96221	0.000120427	-1.23722e-10	-0.872796
45127006	chr19:45127006:G:A	4.4001e-07	-1.23722e-10	-1.55025	1.83539e-06	-1.23722e-10	-1.38809	6.43402e-05	-1.23722e-10	-1.49965
45127102	chr19:45127102:C:G	4.3039e-07	-1.57236	-6.7639e-10	1.58475e-06	-1.53492	-6.7639e-10	5.89592e-05	-1.58699	-6.7639e-10
45127106	chr19:45127106:G:T	5.54759e-07	-1.23722e-10	-1.31851	1.95779e-06	-1.23722e-10	-1.32353	6.79075e-05	-1.23722e-10	-1.44569
45127897	chr19:45127897:C:T	7.88077e-07	-1.23722e-10	-0.967453	2.79629e-06	-1.23722e-10	-0.967052	9.27442e-05	-1.23722e-10	-1.13399
45127935	chr19:45127935:A:G	4.17976e-07	-1.23722e-10	-1.60162	1.46473e-06	-1.23722e-10	-1.61367	5.90923e-05	-1.23722e-10	-1.58474
45127994	chr19:45127994:G:A	9.588e-07	0.479163	-1.25053	3.41036e-06	0.620908	-1.38944	0.000118473	0.533539	-1.42269
45128363	chr19:45128363:C:T	4.10997e-07	-1.23722e-10	-1.61846	1.49549e-06	-1.23722e-10	-1.59289	5.7547e-05	-1.23722e-10	-1.61124
45128547	chr19:45128547:C:T	5.5876e-07	-1.23722e-10	-1.31133	1.97189e-06	-1.23722e-10	-1.31635	6.83087e-05	-1.23722e-10	-1.4398
45128558	chr19:45128558:G:A	2.17473e-07	-1.50566	-0.749312	6.34689e-07	-1.60389	-0.846075	2.83477e-05	-1.54763	-0.771661
45128838	chr19:45128838:T:C	5.55454e-07	-1.23722e-10	-1.31726	1.96082e-06	-1.23722e-10	-1.32199	6.79902e-05	-1.23722e-10	-1.44448
45129634	chr19:45129634:C:T	3.95929e-07	-1.23722e-10	-1.65581	1.39176e-06	-1.23722e-10	-1.66478	5.44392e-05	-1.23722e-10	-1.66676
45129823	chr19:45129823:A:G	4.14664e-07	-1.23722e-10	-1.60958	1.45349e-06	-1.23722e-10	-1.62138	5.67054e-05	-1.23722e-10	-1.62597
45129921	chr19:45129921:G:C	3.91682e-07	-1.23722e-10	-1.6666	1.38932e-06	-1.23722e-10	-1.66653	5.47425e-05	-1.23722e-10	-1.6612
45130250	chr19:45130250:G:A	5.6563e-07	-1.23722e-10	-1.29911	2.01793e-06	-1.23722e-10	-1.29327	6.92012e-05	-1.23722e-10	-1.42682
45130350	chr19:45130350:C:T	4.5567e-07	-1.23722e-10	-1.51528	1.63365e-06	-1.23722e-10	-1.50453	5.95922e-05	-1.23722e-10	-1.57631
45130428	chr19:45130428:G:A	1.82141e-07	-1.51437	-0.917899	5.41382e-07	-1.60719	-1.00179	2.42426e-05	-1.55085	-0.924873
45130576	chr19:45130576:T:G	5.6342e-07	-1.23722e-10	-1.30302	2.00902e-06	-1.23722e-10	-1.2977	6.89492e-05	-1.23722e-10	-1.43047
45131092	chr19:45131092:C:CA	2.09021e-06	1.61735	-1.60939	2.7913e-05	2.99989	-1.66614	0.000377325	1.92899	-1.65972
45131297	chr19:45131297:G:A	4.11305e-07	-1.61771	-6.7639e-10	1.46733e-06	-1.6119	-6.7639e-10	5.72417e-05	-1.61656	-6.7639e-10
45131326	chr19:45131326:G:A	1.17851e-06	-1.23722e-10	-0.565041	5.49426e-06	-1.23722e-10	-0.291643	0.000172773	-1.23722e-10	-0.511863
45131596	chr19:45131596:A:G	1.23925e-07	-1.16213	-1.65524	5.94921e-07	-0.867239	-1.64744	1.75809e-05	-1.1361	-1.66093
45131778	chr19:45131778:A:T	9.98586e-08	-1.37901	-1.65429	6.57836e-07	-0.838784	-1.57536	1.63973e-05	-1.28347	-1.58326
45131820	chr19:45131820:G:C	5.5552e-07	-1.23722e-10	-1.31714	1.98115e-06	-1.23722e-10	-1.31167	6.82001e-05	-1.23722e-10	-1.44139
45131841	chr19:45131841:C:T	4.04069e-07	-1.23722e-10	-1.63546	1.48189e-06	-1.23722e-10	-1.60203	5.98346e-05	-1.23722e-10	-1.57226
45131867	chr19:45131867:TG:T	5.56213e-07	-1.23722e-10	-1.3159	1.9848e-06	-1.23722e-10	-1.30983	6.82859e-05	-1.23722e-10	-1.44014
45132066	chr19:45132066:T:A	8.08126e-08	-1.58985	-1.65507	2.80965e-07	-1.61213	-1.65275	1.11102e-05	-1.59008	-1.66589
45132215	chr19:45132215:GCCCACCC:G	5.16235e-07	-1.23722e-10	-1.39049	1.83948e-06	-1.23722e-10	-1.38587	6.43932e-05	-1.23722e-10	-1.49883
45132482	chr19:45132482:T:C	4.11688e-07	-1.23722e-10	-1.61678	1.46685e-06	-1.23722e-10	-1.61223	5.60671e-05	-1.23722e-10	-1.63729
45132943	chr19:45132943:C:T	7.26283e-07	-1.61109	0.561983	2.07808e-06	-1.57913	0.315229	9.05649e-05	-1.59238	0.434605
45133364	chr19:45133364:G:A	5.22267e-07	-1.37887	-6.7639e-10	1.92128e-06	-1.34236	-6.7639e-10	7.50134e-05	-1.34617	-6.7639e-10
45133369	chr19:45133369:C:T	1.51911e-07	-1.31032	-1.30343	5.75034e-07	-1.31274	-1.23593	2.08292e-05	-1.31979	-1.30769
45133508	chr19:45133508:C:G	3.92848e-07	-1.23722e-10	-1.66363	1.39259e-06	-1.23722e-10	-1.66418	5.45402e-05	-1.23722e-10	-1.6649
45133973	chr19:45133973:C:T	4.4719e-07	-1.23722e-10	-1.53407	1.88123e-06	-1.23722e-10	-1.36342	6.55915e-05	-1.23722e-10	-1.48039
45133999	chr19:45133999:G:A	5.54783e-07	-1.23722e-10	-1.31847	1.96033e-06	-1.23722e-10	-1.32224	6.79731e-05	-1.23722e-10	-1.44473
45134086	chr19:45134086:A:G	7.99455e-08	-1.59859	-1.65711	2.81347e-07	-1.60718	-1.65633	1.1006e-05	-1.59895	-1.66645
45134132	chr19:45134132:C:T	4.9098e-07	-1.23722e-10	-1.44065	1.71436e-06	-1.23722e-10	-1.45631	6.52436e-05	-1.23722e-10	-1.48571
45134987	chr19:45134987:C:T	5.77536e-07	-1.61016	0.33188	1.63974e-06	-1.57125	0.0704432	7.1869e-05	-1.59204	0.203048
45135064	chr19:45135064:G:A	5.58636e-07	-1.23722e-10	-1.31155	1.97443e-06	-1.23722e-10	-1.31507	6.8379e-05	-1.23722e-10	-1.43877
45135286	chr19:45135286:G:A	3.93507e-07	-1.23722e-10	-1.66195	1.39196e-06	-1.23722e-10	-1.66463	5.49873e-05	-1.23722e-10	-1.65674
45135463	chr19:45135463:A:G	9.73696e-08	-1.6051	-1.45344	3.84118e-07	-1.4885	-1.46365	1.32307e-05	-1.60837	-1.47293
45135490	chr19:45135490:A:G	5.60912e-07	-1.23722e-10	-1.30748	1.98254e-06	-1.23722e-10	-1.31097	6.85982e-05	-1.23722e-10	-1.43557
45135555	chr19:45135555:T:C	7.26625e-07	-1.23722e-10	-1.04864	2.82241e-06	-1.23722e-10	-0.957757	0.00010806	-1.23722e-10	-0.981155
45135747	chr19:45135747:T:C	3.97444e-07	-1.23722e-10	-1.65199	1.40691e-06	-1.23722e-10	-1.65395	5.58436e-05	-1.23722e-10	-1.64129
45135829	chr19:45135829:C:T	5.785e-07	-1.23722e-10	-1.27661	2.03772e-06	-1.23722e-10	-1.28351	7.01606e-05	-1.23722e-10	-1.41305
45136458	chr19:45136458:A:G	1.82135e-07	-1.55818	-0.874114	6.44044e-07	-1.59896	-0.836372	3.02625e-05	-1.53547	-0.718457
45136704	chr19:45136704:G:GGGGAGGC	3.9168e-07	-1.23722e-10	-1.6666	1.38931e-06	-1.23722e-10	-1.66654	5.47404e-05	-1.23722e-10	-1.66124
45136730	chr19:45136730:G:A	5.54513e-07	-1.23722e-10	-1.31896	1.95474e-06	-1.23722e-10	-1.32509	6.79623e-05	-1.23722e-10	-1.44489
45136866	chr19:45136866:A:G	1.70308e-07	-1.56631	-0.933136	6.0435e-07	-1.60341	-0.895536	2.81462e-05	-1.5451	-0.781322
45136972	chr19:45136972:T:C	8.22906e-07	-0.924207	-6.7639e-10	1.9763e-06	-1.31412	-6.7639e-10	0.00010908	-0.971756	-6.7639e-10
45137025	chr19:45137025:T:A	5.45181e-07	-1.23722e-10	-1.33593	1.92742e-06	-1.23722e-10	-1.33916	6.7062e-05	-1.23722e-10	-1.45822
45137028	chr19:45137028:GC:G	3.91625e-07	-1.23722e-10	-1.66674	1.39145e-06	-1.23722e-10	-1.665	5.44597e-05	-1.23722e-10	-1.66638
45137133	chr19:45137133:G:A	8.07473e-07	-1.23722e-10	-0.943139	2.79163e-06	-1.23722e-10	-0.96872	0.000119562	-1.23722e-10	-0.880001
45137341	chr19:45137341:G:A	7.0455e-07	-1.23722e-10	-1.07949	2.73643e-06	-1.23722e-10	-0.988692	0.000104859	-1.23722e-10	-1.01123
45137679	chr19:45137679:G:A	5.64823e-07	-1.23722e-10	-1.30054	1.99495e-06	-1.23722e-10	-1.30473	6.8956e-05	-1.23722e-10	-1.43037
45137848	chr19:45137848:C:A	2.62531e-07	-1.59315	-0.47353	8.25183e-07	-1.61743	-0.570072	3.56339e-05	-1.61075	-0.479789
45138403	chr19:45138403:G:A	3.91884e-07	-1.23722e-10	-1.66608	1.39107e-06	-1.23722e-10	-1.66527	5.5328e-05	-1.23722e-10	-1.65056
45138786	chr19:45138786:G:A	2.74178e-07	-1.61756	-0.40571	8.68564e-07	-1.59754	-0.538716	3.64633e-05	-1.61032	-0.457212
45139360	chr19:45139360:G:A	1.07647e-06	-1.23722e-10	-0.655604	3.78435e-06	-1.23722e-10	-0.664473	0.000162996	-1.23722e-10	-0.570112
45139963	chr19:45139963:T:A	1.13198e-06	-1.23722e-10	-0.605322	3.90155e-06	-1.23722e-10	-0.633974	0.00016907	-1.23722e-10	-0.533527
45140094	chr19:45140094:T:C	5.06337e-07	-1.23722e-10	-1.40985	1.79965e-06	-1.23722e-10	-1.40776	6.36021e-05	-1.23722e-10	-1.51119
45140106	chr19:45140106:C:T	4.05866e-07	-1.23722e-10	-1.63103	1.39903e-06	-1.23722e-10	-1.65957	5.51074e-05	-1.23722e-10	-1.65455
45140113	chr19:45140113:C:A	5.42977e-07	-1.23722e-10	-1.33998	1.91813e-06	-1.23722e-10	-1.34399	6.67854e-05	-1.23722e-10	-1.46236
45140696	chr19:45140696:G:T	7.61362e-07	-1.23722e-10	-1.00194	2.69475e-06	-1.23722e-10	-1.00404	8.98436e-05	-1.23722e-10	-1.16577
45140699	chr19:45140699:C:T	8.53357e-08	-1.57724	-1.61321	3.8739e-07	-1.2787	-1.66497	1.17838e-05	-1.53313	-1.66399
45141096	chr19:45141096:A:T	1.09014e-06	-1.60777	0.964785	2.99062e-06	-1.56493	0.665069	0.000133574	-1.58743	0.818242
45141518	chr19:45141518:G:A	9.14014e-08	-1.45809	-1.6637	3.10908e-07	-1.49686	-1.66675	1.27259e-05	-1.45449	-1.66571
45141625	chr19:45141625:C:T	3.93002e-07	-1.23722e-10	-1.66323	1.39309e-06	-1.23722e-10	-1.66382	5.45249e-05	-1.23722e-10	-1.66518
45141695	chr19:45141695:G:A	5.35678e-07	-1.23722e-10	-1.35352	1.89292e-06	-1.23722e-10	-1.35723	6.60786e-05	-1.23722e-10	-1.47299
45141796	chr19:45141796:A:G	4.78882e-07	-1.23722e-10	-1.46559	1.70392e-06	-1.23722e-10	-1.46241	7.11181e-05	-1.23722e-10	-1.3995
45141811	chr19:45141811:G:A	1.48151e-07	-1.29017	-1.34864	5.59998e-07	-1.29074	-1.28443	2.02982e-05	-1.30152	-1.35179
45142177	chr19:45142177:C:T	4.337e-07	-1.23722e-10	-1.5647	1.53796e-06	-1.23722e-10	-1.56489	5.78993e-05	-1.23722e-10	-1.60513
45142295	chr19:45142295:G:A	1.21432e-07	-1.58082	-1.25687	4.25914e-07	-1.61418	-1.23469	1.66507e-05	-1.57156	-1.27983
45142364	chr19:45142364:C:T	4.30323e-07	-1.23722e-10	-1.57251	1.47112e-06	-1.23722e-10	-1.60932	5.63635e-05	-1.23722e-10	-1.63202
45143316	chr19:45143316:T:G	4.82019e-07	-1.23722e-10	-1.45906	1.71346e-06	-1.23722e-10	-1.45683	6.10442e-05	-1.23722e-10	-1.55224
45144050	chr19:45144050:A:G	4.50099e-07	-1.23722e-10	-1.52758	1.59401e-06	-1.23722e-10	-1.5291	5.81297e-05	-1.23722e-10	-1.60116
45144527	chr19:45144527:G:A	9.05331e-07	-1.23722e-10	-0.828748	4.13855e-06	-1.23722e-10	-0.575002	0.00013245	-1.23722e-10	-0.777631
45144638	chr19:45144638:T:A	2.64745e-07	-1.61736	-0.440925	1.09475e-06	-1.54625	-0.35857	2.6738e-05	-1.61769	-0.760059
45145245	chr19:45145245:A:G	6.09885e-07	-1.23722e-10	-1.22378	2.15053e-06	-1.23722e-10	-1.22963	7.37317e-05	-1.23722e-10	-1.36341
45146006	chr19:45146006:C:T	3.98703e-07	-1.23722e-10	-1.64883	1.44613e-06	-1.23722e-10	-1.62646	5.78143e-05	-1.23722e-10	-1.6066
45146113	chr19:45146113:C:A	7.45971e-07	-1.02236	-6.7639e-10	7.60042e-06	0.0328561	-6.7639e-10	0.000105841	-1.00191	-6.7639e-10
45146128	chr19:45146128:A:G	3.51441e-06	2.08144	-1.55386	5.33848e-05	3.53327	-1.55109	0.000573977	2.28691	-1.59816
45146523	chr19:45146523:G:C	6.16135e-07	-1.23722e-10	-1.21358	2.1835e-06	-1.23722e-10	-1.21442	8.16423e-05	-1.23722e-10	-1.26149
45146580	chr19:45146580:T:G	1.41148e-07	-1.24231	-1.44492	7.54987e-07	-0.873518	-1.40288	1.79301e-05	-1.23297	-1.54439
45146743	chr19:45146743:C:T	4.90422e-07	-1.23722e-10	-1.44178	1.68217e-06	-1.23722e-10	-1.47526	6.00659e-05	-1.23722e-10	-1.5684
45146995	chr19:45146995:A:G	2.92622e-06	0.92676	-0.582343	2.59181e-05	1.76612	-0.506526	0.000874301	1.25392	-0.144337
45147062	chr19:45147062:T:G	4.14332e-07	-1.23722e-10	-1.61038	1.45645e-06	-1.23722e-10	-1.61934	5.59768e-05	-1.23722e-10	-1.6389
45147128	chr19:45147128:C:T	6.90176e-07	-1.57479	0.474689	1.96366e-06	-1.50431	0.183775	8.4809e-05	-1.53872	0.31528
45147413	chr19:45147413:A:G	7.60901e-07	-1.00254	-6.7639e-10	3.22791e-06	-0.823514	-6.7639e-10	0.00010938	-0.969008	-6.7639e-10
45147430	chr19:45147430:A:G	4.25603e-06	1.13891	-0.419862	3.66614e-05	1.94918	-0.342804	0.00133472	1.51425	0.0183933
45147455	chr19:45147455:T:C	4.13429e-07	-1.23722e-10	-1.61256	1.47141e-06	-1.23722e-10	-1.60912	5.53646e-05	-1.23722e-10	-1.6499
45147664	chr19:45147664:A:G	3.92619e-07	-1.23722e-10	-1.66421	1.39212e-06	-1.23722e-10	-1.66452	5.44469e-05	-1.23722e-10	-1.66661
45147961	chr19:45147961:G:A	1.265e-07	-1.51363	-1.28318	4.40526e-07	-1.61131	-1.20382	1.97858e-05	-1.51519	-1.16369
45148218	chr19:45148218:A:G	4.05007e-07	-1.23722e-10	-1.63314	1.73056e-06	-1.23722e-10	-1.4469	6.18879e-05	-1.23722e-10	-1.53852
45148265	chr19:45148265:T:C	3.91703e-07	-1.23722e-10	-1.66655	1.38912e-06	-1.23722e-10	-1.66667	5.45658e-05	-1.23722e-10	-1.66443
45148339	chr19:45148339:G:A	4.02945e-07	-1.23722e-10	-1.63825	1.47908e-06	-1.23722e-10	-1.60393	5.95861e-05	-1.23722e-10	-1.57642
45148642	chr19:45148642:G:A	5.56852e-07	-1.23722e-10	-1.31475	2.01061e-06	-1.23722e-10	-1.29691	7.02502e-05	-1.23722e-10	-1.41178
45148728	chr19:45148728:G:GGTAT	6.18788e-07	-1.58847	0.379189	1.78212e-06	-1.52669	0.109143	7.71922e-05	-1.55739	0.239854
45148821	chr19:45148821:T:C	2.81296e-07	-1.55091	-0.446728	1.39932e-06	-1.59334	-0.0660221	5.69956e-05	-1.53691	-0.0839557
45148825	chr19:45148825:T:C	4.23114e-07	-1.23722e-10	-1.58941	1.5433e-06	-1.23722e-10	-1.56142	5.92124e-05	-1.23722e-10	-1.58271
45148858	chr19:45148858:A:G	4.26938e-07	-1.23722e-10	-1.58041	1.46514e-06	-1.23722e-10	-1.61339	5.63826e-05	-1.23722e-10	-1.63168
45148935	chr19:45148935:G:A	1.06596e-06	0.993704	-1.65912	1.72686e-05	2.50838	-1.65484	0.000192552	1.26159	-1.66506
45149028	chr19:45149028:C:T	4.03805e-07	-1.23722e-10	-1.63612	1.42979e-06	-1.23722e-10	-1.63782	5.47489e-05	-1.23722e-10	-1.66108
45149180	chr19:45149180:A:G	1.04479e-06	-1.23722e-10	-0.685479	4.81264e-06	-1.23722e-10	-0.424101	0.000152346	-1.23722e-10	-0.637688
45149268	chr19:45149268:T:A	9.20669e-08	-1.45439	-1.66014	3.44756e-07	-1.43063	-1.62963	1.39312e-05	-1.4189	-1.61081
45149414	chr19:45149414:G:C	1.50165e-06	-1.23722e-10	-0.322729	5.22086e-06	-1.23722e-10	-0.342685	0.000226165	-1.23722e-10	-0.242573
45149797	chr19:45149797:C:A	2.84309e-07	-1.60318	-0.383806	1.21602e-06	-1.48686	-0.3129	2.81426e-05	-1.60899	-0.717566
45149968	chr19:45149968:C:T	4.27523e-07	-1.57904	-6.7639e-10	1.5611e-06	-1.54996	-6.7639e-10	5.84111e-05	-1.59633	-6.7639e-10
45150133	chr19:45150133:G:A	9.85133e-08	-1.43009	-1.61677	3.10525e-07	-1.58143	-1.58341	1.42884e-05	-1.42858	-1.57582
45150494	chr19:45150494:T:C	6.67275e-07	-1.23722e-10	-1.13385	2.57403e-06	-1.23722e-10	-1.04987	9.86943e-05	-1.23722e-10	-1.07181
45150625	chr19:45150625:TAGTC:T	4.72833e-07	-1.47831	-6.7639e-10	1.86786e-06	-1.37055	-6.7639e-10	6.87912e-05	-1.43276	-6.7639e-10
45151125	chr19:45151125:G:A	4.06764e-07	-1.23722e-10	-1.62882	1.50119e-06	-1.23722e-10	-1.58909	6.06749e-05	-1.23722e-10	-1.55831
45151316	chr19:45151316:C:CTAAT	4.56913e-07	-1.23722e-10	-1.51256	1.61847e-06	-1.23722e-10	-1.51386	5.92557e-05	-1.23722e-10	-1.58198
45151632	chr19:45151632:C:T	5.40224e-07	-1.23722e-10	-1.34506	1.87917e-06	-1.23722e-10	-1.36452	7.06022e-05	-1.23722e-10	-1.40678
45152075	chr19:45152075:T:C	7.49855e-07	-1.60552	0.588355	2.08054e-06	-1.55965	0.29693	9.10744e-05	-1.58427	0.432105
45152228	chr19:45152228:G:C	4.04556e-07	-1.23722e-10	-1.63426	1.73046e-06	-1.23722e-10	-1.44696	6.14481e-05	-1.23722e-10	-1.54565
45152343	chr19:45152343:G:A	6.49277e-07	-1.23722e-10	-1.16119	2.29458e-06	-1.23722e-10	-1.1648	8.19031e-05	-1.23722e-10	-1.2583
45152389	chr19:45152389:G:T	2.91605e-07	-1.61308	-0.348569	1.23035e-06	-1.51772	-0.270328	2.8895e-05	-1.61589	-0.684279
45154000	chr19:45154000:A:G	3.95772e-07	-1.23722e-10	-1.65621	1.41473e-06	-1.23722e-10	-1.64841	5.70125e-05	-1.23722e-10	-1.62057
45154082	chr19:45154082:G:C	1.60127e-07	-1.61494	-0.946147	6.50856e-07	-1.51732	-0.907494	1.95757e-05	-1.61661	-1.07294
45154228	chr19:45154228:C:T	1.08146e-05	1.73567	-0.0840655	9.28939e-05	2.66914	-0.133025	0.00205332	1.95046	0.0129144
45154452	chr19:45154452:A:G	3.95404e-07	-1.23722e-10	-1.65714	1.40792e-06	-1.23722e-10	-1.65323	5.48466e-05	-1.23722e-10	-1.6593
45154641	chr19:45154641:G:C	1.11524e-06	-1.23722e-10	-0.620222	4.32826e-06	-1.23722e-10	-0.530182	0.00014838	-1.23722e-10	-0.664063
45154649	chr19:45154649:T:C	5.06441e-07	-1.23722e-10	-1.40964	1.80627e-06	-1.23722e-10	-1.40408	7.54615e-05	-1.23722e-10	-1.34022
45154898	chr19:45154898:A:C	3.52922e-07	-1.61694	-0.153866	1.36643e-06	-1.53025	-0.152895	3.22819e-05	-1.6177	-0.571635
45155136	chr19:45155136:T:A	4.69824e-07	-1.14772	-0.336973	1.50928e-06	-1.09252	-0.491194	5.68929e-05	-1.16534	-0.457324
45155190	chr19:45155190:C:T	5.75069e-07	-1.23722e-10	-1.28256	1.98938e-06	-1.23722e-10	-1.30752	7.41731e-05	-1.23722e-10	-1.35744
45155329	chr19:45155329:C:T	5.17115e-07	-1.38878	-6.7639e-10	1.5483e-06	-1.55819	-6.7639e-10	7.11792e-05	-1.39864	-6.7639e-10
45155722	chr19:45155722:C:T	2.05078e-06	-0.0110733	-6.7639e-10	3.95941e-06	-0.619251	-6.7639e-10	0.000275732	-0.0444087	-6.7639e-10
45155896	chr19:45155896:C:T	4.06733e-07	-1.23722e-10	-1.62889	1.41561e-06	-1.23722e-10	-1.64779	5.50343e-05	-1.23722e-10	-1.65588
45156019	chr19:45156019:C:A	5.28069e-07	-1.36782	-6.7639e-10	1.6304e-06	-1.50652	-6.7639e-10	7.39113e-05	-1.36097	-6.7639e-10
45156302	chr19:45156302:C:T	6.50534e-07	-1.23722e-10	-1.15926	2.23503e-06	-1.23722e-10	-1.19109	8.2711e-05	-1.23722e-10	-1.24849
45156587	chr19:45156587:G:A	3.91682e-07	-1.23722e-10	-1.6666	1.41718e-06	-1.23722e-10	-1.64668	5.44595e-05	-1.23722e-10	-1.66638
45156663	chr19:45156663:A:G	3.7399e-07	-1.6055	-0.107323	1.3329e-06	-1.5923	-0.115693	3.41484e-05	-1.59999	-0.533138
45156680	chr19:45156680:G:C	4.15906e-07	-1.60659	-6.7639e-10	1.45995e-06	-1.61695	-6.7639e-10	5.83177e-05	-1.59793	-6.7639e-10
45156765	chr19:45156765:C:T	4.0716e-07	-1.23722e-10	-1.62784	1.44292e-06	-1.23722e-10	-1.62868	5.81221e-05	-1.23722e-10	-1.60129
45157052	chr19:45157052:C:T	4.34086e-07	-1.23722e-10	-1.56381	1.51813e-06	-1.23722e-10	-1.57787	6.22942e-05	-1.23722e-10	-1.53197
45157381	chr19:45157381:C:T	1.50716e-07	-1.50217	-1.11948	3.99385e-07	-1.60319	-1.30999	1.84193e-05	-1.54027	-1.21016
45157714	chr19:45157714:A:C	4.79259e-07	-1.46481	-6.7639e-10	1.74142e-06	-1.44065	-6.7639e-10	6.70878e-05	-1.45784	-6.7639e-10
45158571	chr19:45158571:G:A	4.58066e-07	-1.23722e-10	-1.51004	1.73657e-06	-1.23722e-10	-1.44344	6.78986e-05	-1.23722e-10	-1.44582
45158902	chr19:45158902:C:T	5.0216e-07	-1.23722e-10	-1.41813	1.72003e-06	-1.23722e-10	-1.45301	6.63041e-05	-1.23722e-10	-1.46959
45159037	chr19:45159037:G:A	6.25739e-07	-1.19812	-6.7639e-10	1.65803e-06	-1.48972	-6.7639e-10	8.99262e-05	-1.16485	-6.7639e-10
45159201	chr19:45159201:G:A	2.86658e-06	1.09108	-0.767251	2.81177e-05	2.4722	-1.13114	0.000403351	1.34722	-1.01125
45159559	chr19:45159559:C:T	6.33574e-07	-1.23722e-10	-1.18567	2.24366e-06	-1.23722e-10	-1.18724	9.58037e-05	-1.23722e-10	-1.10154
45159736	chr19:45159736:G:A	6.15366e-07	-1.23722e-10	-1.21483	2.20982e-06	-1.23722e-10	-1.20244	9.23465e-05	-1.23722e-10	-1.13829
45159780	chr19:45159780:G:A	6.22862e-07	-1.23722e-10	-1.20272	2.23711e-06	-1.23722e-10	-1.19016	9.3563e-05	-1.23722e-10	-1.1252
45160579	chr19:45160579:G:A	6.83947e-07	-1.23722e-10	-1.10917	2.90449e-06	-1.23722e-10	-0.92909	9.68769e-05	-1.23722e-10	-1.0904
45160684	chr19:45160684:G:A	4.37671e-07	-1.23722e-10	-1.55558	1.47369e-06	-1.23722e-10	-1.60758	6.03116e-05	-1.23722e-10	-1.56431
45160941	chr19:45160941:G:A	6.23559e-07	-1.23722e-10	-1.2016	2.2333e-06	-1.23722e-10	-1.19187	9.34704e-05	-1.23722e-10	-1.12619
45161151	chr19:45161151:G:A	4.58696e-07	-1.23722e-10	-1.50866	1.5671e-06	-1.23722e-10	-1.54612	6.03625e-05	-1.23722e-10	-1.56347
45161230	chr19:45161230:G:T	4.23584e-07	-1.23722e-10	-1.5883	1.69309e-06	-1.23722e-10	-1.46879	6.00192e-05	-1.23722e-10	-1.56917
45161248	chr19:45161248:G:A	6.59422e-07	-1.23722e-10	-1.14569	3.7758e-06	-1.23722e-10	-0.666734	0.00011778	-1.23722e-10	-0.895021
45161260	chr19:45161260:G:A	4.58696e-07	-1.23722e-10	-1.50866	1.5671e-06	-1.23722e-10	-1.54612	6.03625e-05	-1.23722e-10	-1.56347
45161408	chr19:45161408:G:A	5.03176e-07	-1.23722e-10	-1.41611	1.78844e-06	-1.23722e-10	-1.414	7.38417e-05	-1.23722e-10	-1.36192
45161632	chr19:45161632:T:A	7.25278e-07	-1.23722e-10	-1.05049	3.10139e-06	-1.23722e-10	-0.863498	0.000103331	-1.23722e-10	-1.0259
45161726	chr19:45161726:G:C	4.11043e-07	-1.23722e-10	-1.61835	1.60855e-06	-1.23722e-10	-1.52001	5.80026e-05	-1.23722e-10	-1.60335
45161813	chr19:45161813:C:T	3.96985e-07	-1.23722e-10	-1.65315	1.43416e-06	-1.23722e-10	-1.63477	5.79406e-05	-1.23722e-10	-1.60442
45161842	chr19:45161842:G:A	4.09311e-07	-1.23722e-10	-1.62257	1.38995e-06	-1.23722e-10	-1.66608	5.46806e-05	-1.23722e-10	-1.66233
45161911	chr19:45161911:C:T	5.0811e-07	-1.23722e-10	-1.40635	1.8107e-06	-1.23722e-10	-1.40164	6.85477e-05	-1.23722e-10	-1.43631
45162152	chr19:45162152:C:T	3.92491e-07	-1.23722e-10	-1.66453	1.45618e-06	-1.23722e-10	-1.61953	5.4706e-05	-1.23722e-10	-1.66187
45162193	chr19:45162193:T:G	4.28936e-07	-1.23722e-10	-1.57574	1.50642e-06	-1.23722e-10	-1.58561	6.13451e-05	-1.23722e-10	-1.54732
45162459	chr19:45162459:C:T	3.50187e-07	-1.56176	-0.216826	1.16434e-06	-1.61772	-0.225475	3.28961e-05	-1.54877	-0.621713
45162498	chr19:45162498:C:T	1.07316e-06	-1.23722e-10	-0.658686	4.01904e-06	-1.23722e-10	-0.604305	0.000148102	-1.23722e-10	-0.665938
45162638	chr19:45162638:A:C	7.39194e-07	-1.23722e-10	-1.03149	3.17997e-06	-1.23722e-10	-0.838477	0.000104994	-1.23722e-10	-1.00993
45162663	chr19:45162663:C:T	6.40973e-07	-1.23722e-10	-1.17406	2.29619e-06	-1.23722e-10	-1.1641	9.62909e-05	-1.23722e-10	-1.09647
45162890	chr19:45162890:T:C	6.22791e-07	-1.23722e-10	-1.20284	2.23701e-06	-1.23722e-10	-1.19021	9.35551e-05	-1.23722e-10	-1.12529
45162986	chr19:45162986:C:T	5.38813e-07	-1.23722e-10	-1.34768	1.91955e-06	-1.23722e-10	-1.34326	7.9363e-05	-1.23722e-10	-1.28981
45163127	chr19:45163127:C:T	4.46588e-07	-1.23722e-10	-1.53541	1.53805e-06	-1.23722e-10	-1.56483	5.9194e-05	-1.23722e-10	-1.58302
45163433	chr19:45163433:A:T	7.18054e-07	-1.23722e-10	-1.0605	3.06007e-06	-1.23722e-10	-0.87691	0.000101642	-1.23722e-10	-1.04238
45163739	chr19:45163739:A:G	4.09391e-07	-1.23722e-10	-1.62238	1.5985e-06	-1.23722e-10	-1.52628	5.77622e-05	-1.23722e-10	-1.60751
45163813	chr19:45163813:A:C	7.39194e-07	-1.23722e-10	-1.03149	3.1745e-06	-1.23722e-10	-0.840196	0.000104909	-1.23722e-10	-1.01075
45164136	chr19:45164136:G:A	6.22862e-07	-1.23722e-10	-1.20272	2.23711e-06	-1.23722e-10	-1.19016	9.3563e-05	-1.23722e-10	-1.1252
45164170	chr19:45164170:T:C	1.31635e-06	-1.23722e-10	-0.454433	5.05694e-06	-1.23722e-10	-0.374586	0.000171025	-1.23722e-10	-0.522031
45164257	chr19:45164257:A:G	5.14317e-07	-1.23722e-10	-1.39421	1.77964e-06	-1.23722e-10	-1.41894	6.68891e-05	-1.23722e-10	-1.4608
45164465	chr19:45164465:C:T	7.24117e-07	-1.23722e-10	-1.0521	3.1039e-06	-1.23722e-10	-0.862687	0.000102794	-1.23722e-10	-1.03112
45164503	chr19:45164503:G:A	6.22862e-07	-1.23722e-10	-1.20272	2.23711e-06	-1.23722e-10	-1.19016	9.3563e-05	-1.23722e-10	-1.1252
45164572	chr19:45164572:G:A	3.9163e-07	-1.23722e-10	-1.66673	1.39323e-06	-1.23722e-10	-1.66372	5.44761e-05	-1.23722e-10	-1.66608
45164822	chr19:45164822:A:G	7.64399e-07	-1.23722e-10	-0.997959	3.30341e-06	-1.23722e-10	-0.800393	0.000108648	-1.23722e-10	-0.975728
45164934	chr19:45164934:C:T	4.01484e-07	-1.23722e-10	-1.64188	1.42923e-06	-1.23722e-10	-1.63821	5.72702e-05	-1.23722e-10	-1.61606
45165118	chr19:45165118:C:T	3.91813e-07	-1.23722e-10	-1.66626	1.39461e-06	-1.23722e-10	-1.66273	5.44397e-05	-1.23722e-10	-1.66675
45165279	chr19:45165279:A:G	7.38642e-07	-1.23722e-10	-1.03224	3.17727e-06	-1.23722e-10	-0.839325	0.000104914	-1.23722e-10	-1.0107
45165329	chr19:45165329:T:C	6.22862e-07	-1.23722e-10	-1.20272	2.23711e-06	-1.23722e-10	-1.19016	9.3563e-05	-1.23722e-10	-1.1252
45165395	chr19:45165395:C:T	3.92197e-07	-1.23722e-10	-1.66528	1.39107e-06	-1.23722e-10	-1.66528	5.45822e-05	-1.23722e-10	-1.66413
45165452	chr19:45165452:C:T	4.69278e-07	-1.48585	-6.7639e-10	1.55302e-06	-1.55514	-6.7639e-10	6.3241e-05	-1.51689	-6.7639e-10
45165698	chr19:45165698:T:C	4.35148e-07	-1.23722e-10	-1.56136	1.4966e-06	-1.23722e-10	-1.59215	6.07275e-05	-1.23722e-10	-1.55744
45166990	chr19:45166990:A:C	8.19782e-08	-1.6106	-1.62	2.99485e-07	-1.61145	-1.58959	1.21768e-05	-1.61258	-1.55172
45166995	chr19:45166995:A:G	5.60723e-07	-1.23722e-10	-1.30782	1.99721e-06	-1.23722e-10	-1.30359	7.5135e-05	-1.23722e-10	-1.34455
45167100	chr19:45167100:G:T	6.22478e-07	-1.23722e-10	-1.20334	2.23586e-06	-1.23722e-10	-1.19072	9.35093e-05	-1.23722e-10	-1.12578
45167820	chr19:45167820:G:A	5.13817e-07	-1.23722e-10	-1.39518	1.83802e-06	-1.23722e-10	-1.38666	7.57323e-05	-1.23722e-10	-1.33664
45168194	chr19:45168194:G:A	3.92915e-07	-1.23722e-10	-1.66346	1.39909e-06	-1.23722e-10	-1.65953	5.56739e-05	-1.23722e-10	-1.64433
45168214	chr19:45168214:A:G	9.0624e-07	-1.55694	0.729191	1.77824e-06	-1.51119	0.0914686	9.26644e-05	-1.55194	0.417082
45168255	chr19:45168255:G:A	4.12887e-07	-1.23722e-10	-1.61388	1.50735e-06	-1.23722e-10	-1.585	6.18427e-05	-1.23722e-10	-1.53925
45168599	chr19:45168599:A:G	4.00839e-07	-1.23722e-10	-1.64349	1.45361e-06	-1.23722e-10	-1.6213	5.57701e-05	-1.23722e-10	-1.6426
45168721	chr19:45168721:A:G	6.14325e-07	-1.23722e-10	-1.21652	2.67451e-06	-1.23722e-10	-1.01158	0.000105738	-1.23722e-10	-1.00288
45168867	chr19:45168867:C:T	6.7421e-07	-1.23722e-10	-1.12351	2.85619e-06	-1.23722e-10	-0.945859	9.58662e-05	-1.23722e-10	-1.10089
45168975	chr19:45168975:A:G	2.39689e-07	-1.05574	-1.10196	6.02955e-07	-1.35442	-1.14685	3.49641e-05	-1.06809	-1.04143
45169220	chr19:45169220:G:A	4.1183e-07	-1.61644	-6.7639e-10	1.46093e-06	-1.61628	-6.7639e-10	5.73924e-05	-1.61393	-6.7639e-10
45169453	chr19:45169453:C:T	4.02947e-07	-1.23722e-10	-1.63824	1.46237e-06	-1.23722e-10	-1.61529	5.95021e-05	-1.23722e-10	-1.57783
45169454	chr19:45169454:G:A	5.63649e-07	-1.23722e-10	-1.30262	2.0076e-06	-1.23722e-10	-1.29841	7.5503e-05	-1.23722e-10	-1.33967
45169710	chr19:45169710:C:T	3.70111e-07	-1.52594	-0.197304	1.20721e-06	-1.61439	-0.192644	3.50527e-05	-1.51166	-0.59533
45169864	chr19:45169864:G:A	4.64784e-07	-1.49548	-6.7639e-10	1.83599e-06	-1.38776	-6.7639e-10	6.4235e-05	-1.50129	-6.7639e-10
45169942	chr19:45169942:G:A	6.66935e-07	-1.23722e-10	-1.13436	2.82921e-06	-1.23722e-10	-0.955351	9.45285e-05	-1.23722e-10	-1.11494
45170197	chr19:45170197:A:G	1.30412e-06	-1.23722e-10	-0.463768	5.02316e-06	-1.23722e-10	-0.381288	0.000169888	-1.23722e-10	-0.528701
45170288	chr19:45170288:C:T	4.03092e-07	-1.23722e-10	-1.63788	1.55561e-06	-1.23722e-10	-1.55348	5.6323e-05	-1.23722e-10	-1.63274
45170443	chr19:45170443:G:A	1.24994e-07	-1.33947	-1.4693	3.52121e-07	-1.52348	-1.51565	1.65925e-05	-1.39657	-1.45832
45170671	chr19:45170671:G:A	3.81851e-07	-1.56358	-0.128441	8.04964e-07	-1.54369	-0.668614	3.85868e-05	-1.55768	-0.453251
45170820	chr19:45170820:T:C	5.45242e-07	-1.26081	-0.0750134	1.98546e-06	-1.49406	0.184559	6.2993e-05	-1.24531	-0.275501
45171027	chr19:45171027:C:T	6.64423e-07	-1.23722e-10	-1.13813	2.81745e-06	-1.23722e-10	-0.959514	9.41756e-05	-1.23722e-10	-1.11868
45171305	chr19:45171305:A:T	1.58433e-07	-1.01081	-1.56091	3.84823e-07	-1.3064	-1.64392	2.09709e-05	-1.07021	-1.55049
45171310	chr19:45171310:A:T	4.47625e-07	-1.23722e-10	-1.53309	1.49054e-06	-1.23722e-10	-1.59621	5.84241e-05	-1.23722e-10	-1.59611
45171576	chr19:45171576:ATCAACACTT:A	4.17611e-07	-1.23722e-10	-1.6025	1.48766e-06	-1.23722e-10	-1.59815	6.02684e-05	-1.23722e-10	-1.56503
45171717	chr19:45171717:C:T	4.12495e-07	-1.23722e-10	-1.61483	1.61853e-06	-1.23722e-10	-1.51383	5.82369e-05	-1.23722e-10	-1.59932
45171922	chr19:45171922:A:G	5.28201e-07	-1.36757	-6.7639e-10	1.72793e-06	-1.44842	-6.7639e-10	7.16222e-05	-1.39243	-6.7639e-10
45172096	chr19:45172096:C:T	5.05107e-07	-1.41228	-6.7639e-10	1.88299e-06	-1.36249	-6.7639e-10	7.13578e-05	-1.39613	-6.7639e-10
45172615	chr19:45172615:T:C	1.49749e-07	-1.61266	-1.01543	4.76427e-07	-1.60875	-1.12804	2.17933e-05	-1.61501	-0.967222
45172706	chr19:45172706:TC:T	4.55105e-07	-1.51652	-6.7639e-10	1.62384e-06	-1.51055	-6.7639e-10	6.13988e-05	-1.54645	-6.7639e-10
45172883	chr19:45172883:T:C	5.44562e-07	-1.23722e-10	-1.33707	1.85164e-06	-1.23722e-10	-1.37928	7.77707e-05	-1.23722e-10	-1.31007
45172937	chr19:45172937:A:G	4.43222e-07	-1.31003	-0.232944	1.71022e-06	-1.53792	0.079198	5.43646e-05	-1.31412	-0.354007
45172982	chr19:45172982:C:T	1.06979e-06	-1.23722e-10	-0.661834	3.93404e-06	-1.23722e-10	-0.62568	0.000139229	-1.23722e-10	-0.727723
45172992	chr19:45172992:G:A	9.55834e-07	-1.23722e-10	-0.774464	4.5099e-06	-1.23722e-10	-0.489073	0.000141475	-1.23722e-10	-0.711716
45173106	chr19:45173106:T:A	6.37072e-07	-1.45299	0.27282	1.76173e-06	-1.4184	-0.0106467	7.65762e-05	-1.45969	0.134136
45173439	chr19:45173439:G:A	4.29731e-07	-1.5324	-0.0414855	1.52275e-06	-1.61734	0.0425185	4.0729e-05	-1.52814	-0.428758
45173463	chr19:45173463:C:T	6.06615e-07	-1.23722e-10	-1.22915	2.16029e-06	-1.23722e-10	-1.2251	9.02699e-05	-1.23722e-10	-1.16104
45173647	chr19:45173647:G:A	5.13946e-07	-1.23722e-10	-1.39493	1.73812e-06	-1.23722e-10	-1.44254	7.20201e-05	-1.23722e-10	-1.38689
45173732	chr19:45173732:T:A	4.12433e-07	-1.23722e-10	-1.61498	1.61813e-06	-1.23722e-10	-1.51408	5.82266e-05	-1.23722e-10	-1.5995
45173782	chr19:45173782:G:A	4.71925e-07	-1.23722e-10	-1.48023	1.60512e-06	-1.23722e-10	-1.52215	6.59407e-05	-1.23722e-10	-1.47508
45173797	chr19:45173797:G:A	3.91677e-07	-1.23722e-10	-1.66661	1.39658e-06	-1.23722e-10	-1.66132	5.45625e-05	-1.23722e-10	-1.66449
45173994	chr19:45173994:G:A	7.18484e-07	-1.23722e-10	-1.05991	2.17798e-06	-1.23722e-10	-1.21695	9.65041e-05	-1.23722e-10	-1.09425
45174057	chr19:45174057:T:C	5.11891e-07	-1.13782	-0.261115	1.90456e-06	-1.43558	0.0844842	8.50598e-05	-1.15661	-0.063872
45174309	chr19:45174309:G:C	7.06068e-07	-1.23722e-10	-1.07734	3.01803e-06	-1.23722e-10	-0.890742	0.000100196	-1.23722e-10	-1.05671
45174435	chr19:45174435:T:C	4.02373e-07	-1.23722e-10	-1.63967	1.45861e-06	-1.23722e-10	-1.61786	5.93046e-05	-1.23722e-10	-1.58115
45174646	chr19:45174646:T:C	1.54814e-06	-0.29224	-6.7639e-10	3.17895e-06	-0.838796	-6.7639e-10	0.000208426	-0.324255	-6.7639e-10
45174764	chr19:45174764:G:C	4.0649e-07	-1.23722e-10	-1.62949	1.49281e-06	-1.23722e-10	-1.59469	6.05282e-05	-1.23722e-10	-1.56073
45174848	chr19:45174848:T:C	7.33711e-07	-1.23722e-10	-1.03893	3.15383e-06	-1.23722e-10	-0.84673	0.000104227	-1.23722e-10	-1.01727
45174948	chr19:45174948:G:A	7.14107e-07	-1.23722e-10	-1.06602	2.53331e-06	-1.23722e-10	-1.06582	0.00010944	-1.23722e-10	-0.968465
45174984	chr19:45174984:A:C	9.40217e-07	-1.23722e-10	-0.790938	4.44047e-06	-1.23722e-10	-0.504587	0.000137117	-1.23722e-10	-0.743005
45175121	chr19:45175121:C:T	3.92911e-07	-1.23722e-10	-1.66347	1.38947e-06	-1.23722e-10	-1.66642	5.4885e-05	-1.23722e-10	-1.6586
45175186	chr19:45175186:G:A	5.60536e-07	-1.23722e-10	-1.30815	2.00274e-06	-1.23722e-10	-1.30083	7.53326e-05	-1.23722e-10	-1.34193
45175189	chr19:45175189:A:G	5.62329e-07	-1.23722e-10	-1.30496	2.00242e-06	-1.23722e-10	-1.30099	7.53163e-05	-1.23722e-10	-1.34214
45175422	chr19:45175422:G:A	4.07496e-07	-1.23722e-10	-1.62702	1.58936e-06	-1.23722e-10	-1.53201	5.69671e-05	-1.23722e-10	-1.62137
45175790	chr19:45175790:GT:G	4.11206e-07	-1.23722e-10	-1.61795	1.60924e-06	-1.23722e-10	-1.51958	5.80015e-05	-1.23722e-10	-1.60337
45175853	chr19:45175853:G:A	5.62843e-07	-1.23722e-10	-1.30405	2.00469e-06	-1.23722e-10	-1.29986	7.54008e-05	-1.23722e-10	-1.34102
45176047	chr19:45176047:C:A	6.15097e-07	-1.23722e-10	-1.21527	2.21066e-06	-1.23722e-10	-1.20206	9.2407e-05	-1.23722e-10	-1.13764
45176118	chr19:45176118:G:A	4.2621e-07	-1.23722e-10	-1.58212	1.46493e-06	-1.23722e-10	-1.61354	5.63382e-05	-1.23722e-10	-1.63247
45176217	chr19:45176217:A:G	7.43226e-07	-1.23722e-10	-1.02605	3.20247e-06	-1.23722e-10	-0.831425	0.00010557	-1.23722e-10	-1.00446
45176442	chr19:45176442:C:T	3.23297e-07	-1.51967	-0.338808	1.05017e-06	-1.61318	-0.333221	3.1328e-05	-1.50504	-0.714284
45176443	chr19:45176443:G:A	7.78483e-07	-1.23722e-10	-0.979701	3.3774e-06	-1.23722e-10	-0.778241	0.000110903	-1.23722e-10	-0.955184
45176642	chr19:45176642:T:A	6.81987e-07	-1.23722e-10	-1.11204	2.62455e-06	-1.23722e-10	-1.03044	0.000100234	-1.23722e-10	-1.05633
45176643	chr19:45176643:T:A	6.82237e-07	-1.23722e-10	-1.11167	2.62563e-06	-1.23722e-10	-1.03003	0.000100275	-1.23722e-10	-1.05592
45176646	chr19:45176646:A:ATGATGTTTG	6.87438e-07	-1.23722e-10	-1.10408	2.64632e-06	-1.23722e-10	-1.02218	0.00010105	-1.23722e-10	-1.04822
45176648	chr19:45176648:C:T	6.85774e-07	-1.23722e-10	-1.1065	2.64013e-06	-1.23722e-10	-1.02452	0.000100814	-1.23722e-10	-1.05057
45176654	chr19:45176654:AC:A	6.87932e-07	-1.23722e-10	-1.10336	2.64904e-06	-1.23722e-10	-1.02115	0.000101144	-1.23722e-10	-1.0473
45176656	chr19:45176656:A:T	6.86125e-07	-1.23722e-10	-1.10599	2.64108e-06	-1.23722e-10	-1.02416	0.00010086	-1.23722e-10	-1.05011
45176761	chr19:45176761:C:T	4.61726e-07	-1.23722e-10	-1.50208	1.57626e-06	-1.23722e-10	-1.54029	6.45536e-05	-1.23722e-10	-1.49634
45176901	chr19:45176901:G:T	5.67851e-07	-1.23722e-10	-1.29519	2.02613e-06	-1.23722e-10	-1.28922	7.61459e-05	-1.23722e-10	-1.33119
45177247	chr19:45177247:C:T	3.5481e-07	-1.4945	-0.270968	1.13222e-06	-1.60682	-0.264349	3.4173e-05	-1.47818	-0.654227
45177610	chr19:45177610:C:A	5.137e-07	-1.23722e-10	-1.39541	1.83083e-06	-1.23722e-10	-1.39058	7.65028e-05	-1.23722e-10	-1.32651
45177982	chr19:45177982:G:C	5.977e-06	-1.23722e-10	1.05862	2.48849e-05	-1.23722e-10	1.21891	0.000873393	-1.23722e-10	1.10855
45178302	chr19:45178302:T:C	5.69926e-07	-1.29154	-6.7639e-10	2.09621e-06	-1.25521	-6.7639e-10	8.00995e-05	-1.28057	-6.7639e-10
45178768	chr19:45178768:A:C	3.17444e-07	-1.48149	-0.39526	1.00333e-06	-1.60278	-0.389248	3.11645e-05	-1.46454	-0.76002
45178770	chr19:45178770:G:A	7.82992e-07	-1.23722e-10	-0.973926	3.39422e-06	-1.23722e-10	-0.773274	0.000111468	-1.23722e-10	-0.950106
45178793	chr19:45178793:A:G	4.43341e-07	-1.23722e-10	-1.54271	1.5499e-06	-1.23722e-10	-1.55716	5.91252e-05	-1.23722e-10	-1.58418
45178835	chr19:45178835:C:G	3.96355e-07	-1.23722e-10	-1.65474	1.3904e-06	-1.23722e-10	-1.66575	5.45307e-05	-1.23722e-10	-1.66508
45179440	chr19:45179440:C:A	6.34545e-07	-1.18414	-6.7639e-10	2.92561e-06	-0.921845	-6.7639e-10	9.44338e-05	-1.11594	-6.7639e-10
45179566	chr19:45179566:G:A	2.54597e-07	-1.41297	-0.684393	5.9283e-07	-1.37813	-1.14006	2.8283e-05	-1.38632	-0.935256
45179618	chr19:45179618:C:G	1.06105e-06	-0.670037	-6.7639e-10	5.62321e-06	-0.268444	-6.7639e-10	0.000162923	-0.570561	-6.7639e-10
45179635	chr19:45179635:G:A	4.2515e-07	-1.58461	-6.7639e-10	1.47443e-06	-1.60708	-6.7639e-10	5.86698e-05	-1.59192	-6.7639e-10
45179905	chr19:45179905:G:A	5.15335e-07	-1.23722e-10	-1.39223	1.84187e-06	-1.23722e-10	-1.38456	7.70507e-05	-1.23722e-10	-1.31938
45180190	chr19:45180190:T:A	6.08919e-07	-1.23696	0.0116015	2.20157e-06	-1.4805	0.274323	6.9985e-05	-1.21972	-0.195842
45180331	chr19:45180331:C:G	4.39398e-07	-1.23722e-10	-1.55164	1.55229e-06	-1.23722e-10	-1.55562	6.41545e-05	-1.23722e-10	-1.50255
45180991	chr19:45180991:G:A	3.91698e-07	-1.23722e-10	-1.66656	1.42354e-06	-1.23722e-10	-1.6422	5.44395e-05	-1.23722e-10	-1.66675
45181037	chr19:45181037:TG:T	3.9282e-07	-1.23722e-10	-1.6637	1.38903e-06	-1.23722e-10	-1.66674	5.45025e-05	-1.23722e-10	-1.66559
45181191	chr19:45181191:T:C	7.40942e-07	-1.23722e-10	-1.02913	1.87351e-06	-1.23722e-10	-1.36753	8.83537e-05	-1.23722e-10	-1.18249
45181553	chr19:45181553:A:G	6.71615e-07	-1.23722e-10	-1.12736	2.63719e-06	-1.23722e-10	-1.02563	0.0001071	-1.23722e-10	-0.990076
45181774	chr19:45181774:G:A	1.92914e-06	-1.23722e-10	-0.0722188	1.94012e-05	-1.23722e-10	0.969986	0.000330463	-1.23722e-10	0.136655
45181810	chr19:45181810:T:C	1.32095e-06	-1.16785	0.716905	2.1298e-06	-1.44955	0.21023	0.000102073	-1.24809	0.209941
45181868	chr19:45181868:T:C	2.3924e-05	-1.23722e-10	2.44559	0.000245412	-1.23722e-10	3.50759	0.00343784	-1.23722e-10	2.47876
45182037	chr19:45182037:C:T	1.86767e-07	-1.51002	-0.89717	6.05233e-07	-1.61291	-0.884575	2.00321e-05	-1.49534	-1.17116
45182497	chr19:45182497:A:G	4.35556e-07	-1.23722e-10	-1.56043	1.59367e-06	-1.23722e-10	-1.52931	5.70753e-05	-1.23722e-10	-1.61947
45182612	chr19:45182612:T:C	9.61476e-07	-1.23722e-10	-0.768579	4.39819e-06	-1.23722e-10	-0.514155	0.000147052	-1.23722e-10	-0.67305
45183217	chr19:45183217:C:T	4.3258e-07	-1.23722e-10	-1.56728	1.46268e-06	-1.23722e-10	-1.61508	5.96524e-05	-1.23722e-10	-1.5753
45183224	chr19:45183224:A:T	5.23923e-07	-1.23722e-10	-1.3757	1.86695e-06	-1.23722e-10	-1.37104	7.12494e-05	-1.23722e-10	-1.39765
45183246	chr19:45183246:G:A	9.31068e-07	-1.23722e-10	-0.800716	4.2331e-06	-1.23722e-10	-0.552414	0.000142212	-1.23722e-10	-0.706522
45183559	chr19:45183559:C:T	5.91119e-07	-1.23722e-10	-1.25503	2.67611e-06	-1.23722e-10	-1.01098	9.01263e-05	-1.23722e-10	-1.16263
45183572	chr19:45183572:A:G	4.48313e-07	-1.23722e-10	-1.53156	1.50989e-06	-1.23722e-10	-1.58331	6.18885e-05	-1.23722e-10	-1.5385
45183835	chr19:45183835:C:T	4.81205e-07	-1.46075	-6.7639e-10	1.71115e-06	-1.45818	-6.7639e-10	6.43923e-05	-1.49885	-6.7639e-10
45184070	chr19:45184070:C:T	4.23301e-07	-1.23722e-10	-1.58897	1.46361e-06	-1.23722e-10	-1.61444	5.81784e-05	-1.23722e-10	-1.60032
45184188	chr19:45184188:A:G	1.85858e-07	-1.51377	-0.898294	6.04135e-07	-1.61367	-0.885638	1.99297e-05	-1.49961	-1.17201
45184461	chr19:45184461:C:T	7.05587e-07	-1.23722e-10	-1.07802	2.70337e-06	-1.23722e-10	-1.00085	9.36704e-05	-1.23722e-10	-1.12406
45184542	chr19:45184542:G:A	4.79179e-07	-1.23722e-10	-1.46497	1.64904e-06	-1.23722e-10	-1.49515	6.26138e-05	-1.23722e-10	-1.52685
45184592	chr19:45184592:T:A	4.84899e-07	-1.23722e-10	-1.45311	1.67756e-06	-1.23722e-10	-1.47801	7.1225e-05	-1.23722e-10	-1.39799
45184672	chr19:45184672:T:G	2.14407e-07	-1.11355	-1.15562	1.63043e-06	-0.478936	-1.02756	3.26883e-05	-1.04293	-1.13389
45185261	chr19:45185261:C:T	3.92123e-07	-1.23722e-10	-1.66547	1.38922e-06	-1.23722e-10	-1.6666	5.45608e-05	-1.23722e-10	-1.66452
45185343	chr19:45185343:A:G	3.27369e-07	-0.190451	-1.65551	2.28242e-06	0.46518	-1.63529	5.03026e-05	-0.106923	-1.63886
45185461	chr19:45185461:C:G	4.28754e-07	-1.23722e-10	-1.57617	1.50966e-06	-1.23722e-10	-1.58346	6.06835e-05	-1.23722e-10	-1.55817
45186634	chr19:45186634:C:T	2.41259e-07	-1.53026	-0.620916	7.3605e-07	-1.61134	-0.69046	3.86867e-05	-1.53495	-0.473394
45186719	chr19:45186719:A:C	2.84049e-07	-1.59066	-0.397241	1.11613e-06	-1.47186	-0.413616	4.70977e-05	-1.58779	-0.223829
45186819	chr19:45186819:A:G	4.86745e-07	-1.23722e-10	-1.44931	1.68538e-06	-1.23722e-10	-1.47336	6.28062e-05	-1.23722e-10	-1.52378
45187024	chr19:45187024:T:G	6.12969e-07	-1.21873	-6.7639e-10	2.15948e-06	-1.22548	-6.7639e-10	8.28282e-05	-1.24707	-6.7639e-10
45187202	chr19:45187202:A:G	1.10258e-07	-1.35241	-1.58182	5.13926e-07	-1.00342	-1.6576	1.55108e-05	-1.27211	-1.65019
45187287	chr19:45187287:C:T	6.50864e-07	-0.842129	-0.316619	1.47986e-06	-1.23519	-0.368212	7.54635e-05	-0.950611	-0.389579
45187517	chr19:45187517:A:G	2.37549e-07	-1.11446	-1.05221	5.82437e-07	-1.41379	-1.12209	3.00135e-05	-1.17904	-1.08315
45187782	chr19:45187782:G:T	7.0391e-07	-1.15467	0.0742682	1.66002e-06	-1.43165	-0.0568703	0.000101268	-1.21575	0.169686
45187791	chr19:45187791:T:C	6.19156e-07	-1.20869	-6.7639e-10	3.27786e-06	-0.808155	-6.7639e-10	8.91655e-05	-1.17334	-6.7639e-10
45187868	chr19:45187868:T:A	1.72345e-07	-0.979274	-1.50828	4.1081e-07	-1.33343	-1.55154	2.11755e-05	-1.05026	-1.56073
45187984	chr19:45187984:G:T	7.68609e-07	-1.23722e-10	-0.992467	2.75631e-06	-1.23722e-10	-0.981454	0.00010177	-1.23722e-10	-1.04112
45188021	chr19:45188021:C:T	4.27625e-07	-0.565081	-1.01372	8.57279e-07	-0.966659	-1.18268	4.4972e-05	-0.67925	-1.17855
45188041	chr19:45188041:G:T	2.22996e-06	1.73868	-1.66599	9.55309e-06	1.92188	-1.66036	0.000361084	1.87525	-1.64998
45188085	chr19:45188085:T:C	2.32766e-07	-0.602369	-1.58464	5.40526e-07	-0.997736	-1.61282	2.78775e-05	-0.713141	-1.62288
45189165	chr19:45189165:C:T	4.39898e-07	-1.23722e-10	-1.55051	1.62339e-06	-1.23722e-10	-1.51083	6.4809e-05	-1.23722e-10	-1.49239
45189496	chr19:45189496:G:A	4.38996e-07	-1.23722e-10	-1.55256	1.62247e-06	-1.23722e-10	-1.5114	6.64312e-05	-1.23722e-10	-1.46767
45189503	chr19:45189503:C:G	7.55646e-07	-0.593764	-0.415712	6.09413e-06	0.675216	-0.863236	9.57882e-05	-0.350802	-0.750898
45189509	chr19:45189509:C:T	8.03982e-07	-0.583813	-0.363658	6.44054e-06	0.689573	-0.822307	0.000101191	-0.339892	-0.706939
45189526	chr19:45189526:A:G	3.5129e-07	-1.12363	-0.65181	2.10237e-06	-0.195949	-1.05633	4.43391e-05	-0.962271	-0.9097
45189563	chr19:45189563:G:A	1.56371e-07	-1.07419	-1.51062	6.40222e-07	-0.8082	-1.63309	1.86714e-05	-1.12754	-1.6093
45189691	chr19:45189691:C:T	4.0843e-07	-1.23722e-10	-1.62473	1.4556e-06	-1.23722e-10	-1.61993	5.8244e-05	-1.23722e-10	-1.5992
45190232	chr19:45190232:C:T	8.60603e-07	-0.58186	-0.297556	6.82148e-06	0.694458	-0.769728	0.000107395	-0.336839	-0.650489
45190233	chr19:45190233:T:G	8.4589e-07	-0.593522	-0.303137	6.67867e-06	0.677768	-0.774196	0.000105464	-0.349652	-0.655816
45190439	chr19:45190439:A:G	5.74623e-07	-1.61486	0.331527	2.65766e-06	-1.48443	0.46653	5.12277e-05	-1.6159	-0.111656
45190494	chr19:45190494:C:T	9.30058e-07	-0.801802	-6.7639e-10	3.26898e-06	-0.810869	-6.7639e-10	0.000141557	-0.711134	-6.7639e-10
45190557	chr19:45190557:G:A	4.04686e-07	-1.23722e-10	-1.63394	1.42201e-06	-1.23722e-10	-1.64328	5.75015e-05	-1.23722e-10	-1.61203
45191191	chr19:45191191:C:T	5.47643e-07	-1.23722e-10	-1.33142	1.95035e-06	-1.23722e-10	-1.32734	7.22904e-05	-1.23722e-10	-1.38315
45191522	chr19:45191522:ATAGTCT:A	3.93506e-07	-1.23722e-10	-1.66195	1.39602e-06	-1.23722e-10	-1.66172	5.51816e-05	-1.23722e-10	-1.65321
45191972	chr19:45191972:A:G	4.2311e-07	-1.23722e-10	-1.58942	1.54503e-06	-1.23722e-10	-1.56031	6.27807e-05	-1.23722e-10	-1.52419
45192316	chr19:45192316:A:G	4.31255e-07	-1.57035	-6.7639e-10	1.5022e-06	-1.58842	-6.7639e-10	5.89409e-05	-1.5873	-6.7639e-10
45192352	chr19:45192352:T:A	3.26587e-07	-0.754596	-1.09376	2.84846e-06	0.42766	-1.37623	4.56566e-05	-0.530383	-1.31231
45192503	chr19:45192503:T:C	1.01878e-06	-0.821504	0.110813	4.90035e-06	-0.487779	0.0817375	0.000105622	-0.86937	-0.134601
45192512	chr19:45192512:C:T	5.99145e-07	-1.23722e-10	-1.24155	2.09175e-06	-1.23722e-10	-1.25735	7.57149e-05	-1.23722e-10	-1.33686
45192578	chr19:45192578:G:A	2.9596e-07	-0.787796	-1.15903	2.58717e-06	0.376951	-1.42173	4.18283e-05	-0.567558	-1.36271
45192921	chr19:45192921:G:A	3.0106e-07	-0.479894	-1.44985	4.8893e-06	0.861332	-1.26963	5.94788e-05	-0.264037	-1.31418
45192931	chr19:45192931:C:T	3.01051e-07	-0.490232	-1.43954	4.87583e-06	0.844981	-1.25604	5.95582e-05	-0.275509	-1.30138
45192951	chr19:45192951:C:T	2.93333e-07	-0.494764	-1.46098	4.71395e-06	0.839422	-1.28424	5.77248e-05	-0.280408	-1.32774
45193010	chr19:45193010:G:GT	5.61732e-07	-1.61469	0.308667	2.60205e-06	-1.48321	0.444156	5.02313e-05	-1.61579	-0.131412
45193271	chr19:45193271:G:T	3.06886e-07	-0.745325	-1.16525	2.7522e-06	0.443607	-1.42655	4.36708e-05	-0.519562	-1.3676
45193342	chr19:45193342:GCCT:G	4.12156e-07	-1.23722e-10	-1.61565	1.47182e-06	-1.23722e-10	-1.60884	5.90951e-05	-1.23722e-10	-1.58469
45193762	chr19:45193762:C:A	4.40891e-07	-1.23722e-10	-1.54825	1.45661e-06	-1.23722e-10	-1.61923	6.5169e-05	-1.23722e-10	-1.48686
45194071	chr19:45194071:G:A	6.50137e-06	2.16631	-1.02359	0.000363739	4.66754	-0.766447	0.00181155	2.59541	-0.757314
45194261	chr19:45194261:T:C	2.67738e-05	-1.23722e-10	2.55813	0.000113258	-1.23722e-10	2.73432	0.00404143	-1.23722e-10	2.64052
45194333	chr19:45194333:G:A	3.92318e-07	-1.23722e-10	-1.66498	1.39e-06	-1.23722e-10	-1.66604	5.49127e-05	-1.23722e-10	-1.65809
45194545	chr19:45194545:T:C	2.46019e-07	-0.469858	-1.66178	1.28169e-06	-0.0989369	-1.64823	3.14894e-05	-0.552897	-1.66129
45194608	chr19:45194608:ACATT:A	1.18122e-06	-0.562742	-6.7639e-10	4.17009e-06	-0.56741	-6.7639e-10	0.000147951	-0.666958	-6.7639e-10
45194794	chr19:45194794:T:C	1.04384e-07	-1.60502	-1.38396	3.38287e-07	-1.61746	-1.46175	1.61054e-05	-1.60897	-1.27571
45194827	chr19:45194827:A:G	1.0156e-07	-1.60826	-1.40814	3.33079e-07	-1.61772	-1.47701	1.60516e-05	-1.6121	-1.27593
45194916	chr19:45194916:T:C	1.07106e-07	-1.59778	-1.36545	3.44172e-07	-1.61577	-1.44619	1.65571e-05	-1.60286	-1.25417
45195190	chr19:45195190:T:C	4.03668e-07	-1.23722e-10	-1.63646	1.4612e-06	-1.23722e-10	-1.61609	5.8845e-05	-1.23722e-10	-1.58893
45195443	chr19:45195443:G:A	6.08501e-07	-0.0264795	-1.19957	4.53974e-06	0.85426	-1.33674	9.12493e-05	0.143169	-1.29341
45195458	chr19:45195458:T:C	1.21834e-06	-0.124144	-0.407661	5.26377e-06	0.457641	-0.79214	0.000183324	0.00125215	-0.453839
45195546	chr19:45195546:C:T	2.73771e-05	-1.23722e-10	2.58041	0.000116659	-1.23722e-10	2.76391	0.00433014	-1.23722e-10	2.70951
45195751	chr19:45195751:C:T	4.59456e-07	-1.23722e-10	-1.50701	1.68538e-06	-1.23722e-10	-1.47336	6.15725e-05	-1.23722e-10	-1.54362
45195871	chr19:45195871:G:A	7.13788e-07	-0.0417742	-1.02469	4.61426e-06	0.831852	-1.29805	8.98641e-05	0.136251	-1.30179
45195917	chr19:45195917:G:A	3.91692e-07	-1.23722e-10	-1.66657	1.38902e-06	-1.23722e-10	-1.66675	5.46222e-05	-1.23722e-10	-1.6634
45195929	chr19:45195929:A:G	4.11643e-07	-1.61689	-6.7639e-10	1.61717e-06	-1.51467	-6.7639e-10	5.72283e-05	-1.61679	-6.7639e-10
45195976	chr19:45195976:G:A	4.11914e-07	-1.23722e-10	-1.61623	1.48392e-06	-1.23722e-10	-1.60066	5.6984e-05	-1.23722e-10	-1.62107
45195982	chr19:45195982:C:T	3.73481e-07	-1.29439	-0.419788	1.18152e-06	-1.02757	-0.800978	5.13413e-05	-1.24578	-0.479567
45196674	chr19:45196674:T:C	3.64104e-07	-1.26402	-0.475589	1.1567e-06	-0.982232	-0.867544	4.94141e-05	-1.21307	-0.550533
45196888	chr19:45196888:A:G	4.04944e-07	-1.09459	-0.538706	1.35814e-06	-0.765621	-0.923607	5.53769e-05	-1.03508	-0.614601
45196922	chr19:45196922:G:A	8.21242e-07	-1.53125	0.605015	3.06221e-06	-1.4325	0.556288	6.62745e-05	-1.55718	0.0871439
45197255	chr19:45197255:G:A	3.91667e-07	-1.23722e-10	-1.66664	1.3896e-06	-1.23722e-10	-1.66633	5.47912e-05	-1.23722e-10	-1.66031
45197258	chr19:45197258:G:A	1.4562e-05	-1.23722e-10	1.94912	9.29995e-05	-1.23722e-10	2.53725	0.00264227	-1.23722e-10	2.21555
45197399	chr19:45197399:A:C	1.28743e-07	-1.35589	-1.42334	4.12635e-07	-1.35286	-1.52768	2.10633e-05	-1.27751	-1.3388
45197403	chr19:45197403:C:G	3.9168e-07	-1.23722e-10	-1.6666	1.38902e-06	-1.23722e-10	-1.66675	5.463e-05	-1.23722e-10	-1.66326
45197570	chr19:45197570:G:A	6.95808e-07	-1.20313	0.111156	2.04781e-06	-0.895703	-0.382874	9.3005e-05	-1.14749	0.0163076
45197591	chr19:45197591:C:T	3.91749e-07	-1.23722e-10	-1.66643	1.39016e-06	-1.23722e-10	-1.66593	5.4879e-05	-1.23722e-10	-1.65871
45197660	chr19:45197660:C:T	5.52301e-07	-1.24719	-0.0757631	1.63382e-06	-0.95911	-0.545315	7.33961e-05	-1.19543	-0.172541
45197756	chr19:45197756:T:C	7.93582e-07	-1.36475	0.404262	2.03133e-06	-1.15548	-0.131173	0.0001029	-1.32153	0.291448
45198004	chr19:45198004:A:G	1.07237e-07	-1.34712	-1.61488	8.38585e-07	-0.826351	-1.34504	1.67603e-05	-1.27224	-1.57259
45198091	chr19:45198091:C:T	1.49438e-05	-1.23722e-10	1.975	6.12197e-05	-1.23722e-10	2.11912	0.00208701	-1.23722e-10	1.97965
45198355	chr19:45198355:G:A	3.96177e-07	-1.23722e-10	-1.65519	1.41604e-06	-1.23722e-10	-1.64748	5.46241e-05	-1.23722e-10	-1.66336
45198584	chr19:45198584:G:A	2.28944e-05	-1.23722e-10	2.4016	9.79445e-05	-1.23722e-10	2.58905	0.00367653	-1.23722e-10	2.54589
45198591	chr19:45198591:G:A	2.35961e-05	-1.23722e-10	2.43179	0.000101244	-1.23722e-10	2.62218	0.00379903	-1.23722e-10	2.57866
45198761	chr19:45198761:G:A	4.43277e-07	-1.23722e-10	-1.54285	1.50607e-06	-1.23722e-10	-1.58584	5.96069e-05	-1.23722e-10	-1.57607
45198762	chr19:45198762:G:C	4.54598e-07	-1.23722e-10	-1.51764	1.51973e-06	-1.23722e-10	-1.57681	5.9924e-05	-1.23722e-10	-1.57076
45198805	chr19:45198805:C:T	7.42456e-07	-0.0341461	-0.992939	5.0493e-06	0.788864	-1.16496	0.000105528	0.107211	-1.11207
45198945	chr19:45198945:G:A	1.53215e-05	-1.23722e-10	1.99996	9.9053e-05	-1.23722e-10	2.60031	0.00281624	-1.23722e-10	2.27932
45199410	chr19:45199410:G:T	3.94968e-07	-1.23722e-10	-1.65824	1.41384e-06	-1.23722e-10	-1.64904	5.70372e-05	-1.23722e-10	-1.62014
45199915	chr19:45199915:A:G	9.94929e-07	-0.134685	-0.599692	5.60698e-06	0.661119	-0.932453	0.000113012	0.00829618	-0.944642
45200907	chr19:45200907:T:A	7.13529e-07	-0.0496877	-1.01714	4.61191e-06	0.768473	-1.23518	9.05924e-05	0.106969	-1.26444
45201003	chr19:45201003:A:G	4.3359e-07	-1.23722e-10	-1.56495	1.48997e-06	-1.23722e-10	-1.59659	5.7409e-05	-1.23722e-10	-1.61364
45201503	chr19:45201503:A:G	2.62021e-06	-0.224347	0.458308	1.38307e-05	0.654262	-0.0227194	0.000249373	-0.0504261	-0.0944646
45201513	chr19:45201513:G:A	4.53288e-07	-1.52052	-6.7639e-10	1.73009e-06	-1.44717	-6.7639e-10	6.2768e-05	-1.52439	-6.7639e-10
45201660	chr19:45201660:A:G	1.24151e-05	-1.23722e-10	1.78962	7.90396e-05	-1.23722e-10	2.3746	0.00225388	-1.23722e-10	2.05657
45201775	chr19:45201775:TATAGGG:T	7.94524e-07	-0.959306	-6.7639e-10	2.29249e-06	-1.16571	-6.7639e-10	0.000104828	-1.01152	-6.7639e-10
45202281	chr19:45202281:C:T	6.80122e-07	-1.23722e-10	-1.11478	2.55352e-06	-1.23722e-10	-1.05787	0.000108218	-1.23722e-10	-0.979689
45202284	chr19:45202284:C:T	1.06403e-06	-1.23722e-10	-0.667234	3.96964e-06	-1.23722e-10	-0.616672	0.000122979	-1.23722e-10	-0.851826
45202307	chr19:45202307:C:A	2.60751e-06	0.229102	-6.7639e-10	2.98457e-05	1.40069	-6.7639e-10	0.000362529	0.229265	-6.7639e-10
45202322	chr19:45202322:T:A	6.59351e-07	-1.60821	0.462418	2.8187e-06	-1.55906	0.59999	5.87592e-05	-1.59349	0.00309394
45202571	chr19:45202571:G:C	4.32055e-07	-1.23722e-10	-1.5685	1.57983e-06	-1.23722e-10	-1.53803	5.99525e-05	-1.23722e-10	-1.57029
45202802	chr19:45202802:G:A	5.11105e-07	-1.23722e-10	-1.40047	1.85619e-06	-1.23722e-10	-1.37682	7.09405e-05	-1.23722e-10	-1.402
45203119	chr19:45203119:G:A	7.90614e-07	-1.23722e-10	-0.964239	7.62664e-06	-1.23722e-10	0.0363003	0.000138892	-1.23722e-10	-0.730142
45203157	chr19:45203157:A:G	3.91689e-07	-1.23722e-10	-1.66658	1.38919e-06	-1.23722e-10	-1.66663	5.45244e-05	-1.23722e-10	-1.66519
45203435	chr19:45203435:A:G	5.32563e-07	-0.359368	-0.99998	3.9305e-05	2.53402	-0.858011	5.06605e-05	-0.327415	-1.41128
45203694	chr19:45203694:A:G	5.56043e-07	-1.52074	0.204537	2.93367e-06	-0.907214	-0.0118797	3.64189e-05	-1.55303	-0.515725
45203857	chr19:45203857:G:A	3.91743e-07	-1.23722e-10	-1.66644	1.3897e-06	-1.23722e-10	-1.66626	5.4541e-05	-1.23722e-10	-1.66489
45204240	chr19:45204240:C:G	5.69036e-07	-0.124359	-1.16875	5.05658e-05	2.96574	-1.03781	5.81457e-05	-0.093132	-1.50776
45204274	chr19:45204274:C:T	7.32129e-06	-1.53243	2.79392	1.71614e-05	-1.5594	2.40671	0.000878982	-1.53731	2.65224
45204280	chr19:45204280:C:T	4.2852e-07	-1.23722e-10	-1.57671	1.4847e-06	-1.23722e-10	-1.60014	5.87465e-05	-1.23722e-10	-1.59061
45204542	chr19:45204542:G:T	6.4069e-07	-1.23722e-10	-1.1745	2.23391e-06	-1.23722e-10	-1.1916	0.00010034	-1.23722e-10	-1.05528
45204573	chr19:45204573:G:A	4.08255e-07	-1.23722e-10	-1.62516	1.43018e-06	-1.23722e-10	-1.63755	5.81633e-05	-1.23722e-10	-1.60058
45204659	chr19:45204659:T:G	6.64566e-06	-1.51866	2.68333	1.60416e-05	-1.56229	2.34212	0.000626462	-1.52011	2.29636
45204968	chr19:45204968:G:A	3.91621e-07	-1.23722e-10	-1.66675	1.38976e-06	-1.23722e-10	-1.66622	5.46237e-05	-1.23722e-10	-1.66337
45205142	chr19:45205142:C:G	1.29397e-07	-1.11379	-1.66037	5.38065e-07	-0.970302	-1.64482	1.66959e-05	-1.18348	-1.6652
45205253	chr19:45205253:C:T	3.86198e-07	-0.904722	-0.775978	1.34673e-06	-0.754643	-0.943023	4.0278e-05	-0.944158	-1.02388
45205312	chr19:45205312:C:T	1.69859e-05	0.754329	1.34876	0.0002213	2.42363	0.980539	0.00316953	0.79966	1.59784
45205500	chr19:45205500:A:G	5.66064e-06	-1.53518	2.53942	1.45599e-05	-1.54837	2.23129	0.000555796	-1.53774	2.19431
45205685	chr19:45205685:ATT:A	7.22109e-07	-1.23722e-10	-1.05487	2.28727e-06	-1.23722e-10	-1.16799	9.20537e-05	-1.23722e-10	-1.14147
45205688	chr19:45205688:AG:A	7.23474e-07	-1.23722e-10	-1.05298	2.29213e-06	-1.23722e-10	-1.16586	9.22202e-05	-1.23722e-10	-1.13966
45205689	chr19:45205689:G:A	3.16719e-06	-1.52146	1.94501	8.46787e-06	-1.55978	1.70071	0.000329434	-1.52468	1.65822
45205778	chr19:45205778:C:T	4.78462e-06	-1.54688	2.383	1.27042e-05	-1.53687	2.08345	0.000473521	-1.54925	2.04561
45206085	chr19:45206085:C:T	4.2758e-07	-1.23722e-10	-1.57891	1.48337e-06	-1.23722e-10	-1.60103	5.87003e-05	-1.23722e-10	-1.5914
45206194	chr19:45206194:A:G	4.20082e-07	-1.23722e-10	-1.5966	1.44179e-06	-1.23722e-10	-1.62946	5.61221e-05	-1.23722e-10	-1.63631
45206729	chr19:45206729:A:G	6.52277e-06	-1.57277	2.71878	1.84013e-05	-1.50286	2.41993	0.000643215	-1.57481	2.37745
45207018	chr19:45207018:A:G	5.3147e-06	-1.53823	2.47941	1.38716e-05	-1.5458	2.1803	0.000522907	-1.54089	2.13645
45207198	chr19:45207198:T:C	4.97529e-07	-1.42739	-6.7639e-10	1.57294e-06	-1.5424	-6.7639e-10	6.75768e-05	-1.45058	-6.7639e-10
45207294	chr19:45207294:G:A	4.11899e-07	-1.23722e-10	-1.61627	1.41642e-06	-1.23722e-10	-1.64722	5.68443e-05	-1.23722e-10	-1.62352
45207422	chr19:45207422:C:T	4.48763e-07	-1.23722e-10	-1.53055	1.62936e-06	-1.23722e-10	-1.50716	6.10943e-05	-1.23722e-10	-1.55142
45207489	chr19:45207489:G:A	6.27756e-07	-1.23722e-10	-1.1949	3.34206e-06	-1.23722e-10	-0.788759	9.49142e-05	-1.23722e-10	-1.11087
45207569	chr19:45207569:A:C	7.10632e-06	-1.52545	2.75714	1.56502e-05	-1.56518	2.32032	0.00084895	-1.53342	2.61358
45207776	chr19:45207776:G:C	6.48632e-06	-1.23722e-10	1.1404	2.48821e-05	-1.23722e-10	1.2188	0.00101304	-1.23722e-10	1.25688
45208142	chr19:45208142:G:A	5.57414e-07	-1.23722e-10	-1.31374	1.8051e-06	-1.23722e-10	-1.40473	6.79732e-05	-1.23722e-10	-1.44473
45208340	chr19:45208340:C:T	6.12745e-06	-1.51591	2.5994	1.59088e-05	-1.56143	2.33296	0.000666708	-1.51565	2.35417
45208358	chr19:45208358:G:A	2.74419e-05	-1.53637	4.11915	5.81317e-05	-1.55432	3.62168	0.00310538	-1.53733	3.91439
45208466	chr19:45208466:G:A	3.98119e-07	-1.23722e-10	-1.6503	1.41302e-06	-1.23722e-10	-1.64962	5.65981e-05	-1.23722e-10	-1.62786
45208467	chr19:45208467:C:T	1.24491e-07	-1.16711	-1.6457	5.00742e-07	-1.02836	-1.65866	1.67066e-05	-1.21992	-1.62811
45208852	chr19:45208852:A:G	3.83754e-06	-1.23722e-10	0.615538	1.1706e-05	-1.23722e-10	0.464755	0.000628625	-1.23722e-10	0.779695
45208953	chr19:45208953:A:G	4.67774e-07	-1.23722e-10	-1.48906	1.56163e-06	-1.23722e-10	-1.54962	6.73496e-05	-1.23722e-10	-1.45394
45209243	chr19:45209243:T:A	4.08204e-07	-1.23722e-10	-1.62528	1.44865e-06	-1.23722e-10	-1.62471	5.5506e-05	-1.23722e-10	-1.64735
45209292	chr19:45209292:G:A	4.53849e-07	-1.51928	-6.7639e-10	1.52138e-06	-1.57573	-6.7639e-10	6.23718e-05	-1.53073	-6.7639e-10
45209532	chr19:45209532:C:A	4.59129e-07	-1.50772	-6.7639e-10	2.7909e-06	-0.968983	-6.7639e-10	6.35824e-05	-1.5115	-6.7639e-10
45209570	chr19:45209570:T:C	7.88875e-08	-1.60413	-1.66489	3.26523e-07	-1.45203	-1.66257	1.09429e-05	-1.61234	-1.65881
45209576	chr19:45209576:T:C	4.59869e-07	-1.23722e-10	-1.50611	1.51812e-06	-1.23722e-10	-1.57787	6.10118e-05	-1.23722e-10	-1.55277
45209613	chr19:45209613:A:G	4.23827e-07	-1.23722e-10	-1.58772	1.5078e-06	-1.23722e-10	-1.5847	6.1697e-05	-1.23722e-10	-1.5416
45209667	chr19:45209667:C:T	6.52206e-07	-1.23722e-10	-1.15669	2.4126e-06	-1.23722e-10	-1.11464	9.02538e-05	-1.23722e-10	-1.16121
45209737	chr19:45209737:A:C	7.04031e-07	-1.23722e-10	-1.08023	2.60364e-06	-1.23722e-10	-1.03844	9.701e-05	-1.23722e-10	-1.08903
45209858	chr19:45209858:A:C	4.95337e-07	-1.43181	-6.7639e-10	1.62853e-06	-1.50767	-6.7639e-10	6.75991e-05	-1.45025	-6.7639e-10
45209938	chr19:45209938:G:T	1.44653e-06	-1.23722e-10	-0.360127	9.68681e-06	-1.23722e-10	0.275418	0.000222546	-1.23722e-10	-0.258707
45209973	chr19:45209973:G:A	3.91981e-07	-1.23722e-10	-1.66584	1.39507e-06	-1.23722e-10	-1.6624	5.4484e-05	-1.23722e-10	-1.66593
45209990	chr19:45209990:C:A	3.9442e-07	-1.23722e-10	-1.65963	1.44001e-06	-1.23722e-10	-1.6307	5.57714e-05	-1.23722e-10	-1.64258
45210040	chr19:45210040:T:C	1.38847e-07	-1.44778	-1.25589	4.49527e-07	-1.51681	-1.2781	1.70432e-05	-1.41133	-1.41676
45210230	chr19:45210230:GTTTC:G	5.11378e-07	-1.12377	-0.276175	3.01392e-06	-0.116884	-0.775223	5.57597e-05	-0.992303	-0.650484
45210256	chr19:45210256:G:C	4.68485e-07	-1.48754	-6.7639e-10	1.5496e-06	-1.55735	-6.7639e-10	6.42356e-05	-1.50128	-6.7639e-10
45210404	chr19:45210404:A:G	4.67539e-07	-1.23722e-10	-1.48957	1.6407e-06	-1.23722e-10	-1.50023	6.02437e-05	-1.23722e-10	-1.56544
45210482	chr19:45210482:A:G	1.3952e-07	-1.53068	-1.16817	6.03572e-07	-1.44377	-1.05647	2.31129e-05	-1.538	-0.985445
45210541	chr19:45210541:C:T	6.00068e-07	-1.23722e-10	-1.24001	2.06683e-06	-1.23722e-10	-1.26933	8.75693e-05	-1.23722e-10	-1.19141
45210836	chr19:45210836:G:A	4.27855e-07	-1.23722e-10	-1.57826	1.54163e-06	-1.23722e-10	-1.56251	5.70779e-05	-1.23722e-10	-1.61942
45210926	chr19:45210926:CAT:C	4.6367e-07	-1.49788	-6.7639e-10	1.54091e-06	-1.56297	-6.7639e-10	6.36254e-05	-1.51083	-6.7639e-10
45210982	chr19:45210982:C:T	3.98304e-07	-1.23722e-10	-1.64983	1.39579e-06	-1.23722e-10	-1.66189	5.45304e-05	-1.23722e-10	-1.66508
45211051	chr19:45211051:C:T	2.58813e-07	-1.18189	-0.899052	1.46767e-06	-0.820641	-0.791027	3.16914e-05	-1.2173	-0.990497
45211267	chr19:45211267:C:T	1.43799e-06	0.181091	-0.547136	0.000767064	4.78379	-0.13657	0.000120541	0.216872	-1.08872
45211321	chr19:45211321:G:A	5.01996e-06	1.05109	-0.166957	0.00730331	6.57406	0.326675	0.000381425	1.09847	-0.818397
45211324	chr19:45211324:C:T	1.87113e-07	-1.20591	-1.19943	1.00487e-06	-0.856827	-1.13366	2.27512e-05	-1.24379	-1.29544
45211325	chr19:45211325:C:T	4.25817e-06	1.03812	-0.318578	0.00597736	6.55157	0.148814	0.000335959	1.08528	-0.932126
45211557	chr19:45211557:G:C	4.65569e-07	-1.49379	-6.7639e-10	1.65134e-06	-1.49376	-6.7639e-10	6.49054e-05	-1.49091	-6.7639e-10
45211558	chr19:45211558:A:T	4.71869e-07	-1.48035	-6.7639e-10	1.67365e-06	-1.48034	-6.7639e-10	6.57945e-05	-1.4773	-6.7639e-10
45211671	chr19:45211671:CAGGAA:C	9.49808e-06	1.85043	-0.328634	0.02887	8.10828	0.166925	0.000771343	1.91814	-0.933843
45211814	chr19:45211814:C:A	4.79371e-07	-1.23722e-10	-1.46457	1.66964e-06	-1.23722e-10	-1.48274	6.95378e-05	-1.23722e-10	-1.42197
45212033	chr19:45212033:C:T	2.11068e-06	0.0177177	-6.7639e-10	5.06198e-06	-0.37359	-6.7639e-10	0.000279884	-0.0294636	-6.7639e-10
45212226	chr19:45212226:A:G	1.70714e-06	1.30017	-1.49464	0.001302	6.60418	-1.42787	0.000263114	1.39655	-1.4878
45212232	chr19:45212232:T:C	7.18097e-06	2.03359	-0.791453	0.0387654	8.87317	-0.303235	0.000739701	2.06977	-1.12736
45212235	chr19:45212235:A:G	1.56465e-06	-1.23722e-10	-0.281634	6.17185e-06	-1.23722e-10	-0.175349	0.000206243	-1.23722e-10	-0.334786
45212422	chr19:45212422:T:C	9.10646e-06	1.84979	-0.370099	0.0458579	8.56197	0.175984	0.000706809	1.87764	-0.980716
45212459	chr19:45212459:C:T	1.03524e-05	1.89181	-0.283892	0.054481	8.6345	0.275758	0.000784767	1.92029	-0.918746
45212811	chr19:45212811:G:A	9.18891e-07	-1.23722e-10	-0.813881	5.4228e-06	-1.23722e-10	-0.304735	0.000137079	-1.23722e-10	-0.743284
45212934	chr19:45212934:G:C	9.50632e-06	2.27431	-0.751648	0.0624478	9.36221	-0.315467	0.000772527	2.24908	-1.26325
45212939	chr19:45212939:A:G	1.15377e-05	2.59867	-0.882339	0.0688605	9.65759	-0.513102	0.000957813	2.55327	-1.35246
45213131	chr19:45213131:T:C	3.91932e-07	-1.23722e-10	-1.66596	1.39011e-06	-1.23722e-10	-1.66596	5.46713e-05	-1.23722e-10	-1.6625
45213420	chr19:45213420:G:C	2.45656e-07	-1.34108	-0.792032	2.66821e-06	-0.361936	-0.652003	3.72365e-05	-1.31707	-0.729484
45214038	chr19:45214038:C:T	4.2005e-07	-1.59667	-6.7639e-10	1.45986e-06	-1.61701	-6.7639e-10	5.80692e-05	-1.6022	-6.7639e-10
45214357	chr19:45214357:A:G	1.18533e-07	-1.61608	-1.24578	4.75414e-07	-1.61772	-1.1212	1.36727e-05	-1.60977	-1.43867
45214366	chr19:45214366:G:A	4.06828e-07	-1.23722e-10	-1.62866	1.49097e-06	-1.23722e-10	-1.59592	5.94182e-05	-1.23722e-10	-1.57924
45214527	chr19:45214527:C:T	4.14849e-07	-1.60913	-6.7639e-10	1.45982e-06	-1.61703	-6.7639e-10	5.74679e-05	-1.61261	-6.7639e-10
45215366	chr19:45215366:A:G	5.15592e-07	-1.59686	0.205125	2.29571e-06	-1.58516	0.420859	6.24459e-05	-1.60334	0.0737997
45215462	chr19:45215462:C:A	3.41381e-06	-1.23722e-10	0.498536	3.00089e-05	-1.23722e-10	1.40615	0.000519967	-1.23722e-10	0.589925
45215848	chr19:45215848:C:T	3.92585e-07	-1.23722e-10	-1.6643	1.38933e-06	-1.23722e-10	-1.66653	5.50951e-05	-1.23722e-10	-1.65478
45215880	chr19:45215880:G:A	7.68396e-07	-1.23722e-10	-0.992744	3.64682e-06	-1.23722e-10	-0.701492	0.000130256	-1.23722e-10	-0.794339
45215899	chr19:45215899:G:A	5.6473e-07	-1.23722e-10	-1.3007	6.3928e-06	-1.23722e-10	-0.140175	9.8759e-05	-1.23722e-10	-1.07116
45215935	chr19:45215935:G:A	3.41553e-06	-1.23722e-10	0.49904	3.00355e-05	-1.23722e-10	1.40703	0.000520354	-1.23722e-10	0.590669
45216045	chr19:45216045:G:A	3.92144e-07	-1.23722e-10	-1.66542	1.38916e-06	-1.23722e-10	-1.66665	5.46173e-05	-1.23722e-10	-1.66349
45216205	chr19:45216205:G:C	3.91644e-07	-1.23722e-10	-1.6667	1.39003e-06	-1.23722e-10	-1.66603	5.52417e-05	-1.23722e-10	-1.65212
45216235	chr19:45216235:T:C	4.43194e-07	-1.54304	-6.7639e-10	1.99378e-06	-1.30532	-6.7639e-10	6.22301e-05	-1.533	-6.7639e-10
45216325	chr19:45216325:C:G	3.93034e-07	-1.23722e-10	-1.66315	1.40011e-06	-1.23722e-10	-1.6588	5.59711e-05	-1.23722e-10	-1.639
45217866	chr19:45217866:C:T	1.05207e-06	-1.23722e-10	-0.678533	3.4873e-06	-1.23722e-10	-0.746219	0.000174989	-1.23722e-10	-0.499118
45218338	chr19:45218338:G:A	3.35892e-07	-1.58971	-0.230548	1.46104e-06	-1.57879	-0.0374051	4.25242e-05	-1.59617	-0.317598
45218819	chr19:45218819:C:T	4.16765e-07	-1.23722e-10	-1.60453	1.58165e-06	-1.23722e-10	-1.53688	5.7223e-05	-1.23722e-10	-1.61688
45218868	chr19:45218868:C:T	4.0645e-07	-1.23722e-10	-1.62959	1.45633e-06	-1.23722e-10	-1.61943	5.55238e-05	-1.23722e-10	-1.64703
45218928	chr19:45218928:T:C	4.75433e-07	-1.23722e-10	-1.47282	1.57661e-06	-1.23722e-10	-1.54007	6.65257e-05	-1.23722e-10	-1.46625
45218972	chr19:45218972:C:T	4.32285e-07	-1.56796	-6.7639e-10	2.06187e-06	-1.27173	-6.7639e-10	5.9345e-05	-1.58047	-6.7639e-10
45219007	chr19:45219007:G:A	3.96777e-07	-1.23722e-10	-1.65367	1.44921e-06	-1.23722e-10	-1.62433	5.4731e-05	-1.23722e-10	-1.66141
45219259	chr19:45219259:G:C	8.74447e-08	-1.57912	-1.58692	3.47795e-07	-1.49618	-1.55531	1.28402e-05	-1.6009	-1.51035
45219485	chr19:45219485:G:A	2.20094e-06	-1.51098	1.57057	1.5485e-05	-1.20655	1.95108	0.000244791	-1.52889	1.36546
45219584	chr19:45219584:A:T	7.49648e-07	-1.23722e-10	-1.01744	2.52063e-06	-1.23722e-10	-1.07084	0.000118961	-1.23722e-10	-0.885042
45219975	chr19:45219975:T:C	4.13407e-07	-1.23722e-10	-1.61262	1.43682e-06	-1.23722e-10	-1.63291	6.00568e-05	-1.23722e-10	-1.56855
45220121	chr19:45220121:T:C	3.83586e-07	-0.476757	-1.21073	1.78799e-05	2.48814	-1.59982	4.76559e-05	-0.360566	-1.43927
45220122	chr19:45220122:G:A	1.63145e-06	-1.23722e-10	-0.239827	6.58585e-06	-1.23722e-10	-0.110424	0.000212394	-1.23722e-10	-0.305395
45220188	chr19:45220188:A:T	1.14485e-07	-1.48022	-1.41639	4.40992e-07	-1.31152	-1.50256	1.65653e-05	-1.48157	-1.37496
45220192	chr19:45220192:T:A	7.9391e-07	-1.23722e-10	-0.960079	2.86697e-06	-1.23722e-10	-0.942091	0.00011805	-1.23722e-10	-0.892727
45220312	chr19:45220312:G:T	6.44299e-07	-1.6095	0.440617	2.80759e-06	-1.46335	0.500325	6.13475e-05	-1.61526	0.067976
45220316	chr19:45220316:G:T	6.31915e-07	-1.23722e-10	-1.18829	3.30858e-06	-1.23722e-10	-0.798827	9.75183e-05	-1.23722e-10	-1.0838
45220448	chr19:45220448:C:T	1.36937e-07	-1.06212	-1.6554	1.14103e-06	-0.197938	-1.66548	1.84665e-05	-1.13867	-1.60921
45220574	chr19:45220574:G:T	1.24273e-06	-1.23722e-10	-0.511981	4.59606e-06	-1.23722e-10	-0.470149	0.000156365	-1.23722e-10	-0.611645
45220728	chr19:45220728:G:A	1.18468e-07	-1.23301	-1.62939	6.88808e-07	-0.747284	-1.62086	1.45553e-05	-1.32056	-1.66532
45220786	chr19:45220786:C:T	1.66232e-07	-1.51946	-1.00421	7.44892e-07	-1.44841	-0.841456	2.55215e-05	-1.5212	-0.903124
45220802	chr19:45220802:C:T	5.71234e-07	-1.28925	-6.7639e-10	2.56004e-06	-1.05532	-6.7639e-10	7.83753e-05	-1.30233	-6.7639e-10
45221375	chr19:45221375:C:T	2.73694e-07	-0.390736	-1.6343	2.17069e-06	0.353468	-1.57377	3.54172e-05	-0.452775	-1.64387
45221400	chr19:45221400:A:G	2.33692e-07	-0.537932	-1.64511	1.76667e-06	0.165756	-1.59201	3.04197e-05	-0.596247	-1.6525
45221434	chr19:45221434:T:C	9.10072e-08	-1.53518	-1.59093	4.05821e-07	-1.37466	-1.52252	1.2127e-05	-1.55636	-1.61204
45221485	chr19:45221485:G:A	7.81847e-08	-1.61477	-1.6632	2.75872e-07	-1.61772	-1.66545	1.1035e-05	-1.61244	-1.65033
45221549	chr19:45221549:G:A	5.35636e-07	-1.23722e-10	-1.35359	1.91608e-06	-1.23722e-10	-1.34506	7.00289e-05	-1.23722e-10	-1.41493
45221705	chr19:45221705:C:T	9.29873e-08	-1.44033	-1.66426	4.05944e-07	-1.23082	-1.66607	1.25944e-05	-1.47425	-1.65633
45221869	chr19:45221869:T:C	8.84978e-08	-1.49166	-1.66241	3.7558e-07	-1.30947	-1.66516	1.20643e-05	-1.51915	-1.65444
45221927	chr19:45221927:G:T	1.01107e-07	-1.4905	-1.53037	4.72828e-07	-1.30715	-1.43722	1.34271e-05	-1.51665	-1.54992
45222190	chr19:45222190:G:C	8.57236e-08	-1.52038	-1.66554	3.34049e-07	-1.42794	-1.66388	1.25495e-05	-1.56067	-1.57349
45222223	chr19:45222223:G:A	9.06092e-08	-1.47154	-1.65895	3.87877e-07	-1.27946	-1.66296	1.23444e-05	-1.50149	-1.64914
45222356	chr19:45222356:C:T	4.87785e-07	-1.23722e-10	-1.44717	1.81613e-06	-1.23722e-10	-1.39864	7.04616e-05	-1.23722e-10	-1.40877
45222481	chr19:45222481:A:G	1.14455e-07	-1.43325	-1.46362	4.54747e-07	-1.31325	-1.47011	1.25684e-05	-1.49303	-1.63962
45222620	chr19:45222620:C:G	4.17661e-07	-1.23722e-10	-1.60238	1.52206e-06	-1.23722e-10	-1.57528	5.9283e-05	-1.23722e-10	-1.58152
45222717	chr19:45222717:A:G	9.03026e-08	-1.46724	-1.66665	3.89064e-07	-1.27427	-1.66509	1.21809e-05	-1.49774	-1.66623
45222848	chr19:45222848:T:C	9.0949e-08	-1.46	-1.66675	3.92889e-07	-1.26364	-1.66594	1.22657e-05	-1.49146	-1.66557
45222966	chr19:45222966:T:G	1.00736e-07	-1.46892	-1.55562	4.73618e-07	-1.27341	-1.46929	1.33831e-05	-1.49709	-1.57276
45223033	chr19:45223033:G:A	5.32236e-07	-1.23722e-10	-1.35996	1.90109e-06	-1.23722e-10	-1.35292	6.95705e-05	-1.23722e-10	-1.4215
45223200	chr19:45223200:C:T	8.95883e-08	-1.47507	-1.66675	3.83874e-07	-1.2869	-1.66588	1.21131e-05	-1.50396	-1.6656
45223291	chr19:45223291:G:A	8.1424e-08	-1.61772	-1.61966	2.98359e-07	-1.61049	-1.59432	1.26268e-05	-1.60407	-1.52395
45223305	chr19:45223305:T:C	8.99827e-08	-1.47131	-1.66613	3.85855e-07	-1.28091	-1.66673	1.21792e-05	-1.5007	-1.66341
45223443	chr19:45223443:G:A	8.8128e-07	-1.23722e-10	-0.855673	3.34852e-06	-1.23722e-10	-0.786827	0.000119636	-1.23722e-10	-0.879388
45223487	chr19:45223487:T:C	9.47254e-08	-1.42484	-1.66123	4.14061e-07	-1.21226	-1.66483	1.27911e-05	-1.4599	-1.65518
45223500	chr19:45223500:A:G	9.6181e-08	-1.40553	-1.66528	4.2492e-07	-1.1845	-1.6667	1.29479e-05	-1.44119	-1.66171
45223587	chr19:45223587:C:G	8.47125e-08	-1.53103	-1.66675	3.46886e-07	-1.3885	-1.6656	1.15353e-05	-1.55257	-1.66586
45223710	chr19:45223710:G:A	9.5585e-08	-1.41704	-1.66	4.21233e-07	-1.19607	-1.66384	1.29188e-05	-1.45192	-1.65324
45223760	chr19:45223760:G:A	4.21642e-07	-1.23722e-10	-1.59289	1.49277e-06	-1.23722e-10	-1.59471	5.65523e-05	-1.23722e-10	-1.62867
45223816	chr19:45223816:ACAC:A	1.05066e-07	-1.41513	-1.56732	5.04686e-07	-1.19462	-1.48455	1.39076e-05	-1.44799	-1.58341
45223909	chr19:45223909:G:A	9.13091e-08	-1.45923	-1.66357	3.92984e-07	-1.2633	-1.66604	1.23723e-05	-1.48985	-1.65852
45223932	chr19:45223932:T:C	1.93372e-06	-1.23722e-10	-0.0698452	1.46597e-05	-1.23722e-10	0.689752	0.000289275	-1.23722e-10	0.00353739
45224017	chr19:45224017:C:T	9.22902e-08	-1.44728	-1.66483	3.99777e-07	-1.24563	-1.66656	1.24798e-05	-1.47906	-1.66067
45224018	chr19:45224018:A:G	9.14114e-08	-1.45647	-1.66521	3.94288e-07	-1.25935	-1.66667	1.23674e-05	-1.48739	-1.66138
45224104	chr19:45224104:T:C	8.92536e-08	-1.48176	-1.6638	3.79654e-07	-1.29765	-1.66619	1.21187e-05	-1.51007	-1.65902
45224265	chr19:45224265:G:A	1.20538e-06	-1.23722e-10	-0.542501	3.82907e-06	-1.23722e-10	-0.652726	0.000153711	-1.23722e-10	-0.628767
45224364	chr19:45224364:T:A	1.05869e-07	-1.46754	-1.50731	4.9961e-07	-1.27267	-1.41661	1.39892e-05	-1.49533	-1.53022
45224367	chr19:45224367:G:A	7.14608e-07	-1.23722e-10	-1.06531	2.55752e-06	-1.23722e-10	-1.05631	8.99841e-05	-1.23722e-10	-1.16421
45224642	chr19:45224642:CTT:C	5.38934e-07	-1.34745	-6.7639e-10	2.59646e-06	-1.0412	-6.7639e-10	7.90021e-05	-1.29437	-6.7639e-10
45224666	chr19:45224666:CT:C	4.31941e-07	-1.23722e-10	-1.56876	1.5006e-06	-1.23722e-10	-1.58948	6.30683e-05	-1.23722e-10	-1.51962
45224672	chr19:45224672:G:A	1.00627e-07	-1.35888	-1.66675	4.54767e-07	-1.11755	-1.66576	1.34828e-05	-1.39593	-1.66649
45224801	chr19:45224801:T:C	8.78901e-08	-1.50087	-1.66009	3.71436e-07	-1.32676	-1.65896	1.18558e-05	-1.52586	-1.66517
45224865	chr19:45224865:C:T	8.88753e-08	-1.51806	-1.63176	3.72284e-07	-1.35445	-1.62899	1.19111e-05	-1.54094	-1.64543
45224965	chr19:45224965:C:A	7.51569e-07	-1.23722e-10	-1.01489	2.64064e-06	-1.23722e-10	-1.02433	9.51404e-05	-1.23722e-10	-1.10849
45224973	chr19:45224973:G:A	9.23515e-08	-1.48551	-1.62594	3.94426e-07	-1.30265	-1.62302	1.23159e-05	-1.51209	-1.64086
45224980	chr19:45224980:T:C	9.07536e-08	-1.49546	-1.63345	3.85375e-07	-1.31805	-1.63083	1.21343e-05	-1.52096	-1.64684
45225014	chr19:45225014:C:T	6.46433e-07	-1.23722e-10	-1.16558	2.31299e-06	-1.23722e-10	-1.15681	8.53328e-05	-1.23722e-10	-1.21728
45225085	chr19:45225085:G:T	9.51134e-07	-1.23722e-10	-0.779394	3.01925e-06	-1.23722e-10	-0.890339	0.000121971	-1.23722e-10	-0.860059
45225241	chr19:45225241:G:C	1.21069e-06	-1.23722e-10	-0.538102	3.78229e-06	-1.23722e-10	-0.665018	0.00015388	-1.23722e-10	-0.627668
45225287	chr19:45225287:G:T	4.39807e-07	-1.23722e-10	-1.55071	1.57103e-06	-1.23722e-10	-1.54362	5.95646e-05	-1.23722e-10	-1.57678
45225291	chr19:45225291:C:T	1.0862e-06	-1.23722e-10	-0.646607	6.92119e-06	-1.23722e-10	-0.0607593	0.000161804	-1.23722e-10	-0.577452
45225318	chr19:45225318:C:G	1.23707e-07	-1.17608	-1.64305	5.90303e-07	-0.870806	-1.65166	1.65767e-05	-1.24396	-1.61188
45225337	chr19:45225337:T:C	8.87133e-08	-1.51675	-1.63489	3.72131e-07	-1.35172	-1.63214	1.18968e-05	-1.5398	-1.64777
45225437	chr19:45225437:T:G	9.13023e-08	-1.48449	-1.63838	3.90257e-07	-1.30041	-1.63589	1.22086e-05	-1.51123	-1.65047
45225478	chr19:45225478:C:T	1.99471e-06	-1.23722e-10	-0.038796	1.53087e-05	-1.23722e-10	0.733075	0.000296115	-1.23722e-10	0.0269099
45225548	chr19:45225548:A:G	9.58386e-08	-1.48498	-1.5894	4.09927e-07	-1.30182	-1.5853	1.27274e-05	-1.51072	-1.60936
45225623	chr19:45225623:T:C	8.72216e-08	-1.50542	-1.66318	3.67878e-07	-1.33344	-1.66191	1.18115e-05	-1.52857	-1.6662
45225684	chr19:45225684:G:A	9.23317e-08	-1.48587	-1.62579	3.94247e-07	-1.3034	-1.62273	1.23318e-05	-1.51143	-1.64023
45225924	chr19:45225924:G:A	7.69843e-07	-1.23722e-10	-0.990862	2.72214e-06	-1.23722e-10	-0.99393	9.78279e-05	-1.23722e-10	-1.08063
45226017	chr19:45226017:G:A	1.35494e-07	-1.17904	-1.54908	6.51621e-07	-0.871902	-1.55174	1.87143e-05	-1.23539	-1.49916
45226275	chr19:45226275:G:A	8.83713e-08	-1.48918	-1.66632	3.46844e-07	-1.39015	-1.66408	1.26517e-05	-1.54756	-1.57849
45226329	chr19:45226329:A:C	9.40914e-08	-1.48467	-1.60811	4.02491e-07	-1.30138	-1.60405	1.2528e-05	-1.51044	-1.62543
45226396	chr19:45226396:G:A	5.06044e-07	-1.23722e-10	-1.41042	1.80596e-06	-1.23722e-10	-1.40426	6.64732e-05	-1.23722e-10	-1.46704
45226463	chr19:45226463:G:A	4.46645e-07	-1.23722e-10	-1.53529	1.6365e-06	-1.23722e-10	-1.50279	6.18005e-05	-1.23722e-10	-1.53993
45226555	chr19:45226555:G:T	9.93662e-08	-1.43641	-1.60183	4.35719e-07	-1.22812	-1.59799	1.3154e-05	-1.46641	-1.6207
45226666	chr19:45226666:C:T	8.18845e-07	-1.23722e-10	-0.929154	2.73569e-06	-1.23722e-10	-0.988964	0.00010317	-1.23722e-10	-1.02746
45226690	chr19:45226690:C:A	4.91744e-07	-1.43909	-6.7639e-10	2.15182e-06	-1.22903	-6.7639e-10	6.62824e-05	-1.46992	-6.7639e-10
45227064	chr19:45227064:CTCTT:C	9.40844e-08	-1.48626	-1.60659	4.02732e-07	-1.3022	-1.60263	1.25265e-05	-1.51149	-1.6245
45227131	chr19:45227131:T:G	2.24584e-06	-1.23722e-10	0.0797874	1.77659e-05	-1.23722e-10	0.881935	0.000335335	-1.23722e-10	0.15129
45227163	chr19:45227163:GC:G	1.58834e-07	-1.3737	-1.19549	6.74096e-07	-1.14403	-1.2457	2.34198e-05	-1.39075	-1.1195
45227212	chr19:45227212:G:A	9.35543e-08	-1.47482	-1.62369	4.02324e-07	-1.28515	-1.6207	1.24754e-05	-1.5011	-1.63898
45227537	chr19:45227537:C:T	4.11356e-07	-1.61759	-6.7639e-10	1.47713e-06	-1.60524	-6.7639e-10	5.7186e-05	-1.61753	-6.7639e-10
45227546	chr19:45227546:T:G	1.23892e-05	-1.23722e-10	1.78753	4.52328e-05	-1.23722e-10	1.81648	0.0014705	-1.23722e-10	1.62952
45228090	chr19:45228090:C:T	1.65766e-07	-1.32839	-1.19808	7.17299e-07	-1.08125	-1.24636	2.44603e-05	-1.34619	-1.1206
45228273	chr19:45228273:T:C	4.84126e-07	-1.23722e-10	-1.4547	5.63096e-06	-1.23722e-10	-0.267068	7.69605e-05	-1.23722e-10	-1.32055
45228306	chr19:45228306:G:A	1.39431e-07	-1.46226	-1.23722	6.96449e-07	-1.24643	-1.11068	1.8124e-05	-1.48808	-1.27852
45228504	chr19:45228504:C:T	9.8054e-07	-1.23722e-10	-0.748945	3.96493e-06	-1.23722e-10	-0.617859	0.000160484	-1.23722e-10	-0.585643
45228600	chr19:45228600:C:T	1.00531e-06	-1.23722e-10	-0.723996	4.06061e-06	-1.23722e-10	-0.594013	0.000163583	-1.23722e-10	-0.56652
45228912	chr19:45228912:A:AC	1.48554e-07	-1.46536	-1.17074	7.83153e-07	-1.25016	-0.989618	1.91604e-05	-1.4908	-1.22019
45229343	chr19:45229343:AAT:A	4.7888e-07	-1.23722e-10	-1.4656	1.61248e-06	-1.23722e-10	-1.51757	6.7816e-05	-1.23722e-10	-1.44704
45229403	chr19:45229403:G:A	1.50638e-07	-1.4517	-1.17047	8.0235e-07	-1.22772	-0.987835	1.94158e-05	-1.47803	-1.21972
45229467	chr19:45229467:C:T	1.46996e-07	-1.45653	-1.19011	7.76209e-07	-1.23612	-1.01256	1.8959e-05	-1.4826	-1.23896
45229673	chr19:45229673:C:T	4.43742e-07	-1.5418	-6.7639e-10	1.64702e-06	-1.49638	-6.7639e-10	6.10916e-05	-1.55146	-6.7639e-10
45229702	chr19:45229702:G:A	5.89116e-07	-1.25843	-6.7639e-10	6.25976e-06	-0.161206	-6.7639e-10	8.11815e-05	-1.26715	-6.7639e-10
45229714	chr19:45229714:G:A	1.22416e-07	-1.16375	-1.66587	6.19178e-07	-0.828527	-1.64618	1.73332e-05	-1.15842	-1.6528
45229858	chr19:45229858:T:TATGTACATTAATGTACAC	4.87109e-07	-1.23722e-10	-1.44856	1.6843e-06	-1.23722e-10	-1.474	6.59091e-05	-1.23722e-10	-1.47556
45229922	chr19:45229922:TTA:T	6.99027e-07	-1.23722e-10	-1.08736	2.286e-06	-1.23722e-10	-1.16854	0.000104479	-1.23722e-10	-1.01485
45229957	chr19:45229957:TTAATATTTA:T	4.11863e-07	-1.61636	-6.7639e-10	1.49718e-06	-1.59176	-6.7639e-10	5.7398e-05	-1.61383	-6.7639e-10
45230524	chr19:45230524:G:C	1.98044e-05	0.459458	1.79715	0.000487504	3.75558	0.438375	0.00138977	0.70933	0.863726
45230639	chr19:45230639:G:A	1.49836e-07	-1.4528	-1.17471	7.958e-07	-1.22962	-0.99413	1.92937e-05	-1.48056	-1.22351
45230894	chr19:45230894:G:A	1.58153e-07	-1.34615	-1.22733	6.81517e-07	-1.10542	-1.27336	2.33831e-05	-1.36404	-1.14778
45231139	chr19:45231139:G:T	4.7895e-07	-1.46545	-6.7639e-10	1.67721e-06	-1.47822	-6.7639e-10	6.64123e-05	-1.46796	-6.7639e-10
45231175	chr19:45231175:T:C	5.04866e-07	0.145686	-1.55844	0.000609105	5.36505	-0.94841	9.14474e-05	0.270398	-1.41847
45231402	chr19:45231402:C:T	3.73949e-06	-1.23722e-10	0.589657	1.41877e-05	-1.23722e-10	0.657026	0.000432408	-1.23722e-10	0.40553
45231493	chr19:45231493:A:G	4.9219e-07	-0.0138481	-1.42434	0.00128539	5.19813	-0.0346548	6.60868e-05	0.0195625	-1.49243
45231551	chr19:45231551:T:C	4.58948e-07	-1.23722e-10	-1.50811	1.64453e-06	-1.23722e-10	-1.49789	6.29424e-05	-1.23722e-10	-1.52162
45232045	chr19:45232045:C:T	4.25812e-07	-1.58305	-6.7639e-10	1.7394e-06	-1.44181	-6.7639e-10	6.00986e-05	-1.56785	-6.7639e-10
45232391	chr19:45232391:A:G	4.21315e-07	-1.23722e-10	-1.59367	1.42849e-06	-1.23722e-10	-1.63873	5.945e-05	-1.23722e-10	-1.5787
45232745	chr19:45232745:T:C	3.209e-07	-0.222375	-1.64355	0.000353192	4.95797	-1.0863	4.7e-05	-0.19993	-1.61376
45232931	chr19:45232931:T:C	1.85447e-06	-1.23722e-10	-0.111693	8.41379e-06	-1.23722e-10	0.134525	0.0002319	-1.23722e-10	-0.217534
45233891	chr19:45233891:G:C	7.45665e-07	-1.02277	-6.7639e-10	3.82606e-06	-0.653511	-6.7639e-10	0.000112313	-0.942549	-6.7639e-10
45233960	chr19:45233960:A:C	2.39901e-07	-0.490844	-1.66598	0.000111835	4.22024	-1.49857	3.56599e-05	-0.423061	-1.66675
45234174	chr19:45234174:G:A	1.59157e-06	-1.23722e-10	-0.264572	5.57843e-06	-1.23722e-10	-0.27644	0.000215415	-1.23722e-10	-0.291275
45234579	chr19:45234579:A:C	2.40241e-07	-0.492721	-1.66268	0.000108436	4.21702	-1.5262	3.54965e-05	-0.428795	-1.66561
45234724	chr19:45234724:G:T	2.19019e-06	-1.23722e-10	0.0546949	6.93601e-06	-1.23722e-10	-0.0586198	0.000379546	-1.23722e-10	0.275138
45234725	chr19:45234725:C:T	2.19154e-06	-1.23722e-10	0.0553127	6.93949e-06	-1.23722e-10	-0.0581193	0.000379734	-1.23722e-10	0.275631
45235171	chr19:45235171:T:C	1.55278e-06	-1.23722e-10	-0.289243	6.96122e-06	-1.23722e-10	-0.0549931	0.000196421	-1.23722e-10	-0.383581
45235326	chr19:45235326:G:A	3.53532e-07	-0.260153	-1.50892	0.000443769	4.86051	-0.760548	5.34965e-05	-0.233476	-1.45075
45235373	chr19:45235373:GC:G	3.95719e-07	-1.23722e-10	-1.65634	1.41758e-06	-1.23722e-10	-1.64639	5.48568e-05	-1.23722e-10	-1.65911
45235413	chr19:45235413:A:G	2.27285e-07	-0.5464	-1.66445	0.000101155	4.13456	-1.51325	3.37652e-05	-0.477994	-1.66642
45235486	chr19:45235486:A:G	3.57624e-07	-0.149161	-1.60841	0.000477833	5.11942	-0.945508	5.29326e-05	-0.13072	-1.5641
45235872	chr19:45235872:C:G	1.15169e-06	-1.23722e-10	-0.588062	6.57079e-06	-1.23722e-10	-0.112713	0.000190945	-1.23722e-10	-0.411852
45236171	chr19:45236171:A:C	4.55983e-07	-1.23722e-10	-1.51459	1.69178e-06	-1.23722e-10	-1.46956	6.24814e-05	-1.23722e-10	-1.52897
45236621	chr19:45236621:A:G	9.1839e-07	-1.23722e-10	-0.814427	3.56759e-06	-1.23722e-10	-0.723455	0.000115717	-1.23722e-10	-0.912696
45236920	chr19:45236920:G:A	1.74351e-06	-1.23722e-10	-0.173396	7.27091e-06	-1.23722e-10	-0.0114664	0.000208338	-1.23722e-10	-0.324676
45237213	chr19:45237213:G:A	6.91941e-07	-1.23722e-10	-1.09755	2.3643e-06	-1.23722e-10	-1.13486	0.000119385	-1.23722e-10	-0.881487
45237368	chr19:45237368:A:G	5.12206e-07	-1.23722e-10	-1.39832	2.50852e-06	-1.23722e-10	-1.07565	6.67154e-05	-1.23722e-10	-1.4634
45237370	chr19:45237370:A:G	5.05584e-07	-1.23722e-10	-1.41133	2.46179e-06	-1.23722e-10	-1.09446	6.59863e-05	-1.23722e-10	-1.47439
45237477	chr19:45237477:T:C	7.77897e-08	-1.61733	-1.66571	8.40946e-07	-0.674152	-1.49442	1.08303e-05	-1.61747	-1.66402
45237491	chr19:45237491:G:T	4.11867e-07	-1.61635	-6.7639e-10	1.56e-06	-1.55066	-6.7639e-10	5.74765e-05	-1.61246	-6.7639e-10
45237513	chr19:45237513:C:T	2.25e-07	-0.865615	-1.35533	0.000180756	4.85116	-1.64936	3.07355e-05	-0.872963	-1.36546
45237985	chr19:45237985:G:A	1.77912e-07	-1.56377	-0.891989	4.5646e-06	-1.02442	0.547407	2.47513e-05	-1.54253	-0.912431
45238075	chr19:45238075:A:T	3.305e-07	-1.13304	-0.703402	0.0401335	5.22883	3.37579	4.66658e-05	-1.12947	-0.691355
45238095	chr19:45238095:A:G	3.30096e-07	-1.13131	-0.706359	0.0398996	5.23633	3.36245	4.65404e-05	-1.12754	-0.695981
45238290	chr19:45238290:T:A	6.04621e-07	-1.23722e-10	-1.23245	1.90482e-06	-1.23722e-10	-1.35096	9.87424e-05	-1.23722e-10	-1.07133
45238351	chr19:45238351:T:C	4.08952e-07	-0.924842	-0.698609	0.12423	5.97136	3.76318	5.71322e-05	-0.924178	-0.694293
45238728	chr19:45238728:G:C	4.28303e-07	-1.23722e-10	-1.57722	1.47762e-06	-1.23722e-10	-1.60491	6.03516e-05	-1.23722e-10	-1.56365
45238836	chr19:45238836:G:A	3.74056e-07	-0.942043	-0.7706	0.0989704	5.9168	3.59043	5.23343e-05	-0.941033	-0.765155
45239281	chr19:45239281:G:A	5.13523e-07	-1.23722e-10	-1.39575	1.67686e-06	-1.23722e-10	-1.47842	8.044e-05	-1.23722e-10	-1.27633
45239419	chr19:45239419:T:C	4.21007e-07	-1.5944	-6.7639e-10	1.69979e-06	-1.46484	-6.7639e-10	5.93293e-05	-1.58074	-6.7639e-10
45239644	chr19:45239644:C:T	5.92008e-07	-0.926613	-0.326915	0.224622	5.95776	4.36907	7.91389e-05	-0.928104	-0.36453
45239959	chr19:45239959:C:T	4.3145e-07	-1.23722e-10	-1.5699	4.85859e-06	-1.23722e-10	-0.414599	6.64313e-05	-1.23722e-10	-1.46767
45240214	chr19:45240214:C:T	2.0294e-07	-0.839199	-1.48494	4.24553e-06	0.573885	-1.12337	3.42003e-05	-0.746112	-1.38549
45240294	chr19:45240294:T:A	1.54243e-07	-0.934089	-1.66443	2.2477e-06	0.415136	-1.60058	2.33788e-05	-0.845947	-1.66606
45240382	chr19:45240382:T:C	4.56605e-07	-0.837253	-0.675978	0.0396864	6.22482	2.36859	5.22433e-05	-0.841698	-0.86623
45240816	chr19:45240816:A:G	1.5676e-07	-0.926306	-1.65603	2.27547e-06	0.44604	-1.6192	2.36956e-05	-0.833039	-1.66551
45240921	chr19:45240921:A:G	4.67088e-07	-1.23722e-10	-1.49053	1.41782e-06	-1.23722e-10	-1.64623	6.29153e-05	-1.23722e-10	-1.52205
45241177	chr19:45241177:C:T	5.85651e-07	-1.23722e-10	-1.26433	2.21265e-06	-1.23722e-10	-1.20116	7.75406e-05	-1.23722e-10	-1.31304
45241294	chr19:45241294:T:C	4.26089e-07	-0.856332	-0.726067	0.0332543	6.15997	2.25663	4.89189e-05	-0.860938	-0.912739
45241409	chr19:45241409:C:T	4.39541e-06	-1.23722e-10	0.751267	1.70326e-05	-1.23722e-10	0.83978	0.000535168	-1.23722e-10	0.618742
45241421	chr19:45241421:T:C	3.92072e-07	-1.23722e-10	-1.6656	1.39515e-06	-1.23722e-10	-1.66235	5.44476e-05	-1.23722e-10	-1.6666
45241527	chr19:45241527:C:T	4.14075e-07	-1.611	-6.7639e-10	1.45934e-06	-1.61736	-6.7639e-10	5.81715e-05	-1.60044	-6.7639e-10
45241584	chr19:45241584:A:G	3.45333e-07	-0.852022	-0.940516	0.0194129	6.17489	1.70346	4.08332e-05	-0.85566	-1.09868
45242019	chr19:45242019:G:A	3.97272e-07	-1.23722e-10	-1.65243	1.4041e-06	-1.23722e-10	-1.65595	5.58693e-05	-1.23722e-10	-1.64082
45242238	chr19:45242238:C:A	5.6179e-07	-1.30592	-6.7639e-10	2.57649e-06	-1.04892	-6.7639e-10	8.13648e-05	-1.2649	-6.7639e-10
45242291	chr19:45242291:A:C	3.94257e-07	-1.23722e-10	-1.66005	1.45061e-06	-1.23722e-10	-1.62337	5.49382e-05	-1.23722e-10	-1.65763
45242599	chr19:45242599:C:T	1.67752e-07	-1.57565	-0.938906	5.34799e-07	-1.5028	-1.11841	2.56589e-05	-1.59125	-0.827696
45242977	chr19:45242977:C:CTG	5.08009e-07	-1.23722e-10	-1.40655	1.73146e-06	-1.23722e-10	-1.44638	7.18677e-05	-1.23722e-10	-1.38901
45243383	chr19:45243383:T:C	9.38877e-08	-1.59688	-1.49807	1.46721e-06	-0.891222	-0.720762	1.33716e-05	-1.58452	-1.48619
45243515	chr19:45243515:C:T	5.06992e-07	-1.23722e-10	-1.40855	1.72794e-06	-1.23722e-10	-1.44842	7.17004e-05	-1.23722e-10	-1.39134
45243562	chr19:45243562:G:A	5.54623e-07	-1.23722e-10	-1.31876	2.2434e-06	-1.23722e-10	-1.18735	8.95175e-05	-1.23722e-10	-1.16941
45244120	chr19:45244120:C:T	4.84335e-07	-1.23722e-10	-1.45427	1.44842e-06	-1.23722e-10	-1.62487	6.50831e-05	-1.23722e-10	-1.48817
45244196	chr19:45244196:C:T	4.06116e-07	-1.23722e-10	-1.63041	1.53516e-06	-1.23722e-10	-1.56671	5.66458e-05	-1.23722e-10	-1.62702
45244260	chr19:45244260:C:T	4.68569e-07	-1.23722e-10	-1.48737	1.62903e-06	-1.23722e-10	-1.50736	6.9015e-05	-1.23722e-10	-1.42952
45244331	chr19:45244331:GC:G	2.70804e-07	-0.905186	-1.13047	2.50285e-06	0.448356	-1.52627	3.08413e-05	-0.801008	-1.43398
45244775	chr19:45244775:C:T	4.24265e-07	-1.23722e-10	-1.58669	1.4845e-06	-1.23722e-10	-1.60027	6.2941e-05	-1.23722e-10	-1.52164
45244986	chr19:45244986:C:T	2.3628e-07	-1.61079	-0.561241	8.98387e-06	-0.800141	1.00022	3.1323e-05	-1.6014	-0.61808
45245022	chr19:45245022:C:T	4.54789e-07	-1.23722e-10	-1.51722	1.88878e-06	-1.23722e-10	-1.35941	6.64544e-05	-1.23722e-10	-1.46732
45245104	chr19:45245104:G:C	8.40123e-07	-1.03699	0.13349	0.014044	4.50592	3.04868	0.000134996	-1.03604	0.277447
45245119	chr19:45245119:C:G	9.4607e-07	-1.23722e-10	-0.784732	4.00098e-06	-1.23722e-10	-0.608809	0.000120225	-1.23722e-10	-0.874474
45245170	chr19:45245170:C:T	4.40551e-07	-1.23722e-10	-1.54902	1.78122e-06	-1.23722e-10	-1.41805	6.37744e-05	-1.23722e-10	-1.50849
45245177	chr19:45245177:G:A	4.17885e-07	-1.60184	-6.7639e-10	1.65084e-06	-1.49406	-6.7639e-10	5.86419e-05	-1.59239	-6.7639e-10
45245591	chr19:45245591:C:T	5.16427e-07	-1.23722e-10	-1.39012	1.79219e-06	-1.23722e-10	-1.41191	6.61028e-05	-1.23722e-10	-1.47263
45245948	chr19:45245948:C:T	4.01258e-07	-1.23722e-10	-1.64244	1.39446e-06	-1.23722e-10	-1.66284	5.52315e-05	-1.23722e-10	-1.65231
45245949	chr19:45245949:A:G	4.46251e-07	-1.23722e-10	-1.53617	2.88575e-06	-1.23722e-10	-0.935562	6.73097e-05	-1.23722e-10	-1.45453
45246075	chr19:45246075:G:A	4.01152e-07	-1.23722e-10	-1.64271	1.47219e-06	-1.23722e-10	-1.6086	5.46529e-05	-1.23722e-10	-1.66284
45246415	chr19:45246415:A:T	4.11312e-07	-1.6177	-6.7639e-10	1.53805e-06	-1.56483	-6.7639e-10	5.72538e-05	-1.61635	-6.7639e-10
45246453	chr19:45246453:T:A	4.84808e-07	-1.23722e-10	-1.4533	3.08046e-06	-1.23722e-10	-0.870268	7.37336e-05	-1.23722e-10	-1.36338
45246739	chr19:45246739:T:A	4.34231e-07	-1.23722e-10	-1.56347	1.47944e-06	-1.23722e-10	-1.60368	6.45329e-05	-1.23722e-10	-1.49666
45246781	chr19:45246781:T:C	4.53228e-07	-1.23722e-10	-1.52065	2.97623e-06	-1.23722e-10	-0.904689	6.84509e-05	-1.23722e-10	-1.43772
45247016	chr19:45247016:T:C	4.2834e-07	-1.23722e-10	-1.57713	1.60038e-06	-1.23722e-10	-1.52511	5.64398e-05	-1.23722e-10	-1.63067
45247034	chr19:45247034:A:G	4.26443e-07	-1.23722e-10	-1.58157	2.54958e-06	-1.23722e-10	-1.05942	6.31851e-05	-1.23722e-10	-1.51777
45247047	chr19:45247047:T:C	4.37204e-07	-1.23722e-10	-1.55665	2.46434e-06	-1.23722e-10	-1.09342	6.47628e-05	-1.23722e-10	-1.49311
45247518	chr19:45247518:A:G	1.19551e-06	-1.23722e-10	-0.550717	7.66495e-06	-1.23722e-10	0.0413112	0.000173587	-1.23722e-10	-0.507158
45247546	chr19:45247546:G:A	1.22029e-05	-1.23722e-10	1.77238	0.000226115	-1.23722e-10	3.42569	0.00211357	-1.23722e-10	1.99229
45247575	chr19:45247575:C:T	2.49237e-07	-1.35671	-0.761934	7.16905e-07	-1.45269	-0.875471	3.06778e-05	-1.367	-0.873304
45247651	chr19:45247651:C:G	6.08107e-07	-1.23722e-10	-1.2267	2.32274e-06	-1.23722e-10	-1.1526	9.62562e-05	-1.23722e-10	-1.09683
45247796	chr19:45247796:T:A	3.99978e-07	-1.23722e-10	-1.64564	1.57284e-06	-1.23722e-10	-1.54247	5.62674e-05	-1.23722e-10	-1.63372
45247809	chr19:45247809:T:G	2.21034e-07	-0.824348	-1.41438	2.24857e-06	-0.455161	-0.729894	3.28904e-05	-0.847623	-1.32304
45248200	chr19:45248200:C:A	1.12724e-06	-0.609517	-6.7639e-10	7.3912e-06	0.00494349	-6.7639e-10	0.000180555	-0.467804	-6.7639e-10
45248541	chr19:45248541:C:T	4.14479e-07	-1.23722e-10	-1.61003	3.98992e-06	-1.23722e-10	-0.611576	6.24258e-05	-1.23722e-10	-1.52986
45248577	chr19:45248577:A:G	3.94377e-07	-1.23722e-10	-1.65974	1.40986e-06	-1.23722e-10	-1.65186	5.46839e-05	-1.23722e-10	-1.66227
45248685	chr19:45248685:C:G	5.18321e-07	-1.23722e-10	-1.38645	1.79452e-06	-1.23722e-10	-1.41061	7.72553e-05	-1.23722e-10	-1.31672
45249128	chr19:45249128:T:C	3.92849e-07	-1.23722e-10	-1.66362	1.47769e-06	-1.23722e-10	-1.60487	5.49393e-05	-1.23722e-10	-1.65761
45249131	chr19:45249131:C:CAA	3.9227e-07	-1.23722e-10	-1.6651	1.41546e-06	-1.23722e-10	-1.64789	5.44414e-05	-1.23722e-10	-1.66671
45249207	chr19:45249207:C:T	4.3111e-07	-1.23722e-10	-1.57069	1.72812e-06	-1.23722e-10	-1.44831	6.22997e-05	-1.23722e-10	-1.53188
45249548	chr19:45249548:C:T	1.12717e-06	-1.23722e-10	-0.609581	7.1419e-06	-1.23722e-10	-0.0293684	0.000163973	-1.23722e-10	-0.564135
45249640	chr19:45249640:T:C	4.11472e-07	-1.61731	-6.7639e-10	1.55674e-06	-1.55275	-6.7639e-10	5.73691e-05	-1.61433	-6.7639e-10
45249660	chr19:45249660:G:T	4.00343e-07	-1.23722e-10	-1.64473	1.39075e-06	-1.23722e-10	-1.6655	5.50025e-05	-1.23722e-10	-1.65646
45249747	chr19:45249747:T:C	9.3165e-07	-1.23722e-10	-0.800091	6.12403e-06	-1.23722e-10	-0.183127	0.000133488	-1.23722e-10	-0.76983
45250000	chr19:45250000:G:A	3.99361e-07	-1.23722e-10	-1.64718	1.39167e-06	-1.23722e-10	-1.66484	5.49116e-05	-1.23722e-10	-1.65812
45250209	chr19:45250209:C:G	4.28151e-07	-1.23722e-10	-1.57757	1.71124e-06	-1.23722e-10	-1.45813	6.1792e-05	-1.23722e-10	-1.54007
45250303	chr19:45250303:C:A	3.91665e-07	-1.23722e-10	-1.66664	1.38944e-06	-1.23722e-10	-1.66644	5.46569e-05	-1.23722e-10	-1.66276
45250467	chr19:45250467:G:T	3.91665e-07	-1.23722e-10	-1.66664	1.38944e-06	-1.23722e-10	-1.66644	5.46569e-05	-1.23722e-10	-1.66276
45250856	chr19:45250856:GT:G	5.94352e-07	-1.23722e-10	-1.24958	2.6803e-06	-1.23722e-10	-1.00942	9.1518e-05	-1.23722e-10	-1.1473
45250859	chr19:45250859:T:G	4.15236e-07	-1.23722e-10	-1.6082	2.21546e-06	-1.23722e-10	-1.19989	6.1087e-05	-1.23722e-10	-1.55154
45251311	chr19:45251311:T:C	4.11747e-07	-1.61664	-6.7639e-10	1.5198e-06	-1.57677	-6.7639e-10	5.72353e-05	-1.61667	-6.7639e-10
45252374	chr19:45252374:T:C	4.01368e-07	-1.23722e-10	-1.64217	2.1137e-06	-1.23722e-10	-1.24691	5.85254e-05	-1.23722e-10	-1.59438
45252997	chr19:45252997:C:T	3.92553e-07	-1.23722e-10	-1.66438	1.39839e-06	-1.23722e-10	-1.66003	5.44394e-05	-1.23722e-10	-1.66675
45253033	chr19:45253033:A:G	4.1832e-07	-1.23722e-10	-1.6008	1.56504e-06	-1.23722e-10	-1.54744	5.71272e-05	-1.23722e-10	-1.61856
45253118	chr19:45253118:G:C	1.12367e-07	-1.61746	-1.29782	1.68556e-06	-0.572877	-0.900373	1.37854e-05	-1.61474	-1.42549
45253178	chr19:45253178:G:A	6.03869e-07	-1.23369	-6.7639e-10	2.9454e-06	-0.915104	-6.7639e-10	8.78788e-05	-1.18788	-6.7639e-10
45253236	chr19:45253236:C:T	3.9309e-07	-1.23722e-10	-1.66301	1.39074e-06	-1.23722e-10	-1.66551	5.51957e-05	-1.23722e-10	-1.65295
45253495	chr19:45253495:A:G	4.8037e-07	0.202331	-1.66482	1.07648e-05	2.04219	-1.66126	7.4696e-05	0.315937	-1.66635
45253505	chr19:45253505:C:T	5.46274e-07	0.328629	-1.66256	1.26565e-05	2.20704	-1.66422	8.41788e-05	0.435836	-1.66673
45253832	chr19:45253832:G:A	5.3545e-07	-1.23722e-10	-1.35394	1.85593e-06	-1.23722e-10	-1.37696	8.02485e-05	-1.23722e-10	-1.27871
45254139	chr19:45254139:C:T	9.5655e-07	-0.773716	-6.7639e-10	3.2464e-06	-0.817799	-6.7639e-10	0.000133137	-0.772459	-6.7639e-10
45255065	chr19:45255065:G:A	5.56493e-07	-1.23722e-10	-1.31539	2.076e-06	-1.23722e-10	-1.2649	7.4378e-05	-1.23722e-10	-1.35468
45255106	chr19:45255106:A:G	1.00414e-07	-1.6021	-1.42564	5.12788e-07	-1.00892	-1.65432	1.21795e-05	-1.60767	-1.55641
45255180	chr19:45255180:G:A	3.76217e-07	-0.0460182	-1.66086	7.5671e-06	1.68402	-1.65555	5.78011e-05	0.0599236	-1.66676
45255336	chr19:45255336:A:G	1.08822e-07	-1.56573	-1.38161	1.52195e-06	-1.06677	-0.508578	1.43219e-05	-1.54526	-1.45679
45255613	chr19:45255613:G:A	3.96209e-07	-1.23722e-10	-1.65511	1.44161e-06	-1.23722e-10	-1.62959	5.49049e-05	-1.23722e-10	-1.65824
45255704	chr19:45255704:C:T	6.96473e-07	-1.23722e-10	-1.09102	2.63988e-06	-1.23722e-10	-1.02461	9.09556e-05	-1.23722e-10	-1.15347
45255798	chr19:45255798:C:T	4.2556e-07	-1.23722e-10	-1.58364	1.48862e-06	-1.23722e-10	-1.5975	5.67727e-05	-1.23722e-10	-1.62478
45256086	chr19:45256086:G:A	8.86808e-08	-1.61358	-1.53843	8.93522e-07	-0.667593	-1.44034	1.135e-05	-1.60811	-1.62651
45256291	chr19:45256291:A:G	1.00552e-07	-1.56058	-1.46579	7.83187e-07	-0.982823	-1.25691	1.28275e-05	-1.54304	-1.56921
45257162	chr19:45257162:T:C	4.15854e-07	-1.23722e-10	-1.60672	1.59473e-06	-1.23722e-10	-1.52864	5.91648e-05	-1.23722e-10	-1.58351
45257290	chr19:45257290:A:G	2.55181e-07	-0.439321	-1.65576	4.32515e-06	1.08956	-1.62046	3.94789e-05	-0.324081	-1.66399
45257352	chr19:45257352:G:A	1.13416e-07	-1.58071	-1.32528	9.53383e-07	-0.892677	-1.15041	1.34932e-05	-1.56649	-1.49517
45257573	chr19:45257573:G:A	4.67976e-06	0.813954	-6.7639e-10	2.83009e-05	1.34755	-6.7639e-10	0.000614255	0.756571	-6.7639e-10
45257662	chr19:45257662:C:T	3.27558e-07	-0.807147	-1.03824	0.00441579	5.94558	0.452013	3.46102e-05	-0.815061	-1.30463
45257675	chr19:45257675:G:A	1.01604e-07	-1.61772	-1.39825	1.21004e-06	-0.553194	-1.2515	1.21835e-05	-1.61645	-1.54731
45257693	chr19:45257693:T:A	4.14609e-07	-1.23722e-10	-1.60971	1.43112e-06	-1.23722e-10	-1.63689	5.86438e-05	-1.23722e-10	-1.59236
45257835	chr19:45257835:G:A	5.05473e-07	-1.23722e-10	-1.41155	1.8456e-06	-1.23722e-10	-1.38254	7.75689e-05	-1.23722e-10	-1.31267
45257958	chr19:45257958:G:C	4.0826e-07	-1.23722e-10	-1.62515	1.50397e-06	-1.23722e-10	-1.58724	5.49385e-05	-1.23722e-10	-1.65762
45258179	chr19:45258179:T:G	1.13934e-07	-1.5784	-1.32302	9.36972e-07	-0.910413	-1.15004	1.35547e-05	-1.56194	-1.49516
45258231	chr19:45258231:C:T	4.12607e-07	-1.61455	-6.7639e-10	1.57533e-06	-1.54088	-6.7639e-10	5.761e-05	-1.61014	-6.7639e-10
45258478	chr19:45258478:A:G	1.15574e-07	-1.57807	-1.30907	9.58677e-07	-0.910407	-1.12714	1.37209e-05	-1.56111	-1.48381
45258493	chr19:45258493:G:A	1.16972e-07	-1.56785	-1.30727	9.24299e-07	-0.950395	-1.12367	1.39162e-05	-1.54903	-1.48175
45258924	chr19:45258924:G:A	5.4982e-07	-1.23722e-10	-1.32746	2.02926e-06	-1.23722e-10	-1.28768	7.27193e-05	-1.23722e-10	-1.37723
45259383	chr19:45259383:T:C	9.91857e-08	-1.56048	-1.47957	6.74119e-07	-1.09189	-1.2978	1.27109e-05	-1.53624	-1.58514
45259628	chr19:45259628:A:G	1.74626e-06	-1.24594	1.07413	5.13006e-06	-0.736278	0.376048	0.000144369	-1.19049	0.499023
45259689	chr19:45259689:C:T	4.12827e-07	-1.61402	-6.7639e-10	1.57919e-06	-1.53844	-6.7639e-10	5.76565e-05	-1.60934	-6.7639e-10
45260053	chr19:45260053:C:T	5.04252e-07	-1.23722e-10	-1.41397	1.83996e-06	-1.23722e-10	-1.3856	7.73371e-05	-1.23722e-10	-1.31567
45260214	chr19:45260214:A:G	5.73165e-07	-1.23722e-10	-1.28587	2.13052e-06	-1.23722e-10	-1.23898	7.56034e-05	-1.23722e-10	-1.33834
45260246	chr19:45260246:T:C	3.0886e-07	-0.238255	-1.66591	6.14976e-06	1.38053	-1.55946	4.97882e-05	-0.106777	-1.64929
45260792	chr19:45260792:C:T	2.88655e-06	-1.23722e-10	0.330769	1.11503e-05	-1.23722e-10	0.416121	0.000369003	-1.23722e-10	0.246965
45261689	chr19:45261689:C:T	4.43411e-07	-1.23722e-10	-1.54255	1.59589e-06	-1.23722e-10	-1.52791	5.96641e-05	-1.23722e-10	-1.57511
45261794	chr19:45261794:A:G	1.29574e-07	-1.58499	-1.1878	9.4536e-07	-0.981429	-1.07011	1.54693e-05	-1.57736	-1.34762
45262037	chr19:45262037:T:A	4.62338e-07	-1.23722e-10	-1.50075	1.63633e-06	-1.23722e-10	-1.50289	6.05938e-05	-1.23722e-10	-1.55965
45262050	chr19:45262050:C:T	5.07478e-07	-1.23722e-10	-1.4076	1.85401e-06	-1.23722e-10	-1.378	7.80391e-05	-1.23722e-10	-1.30663
45262197	chr19:45262197:T:C	3.92787e-07	-1.23722e-10	-1.66378	1.50618e-06	-1.23722e-10	-1.58577	5.50733e-05	-1.23722e-10	-1.65517
45262449	chr19:45262449:A:G	4.156e-07	-1.60732	-6.7639e-10	1.61841e-06	-1.5139	-6.7639e-10	5.81998e-05	-1.59996	-6.7639e-10
45262741	chr19:45262741:C:T	5.17048e-07	0.124445	-1.51336	9.61312e-06	1.88716	-1.61938	7.62651e-05	0.246313	-1.57594
45263471	chr19:45263471:G:A	4.81821e-07	-0.579056	-0.88042	0.00909482	6.48369	0.636424	4.90027e-05	-0.586649	-1.18532
45263634	chr19:45263634:C:T	9.3757e-07	-1.23722e-10	-0.793757	5.51784e-06	-1.23722e-10	-0.287361	0.000135124	-1.23722e-10	-0.757643
45263956	chr19:45263956:G:A	9.73434e-08	-1.58563	-1.47318	7.0203e-07	-0.980607	-1.36852	1.24907e-05	-1.57822	-1.56064
45264180	chr19:45264180:A:G	5.02608e-07	-1.23722e-10	-1.41724	1.85872e-06	-1.23722e-10	-1.37546	6.75777e-05	-1.23722e-10	-1.45056
45264281	chr19:45264281:G:C	5.75956e-07	0.374063	-1.65508	1.31155e-05	2.24195	-1.6635	8.905e-05	0.48953	-1.66417
45264288	chr19:45264288:G:A	4.08056e-07	-1.23722e-10	-1.62564	1.51879e-06	-1.23722e-10	-1.57743	5.65503e-05	-1.23722e-10	-1.62871
45264290	chr19:45264290:T:C	7.59186e-07	-1.23722e-10	-1.0048	2.4279e-06	-1.23722e-10	-1.10832	0.000108827	-1.23722e-10	-0.974078
45264739	chr19:45264739:C:T	5.3523e-07	-1.35435	-6.7639e-10	2.45335e-06	-1.09789	-6.7639e-10	7.8338e-05	-1.30281	-6.7639e-10
45265213	chr19:45265213:TGGG:T	4.03023e-07	-1.23722e-10	-1.63806	1.42998e-06	-1.23722e-10	-1.63769	5.51514e-05	-1.23722e-10	-1.65376
45265218	chr19:45265218:G:A	3.97084e-07	-1.23722e-10	-1.6529	1.41003e-06	-1.23722e-10	-1.65173	5.46835e-05	-1.23722e-10	-1.66228
45265688	chr19:45265688:T:C	6.00162e-07	0.339947	-1.5798	1.6205e-05	2.14024	-1.35027	0.000100126	0.470683	-1.5281
45265923	chr19:45265923:G:A	9.75673e-07	0.725487	-1.47941	3.59677e-05	2.66334	-1.07606	0.000177583	0.881221	-1.36562
45265961	chr19:45265961:G:A	4.21371e-07	-1.23722e-10	-1.59353	1.50784e-06	-1.23722e-10	-1.58467	5.68127e-05	-1.23722e-10	-1.62408
45266043	chr19:45266043:A:G	1.46711e-06	1.05197	-1.39797	4.57091e-05	3.32945	-1.5025	0.000244184	1.22209	-1.38801
45266128	chr19:45266128:G:C	1.09419e-06	0.790327	-1.42961	4.18722e-05	2.7438	-1.00452	0.000200725	0.950197	-1.3121
45266317	chr19:45266317:G:A	1.37378e-06	0.972296	-1.38402	4.13627e-05	3.21857	-1.49153	0.000227963	1.13948	-1.37413
45266491	chr19:45266491:G:A	6.53749e-07	0.501866	-1.65619	1.97997e-05	2.5512	-1.56088	0.000104053	0.607481	-1.62642
45267008	chr19:45267008:A:G	4.19488e-07	-1.23722e-10	-1.59801	1.61534e-06	-1.23722e-10	-1.5158	5.97437e-05	-1.23722e-10	-1.57378
45267042	chr19:45267042:G:C	3.94175e-07	-1.23722e-10	-1.66025	2.26215e-06	-1.23722e-10	-1.17903	5.45626e-05	-1.23722e-10	-1.66449
45267048	chr19:45267048:A:G	1.00572e-06	0.727286	-1.45088	3.69404e-05	2.6619	-1.04794	0.000183255	0.886241	-1.3392
45267192	chr19:45267192:G:T	4.11565e-07	-1.61708	-6.7639e-10	1.54781e-06	-1.55851	-6.7639e-10	5.73569e-05	-1.61455	-6.7639e-10
45267505	chr19:45267505:C:T	1.21567e-06	-1.23722e-10	-0.534001	8.62651e-06	-1.23722e-10	0.159493	0.00020348	-1.23722e-10	-0.34827
45267702	chr19:45267702:C:T	5.22552e-07	-1.23722e-10	-1.37832	1.93496e-06	-1.23722e-10	-1.33526	6.99974e-05	-1.23722e-10	-1.41538
45268575	chr19:45268575:C:T	1.00986e-06	-1.23722e-10	-0.719481	4.08128e-06	-1.23722e-10	-0.588937	0.000142515	-1.23722e-10	-0.704389
45268769	chr19:45268769:A:G	5.25442e-07	-1.23722e-10	-1.37281	1.94637e-06	-1.23722e-10	-1.32938	7.03632e-05	-1.23722e-10	-1.41017
45268982	chr19:45268982:C:T	3.96255e-07	-0.109441	-1.54555	1.21245e-05	1.70273	-1.20285	7.50794e-05	0.0572581	-1.40255
45269269	chr19:45269269:C:T	5.75761e-07	-1.23722e-10	-1.28136	2.16586e-06	-1.23722e-10	-1.22253	7.94412e-05	-1.23722e-10	-1.28882
45269433	chr19:45269433:C:T	4.47933e-07	0.0243374	-1.55674	1.14135e-05	1.68313	-1.24368	8.24441e-05	0.176704	-1.42842
45269608	chr19:45269608:C:T	4.11301e-07	-1.61772	-6.7639e-10	1.52961e-06	-1.57034	-6.7639e-10	5.72274e-05	-1.61681	-6.7639e-10
45269710	chr19:45269710:C:G	4.00818e-07	0.0232145	-1.66676	8.20584e-06	1.67939	-1.56989	6.67305e-05	0.177538	-1.64071
45269888	chr19:45269888:G:A	3.97744e-07	-1.23722e-10	-1.65124	1.49581e-06	-1.23722e-10	-1.59268	5.60571e-05	-1.23722e-10	-1.63747
45270090	chr19:45270090:A:G	3.92428e-07	-1.23722e-10	-1.6647	1.39212e-06	-1.23722e-10	-1.66452	5.44423e-05	-1.23722e-10	-1.6667
45270164	chr19:45270164:G:C	4.08522e-07	-1.23722e-10	-1.6245	1.45509e-06	-1.23722e-10	-1.62028	5.54761e-05	-1.23722e-10	-1.64789
45270641	chr19:45270641:T:C	4.3831e-07	0.072992	-1.62711	9.80531e-06	1.75016	-1.46258	7.66592e-05	0.22642	-1.55089
45270744	chr19:45270744:C:T	5.2651e-07	-1.23722e-10	-1.37078	1.95567e-06	-1.23722e-10	-1.32461	7.06779e-05	-1.23722e-10	-1.40571
45271210	chr19:45271210:C:A	4.58881e-07	-1.23722e-10	-1.50826	1.82859e-06	-1.23722e-10	-1.3918	6.60328e-05	-1.23722e-10	-1.47369
45271251	chr19:45271251:G:A	1.31479e-06	-1.23722e-10	-0.455613	8.40505e-06	-1.23722e-10	0.133485	0.000209328	-1.23722e-10	-0.319936
45271328	chr19:45271328:A:G	4.90882e-07	-1.23722e-10	-1.44085	1.70875e-06	-1.23722e-10	-1.45959	7.29307e-05	-1.23722e-10	-1.37433
45271422	chr19:45271422:A:G	4.78967e-07	0.0600975	-1.52551	1.16561e-05	1.73149	-1.27101	8.57686e-05	0.208258	-1.42044
45271582	chr19:45271582:A:G	1.00895e-06	-1.23722e-10	-0.720385	4.07633e-06	-1.23722e-10	-0.59015	0.000142356	-1.23722e-10	-0.70551
45271600	chr19:45271600:G:A	3.91822e-07	-1.23722e-10	-1.66624	2.64799e-06	-1.23722e-10	-1.02154	5.57332e-05	-1.23722e-10	-1.64326
45272032	chr19:45272032:A:G	1.39426e-06	-1.23722e-10	-0.396933	9.38769e-06	-1.23722e-10	0.244052	0.000228081	-1.23722e-10	-0.234139
45272049	chr19:45272049:TG:T	4.42335e-07	0.0432442	-1.58823	1.099e-05	1.7103	-1.30867	8.00959e-05	0.196365	-1.47698
45272315	chr19:45272315:G:A	4.11354e-07	-1.61759	-6.7639e-10	1.538e-06	-1.56487	-6.7639e-10	5.72791e-05	-1.6159	-6.7639e-10
45272331	chr19:45272331:C:T	4.54601e-07	0.0601494	-1.57778	1.14955e-05	1.73422	-1.28762	8.27621e-05	0.213766	-1.46164
45272364	chr19:45272364:G:A	1.45537e-06	-0.354035	-6.7639e-10	2.62157e-06	-1.03157	-6.7639e-10	0.000190077	-0.41641	-6.7639e-10
45272843	chr19:45272843:G:A	3.95305e-07	-1.23722e-10	-1.65739	1.39051e-06	-1.23722e-10	-1.66568	5.51014e-05	-1.23722e-10	-1.65466
45272875	chr19:45272875:G:A	1.46711e-06	-1.23722e-10	-0.345996	9.56495e-06	-1.23722e-10	0.262758	0.000234051	-1.23722e-10	-0.208301
45272934	chr19:45272934:C:T	4.61872e-07	-1.23722e-10	-1.50176	2.74504e-06	-1.23722e-10	-0.98555	6.69083e-05	-1.23722e-10	-1.46052
45273323	chr19:45273323:T:C	3.99507e-07	-1.23722e-10	-1.64682	1.45041e-06	-1.23722e-10	-1.6235	5.52006e-05	-1.23722e-10	-1.65287
45273369	chr19:45273369:G:C	1.08625e-07	-1.2836	-1.66555	5.20126e-07	-1.04293	-1.6061	1.44523e-05	-1.33181	-1.66118
45273722	chr19:45273722:T:C	4.10808e-07	0.0451374	-1.66406	8.76172e-06	1.71098	-1.53593	6.9598e-05	0.200537	-1.62164
45273973	chr19:45273973:G:C	4.1047e-07	-1.23722e-10	-1.61974	1.52987e-06	-1.23722e-10	-1.57017	5.68297e-05	-1.23722e-10	-1.62378
45273987	chr19:45273987:C:T	3.21272e-07	-0.270943	-1.59382	5.79734e-06	1.09876	-1.33671	5.69185e-05	-0.130933	-1.49129
45274010	chr19:45274010:G:T	4.11343e-07	-1.61762	-6.7639e-10	1.53703e-06	-1.5655	-6.7639e-10	5.72718e-05	-1.61603	-6.7639e-10
45274044	chr19:45274044:G:T	4.57846e-07	-1.23722e-10	-1.51052	1.64632e-06	-1.23722e-10	-1.4968	6.0989e-05	-1.23722e-10	-1.55315
45275630	chr19:45275630:G:A	6.09811e-07	-1.23722e-10	-1.2239	2.73561e-06	-1.23722e-10	-0.988993	9.35375e-05	-1.23722e-10	-1.12548
45275683	chr19:45275683:T:C	1.02559e-07	-1.40796	-1.59865	4.81109e-07	-1.1643	-1.56271	1.43674e-05	-1.3879	-1.61098
45276377	chr19:45276377:T:C	5.47291e-07	0.260738	-1.59281	1.62496e-05	2.25762	-1.4649	8.45621e-05	0.282763	-1.50912
45276558	chr19:45276558:G:A	5.37692e-07	-1.23722e-10	-1.34976	2.01631e-06	-1.23722e-10	-1.29408	7.43918e-05	-1.23722e-10	-1.35449
45277329	chr19:45277329:C:T	6.86468e-07	-0.100305	-1.00518	6.63393e-06	1.31969	-1.42284	7.87159e-05	0.0634603	-1.36145
45277526	chr19:45277526:A:G	4.22318e-07	-1.23722e-10	-1.59129	1.5048e-06	-1.23722e-10	-1.58669	5.67906e-05	-1.23722e-10	-1.62447
45277555	chr19:45277555:A:G	1.34792e-06	-1.23722e-10	-0.430729	1.03744e-05	-1.23722e-10	0.343996	0.000229816	-1.23722e-10	-0.22656
45278658	chr19:45278658:C:A	9.28747e-08	-1.61469	-1.49111	3.13549e-07	-1.59699	-1.55816	1.32765e-05	-1.61765	-1.46019
45278672	chr19:45278672:C:T	5.43006e-07	-1.23722e-10	-1.33993	2.03557e-06	-1.23722e-10	-1.28457	7.28858e-05	-1.23722e-10	-1.37494
45278906	chr19:45278906:A:T	5.55456e-07	0.233886	-1.55115	1.5109e-05	1.95651	-1.23657	0.00010377	0.397633	-1.4193
45278911	chr19:45278911:C:T	1.19874e-06	-1.23722e-10	-0.548022	8.6934e-06	-1.23722e-10	0.167217	0.000204181	-1.23722e-10	-0.344831
45279330	chr19:45279330:A:C	4.11347e-07	-1.61761	-6.7639e-10	1.52261e-06	-1.57492	-6.7639e-10	5.7195e-05	-1.61737	-6.7639e-10
45279336	chr19:45279336:A:G	1.47384e-06	-1.23722e-10	-0.341422	1.14712e-05	-1.23722e-10	0.444495	0.000258134	-1.23722e-10	-0.11036
45279664	chr19:45279664:A:G	4.12274e-07	-1.61536	-6.7639e-10	1.5656e-06	-1.54708	-6.7639e-10	5.75222e-05	-1.61167	-6.7639e-10
45280234	chr19:45280234:C:T	4.35249e-07	-1.23722e-10	-1.56113	1.55163e-06	-1.23722e-10	-1.55604	5.81742e-05	-1.23722e-10	-1.6004
45280293	chr19:45280293:C:T	5.13945e-07	-1.23722e-10	-1.39493	1.93558e-06	-1.23722e-10	-1.33494	6.98778e-05	-1.23722e-10	-1.41709
45280789	chr19:45280789:T:TA	4.30061e-07	-1.23722e-10	-1.57312	1.53469e-06	-1.23722e-10	-1.56702	5.76145e-05	-1.23722e-10	-1.61006
45280890	chr19:45280890:G:A	4.215e-07	-1.23722e-10	-1.59323	1.58484e-06	-1.23722e-10	-1.53487	5.82415e-05	-1.23722e-10	-1.59924
45280995	chr19:45280995:G:A	4.10182e-07	-1.23722e-10	-1.62045	1.45791e-06	-1.23722e-10	-1.61834	5.59947e-05	-1.23722e-10	-1.63858
45281174	chr19:45281174:T:C	3.9162e-07	-1.23722e-10	-1.66676	1.41966e-06	-1.23722e-10	-1.64493	5.45623e-05	-1.23722e-10	-1.6645
45281935	chr19:45281935:G:A	4.16608e-07	-1.23722e-10	-1.6049	1.54526e-06	-1.23722e-10	-1.56016	5.55197e-05	-1.23722e-10	-1.6471
45282041	chr19:45282041:T:C	3.14734e-06	0.417263	-6.7639e-10	5.0803e-05	1.93261	-6.7639e-10	0.000477327	0.504363	-6.7639e-10
45282413	chr19:45282413:C:T	4.67293e-07	-1.23722e-10	-1.49009	1.56152e-06	-1.23722e-10	-1.54969	6.48897e-05	-1.23722e-10	-1.49115
45282723	chr19:45282723:G:A	4.05796e-07	-1.23722e-10	-1.6312	1.40862e-06	-1.23722e-10	-1.65274	5.65139e-05	-1.23722e-10	-1.62935
45282946	chr19:45282946:C:T	4.82437e-07	-1.23722e-10	-1.4582	1.69657e-06	-1.23722e-10	-1.46674	6.41904e-05	-1.23722e-10	-1.50199
45283297	chr19:45283297:T:C	1.25419e-07	-1.20657	-1.59882	2.42099e-05	2.6974	-1.50598	1.78954e-05	-1.17543	-1.60386
45283744	chr19:45283744:G:A	2.79758e-07	-0.464526	-1.5386	3.4645e-06	0.864816	-1.6176	3.86522e-05	-0.431876	-1.57736
45283824	chr19:45283824:T:C	1.16107e-07	-1.4429	-1.43963	6.79421e-07	-1.41546	-0.966401	1.82221e-05	-1.45585	-1.30536
45283868	chr19:45283868:A:ACT	4.27861e-07	-1.23722e-10	-1.57825	1.46039e-06	-1.23722e-10	-1.61665	5.954e-05	-1.23722e-10	-1.57719
45284150	chr19:45284150:A:G	5.54432e-07	-1.23722e-10	-1.3191	1.87559e-06	-1.23722e-10	-1.36642	7.63021e-05	-1.23722e-10	-1.32914
45284308	chr19:45284308:A:G	1.05114e-07	-1.43566	-1.54635	4.99065e-07	-1.43121	-1.25915	1.56412e-05	-1.44799	-1.46594
45284349	chr19:45284349:G:A	3.52886e-07	-0.329106	-1.4418	4.25372e-06	1.09443	-1.64198	4.81132e-05	-0.171853	-1.61843
45284647	chr19:45284647:T:G	5.06029e-07	-1.23722e-10	-1.41045	1.76219e-06	-1.23722e-10	-1.42879	7.56483e-05	-1.23722e-10	-1.33774
45284840	chr19:45284840:C:T	4.20018e-07	-1.23722e-10	-1.59675	1.44017e-06	-1.23722e-10	-1.63059	5.84059e-05	-1.23722e-10	-1.59642
45285191	chr19:45285191:C:T	3.91688e-07	-1.23722e-10	-1.66658	1.42657e-06	-1.23722e-10	-1.64007	5.46451e-05	-1.23722e-10	-1.66298
45285354	chr19:45285354:T:C	3.83039e-07	-0.458246	-1.23067	4.42152e-06	0.880996	-1.38986	4.92676e-05	-0.43266	-1.33391
45285665	chr19:45285665:A:T	5.52547e-07	-1.23722e-10	-1.32251	1.97448e-06	-1.23722e-10	-1.31504	7.30464e-05	-1.23722e-10	-1.37274
45285667	chr19:45285667:C:G	5.50468e-07	-1.23722e-10	-1.32628	1.96704e-06	-1.23722e-10	-1.31882	7.2792e-05	-1.23722e-10	-1.37623
45285791	chr19:45285791:A:G	4.93203e-07	-1.23722e-10	-1.43613	2.04187e-06	-1.23722e-10	-1.28148	6.53299e-05	-1.23722e-10	-1.48439
45286743	chr19:45286743:T:A	1.22167e-07	-1.47682	-1.35483	7.9174e-07	-1.39064	-0.838226	1.9508e-05	-1.48891	-1.20411
45286916	chr19:45286916:G:T	4.27822e-07	-1.23722e-10	-1.57834	1.45977e-06	-1.23722e-10	-1.61707	5.94943e-05	-1.23722e-10	-1.57796
45287042	chr19:45287042:C:T	7.6943e-06	1.31119	-6.7639e-10	8.02919e-06	0.0877369	-6.7639e-10	0.00107316	1.31452	-6.7639e-10
45287095	chr19:45287095:T:G	4.86894e-07	-1.23722e-10	-1.449	1.66517e-06	-1.23722e-10	-1.48542	7.30709e-05	-1.23722e-10	-1.37241
45287221	chr19:45287221:AAG:A	4.22636e-07	-1.59054	-6.7639e-10	1.691e-06	-1.47003	-6.7639e-10	5.94604e-05	-1.57853	-6.7639e-10
45287945	chr19:45287945:A:G	4.27424e-07	-1.23722e-10	-1.57927	1.45876e-06	-1.23722e-10	-1.61776	5.94388e-05	-1.23722e-10	-1.57889
45288421	chr19:45288421:C:T	7.97726e-08	-1.59132	-1.66655	2.84722e-07	-1.61234	-1.63925	1.13572e-05	-1.57078	-1.66321
45288432	chr19:45288432:A:G	4.1309e-07	-1.23722e-10	-1.61338	1.47504e-06	-1.23722e-10	-1.60667	5.59524e-05	-1.23722e-10	-1.63934
45288774	chr19:45288774:C:T	5.13408e-07	-1.23722e-10	-1.39598	2.01841e-06	-1.23722e-10	-1.29304	6.82333e-05	-1.23722e-10	-1.44091
45288854	chr19:45288854:A:AAG	4.45328e-07	-1.53824	-6.7639e-10	1.87732e-06	-1.3655	-6.7639e-10	6.31285e-05	-1.51867	-6.7639e-10
45289118	chr19:45289118:G:A	8.72119e-07	-0.866122	-6.7639e-10	2.2203e-06	-1.19771	-6.7639e-10	0.000115345	-0.915915	-6.7639e-10
45289506	chr19:45289506:C:T	2.59937e-07	-0.775673	-1.30094	2.41756e-06	0.474301	-1.58689	3.2273e-05	-0.650476	-1.53913
45289560	chr19:45289560:G:A	4.35339e-07	-1.56092	-6.7639e-10	1.46227e-06	-1.61536	-6.7639e-10	5.98176e-05	-1.57254	-6.7639e-10
45289648	chr19:45289648:T:TA	4.15505e-07	-1.23722e-10	-1.60755	1.43992e-06	-1.23722e-10	-1.63076	5.87287e-05	-1.23722e-10	-1.59091
45289718	chr19:45289718:C:T	4.20416e-07	-1.23722e-10	-1.59581	1.45318e-06	-1.23722e-10	-1.62159	5.95165e-05	-1.23722e-10	-1.57759
45289856	chr19:45289856:C:T	3.99273e-07	-1.23722e-10	-1.6474	1.43371e-06	-1.23722e-10	-1.63508	5.53004e-05	-1.23722e-10	-1.65106
45289857	chr19:45289857:A:G	9.01388e-08	-1.60003	-1.53567	7.59783e-07	-1.10333	-1.16674	1.40801e-05	-1.60355	-1.41553
45289971	chr19:45289971:G:A	3.93805e-07	-1.23722e-10	-1.66119	2.22971e-06	-1.23722e-10	-1.19347	5.46266e-05	-1.23722e-10	-1.66332
45290449	chr19:45290449:G:T	1.80902e-07	-1.21208	-1.22701	6.28479e-05	3.17523	-1.02986	2.67604e-05	-1.16452	-1.2124
45290570	chr19:45290570:T:C	1.19023e-07	-1.21518	-1.64255	4.09382e-07	-1.312	-1.57646	1.7322e-05	-1.15058	-1.66129
45290574	chr19:45290574:A:T	2.0977e-07	-0.64261	-1.64843	3.36643e-06	0.868444	-1.64994	3.31522e-05	-0.497068	-1.66566
45291110	chr19:45291110:A:G	4.61024e-07	-1.23722e-10	-1.5036	1.64844e-06	-1.23722e-10	-1.49552	6.09309e-05	-1.23722e-10	-1.5541
45291511	chr19:45291511:G:A	4.11499e-07	-1.61724	-6.7639e-10	1.49301e-06	-1.59456	-6.7639e-10	5.7359e-05	-1.61451	-6.7639e-10
45291675	chr19:45291675:G:A	4.46321e-07	-1.53601	-6.7639e-10	1.8816e-06	-1.36322	-6.7639e-10	6.32486e-05	-1.51677	-6.7639e-10
45291880	chr19:45291880:G:A	4.01683e-07	-1.23722e-10	-1.64139	1.40557e-06	-1.23722e-10	-1.65491	5.6268e-05	-1.23722e-10	-1.63371
45292028	chr19:45292028:A:C	4.91222e-07	-1.23722e-10	-1.44015	1.56233e-06	-1.23722e-10	-1.54917	6.37879e-05	-1.23722e-10	-1.50828
45292357	chr19:45292357:C:T	4.27121e-07	-1.23722e-10	-1.57998	1.4715e-06	-1.23722e-10	-1.60907	6.0531e-05	-1.23722e-10	-1.56068
45292850	chr19:45292850:C:T	3.93495e-07	-1.23722e-10	-1.66198	1.45688e-06	-1.23722e-10	-1.61905	5.5338e-05	-1.23722e-10	-1.65038
45293071	chr19:45293071:C:T	4.18376e-07	-1.60067	-6.7639e-10	1.53125e-06	-1.56926	-6.7639e-10	5.85213e-05	-1.59445	-6.7639e-10
45293188	chr19:45293188:T:C	1.98779e-07	-0.69995	-1.64491	3.07267e-06	0.779927	-1.65273	3.11544e-05	-0.558601	-1.66628
45293507	chr19:45293507:C:G	4.94153e-07	-1.4342	-6.7639e-10	1.45945e-06	-1.61729	-6.7639e-10	6.92695e-05	-1.42583	-6.7639e-10
45293777	chr19:45293777:T:C	3.91863e-07	-1.23722e-10	-1.66614	1.40795e-06	-1.23722e-10	-1.65321	5.45398e-05	-1.23722e-10	-1.66491
45293973	chr19:45293973:T:G	2.04331e-07	-0.666218	-1.65109	3.2707e-06	0.836692	-1.64703	3.2348e-05	-0.522479	-1.66481
45294335	chr19:45294335:T:C	1.73591e-07	-0.813839	-1.66651	2.22065e-06	0.418805	-1.61635	2.75444e-05	-0.699709	-1.64833
45294734	chr19:45294734:A:C	5.61686e-07	-1.30611	-6.7639e-10	8.55374e-06	0.151022	-6.7639e-10	7.88769e-05	-1.29595	-6.7639e-10
45294834	chr19:45294834:G:A	1.77899e-07	-0.789215	-1.66662	2.31762e-06	0.460057	-1.61486	2.83298e-05	-0.672328	-1.6476
45294937	chr19:45294937:C:T	1.85286e-07	-1.1991	-1.21605	6.68984e-05	3.22048	-1.01265	2.74478e-05	-1.15116	-1.20039
45295121	chr19:45295121:A:G	9.17143e-08	-1.60762	-1.51075	8.50299e-07	-1.05831	-1.09921	1.44762e-05	-1.60995	-1.38139
45295134	chr19:45295134:A:T	2.6064e-07	-0.756662	-1.31725	2.47503e-06	0.505982	-1.59508	3.25536e-05	-0.631822	-1.54913
45295227	chr19:45295227:T:C	9.23767e-08	-1.61644	-1.49474	9.7379e-07	-0.95734	-1.06457	1.47093e-05	-1.61727	-1.35809
45295441	chr19:45295441:C:T	3.92908e-07	-1.23722e-10	-1.66347	1.44723e-06	-1.23722e-10	-1.6257	5.49993e-05	-1.23722e-10	-1.65652
45295541	chr19:45295541:G:A	1.73809e-07	-0.812695	-1.6664	2.22332e-06	0.42154	-1.61789	2.75553e-05	-0.697799	-1.64984
45295715	chr19:45295715:G:A	3.9212e-07	-1.23722e-10	-1.66548	1.43663e-06	-1.23722e-10	-1.63305	5.4795e-05	-1.23722e-10	-1.66024
45295773	chr19:45295773:C:T	1.10706e-07	-1.28399	-1.64618	3.83164e-07	-1.3711	-1.58354	1.60614e-05	-1.22448	-1.66294
45295820	chr19:45295820:A:G	3.92285e-07	-1.23722e-10	-1.66506	2.33986e-06	-1.23722e-10	-1.14526	5.48981e-05	-1.23722e-10	-1.65836
45296184	chr19:45296184:T:C	9.10652e-08	-1.61671	-1.50876	9.5686e-07	-0.949375	-1.09007	1.44352e-05	-1.61746	-1.37671
45296446	chr19:45296446:G:C	8.7328e-08	-1.6125	-1.55488	8.17563e-07	-1.01483	-1.18195	1.35703e-05	-1.61445	-1.44151
45296494	chr19:45296494:C:T	4.73803e-07	-1.23722e-10	-1.47626	1.69792e-06	-1.23722e-10	-1.46594	6.36569e-05	-1.23722e-10	-1.51033
45296534	chr19:45296534:C:T	4.19061e-07	-1.23722e-10	-1.59903	1.44963e-06	-1.23722e-10	-1.62404	5.92996e-05	-1.23722e-10	-1.58124
45296717	chr19:45296717:G:C	1.13886e-07	-1.61539	-1.28646	1.44845e-06	-0.699389	-0.925464	1.70764e-05	-1.61342	-1.21272
45297133	chr19:45297133:G:A	5.64385e-07	-1.30131	-6.7639e-10	1.70874e-06	-1.45959	-6.7639e-10	7.73886e-05	-1.315	-6.7639e-10
45298321	chr19:45298321:GGGTCTGTGCGT:G	2.626e-07	-0.915272	-1.15114	0.00012954	3.34883	-0.480191	5.16119e-05	-0.798661	-0.921427
45298470	chr19:45298470:G:T	6.58416e-07	-1.01078	-0.136432	0.000866784	3.71454	1.0549	5.20706e-05	-1.02148	-0.689761
45298693	chr19:45298693:C:T	1.76376e-07	-1.28972	-1.17471	5.18035e-05	2.91865	-0.966539	2.5717e-05	-1.25708	-1.1596
45298764	chr19:45298764:C:T	3.00584e-07	-1.29747	-0.633853	0.000128064	2.9734	-0.116217	3.44233e-05	-1.29438	-0.830726
45299152	chr19:45299152:G:C	5.70309e-07	-1.23722e-10	-1.29087	2.0168e-06	-1.23722e-10	-1.29384	7.44213e-05	-1.23722e-10	-1.3541
45299333	chr19:45299333:A:G	4.05989e-07	-1.23722e-10	-1.63072	1.93334e-06	-1.23722e-10	-1.3361	5.45968e-05	-1.23722e-10	-1.66386
45299380	chr19:45299380:C:T	6.06253e-07	-1.23722e-10	-1.22975	2.50188e-06	-1.23722e-10	-1.07831	8.60277e-05	-1.23722e-10	-1.20917
45299550	chr19:45299550:TGTAA:T	4.70221e-07	-1.23722e-10	-1.48385	1.96915e-06	-1.23722e-10	-1.31774	7.085e-05	-1.23722e-10	-1.40327
45299605	chr19:45299605:A:G	2.58973e-07	-0.686562	-1.39376	2.66074e-06	0.609447	-1.62619	3.35096e-05	-0.561056	-1.59095
45299750	chr19:45299750:G:A	1.29131e-07	-1.11847	-1.65775	4.31988e-07	-1.22662	-1.60809	1.91323e-05	-1.046	-1.66647
45301106	chr19:45301106:A:C	1.6886e-07	-1.29073	-1.21725	4.81297e-05	2.90555	-1.027	2.45849e-05	-1.2559	-1.2058
45301749	chr19:45301749:C:G	4.40345e-07	-1.23722e-10	-1.54949	1.55182e-06	-1.23722e-10	-1.55592	5.78153e-05	-1.23722e-10	-1.60659
45301779	chr19:45301779:C:T	1.45501e-07	-1.029	-1.62787	1.64352e-06	0.144303	-1.64281	2.1683e-05	-0.925828	-1.66148
45301887	chr19:45301887:AG:A	4.11682e-07	-1.6168	-6.7639e-10	1.45899e-06	-1.6176	-6.7639e-10	5.72614e-05	-1.61621	-6.7639e-10
45301889	chr19:45301889:G:A	7.91101e-08	-1.60441	-1.6618	6.82319e-07	-0.760995	-1.61661	1.09908e-05	-1.60318	-1.6636
45302290	chr19:45302290:C:T	5.1787e-07	-1.23722e-10	-1.38732	1.85522e-06	-1.23722e-10	-1.37735	6.83613e-05	-1.23722e-10	-1.43903
45303264	chr19:45303264:C:T	3.91816e-07	-1.23722e-10	-1.66626	1.39534e-06	-1.23722e-10	-1.66221	5.44432e-05	-1.23722e-10	-1.66668
45303351	chr19:45303351:A:G	3.99812e-07	-1.23722e-10	-1.64605	1.71207e-06	-1.23722e-10	-1.45764	5.88039e-05	-1.23722e-10	-1.58963
45303467	chr19:45303467:C:T	3.94616e-07	-1.23722e-10	-1.65914	1.48608e-06	-1.23722e-10	-1.5992	5.5535e-05	-1.23722e-10	-1.64683
45303539	chr19:45303539:G:A	5.8063e-07	-1.27293	-6.7639e-10	2.16683e-06	-1.22208	-6.7639e-10	8.09455e-05	-1.27006	-6.7639e-10
45303728	chr19:45303728:CTCTG:C	6.12072e-07	-1.23722e-10	-1.2202	2.43361e-06	-1.23722e-10	-1.10597	7.9926e-05	-1.23722e-10	-1.28274
45303901	chr19:45303901:C:G	6.11325e-07	-1.23722e-10	-1.22142	2.42182e-06	-1.23722e-10	-1.11083	7.99774e-05	-1.23722e-10	-1.28209
45303968	chr19:45303968:C:T	4.70177e-07	-1.23722e-10	-1.48394	1.55675e-06	-1.23722e-10	-1.55275	6.42832e-05	-1.23722e-10	-1.50054
45304130	chr19:45304130:G:A	4.64937e-07	-1.49515	-6.7639e-10	2.01184e-06	-1.2963	-6.7639e-10	6.61503e-05	-1.47191	-6.7639e-10
45304673	chr19:45304673:T:C	1.23213e-07	-1.28431	-1.53882	2.57601e-05	2.75875	-1.50527	1.83936e-05	-1.22573	-1.52611
45304687	chr19:45304687:G:A	1.11351e-07	-1.25959	-1.66477	1.06102e-06	-0.353868	-1.58225	1.72973e-05	-1.18857	-1.62472
45305380	chr19:45305380:A:G	4.50675e-07	-1.23722e-10	-1.5263	1.57311e-06	-1.23722e-10	-1.54229	6.5254e-05	-1.23722e-10	-1.48555
45305482	chr19:45305482:C:T	7.90468e-07	-1.23722e-10	-0.964424	2.84619e-06	-1.23722e-10	-0.949366	0.000100914	-1.23722e-10	-1.04957
45305535	chr19:45305535:T:C	1.23431e-07	-1.15849	-1.66288	3.98938e-07	-1.24765	-1.66664	1.81442e-05	-1.11295	-1.65254
45305574	chr19:45305574:T:C	4.24218e-07	-1.23722e-10	-1.5868	1.51154e-06	-1.23722e-10	-1.58222	5.69733e-05	-1.23722e-10	-1.62126
45305950	chr19:45305950:T:C	1.10275e-07	-1.27137	-1.66269	2.28009e-05	2.78676	-1.65531	1.64486e-05	-1.20753	-1.65607
45306492	chr19:45306492:A:G	3.93282e-07	-1.23722e-10	-1.66252	2.21264e-06	-1.23722e-10	-1.20116	5.46814e-05	-1.23722e-10	-1.66232
45306628	chr19:45306628:A:G	6.86434e-07	-1.23722e-10	-1.10554	3.08401e-06	-1.23722e-10	-0.869117	9.8811e-05	-1.23722e-10	-1.07063
45306654	chr19:45306654:A:C	5.58025e-07	-1.23722e-10	-1.31264	2.211e-06	-1.23722e-10	-1.2019	7.36953e-05	-1.23722e-10	-1.3639
45306777	chr19:45306777:A:G	8.59347e-08	-1.51686	-1.66661	1.15977e-06	-0.287975	-1.55915	1.22585e-05	-1.50259	-1.65503
45307685	chr19:45307685:G:A	6.77445e-07	-1.23722e-10	-1.11872	2.44562e-06	-1.23722e-10	-1.10105	8.74055e-05	-1.23722e-10	-1.19328
45307708	chr19:45307708:G:A	3.91935e-07	-1.23722e-10	-1.66595	1.39025e-06	-1.23722e-10	-1.66587	5.45898e-05	-1.23722e-10	-1.66399
45308843	chr19:45308843:T:A	4.13195e-07	-1.61313	-6.7639e-10	1.46916e-06	-1.61066	-6.7639e-10	5.74858e-05	-1.6123	-6.7639e-10
45309029	chr19:45309029:C:A	4.25042e-07	-1.23722e-10	-1.58486	1.41739e-06	-1.23722e-10	-1.64653	5.69134e-05	-1.23722e-10	-1.62231
45309096	chr19:45309096:C:T	1.24059e-07	-1.16955	-1.64674	1.18771e-06	-0.191819	-1.6315	1.84528e-05	-1.09175	-1.65687
45310372	chr19:45310372:G:A	3.13193e-07	-0.533623	-1.35661	2.15797e-06	-0.0109738	-1.2152	4.82631e-05	-0.47888	-1.30829
45310565	chr19:45310565:T:A	4.98562e-07	-1.42532	-6.7639e-10	2.22101e-06	-1.19738	-6.7639e-10	7.12012e-05	-1.39833	-6.7639e-10
45310572	chr19:45310572:G:T	2.19579e-07	-1.588	-0.657335	1.88612e-05	0.674233	0.267529	3.72241e-05	-1.5736	-0.473281
45310573	chr19:45310573:T:C	9.00806e-08	-1.52504	-1.6113	3.6894e-07	-1.32992	-1.66254	1.16764e-05	-1.54465	-1.66161
45311023	chr19:45311023:G:A	8.82289e-08	-1.56673	-1.59039	3.15532e-07	-1.54476	-1.60408	1.28054e-05	-1.58254	-1.53143
45311334	chr19:45311334:A:G	3.98543e-07	-1.23722e-10	-1.64923	1.42311e-06	-1.23722e-10	-1.6425	5.47433e-05	-1.23722e-10	-1.66119
45311348	chr19:45311348:A:C	7.02241e-07	-1.23722e-10	-1.08277	2.5972e-06	-1.23722e-10	-1.04091	8.98588e-05	-1.23722e-10	-1.1656
45311352	chr19:45311352:T:G	7.74529e-07	-1.23722e-10	-0.984794	2.84703e-06	-1.23722e-10	-0.94907	9.80048e-05	-1.23722e-10	-1.07882
45311354	chr19:45311354:T:C	6.31191e-07	-1.23722e-10	-1.18944	2.33537e-06	-1.23722e-10	-1.14718	8.21159e-05	-1.23722e-10	-1.25571
45311483	chr19:45311483:C:T	9.6251e-08	-1.49171	-1.57838	3.30133e-07	-1.5082	-1.59541	1.49704e-05	-1.45348	-1.50428
45311606	chr19:45311606:G:A	3.91795e-07	-1.23722e-10	-1.66631	1.39839e-06	-1.23722e-10	-1.66003	5.44596e-05	-1.23722e-10	-1.66638
45311650	chr19:45311650:C:T	1.04662e-07	-1.4124	-1.57392	5.39031e-06	0.954492	-1.26524	1.79542e-05	-1.3474	-1.42862
45311689	chr19:45311689:C:T	8.65335e-08	-1.57514	-1.60138	3.15969e-07	-1.58571	-1.56174	1.18778e-05	-1.55214	-1.63703
45311990	chr19:45311990:T:C	1.00521e-07	-1.51915	-1.50753	4.36213e-06	0.547996	-1.07038	1.77125e-05	-1.47377	-1.3158
45312026	chr19:45312026:C:T	3.81676e-06	-1.23722e-10	0.610109	2.71109e-05	-1.23722e-10	1.30459	0.000582599	-1.23722e-10	0.70366
45312867	chr19:45312867:A:T	1.97108e-07	-1.25768	-1.09561	3.44282e-07	-1.58331	-1.47833	2.02049e-05	-1.30027	-1.35764
45313271	chr19:45313271:A:G	8.72099e-08	-1.51115	-1.65758	3.03394e-07	-1.5291	-1.65897	1.24488e-05	-1.47551	-1.6667
45313289	chr19:45313289:C:T	3.64689e-07	-1.43429	-0.303712	9.63542e-07	-1.27286	-0.759631	3.19414e-05	-1.47415	-0.725784
45313950	chr19:45313950:C:T	1.21165e-07	-1.44432	-1.39558	4.76069e-07	-1.21932	-1.51822	1.54535e-05	-1.42856	-1.49744
45314466	chr19:45314466:T:G	3.16682e-07	-0.760409	-1.11874	4.61159e-06	0.194189	-0.660963	4.31915e-05	-0.749823	-1.14837
45314805	chr19:45314805:G:A	2.36968e-06	0.133459	-6.7639e-10	3.45597e-06	-0.755245	-6.7639e-10	0.000331026	0.138358	-6.7639e-10
45314859	chr19:45314859:G:A	4.21433e-07	-1.59339	-6.7639e-10	1.45882e-06	-1.61772	-6.7639e-10	5.82536e-05	-1.59903	-6.7639e-10
45315268	chr19:45315268:G:A	9.64616e-08	-1.61772	-1.45018	3.3276e-07	-1.53248	-1.5632	1.46555e-05	-1.61221	-1.36681
45315269	chr19:45315269:G:A	1.52971e-07	-1.35128	-1.25551	4.56267e-07	-1.48172	-1.29831	2.35848e-05	-1.41243	-1.0908
45315370	chr19:45315370:A:G	1.02746e-07	-1.42025	-1.58453	8.56494e-07	-0.555644	-1.59461	1.44021e-05	-1.44607	-1.55039
45315577	chr19:45315577:A:G	7.84965e-08	-1.61765	-1.65634	3.65136e-07	-1.38198	-1.62085	1.13088e-05	-1.61495	-1.6233
45316049	chr19:45316049:G:A	1.70424e-07	-1.10795	-1.39081	2.0618e-06	0.18517	-1.45694	1.86669e-05	-1.17166	-1.56542
45316200	chr19:45316200:C:T	3.91626e-07	-1.23722e-10	-1.66674	1.42384e-06	-1.23722e-10	-1.64199	5.48512e-05	-1.23722e-10	-1.65922
45316551	chr19:45316551:C:A	5.35286e-07	-1.35425	-6.7639e-10	1.55717e-06	-1.55248	-6.7639e-10	7.40006e-05	-1.35977	-6.7639e-10
45316838	chr19:45316838:C:T	4.05221e-07	-1.23722e-10	-1.63262	1.66771e-06	-1.23722e-10	-1.48389	5.52581e-05	-1.23722e-10	-1.65182
45316868	chr19:45316868:A:G	1.13259e-07	-1.55594	-1.35143	6.75648e-07	-1.01791	-1.36952	1.69246e-05	-1.57508	-1.25999
45316886	chr19:45316886:C:T	4.86191e-07	-1.45045	-6.7639e-10	1.76837e-06	-1.42529	-6.7639e-10	6.76779e-05	-1.44908	-6.7639e-10
45316906	chr19:45316906:C:T	6.89422e-07	-1.10119	-6.7639e-10	1.70204e-06	-1.46352	-6.7639e-10	9.66901e-05	-1.09233	-6.7639e-10
45317459	chr19:45317459:G:C	1.83283e-07	-0.759417	-1.6666	9.73913e-07	-0.380287	-1.64149	2.56315e-05	-0.759166	-1.66085
45317475	chr19:45317475:C:T	1.44683e-06	-1.23722e-10	-0.35992	6.61702e-06	-1.23722e-10	-0.105701	0.000172255	-1.23722e-10	-0.514866
45317479	chr19:45317479:G:A	1.99167e-07	-0.692258	-1.65065	1.11047e-06	-0.300293	-1.59027	2.82918e-05	-0.692879	-1.62839
45317669	chr19:45317669:G:A	1.71049e-07	-1.04877	-1.44632	2.16914e-06	0.28321	-1.50423	1.89617e-05	-1.11818	-1.60324
45317925	chr19:45317925:T:C	4.79452e-07	-1.4644	-6.7639e-10	2.03102e-06	-1.28681	-6.7639e-10	6.91346e-05	-1.42778	-6.7639e-10
45318073	chr19:45318073:G:A	4.19266e-07	-1.23722e-10	-1.59854	1.42927e-06	-1.23722e-10	-1.63818	5.84198e-05	-1.23722e-10	-1.59618
45318433	chr19:45318433:C:G	4.94276e-07	-1.52948	0.0955263	7.1095e-07	-1.60662	-0.729876	4.67088e-05	-1.49471	-0.3252
45318734	chr19:45318734:T:C	4.85804e-07	-1.45124	-6.7639e-10	1.7676e-06	-1.42572	-6.7639e-10	6.82885e-05	-1.4401	-6.7639e-10
45318741	chr19:45318741:C:T	8.79615e-08	-1.50315	-1.657	3.12228e-07	-1.51144	-1.64793	1.23252e-05	-1.48544	-1.66676
45318790	chr19:45318790:A:G	4.12485e-07	-1.61485	-6.7639e-10	1.4721e-06	-1.60866	-6.7639e-10	5.71816e-05	-1.61761	-6.7639e-10
45318968	chr19:45318968:C:T	5.08249e-07	-1.23722e-10	-1.40608	1.68125e-06	-1.23722e-10	-1.47581	6.5295e-05	-1.23722e-10	-1.48492
45319462	chr19:45319462:G:A	3.91845e-07	-1.23722e-10	-1.66618	1.51793e-06	-1.23722e-10	-1.578	5.45327e-05	-1.23722e-10	-1.66504
45319748	chr19:45319748:G:A	3.92733e-07	-1.23722e-10	-1.66392	1.583e-06	-1.23722e-10	-1.53602	5.51772e-05	-1.23722e-10	-1.65329
45319916	chr19:45319916:G:A	1.71475e-07	-1.31349	-1.17913	1.02319e-06	-0.525275	-1.44715	1.95918e-05	-1.2672	-1.42153
45319948	chr19:45319948:G:A	6.60575e-07	-1.23722e-10	-1.14394	2.12695e-06	-1.23722e-10	-1.24066	8.23564e-05	-1.23722e-10	-1.25278
45320005	chr19:45320005:A:G	6.08043e-07	-1.23722e-10	-1.2268	2.31411e-06	-1.23722e-10	-1.15632	8.16118e-05	-1.23722e-10	-1.26187
45320036	chr19:45320036:G:A	3.95623e-07	-1.23722e-10	-1.65659	1.39666e-06	-1.23722e-10	-1.66127	5.4941e-05	-1.23722e-10	-1.65758
45320191	chr19:45320191:A:T	4.13904e-07	-1.23722e-10	-1.61142	1.53764e-06	-1.23722e-10	-1.5651	6.08716e-05	-1.23722e-10	-1.55507
45320232	chr19:45320232:G:A	3.5306e-07	-0.443528	-1.32688	1.77647e-06	0.0269255	-1.44764	4.63545e-05	-0.38328	-1.44424
45320405	chr19:45320405:A:G	1.43055e-07	-1.07807	-1.59575	5.14719e-06	1.30957	-1.66647	2.03845e-05	-0.982883	-1.66618
45320806	chr19:45320806:G:A	3.9668e-07	-0.307135	-1.34679	2.03846e-06	0.18004	-1.46319	5.24463e-05	-0.242896	-1.46115
45320895	chr19:45320895:A:ATTATTT	3.89938e-07	-0.00435447	-1.66671	2.36269e-06	0.527832	-1.66338	5.69575e-05	0.0430099	-1.66454
45320946	chr19:45320946:G:A	1.23185e-07	-1.6122	-1.21116	4.00821e-07	-1.52572	-1.38387	1.34678e-05	-1.57934	-1.48419
45320960	chr19:45320960:G:A	4.9621e-07	0.207139	-1.63719	0.000121417	4.46957	-1.66569	8.06712e-05	0.388512	-1.66197
45321009	chr19:45321009:T:C	4.18117e-07	-1.23722e-10	-1.60129	1.56278e-06	-1.23722e-10	-1.54888	6.00453e-05	-1.23722e-10	-1.56874
45321337	chr19:45321337:A:G	3.95076e-07	-0.0442981	-1.61367	2.46828e-06	0.488483	-1.58031	5.97343e-05	0.000166792	-1.5741
45321410	chr19:45321410:C:T	4.13246e-07	-1.23722e-10	-1.61301	1.40017e-06	-1.23722e-10	-1.65875	5.60738e-05	-1.23722e-10	-1.63717
45321737	chr19:45321737:G:A	9.97851e-07	-1.23722e-10	-0.731445	3.04081e-06	-1.23722e-10	-0.883224	0.0001142	-1.23722e-10	-0.925889
45321762	chr19:45321762:C:T	3.44986e-07	-0.17128	-1.62227	2.07196e-06	0.342122	-1.60897	5.08363e-05	-0.108833	-1.6264
45322156	chr19:45322156:A:T	2.27543e-07	-0.543121	-1.66659	2.63534e-06	0.57226	-1.59859	3.69004e-05	-0.430449	-1.62517
45322568	chr19:45322568:C:T	4.18502e-07	-0.190118	-1.41025	2.50881e-06	0.314594	-1.39013	6.16398e-05	-0.129065	-1.41347
45322600	chr19:45322600:G:A	2.08674e-06	-1.23722e-10	0.0063087	5.97477e-06	-1.23722e-10	-0.207802	0.000218877	-1.23722e-10	-0.275329
45322690	chr19:45322690:G:A	3.61507e-07	-0.378544	-1.36822	1.84351e-06	0.0965364	-1.48021	4.79661e-05	-0.315114	-1.47823
45323108	chr19:45323108:G:A	8.18382e-08	-1.61764	-1.61467	2.93792e-07	-1.56905	-1.65118	1.09291e-05	-1.60713	-1.66528
45323890	chr19:45323890:G:T	5.52911e-07	-0.359839	-0.962012	2.35651e-06	-0.101807	-1.03636	7.89684e-05	-0.298893	-0.995898
45324605	chr19:45324605:G:C	4.86266e-07	-0.136267	-1.31403	5.28687e-05	3.20264	-1.23017	5.81764e-05	-0.154701	-1.44566
45324668	chr19:45324668:A:ATGG	6.27863e-07	-1.19473	-6.7639e-10	1.71109e-06	-1.45822	-6.7639e-10	8.64673e-05	-1.20407	-6.7639e-10
45324895	chr19:45324895:G:A	3.75659e-07	-0.210966	-1.4974	1.7357e-06	0.0644098	-1.50835	5.55947e-05	-0.145245	-1.50051
45324982	chr19:45324982:A:C	3.98971e-07	-1.23722e-10	-1.64816	1.39117e-06	-1.23722e-10	-1.6652	5.54864e-05	-1.23722e-10	-1.6477
45325383	chr19:45325383:C:T	2.28031e-07	-0.991721	-1.21585	4.10822e-06	0.432955	-1.01531	2.75363e-05	-0.980678	-1.36766
45325629	chr19:45325629:T:C	4.52771e-07	-1.23722e-10	-1.52166	1.60056e-06	-1.23722e-10	-1.525	6.50178e-05	-1.23722e-10	-1.48918
45325722	chr19:45325722:T:A	4.73014e-07	-1.47792	-6.7639e-10	1.66441e-06	-1.48587	-6.7639e-10	6.52955e-05	-1.48492	-6.7639e-10
45325900	chr19:45325900:TTG:T	2.22077e-07	-0.612461	-1.62156	2.01711e-06	0.370023	-1.6637	3.25328e-05	-0.514837	-1.66675
45326040	chr19:45326040:C:A	4.76548e-07	-1.47048	-6.7639e-10	1.6759e-06	-1.479	-6.7639e-10	6.52282e-05	-1.48595	-6.7639e-10
45326124	chr19:45326124:G:A	1.12883e-06	0.750231	-1.35834	8.31138e-05	4.01408	-1.58922	0.000164268	1.00653	-1.56887
45326251	chr19:45326251:C:T	4.30627e-07	-1.23722e-10	-1.57181	1.48219e-06	-1.23722e-10	-1.60182	5.74389e-05	-1.23722e-10	-1.61312
45326460	chr19:45326460:T:C	6.10014e-07	-1.23722e-10	-1.22357	2.61879e-06	-1.23722e-10	-1.03264	8.79648e-05	-1.23722e-10	-1.1869
45326536	chr19:45326536:G:C	9.17108e-07	0.602369	-1.41819	6.2348e-05	3.76942	-1.63204	0.000133883	0.851317	-1.61819
45327424	chr19:45327424:G:A	5.85406e-07	-1.23722e-10	-1.26474	2.26247e-06	-1.23722e-10	-1.17889	7.10203e-05	-1.23722e-10	-1.40087
45327505	chr19:45327505:C:A	1.28768e-06	0.72039	-1.19684	0.000101787	3.94219	-1.31466	0.00018209	0.955699	-1.41504
45327689	chr19:45327689:G:A	4.80623e-06	2.2806	-1.43998	0.000756751	6.24725	-1.61357	0.000819847	2.64098	-1.5957
45327708	chr19:45327708:C:T	2.5413e-06	-1.23722e-10	0.203384	1.11021e-05	-1.23722e-10	0.411783	0.000322357	-1.23722e-10	0.111819
45327915	chr19:45327915:AAAGT:A	3.94599e-07	-1.23722e-10	-1.65918	1.40675e-06	-1.23722e-10	-1.65407	5.44424e-05	-1.23722e-10	-1.6667
45328088	chr19:45328088:G:A	4.93198e-07	-1.23722e-10	-1.43614	1.93242e-06	-1.23722e-10	-1.33657	6.47547e-05	-1.23722e-10	-1.49323
45328257	chr19:45328257:A:G	4.12986e-07	-1.23722e-10	-1.61363	1.45652e-06	-1.23722e-10	-1.6193	5.86866e-05	-1.23722e-10	-1.59163
45328272	chr19:45328272:A:G	3.95807e-07	-1.23722e-10	-1.65612	1.40281e-06	-1.23722e-10	-1.65687	5.4454e-05	-1.23722e-10	-1.66648
45328680	chr19:45328680:A:G	1.16404e-06	-1.23722e-10	-0.577397	5.85113e-06	-1.23722e-10	-0.228713	0.000164544	-1.23722e-10	-0.560664
45329362	chr19:45329362:C:T	4.86009e-07	-1.23722e-10	-1.45082	1.89739e-06	-1.23722e-10	-1.35487	6.39072e-05	-1.23722e-10	-1.50641
45329800	chr19:45329800:CACTT:C	5.04561e-07	-1.23722e-10	-1.41336	1.9901e-06	-1.23722e-10	-1.30716	6.60795e-05	-1.23722e-10	-1.47298
45329806	chr19:45329806:T:C	4.1879e-07	-1.59968	-6.7639e-10	1.56902e-06	-1.5449	-6.7639e-10	5.81023e-05	-1.60163	-6.7639e-10
45329869	chr19:45329869:G:A	5.81365e-07	-1.23722e-10	-1.27167	1.6724e-06	-1.23722e-10	-1.48109	6.41671e-05	-1.23722e-10	-1.50235
45330228	chr19:45330228:C:G	7.90857e-07	-0.963932	-6.7639e-10	3.15678e-06	-0.845794	-6.7639e-10	0.00011567	-0.913096	-6.7639e-10
45330360	chr19:45330360:G:A	2.06042e-07	-0.701493	-1.60748	2.28574e-06	0.24185	-1.41051	3.63824e-05	-0.611807	-1.45795
45330381	chr19:45330381:A:G	6.35125e-07	-1.18323	-6.7639e-10	2.95435e-06	-0.912069	-6.7639e-10	9.26707e-05	-1.13479	-6.7639e-10
45330789	chr19:45330789:C:A	4.72615e-07	-1.23722e-10	-1.47877	2.20729e-06	-1.23722e-10	-1.20358	6.83029e-05	-1.23722e-10	-1.43989
45331022	chr19:45331022:C:T	4.70189e-07	-1.23722e-10	-1.48391	1.59606e-06	-1.23722e-10	-1.52781	6.15479e-05	-1.23722e-10	-1.54402
45331794	chr19:45331794:C:T	8.17893e-07	-0.930317	-6.7639e-10	3.28605e-06	-0.80566	-6.7639e-10	0.000119689	-0.878945	-6.7639e-10
45332120	chr19:45332120:C:G	4.20779e-07	-1.23722e-10	-1.59494	1.49786e-06	-1.23722e-10	-1.59131	6.0017e-05	-1.23722e-10	-1.56921
45332480	chr19:45332480:T:TG	1.54015e-06	-1.23722e-10	-0.297411	4.93772e-06	-1.23722e-10	-0.398443	0.00017499	-1.23722e-10	-0.499113
45332713	chr19:45332713:T:C	3.93787e-07	-1.23722e-10	-1.66124	1.42351e-06	-1.23722e-10	-1.64222	5.54166e-05	-1.23722e-10	-1.64896
45332725	chr19:45332725:A:G	2.81278e-07	-0.980795	-1.01691	1.02339e-05	1.28536	-0.955003	3.19491e-05	-0.98159	-1.21811
45332851	chr19:45332851:C:A	5.5192e-07	-1.23722e-10	-1.32365	1.58887e-06	-1.23722e-10	-1.53232	6.11123e-05	-1.23722e-10	-1.55113
45332946	chr19:45332946:G:A	1.76836e-06	1.48963	-1.64887	0.000314276	5.23774	-1.48281	0.000387638	1.80355	-1.50731
45333055	chr19:45333055:G:C	6.92221e-07	0.56847	-1.66561	5.87847e-05	3.66622	-1.58769	0.000127532	0.796437	-1.61191
45333242	chr19:45333242:G:A	4.49782e-07	-1.23722e-10	-1.52829	1.39632e-06	-1.23722e-10	-1.66151	5.81333e-05	-1.23722e-10	-1.6011
45333262	chr19:45333262:C:T	2.85848e-06	0.197506	0.123491	0.000404074	3.68898	0.31727	0.000295712	0.225036	-0.199488
45333267	chr19:45333267:T:C	1.3877e-06	-0.0972289	-0.304419	0.000131108	3.1648	-0.284126	0.000172969	-0.0611337	-0.449595
45333565	chr19:45333565:A:T	6.50085e-07	-1.15994	-6.7639e-10	2.61648e-06	-1.03352	-6.7639e-10	9.52479e-05	-1.10736	-6.7639e-10
45333901	chr19:45333901:C:G	6.87074e-07	-1.10461	-6.7639e-10	2.78027e-06	-0.9728	-6.7639e-10	0.000100802	-1.05068	-6.7639e-10
45334011	chr19:45334011:T:C	6.38654e-07	0.483404	-1.66109	4.97753e-05	3.52143	-1.60926	0.000114603	0.707044	-1.62941
45334025	chr19:45334025:A:G	1.30865e-06	-0.389493	-0.0708054	0.000117463	2.66758	0.103197	0.000136867	-0.364024	-0.380805
45334046	chr19:45334046:C:T	5.85406e-07	-1.23722e-10	-1.26474	2.07027e-06	-1.23722e-10	-1.26767	8.50926e-05	-1.23722e-10	-1.2201
45334323	chr19:45334323:T:TTTCA	5.63717e-07	-1.23722e-10	-1.3025	2.83245e-06	-1.23722e-10	-0.954207	8.6953e-05	-1.23722e-10	-1.19847
45334385	chr19:45334385:T:A	4.11313e-07	-1.61769	-6.7639e-10	1.45881e-06	-1.61772	-6.7639e-10	5.89721e-05	-1.58677	-6.7639e-10
45334386	chr19:45334386:T:A	8.15457e-08	-1.57634	-1.65955	2.81182e-07	-1.60734	-1.65676	1.13099e-05	-1.57819	-1.65998
45334836	chr19:45334836:A:G	4.05287e-07	-1.23722e-10	-1.63245	1.4526e-06	-1.23722e-10	-1.62199	5.56619e-05	-1.23722e-10	-1.64454
45334884	chr19:45334884:G:A	4.2048e-07	-1.23722e-10	-1.59565	1.59616e-06	-1.23722e-10	-1.52774	5.81965e-05	-1.23722e-10	-1.60001
45335328	chr19:45335328:T:A	5.67993e-07	-1.23722e-10	-1.29494	2.1012e-06	-1.23722e-10	-1.25284	7.62978e-05	-1.23722e-10	-1.32919
45335569	chr19:45335569:A:G	7.16044e-07	-1.06331	-6.7639e-10	2.84409e-06	-0.950103	-6.7639e-10	0.000104315	-1.01642	-6.7639e-10
45336253	chr19:45336253:G:T	1.75755e-06	1.48975	-1.65512	0.000284285	5.26902	-1.61439	0.000332801	1.79764	-1.65394
45336262	chr19:45336262:A:C	3.9247e-07	-1.23722e-10	-1.66459	1.39649e-06	-1.23722e-10	-1.66138	5.4563e-05	-1.23722e-10	-1.66448
45336353	chr19:45336353:G:A	7.85857e-08	-1.6061	-1.66676	2.87348e-07	-1.57578	-1.66663	1.09267e-05	-1.60649	-1.66614
45336447	chr19:45336447:C:T	1.91993e-07	-1.11482	-1.26477	7.91246e-07	-1.00534	-1.22416	2.80752e-05	-1.0729	-1.25605
45336762	chr19:45336762:G:A	5.69181e-07	-1.23722e-10	-1.29285	1.6392e-06	-1.23722e-10	-1.50114	6.28658e-05	-1.23722e-10	-1.52284
45336898	chr19:45336898:T:C	6.04155e-07	-1.23722e-10	-1.23322	2.14426e-06	-1.23722e-10	-1.23255	8.79039e-05	-1.23722e-10	-1.18759
45336947	chr19:45336947:G:C	3.88913e-07	-1.38921	-0.284484	7.79456e-07	-1.49663	-0.747877	3.46117e-05	-1.29417	-0.825479
45338059	chr19:45338059:C:T	4.08348e-07	-1.23722e-10	-1.62493	1.74793e-06	-1.23722e-10	-1.43691	5.89608e-05	-1.23722e-10	-1.58697
45338060	chr19:45338060:G:A	8.32599e-08	-1.55659	-1.65849	6.04265e-07	-0.888968	-1.61012	1.14625e-05	-1.56398	-1.66078
45338513	chr19:45338513:C:G	3.9193e-07	-1.23722e-10	-1.66596	1.45421e-06	-1.23722e-10	-1.62088	5.74036e-05	-1.23722e-10	-1.61373
45340057	chr19:45340057:G:T	2.92839e-06	-0.0501422	0.395303	0.000348895	3.22736	0.632067	0.000280055	-0.0285814	-0.0002709
45340147	chr19:45340147:T:C	2.86144e-07	-1.06609	-0.914466	2.1012e-06	-0.197256	-1.05558	3.03034e-05	-1.11285	-1.13973
45340226	chr19:45340226:A:G	1.26994e-06	-0.490325	-6.7639e-10	9.78146e-06	0.285142	-6.7639e-10	0.000175442	-0.496529	-6.7639e-10
45340351	chr19:45340351:T:A	3.68844e-07	-1.10318	-0.623498	4.41009e-06	0.0258899	-0.537342	4.13488e-05	-1.13592	-0.805873
45340403	chr19:45340403:G:A	6.48938e-07	-1.23722e-10	-1.16171	2.724e-06	-1.23722e-10	-0.993246	9.95595e-05	-1.23722e-10	-1.06308
45340780	chr19:45340780:G:A	9.08031e-07	-0.82577	-6.7639e-10	3.34044e-06	-0.789245	-6.7639e-10	0.000133722	-0.768076	-6.7639e-10
45341250	chr19:45341250:G:C	8.77103e-07	-0.860424	-6.7639e-10	3.21794e-06	-0.826604	-6.7639e-10	0.000128955	-0.804373	-6.7639e-10
45341392	chr19:45341392:C:T	1.56398e-06	-0.601901	0.319843	1.24608e-05	0.472043	0.0552009	0.000130845	-0.654175	-0.135652
45341973	chr19:45341973:C:G	1.52278e-06	1.203	-1.51176	6.2271e-05	3.43723	-1.30108	0.000306409	1.48375	-1.42267
45342150	chr19:45342150:A:G	6.65386e-07	-1.13668	-6.7639e-10	2.00668e-06	-1.29887	-6.7639e-10	9.01965e-05	-1.16185	-6.7639e-10
45342189	chr19:45342189:G:A	3.99361e-07	-1.23722e-10	-1.64718	1.61031e-06	-1.23722e-10	-1.51892	5.75871e-05	-1.23722e-10	-1.61054
45342982	chr19:45342982:G:A	4.64677e-07	-1.23722e-10	-1.49571	1.76231e-06	-1.23722e-10	-1.42872	6.11597e-05	-1.23722e-10	-1.55035
45343135	chr19:45343135:T:C	4.78257e-07	-1.4669	-6.7639e-10	1.84653e-06	-1.38204	-6.7639e-10	6.7503e-05	-1.45167	-6.7639e-10
45343166	chr19:45343166:G:T	4.91591e-07	-1.23722e-10	-1.4394	1.88959e-06	-1.23722e-10	-1.35899	6.41987e-05	-1.23722e-10	-1.50186
45343190	chr19:45343190:T:C	2.13972e-06	-1.23722e-10	0.0313838	8.21484e-06	-1.23722e-10	0.110595	0.000267673	-1.23722e-10	-0.0740738
45343244	chr19:45343244:G:A	4.56843e-07	-1.23722e-10	-1.51271	2.05942e-06	-1.23722e-10	-1.27292	6.84712e-05	-1.23722e-10	-1.43743
45343311	chr19:45343311:T:G	1.24488e-06	-1.23722e-10	-0.510258	4.36421e-06	-1.23722e-10	-0.521909	0.000154715	-1.23722e-10	-0.622256
45343341	chr19:45343341:T:C	8.65151e-07	-1.23722e-10	-0.874145	2.73383e-06	-1.23722e-10	-0.989645	0.000111613	-1.23722e-10	-0.948802
45343420	chr19:45343420:C:T	4.68371e-07	-1.48779	-6.7639e-10	2.11757e-06	-1.24508	-6.7639e-10	6.48744e-05	-1.49139	-6.7639e-10
45343506	chr19:45343506:T:C	8.18549e-07	-1.23722e-10	-0.929515	3.27912e-06	-1.23722e-10	-0.807772	0.000124964	-1.23722e-10	-0.835816
45343554	chr19:45343554:C:T	8.04546e-07	-1.23722e-10	-0.946771	3.04558e-06	-1.23722e-10	-0.881655	0.000113537	-1.23722e-10	-0.931713
45343972	chr19:45343972:A:G	6.0081e-07	-0.949918	-0.288852	7.84538e-06	0.168575	-0.103997	6.08168e-05	-0.979379	-0.576595
45344018	chr19:45344018:G:A	3.99209e-07	-1.23722e-10	-1.64756	1.63797e-06	-1.23722e-10	-1.50189	5.69111e-05	-1.23722e-10	-1.62235
45344116	chr19:45344116:G:A	8.16994e-07	-1.23722e-10	-0.931417	2.98331e-06	-1.23722e-10	-0.902313	0.000106127	-1.23722e-10	-0.999203
45344182	chr19:45344182:T:G	8.76518e-07	-1.23722e-10	-0.861091	2.7533e-06	-1.23722e-10	-0.982546	0.000112634	-1.23722e-10	-0.939698
45344298	chr19:45344298:C:T	8.51549e-07	-0.679005	-0.210987	2.84179e-05	1.453	-0.101323	9.39029e-05	-0.661575	-0.460003
45344397	chr19:45344397:C:T	1.5462e-07	-1.61745	-0.978634	4.69835e-07	-1.56029	-1.19043	1.68063e-05	-1.61721	-1.22487
45344565	chr19:45344565:G:A	8.90653e-07	-1.23722e-10	-0.845094	2.80509e-06	-1.23722e-10	-0.963911	0.000114726	-1.23722e-10	-0.921295
45344619	chr19:45344619:G:A	4.87106e-07	-1.23722e-10	-1.44857	1.71214e-06	-1.23722e-10	-1.4576	7.06013e-05	-1.23722e-10	-1.40679
45344875	chr19:45344875:C:T	1.02799e-06	-0.194292	-0.507398	5.8945e-05	2.35354	-0.272281	0.000129869	-0.155435	-0.641882
45344887	chr19:45344887:TC:T	4.74306e-07	-1.23722e-10	-1.4752	1.90249e-06	-1.23722e-10	-1.35218	7.11796e-05	-1.23722e-10	-1.39863
45345134	chr19:45345134:C:T	1.51519e-07	-1.2399	-1.37644	1.99197e-06	-0.0866929	-1.21953	1.93717e-05	-1.21091	-1.48912
45345688	chr19:45345688:G:A	4.41452e-07	-1.23722e-10	-1.54698	1.70967e-06	-1.23722e-10	-1.45905	6.13462e-05	-1.23722e-10	-1.54731
45345712	chr19:45345712:G:A	8.67863e-07	-1.23722e-10	-0.871014	2.73869e-06	-1.23722e-10	-0.987868	0.000111929	-1.23722e-10	-0.945974
45346108	chr19:45346108:G:A	9.54616e-08	-1.46831	-1.61001	4.34364e-07	-1.21683	-1.61239	1.36208e-05	-1.46968	-1.58256
45346360	chr19:45346360:A:G	8.66356e-07	-1.23722e-10	-0.872753	2.73465e-06	-1.23722e-10	-0.989342	0.000111759	-1.23722e-10	-0.947492
45346975	chr19:45346975:G:A	1.06398e-06	-1.23722e-10	-0.66728	3.75829e-06	-1.23722e-10	-0.671382	0.000133665	-1.23722e-10	-0.7685
45347108	chr19:45347108:C:T	1.20044e-06	-0.816276	0.269673	1.36546e-05	0.365289	0.253437	9.84077e-05	-0.876935	-0.197785
45347461	chr19:45347461:G:A	4.19473e-07	-1.23722e-10	-1.59805	1.41797e-06	-1.23722e-10	-1.64612	5.67472e-05	-1.23722e-10	-1.62523
45347624	chr19:45347624:C:T	3.9162e-07	-1.23722e-10	-1.66676	1.39585e-06	-1.23722e-10	-1.66184	5.47408e-05	-1.23722e-10	-1.66123
45347675	chr19:45347675:A:G	1.46758e-06	1.25341	-1.59909	2.72968e-05	2.69973	-1.38831	0.000287385	1.42378	-1.4268
45348375	chr19:45348375:AGAG:A	6.95839e-07	-0.752256	-0.339674	6.2779e-06	-0.239104	0.0807931	0.000138606	-0.700586	-0.0316167
45348999	chr19:45348999:G:A	4.17529e-07	-1.23722e-10	-1.60269	1.53482e-06	-1.23722e-10	-1.56693	5.81267e-05	-1.23722e-10	-1.60121
45349060	chr19:45349060:CACCCA:C	7.30553e-07	-1.23722e-10	-1.04325	2.5494e-06	-1.23722e-10	-1.05949	0.00010718	-1.23722e-10	-0.989328
45349215	chr19:45349215:C:T	5.39781e-07	-1.23722e-10	-1.34588	1.75703e-06	-1.23722e-10	-1.43172	7.01455e-05	-1.23722e-10	-1.41327
45349272	chr19:45349272:C:T	6.51092e-07	-0.598869	-0.559529	8.31352e-06	0.690542	-0.568007	6.63435e-05	-0.632748	-0.836246
45349336	chr19:45349336:G:A	6.30129e-07	-1.23722e-10	-1.19112	1.98088e-06	-1.23722e-10	-1.3118	8.13413e-05	-1.23722e-10	-1.26519
45349399	chr19:45349399:T:A	6.3006e-07	-1.23722e-10	-1.19123	1.98062e-06	-1.23722e-10	-1.31194	8.13386e-05	-1.23722e-10	-1.26522
45349594	chr19:45349594:A:C	3.9162e-07	-1.23722e-10	-1.66676	1.41495e-06	-1.23722e-10	-1.64825	5.46761e-05	-1.23722e-10	-1.66241
45349817	chr19:45349817:C:T	5.35629e-07	-1.23722e-10	-1.35361	1.89312e-06	-1.23722e-10	-1.35712	8.1739e-05	-1.23722e-10	-1.26031
45349863	chr19:45349863:C:T	9.25936e-08	-1.52604	-1.58278	4.05532e-07	-1.31633	-1.58158	1.3353e-05	-1.52719	-1.54491
45349937	chr19:45349937:G:C	4.11161e-07	-1.23722e-10	-1.61806	1.40455e-06	-1.23722e-10	-1.65563	5.59432e-05	-1.23722e-10	-1.6395
45350155	chr19:45350155:T:C	1.44514e-07	-1.56834	-1.09534	5.37329e-07	-1.28732	-1.32918	1.55978e-05	-1.5479	-1.36881
45350278	chr19:45350278:G:A	4.86801e-07	-1.23722e-10	-1.44919	1.7433e-06	-1.23722e-10	-1.43957	7.31849e-05	-1.23722e-10	-1.37085
45350806	chr19:45350806:CA:C	9.36035e-08	-1.52435	-1.57363	4.09299e-07	-1.31441	-1.57425	1.35039e-05	-1.52491	-1.53596
45351072	chr19:45351072:A:C	2.20984e-07	-0.573592	-1.66537	1.24609e-06	-0.110563	-1.66477	3.16103e-05	-0.555338	-1.65502
45351105	chr19:45351105:G:A	8.79534e-08	-1.52689	-1.63335	3.91146e-07	-1.31689	-1.61714	1.20626e-05	-1.52741	-1.64632
45351194	chr19:45351194:T:G	3.99165e-07	-1.23722e-10	-1.64767	1.39143e-06	-1.23722e-10	-1.66502	5.48668e-05	-1.23722e-10	-1.65893
45351198	chr19:45351198:T:C	3.99345e-07	-1.23722e-10	-1.64722	1.39162e-06	-1.23722e-10	-1.66488	5.4883e-05	-1.23722e-10	-1.65864
45351245	chr19:45351245:CCCTCA:C	1.58327e-06	-0.231321	-0.0384824	0.000112251	2.47139	0.253996	0.0001871	-0.206284	-0.22591
45352060	chr19:45352060:A:G	8.32881e-08	-1.54865	-1.66609	5.5582e-07	-0.934795	-1.64786	1.17462e-05	-1.55774	-1.64257
45352266	chr19:45352266:G:A	1.41505e-06	-0.567967	0.185837	5.88512e-05	1.72746	0.352203	0.000142203	-0.555395	-0.151187
45352886	chr19:45352886:G:A	1.50913e-06	-1.42959	1.11183	2.51859e-05	-0.125943	1.35688	0.000145297	-1.42875	0.743688
45353791	chr19:45353791:T:C	1.26473e-07	-1.558	-1.23902	4.91905e-07	-1.26407	-1.44075	1.42218e-05	-1.53521	-1.47385
45353895	chr19:45353895:C:A	4.54167e-07	-1.23722e-10	-1.51858	1.63756e-06	-1.23722e-10	-1.50214	7.10073e-05	-1.23722e-10	-1.40106
45354182	chr19:45354182:C:T	3.94049e-07	-1.23722e-10	-1.66057	1.39156e-06	-1.23722e-10	-1.66492	5.44412e-05	-1.23722e-10	-1.66672
45354561	chr19:45354561:G:A	4.38308e-07	-1.23722e-10	-1.55413	1.62386e-06	-1.23722e-10	-1.51054	6.09387e-05	-1.23722e-10	-1.55397
45354562	chr19:45354562:G:A	2.06669e-06	-0.655399	0.652052	2.67006e-05	0.617024	0.672314	0.000179269	-0.711525	0.236575
45354609	chr19:45354609:A:G	5.21861e-07	-1.37965	-6.7639e-10	1.62186e-06	-1.51177	-6.7639e-10	7.22111e-05	-1.38425	-6.7639e-10
45354987	chr19:45354987:C:T	7.54251e-07	0.344919	-1.35624	1.04968e-05	1.41418	-1.05846	0.000147525	0.458319	-1.12816
45355347	chr19:45355347:ACT:A	1.88515e-06	-0.439206	0.343921	2.3306e-05	0.995123	0.15824	0.000137225	-0.508305	-0.233911
45355979	chr19:45355979:G:A	4.54051e-07	-1.23722e-10	-1.51884	1.65633e-06	-1.23722e-10	-1.49074	6.39812e-05	-1.23722e-10	-1.50525
45356096	chr19:45356096:C:T	2.59326e-06	-1.23722e-10	0.223621	8.4166e-06	-1.23722e-10	0.134858	0.000299404	-1.23722e-10	0.0379561
45356427	chr19:45356427:T:C	3.91953e-07	-1.23722e-10	-1.66591	1.38908e-06	-1.23722e-10	-1.66671	5.54145e-05	-1.23722e-10	-1.649
45356502	chr19:45356502:G:C	5.51691e-07	-1.32406	-6.7639e-10	2.33583e-06	-1.14698	-6.7639e-10	7.93234e-05	-1.29031	-6.7639e-10
45356626	chr19:45356626:G:A	1.42923e-07	-1.60967	-1.06507	4.99409e-07	-1.42125	-1.26843	1.55083e-05	-1.60107	-1.3214
45356868	chr19:45356868:T:C	4.93331e-07	-1.23722e-10	-1.43587	1.81765e-06	-1.23722e-10	-1.3978	6.99653e-05	-1.23722e-10	-1.41584
45356900	chr19:45356900:G:A	5.80639e-07	-1.27292	-6.7639e-10	1.75315e-06	-1.43393	-6.7639e-10	8.15209e-05	-1.26298	-6.7639e-10
45356944	chr19:45356944:T:G	8.24274e-07	0.348639	-1.27118	2.47359e-06	0.193068	-1.28274	0.000106386	0.396453	-1.39322
45357731	chr19:45357731:A:AC	4.60219e-07	-1.23722e-10	-1.50535	1.68861e-06	-1.23722e-10	-1.47144	6.53583e-05	-1.23722e-10	-1.48395
45357954	chr19:45357954:C:T	6.49587e-07	-1.16071	-6.7639e-10	1.96499e-06	-1.31986	-6.7639e-10	8.78602e-05	-1.18809	-6.7639e-10
45358194	chr19:45358194:G:A	5.69244e-07	-1.23722e-10	-1.29274	2.06963e-06	-1.23722e-10	-1.26798	6.8846e-05	-1.23722e-10	-1.43197
45358334	chr19:45358334:T:C	1.06282e-07	-1.30952	-1.66143	3.74751e-07	-1.31194	-1.66491	1.45484e-05	-1.32252	-1.66384
45358583	chr19:45358583:C:G	4.67585e-07	-1.23722e-10	-1.48947	1.40829e-06	-1.23722e-10	-1.65297	5.86803e-05	-1.23722e-10	-1.59174
45358936	chr19:45358936:A:G	6.95309e-07	-1.23722e-10	-1.09269	2.52202e-06	-1.23722e-10	-1.07029	8.52336e-05	-1.23722e-10	-1.21844
45359178	chr19:45359178:T:C	9.88857e-07	-0.740499	-6.7639e-10	2.90714e-06	-0.928179	-6.7639e-10	0.000138705	-0.73149	-6.7639e-10
45359191	chr19:45359191:A:G	3.07496e-07	-0.845308	-1.06328	9.70041e-07	-0.965381	-1.06038	4.29268e-05	-0.78717	-1.11717
45359479	chr19:45359479:C:A	4.39649e-07	-1.23722e-10	-1.55107	1.61354e-06	-1.23722e-10	-1.51691	5.76105e-05	-1.23722e-10	-1.61014
45359625	chr19:45359625:G:A	4.76521e-07	-1.47054	-6.7639e-10	1.54426e-06	-1.5608	-6.7639e-10	6.4072e-05	-1.50383	-6.7639e-10
45359643	chr19:45359643:T:A	4.28732e-07	-1.57622	-6.7639e-10	1.777e-06	-1.42042	-6.7639e-10	5.94184e-05	-1.57924	-6.7639e-10
45359658	chr19:45359658:T:C	6.75972e-07	-1.23722e-10	-1.1209	2.21339e-06	-1.23722e-10	-1.20082	8.87094e-05	-1.23722e-10	-1.17847
45359703	chr19:45359703:G:A	5.78079e-07	-1.23722e-10	-1.27734	2.16532e-06	-1.23722e-10	-1.22278	7.10246e-05	-1.23722e-10	-1.40081
45359906	chr19:45359906:T:C	9.97765e-07	-1.23722e-10	-0.731531	2.92827e-06	-1.23722e-10	-0.920936	0.000152492	-1.23722e-10	-0.636726
45359910	chr19:45359910:A:G	1.05271e-06	-1.23722e-10	-0.67793	3.07146e-06	-1.23722e-10	-0.873193	0.000161278	-1.23722e-10	-0.58071
45359919	chr19:45359919:T:C	1.33478e-06	-1.23722e-10	-0.440524	3.85569e-06	-1.23722e-10	-0.645796	0.00020718	-1.23722e-10	-0.330251
45359922	chr19:45359922:G:A	1.05339e-06	-1.23722e-10	-0.677278	3.02097e-06	-1.23722e-10	-0.889769	0.000159642	-1.23722e-10	-0.590907
45360526	chr19:45360526:C:T	1.66136e-06	-1.23722e-10	-0.221654	6.73061e-06	-1.23722e-10	-0.0886817	0.000219525	-1.23722e-10	-0.272374
45360562	chr19:45360562:G:A	3.16344e-07	-1.35029	-0.529931	1.44505e-06	-0.671882	-0.955323	3.03457e-05	-1.27293	-0.97825
45360738	chr19:45360738:C:T	6.72986e-07	-1.23722e-10	-1.12532	2.43824e-06	-1.23722e-10	-1.10407	8.78263e-05	-1.23722e-10	-1.18848
45360774	chr19:45360774:A:G	2.19073e-07	-1.43061	-0.817029	1.00593e-06	-0.804864	-1.18457	2.24077e-05	-1.36169	-1.19274
45360795	chr19:45360795:A:C	4.13476e-07	-1.23722e-10	-1.61245	2.50662e-06	-1.23722e-10	-1.07641	6.06948e-05	-1.23722e-10	-1.55798
45361231	chr19:45361231:G:A	5.7022e-07	-1.23722e-10	-1.29103	2.00612e-06	-1.23722e-10	-1.29914	8.22247e-05	-1.23722e-10	-1.25438
45361339	chr19:45361339:A:G	4.04062e-07	-1.23722e-10	-1.63548	1.4196e-06	-1.23722e-10	-1.64497	5.52547e-05	-1.23722e-10	-1.65189
45361744	chr19:45361744:C:A	2.19869e-07	-1.29774	-0.946272	1.187e-06	-0.547706	-1.27621	2.40362e-05	-1.20096	-1.28332
45361758	chr19:45361758:G:C	4.05947e-07	-1.23722e-10	-1.63083	1.40721e-06	-1.23722e-10	-1.65374	5.82859e-05	-1.23722e-10	-1.59848
45361788	chr19:45361788:A:C	4.11692e-07	-1.61677	-6.7639e-10	1.6591e-06	-1.48907	-6.7639e-10	5.72077e-05	-1.61715	-6.7639e-10
45361959	chr19:45361959:T:C	3.87514e-07	-1.40615	-0.271145	1.52369e-06	-0.753796	-0.820413	3.21697e-05	-1.33153	-0.861287
45362012	chr19:45362012:G:A	4.78969e-07	-1.23722e-10	-1.46541	1.80245e-06	-1.23722e-10	-1.4062	6.23322e-05	-1.23722e-10	-1.53136
45362763	chr19:45362763:G:A	2.37372e-06	0.135163	-6.7639e-10	8.73098e-06	0.17153	-6.7639e-10	0.000345527	0.18123	-6.7639e-10
45363492	chr19:45363492:T:C	2.38256e-06	0.138881	-6.7639e-10	8.78704e-06	0.177931	-6.7639e-10	0.000347921	0.188137	-6.7639e-10
45363573	chr19:45363573:A:G	6.44359e-07	-1.23722e-10	-1.16879	2.08551e-06	-1.23722e-10	-1.26034	8.16881e-05	-1.23722e-10	-1.26093
45364418	chr19:45364418:C:A	5.33916e-07	-1.23722e-10	-1.35681	1.99224e-06	-1.23722e-10	-1.30609	8.42418e-05	-1.23722e-10	-1.23015
45364780	chr19:45364780:G:A	7.24598e-07	-0.351358	-0.700074	2.57146e-05	1.8016	-0.549884	8.07938e-05	-0.318964	-0.952975
45365051	chr19:45365051:T:G	3.89437e-07	-1.42448	-0.24787	1.62639e-06	-0.753207	-0.755779	3.48455e-05	-1.3483	-0.764616
45365220	chr19:45365220:T:A	4.44235e-07	-1.38911	-0.151586	1.84648e-06	-0.719493	-0.662575	3.90888e-05	-1.30562	-0.69238
45365389	chr19:45365389:G:A	7.10393e-07	-0.373165	-0.698066	2.48517e-05	1.76033	-0.542748	7.95854e-05	-0.340253	-0.946755
45365391	chr19:45365391:C:G	4.49428e-07	-1.38942	-0.139655	1.8664e-06	-0.719717	-0.651621	3.95085e-05	-1.30604	-0.681279
45367199	chr19:45367199:T:C	1.73775e-06	-1.08078	0.904079	9.63153e-06	-0.382263	0.651957	0.000124539	-1.18106	0.341839
45367402	chr19:45367402:T:C	4.20119e-07	-1.23722e-10	-1.59651	1.66711e-06	-1.23722e-10	-1.48426	6.15876e-05	-1.23722e-10	-1.54338
45367797	chr19:45367797:G:A	4.91367e-07	-1.23722e-10	-1.43986	1.93888e-06	-1.23722e-10	-1.33324	7.07333e-05	-1.23722e-10	-1.40492
45368265	chr19:45368265:T:C	1.94378e-06	-1.23722e-10	-0.0646605	7.75249e-06	-1.23722e-10	0.0526669	0.000251934	-1.23722e-10	-0.134674
45368778	chr19:45368778:C:T	5.09055e-07	-1.41734	0.0128459	1.98793e-06	-0.796334	-0.511921	4.29212e-05	-1.33763	-0.566845
45369714	chr19:45369714:T:A	7.93886e-07	-1.23722e-10	-0.960108	2.88451e-06	-1.23722e-10	-0.935992	0.000101525	-1.23722e-10	-1.04353
45370730	chr19:45370730:T:G	1.25958e-06	-0.498517	-6.7639e-10	4.3776e-06	-0.518846	-6.7639e-10	0.000176516	-0.490425	-6.7639e-10
45370865	chr19:45370865:TTGTC:T	1.19278e-06	-1.60919	1.05619	2.50519e-06	-1.60638	0.529401	7.33465e-05	-1.59099	0.222342
45370963	chr19:45370963:C:A	4.45417e-07	-1.23722e-10	-1.53804	1.56367e-06	-1.23722e-10	-1.54831	5.98151e-05	-1.23722e-10	-1.57258
45371056	chr19:45371056:C:T	5.43712e-07	-1.23722e-10	-1.33863	2.09179e-06	-1.23722e-10	-1.25733	6.97484e-05	-1.23722e-10	-1.41894
45372529	chr19:45372529:T:C	6.96146e-07	-1.60758	0.516087	1.67647e-06	-1.617	0.138344	4.42281e-05	-1.58663	-0.287848
45372593	chr19:45372593:C:T	1.65777e-06	-0.223819	-6.7639e-10	7.33289e-06	-0.00297812	-6.7639e-10	0.00024426	-0.165606	-6.7639e-10
45372604	chr19:45372604:C:T	5.83183e-07	-1.23722e-10	-1.26855	2.26863e-06	-1.23722e-10	-1.17617	7.42809e-05	-1.23722e-10	-1.35599
45372660	chr19:45372660:G:A	4.07009e-07	-1.23722e-10	-1.62821	1.4998e-06	-1.23722e-10	-1.59001	5.70518e-05	-1.23722e-10	-1.61988
45372915	chr19:45372915:C:T	5.75976e-07	-1.23722e-10	-1.28098	2.23744e-06	-1.23722e-10	-1.19001	7.34701e-05	-1.23722e-10	-1.36696
45373517	chr19:45373517:T:A	6.34215e-07	-1.23722e-10	-1.18466	2.27815e-06	-1.23722e-10	-1.17198	9.99463e-05	-1.23722e-10	-1.05921
45373709	chr19:45373709:T:C	7.62126e-07	-1.60544	0.604501	1.75965e-06	-1.61629	0.186055	4.76783e-05	-1.58291	-0.21645
45374530	chr19:45374530:G:A	3.04292e-07	-0.773929	-1.14513	1.85614e-06	-0.212959	-1.16389	3.90736e-05	-0.759079	-1.23931
45374607	chr19:45374607:A:G	9.95085e-07	-1.61031	0.876092	2.05336e-06	-1.6082	0.332327	5.35358e-05	-1.59206	-0.0914264
45374792	chr19:45374792:G:T	4.24839e-07	-1.58534	-6.7639e-10	1.64562e-06	-1.49723	-6.7639e-10	6.02993e-05	-1.56452	-6.7639e-10
45375347	chr19:45375347:C:T	2.03095e-06	-1.04126	1.02047	1.09119e-05	-0.343949	0.738453	0.000142415	-1.14545	0.440361
45375937	chr19:45375937:T:G	4.19317e-07	-1.59842	-6.7639e-10	1.80378e-06	-1.40546	-6.7639e-10	5.79174e-05	-1.60482	-6.7639e-10
45376410	chr19:45376410:T:G	3.80273e-07	-1.60812	-0.0880347	9.34476e-07	-1.61715	-0.44597	2.74025e-05	-1.58785	-0.765355
45376538	chr19:45376538:ACCCCTT:A	8.33005e-07	-1.23722e-10	-0.91201	3.0415e-06	-1.23722e-10	-0.882997	0.00010647	-1.23722e-10	-0.995976
45376717	chr19:45376717:C:T	1.92393e-07	-1.60792	-0.76959	5.1103e-07	-1.617	-1.04967	1.87938e-05	-1.58896	-1.14135
45377119	chr19:45377119:G:C	4.65504e-07	-1.49393	-6.7639e-10	2.63729e-06	-1.02559	-6.7639e-10	6.49107e-05	-1.49083	-6.7639e-10
45377201	chr19:45377201:A:C	6.99843e-07	-1.23722e-10	-1.08619	3.007e-06	-1.23722e-10	-0.894406	0.000101274	-1.23722e-10	-1.04601
45377432	chr19:45377432:C:T	4.65411e-07	-1.49413	-6.7639e-10	1.54567e-06	-1.55989	-6.7639e-10	6.32139e-05	-1.51732	-6.7639e-10
45377678	chr19:45377678:A:G	2.07556e-07	-1.6056	-0.696047	5.43103e-07	-1.61406	-0.991746	2.02325e-05	-1.58498	-1.07157
45378090	chr19:45378090:C:T	3.9259e-07	-1.23722e-10	-1.66428	1.38977e-06	-1.23722e-10	-1.66621	5.44982e-05	-1.23722e-10	-1.66567
45378723	chr19:45378723:A:G	5.16619e-07	-1.60094	0.211196	1.20467e-06	-1.61222	-0.196919	3.50357e-05	-1.57633	-0.531141
45378905	chr19:45378905:A:G	5.25958e-07	-1.23722e-10	-1.37183	1.67822e-06	-1.23722e-10	-1.47762	8.1514e-05	-1.23722e-10	-1.26306
45379176	chr19:45379176:G:A	4.05271e-07	-1.23722e-10	-1.63249	1.43986e-06	-1.23722e-10	-1.6308	5.70145e-05	-1.23722e-10	-1.62053
45379339	chr19:45379339:G:C	4.71102e-07	-1.0312	-0.450778	1.25162e-05	0.704588	-0.172912	4.76377e-05	-1.01471	-0.785504
45379371	chr19:45379371:T:C	4.33288e-07	-1.23722e-10	-1.56565	1.62742e-06	-1.23722e-10	-1.50835	6.2185e-05	-1.23722e-10	-1.53373
45379435	chr19:45379435:G:A	2.73479e-06	-0.836077	1.11284	1.63622e-05	-0.0377318	0.837357	0.000191585	-0.956685	0.548178
45379704	chr19:45379704:T:A	2.53725e-06	-0.835353	1.03714	1.51082e-05	-0.0438781	0.763771	0.000175661	-0.957635	0.46235
45380010	chr19:45380010:A:G	6.81112e-07	-1.23722e-10	-1.11332	3.01318e-06	-1.23722e-10	-0.892351	0.000112284	-1.23722e-10	-0.942808
45380296	chr19:45380296:C:T	9.06727e-07	-0.886812	0.0596042	2.95347e-05	0.975077	0.415142	8.34091e-05	-0.869469	-0.370613
45380584	chr19:45380584:G:A	4.3964e-07	-1.23722e-10	-1.55109	1.6106e-06	-1.23722e-10	-1.51874	5.76849e-05	-1.23722e-10	-1.60884
45380695	chr19:45380695:C:T	5.64216e-07	-1.16136	-0.140254	2.54203e-06	-0.357983	-0.704403	4.54472e-05	-1.05256	-0.794724
45381288	chr19:45381288:C:T	3.18966e-07	-0.681898	-1.19007	2.01778e-06	-0.0801591	-1.21319	4.08508e-05	-0.667562	-1.28635
45381297	chr19:45381297:G:T	4.69879e-07	-1.23722e-10	-1.48457	1.85287e-06	-1.23722e-10	-1.37861	6.57893e-05	-1.23722e-10	-1.47738
45382021	chr19:45382021:A:T	3.21027e-07	-1.56478	-0.300748	1.54486e-06	-1.59393	0.0335197	4.83379e-05	-1.55097	-0.234657
45383237	chr19:45383237:G:A	4.08648e-07	-1.23722e-10	-1.62419	1.46893e-06	-1.23722e-10	-1.61081	5.5998e-05	-1.23722e-10	-1.63852
45383932	chr19:45383932:G:T	2.67973e-07	-1.0817	-0.964469	1.61453e-06	-0.227774	-1.28853	2.93566e-05	-0.954253	-1.33007
45384007	chr19:45384007:C:T	4.38719e-07	-1.59659	0.0434015	2.29009e-06	-1.61297	0.446218	5.81042e-05	-1.5853	-0.0163026
45384472	chr19:45384472:T:C	5.44562e-07	-1.23722e-10	-1.33707	2.03047e-06	-1.23722e-10	-1.28708	6.79607e-05	-1.23722e-10	-1.44491
45384670	chr19:45384670:T:C	1.18662e-06	-0.558188	-6.7639e-10	3.84973e-06	-0.647345	-6.7639e-10	0.000162778	-0.57145	-6.7639e-10
45384686	chr19:45384686:T:C	2.66141e-07	-0.749526	-1.3035	7.84985e-06	1.15673	-1.09158	3.20429e-05	-0.73584	-1.46092
45384783	chr19:45384783:G:A	4.05776e-07	-1.23722e-10	-1.63125	1.41186e-06	-1.23722e-10	-1.65044	5.6287e-05	-1.23722e-10	-1.63338
45384859	chr19:45384859:TAATA:T	4.69044e-07	-1.23722e-10	-1.48635	1.62023e-06	-1.23722e-10	-1.51278	6.7668e-05	-1.23722e-10	-1.44923
45385255	chr19:45385255:G:A	2.22489e-06	-1.23722e-10	0.0704122	7.89242e-06	-1.23722e-10	0.0705553	0.0003401	-1.23722e-10	0.165401
45387615	chr19:45387615:T:C	3.49237e-07	-1.58167	-0.199625	1.92802e-06	-1.34067	0.00181315	4.25225e-05	-1.60423	-0.309576
45387647	chr19:45387647:C:T	5.31515e-07	-1.23722e-10	-1.36132	1.71605e-06	-1.23722e-10	-1.45532	8.30189e-05	-1.23722e-10	-1.24477
45387787	chr19:45387787:G:A	1.26825e-06	-0.491658	-6.7639e-10	4.69991e-06	-0.447803	-6.7639e-10	0.000176274	-0.491802	-6.7639e-10
45387838	chr19:45387838:A:C	4.36024e-07	-1.23722e-10	-1.55935	1.70798e-06	-1.23722e-10	-1.46003	6.53705e-05	-1.23722e-10	-1.48377
45388299	chr19:45388299:T:C	7.85693e-07	-1.23722e-10	-0.970483	2.42269e-06	-1.23722e-10	-1.11047	0.000109964	-1.23722e-10	-0.963687
45388411	chr19:45388411:T:A	8.68426e-06	2.02	-0.587786	1.44321e-05	1.15497	-0.480866	0.00170345	2.56867	-0.792091
45388713	chr19:45388713:TA:T	3.79117e-07	-0.438526	-1.26068	1.42021e-06	-0.443371	-1.20117	4.68636e-05	-0.442069	-1.37453
45388887	chr19:45388887:A:G	4.5446e-07	-1.24076	-0.277176	2.49301e-06	-1.02692	-0.0549353	6.2785e-05	-1.12926	-0.394859
45389174	chr19:45389174:T:A	4.01525e-07	-1.23722e-10	-1.64178	1.4374e-06	-1.23722e-10	-1.63251	5.65708e-05	-1.23722e-10	-1.62835
45389460	chr19:45389460:A:C	5.24041e-07	-1.26628	-0.109194	1.85213e-06	-1.54326	0.164251	7.60996e-05	-1.28711	-0.0446809
45389521	chr19:45389521:T:C	5.4162e-07	-1.23722e-10	-1.34248	2.016e-06	-1.23722e-10	-1.29423	6.76874e-05	-1.23722e-10	-1.44894
45389957	chr19:45389957:C:A	1.55379e-07	-1.28026	-1.31092	1.56912e-06	-0.554635	-0.990195	2.46062e-05	-1.27732	-1.18352
45390071	chr19:45390071:A:G	1.10607e-06	1.02291	-1.65139	1.89585e-06	0.294718	-1.6504	0.000214606	1.36464	-1.65968
45390218	chr19:45390218:G:T	1.20545e-07	-1.33426	-1.51077	1.09351e-06	-0.652628	-1.25333	1.87607e-05	-1.32936	-1.40272
45390235	chr19:45390235:G:T	3.91723e-07	-1.23722e-10	-1.66649	1.40162e-06	-1.23722e-10	-1.65772	5.49604e-05	-1.23722e-10	-1.65723
45390365	chr19:45390365:T:C	1.1564e-06	1.08076	-1.66474	1.97374e-06	0.348858	-1.66427	0.000226274	1.4246	-1.66669
45390413	chr19:45390413:A:T	2.85459e-06	-1.23722e-10	0.319636	1.10391e-05	-1.23722e-10	0.406092	0.000329169	-1.23722e-10	0.132733
45390420	chr19:45390420:T:C	2.91525e-07	-0.811828	-1.1501	2.50327e-06	0.353571	-1.43132	3.7945e-05	-0.659236	-1.36847
45390651	chr19:45390651:G:A	3.32347e-06	-1.23722e-10	0.471717	1.27382e-05	-1.23722e-10	0.549257	0.000380221	-1.23722e-10	0.276915
45390889	chr19:45390889:T:G	9.33236e-07	-1.23722e-10	-0.798391	3.59676e-06	-1.23722e-10	-0.715313	0.000113049	-1.23722e-10	-0.936017
45391360	chr19:45391360:G:A	4.7971e-07	-1.23722e-10	-1.46387	1.77251e-06	-1.23722e-10	-1.42295	6.15388e-05	-1.23722e-10	-1.54417
45391510	chr19:45391510:T:C	1.71237e-07	-1.03358	-1.46042	4.03822e-07	-1.42984	-1.47229	2.14382e-05	-1.01448	-1.58419
45391868	chr19:45391868:T:C	4.52079e-06	0.550429	0.228964	9.14956e-06	-0.116598	0.334957	0.000646216	0.729141	0.0781534
45392431	chr19:45392431:T:C	4.0591e-07	-1.23722e-10	-1.63092	1.4021e-06	-1.23722e-10	-1.65738	5.50905e-05	-1.23722e-10	-1.65486
45393136	chr19:45393136:A:G	1.00693e-06	-1.23722e-10	-0.722388	3.3362e-06	-1.23722e-10	-0.790514	0.000133029	-1.23722e-10	-0.773273
45393576	chr19:45393576:G:C	9.0333e-08	-1.5356	-1.59795	4.17724e-07	-1.24613	-1.62215	1.37066e-05	-1.54981	-1.49615
45394001	chr19:45394001:C:T	5.17591e-07	-1.23722e-10	-1.38786	1.91186e-06	-1.23722e-10	-1.34727	7.27978e-05	-1.23722e-10	-1.37615
45394002	chr19:45394002:G:A	5.06832e-07	-1.23722e-10	-1.40887	1.99278e-06	-1.23722e-10	-1.30582	7.46887e-05	-1.23722e-10	-1.35051
45394724	chr19:45394724:C:T	4.05417e-07	-1.23722e-10	-1.63213	1.40877e-06	-1.23722e-10	-1.65263	5.49913e-05	-1.23722e-10	-1.65666
45395164	chr19:45395164:T:G	4.9509e-07	-1.23722e-10	-1.43231	1.63641e-06	-1.23722e-10	-1.50284	6.76773e-05	-1.23722e-10	-1.44909
45396157	chr19:45396157:C:T	3.99587e-07	-1.23722e-10	-1.64662	1.44824e-06	-1.23722e-10	-1.625	5.83749e-05	-1.23722e-10	-1.59695
45396509	chr19:45396509:C:A	4.83577e-07	-1.23722e-10	-1.45584	1.92611e-06	-1.23722e-10	-1.33985	6.79173e-05	-1.23722e-10	-1.44555
45397362	chr19:45397362:TTCTTTCTC:T	4.61308e-07	-1.23722e-10	-1.50298	1.62438e-06	-1.23722e-10	-1.51022	6.47596e-05	-1.23722e-10	-1.49316
45397416	chr19:45397416:T:C	3.95232e-07	-1.23722e-10	-1.65758	1.40458e-06	-1.23722e-10	-1.65561	5.68247e-05	-1.23722e-10	-1.62387
45397811	chr19:45397811:C:T	4.06052e-07	-1.23722e-10	-1.63057	1.45117e-06	-1.23722e-10	-1.62297	5.9638e-05	-1.23722e-10	-1.57555
45397926	chr19:45397926:T:C	3.91643e-07	-1.23722e-10	-1.6667	1.39178e-06	-1.23722e-10	-1.66476	5.45181e-05	-1.23722e-10	-1.66531
45397974	chr19:45397974:C:T	5.41987e-07	-1.23722e-10	-1.34181	2.01307e-06	-1.23722e-10	-1.29569	7.61715e-05	-1.23722e-10	-1.33085
45398041	chr19:45398041:G:A	5.2237e-07	-1.23722e-10	-1.37867	1.83795e-06	-1.23722e-10	-1.3867	7.35603e-05	-1.23722e-10	-1.36573
45399436	chr19:45399436:A:G	5.44045e-07	-1.23722e-10	-1.33802	1.98349e-06	-1.23722e-10	-1.31049	6.89112e-05	-1.23722e-10	-1.43102
45399466	chr19:45399466:T:C	9.07084e-07	-0.826813	-6.7639e-10	2.5581e-06	-1.05608	-6.7639e-10	0.000127432	-0.81626	-6.7639e-10
45399481	chr19:45399481:A:G	3.94506e-07	-1.23722e-10	-1.65941	1.95031e-06	-1.23722e-10	-1.32736	5.65003e-05	-1.23722e-10	-1.62959
45399560	chr19:45399560:C:T	7.72096e-07	-0.0563062	-0.931634	2.58563e-06	0.204422	-1.2498	8.7021e-05	0.197495	-1.39518
45399667	chr19:45399667:T:C	2.91979e-06	-1.23722e-10	0.342218	9.68007e-06	-1.23722e-10	0.274722	0.000322811	-1.23722e-10	0.113227
45400003	chr19:45400003:G:A	5.2303e-07	-1.23722e-10	-1.37741	1.77534e-06	-1.23722e-10	-1.42136	8.13823e-05	-1.23722e-10	-1.26468
45400148	chr19:45400148:C:T	1.96073e-07	-0.700107	-1.65845	5.97487e-07	-0.937354	-1.57302	2.95787e-05	-0.611358	-1.66543
45400270	chr19:45400270:G:T	1.79903e-07	-0.779683	-1.66495	5.42577e-07	-1.00226	-1.60452	2.72829e-05	-0.6966	-1.66098
45400339	chr19:45400339:C:T	4.18585e-07	-1.23722e-10	-1.60017	1.41697e-06	-1.23722e-10	-1.64683	6.05318e-05	-1.23722e-10	-1.56067
45400508	chr19:45400508:T:C	1.30663e-05	3.36016	-1.51942	5.46731e-05	3.44309	-1.43706	0.00348199	3.95648	-1.46496
45401331	chr19:45401331:G:A	3.91831e-07	-1.23722e-10	-1.66622	1.39449e-06	-1.23722e-10	-1.66282	5.54661e-05	-1.23722e-10	-1.64807
45401501	chr19:45401501:T:C	2.03583e-06	1.07489	-1.09328	6.20332e-06	1.1901	-1.36037	0.000265242	1.40714	-1.49034
45401630	chr19:45401630:C:T	1.39607e-06	1.16133	-1.55697	6.22445e-06	1.28532	-1.45218	0.000319766	1.47434	-1.37059
45401737	chr19:45401737:C:T	3.97223e-07	-1.23722e-10	-1.65255	1.38922e-06	-1.23722e-10	-1.66661	5.68228e-05	-1.23722e-10	-1.6239
45401800	chr19:45401800:CA:C	1.83965e-07	-1.60974	-0.812565	6.24547e-07	-1.60643	-0.859646	3.35632e-05	-1.61362	-0.536788
45402414	chr19:45402414:A:G	5.98944e-07	-1.23722e-10	-1.24188	2.17588e-06	-1.23722e-10	-1.21791	7.72382e-05	-1.23722e-10	-1.31695
45402757	chr19:45402757:C:G	5.1242e-07	-1.23722e-10	-1.3979	1.86931e-06	-1.23722e-10	-1.36978	6.95824e-05	-1.23722e-10	-1.42133
45402942	chr19:45402942:C:T	5.58394e-07	-1.0682	-0.24378	3.62706e-06	-0.392958	-0.313966	4.38191e-05	-1.12644	-0.757336
45404263	chr19:45404263:T:C	1.95546e-05	3.23627	-0.992356	8.6457e-05	3.34807	-0.883766	0.00560734	3.8579	-0.889908
45404264	chr19:45404264:C:A	1.9442e-05	3.22657	-0.988429	8.59799e-05	3.33841	-0.879642	0.00557459	3.84777	-0.885635
45404602	chr19:45404602:C:T	1.91899e-07	-1.16764	-1.21244	1.0635e-06	-0.856454	-1.07733	2.99139e-05	-1.09764	-1.16788
45404702	chr19:45404702:A:G	1.82321e-07	-1.57186	-0.859416	5.75479e-07	-1.56608	-0.981816	3.09575e-05	-1.5834	-0.647827
45405203	chr19:45405203:A:G	2.69662e-06	1.92153	-1.65883	1.07161e-05	2.04129	-1.66489	0.000518402	2.23076	-1.64384
45405510	chr19:45405510:C:G	4.94663e-07	-1.43317	-6.7639e-10	1.74894e-06	-1.43634	-6.7639e-10	7.00425e-05	-1.41474	-6.7639e-10
45405792	chr19:45405792:C:T	9.24382e-06	2.95166	-1.457	3.90336e-05	3.06933	-1.40026	0.00247386	3.55893	-1.40923
45405898	chr19:45405898:T:C	4.20606e-07	-1.23722e-10	-1.59535	1.50103e-06	-1.23722e-10	-1.5892	5.77586e-05	-1.23722e-10	-1.60757
45406004	chr19:45406004:C:T	4.81452e-07	-1.23722e-10	-1.46024	1.76342e-06	-1.23722e-10	-1.42809	7.05758e-05	-1.23722e-10	-1.40715
45406085	chr19:45406085:A:G	1.00992e-06	-0.719418	-6.7639e-10	3.69302e-06	-0.688903	-6.7639e-10	0.000149691	-0.655268	-6.7639e-10
45406376	chr19:45406376:G:T	7.41428e-07	-1.02847	-6.7639e-10	2.96306e-06	-0.909124	-6.7639e-10	0.000105931	-1.00105	-6.7639e-10
45406745	chr19:45406745:G:T	1.01613e-05	3.04086	-1.45157	4.49171e-05	3.16449	-1.35502	0.00271482	3.61951	-1.37688
45407414	chr19:45407414:A:G	1.44975e-07	-1.57425	-1.08623	5.01339e-07	-1.50303	-1.18279	2.32923e-05	-1.58406	-0.931656
45407534	chr19:45407534:C:T	6.45619e-07	-1.16684	-6.7639e-10	2.86135e-06	-0.944053	-6.7639e-10	9.01485e-05	-1.16238	-6.7639e-10
45407639	chr19:45407639:A:C	3.99646e-07	-1.23722e-10	-1.64647	1.42401e-06	-1.23722e-10	-1.64187	5.52416e-05	-1.23722e-10	-1.65212
45408009	chr19:45408009:A:G	1.91379e-06	-0.0802077	-6.7639e-10	8.32178e-06	0.123529	-6.7639e-10	0.000285186	-0.0106965	-6.7639e-10
45408744	chr19:45408744:A:C	1.40835e-05	3.26925	-1.35354	3.30259e-05	2.77273	-1.27078	0.00384725	3.91052	-1.31924
45408812	chr19:45408812:A:G	4.0545e-07	-1.23722e-10	-1.63205	2.20988e-06	-1.23722e-10	-1.20241	5.90994e-05	-1.23722e-10	-1.58462
45409085	chr19:45409085:A:G	1.44786e-05	3.32474	-1.38136	3.37959e-05	2.82648	-1.30148	0.00396886	3.97024	-1.34785
45409148	chr19:45409148:G:A	1.54632e-05	3.41225	-1.40308	3.57848e-05	2.90879	-1.32661	0.00426836	4.05966	-1.36451
45409478	chr19:45409478:C:A	1.04975e-07	-1.56862	-1.4147	3.74137e-07	-1.495	-1.48349	1.52213e-05	-1.58251	-1.35864
45409492	chr19:45409492:G:A	9.67039e-07	-0.762809	-6.7639e-10	3.59496e-06	-0.715814	-6.7639e-10	0.000146348	-0.677852	-6.7639e-10
45409590	chr19:45409590:AG:A	4.11137e-07	-1.23722e-10	-1.61812	1.4679e-06	-1.23722e-10	-1.61151	5.66433e-05	-1.23722e-10	-1.62706
45409828	chr19:45409828:C:G	2.71037e-07	-1.57372	-0.461077	1.11487e-06	-1.55207	-0.334535	3.33814e-05	-1.55086	-0.604978
45410108	chr19:45410108:C:T	9.01989e-07	-1.23722e-10	-0.832447	3.37376e-06	-1.23722e-10	-0.77932	0.000112985	-1.23722e-10	-0.936582
45410198	chr19:45410198:T:A	1.18876e-07	-1.53062	-1.32835	4.21407e-07	-1.59052	-1.26898	1.72404e-05	-1.50459	-1.31199
45410202	chr19:45410202:T:C	2.72676e-07	-1.57982	-0.448942	1.13578e-06	-1.54364	-0.324386	3.33509e-05	-1.55805	-0.598703
45410446	chr19:45410446:G:C	5.53628e-07	-1.32056	-6.7639e-10	1.90721e-06	-1.34971	-6.7639e-10	7.95686e-05	-1.28722	-6.7639e-10
45410479	chr19:45410479:T:G	4.25295e-07	-1.23722e-10	-1.58427	1.65074e-06	-1.23722e-10	-1.49412	5.61776e-05	-1.23722e-10	-1.63532
45410564	chr19:45410564:T:TG	3.96539e-07	-1.23722e-10	-1.65427	1.43754e-06	-1.23722e-10	-1.63241	5.50704e-05	-1.23722e-10	-1.65523
45410673	chr19:45410673:CT:C	4.14927e-07	-1.23722e-10	-1.60895	1.4118e-06	-1.23722e-10	-1.65048	6.08212e-05	-1.23722e-10	-1.5559
45410729	chr19:45410729:T:C	2.30908e-05	3.59181	-1.18166	5.77182e-05	3.08121	-1.02099	0.00655671	4.22034	-1.09593
45410788	chr19:45410788:T:C	1.41369e-05	3.51473	-1.59524	1.91883e-05	2.5079	-1.54894	0.00344159	4.02715	-1.54731
45410933	chr19:45410933:C:T	9.09308e-07	-1.23722e-10	-0.824365	3.11781e-06	-1.23722e-10	-0.858216	0.000115655	-1.23722e-10	-0.913231
45411025	chr19:45411025:C:T	4.36498e-07	-1.23722e-10	-1.55826	1.71246e-06	-1.23722e-10	-1.45741	5.7155e-05	-1.23722e-10	-1.61807
45411343	chr19:45411343:CT:C	1.89107e-06	1.10143	-1.19358	5.798e-06	1.18746	-1.42529	0.000260057	1.4358	-1.53874
45411525	chr19:45411525:G:A	8.96757e-07	-1.23722e-10	-0.838263	3.39003e-06	-1.23722e-10	-0.774508	0.000113307	-1.23722e-10	-0.933735
45411780	chr19:45411780:T:C	1.55801e-07	-1.50368	-1.0848	5.53011e-07	-1.4021	-1.18562	2.32962e-05	-1.52529	-0.990259
45412005	chr19:45412005:C:T	8.8994e-07	-1.23722e-10	-0.845894	3.36518e-06	-1.23722e-10	-0.781865	0.00011252	-1.23722e-10	-0.940704
45412006	chr19:45412006:A:G	9.2083e-07	-1.23722e-10	-0.811773	3.48623e-06	-1.23722e-10	-0.746528	0.000116165	-1.23722e-10	-0.90883
45412127	chr19:45412127:G:A	4.40893e-07	-1.23722e-10	-1.54825	1.51477e-06	-1.23722e-10	-1.58008	5.76204e-05	-1.23722e-10	-1.60996
45412244	chr19:45412244:C:T	4.78106e-07	-1.23722e-10	-1.46722	1.68417e-06	-1.23722e-10	-1.47407	6.17081e-05	-1.23722e-10	-1.54142
45412332	chr19:45412332:T:C	5.4656e-07	-1.23722e-10	-1.33341	1.73666e-06	-1.23722e-10	-1.44339	8.56931e-05	-1.23722e-10	-1.21307
45412406	chr19:45412406:G:A	4.99719e-07	-1.23722e-10	-1.423	1.84486e-06	-1.23722e-10	-1.38294	7.50764e-05	-1.23722e-10	-1.34533
45413183	chr19:45413183:T:G	1.70932e-07	-1.57572	-0.920065	5.70444e-07	-1.51906	-1.03762	2.49393e-05	-1.58875	-0.858647
45413671	chr19:45413671:T:C	5.43316e-07	-1.23722e-10	-1.33936	1.86813e-06	-1.23722e-10	-1.37041	7.68473e-05	-1.23722e-10	-1.32202
45414326	chr19:45414326:A:C	4.02722e-07	-1.23722e-10	-1.6388	1.43691e-06	-1.23722e-10	-1.63285	5.56268e-05	-1.23722e-10	-1.64517
45414426	chr19:45414426:G:A	6.21746e-07	-1.23722e-10	-1.20452	2.26946e-06	-1.23722e-10	-1.1758	7.96822e-05	-1.23722e-10	-1.28579
45414997	chr19:45414997:G:A	4.30736e-07	-1.57155	-6.7639e-10	1.48986e-06	-1.59666	-6.7639e-10	6.03009e-05	-1.56449	-6.7639e-10
45415130	chr19:45415130:T:C	4.85757e-07	-1.45134	-6.7639e-10	1.9255e-06	-1.34016	-6.7639e-10	6.86176e-05	-1.43529	-6.7639e-10
45415278	chr19:45415278:T:G	2.66414e-07	-1.61691	-0.435086	1.25765e-06	-1.42563	-0.340475	3.21576e-05	-1.61241	-0.580785
45415402	chr19:45415402:T:C	2.69822e-06	1.66689	-1.4036	1.12462e-05	1.68811	-1.26343	0.000457968	1.99308	-1.53012
45415461	chr19:45415461:C:T	6.4609e-07	-1.23722e-10	-1.16611	2.34655e-06	-1.23722e-10	-1.1424	8.20994e-05	-1.23722e-10	-1.25591
45415503	chr19:45415503:G:A	2.72582e-05	3.90284	-1.32678	6.54893e-05	3.37878	-1.19224	0.00767954	4.54101	-1.25853
45415591	chr19:45415591:A:G	2.46687e-06	1.29143	-1.11777	7.09381e-06	1.34223	-1.37835	0.00032797	1.63827	-1.50918
45415645	chr19:45415645:A:AC	6.01608e-07	-1.23722e-10	-1.23744	2.06012e-06	-1.23722e-10	-1.27258	8.29877e-05	-1.23722e-10	-1.24515
45416032	chr19:45416032:G:A	1.79126e-05	2.80084	-0.644626	4.28882e-05	2.31148	-0.548225	0.00441741	3.44442	-0.714949
45416512	chr19:45416512:C:T	5.46339e-07	-1.23722e-10	-1.33381	1.872e-06	-1.23722e-10	-1.36834	7.88081e-05	-1.23722e-10	-1.29682
45416545	chr19:45416545:G:C	7.04117e-07	-1.23722e-10	-1.0801	2.59431e-06	-1.23722e-10	-1.04203	9.02048e-05	-1.23722e-10	-1.16176
45416697	chr19:45416697:G:C	3.53197e-06	1.99092	-1.45836	1.04393e-05	1.75281	-1.40258	0.000788085	2.39817	-1.3924
45417006	chr19:45417006:G:A	1.99102e-05	2.56122	-0.299283	4.74163e-05	2.08522	-0.221601	0.0043507	3.21995	-0.505702
45417322	chr19:45417322:G:A	4.26115e-07	-1.23722e-10	-1.58234	1.43785e-06	-1.23722e-10	-1.6322	6.17521e-05	-1.23722e-10	-1.54071
45417398	chr19:45417398:G:T	5.42861e-07	-1.23722e-10	-1.3402	1.85613e-06	-1.23722e-10	-1.37685	6.86324e-05	-1.23722e-10	-1.43507
45417538	chr19:45417538:C:T	7.21443e-06	2.65291	-1.40612	1.66342e-05	2.19346	-1.37735	0.00175	3.22559	-1.42206
45418539	chr19:45418539:T:G	3.91679e-07	-1.23722e-10	-1.66661	1.58435e-06	-1.23722e-10	-1.53517	5.57738e-05	-1.23722e-10	-1.64254
45418545	chr19:45418545:C:T	4.9037e-07	-1.23722e-10	-1.44189	1.78212e-06	-1.23722e-10	-1.41754	6.66392e-05	-1.23722e-10	-1.46455
45419365	chr19:45419365:G:C	4.53572e-07	-1.23722e-10	-1.51989	1.57216e-06	-1.23722e-10	-1.5429	6.51946e-05	-1.23722e-10	-1.48646
45419514	chr19:45419514:C:T	4.57292e-07	-1.51173	-6.7639e-10	1.6737e-06	-1.48031	-6.7639e-10	6.46071e-05	-1.49552	-6.7639e-10
45419580	chr19:45419580:G:A	5.90029e-07	-0.505308	-0.751569	1.41897e-06	-0.503653	-1.14176	5.26638e-05	-0.729812	-0.970099
45419606	chr19:45419606:T:C	6.61243e-07	-1.23722e-10	-1.14293	2.31904e-06	-1.23722e-10	-1.15419	9.42359e-05	-1.23722e-10	-1.11804
45419819	chr19:45419819:G:A	1.02489e-06	-1.23722e-10	-0.704712	3.4187e-06	-1.23722e-10	-0.766087	0.000156857	-1.23722e-10	-0.608502
45420238	chr19:45420238:T:C	9.87119e-08	-1.56943	-1.47541	3.56258e-07	-1.51753	-1.50992	1.40007e-05	-1.582	-1.44273
45420289	chr19:45420289:C:G	3.91934e-07	-1.23722e-10	-1.66596	1.38927e-06	-1.23722e-10	-1.66657	5.52757e-05	-1.23722e-10	-1.65151
45420359	chr19:45420359:A:G	4.06742e-07	-1.23722e-10	-1.62887	1.41859e-06	-1.23722e-10	-1.64568	5.4941e-05	-1.23722e-10	-1.65758
45420395	chr19:45420395:A:G	1.78711e-06	0.528369	-0.677063	4.03201e-06	0.408409	-1.00949	0.000188867	0.822409	-1.24521
45421396	chr19:45421396:G:A	3.9804e-07	-1.23722e-10	-1.6505	1.4083e-06	-1.23722e-10	-1.65297	5.56898e-05	-1.23722e-10	-1.64404
45421434	chr19:45421434:G:A	5.41053e-07	-1.34353	-6.7639e-10	2.17546e-06	-1.21811	-6.7639e-10	7.83766e-05	-1.30231	-6.7639e-10
45421883	chr19:45421883:TC:T	2.38486e-06	-1.23722e-10	0.139847	8.35395e-06	-1.23722e-10	0.127387	0.000356473	-1.23722e-10	0.212418
45422312	chr19:45422312:A:G	2.60749e-07	-1.25107	-0.822418	6.74372e-07	-1.23468	-1.15464	2.39715e-05	-1.38207	-1.1049
45422764	chr19:45422764:T:A	4.19299e-07	-1.59846	-6.7639e-10	1.49482e-06	-1.59334	-6.7639e-10	5.80284e-05	-1.60291	-6.7639e-10
45422865	chr19:45422865:C:T	3.92118e-07	-1.23722e-10	-1.66549	1.39638e-06	-1.23722e-10	-1.66146	5.46699e-05	-1.23722e-10	-1.66253
45423517	chr19:45423517:T:C	3.41469e-07	-0.750842	-1.05295	8.97865e-07	-0.742562	-1.36052	3.25924e-05	-0.946657	-1.2331
45423878	chr19:45423878:G:A	4.00677e-07	-1.23722e-10	-1.64389	1.40382e-06	-1.23722e-10	-1.65615	5.77816e-05	-1.23722e-10	-1.60717
45423900	chr19:45423900:A:G	4.00019e-07	-1.23722e-10	-1.64554	1.40229e-06	-1.23722e-10	-1.65724	5.76269e-05	-1.23722e-10	-1.60985
45424352	chr19:45424352:A:G	2.44367e-07	-0.657158	-1.48122	6.65525e-07	-0.921824	-1.4807	3.69449e-05	-0.528802	-1.52561
45424370	chr19:45424370:C:A	2.41701e-07	-1.35236	-0.796986	6.14722e-07	-1.33782	-1.14411	2.24505e-05	-1.46115	-1.09138
45424602	chr19:45424602:A:T	2.72322e-07	-1.27266	-0.757407	6.87846e-07	-1.25627	-1.11327	2.47112e-05	-1.39896	-1.05763
45425445	chr19:45425445:A:G	9.69741e-08	-1.57897	-1.48364	3.33409e-07	-1.56691	-1.52682	1.42878e-05	-1.56201	-1.44242
45425543	chr19:45425543:T:C	2.61674e-07	-1.29097	-0.778975	6.63329e-07	-1.27504	-1.13079	2.39198e-05	-1.41352	-1.07561
45425654	chr19:45425654:G:A	4.80246e-07	-1.23722e-10	-1.46275	1.78718e-06	-1.23722e-10	-1.41471	6.90693e-05	-1.23722e-10	-1.42873
45426130	chr19:45426130:C:T	5.06428e-07	-1.40967	-6.7639e-10	1.93495e-06	-1.33527	-6.7639e-10	7.22673e-05	-1.38347	-6.7639e-10
45426568	chr19:45426568:T:A	1.03538e-06	-0.00775116	-0.686772	1.96916e-06	-0.282287	-1.03545	9.5601e-05	-0.165929	-0.937727
45426767	chr19:45426767:A:T	3.21344e-07	-1.19173	-0.672806	8.06519e-07	-1.17317	-1.03721	2.84902e-05	-1.33286	-0.981416
45426796	chr19:45426796:A:G	3.16997e-07	-1.205	-0.673153	7.93582e-07	-1.18674	-1.0398	2.8037e-05	-1.34374	-0.986571
45426885	chr19:45426885:G:A	9.30407e-07	-1.23722e-10	-0.801426	3.11098e-06	-1.23722e-10	-0.86041	0.000141186	-1.23722e-10	-0.713763
45427408	chr19:45427408:A:C	6.70681e-07	0.531519	-1.66027	1.00809e-06	-0.321184	-1.66611	0.000108282	0.656885	-1.63599
45427498	chr19:45427498:C:T	3.34119e-07	-1.2119	-0.613655	8.28227e-07	-1.19273	-0.991083	2.94373e-05	-1.34862	-0.932953
45427521	chr19:45427521:G:A	1.10485e-06	-0.365231	-0.264351	2.29298e-06	-0.490459	-0.675036	9.57769e-05	-0.162464	-0.939354
45427713	chr19:45427713:G:A	7.42161e-07	-1.23722e-10	-1.02748	1.88392e-06	-1.23722e-10	-1.36199	9.70452e-05	-1.23722e-10	-1.08866
45427963	chr19:45427963:G:A	1.11741e-06	-0.340808	-0.27747	2.3224e-06	-0.467393	-0.685355	9.7427e-05	-0.136069	-0.948667
45428129	chr19:45428129:A:G	2.62336e-07	-1.31451	-0.752912	6.70605e-07	-1.2981	-1.09682	2.40241e-05	-1.43208	-1.0527
45428693	chr19:45428693:G:T	4.61332e-07	-1.50293	-6.7639e-10	1.82376e-06	-1.39445	-6.7639e-10	6.52791e-05	-1.48517	-6.7639e-10
45429612	chr19:45429612:TGGACTCAG:T	4.36348e-07	-1.23722e-10	-1.55861	1.59675e-06	-1.23722e-10	-1.52738	6.39439e-05	-1.23722e-10	-1.50583
45429847	chr19:45429847:T:C	4.90952e-07	-1.23722e-10	-1.4407	1.89822e-06	-1.23722e-10	-1.35443	6.88854e-05	-1.23722e-10	-1.4314
45429943	chr19:45429943:C:A	9.72454e-08	-1.58393	-1.47588	3.34272e-07	-1.57259	-1.51856	1.43487e-05	-1.56808	-1.4321
45430174	chr19:45430174:C:T	1.22558e-06	-1.23722e-10	-0.525879	4.03352e-06	-1.23722e-10	-0.600707	0.000187061	-1.23722e-10	-0.432406
45430633	chr19:45430633:C:T	6.68254e-07	0.48979	-1.62217	1.00109e-06	-0.353758	-1.6405	0.000106533	0.590049	-1.58543
45430666	chr19:45430666:A:C	2.0778e-06	0.451932	-0.449914	4.61711e-06	0.320631	-0.78621	0.000334826	0.908567	-0.758794
45430818	chr19:45430818:G:A	2.99632e-06	0.368093	-6.7639e-10	8.13949e-06	0.10138	-6.7639e-10	0.000438011	0.418405	-6.7639e-10
45431078	chr19:45431078:A:G	3.41329e-06	0.379491	0.118894	6.93244e-06	0.254972	-0.314108	0.000520434	0.827269	-0.236445
45431272	chr19:45431272:T:A	1.7089e-06	-0.221951	0.0285068	3.68697e-06	-0.299488	-0.391055	0.000237107	0.109642	-0.304969
45431495	chr19:45431495:C:T	8.78113e-08	-1.57288	-1.58898	3.13022e-07	-1.54048	-1.61635	1.28164e-05	-1.55841	-1.5547
45431632	chr19:45431632:A:G	8.21567e-07	-0.821523	-0.104312	1.90558e-06	-0.925011	-0.425548	8.4735e-05	-0.682707	-0.541604
45432873	chr19:45432873:C:T	1.08584e-06	-1.23722e-10	-0.646938	2.58739e-06	-1.23722e-10	-1.0447	0.000118781	-1.23722e-10	-0.886561
45432936	chr19:45432936:C:T	1.13915e-06	-1.23722e-10	-0.599008	2.68599e-06	-1.23722e-10	-1.0073	0.000123841	-1.23722e-10	-0.844843
45433527	chr19:45433527:AAAAC:A	6.49047e-07	-1.23722e-10	-1.16154	1.80331e-06	-1.23722e-10	-1.40572	7.68377e-05	-1.23722e-10	-1.32214
45433560	chr19:45433560:C:T	1.4276e-07	-1.61322	-1.06266	4.62055e-07	-1.61555	-1.15186	2.06428e-05	-1.6144	-1.02208
45433962	chr19:45433962:G:A	5.51041e-07	-1.23722e-10	-1.32524	1.61046e-06	-1.23722e-10	-1.51882	6.76933e-05	-1.23722e-10	-1.44885
45434073	chr19:45434073:G:C	6.71445e-07	0.413065	-1.54068	2.51744e-06	0.43564	-1.50775	0.000127503	0.691292	-1.50699
45434292	chr19:45434292:G:C	1.53016e-07	-1.57848	-1.02803	5.15735e-07	-1.58667	-1.07083	2.22604e-05	-1.5809	-0.980134
45434807	chr19:45434807:C:T	8.22725e-07	-1.23722e-10	-0.924427	3.10025e-06	-1.23722e-10	-0.863865	0.000111809	-1.23722e-10	-0.947045
45435059	chr19:45435059:A:G	4.16277e-07	-1.23722e-10	-1.6057	1.45529e-06	-1.23722e-10	-1.62014	5.5847e-05	-1.23722e-10	-1.64122
45435171	chr19:45435171:C:A	4.11385e-07	-1.61752	-6.7639e-10	1.46155e-06	-1.61585	-6.7639e-10	5.71864e-05	-1.61752	-6.7639e-10
45435237	chr19:45435237:A:G	1.20184e-06	-1.23722e-10	-0.545436	4.11648e-06	-1.23722e-10	-0.58035	0.000179831	-1.23722e-10	-0.471824
45435265	chr19:45435265:T:C	4.02004e-07	-1.23722e-10	-1.64059	1.9952e-06	-1.23722e-10	-1.3046	5.79893e-05	-1.23722e-10	-1.60358
45435584	chr19:45435584:T:G	6.22527e-07	-1.23722e-10	-1.20326	1.77018e-06	-1.23722e-10	-1.42427	7.47812e-05	-1.23722e-10	-1.34927
45435731	chr19:45435731:T:C	4.19117e-07	-1.23722e-10	-1.5989	1.49606e-06	-1.23722e-10	-1.59251	5.68812e-05	-1.23722e-10	-1.62287
45435747	chr19:45435747:C:T	1.00909e-06	-1.23722e-10	-0.720243	3.32796e-06	-1.23722e-10	-0.792986	0.000142715	-1.23722e-10	-0.702992
45436026	chr19:45436026:A:G	4.11458e-07	-1.61734	-6.7639e-10	1.46238e-06	-1.61528	-6.7639e-10	5.71973e-05	-1.61733	-6.7639e-10
45436075	chr19:45436075:T:A	4.28485e-07	-1.23722e-10	-1.57679	1.53179e-06	-1.23722e-10	-1.56891	5.79436e-05	-1.23722e-10	-1.60437
45436108	chr19:45436108:T:C	6.45574e-07	-1.23722e-10	-1.16691	1.81731e-06	-1.23722e-10	-1.39799	7.70598e-05	-1.23722e-10	-1.31926
45436121	chr19:45436121:C:T	6.64281e-07	-1.23722e-10	-1.13834	1.85615e-06	-1.23722e-10	-1.37684	7.89619e-05	-1.23722e-10	-1.29487
45436281	chr19:45436281:T:C	3.37729e-06	0.487782	-6.7639e-10	1.22419e-05	0.50952	-6.7639e-10	0.000475723	0.500997	-6.7639e-10
45436584	chr19:45436584:C:A	6.32521e-07	-1.23722e-10	-1.18734	2.26346e-06	-1.23722e-10	-1.17845	8.34624e-05	-1.23722e-10	-1.23944
45436721	chr19:45436721:A:G	3.92075e-07	-1.23722e-10	-1.6656	1.39559e-06	-1.23722e-10	-1.66203	5.45471e-05	-1.23722e-10	-1.66477
45436839	chr19:45436839:C:A	6.33966e-07	-1.23722e-10	-1.18505	1.79429e-06	-1.23722e-10	-1.41074	7.59623e-05	-1.23722e-10	-1.3336
45436874	chr19:45436874:G:A	7.92146e-07	-0.962303	-6.7639e-10	3.36111e-06	-0.783077	-6.7639e-10	0.000113249	-0.934246	-6.7639e-10
45437227	chr19:45437227:C:T	4.12767e-07	-1.61416	-6.7639e-10	1.46004e-06	-1.61688	-6.7639e-10	5.73676e-05	-1.61436	-6.7639e-10
45437315	chr19:45437315:G:A	6.60988e-07	-1.23722e-10	-1.14331	1.84803e-06	-1.23722e-10	-1.38122	7.86581e-05	-1.23722e-10	-1.29873
45437573	chr19:45437573:A:T	4.22854e-06	-1.23722e-10	0.712563	1.96007e-05	-1.23722e-10	0.980219	0.000662632	-1.23722e-10	0.832381
45437709	chr19:45437709:G:T	9.10226e-07	-1.23722e-10	-0.823355	3.06134e-06	-1.23722e-10	-0.876495	0.00013689	-1.23722e-10	-0.744664
45437787	chr19:45437787:C:A	2.47147e-06	-1.23722e-10	0.175518	6.94095e-06	-1.23722e-10	-0.0579091	0.000303358	-1.23722e-10	0.0510752
45437907	chr19:45437907:TCTGA:T	4.07277e-07	-1.23722e-10	-1.62755	1.48556e-06	-1.23722e-10	-1.59955	5.90796e-05	-1.23722e-10	-1.58495
45438059	chr19:45438059:G:C	6.21713e-07	-1.23722e-10	-1.20457	1.77178e-06	-1.23722e-10	-1.42336	7.49349e-05	-1.23722e-10	-1.34722
45438357	chr19:45438357:C:T	6.61738e-07	-1.23722e-10	-1.14218	1.85173e-06	-1.23722e-10	-1.37923	7.87449e-05	-1.23722e-10	-1.29763
45438372	chr19:45438372:C:T	4.17307e-07	-1.23722e-10	-1.60323	1.52313e-06	-1.23722e-10	-1.57458	5.5905e-05	-1.23722e-10	-1.64019
45438468	chr19:45438468:A:G	5.07234e-07	-1.23722e-10	-1.40808	1.53931e-06	-1.23722e-10	-1.56401	6.34552e-05	-1.23722e-10	-1.51351
45438534	chr19:45438534:C:T	6.63642e-07	-1.23722e-10	-1.13931	1.85605e-06	-1.23722e-10	-1.3769	7.89524e-05	-1.23722e-10	-1.29499
45438868	chr19:45438868:C:G	8.71313e-07	0.725578	-1.59263	3.12173e-06	0.733404	-1.59037	0.000163598	1.05314	-1.61956
45439150	chr19:45439150:C:T	3.94449e-07	-1.23722e-10	-1.65956	1.40255e-06	-1.23722e-10	-1.65705	5.60759e-05	-1.23722e-10	-1.63713
45439298	chr19:45439298:G:A	6.53079e-07	-1.23722e-10	-1.15535	1.83347e-06	-1.23722e-10	-1.38914	7.78835e-05	-1.23722e-10	-1.30863
45439345	chr19:45439345:C:A	4.11525e-07	-1.61718	-6.7639e-10	1.5388e-06	-1.56435	-6.7639e-10	5.73733e-05	-1.61426	-6.7639e-10
45440648	chr19:45440648:A:G	6.7154e-07	-1.23722e-10	-1.12747	1.86857e-06	-1.23722e-10	-1.37018	7.93473e-05	-1.23722e-10	-1.29001
45441617	chr19:45441617:C:T	5.54859e-07	-1.23722e-10	-1.31833	1.63116e-06	-1.23722e-10	-1.50605	6.81262e-05	-1.23722e-10	-1.44248
45441818	chr19:45441818:C:T	6.60474e-07	-1.23722e-10	-1.14409	2.26669e-06	-1.23722e-10	-1.17703	9.64341e-05	-1.23722e-10	-1.09498
45441908	chr19:45441908:T:C	7.03242e-07	-1.23722e-10	-1.08135	1.93055e-06	-1.23722e-10	-1.33754	8.21449e-05	-1.23722e-10	-1.25535
45441924	chr19:45441924:C:T	6.81165e-07	-1.23722e-10	-1.11324	1.888e-06	-1.23722e-10	-1.35983	8.00744e-05	-1.23722e-10	-1.28088
45442334	chr19:45442334:AAG:A	1.00618e-06	0.934247	-1.65738	3.58968e-06	0.942273	-1.65956	0.000190517	1.24417	-1.65827
45442412	chr19:45442412:C:T	4.26544e-07	-1.23722e-10	-1.58133	1.5607e-06	-1.23722e-10	-1.55021	5.98061e-05	-1.23722e-10	-1.57273
45443141	chr19:45443141:C:T	1.51245e-07	-1.03003	-1.58812	5.95234e-07	-0.881106	-1.63304	2.23527e-05	-0.963643	-1.59325
45443469	chr19:45443469:C:G	4.54842e-07	-1.23722e-10	-1.5171	1.55705e-06	-1.23722e-10	-1.55255	6.20439e-05	-1.23722e-10	-1.536
45444513	chr19:45444513:G:T	4.28517e-07	-1.23722e-10	-1.57672	1.51627e-06	-1.23722e-10	-1.5791	5.82666e-05	-1.23722e-10	-1.59881
45445040	chr19:45445040:G:C	4.20741e-07	-1.23722e-10	-1.59503	1.45084e-06	-1.23722e-10	-1.6232	5.56555e-05	-1.23722e-10	-1.64466
45445365	chr19:45445365:A:G	4.91295e-07	-1.23722e-10	-1.44	1.47711e-06	-1.23722e-10	-1.60526	6.21543e-05	-1.23722e-10	-1.53422
45445533	chr19:45445533:T:C	4.88838e-07	-1.23722e-10	-1.44502	1.47306e-06	-1.23722e-10	-1.608	6.19021e-05	-1.23722e-10	-1.53829
45445888	chr19:45445888:T:A	1.3264e-07	-1.32888	-1.42053	3.84831e-07	-1.39458	-1.55572	1.71894e-05	-1.26161	-1.55794
45445892	chr19:45445892:T:A	7.97633e-08	-1.61765	-1.64033	2.84397e-07	-1.60785	-1.64488	1.09349e-05	-1.61761	-1.65427
45445996	chr19:45445996:C:T	4.78693e-07	-1.23722e-10	-1.46599	1.61687e-06	-1.23722e-10	-1.51485	6.63385e-05	-1.23722e-10	-1.46907
45446166	chr19:45446166:T:C	4.11099e-07	-1.23722e-10	-1.61822	1.38914e-06	-1.23722e-10	-1.66666	5.50364e-05	-1.23722e-10	-1.65584
45446319	chr19:45446319:A:T	1.97963e-07	-0.771397	-1.57757	8.02796e-07	-0.584345	-1.63066	2.97655e-05	-0.694549	-1.57594
45446320	chr19:45446320:C:T	1.92113e-07	-0.801348	-1.57761	7.76637e-07	-0.617589	-1.63054	2.88528e-05	-0.725842	-1.57579
45446337	chr19:45446337:T:C	4.13372e-07	-1.23722e-10	-1.6127	1.47978e-06	-1.23722e-10	-1.60345	5.96243e-05	-1.23722e-10	-1.57578
45446642	chr19:45446642:C:T	1.14946e-06	0.724404	-1.31441	2.84903e-06	0.450543	-1.39891	0.000177096	0.923289	-1.41044
45447006	chr19:45447006:G:T	4.19822e-07	-1.59722	-6.7639e-10	1.50252e-06	-1.58821	-6.7639e-10	5.83592e-05	-1.59722	-6.7639e-10
45447486	chr19:45447486:G:A	5.08835e-07	-1.40492	-6.7639e-10	1.84015e-06	-1.3855	-6.7639e-10	7.34321e-05	-1.36748	-6.7639e-10
45447796	chr19:45447796:C:T	1.02286e-06	-1.23722e-10	-0.706689	3.55141e-06	-1.23722e-10	-0.728004	0.000150849	-1.23722e-10	-0.647558
45447837	chr19:45447837:C:T	3.47739e-06	0.516989	-6.7639e-10	1.45376e-05	0.68139	-6.7639e-10	0.000511758	0.574013	-6.7639e-10
45448020	chr19:45448020:T:C	1.34405e-06	1.19527	-1.62887	3.59265e-06	0.930917	-1.64737	0.000227276	1.4075	-1.64518
45448102	chr19:45448102:C:A	4.44059e-07	-1.54109	-6.7639e-10	1.54595e-06	-1.55971	-6.7639e-10	6.22529e-05	-1.53263	-6.7639e-10
45448172	chr19:45448172:G:A	5.77477e-07	-1.23722e-10	-1.27838	2.04855e-06	-1.23722e-10	-1.27822	8.62356e-05	-1.23722e-10	-1.20676
45448348	chr19:45448348:G:C	5.69292e-07	-1.23722e-10	-1.29265	2.11534e-06	-1.23722e-10	-1.24613	8.69189e-05	-1.23722e-10	-1.19886
45448379	chr19:45448379:A:C	9.01252e-07	-1.23722e-10	-0.833263	3.13775e-06	-1.23722e-10	-0.851843	0.000132416	-1.23722e-10	-0.777888
45449067	chr19:45449067:G:T	1.15462e-07	-1.39814	-1.48998	4.95106e-07	-1.22163	-1.4767	1.63704e-05	-1.35624	-1.51212
45449212	chr19:45449212:C:T	3.93889e-07	-1.23722e-10	-1.66098	1.38906e-06	-1.23722e-10	-1.66672	5.48548e-05	-1.23722e-10	-1.65915
45449753	chr19:45449753:T:A	8.56147e-07	-1.23722e-10	-0.884606	3.01283e-06	-1.23722e-10	-0.892467	0.000122596	-1.23722e-10	-0.854942
45449816	chr19:45449816:T:C	1.55432e-06	1.34527	-1.63352	4.31443e-06	1.07536	-1.60874	0.000272764	1.55806	-1.61329
45449981	chr19:45449981:G:A	2.42692e-06	-1.23722e-10	0.15733	6.82408e-06	-1.23722e-10	-0.0748898	0.000289479	-1.23722e-10	0.00424338
45451217	chr19:45451217:G:A	7.4288e-07	0.478039	-1.50455	1.08995e-06	-0.341561	-1.56766	0.000131138	0.634245	-1.42183
45451461	chr19:45451461:T:C	5.059e-07	-1.23722e-10	-1.41071	1.72259e-06	-1.23722e-10	-1.45152	7.03093e-05	-1.23722e-10	-1.41094
45451754	chr19:45451754:A:G	5.99931e-07	-1.23722e-10	-1.24023	2.01936e-06	-1.23722e-10	-1.29257	9.31089e-05	-1.23722e-10	-1.13007
45451760	chr19:45451760:CAGTG:C	7.02871e-07	-1.23722e-10	-1.08188	2.47163e-06	-1.23722e-10	-1.09047	0.000100104	-1.23722e-10	-1.05763
45451788	chr19:45451788:G:A	3.39084e-07	-0.199553	-1.61125	6.23208e-07	-0.837462	-1.63076	5.96432e-05	-0.0363455	-1.53911
45451835	chr19:45451835:A:G	4.06982e-07	-1.23722e-10	-1.62828	1.41759e-06	-1.23722e-10	-1.64639	5.53894e-05	-1.23722e-10	-1.64945
45451943	chr19:45451943:G:T	9.62504e-08	-1.40817	-1.66193	4.03594e-07	-1.24035	-1.66235	1.39667e-05	-1.3669	-1.66027
45451952	chr19:45451952:G:C	1.49217e-06	-1.23722e-10	-0.329059	5.29725e-06	-1.23722e-10	-0.328159	0.00019804	-1.23722e-10	-0.375371
45452015	chr19:45452015:A:G	8.20552e-07	0.64711	-1.57418	1.22262e-06	-0.134202	-1.66015	0.000133509	0.863018	-1.63269
45452103	chr19:45452103:A:G	4.39521e-07	-1.55136	-6.7639e-10	1.58147e-06	-1.537	-6.7639e-10	6.10665e-05	-1.55188	-6.7639e-10
45452126	chr19:45452126:A:G	5.04752e-07	-1.23722e-10	-1.41298	1.71865e-06	-1.23722e-10	-1.45381	7.01362e-05	-1.23722e-10	-1.4134
45452414	chr19:45452414:A:G	3.58466e-07	-1.40137	-0.353846	7.82467e-07	-1.47081	-0.769844	2.84661e-05	-1.34143	-0.973701
45452623	chr19:45452623:T:C	7.59883e-07	0.589978	-1.59386	1.69074e-06	0.117112	-1.58729	0.000128434	0.839209	-1.64763
45452667	chr19:45452667:C:T	7.51063e-07	0.523575	-1.53913	1.09896e-06	-0.306174	-1.59481	0.000131838	0.681633	-1.4639
45452995	chr19:45452995:T:C	5.75135e-07	-1.45943	0.176984	1.17597e-06	-1.51739	-0.315862	4.79269e-05	-1.41349	-0.380669
45453181	chr19:45453181:G:A	3.24186e-07	-0.583725	-1.27201	6.1211e-07	-1.09006	-1.39613	4.60463e-05	-0.457024	-1.37717
45453627	chr19:45453627:C:T	3.92275e-07	-1.23722e-10	-1.66508	1.39594e-06	-1.23722e-10	-1.66178	5.49341e-05	-1.23722e-10	-1.65771
45453718	chr19:45453718:TGCACTCG:T	1.41073e-06	-1.23722e-10	-0.385184	5.13044e-06	-1.23722e-10	-0.360155	0.000177184	-1.23722e-10	-0.48665
45453726	chr19:45453726:GT:G	9.44699e-08	-1.44784	-1.64092	4.16901e-07	-1.29233	-1.57792	1.38057e-05	-1.40869	-1.63007
45453960	chr19:45453960:G:C	4.57617e-07	-1.23722e-10	-1.51102	1.58624e-06	-1.23722e-10	-1.53398	6.92543e-05	-1.23722e-10	-1.42605
45454348	chr19:45454348:C:A	1.00237e-06	-1.23722e-10	-0.726923	3.65951e-06	-1.23722e-10	-0.698017	0.000130091	-1.23722e-10	-0.795602
45454451	chr19:45454451:G:A	6.00912e-07	-1.23722e-10	-1.2386	2.25104e-06	-1.23722e-10	-1.18396	9.50226e-05	-1.23722e-10	-1.10972
45454453	chr19:45454453:G:A	4.3126e-07	-1.57034	-6.7639e-10	1.54821e-06	-1.55825	-6.7639e-10	5.99112e-05	-1.57098	-6.7639e-10
45454521	chr19:45454521:G:T	7.66185e-07	-1.23722e-10	-0.995625	3.0353e-06	-1.23722e-10	-0.885039	0.000103556	-1.23722e-10	-1.02372
45454779	chr19:45454779:T:C	4.30771e-07	-1.23722e-10	-1.57147	1.5146e-06	-1.23722e-10	-1.5802	6.42287e-05	-1.23722e-10	-1.50139
45455036	chr19:45455036:A:G	1.20268e-07	-1.53263	-1.31469	3.94538e-07	-1.51401	-1.41138	1.45059e-05	-1.54485	-1.44443
45455832	chr19:45455832:G:A	4.78455e-07	-1.46649	-6.7639e-10	1.73529e-06	-1.44417	-6.7639e-10	6.63402e-05	-1.46904	-6.7639e-10
45456132	chr19:45456132:C:T	8.23769e-07	-0.923159	-6.7639e-10	1.86485e-06	-1.37217	-6.7639e-10	0.000113487	-0.932149	-6.7639e-10
45456342	chr19:45456342:T:C	4.11301e-07	-1.61772	-6.7639e-10	1.46011e-06	-1.61683	-6.7639e-10	5.71755e-05	-1.61771	-6.7639e-10
45456367	chr19:45456367:A:T	3.04812e-06	0.385231	-6.7639e-10	1.33059e-05	0.592862	-6.7639e-10	0.000441554	0.426461	-6.7639e-10
45456370	chr19:45456370:A:G	4.11813e-07	-1.61648	-6.7639e-10	1.46513e-06	-1.6134	-6.7639e-10	5.72616e-05	-1.61621	-6.7639e-10
45456501	chr19:45456501:G:T	5.10166e-07	-1.23722e-10	-1.40231	2.12618e-06	-1.23722e-10	-1.24102	7.66168e-05	-1.23722e-10	-1.32502
45457645	chr19:45457645:C:CCG	7.63393e-07	-1.23722e-10	-0.999276	2.87957e-06	-1.23722e-10	-0.937708	9.91885e-05	-1.23722e-10	-1.06682
45458093	chr19:45458093:GC:G	4.129e-07	-1.61384	-6.7639e-10	1.46952e-06	-1.61041	-6.7639e-10	5.73899e-05	-1.61397	-6.7639e-10
45458231	chr19:45458231:G:A	4.72442e-07	-1.23722e-10	-1.47913	1.79626e-06	-1.23722e-10	-1.40964	6.88682e-05	-1.23722e-10	-1.43164
45458317	chr19:45458317:A:G	5.33779e-07	-1.35707	-6.7639e-10	2.11817e-06	-1.24479	-6.7639e-10	7.36626e-05	-1.36434	-6.7639e-10
45458487	chr19:45458487:G:A	1.54617e-07	-0.99376	-1.60234	8.76085e-07	-0.533057	-1.59458	1.98576e-05	-1.02445	-1.6508
45458948	chr19:45458948:G:A	4.52068e-07	-1.23722e-10	-1.52322	1.59546e-06	-1.23722e-10	-1.52818	6.03643e-05	-1.23722e-10	-1.56344
45458965	chr19:45458965:C:T	7.9896e-07	-0.953738	-6.7639e-10	3.23685e-06	-0.820747	-6.7639e-10	0.0001131	-0.935569	-6.7639e-10
45459045	chr19:45459045:G:GTC	1.05572e-06	0.0415281	-0.716599	5.52188e-06	0.281533	-0.568161	0.000193254	0.140139	-0.539975
45459422	chr19:45459422:C:T	6.06403e-07	-1.23722e-10	-1.2295	1.92169e-06	-1.23722e-10	-1.34214	7.38095e-05	-1.23722e-10	-1.36235
45459541	chr19:45459541:A:G	2.14582e-07	-0.998526	-1.26983	7.33783e-07	-1.05931	-1.24558	2.63601e-05	-1.03701	-1.35498
45459592	chr19:45459592:AAG:A	6.75904e-07	-1.121	-6.7639e-10	2.81177e-06	-0.961534	-6.7639e-10	9.46041e-05	-1.11414	-6.7639e-10
45459598	chr19:45459598:G:A	1.92675e-07	-0.710655	-1.66539	1.13087e-06	-0.222391	-1.64997	2.58642e-05	-0.746513	-1.66447
45460328	chr19:45460328:A:G	8.37016e-08	-1.60158	-1.60821	2.88212e-07	-1.60693	-1.63248	1.13747e-05	-1.59949	-1.63297
45460669	chr19:45460669:A:G	8.04556e-08	-1.60595	-1.6434	2.82397e-07	-1.60286	-1.65693	1.10561e-05	-1.60436	-1.6565
45460843	chr19:45460843:G:A	3.92652e-07	-1.23722e-10	-1.66412	1.40402e-06	-1.23722e-10	-1.65601	5.47017e-05	-1.23722e-10	-1.66194
45460916	chr19:45460916:G:C	4.13553e-07	-1.61226	-6.7639e-10	1.47236e-06	-1.60848	-6.7639e-10	5.74684e-05	-1.6126	-6.7639e-10
45461178	chr19:45461178:C:CTCTG	7.69962e-07	-0.990708	-6.7639e-10	3.18495e-06	-0.836911	-6.7639e-10	0.00010515	-1.00845	-6.7639e-10
45461414	chr19:45461414:A:G	5.03481e-07	-1.23722e-10	-1.4155	1.80867e-06	-1.23722e-10	-1.40276	6.59457e-05	-1.23722e-10	-1.47501
45461559	chr19:45461559:T:A	1.79532e-06	-1.23722e-10	-0.144112	6.70522e-06	-1.23722e-10	-0.0924614	0.000212167	-1.23722e-10	-0.306465
45461584	chr19:45461584:A:G	4.83469e-07	-1.23722e-10	-1.45606	1.70906e-06	-1.23722e-10	-1.45941	6.41251e-05	-1.23722e-10	-1.503
45462350	chr19:45462350:T:C	6.67513e-07	-1.23722e-10	-1.13349	2.32037e-06	-1.23722e-10	-1.15362	9.97548e-05	-1.23722e-10	-1.06112
45462383	chr19:45462383:C:T	7.81285e-08	-1.61256	-1.66613	2.80969e-07	-1.59855	-1.66631	1.08854e-05	-1.60994	-1.66647
45462799	chr19:45462799:G:A	3.23027e-07	-0.309309	-1.55	1.46253e-06	-0.102239	-1.51294	5.3194e-05	-0.217744	-1.47215
45462916	chr19:45462916:C:A	9.04895e-08	-1.59634	-1.53547	3.24446e-07	-1.5319	-1.58908	1.23419e-05	-1.60709	-1.54376
45463014	chr19:45463014:T:A	4.24577e-07	-1.23722e-10	-1.58595	1.64993e-06	-1.23722e-10	-1.49461	6.19304e-05	-1.23722e-10	-1.53783
45463093	chr19:45463093:A:C	1.67067e-07	-0.860903	-1.65775	7.91619e-07	-0.57337	-1.65565	2.55952e-05	-0.755379	-1.66606
45463213	chr19:45463213:G:A	4.9787e-07	-1.23722e-10	-1.42671	1.51406e-06	-1.23722e-10	-1.58055	6.57459e-05	-1.23722e-10	-1.47804
45463391	chr19:45463391:A:G	1.63723e-07	-0.877848	-1.66102	7.71212e-07	-0.593366	-1.66177	2.57193e-05	-0.779562	-1.63703
45463425	chr19:45463425:G:A	8.69298e-05	3.73581	-6.7639e-10	0.00117742	5.07573	-6.7639e-10	0.0167242	4.06077	-6.7639e-10
45463478	chr19:45463478:C:T	1.93806e-07	-0.72888	-1.64131	1.16969e-06	-0.20169	-1.63692	2.54163e-05	-0.762436	-1.66601
45463935	chr19:45463935:A:C	3.91758e-07	-1.23722e-10	-1.6664	1.39018e-06	-1.23722e-10	-1.66591	5.44683e-05	-1.23722e-10	-1.66622
45464032	chr19:45464032:A:G	1.51459e-07	-0.961796	-1.65494	7.19728e-07	-0.692476	-1.63175	2.52912e-05	-0.853431	-1.57995
45464111	chr19:45464111:G:C	8.37277e-08	-1.57679	-1.63268	3.12497e-07	-1.52381	-1.6347	1.16523e-05	-1.54568	-1.66266
45464372	chr19:45464372:T:C	4.15155e-07	-1.6084	-6.7639e-10	1.47877e-06	-1.60414	-6.7639e-10	5.76459e-05	-1.60952	-6.7639e-10
45464400	chr19:45464400:C:T	3.364e-06	-1.23722e-10	0.483836	1.23255e-05	-1.23722e-10	0.516323	0.000378733	-1.23722e-10	0.272992
45464482	chr19:45464482:G:T	1.22239e-06	-1.23722e-10	-0.528485	4.64777e-06	-1.23722e-10	-0.458959	0.000164725	-1.23722e-10	-0.559563
45464811	chr19:45464811:G:C	4.13957e-07	-1.61129	-6.7639e-10	1.47354e-06	-1.60768	-6.7639e-10	5.74917e-05	-1.6122	-6.7639e-10
45465204	chr19:45465204:G:A	4.23725e-07	-1.58796	-6.7639e-10	1.50577e-06	-1.58604	-6.7639e-10	5.9546e-05	-1.57709	-6.7639e-10
45465349	chr19:45465349:T:C	1.16306e-07	-1.33225	-1.54857	4.57507e-07	-1.15924	-1.61807	1.46012e-05	-1.35208	-1.63066
45465733	chr19:45465733:G:A	6.43905e-07	-1.23722e-10	-1.1695	2.41456e-06	-1.23722e-10	-1.11383	8.48619e-05	-1.23722e-10	-1.22281
45465832	chr19:45465832:C:T	8.40557e-08	-1.58152	-1.62405	2.83001e-07	-1.61597	-1.64168	1.1527e-05	-1.57476	-1.64439
45465853	chr19:45465853:A:G	2.77195e-07	-1.17517	-0.837158	1.66847e-06	-0.793739	-0.689699	4.70898e-05	-1.13422	-0.677563
45465937	chr19:45465937:A:G	4.81111e-07	-1.23722e-10	-1.46095	1.75301e-06	-1.23722e-10	-1.43402	6.56873e-05	-1.23722e-10	-1.47893
45466152	chr19:45466152:T:A	7.93411e-07	-1.23722e-10	-0.960707	2.96168e-06	-1.23722e-10	-0.909589	0.000100637	-1.23722e-10	-1.05232
45466332	chr19:45466332:G:A	1.15586e-06	-1.23722e-10	-0.584445	4.02565e-06	-1.23722e-10	-0.602661	0.000164251	-1.23722e-10	-0.562447
45466396	chr19:45466396:A:T	6.07325e-07	-1.22798	-6.7639e-10	1.95367e-06	-1.32564	-6.7639e-10	8.53535e-05	-1.21704	-6.7639e-10
45466454	chr19:45466454:G:A	4.13494e-07	-1.61241	-6.7639e-10	1.47144e-06	-1.6091	-6.7639e-10	5.7432e-05	-1.61324	-6.7639e-10
45467215	chr19:45467215:G:C	2.02068e-07	-1.04594	-1.28251	1.23435e-06	-0.611279	-1.17352	3.35634e-05	-0.991913	-1.15849
45467814	chr19:45467814:C:T	5.76105e-07	-1.23722e-10	-1.28076	2.0673e-06	-1.23722e-10	-1.26911	7.33476e-05	-1.23722e-10	-1.36863
45467837	chr19:45467837:G:A	1.04345e-07	-1.3598	-1.62955	3.14629e-07	-1.5443	-1.6074	1.50591e-05	-1.32346	-1.62839
45468683	chr19:45468683:G:A	4.98578e-07	-1.23722e-10	-1.42529	1.86942e-06	-1.23722e-10	-1.36972	6.88295e-05	-1.23722e-10	-1.43221
45468703	chr19:45468703:C:G	1.12202e-07	-1.33837	-1.57838	6.45923e-07	-0.846582	-1.58584	1.53391e-05	-1.29818	-1.63525
45468781	chr19:45468781:A:C	1.82045e-07	-0.858593	-1.5742	8.70806e-07	-0.57244	-1.56124	2.64749e-05	-0.753164	-1.63448
45469033	chr19:45469033:G:C	1.97888e-07	-1.1798	-1.16955	1.16975e-06	-0.79274	-1.04581	3.32239e-05	-1.13196	-1.02861
45469150	chr19:45469150:C:G	9.70893e-08	-1.45947	-1.60195	2.94669e-07	-1.5913	-1.62595	1.35773e-05	-1.43246	-1.62299
45469603	chr19:45469603:A:G	1.38091e-07	-1.04293	-1.66621	6.3579e-07	-0.790484	-1.65775	2.23921e-05	-0.939694	-1.61544
45469623	chr19:45469623:A:C	1.91082e-07	-0.824112	-1.56024	9.1876e-07	-0.532355	-1.54772	2.76836e-05	-0.716453	-1.62654
45469740	chr19:45469740:C:T	4.37892e-07	-1.23722e-10	-1.55508	1.54161e-06	-1.23722e-10	-1.56252	6.22337e-05	-1.23722e-10	-1.53294
45469798	chr19:45469798:T:C	9.31892e-08	-1.44181	-1.6606	2.85085e-07	-1.58389	-1.66643	1.32553e-05	-1.41352	-1.66592
45469908	chr19:45469908:G:C	9.88964e-08	-1.38193	-1.66104	2.97698e-07	-1.55611	-1.65091	1.42437e-05	-1.34723	-1.6603
45470369	chr19:45470369:AC:A	4.86741e-07	-1.44932	-6.7639e-10	1.7285e-06	-1.44809	-6.7639e-10	6.85135e-05	-1.43681	-6.7639e-10
45470490	chr19:45470490:T:C	4.75088e-07	-1.23722e-10	-1.47355	1.75037e-06	-1.23722e-10	-1.43552	6.39713e-05	-1.23722e-10	-1.50541
45471174	chr19:45471174:C:T	4.60114e-07	-1.23722e-10	-1.50557	1.64368e-06	-1.23722e-10	-1.49841	6.09899e-05	-1.23722e-10	-1.55313
45471335	chr19:45471335:T:C	1.78423e-07	-0.86745	-1.58544	8.52747e-07	-0.578679	-1.57596	2.60246e-05	-0.763114	-1.64168
45471389	chr19:45471389:TG:T	4.1104e-07	-1.23722e-10	-1.61836	1.46524e-06	-1.23722e-10	-1.61332	5.55929e-05	-1.23722e-10	-1.64578
45471410	chr19:45471410:C:T	1.69328e-07	-0.9091	-1.59611	8.03081e-07	-0.627016	-1.58763	2.47652e-05	-0.806982	-1.64742
45471440	chr19:45471440:G:C	4.75274e-07	0.078519	-1.55168	1.04693e-06	-0.374886	-1.5746	7.02049e-05	0.143705	-1.55613
45471551	chr19:45471551:A:G	3.16351e-07	-0.49327	-1.38692	1.62054e-06	-0.141833	-1.37075	4.48196e-05	-0.361619	-1.49957
45471674	chr19:45471674:C:T	6.31795e-07	0.4652	-1.65368	7.62502e-06	1.70257	-1.66649	9.27917e-05	0.495649	-1.62913
45472024	chr19:45472024:G:A	5.04342e-07	0.152098	-1.56589	1.10203e-06	-0.311506	-1.58669	7.46368e-05	0.218409	-1.56961
45472224	chr19:45472224:C:A	4.13679e-07	-1.61196	-6.7639e-10	1.46545e-06	-1.61318	-6.7639e-10	5.76765e-05	-1.60899	-6.7639e-10
45473378	chr19:45473378:T:G	4.83435e-07	-1.23722e-10	-1.45613	1.80762e-06	-1.23722e-10	-1.40334	6.27079e-05	-1.23722e-10	-1.52535
45473460	chr19:45473460:T:C	9.2675e-08	-1.44481	-1.66314	2.89131e-07	-1.59196	-1.64426	1.34073e-05	-1.42136	-1.64668
45473500	chr19:45473500:T:C	3.59574e-07	-1.1248	-0.627323	2.2819e-06	-0.712737	-0.457602	6.22101e-05	-1.07726	-0.456066
45473501	chr19:45473501:A:T	4.36053e-07	-1.23722e-10	-1.55928	1.5542e-06	-1.23722e-10	-1.55439	5.831e-05	-1.23722e-10	-1.59807
45473813	chr19:45473813:A:T	4.35681e-07	-1.56014	-6.7639e-10	1.52475e-06	-1.57351	-6.7639e-10	6.07717e-05	-1.55672	-6.7639e-10
45473906	chr19:45473906:A:G	4.17223e-07	-1.23722e-10	-1.60343	1.49501e-06	-1.23722e-10	-1.59322	5.62492e-05	-1.23722e-10	-1.63405
45474214	chr19:45474214:G:C	3.96099e-07	-1.04134	-0.614044	2.5926e-06	-0.59845	-0.444237	6.86864e-05	-0.989949	-0.44434
45475117	chr19:45475117:A:G	1.78991e-07	-0.94761	-1.5021	9.47426e-07	-0.543699	-1.50565	2.98112e-05	-0.902524	-1.36643
45475344	chr19:45475344:A:C	3.58915e-07	-1.14691	-0.607058	2.23782e-06	-0.745658	-0.444187	6.11915e-05	-1.10333	-0.446503
45475351	chr19:45475351:C:T	3.54483e-07	-1.10577	-0.660615	2.2503e-06	-0.689235	-0.495048	6.01787e-05	-1.06117	-0.505349
45475432	chr19:45475432:T:G	2.22085e-07	-0.817512	-1.41648	1.23461e-06	-0.375301	-1.40929	3.62493e-05	-0.774414	-1.299
45475436	chr19:45475436:T:C	1.38829e-07	-1.04023	-1.66357	6.19645e-07	-0.825032	-1.64892	2.20565e-05	-0.946476	-1.62376
45475502	chr19:45475502:C:T	4.0978e-07	-1.23722e-10	-1.62143	1.73624e-06	-1.23722e-10	-1.44362	5.88953e-05	-1.23722e-10	-1.58808
45475651	chr19:45475651:G:A	4.80502e-07	-1.46222	-6.7639e-10	1.78529e-06	-1.41577	-6.7639e-10	6.7328e-05	-1.45426	-6.7639e-10
45475779	chr19:45475779:G:C	1.48275e-07	-1.08025	-1.55773	6.37056e-07	-0.872459	-1.57379	2.07826e-05	-0.977766	-1.65196
45475901	chr19:45475901:G:A	9.6821e-08	-1.49892	-1.56526	3.6257e-07	-1.46487	-1.54501	1.38417e-05	-1.52198	-1.51417
45475918	chr19:45475918:G:A	4.23099e-07	-1.58944	-6.7639e-10	1.53291e-06	-1.56818	-6.7639e-10	5.95384e-05	-1.57722	-6.7639e-10
45476158	chr19:45476158:G:C	4.44761e-07	-1.23722e-10	-1.53951	1.68258e-06	-1.23722e-10	-1.47502	6.02689e-05	-1.23722e-10	-1.56502
45476177	chr19:45476177:T:C	9.12473e-08	-1.4744	-1.64908	3.74e-07	-1.35709	-1.62176	1.39758e-05	-1.43976	-1.58675
45476462	chr19:45476462:A:G	9.79635e-08	-1.59086	-1.46159	3.69007e-07	-1.57967	-1.41262	1.39989e-05	-1.5918	-1.43306
45476631	chr19:45476631:T:C	4.84194e-07	-1.23722e-10	-1.45456	1.69848e-06	-1.23722e-10	-1.46562	6.32243e-05	-1.23722e-10	-1.51715
45476997	chr19:45476997:A:C	2.56232e-07	-0.979425	-1.11154	1.60575e-06	-0.52886	-0.992898	4.29518e-05	-0.933144	-0.970617
45477318	chr19:45477318:G:T	5.7244e-07	0.363984	-1.65112	6.69985e-06	1.57348	-1.66674	8.42758e-05	0.394952	-1.6247
45477333	chr19:45477333:A:T	6.81818e-07	-1.23722e-10	-1.11229	2.36256e-06	-1.23722e-10	-1.1356	0.000101839	-1.23722e-10	-1.04045
45477681	chr19:45477681:A:G	4.02884e-07	-1.23722e-10	-1.6384	1.67113e-06	-1.23722e-10	-1.48185	5.75978e-05	-1.23722e-10	-1.61036
45477847	chr19:45477847:C:T	1.28311e-07	-1.44831	-1.33428	5.75732e-07	-1.31357	-1.23389	1.97966e-05	-1.46549	-1.21284
45478197	chr19:45478197:T:C	1.79588e-06	1.17002	-1.31382	3.00258e-05	2.66608	-1.25937	0.0003136	1.27672	-1.19245
45478404	chr19:45478404:C:T	4.76579e-07	-1.47041	-6.7639e-10	1.69113e-06	-1.46995	-6.7639e-10	6.75461e-05	-1.45103	-6.7639e-10
45478506	chr19:45478506:C:A	3.95878e-07	-1.23722e-10	-1.65594	1.58145e-06	-1.23722e-10	-1.537	5.6046e-05	-1.23722e-10	-1.63767
45479115	chr19:45479115:T:G	2.18774e-07	-1.3921	-0.856914	9.82799e-07	-1.23988	-0.772822	3.40885e-05	-1.41209	-0.722791
45479182	chr19:45479182:G:C	1.85264e-06	1.27472	-1.3874	4.07394e-05	2.97004	-1.25819	0.000320779	1.40013	-1.29322
45479522	chr19:45479522:T:G	1.78648e-06	1.25776	-1.40681	3.89858e-05	2.94888	-1.28103	0.000308621	1.38336	-1.31508
45480041	chr19:45480041:T:G	3.05037e-07	-0.477983	-1.43863	6.84081e-07	-0.869505	-1.50552	4.10366e-05	-0.454179	-1.49519
45480067	chr19:45480067:A:G	8.43518e-07	-1.23722e-10	-0.899467	3.0844e-06	-1.23722e-10	-0.868988	0.000104965	-1.23722e-10	-1.01021
45480269	chr19:45480269:C:T	2.9024e-07	-0.482274	-1.48407	6.57744e-07	-0.873121	-1.54117	3.92758e-05	-0.459129	-1.5341
45480803	chr19:45480803:G:A	1.53182e-06	-1.23722e-10	-0.302837	5.01305e-06	-1.23722e-10	-0.383302	0.000249083	-1.23722e-10	-0.146055
45480837	chr19:45480837:T:C	6.48825e-07	-1.16189	-6.7639e-10	2.06852e-06	-1.26851	-6.7639e-10	8.96669e-05	-1.16774	-6.7639e-10
45481309	chr19:45481309:A:G	3.93606e-07	-0.0466846	-1.61501	3.74164e-06	0.870836	-1.54666	6.73913e-05	0.0814784	-1.5348
45481406	chr19:45481406:G:A	1.02328e-07	-1.53903	-1.46983	3.21386e-07	-1.61525	-1.51521	1.37506e-05	-1.52831	-1.51444
45481464	chr19:45481464:C:T	1.73504e-06	1.08059	-1.25885	3.78565e-05	2.73734	-1.09888	0.000293167	1.19818	-1.18128
45481612	chr19:45481612:T:C	2.0382e-07	-0.65645	-1.66336	5.12389e-07	-1.01475	-1.64927	2.92394e-05	-0.62532	-1.663
45482093	chr19:45482093:T:C	1.17807e-07	-1.45709	-1.41091	5.10639e-07	-1.32559	-1.34185	1.76202e-05	-1.47371	-1.32108
45482266	chr19:45482266:G:A	3.96608e-07	-1.23722e-10	-1.6541	1.40417e-06	-1.23722e-10	-1.6559	5.56808e-05	-1.23722e-10	-1.6442
45482274	chr19:45482274:A:G	3.45761e-07	-0.308665	-1.48264	7.57009e-07	-0.732632	-1.5411	4.69103e-05	-0.283279	-1.53232
45482287	chr19:45482287:C:T	8.84947e-07	-1.23722e-10	-0.851521	3.39598e-06	-1.23722e-10	-0.772756	0.000120356	-1.23722e-10	-0.873384
45482346	chr19:45482346:A:G	3.64723e-07	-0.128755	-1.60916	3.40928e-06	0.768575	-1.53742	6.22016e-05	-0.00786577	-1.52559
45482543	chr19:45482543:G:A	1.57656e-07	-1.38229	-1.19434	5.23821e-07	-1.42157	-1.22039	2.07683e-05	-1.39456	-1.23585
45482636	chr19:45482636:G:A	4.34102e-07	-1.23722e-10	-1.56377	1.40966e-06	-1.23722e-10	-1.652	5.71565e-05	-1.23722e-10	-1.61805
45482837	chr19:45482837:T:G	1.03188e-06	-0.697912	-6.7639e-10	3.5698e-06	-0.722837	-6.7639e-10	0.000165692	-0.553707	-6.7639e-10
45483225	chr19:45483225:A:G	1.26123e-06	1.07192	-1.56913	8.58314e-06	1.61272	-1.45826	0.000221916	1.25174	-1.51328
45483632	chr19:45483632:A:G	3.90478e-07	-0.091276	-1.5784	3.73188e-06	0.815449	-1.49388	6.76087e-05	0.0307832	-1.48089
45484177	chr19:45484177:C:G	1.00705e-06	-1.23722e-10	-0.722265	3.91202e-06	-1.23722e-10	-0.631294	0.000131076	-1.23722e-10	-0.788066
45485753	chr19:45485753:G:A	5.66714e-07	-1.23722e-10	-1.29719	2.08211e-06	-1.23722e-10	-1.26197	7.5742e-05	-1.23722e-10	-1.33651
45486215	chr19:45486215:G:T	3.18809e-07	-0.464156	-1.4083	7.22445e-07	-0.843118	-1.47734	4.26402e-05	-0.443911	-1.46713
45486857	chr19:45486857:C:T	4.21914e-07	-1.23722e-10	-1.59225	1.54855e-06	-1.23722e-10	-1.55803	6.04336e-05	-1.23722e-10	-1.56229
45486975	chr19:45486975:T:TCC	2.13469e-06	1.68888	-1.65985	2.87739e-05	3.01602	-1.6519	0.000360152	1.88944	-1.66676
45487480	chr19:45487480:C:T	4.3191e-07	-1.23722e-10	-1.56883	1.60956e-06	-1.23722e-10	-1.51939	6.03368e-05	-1.23722e-10	-1.5639
45487902	chr19:45487902:C:T	5.93412e-07	-1.23722e-10	-1.25116	2.14971e-06	-1.23722e-10	-1.23001	7.62566e-05	-1.23722e-10	-1.32974
45489136	chr19:45489136:G:GGGGTCA	4.27837e-07	-1.23722e-10	-1.57831	1.59299e-06	-1.23722e-10	-1.52974	5.81634e-05	-1.23722e-10	-1.60058
45489172	chr19:45489172:T:G	7.60395e-07	-1.23722e-10	-1.00321	2.89767e-06	-1.23722e-10	-0.931442	9.67492e-05	-1.23722e-10	-1.09172
45489286	chr19:45489286:G:A	8.84423e-07	0.548997	-1.40111	1.79093e-06	0.079441	-1.49205	0.000107889	0.508461	-1.4912
45489738	chr19:45489738:G:A	5.4502e-07	0.277957	-1.61418	1.24655e-06	-0.161042	-1.61392	7.47233e-05	0.262264	-1.61231
45489873	chr19:45489873:A:G	1.08863e-06	0.989668	-1.63404	1.21149e-05	2.08071	-1.58163	0.000171661	1.09559	-1.61391
45489928	chr19:45489928:C:T	9.37613e-07	0.369543	-1.16325	1.86444e-06	-0.0791429	-1.29324	0.000109482	0.329847	-1.29793
45490253	chr19:45490253:G:A	4.54833e-07	-1.51712	-6.7639e-10	1.58301e-06	-1.53602	-6.7639e-10	6.34008e-05	-1.51436	-6.7639e-10
45490290	chr19:45490290:G:A	9.95418e-07	0.776449	-1.51033	2.01064e-06	0.280605	-1.5775	0.000124385	0.734757	-1.57522
45490310	chr19:45490310:A:C	8.22665e-07	0.670828	-1.59533	8.98623e-06	1.72123	-1.52088	0.00012962	0.768752	-1.56798
45490737	chr19:45490737:C:T	1.65506e-05	2.07713	-6.7639e-10	1.98102e-05	0.990851	-6.7639e-10	0.00209673	1.98429	-6.7639e-10
45491207	chr19:45491207:A:T	4.04377e-07	-1.23722e-10	-1.6347	1.40667e-06	-1.23722e-10	-1.65412	5.66929e-05	-1.23722e-10	-1.62619
45491301	chr19:45491301:A:T	7.29509e-07	0.408434	-1.45311	1.51495e-06	-0.0465961	-1.53337	8.99584e-05	0.367804	-1.5323
45491453	chr19:45491453:C:T	4.47336e-07	-1.53374	-6.7639e-10	1.55976e-06	-1.55081	-6.7639e-10	6.23464e-05	-1.53113	-6.7639e-10
45491512	chr19:45491512:T:C	7.72108e-07	0.397428	-1.38535	1.57822e-06	-0.0606347	-1.47842	9.39781e-05	0.356603	-1.47738
45491856	chr19:45491856:TG:T	1.02049e-06	0.696045	-1.40506	2.03362e-06	0.209509	-1.49504	0.000124522	0.653835	-1.4932
45492314	chr19:45492314:G:A	1.78985e-07	-0.828005	-1.62174	4.48802e-07	-1.17524	-1.62128	2.48769e-05	-0.83696	-1.61294
45492458	chr19:45492458:T:C	1.25778e-06	0.905226	-1.40517	2.44456e-06	0.394283	-1.49576	0.000152784	0.859886	-1.4947
45492798	chr19:45492798:G:A	1.66681e-06	1.26536	-1.48374	2.16274e-05	2.44076	-1.36214	0.000243398	1.33947	-1.50861
45492929	chr19:45492929:G:A	5.71265e-07	-1.2892	-6.7639e-10	2.29863e-06	-1.16303	-6.7639e-10	7.93978e-05	-1.28937	-6.7639e-10
45493042	chr19:45493042:T:G	1.65191e-07	-0.908074	-1.62187	4.24411e-07	-1.22621	-1.62619	2.25193e-05	-0.920451	-1.62902
45493492	chr19:45493492:C:T	2.21724e-05	2.36956	-6.7639e-10	0.000250761	3.52915	-6.7639e-10	0.00411694	2.65903	-6.7639e-10
45494003	chr19:45494003:T:A	5.41063e-07	0.266197	-1.60971	3.53567e-06	0.914218	-1.64666	8.36325e-05	0.384863	-1.62227
45494089	chr19:45494089:T:C	1.07661e-07	-1.38881	-1.56925	4.1678e-07	-1.2347	-1.63584	1.35873e-05	-1.4073	-1.64741
45494188	chr19:45494188:G:T	1.08276e-06	-1.23722e-10	-0.649779	3.74963e-06	-1.23722e-10	-0.673691	0.000152774	-1.23722e-10	-0.634883
45495088	chr19:45495088:C:A	2.07079e-07	-0.701689	-1.60226	5.05758e-07	-1.07631	-1.60074	2.88475e-05	-0.709991	-1.59183
45495123	chr19:45495123:T:C	4.11484e-07	-1.61728	-6.7639e-10	1.5782e-06	-1.53907	-6.7639e-10	5.71755e-05	-1.61771	-6.7639e-10
45496302	chr19:45496302:C:T	3.97411e-07	-1.23722e-10	-1.65208	1.40034e-06	-1.23722e-10	-1.65863	5.44601e-05	-1.23722e-10	-1.66637
45496345	chr19:45496345:T:C	3.91644e-07	-1.23722e-10	-1.6667	1.44687e-06	-1.23722e-10	-1.62595	5.47239e-05	-1.23722e-10	-1.66154
45496350	chr19:45496350:G:C	8.17049e-07	-1.23722e-10	-0.931349	2.99497e-06	-1.23722e-10	-0.898412	0.00011111	-1.23722e-10	-0.953322
45496565	chr19:45496565:C:G	4.23564e-07	-1.58834	-6.7639e-10	1.60202e-06	-1.52408	-6.7639e-10	5.9784e-05	-1.5731	-6.7639e-10
45497146	chr19:45497146:C:T	1.00061e-06	-1.23722e-10	-0.728688	3.75397e-06	-1.23722e-10	-0.672533	0.000111795	-1.23722e-10	-0.947176
45497643	chr19:45497643:G:C	8.22527e-08	-1.59171	-1.63554	2.82624e-07	-1.60478	-1.6542	1.19431e-05	-1.59345	-1.59024
45497835	chr19:45497835:T:C	1.8152e-07	-0.87921	-1.55647	4.59882e-07	-1.21449	-1.55764	2.5327e-05	-0.885886	-1.54608
45499195	chr19:45499195:T:G	4.04694e-07	-1.23722e-10	-1.63392	1.45367e-06	-1.23722e-10	-1.62126	5.52473e-05	-1.23722e-10	-1.65202
45499421	chr19:45499421:G:A	4.49778e-07	-1.23722e-10	-1.52829	1.5799e-06	-1.23722e-10	-1.53799	6.40445e-05	-1.23722e-10	-1.50426
45499508	chr19:45499508:G:T	3.35635e-07	-0.355463	-1.46556	8.21713e-07	-0.80549	-1.38622	4.75088e-05	-0.374633	-1.42829
45499528	chr19:45499528:G:A	4.54427e-07	-1.23722e-10	-1.51801	1.61488e-06	-1.23722e-10	-1.51609	6.01157e-05	-1.23722e-10	-1.56757
45499682	chr19:45499682:G:A	5.19817e-07	-1.23722e-10	-1.38357	1.88488e-06	-1.23722e-10	-1.36148	7.25484e-05	-1.23722e-10	-1.37959
45499808	chr19:45499808:T:G	1.01725e-07	-1.40081	-1.61397	4.47225e-07	-1.24879	-1.55125	1.50085e-05	-1.41849	-1.53673
45499810	chr19:45499810:A:G	1.53175e-07	-0.946829	-1.65864	4.01976e-07	-1.27238	-1.63433	2.21791e-05	-0.938854	-1.62583
45500230	chr19:45500230:G:A	4.04668e-07	-1.23722e-10	-1.63398	1.45363e-06	-1.23722e-10	-1.62129	5.52456e-05	-1.23722e-10	-1.65205
45500288	chr19:45500288:T:C	6.9956e-07	0.561555	-1.64815	1.53046e-06	0.0942614	-1.66404	9.22065e-05	0.523836	-1.66364
45500343	chr19:45500343:C:T	2.68631e-07	-0.385207	-1.6585	6.27531e-07	-0.828084	-1.63323	3.70465e-05	-0.404808	-1.64686
45500748	chr19:45500748:G:A	4.47126e-07	-0.0053897	-1.52882	1.1091e-06	-0.395064	-1.49674	5.95181e-05	-0.0230339	-1.55453
45501147	chr19:45501147:GC:G	6.34162e-07	-1.23722e-10	-1.18474	2.30838e-06	-1.23722e-10	-1.1588	9.74694e-05	-1.23722e-10	-1.0843
45501152	chr19:45501152:A:G	6.34898e-07	-1.23722e-10	-1.18358	2.31115e-06	-1.23722e-10	-1.1576	9.75935e-05	-1.23722e-10	-1.08303
45501262	chr19:45501262:G:A	8.56239e-07	-1.23722e-10	-0.884499	3.13574e-06	-1.23722e-10	-0.852481	0.000116105	-1.23722e-10	-0.909341
45502113	chr19:45502113:C:T	1.54301e-05	2.00703	-6.7639e-10	1.87204e-05	0.934267	-6.7639e-10	0.00196179	1.91777	-6.7639e-10
45502566	chr19:45502566:T:G	1.03306e-06	0.738871	-1.43564	2.09185e-06	0.253923	-1.51122	0.000128416	0.700921	-1.50949
45502858	chr19:45502858:G:A	4.39312e-07	0.0715564	-1.6234	1.3503e-06	-0.0549212	-1.6401	6.08442e-05	0.0574779	-1.613
45502954	chr19:45502954:G:A	1.04842e-07	-1.59713	-1.38747	3.8235e-07	-1.60697	-1.3498	1.5449e-05	-1.586	-1.3403
45502956	chr19:45502956:A:G	1.07661e-07	-1.39074	-1.56732	5.02877e-07	-1.14016	-1.54259	1.47843e-05	-1.37121	-1.59907
45503197	chr19:45503197:T:C	3.91886e-07	-1.23722e-10	-1.66608	1.43636e-06	-1.23722e-10	-1.63324	5.45031e-05	-1.23722e-10	-1.66558
45503878	chr19:45503878:C:T	4.2804e-07	-1.23722e-10	-1.57783	1.71394e-06	-1.23722e-10	-1.45655	6.35267e-05	-1.23722e-10	-1.51238
45504076	chr19:45504076:C:A	7.20804e-07	0.368643	-1.42532	5.81234e-06	1.33978	-1.57515	0.00010569	0.455238	-1.45857
45504153	chr19:45504153:A:G	4.12464e-07	-1.23722e-10	-1.6149	1.60911e-06	-1.23722e-10	-1.51967	6.03293e-05	-1.23722e-10	-1.56402
45504693	chr19:45504693:C:T	1.56854e-06	-1.23722e-10	-0.279148	5.56592e-06	-1.23722e-10	-0.278685	0.000192247	-1.23722e-10	-0.405061
45505007	chr19:45505007:C:T	9.84125e-06	2.78029	-1.223	0.000121805	4.22729	-1.42021	0.00168212	3.07545	-1.31148
45505168	chr19:45505168:G:C	4.17292e-07	-1.60326	-6.7639e-10	1.47339e-06	-1.60778	-6.7639e-10	5.83463e-05	-1.59744	-6.7639e-10
45505545	chr19:45505545:G:A	4.10179e-07	-1.23722e-10	-1.62045	1.59125e-06	-1.23722e-10	-1.53083	5.97943e-05	-1.23722e-10	-1.57293
45505980	chr19:45505980:CT:C	1.09092e-05	2.81042	-1.15011	0.000124247	3.84109	-1.01417	0.00155441	2.87004	-1.18502
45506355	chr19:45506355:A:G	1.40603e-06	-1.23722e-10	-0.388525	5.55425e-06	-1.23722e-10	-0.280783	0.000182806	-1.23722e-10	-0.455414
45506375	chr19:45506375:ATTG:A	5.72581e-07	-1.23722e-10	-1.2869	1.85103e-06	-1.23722e-10	-1.3796	8.03931e-05	-1.23722e-10	-1.27691
45506589	chr19:45506589:G:A	4.56275e-07	-1.23722e-10	-1.51395	1.61984e-06	-1.23722e-10	-1.51302	6.04308e-05	-1.23722e-10	-1.56234
45507236	chr19:45507236:A:G	1.25498e-06	-1.23722e-10	-0.502172	4.8787e-06	-1.23722e-10	-0.410469	0.000163305	-1.23722e-10	-0.568221
45507617	chr19:45507617:G:T	6.95146e-07	-1.23722e-10	-1.09293	2.45675e-06	-1.23722e-10	-1.09651	9.72095e-05	-1.23722e-10	-1.08697
45507973	chr19:45507973:G:A	8.17806e-07	-0.930424	-6.7639e-10	2.55342e-06	-1.05791	-6.7639e-10	0.000112922	-0.937144	-6.7639e-10
45508080	chr19:45508080:C:T	1.23392e-06	-1.23722e-10	-0.5191	4.84936e-06	-1.23722e-10	-0.4165	0.000160967	-1.23722e-10	-0.58264
45508351	chr19:45508351:G:C	2.04379e-06	-1.23722e-10	-0.0144885	7.7112e-06	-1.23722e-10	0.0473265	0.000241197	-1.23722e-10	-0.178225
45508541	chr19:45508541:A:G	4.15862e-07	-1.60669	-6.7639e-10	1.52721e-06	-1.57191	-6.7639e-10	5.77548e-05	-1.60763	-6.7639e-10
45508569	chr19:45508569:AG:A	7.98009e-06	2.75321	-1.40555	0.000114965	4.1658	-1.41652	0.00148405	3.00891	-1.37022
45508662	chr19:45508662:C:T	8.26416e-07	-1.23722e-10	-0.919951	2.97067e-06	-1.23722e-10	-0.906561	0.000104901	-1.23722e-10	-1.01082
45508702	chr19:45508702:C:T	6.9147e-07	-1.23722e-10	-1.09823	2.25343e-06	-1.23722e-10	-1.1829	8.45749e-05	-1.23722e-10	-1.2262
45509201	chr19:45509201:G:T	4.25816e-07	-1.58304	-6.7639e-10	1.53464e-06	-1.56705	-6.7639e-10	5.94386e-05	-1.5789	-6.7639e-10
45509649	chr19:45509649:C:T	4.49952e-07	-1.23722e-10	-1.52791	1.63998e-06	-1.23722e-10	-1.50066	6.3587e-05	-1.23722e-10	-1.51143
45509757	chr19:45509757:A:G	1.24065e-07	-1.41953	-1.39671	4.2024e-07	-1.46813	-1.39415	1.59852e-05	-1.44508	-1.44709
45509768	chr19:45509768:C:T	4.01765e-07	-1.23722e-10	-1.64118	1.45454e-06	-1.23722e-10	-1.62066	5.80342e-05	-1.23722e-10	-1.60281
45510248	chr19:45510248:G:A	8.49353e-08	-1.53182	-1.66334	3.54116e-07	-1.36764	-1.66584	1.20495e-05	-1.51701	-1.6578
45510425	chr19:45510425:C:T	8.62043e-06	1.42484	-6.7639e-10	1.14248e-05	0.440439	-6.7639e-10	0.00108532	1.32579	-6.7639e-10
45510531	chr19:45510531:T:A	8.52882e-07	-1.23722e-10	-0.888427	2.8911e-06	-1.23722e-10	-0.933709	9.50072e-05	-1.23722e-10	-1.10989
45510551	chr19:45510551:C:T	4.61157e-07	-1.23722e-10	-1.50331	1.63713e-06	-1.23722e-10	-1.5024	6.73794e-05	-1.23722e-10	-1.4535
45511430	chr19:45511430:CTG:C	1.77437e-07	-1.52999	-0.928444	7.87121e-07	-1.38825	-0.846473	2.21438e-05	-1.54359	-1.02269
45511647	chr19:45511647:C:T	6.27406e-07	0.257249	-1.4527	2.05659e-06	0.115252	-1.38955	9.14655e-05	0.225371	-1.37325
45512288	chr19:45512288:CCTCA:C	8.7021e-07	-1.54132	0.673011	4.05137e-06	-1.41633	0.820033	0.000104787	-1.55237	0.540466
45512395	chr19:45512395:TCTC:T	3.91961e-07	-1.23722e-10	-1.66589	1.40315e-06	-1.23722e-10	-1.65663	5.45116e-05	-1.23722e-10	-1.66543
45512580	chr19:45512580:G:A	9.1886e-08	-1.49283	-1.62367	3.96313e-07	-1.316	-1.6049	1.31167e-05	-1.45923	-1.63073
45512856	chr19:45512856:C:A	9.62983e-07	-0.767013	-6.7639e-10	3.19086e-06	-0.835058	-6.7639e-10	0.000138116	-0.735748	-6.7639e-10
45513023	chr19:45513023:C:T	3.92588e-07	-1.23722e-10	-1.66429	1.39191e-06	-1.23722e-10	-1.66467	5.46949e-05	-1.23722e-10	-1.66207
45513222	chr19:45513222:A:T	1.59214e-07	-1.61228	-0.954521	6.61984e-07	-1.55695	-0.850913	2.09201e-05	-1.61496	-1.00817
45513313	chr19:45513313:A:T	3.19672e-07	-1.42548	-0.444274	1.24454e-06	-1.44706	-0.329518	3.36575e-05	-1.47076	-0.676842
45514196	chr19:45514196:G:A	8.51271e-07	-0.890318	-6.7639e-10	2.2499e-06	-1.18446	-6.7639e-10	0.000115943	-0.910742	-6.7639e-10
45514473	chr19:45514473:G:A	1.36593e-07	-1.60095	-1.11909	5.72246e-07	-1.52671	-1.02683	1.80155e-05	-1.60598	-1.16663
45514537	chr19:45514537:C:G	1.09196e-07	-1.28913	-1.65477	5.20899e-07	-0.985888	-1.66166	1.44985e-05	-1.329	-1.66079
45515288	chr19:45515288:G:T	3.9256e-07	-1.23722e-10	-1.66436	1.39182e-06	-1.23722e-10	-1.66473	5.46895e-05	-1.23722e-10	-1.66217
45515566	chr19:45515566:T:G	3.99003e-07	-1.23722e-10	-1.64808	1.41178e-06	-1.23722e-10	-1.65049	5.5884e-05	-1.23722e-10	-1.64056
45515882	chr19:45515882:C:T	1.42328e-07	-1.60104	-1.07788	5.99706e-07	-1.52663	-0.980036	1.87637e-05	-1.60604	-1.12587
45516116	chr19:45516116:G:A	4.09287e-07	-1.23722e-10	-1.62263	1.48166e-06	-1.23722e-10	-1.60218	5.63491e-05	-1.23722e-10	-1.63227
45516117	chr19:45516117:T:C	1.31955e-07	-1.47878	-1.27581	4.20389e-07	-1.58754	-1.27439	1.66568e-05	-1.50851	-1.34251
45516158	chr19:45516158:A:T	5.28995e-07	-1.46636	0.100294	2.24246e-06	-1.48448	0.296705	5.64605e-05	-1.50536	-0.124939
45516222	chr19:45516222:G:A	9.79393e-08	-1.44721	-1.60549	4.21485e-07	-1.24605	-1.61327	1.44082e-05	-1.42244	-1.57361
45516454	chr19:45516454:C:T	1.39063e-07	-1.19969	-1.50243	4.48456e-07	-1.23011	-1.56718	1.79783e-05	-1.21643	-1.55824
45516527	chr19:45516527:C:G	4.69888e-07	-1.23722e-10	-1.48455	1.64039e-06	-1.23722e-10	-1.50041	6.62494e-05	-1.23722e-10	-1.47041
45517632	chr19:45517632:C:T	4.21646e-07	-1.59288	-6.7639e-10	1.46107e-06	-1.61618	-6.7639e-10	5.89247e-05	-1.58758	-6.7639e-10
45518061	chr19:45518061:G:A	4.27336e-07	-1.23722e-10	-1.57948	1.5247e-06	-1.23722e-10	-1.57355	5.77927e-05	-1.23722e-10	-1.60698
45518256	chr19:45518256:C:T	1.32417e-06	1.08245	-1.53096	1.40014e-05	2.12495	-1.48114	0.000181741	1.12421	-1.58547
45518423	chr19:45518423:G:A	5.53237e-07	-1.23722e-10	-1.32126	1.96933e-06	-1.23722e-10	-1.31765	7.33215e-05	-1.23722e-10	-1.36899
45518648	chr19:45518648:C:T	9.30439e-07	-0.801392	-6.7639e-10	3.94579e-06	-0.622699	-6.7639e-10	0.000133076	-0.772919	-6.7639e-10
45518720	chr19:45518720:A:C	1.46142e-07	-1.61755	-1.03492	4.92532e-07	-1.59267	-1.11087	1.92436e-05	-1.6169	-1.08976
45519256	chr19:45519256:C:T	5.1335e-06	-1.23722e-10	0.906494	1.84986e-05	-1.23722e-10	0.92235	0.000567897	-1.23722e-10	0.678101
45519740	chr19:45519740:C:CGTGTGAG	4.23728e-07	-1.23722e-10	-1.58796	1.57034e-06	-1.23722e-10	-1.54406	5.7343e-05	-1.23722e-10	-1.61479
45519908	chr19:45519908:T:C	4.30457e-07	-1.23722e-10	-1.5722	1.52004e-06	-1.23722e-10	-1.57661	6.03858e-05	-1.23722e-10	-1.56309
45520122	chr19:45520122:G:A	8.45309e-07	-1.23722e-10	-0.897346	3.23426e-06	-1.23722e-10	-0.821548	0.000128395	-1.23722e-10	-0.808731
45520192	chr19:45520192:C:T	5.5502e-07	-1.31804	-6.7639e-10	2.23061e-06	-1.19307	-6.7639e-10	8.01464e-05	-1.27998	-6.7639e-10
45520293	chr19:45520293:A:G	5.24585e-07	-1.23722e-10	-1.37444	1.86771e-06	-1.23722e-10	-1.37064	6.85422e-05	-1.23722e-10	-1.43639
45520494	chr19:45520494:A:G	4.36009e-06	-1.23722e-10	0.743198	1.54064e-05	-1.23722e-10	0.739435	0.000452249	-1.23722e-10	0.450394
45521476	chr19:45521476:C:G	4.25174e-07	-1.23722e-10	-1.58455	1.57535e-06	-1.23722e-10	-1.54087	5.74714e-05	-1.23722e-10	-1.61255
45521655	chr19:45521655:G:A	5.72763e-06	1.01601	-6.7639e-10	1.98452e-05	0.992617	-6.7639e-10	0.000802502	1.02389	-6.7639e-10
45521816	chr19:45521816:G:C	3.94044e-07	-1.23722e-10	-1.66059	1.39933e-06	-1.23722e-10	-1.65936	5.44701e-05	-1.23722e-10	-1.66619
45522000	chr19:45522000:T:C	6.82127e-07	-1.23722e-10	-1.11183	2.39401e-06	-1.23722e-10	-1.12238	8.65069e-05	-1.23722e-10	-1.20361
45522130	chr19:45522130:G:A	1.36735e-06	1.10668	-1.5231	1.50769e-05	2.19086	-1.47304	0.000190999	1.1699	-1.58147
45523426	chr19:45523426:C:T	1.35376e-07	-1.29125	-1.43774	6.56822e-07	-0.985665	-1.43002	1.83116e-05	-1.33328	-1.42302
45523712	chr19:45523712:T:A	4.09579e-07	-0.636521	-0.985398	1.85611e-06	-0.365937	-1.01093	4.68803e-05	-0.686494	-1.12975
45524394	chr19:45524394:T:A	7.91043e-07	-1.23722e-10	-0.963696	3.00463e-06	-1.23722e-10	-0.895192	0.000119665	-1.23722e-10	-0.879143
45525291	chr19:45525291:C:T	1.99171e-06	-1.23722e-10	-0.0403021	6.50345e-06	-1.23722e-10	-0.123014	0.000226033	-1.23722e-10	-0.243159
45525330	chr19:45525330:G:A	7.91876e-07	-1.23722e-10	-0.962644	3.00683e-06	-1.23722e-10	-0.89446	0.000119821	-1.23722e-10	-0.87784
45525595	chr19:45525595:G:A	8.42306e-07	-0.75113	-0.149776	4.40285e-06	-0.278196	-0.234898	8.16077e-05	-0.837379	-0.424537
45525676	chr19:45525676:T:C	2.68381e-06	1.38735	-1.1294	3.04814e-05	2.48173	-1.05996	0.000401472	1.50939	-1.17809
45525929	chr19:45525929:T:C	9.65613e-08	-1.50164	-1.56523	3.20909e-07	-1.52002	-1.61192	1.28161e-05	-1.50906	-1.60408
45526552	chr19:45526552:AG:A	3.91623e-07	-1.23722e-10	-1.66675	1.38903e-06	-1.23722e-10	-1.66674	5.4468e-05	-1.23722e-10	-1.66623
45526723	chr19:45526723:T:C	2.86433e-06	0.609449	-0.286409	3.08667e-05	1.77265	-0.338321	0.000413688	0.842421	-0.481148
45526896	chr19:45526896:G:A	3.21298e-06	0.627735	-0.189831	3.48391e-05	1.79726	-0.241865	0.000463048	0.862797	-0.388805
45527153	chr19:45527153:A:G	1.58815e-07	-0.923231	-1.64608	7.02935e-07	-0.701241	-1.6466	2.15408e-05	-0.955833	-1.63806
45527434	chr19:45527434:A:G	2.27323e-06	0.609757	-0.517848	2.48683e-05	1.74157	-0.523325	0.000342828	0.855173	-0.681783
45528348	chr19:45528348:T:C	1.44472e-06	-0.361378	-6.7639e-10	5.08396e-06	-0.369257	-6.7639e-10	0.000207194	-0.330186	-6.7639e-10
45528866	chr19:45528866:T:C	9.68997e-08	-1.46488	-1.5985	3.24309e-07	-1.48544	-1.63597	1.29391e-05	-1.47369	-1.6299
45529800	chr19:45529800:A:G	3.73264e-06	0.632613	-0.0447898	4.01275e-05	1.80706	-0.110349	0.000526753	0.870312	-0.267419
45529935	chr19:45529935:C:G	4.26686e-07	-1.23722e-10	-1.581	1.49452e-06	-1.23722e-10	-1.59354	5.73371e-05	-1.23722e-10	-1.61489
45530124	chr19:45530124:T:C	3.52682e-06	0.473368	0.0577338	3.70767e-05	1.60555	0.0120933	0.000485827	0.700733	-0.178721
45530229	chr19:45530229:C:T	1.09775e-07	-1.3167	-1.62191	3.82718e-07	-1.32629	-1.62951	1.52741e-05	-1.31313	-1.62455
45530594	chr19:45530594:C:T	1.06729e-06	-1.23722e-10	-0.66417	3.3135e-06	-1.23722e-10	-0.797342	0.00012184	-1.23722e-10	-0.861128
45530833	chr19:45530833:C:T	5.7004e-07	-1.23722e-10	-1.29134	1.85066e-06	-1.23722e-10	-1.3798	7.98878e-05	-1.23722e-10	-1.28322
45531253	chr19:45531253:A:G	2.67448e-07	-0.798923	-1.2492	1.21475e-06	-0.564377	-1.23644	3.27528e-05	-0.848013	-1.32684
45531300	chr19:45531300:C:T	1.46765e-05	3.54036	-1.58341	0.000410296	5.62238	-1.60085	0.00253529	3.72621	-1.55198
45532204	chr19:45532204:A:T	2.71785e-07	-0.758277	-1.27376	1.24204e-06	-0.518466	-1.26012	3.33739e-05	-0.808838	-1.34723
45532708	chr19:45532708:A:G	1.04868e-07	-1.38116	-1.60319	3.62508e-07	-1.39846	-1.61159	1.45707e-05	-1.3793	-1.60552
45533624	chr19:45533624:C:T	3.98378e-07	-1.23722e-10	-1.64965	1.42403e-06	-1.23722e-10	-1.64185	5.48068e-05	-1.23722e-10	-1.66002
45533674	chr19:45533674:T:C	1.31166e-05	1.84458	-6.7639e-10	1.61843e-05	0.788696	-6.7639e-10	0.00163247	1.73401	-6.7639e-10
45533738	chr19:45533738:C:G	4.33995e-07	-1.56402	-6.7639e-10	1.60325e-06	-1.52331	-6.7639e-10	6.0997e-05	-1.55301	-6.7639e-10
45533937	chr19:45533937:T:A	2.01356e-06	0.259157	-0.288547	1.93743e-05	1.30762	-0.339019	0.000283978	0.473484	-0.488426
45534451	chr19:45534451:C:T	2.40157e-06	-1.23722e-10	0.146827	8.06366e-06	-1.23722e-10	0.0920207	0.000248929	-1.23722e-10	-0.146672
45534780	chr19:45534780:G:A	4.11449e-07	-1.61736	-6.7639e-10	1.46002e-06	-1.6169	-6.7639e-10	5.71898e-05	-1.61746	-6.7639e-10
45534781	chr19:45534781:C:T	9.75677e-08	-1.39699	-1.65952	3.33824e-07	-1.4315	-1.66099	1.34733e-05	-1.3994	-1.66372
45535295	chr19:45535295:G:T	6.43122e-07	-0.811053	-0.359661	3.60043e-06	-0.349104	-0.365188	6.80132e-05	-0.892936	-0.551202
45536002	chr19:45536002:G:A	1.05279e-07	-1.33075	-1.64969	5.04338e-07	-1.04046	-1.63939	1.41798e-05	-1.36884	-1.64318
45536068	chr19:45536068:A:G	1.43549e-07	-1.10988	-1.56049	6.70256e-07	-0.826743	-1.5687	2.14424e-05	-1.07936	-1.51911
45536139	chr19:45536139:G:T	4.28362e-07	-1.23722e-10	-1.57708	1.48343e-06	-1.23722e-10	-1.60099	5.73042e-05	-1.23722e-10	-1.61547
45536261	chr19:45536261:G:T	5.77477e-06	-1.23722e-10	1.0242	2.08382e-05	-1.23722e-10	1.04144	0.000634619	-1.23722e-10	0.789185
45536271	chr19:45536271:C:T	4.11872e-07	-1.61634	-6.7639e-10	1.57502e-06	-1.54108	-6.7639e-10	5.71767e-05	-1.61769	-6.7639e-10
45536318	chr19:45536318:C:T	4.31852e-07	-1.23722e-10	-1.56897	1.51674e-06	-1.23722e-10	-1.57878	6.07314e-05	-1.23722e-10	-1.55738
45536451	chr19:45536451:G:A	3.92145e-07	-1.23722e-10	-1.66542	1.38931e-06	-1.23722e-10	-1.66654	5.44695e-05	-1.23722e-10	-1.6662
45536528	chr19:45536528:A:G	1.1527e-07	-1.242	-1.64777	4.0437e-07	-1.25547	-1.6453	1.57849e-05	-1.24557	-1.65921
45537005	chr19:45537005:G:A	2.48396e-06	-1.23722e-10	0.18056	8.47577e-06	-1.23722e-10	0.141864	0.000263962	-1.23722e-10	-0.0880361
45537087	chr19:45537087:G:A	5.54058e-07	-1.23722e-10	-1.31978	1.80992e-06	-1.23722e-10	-1.40206	7.77738e-05	-1.23722e-10	-1.31004
45537527	chr19:45537527:C:T	6.67548e-07	-1.23722e-10	-1.13344	2.41325e-06	-1.23722e-10	-1.11437	8.64093e-05	-1.23722e-10	-1.20474
45538752	chr19:45538752:A:T	1.22507e-06	-1.23722e-10	-0.526299	4.2844e-06	-1.23722e-10	-0.540366	0.000161444	-1.23722e-10	-0.579683
45538902	chr19:45538902:G:C	6.87472e-07	-1.10403	-6.7639e-10	2.18222e-06	-1.215	-6.7639e-10	9.47631e-05	-1.11246	-6.7639e-10
45538987	chr19:45538987:G:A	8.84297e-08	-1.57723	-1.57761	3.14522e-07	-1.57344	-1.57861	1.29167e-05	-1.55971	-1.5456
45539250	chr19:45539250:G:A	4.49228e-06	0.773068	-6.7639e-10	2.87121e-05	1.36197	-6.7639e-10	0.000644243	0.804236	-6.7639e-10
45539338	chr19:45539338:C:T	1.71859e-07	-0.921684	-1.56869	6.03795e-07	-0.9164	-1.58347	2.37592e-05	-0.918693	-1.57718
45539407	chr19:45539407:C:T	6.83582e-07	-1.1097	-6.7639e-10	2.65797e-06	-1.01778	-6.7639e-10	9.04192e-05	-1.15938	-6.7639e-10
45539422	chr19:45539422:T:C	1.72331e-07	-0.821567	-1.66606	6.13086e-07	-0.818289	-1.66631	2.40492e-05	-0.818698	-1.66504
45539640	chr19:45539640:G:A	2.73255e-06	0.275943	-6.7639e-10	9.81528e-06	0.288593	-6.7639e-10	0.000395766	0.316984	-6.7639e-10
45539722	chr19:45539722:C:G	3.99479e-07	-1.23722e-10	-1.64689	1.43266e-06	-1.23722e-10	-1.63581	5.743e-05	-1.23722e-10	-1.61327
45540068	chr19:45540068:C:T	9.82631e-07	0.868743	-1.61556	1.60639e-05	2.40098	-1.61976	0.000156903	1.00692	-1.61513
45540905	chr19:45540905:C:G	1.09906e-07	-1.3396	-1.59783	3.80057e-07	-1.35504	-1.60774	1.51859e-05	-1.34187	-1.6016
45540935	chr19:45540935:C:T	7.46805e-07	-1.02125	-6.7639e-10	2.99549e-06	-0.898238	-6.7639e-10	0.000108495	-0.977136	-6.7639e-10
45541298	chr19:45541298:C:T	1.5468e-06	-1.23722e-10	-0.293105	5.19774e-06	-1.23722e-10	-0.347124	0.000196055	-1.23722e-10	-0.385445
45541436	chr19:45541436:C:T	5.04761e-07	-1.23722e-10	-1.41296	1.64737e-06	-1.23722e-10	-1.49617	6.83759e-05	-1.23722e-10	-1.43882
45541494	chr19:45541494:C:T	4.31013e-06	-1.23722e-10	0.731675	1.46836e-05	-1.23722e-10	0.691385	0.000446026	-1.23722e-10	0.436537
45541666	chr19:45541666:G:A	1.88725e-07	-1.55152	-0.845239	7.13604e-07	-1.55769	-0.775088	2.85216e-05	-1.53206	-0.781124
45541915	chr19:45541915:A:G	1.86199e-06	1.11414	-1.22179	2.43196e-05	2.32204	-1.12611	0.000345234	1.28944	-1.10905
45542092	chr19:45542092:T:TGA	4.16624e-07	-1.23722e-10	-1.60486	1.47881e-06	-1.23722e-10	-1.60411	5.63443e-05	-1.23722e-10	-1.63236
45542370	chr19:45542370:T:C	1.08236e-06	0.815054	-1.46521	1.04882e-05	1.79883	-1.44393	0.000188122	0.818317	-1.24506
45542547	chr19:45542547:A:G	4.14675e-07	-1.23722e-10	-1.60955	1.4507e-06	-1.23722e-10	-1.6233	5.59942e-05	-1.23722e-10	-1.63859
45542574	chr19:45542574:C:T	1.00298e-07	-1.46308	-1.56582	4.18091e-07	-1.29245	-1.57495	1.46614e-05	-1.44517	-1.53345
45542590	chr19:45542590:T:C	4.93953e-07	-0.0753401	-1.35927	4.83498e-06	0.861081	-1.28055	8.63865e-05	0.0535475	-1.25856
45542658	chr19:45542658:T:C	1.98184e-06	-0.43472	0.389455	1.81693e-05	0.391728	0.512661	0.000331527	-0.308194	0.448062
45542820	chr19:45542820:C:T	2.91013e-06	-1.23722e-10	0.338904	1.00631e-05	-1.23722e-10	0.31353	0.000309159	-1.23722e-10	0.0700164
45542963	chr19:45542963:G:A	4.049e-07	-1.23722e-10	-1.63341	1.53988e-06	-1.23722e-10	-1.56364	5.66776e-05	-1.23722e-10	-1.62646
45542970	chr19:45542970:G:A	9.60542e-08	-1.48042	-1.59172	4.03585e-07	-1.32151	-1.58121	1.3553e-05	-1.45253	-1.6047
45543413	chr19:45543413:T:C	1.14848e-06	-0.590858	-6.7639e-10	3.75573e-06	-0.672064	-6.7639e-10	0.000160402	-0.586155	-6.7639e-10
45543797	chr19:45543797:T:G	3.30075e-07	-0.208408	-1.62932	3.24999e-06	0.833961	-1.65066	4.94585e-05	-0.16824	-1.59446
45544054	chr19:45544054:A:C	1.51573e-06	-1.23722e-10	-0.313396	5.3192e-06	-1.23722e-10	-0.324024	0.000169662	-1.23722e-10	-0.53003
45544390	chr19:45544390:T:C	4.47837e-07	-1.23722e-10	-1.53262	1.64445e-06	-1.23722e-10	-1.49794	6.22529e-05	-1.23722e-10	-1.53263
45544478	chr19:45544478:G:A	3.92205e-07	-1.23722e-10	-1.66526	1.38903e-06	-1.23722e-10	-1.66674	5.47875e-05	-1.23722e-10	-1.66038
45544698	chr19:45544698:G:A	1.00654e-07	-1.44773	-1.57764	4.22891e-07	-1.27065	-1.58534	1.47405e-05	-1.42954	-1.5437
45545076	chr19:45545076:A:C	3.93613e-07	-1.23722e-10	-1.66168	1.40384e-06	-1.23722e-10	-1.65613	5.48795e-05	-1.23722e-10	-1.6587
45545194	chr19:45545194:T:A	1.82768e-06	-0.457903	0.331659	1.74247e-05	0.343196	0.519348	0.00029349	-0.357296	0.3753
45545494	chr19:45545494:G:A	8.35509e-07	0.713105	-1.62211	2.54234e-06	0.563885	-1.62615	0.00011574	0.695825	-1.60832
45546154	chr19:45546154:G:T	2.00555e-06	1.23129	-1.26467	3.17784e-05	2.725	-1.26156	0.000379092	1.26131	-0.987369
45546213	chr19:45546213:A:G	6.81363e-06	-1.23722e-10	1.18963	2.52087e-05	-1.23722e-10	1.23184	0.000770416	-1.23722e-10	0.983092
45546429	chr19:45546429:T:C	4.12802e-07	-1.61408	-6.7639e-10	1.46812e-06	-1.61137	-6.7639e-10	5.72377e-05	-1.61663	-6.7639e-10
45546724	chr19:45546724:A:G	6.5104e-07	-0.790164	-0.368314	5.31309e-06	-0.132689	-0.192485	0.000104007	-0.70199	-0.31739
45546747	chr19:45546747:C:T	4.69152e-07	-1.23722e-10	-1.48612	1.65917e-06	-1.23722e-10	-1.48903	6.17482e-05	-1.23722e-10	-1.54077
45547120	chr19:45547120:C:T	9.52216e-07	-0.778257	-6.7639e-10	3.83466e-06	-0.651266	-6.7639e-10	0.000124385	-0.840454	-6.7639e-10
45547220	chr19:45547220:T:G	3.45438e-06	-1.23722e-10	0.510349	1.11536e-05	-1.23722e-10	0.416415	0.000406067	-1.23722e-10	0.342679
45547239	chr19:45547239:A:G	3.93522e-07	-1.23722e-10	-1.66191	1.39256e-06	-1.23722e-10	-1.6642	5.54654e-05	-1.23722e-10	-1.64808
45547408	chr19:45547408:CTT:C	4.11455e-07	-1.61735	-6.7639e-10	1.45896e-06	-1.61762	-6.7639e-10	5.72907e-05	-1.6157	-6.7639e-10
45547413	chr19:45547413:T:C	5.44063e-07	-1.23722e-10	-1.33798	1.9124e-06	-1.23722e-10	-1.34699	7.80305e-05	-1.23722e-10	-1.30674
45547502	chr19:45547502:T:C	7.01905e-07	0.509859	-1.59311	3.37718e-06	0.803344	-1.58165	9.64097e-05	0.54227	-1.6375
45547609	chr19:45547609:C:T	1.05825e-06	-1.23722e-10	-0.672673	3.85049e-06	-1.23722e-10	-0.647147	0.000155919	-1.23722e-10	-0.614501
45548560	chr19:45548560:G:A	3.946e-07	-1.23722e-10	-1.65918	1.40038e-06	-1.23722e-10	-1.6586	5.49665e-05	-1.23722e-10	-1.65712
45548720	chr19:45548720:G:A	4.93614e-07	-1.23722e-10	-1.43529	1.78719e-06	-1.23722e-10	-1.4147	6.50395e-05	-1.23722e-10	-1.48884
45548842	chr19:45548842:C:T	8.10792e-07	0.700098	-1.63914	7.62492e-06	1.70162	-1.66554	0.000110904	0.664544	-1.61972
45549196	chr19:45549196:A:G	1.12935e-07	-1.60434	-1.3059	4.113e-07	-1.61724	-1.26654	1.43764e-05	-1.59918	-1.39907
45549542	chr19:45549542:G:A	4.13e-07	-1.23722e-10	-1.6136	1.49134e-06	-1.23722e-10	-1.59567	5.65976e-05	-1.23722e-10	-1.62787
45549636	chr19:45549636:T:C	1.74624e-07	-1.54872	-0.925694	6.2627e-07	-1.4976	-0.965716	2.29689e-05	-1.57291	-0.956784
45549792	chr19:45549792:C:T	1.63967e-07	-0.880269	-1.65711	5.6673e-07	-0.905116	-1.6581	2.81687e-05	-0.733864	-1.59176
45550127	chr19:45550127:C:T	1.19994e-07	-1.59955	-1.25006	4.34121e-07	-1.61772	-1.21206	1.51251e-05	-1.59358	-1.3539
45550292	chr19:45550292:G:A	5.99029e-07	-1.23722e-10	-1.24174	1.98705e-06	-1.23722e-10	-1.30869	7.76095e-05	-1.23722e-10	-1.31215
45550302	chr19:45550302:C:T	8.39214e-07	0.725782	-1.63037	7.91697e-06	1.73688	-1.66322	0.000115052	0.690208	-1.60866
45550476	chr19:45550476:C:T	4.68285e-07	-1.23722e-10	-1.48797	1.69725e-06	-1.23722e-10	-1.46634	5.97134e-05	-1.23722e-10	-1.57428
45551029	chr19:45551029:C:T	1.62721e-07	-0.89855	-1.64646	5.62503e-07	-0.922615	-1.64809	2.83407e-05	-0.753517	-1.56602
45551045	chr19:45551045:C:T	4.87489e-07	-1.23722e-10	-1.44778	1.76823e-06	-1.23722e-10	-1.42537	6.44919e-05	-1.23722e-10	-1.4973
45551564	chr19:45551564:C:T	1.15082e-07	-1.6053	-1.28611	4.1642e-07	-1.61706	-1.25434	1.45887e-05	-1.6003	-1.38329
45551659	chr19:45551659:A:G	4.01016e-07	-1.23722e-10	-1.64305	1.457e-06	-1.23722e-10	-1.61897	5.59259e-05	-1.23722e-10	-1.63981
45551678	chr19:45551678:G:A	4.53738e-07	-1.51953	-6.7639e-10	1.74576e-06	-1.43815	-6.7639e-10	6.46157e-05	-1.49538	-6.7639e-10
45551872	chr19:45551872:T:C	3.99525e-07	-1.23722e-10	-1.64677	1.42421e-06	-1.23722e-10	-1.64173	5.60209e-05	-1.23722e-10	-1.63812
45552127	chr19:45552127:G:A	4.77251e-07	-1.23722e-10	-1.46901	1.75003e-06	-1.23722e-10	-1.43571	6.14229e-05	-1.23722e-10	-1.54606
45552174	chr19:45552174:G:A	5.32753e-07	-1.23722e-10	-1.35899	1.96317e-06	-1.23722e-10	-1.32079	7.03506e-05	-1.23722e-10	-1.41035
45552876	chr19:45552876:A:T	1.4165e-07	-1.22159	-1.4621	4.81145e-07	-1.18326	-1.54367	1.82883e-05	-1.19992	-1.55766
45552937	chr19:45552937:A:G	1.53226e-07	-1.5652	-1.03993	5.54658e-07	-1.51906	-1.06569	2.04268e-05	-1.58554	-1.06145
45553152	chr19:45553152:A:G	4.11654e-07	-1.23722e-10	-1.61686	1.42353e-06	-1.23722e-10	-1.64221	5.68703e-05	-1.23722e-10	-1.62307
45553242	chr19:45553242:C:T	3.92158e-07	-1.23722e-10	-1.66538	1.38908e-06	-1.23722e-10	-1.6667	5.58199e-05	-1.23722e-10	-1.64171
45553362	chr19:45553362:C:T	1.55853e-07	-1.5537	-1.03443	6.35762e-07	-1.46842	-0.979854	2.08169e-05	-1.55777	-1.07031
45553642	chr19:45553642:C:T	4.04206e-07	-1.23722e-10	-1.63512	1.43966e-06	-1.23722e-10	-1.63094	5.67096e-05	-1.23722e-10	-1.6259
45553823	chr19:45553823:A:G	9.88847e-08	-1.58521	-1.45788	3.4805e-07	-1.61584	-1.43492	1.27433e-05	-1.57691	-1.54192
45554085	chr19:45554085:G:A	4.84715e-07	-1.45349	-6.7639e-10	1.69824e-06	-1.46576	-6.7639e-10	6.86807e-05	-1.43437	-6.7639e-10
45554274	chr19:45554274:C:G	4.85634e-07	-1.23722e-10	-1.45159	1.73853e-06	-1.23722e-10	-1.4423	6.39732e-05	-1.23722e-10	-1.50538
45555025	chr19:45555025:C:T	5.11165e-07	-1.23722e-10	-1.40036	1.89355e-06	-1.23722e-10	-1.35689	7.14249e-05	-1.23722e-10	-1.39519
45555096	chr19:45555096:T:C	3.96921e-07	-1.23722e-10	-1.65331	1.40104e-06	-1.23722e-10	-1.65813	5.76982e-05	-1.23722e-10	-1.60861
45555173	chr19:45555173:C:T	3.93834e-07	-1.23722e-10	-1.66112	1.39287e-06	-1.23722e-10	-1.66398	5.66851e-05	-1.23722e-10	-1.62633
45555264	chr19:45555264:G:A	9.85395e-07	0.698574	-1.44258	3.44783e-06	0.669816	-1.42742	0.000174882	0.840155	-1.33988
45555530	chr19:45555530:G:A	5.36979e-07	-1.23722e-10	-1.35109	2.02528e-06	-1.23722e-10	-1.28964	7.33408e-05	-1.23722e-10	-1.36872
45556106	chr19:45556106:T:G	8.28591e-08	-1.60208	-1.61783	3.00687e-07	-1.59825	-1.59878	1.10005e-05	-1.60945	-1.65644
45556294	chr19:45556294:C:A	4.1176e-07	-1.61661	-6.7639e-10	1.46055e-06	-1.61653	-6.7639e-10	5.72183e-05	-1.61697	-6.7639e-10
45556402	chr19:45556402:G:A	3.91686e-07	-1.23722e-10	-1.66659	1.38906e-06	-1.23722e-10	-1.66672	5.44436e-05	-1.23722e-10	-1.66667
45556997	chr19:45556997:G:A	4.17814e-07	-1.23722e-10	-1.60201	1.51302e-06	-1.23722e-10	-1.58124	5.72225e-05	-1.23722e-10	-1.61689
45557101	chr19:45557101:C:G	3.95313e-07	-1.23722e-10	-1.65737	1.39704e-06	-1.23722e-10	-1.66099	5.72286e-05	-1.23722e-10	-1.61679
45557192	chr19:45557192:G:C	4.18647e-07	-1.60002	-6.7639e-10	1.59175e-06	-1.53052	-6.7639e-10	5.81326e-05	-1.60111	-6.7639e-10
45557212	chr19:45557212:G:T	5.51297e-07	-1.23722e-10	-1.32478	1.97837e-06	-1.23722e-10	-1.31307	7.72367e-05	-1.23722e-10	-1.31696
45557272	chr19:45557272:G:A	4.20906e-07	-1.23722e-10	-1.59464	1.52635e-06	-1.23722e-10	-1.57247	5.76075e-05	-1.23722e-10	-1.61019
45557427	chr19:45557427:G:A	5.99547e-07	0.0804623	-1.32134	2.10936e-06	0.0554839	-1.30445	0.000106825	0.204238	-1.19689
45557496	chr19:45557496:C:T	5.68354e-07	-1.23722e-10	-1.2943	2.09503e-06	-1.23722e-10	-1.25578	7.43757e-05	-1.23722e-10	-1.35471
45557842	chr19:45557842:G:A	4.38889e-07	-1.23722e-10	-1.5528	1.59484e-06	-1.23722e-10	-1.52857	5.96957e-05	-1.23722e-10	-1.57458
45558793	chr19:45558793:C:T	4.36113e-07	-1.23722e-10	-1.55915	1.586e-06	-1.23722e-10	-1.53413	5.94439e-05	-1.23722e-10	-1.57881
45559710	chr19:45559710:T:C	8.73896e-07	-1.23722e-10	-0.864087	3.33706e-06	-1.23722e-10	-0.790258	0.000103386	-1.23722e-10	-1.02537
45559909	chr19:45559909:G:A	8.8146e-08	-1.61281	-1.54524	3.28803e-07	-1.59199	-1.51565	1.22568e-05	-1.61004	-1.54771
45560604	chr19:45560604:C:A	2.53001e-07	-0.608366	-1.49529	5.9284e-07	-0.997565	-1.52061	3.59523e-05	-0.566441	-1.51521
45560818	chr19:45560818:C:A	6.10243e-07	-1.22319	-6.7639e-10	2.46562e-06	-1.0929	-6.7639e-10	8.78071e-05	-1.1887	-6.7639e-10
45561769	chr19:45561769:C:T	1.4744e-07	-1.56992	-1.07371	5.33646e-07	-1.52609	-1.09728	1.96661e-05	-1.58925	-1.09569
45561932	chr19:45561932:G:A	3.20409e-07	-0.539864	-1.32759	7.26847e-07	-0.945767	-1.36862	4.48921e-05	-0.496803	-1.36277
45562537	chr19:45562537:AG:A	1.09402e-07	-1.58202	-1.36	3.87788e-07	-1.6153	-1.32734	1.39938e-05	-1.57329	-1.45194
45563060	chr19:45563060:G:A	1.72995e-07	-1.11798	-1.36581	5.80372e-07	-1.07245	-1.46698	2.18305e-05	-1.09814	-1.48239
45563263	chr19:45563263:C:T	4.52665e-07	-1.23722e-10	-1.5219	1.62404e-06	-1.23722e-10	-1.51043	6.02478e-05	-1.23722e-10	-1.56537
45563349	chr19:45563349:G:A	7.9755e-08	-1.61668	-1.64141	2.82739e-07	-1.61484	-1.64374	1.17775e-05	-1.61769	-1.57996
45563466	chr19:45563466:CAATTA:C	5.04462e-07	-1.23722e-10	-1.41356	1.85484e-06	-1.23722e-10	-1.37755	6.54501e-05	-1.23722e-10	-1.48255
45563701	chr19:45563701:G:A	5.09358e-07	-1.23722e-10	-1.4039	1.84082e-06	-1.23722e-10	-1.38514	8.07969e-05	-1.23722e-10	-1.2719
45564242	chr19:45564242:T:A	3.9639e-07	-1.23722e-10	-1.65465	1.40377e-06	-1.23722e-10	-1.65618	5.48568e-05	-1.23722e-10	-1.65911
45564325	chr19:45564325:GA:G	9.63565e-08	-1.55621	-1.51278	3.34492e-07	-1.60754	-1.48295	1.27447e-05	-1.54414	-1.57459
45564482	chr19:45564482:A:G	4.12462e-07	-1.23722e-10	-1.6149	1.43421e-06	-1.23722e-10	-1.63473	5.53295e-05	-1.23722e-10	-1.65053
45564751	chr19:45564751:T:G	9.63228e-08	-1.56432	-1.50503	3.33951e-07	-1.60939	-1.48272	1.26467e-05	-1.55301	-1.57344
45564796	chr19:45564796:C:A	4.00022e-07	-1.23722e-10	-1.64553	1.43515e-06	-1.23722e-10	-1.63408	5.45006e-05	-1.23722e-10	-1.66563
45564960	chr19:45564960:C:T	3.92161e-07	-1.38272	-0.282653	1.10931e-06	-1.53488	-0.356731	5.46651e-05	-1.32794	-0.334674
45565103	chr19:45565103:A:G	9.87004e-08	-1.59257	-1.45239	3.6665e-07	-1.53502	-1.46367	1.57022e-05	-1.58877	-1.32127
45565283	chr19:45565283:T:G	1.10503e-06	-1.23722e-10	-0.629422	4.0543e-06	-1.23722e-10	-0.59557	0.000177622	-1.23722e-10	-0.484183
45565472	chr19:45565472:A:G	4.15634e-07	-1.23722e-10	-1.60724	1.49857e-06	-1.23722e-10	-1.59084	5.53376e-05	-1.23722e-10	-1.65039
45565647	chr19:45565647:G:A	3.9393e-07	-1.23722e-10	-1.66088	1.39839e-06	-1.23722e-10	-1.66002	5.48849e-05	-1.23722e-10	-1.6586
45565776	chr19:45565776:C:T	1.1086e-07	-1.541	-1.38778	3.81591e-07	-1.59877	-1.35999	1.42387e-05	-1.5279	-1.47997
45566294	chr19:45566294:C:T	4.73163e-07	-1.47761	-6.7639e-10	1.73781e-06	-1.44272	-6.7639e-10	6.54633e-05	-1.48235	-6.7639e-10
45566464	chr19:45566464:C:T	1.3032e-06	0.976452	-1.44092	4.58513e-06	0.96205	-1.43458	0.000232105	1.12309	-1.33974
45566665	chr19:45566665:A:G	5.69324e-07	-1.2926	-6.7639e-10	2.11358e-06	-1.24696	-6.7639e-10	7.86911e-05	-1.29831	-6.7639e-10
45566690	chr19:45566690:G:A	3.96371e-07	-1.23722e-10	-1.6547	1.39805e-06	-1.23722e-10	-1.66027	5.44423e-05	-1.23722e-10	-1.6667
45567073	chr19:45567073:G:A	1.31929e-07	-1.57112	-1.18366	4.77856e-07	-1.61209	-1.12171	1.66744e-05	-1.56077	-1.28919
45567105	chr19:45567105:C:A	7.61657e-07	-1.23722e-10	-1.00155	2.93714e-06	-1.23722e-10	-0.91791	9.29052e-05	-1.23722e-10	-1.13226
45567406	chr19:45567406:G:A	1.34065e-07	-1.55596	-1.18276	4.81472e-07	-1.60585	-1.12041	1.69441e-05	-1.54375	-1.29017
45567596	chr19:45567596:A:G	4.8097e-07	-1.23722e-10	-1.46124	1.75935e-06	-1.23722e-10	-1.4304	6.48351e-05	-1.23722e-10	-1.49199
45567923	chr19:45567923:G:A	9.30699e-07	-1.23722e-10	-0.801112	3.59278e-06	-1.23722e-10	-0.71642	0.00014628	-1.23722e-10	-0.678318
45567954	chr19:45567954:A:C	1.20909e-07	-1.53273	-1.30928	4.25831e-07	-1.59475	-1.25431	1.56046e-05	-1.51884	-1.39743
45568554	chr19:45568554:G:A	3.99037e-07	-1.23722e-10	-1.64799	1.41553e-06	-1.23722e-10	-1.64784	5.68637e-05	-1.23722e-10	-1.62318
45568807	chr19:45568807:G:A	3.99637e-07	-1.23722e-10	-1.64649	1.40375e-06	-1.23722e-10	-1.6562	5.5262e-05	-1.23722e-10	-1.65175
45569776	chr19:45569776:A:G	2.04902e-07	-1.56416	-0.750358	6.47045e-07	-1.61767	-0.81302	2.54675e-05	-1.52187	-0.904573
45570063	chr19:45570063:C:T	9.8452e-07	-1.23722e-10	-0.744894	3.37728e-06	-1.23722e-10	-0.778275	0.000146962	-1.23722e-10	-0.673667
45570214	chr19:45570214:G:A	3.03546e-07	-1.2238	-0.697716	8.03092e-07	-1.36177	-0.852859	2.93508e-05	-1.16927	-1.11525
45570298	chr19:45570298:C:T	6.71804e-07	-0.817248	-0.309835	1.53593e-06	-1.16091	-0.4053	8.35958e-05	-0.696666	-0.54118
45570316	chr19:45570316:A:G	8.29174e-08	-1.61753	-1.60167	3.09408e-07	-1.61285	-1.5556	1.19245e-05	-1.61591	-1.56933
45570411	chr19:45570411:G:A	3.01528e-07	-1.23246	-0.695729	7.99465e-07	-1.36876	-0.850401	2.91239e-05	-1.17795	-1.11433
45570478	chr19:45570478:T:C	3.91911e-07	-1.23722e-10	-1.66601	1.38993e-06	-1.23722e-10	-1.6661	5.49549e-05	-1.23722e-10	-1.65733
45570588	chr19:45570588:G:A	5.80013e-07	-1.274	-6.7639e-10	2.32404e-06	-1.15204	-6.7639e-10	8.32813e-05	-1.24162	-6.7639e-10
45571268	chr19:45571268:C:T	2.86413e-07	-1.38697	-0.592642	7.82991e-07	-1.49497	-0.745008	2.67207e-05	-1.3445	-1.0339
45571277	chr19:45571277:G:C	2.44783e-07	-0.859994	-1.27668	8.94842e-07	-0.675729	-1.43073	2.90641e-05	-0.833762	-1.46058
45571319	chr19:45571319:ATT:A	1.1063e-07	-1.27617	-1.65469	4.30545e-07	-1.17744	-1.66061	1.50861e-05	-1.28839	-1.66168
45571376	chr19:45571376:G:A	1.27151e-07	-1.12629	-1.66538	5.12233e-07	-1.00969	-1.65464	1.70071e-05	-1.16729	-1.66292
45572656	chr19:45572656:T:C	2.52969e-07	-1.38285	-0.72093	7.01088e-07	-1.49104	-0.859434	2.44531e-05	-1.33993	-1.12715
45572851	chr19:45572851:T:A	2.60667e-07	-0.854444	-1.21936	6.28968e-07	-1.25257	-1.20645	4.41022e-05	-0.812114	-1.06522
45572968	chr19:45572968:T:C	1.20146e-07	-1.2251	-1.62324	4.92936e-07	-1.1194	-1.58332	1.56616e-05	-1.26075	-1.65188
45573006	chr19:45573006:A:T	4.55894e-07	0.105089	-1.61988	1.62397e-06	0.0943961	-1.60487	7.62077e-05	0.22716	-1.55754
45573392	chr19:45573392:G:A	4.50993e-07	-1.23722e-10	-1.5256	1.68085e-06	-1.23722e-10	-1.47605	6.59588e-05	-1.23722e-10	-1.47481
45573654	chr19:45573654:C:G	7.67415e-07	-1.23722e-10	-0.99402	2.93537e-06	-1.23722e-10	-0.918513	9.28445e-05	-1.23722e-10	-1.13291
45574609	chr19:45574609:T:C	3.44955e-07	-1.11301	-0.680623	9.31006e-07	-1.22532	-0.841515	3.40826e-05	-1.03634	-1.09871
45575229	chr19:45575229:A:T	3.77549e-07	-1.37628	-0.327073	1.00281e-06	-1.48714	-0.5054	3.35037e-05	-1.33462	-0.817562
45575774	chr19:45575774:T:C	3.9959e-07	-1.23722e-10	-1.64661	1.42088e-06	-1.23722e-10	-1.64407	5.59133e-05	-1.23722e-10	-1.64004
45576256	chr19:45576256:C:T	6.39953e-07	-1.23722e-10	-1.17565	2.10565e-06	-1.23722e-10	-1.25072	9.07617e-05	-1.23722e-10	-1.1556
45576396	chr19:45576396:G:A	2.69e-07	-0.756311	-1.28603	1.00042e-06	-0.556477	-1.43845	3.21705e-05	-0.726743	-1.46605
45576437	chr19:45576437:C:A	4.03656e-07	-1.23722e-10	-1.63649	1.42951e-06	-1.23722e-10	-1.63801	5.50451e-05	-1.23722e-10	-1.65569
45576453	chr19:45576453:G:A	5.69435e-07	-1.23722e-10	-1.2924	2.1332e-06	-1.23722e-10	-1.23772	8.48002e-05	-1.23722e-10	-1.22354
45576774	chr19:45576774:C:G	7.13059e-07	-1.23722e-10	-1.06748	2.50894e-06	-1.23722e-10	-1.07549	9.59851e-05	-1.23722e-10	-1.09965
45576979	chr19:45576979:G:A	1.83108e-07	-1.55503	-0.871946	7.62953e-07	-1.40662	-0.859286	1.69943e-05	-1.58404	-1.24692
45577017	chr19:45577017:T:C	1.87688e-07	-1.53966	-0.86261	7.92677e-07	-1.37881	-0.848875	1.70711e-05	-1.5729	-1.25356
45577118	chr19:45577118:G:A	1.86696e-07	-1.55322	-0.854348	7.83737e-07	-1.40313	-0.8359	1.72732e-05	-1.58272	-1.23197
45577314	chr19:45577314:T:C	4.95317e-07	-1.43185	-6.7639e-10	1.79245e-06	-1.41176	-6.7639e-10	6.95243e-05	-1.42216	-6.7639e-10
45577422	chr19:45577422:A:G	5.70144e-07	0.326489	-1.61765	2.04945e-06	0.324472	-1.60225	9.47158e-05	0.446391	-1.55935
45577424	chr19:45577424:C:T	4.1627e-07	-0.501451	-1.10426	1.88971e-06	-0.0948028	-1.26412	6.1867e-05	-0.516553	-1.0223
45579878	chr19:45579878:T:C	9.02251e-08	-1.58311	-1.55163	3.48274e-07	-1.55774	-1.49237	1.34996e-05	-1.56712	-1.49406
45579962	chr19:45579962:A:C	1.1461e-06	-1.23722e-10	-0.592926	5.24957e-06	-1.23722e-10	-0.3372	0.000177989	-1.23722e-10	-0.482117
45579990	chr19:45579990:TTTTTTTTTTTC:T	5.20244e-07	-1.38275	-6.7639e-10	1.99581e-06	-1.3043	-6.7639e-10	8.30979e-05	-1.24382	-6.7639e-10
45580082	chr19:45580082:C:T	3.92001e-07	-1.23722e-10	-1.66578	1.40522e-06	-1.23722e-10	-1.65515	5.46089e-05	-1.23722e-10	-1.66364
45580174	chr19:45580174:T:G	1.74098e-07	-1.11662	-1.36081	5.74939e-07	-1.08548	-1.46336	2.25127e-05	-1.05447	-1.49529
45580443	chr19:45580443:G:A	4.26131e-07	-1.23722e-10	-1.5823	1.47633e-06	-1.23722e-10	-1.60579	5.62477e-05	-1.23722e-10	-1.63407
45580670	chr19:45580670:G:T	4.22396e-07	-1.23722e-10	-1.59111	1.52882e-06	-1.23722e-10	-1.57085	6.27223e-05	-1.23722e-10	-1.52512
45581229	chr19:45581229:A:G	3.97177e-07	-1.23722e-10	-1.65267	1.40992e-06	-1.23722e-10	-1.65181	5.47788e-05	-1.23722e-10	-1.66054
45581419	chr19:45581419:A:T	4.29882e-07	-1.23722e-10	-1.57354	1.5657e-06	-1.23722e-10	-1.54702	6.02835e-05	-1.23722e-10	-1.56478
45581591	chr19:45581591:G:A	7.70601e-07	-1.23722e-10	-0.989877	2.62894e-06	-1.23722e-10	-1.02877	0.000113568	-1.23722e-10	-0.931441
45581711	chr19:45581711:C:T	6.19114e-07	-1.23722e-10	-1.20876	2.03131e-06	-1.23722e-10	-1.28667	7.81074e-05	-1.23722e-10	-1.30575
45582084	chr19:45582084:A:G	5.93475e-07	-1.23722e-10	-1.25105	2.17788e-06	-1.23722e-10	-1.217	7.29159e-05	-1.23722e-10	-1.37453
45582249	chr19:45582249:C:T	4.79808e-07	-1.23722e-10	-1.46366	1.65763e-06	-1.23722e-10	-1.48996	6.62195e-05	-1.23722e-10	-1.47087
45582544	chr19:45582544:C:T	2.28535e-05	-1.23722e-10	2.39981	8.17703e-05	-1.23722e-10	2.40857	0.00316298	-1.23722e-10	2.39543
45582691	chr19:45582691:G:C	5.86211e-07	-1.23722e-10	-1.26337	2.15055e-06	-1.23722e-10	-1.22962	7.21934e-05	-1.23722e-10	-1.38449
45583174	chr19:45583174:G:A	4.1302e-07	-1.23722e-10	-1.61355	1.47116e-06	-1.23722e-10	-1.6093	5.6087e-05	-1.23722e-10	-1.63694
45583224	chr19:45583224:C:T	9.90549e-07	-1.23722e-10	-0.738789	3.38468e-06	-1.23722e-10	-0.776087	0.000148773	-1.23722e-10	-0.661415
45583296	chr19:45583296:G:T	4.36177e-07	-1.559	-6.7639e-10	1.48381e-06	-1.60074	-6.7639e-10	5.97203e-05	-1.57417	-6.7639e-10
45583641	chr19:45583641:A:G	1.58272e-06	-1.23722e-10	-0.270148	5.33655e-06	-1.23722e-10	-0.320767	0.000184973	-1.23722e-10	-0.443629
45583868	chr19:45583868:T:C	9.89093e-07	-1.23722e-10	-0.74026	3.30037e-06	-1.23722e-10	-0.801312	0.000122769	-1.23722e-10	-0.853532
45584542	chr19:45584542:A:G	3.97514e-07	-1.23722e-10	-1.65182	1.41112e-06	-1.23722e-10	-1.65096	5.48114e-05	-1.23722e-10	-1.65994
45584554	chr19:45584554:C:G	4.21379e-07	-1.59351	-6.7639e-10	1.55036e-06	-1.55686	-6.7639e-10	5.89125e-05	-1.58779	-6.7639e-10
45584802	chr19:45584802:T:C	4.13676e-07	-1.61197	-6.7639e-10	1.4592e-06	-1.61746	-6.7639e-10	5.73479e-05	-1.6147	-6.7639e-10
45584839	chr19:45584839:C:T	8.2018e-08	-1.60761	-1.6225	3.01605e-07	-1.61646	-1.57752	1.17409e-05	-1.61322	-1.58754
45584850	chr19:45584850:C:T	5.30526e-07	-1.23722e-10	-1.36318	1.90051e-06	-1.23722e-10	-1.35322	6.56429e-05	-1.23722e-10	-1.47961
45584961	chr19:45584961:T:C	1.03684e-06	-1.23722e-10	-0.69312	3.53164e-06	-1.23722e-10	-0.733584	0.000155653	-1.23722e-10	-0.616209
45585093	chr19:45585093:A:T	6.69698e-07	-1.23722e-10	-1.13022	2.46256e-06	-1.23722e-10	-1.09415	8.02087e-05	-1.23722e-10	-1.27921
45585268	chr19:45585268:C:T	1.01846e-06	-1.23722e-10	-0.711006	4.62939e-06	-1.23722e-10	-0.462923	0.000157546	-1.23722e-10	-0.604119
45585666	chr19:45585666:T:G	9.23969e-07	-1.29582	0.487449	6.48032e-06	-0.721382	0.594805	6.63819e-05	-1.32012	-0.148293
45585722	chr19:45585722:C:T	6.19128e-07	-1.23722e-10	-1.20874	2.28227e-06	-1.23722e-10	-1.17018	7.57014e-05	-1.23722e-10	-1.33704
45585797	chr19:45585797:T:C	5.2829e-07	-1.3674	-6.7639e-10	1.7988e-06	-1.40823	-6.7639e-10	7.3718e-05	-1.36359	-6.7639e-10
45585954	chr19:45585954:C:G	3.38882e-07	-0.778949	-1.03245	2.27777e-06	-0.28845	-0.8837	4.19986e-05	-0.746419	-1.17978
45586497	chr19:45586497:G:A	4.00943e-07	-1.23722e-10	-1.64323	1.42602e-06	-1.23722e-10	-1.64046	5.49428e-05	-1.23722e-10	-1.65755
45586626	chr19:45586626:C:T	4.24417e-07	-1.58633	-6.7639e-10	1.47908e-06	-1.60392	-6.7639e-10	5.8581e-05	-1.59343	-6.7639e-10
45587025	chr19:45587025:T:C	2.52439e-07	-0.629837	-1.47604	8.53063e-07	-0.632927	-1.52134	3.62144e-05	-0.508111	-1.56627
45587151	chr19:45587151:C:T	8.32245e-07	-0.912922	-6.7639e-10	3.33899e-06	-0.789679	-6.7639e-10	0.000115308	-0.916229	-6.7639e-10
45587152	chr19:45587152:A:G	8.88151e-07	-0.847906	-6.7639e-10	3.58961e-06	-0.717305	-6.7639e-10	0.00012292	-0.852302	-6.7639e-10
45587459	chr19:45587459:G:A	3.63509e-07	-1.1039	-0.637345	2.61806e-06	-0.415231	-0.617682	3.8066e-05	-1.12374	-0.90078
45587686	chr19:45587686:C:T	7.85097e-07	-0.971242	-6.7639e-10	3.13505e-06	-0.852701	-6.7639e-10	0.000108679	-0.975441	-6.7639e-10
45588082	chr19:45588082:T:C	2.39078e-07	-1.11426	-1.046	1.74407e-06	-0.431818	-1.00731	2.69904e-05	-1.13412	-1.23424
45588338	chr19:45588338:A:G	1.04887e-06	-1.23722e-10	-0.681584	3.58216e-06	-1.23722e-10	-0.71938	0.000157908	-1.23722e-10	-0.601825
45588389	chr19:45588389:G:A	5.37283e-07	0.152233	-1.50276	3.39497e-06	0.843146	-1.6162	7.85739e-05	0.325765	-1.62556
45588621	chr19:45588621:C:T	1.10668e-06	-1.23722e-10	-0.627927	3.76459e-06	-1.23722e-10	-0.669709	0.000132465	-1.23722e-10	-0.777521
45588633	chr19:45588633:G:A	1.24467e-06	-1.23722e-10	-0.510427	4.02485e-06	-1.23722e-10	-0.602858	0.00014969	-1.23722e-10	-0.655271
45588713	chr19:45588713:T:C	5.5887e-07	0.194214	-1.50535	3.56187e-06	0.892565	-1.61763	8.19796e-05	0.369499	-1.62687
45589785	chr19:45589785:A:G	4.13994e-07	-1.23722e-10	-1.6112	1.46758e-06	-1.23722e-10	-1.61173	5.59731e-05	-1.23722e-10	-1.63897
45589897	chr19:45589897:T:C	4.44548e-07	-0.256127	-1.28386	1.49724e-06	-0.256561	-1.33516	6.29037e-05	-0.114792	-1.40744
45589953	chr19:45589953:T:C	2.25539e-07	-1.17237	-1.04619	1.59893e-06	-0.521614	-1.0044	2.55453e-05	-1.19107	-1.23232
45590910	chr19:45590910:G:A	3.91624e-07	-1.23722e-10	-1.66675	1.38906e-06	-1.23722e-10	-1.66672	5.46254e-05	-1.23722e-10	-1.66334
45591339	chr19:45591339:G:A	6.16455e-07	0.260546	-1.47361	3.92816e-06	0.973457	-1.60063	8.93255e-05	0.439702	-1.61125
45592393	chr19:45592393:A:G	2.08118e-07	-0.709147	-1.58979	1.79828e-06	0.168441	-1.57696	2.98934e-05	-0.671225	-1.59498
45592914	chr19:45592914:G:A	4.61691e-07	-1.50215	-6.7639e-10	1.67062e-06	-1.48215	-6.7639e-10	6.33211e-05	-1.51562	-6.7639e-10
45593081	chr19:45593081:A:C	2.22493e-07	-0.697628	-1.53453	1.93012e-06	0.182176	-1.51994	3.16988e-05	-0.662708	-1.54485
45593265	chr19:45593265:C:G	4.01253e-07	-1.23722e-10	-1.64246	1.42736e-06	-1.23722e-10	-1.63952	5.5249e-05	-1.23722e-10	-1.65199
45593282	chr19:45593282:C:T	4.0702e-07	-1.23722e-10	-1.62819	1.42132e-06	-1.23722e-10	-1.64376	5.6567e-05	-1.23722e-10	-1.62841
45593306	chr19:45593306:C:T	8.60648e-07	-0.879364	-6.7639e-10	2.00038e-06	-1.30201	-6.7639e-10	0.000112058	-0.944823	-6.7639e-10
45593868	chr19:45593868:A:G	9.6221e-07	-1.23722e-10	-0.767816	3.28964e-06	-1.23722e-10	-0.80457	0.000144006	-1.23722e-10	-0.693985
45593953	chr19:45593953:C:T	6.66695e-07	0.390971	-1.52569	4.44293e-06	1.12582	-1.62985	9.97167e-05	0.575967	-1.63747
45594451	chr19:45594451:C:T	4.09739e-07	-1.23722e-10	-1.62153	1.4588e-06	-1.23722e-10	-1.61774	5.62064e-05	-1.23722e-10	-1.63481
45594645	chr19:45594645:C:T	4.66541e-07	-1.23722e-10	-1.4917	1.60924e-06	-1.23722e-10	-1.51958	6.43201e-05	-1.23722e-10	-1.49997
45594721	chr19:45594721:GCCTGTAATCCCAGCACTTTGGGAGGCCAAGGCGGGAGGATCGCCTGAGGTCAGGAGTTCAAGATCAGCCTGGCCAACATGGTGAAACCCTGTCTCTACTAAAAATACAAAAATTAGCTGGGCGTGGTGGCACATA:G	1.16488e-06	-1.23722e-10	-0.576678	4.24263e-06	-1.23722e-10	-0.550163	0.000161545	-1.23722e-10	-0.579054
45594875	chr19:45594875:C:T	8.55562e-07	-1.23722e-10	-0.88529	3.22909e-06	-1.23722e-10	-0.823146	0.000119107	-1.23722e-10	-0.883815
45595135	chr19:45595135:G:A	1.79057e-07	-0.871859	-1.57749	6.2257e-07	-0.877367	-1.59188	2.74065e-05	-0.718425	-1.63463
45595472	chr19:45595472:C:T	1.08322e-06	-1.23722e-10	-0.649358	3.70502e-06	-1.23722e-10	-0.685658	0.00016329	-1.23722e-10	-0.568314
45595627	chr19:45595627:A:G	3.22304e-07	-0.514857	-1.3467	3.04812e-06	0.42335	-1.30417	4.52495e-05	-0.48612	-1.36553
45596262	chr19:45596262:A:G	4.08886e-07	-1.23722e-10	-1.62361	1.4508e-06	-1.23722e-10	-1.62323	5.80552e-05	-1.23722e-10	-1.60244
45596266	chr19:45596266:C:T	2.96332e-07	-0.416851	-1.52872	2.89768e-06	0.565182	-1.49662	4.38653e-05	-0.368016	-1.5147
45596495	chr19:45596495:G:A	5.88005e-07	-1.23722e-10	-1.26031	2.08346e-06	-1.23722e-10	-1.26132	8.01599e-05	-1.23722e-10	-1.27982
45597135	chr19:45597135:C:A	1.2915e-06	-0.686446	0.212959	6.84826e-06	-0.299517	0.228165	0.000114267	-0.688691	-0.23661
45597189	chr19:45597189:T:C	3.42708e-07	-1.04514	-0.755029	2.59335e-06	-0.341167	-0.701231	3.84107e-05	-1.06438	-0.951118
45598342	chr19:45598342:C:T	9.70742e-08	-1.5851	-1.47647	3.80968e-07	-1.55991	-1.40048	1.51443e-05	-1.56593	-1.38028
45598900	chr19:45598900:C:T	1.42902e-06	-0.372308	-6.7639e-10	3.04955e-06	-0.880352	-6.7639e-10	0.000186134	-0.437374	-6.7639e-10
45599543	chr19:45599543:G:T	2.83555e-06	0.312943	-6.7639e-10	1.22127e-05	0.507128	-6.7639e-10	0.00038991	0.302077	-6.7639e-10
45600467	chr19:45600467:A:T	6.69154e-07	-1.23722e-10	-1.13103	2.41731e-06	-1.23722e-10	-1.11269	8.54995e-05	-1.23722e-10	-1.21533
45600882	chr19:45600882:A:G	4.03452e-07	-1.23722e-10	-1.63699	1.41988e-06	-1.23722e-10	-1.64477	5.60363e-05	-1.23722e-10	-1.63784
45601426	chr19:45601426:C:T	1.12735e-07	-1.6114	-1.30061	5.19368e-07	-1.57924	-1.07125	2.26469e-05	-1.6107	-0.933119
45601878	chr19:45601878:A:T	1.21466e-06	-1.23722e-10	-0.53483	4.161e-06	-1.23722e-10	-0.569592	0.000135206	-1.23722e-10	-0.757039
45601940	chr19:45601940:A:G	1.26979e-06	-1.60768	1.11724	2.87281e-06	-1.6122	0.672142	7.99643e-05	-1.58995	0.307691
45602085	chr19:45602085:C:T	4.2652e-07	-1.23722e-10	-1.58139	1.46797e-06	-1.23722e-10	-1.61147	5.68885e-05	-1.23722e-10	-1.62275
45602570	chr19:45602570:A:G	2.36842e-06	-1.23722e-10	0.132929	8.19898e-06	-1.23722e-10	0.108662	0.000287405	-1.23722e-10	-0.00294658
45602994	chr19:45602994:T:G	1.00121e-06	-1.23722e-10	-0.728088	3.41086e-06	-1.23722e-10	-0.768384	0.000147774	-1.23722e-10	-0.668155
45603199	chr19:45603199:T:C	7.40999e-07	-1.23722e-10	-1.02905	2.63151e-06	-1.23722e-10	-1.02779	0.000110866	-1.23722e-10	-0.955521
45603254	chr19:45603254:T:A	4.94757e-07	-1.23722e-10	-1.43298	1.79601e-06	-1.23722e-10	-1.40978	6.92239e-05	-1.23722e-10	-1.42649
45603398	chr19:45603398:C:T	3.98187e-07	-1.23722e-10	-1.65013	1.43056e-06	-1.23722e-10	-1.63728	5.69015e-05	-1.23722e-10	-1.62252
45603434	chr19:45603434:A:G	1.21063e-06	-1.23722e-10	-0.53815	4.19288e-06	-1.23722e-10	-0.56196	0.000148667	-1.23722e-10	-0.662131
45603839	chr19:45603839:G:A	3.18565e-06	-0.203329	0.632692	8.0252e-06	-0.435208	0.522448	0.000403147	-0.0687102	0.404172
45604049	chr19:45604049:G:A	2.86865e-06	-1.23722e-10	0.324548	1.02757e-05	-1.23722e-10	0.334438	0.000438631	-1.23722e-10	0.41982
45605034	chr19:45605034:A:G	1.37512e-06	-1.23722e-10	-0.410751	4.70261e-06	-1.23722e-10	-0.447229	0.000165948	-1.23722e-10	-0.552163
45605197	chr19:45605197:A:G	7.876e-08	-1.61755	-1.6531	2.83077e-07	-1.60767	-1.64971	1.19889e-05	-1.61772	-1.56214
45605486	chr19:45605486:T:C	1.02792e-06	-1.23722e-10	-0.701753	3.52465e-06	-1.23722e-10	-0.735566	0.000147805	-1.23722e-10	-0.667945
45605490	chr19:45605490:A:G	1.25584e-07	-1.2897	-1.51437	3.9582e-07	-1.36627	-1.55587	1.68394e-05	-1.23166	-1.60846
45605750	chr19:45605750:CCT:C	4.71948e-07	-1.48018	-6.7639e-10	1.75102e-06	-1.43515	-6.7639e-10	6.66021e-05	-1.4651	-6.7639e-10
45605887	chr19:45605887:C:T	9.8818e-07	-1.23722e-10	-0.741183	3.62108e-06	-1.23722e-10	-0.708575	0.000150346	-1.23722e-10	-0.650899
45606066	chr19:45606066:G:A	7.51253e-07	-1.23722e-10	-1.01531	2.56459e-06	-1.23722e-10	-1.05355	8.87548e-05	-1.23722e-10	-1.17796
45606414	chr19:45606414:C:T	1.25376e-07	-1.22751	-1.57823	4.28794e-07	-1.25312	-1.58901	1.70164e-05	-1.22687	-1.60279
45606843	chr19:45606843:C:G	1.42998e-06	-1.1442	0.772564	3.91054e-06	-1.23045	0.598779	0.000120234	-1.0092	0.134801
45608113	chr19:45608113:T:C	2.43382e-06	-0.809924	0.970092	6.59818e-06	-0.976989	0.868435	0.000303689	-0.710465	0.762628
45608680	chr19:45608680:C:T	7.13332e-07	-1.0671	-6.7639e-10	2.76886e-06	-0.97691	-6.7639e-10	0.000102342	-1.03552	-6.7639e-10
45609140	chr19:45609140:G:A	1.41616e-06	-1.23722e-10	-0.381343	5.73512e-06	-1.23722e-10	-0.248738	0.000241315	-1.23722e-10	-0.177738
45609205	chr19:45609205:A:G	1.72006e-06	-1.23722e-10	-0.186935	5.51405e-06	-1.23722e-10	-0.288048	0.000157019	-1.23722e-10	-0.607475
45609649	chr19:45609649:C:T	1.13827e-07	-1.49533	-1.40704	4.82166e-07	-1.4091	-1.31572	1.86942e-05	-1.42873	-1.3069
45609890	chr19:45609890:T:C	5.27386e-07	-1.36912	-6.7639e-10	2.26697e-06	-1.1769	-6.7639e-10	7.4698e-05	-1.35039	-6.7639e-10
45610034	chr19:45610034:G:A	3.2948e-06	-1.23722e-10	0.463052	1.37528e-05	-1.23722e-10	0.625893	0.000459775	-1.23722e-10	0.466897
45610164	chr19:45610164:G:A	2.74401e-07	-1.4846	-0.537861	1.06096e-06	-1.40698	-0.529186	3.60885e-05	-1.47754	-0.600324
45610467	chr19:45610467:G:A	5.48392e-07	-1.23722e-10	-1.33006	1.83241e-06	-1.23722e-10	-1.38971	6.9401e-05	-1.23722e-10	-1.42394
45610532	chr19:45610532:G:A	1.39044e-07	-1.55705	-1.14521	5.85637e-07	-1.49544	-1.03496	2.31521e-05	-1.50732	-1.01444
45611419	chr19:45611419:A:G	1.17732e-06	-1.50021	0.934159	4.7128e-06	-1.50423	1.05917	0.000121376	-1.50606	0.64112
45611537	chr19:45611537:G:A	4.96111e-07	-1.23722e-10	-1.43025	1.65716e-06	-1.23722e-10	-1.49024	6.47607e-05	-1.23722e-10	-1.49314
45611724	chr19:45611724:G:A	4.9874e-07	-1.23722e-10	-1.42496	1.66478e-06	-1.23722e-10	-1.48566	6.50563e-05	-1.23722e-10	-1.48859
45611754	chr19:45611754:C:T	6.69223e-07	-1.23722e-10	-1.13093	2.30111e-06	-1.23722e-10	-1.16196	8.66854e-05	-1.23722e-10	-1.20155
45611770	chr19:45611770:G:A	4.99574e-07	-1.23722e-10	-1.42329	1.66739e-06	-1.23722e-10	-1.48409	6.51508e-05	-1.23722e-10	-1.48714
45611838	chr19:45611838:A:G	1.54554e-06	-1.23722e-10	-0.293919	4.90673e-06	-1.23722e-10	-0.40474	0.000140962	-1.23722e-10	-0.715349
45611856	chr19:45611856:C:T	1.3874e-07	-1.36857	-1.33587	4.81401e-07	-1.29474	-1.43166	1.56088e-05	-1.39452	-1.52148
45612226	chr19:45612226:T:G	9.98573e-08	-1.36702	-1.66629	3.40386e-07	-1.4283	-1.64473	1.50594e-05	-1.32278	-1.62905
45612456	chr19:45612456:T:C	6.61417e-07	-1.44858	0.305918	2.30136e-06	-1.44732	0.285476	5.44062e-05	-1.46467	-0.202688
45612584	chr19:45612584:G:A	5.83095e-07	-1.46834	0.199643	2.04002e-06	-1.46705	0.184668	4.86549e-05	-1.48338	-0.295709
45613219	chr19:45613219:A:G	1.77731e-07	-1.36689	-1.08989	5.06261e-07	-1.42871	-1.24734	2.01564e-05	-1.31921	-1.3411
45613267	chr19:45613267:A:G	1.37764e-07	-1.53228	-1.17922	5.66289e-07	-1.46297	-1.10103	2.10091e-05	-1.4949	-1.12398
45613412	chr19:45613412:A:G	3.34568e-07	-0.965939	-0.85827	9.42667e-07	-1.06932	-0.98507	3.81959e-05	-1.03393	-0.987186
45613529	chr19:45613529:C:T	1.31404e-07	-1.52963	-1.22915	5.39143e-07	-1.45958	-1.15354	2.00135e-05	-1.49176	-1.17567
45614018	chr19:45614018:C:T	2.88026e-06	-1.23722e-10	0.328587	1.19695e-05	-1.23722e-10	0.487013	0.000401865	-1.23722e-10	0.332277
45614155	chr19:45614155:G:C	2.25428e-07	-1.47288	-0.746168	9.76483e-07	-1.38787	-0.631274	3.68877e-05	-1.42177	-0.634191
45614274	chr19:45614274:C:T	8.92748e-08	-1.6177	-1.52763	2.92119e-07	-1.61725	-1.60869	1.16072e-05	-1.61732	-1.5949
45614869	chr19:45614869:C:T	5.80351e-07	-1.40455	0.131136	2.12719e-06	-1.41744	0.17689	5.29985e-05	-1.42055	-0.273022
45615103	chr19:45615103:A:G	8.38361e-07	-1.60396	0.698362	1.71504e-06	-1.60871	0.152799	5.22127e-05	-1.5814	-0.127113
45616745	chr19:45616745:G:A	2.62256e-07	-1.02189	-1.04583	7.63904e-07	-1.15357	-1.11109	3.3141e-05	-1.08044	-1.08263
45617225	chr19:45617225:G:A	6.37604e-07	-1.23722e-10	-1.17933	2.60255e-06	-1.23722e-10	-1.03886	9.01476e-05	-1.23722e-10	-1.16239
45617762	chr19:45617762:T:C	1.04812e-06	-1.61354	0.931247	2.11491e-06	-1.61615	0.369817	6.23226e-05	-1.59904	0.0675209
45617845	chr19:45617845:A:G	3.95711e-07	-1.23722e-10	-1.65637	1.4073e-06	-1.23722e-10	-1.65367	5.45666e-05	-1.23722e-10	-1.66442
45618062	chr19:45618062:A:T	3.96464e-07	-1.23722e-10	-1.65446	1.42305e-06	-1.23722e-10	-1.64255	5.64023e-05	-1.23722e-10	-1.63133
45618174	chr19:45618174:C:T	2.29891e-07	-1.47444	-0.725002	9.97663e-07	-1.38963	-0.608062	3.77199e-05	-1.42313	-0.610519
45618724	chr19:45618724:G:A	1.09414e-06	-1.36188	0.722549	4.10678e-06	-1.35431	0.7716	9.31022e-05	-1.37676	0.246621
45618806	chr19:45618806:A:G	8.33479e-07	-1.58377	0.672326	1.71502e-06	-1.59104	0.135122	5.28885e-05	-1.5514	-0.144254
45619490	chr19:45619490:G:A	5.53083e-07	-1.04181	-0.27973	1.7779e-06	-1.1102	-0.309721	6.77761e-05	-1.09588	-0.351745
45620263	chr19:45620263:G:A	7.18163e-07	-1.23722e-10	-1.06035	2.40396e-06	-1.23722e-10	-1.11823	8.40125e-05	-1.23722e-10	-1.23287
45620671	chr19:45620671:G:A	9.00348e-08	-1.54904	-1.58781	3.14028e-07	-1.58687	-1.56676	1.23081e-05	-1.54598	-1.6076
45620770	chr19:45620770:T:C	1.47064e-06	-1.23722e-10	-0.343596	5.04125e-06	-1.23722e-10	-0.377693	0.000221563	-1.23722e-10	-0.26313
45621273	chr19:45621273:G:A	8.46277e-07	-0.896201	-6.7639e-10	4.11515e-06	-0.580673	-6.7639e-10	0.000121899	-0.860647	-6.7639e-10
45621306	chr19:45621306:G:A	5.46041e-07	-1.33435	-6.7639e-10	1.96365e-06	-1.32054	-6.7639e-10	7.72386e-05	-1.31694	-6.7639e-10
45621748	chr19:45621748:A:G	7.99329e-07	-1.23722e-10	-0.953277	2.66893e-06	-1.23722e-10	-1.01367	9.2315e-05	-1.23722e-10	-1.13863
45621857	chr19:45621857:A:G	6.43246e-06	-1.29082	2.42288	1.19597e-05	-1.29002	1.77621	0.000297404	-1.35855	1.3898
45621905	chr19:45621905:T:C	6.08127e-06	-1.26323	2.33915	1.1384e-05	-1.26222	1.69908	0.000283243	-1.33357	1.31604
45621992	chr19:45621992:C:T	3.75183e-07	-1.16331	-0.54632	1.14756e-06	-1.22219	-0.635522	4.67799e-05	-1.20327	-0.615112
45622294	chr19:45622294:A:G	7.73758e-07	-1.23722e-10	-0.985789	2.58479e-06	-1.23722e-10	-1.0457	8.96707e-05	-1.23722e-10	-1.1677
45622398	chr19:45622398:C:G	1.07789e-06	-1.23722e-10	-0.654288	3.63857e-06	-1.23722e-10	-0.703757	0.000147101	-1.23722e-10	-0.672717
45623014	chr19:45623014:C:T	8.76948e-07	-1.14487	0.284271	2.94611e-06	-1.13422	0.219359	9.88739e-05	-1.16986	0.0998695
45623071	chr19:45623071:G:A	4.56213e-07	-1.23722e-10	-1.51409	1.61758e-06	-1.23722e-10	-1.51442	6.57352e-05	-1.23722e-10	-1.4782
45623479	chr19:45623479:G:A	4.49128e-07	-1.23722e-10	-1.52974	1.59081e-06	-1.23722e-10	-1.5311	6.38649e-05	-1.23722e-10	-1.50707
45624501	chr19:45624501:A:G	8.51094e-07	-1.23722e-10	-0.890526	2.84539e-06	-1.23722e-10	-0.949647	9.78418e-05	-1.23722e-10	-1.08049
45624660	chr19:45624660:A:G	1.00855e-07	-1.43452	-1.58885	3.43704e-07	-1.49559	-1.56773	1.38555e-05	-1.42816	-1.607
45624741	chr19:45624741:C:T	4.14697e-07	-1.6095	-6.7639e-10	1.45882e-06	-1.61772	-6.7639e-10	5.73295e-05	-1.61502	-6.7639e-10
45625194	chr19:45625194:C:T	1.6506e-07	-1.04585	-1.48489	5.81178e-07	-1.08576	-1.45228	2.19373e-05	-1.01999	-1.55567
45625272	chr19:45625272:C:T	3.96587e-07	-1.23722e-10	-1.65415	1.40369e-06	-1.23722e-10	-1.65624	5.54078e-05	-1.23722e-10	-1.64912
45625397	chr19:45625397:C:T	1.04867e-07	-1.32576	-1.6586	3.43103e-07	-1.40988	-1.65519	1.44528e-05	-1.3372	-1.65575
45625673	chr19:45625673:T:C	1.52325e-06	-1.23722e-10	-0.308449	4.9711e-06	-1.23722e-10	-0.391705	0.000191972	-1.23722e-10	-0.406492
45625757	chr19:45625757:G:A	1.81943e-07	-1.12176	-1.31159	6.88239e-07	-1.15685	-1.21212	2.40225e-05	-1.0908	-1.39405
45626933	chr19:45626933:T:G	1.8349e-05	-1.22365	3.40393	3.02008e-05	-1.21962	2.63214	0.000740627	-1.29525	2.2389
45627046	chr19:45627046:G:A	8.64185e-07	-1.23722e-10	-0.875262	3.80697e-06	-1.23722e-10	-0.658514	0.000124216	-1.23722e-10	-0.841813
45627698	chr19:45627698:C:A	8.17545e-06	-1.23722e-10	1.37184	2.41683e-05	-1.23722e-10	1.18969	0.00103898	-1.23722e-10	1.28215
45627799	chr19:45627799:C:T	6.78994e-07	-0.97932	-0.137117	2.00453e-06	-1.05575	-0.244186	8.19164e-05	-1.03068	-0.227462
45627827	chr19:45627827:C:A	1.13445e-07	-1.43564	-1.47009	3.79693e-07	-1.42514	-1.5386	1.6065e-05	-1.35148	-1.53571
45627922	chr19:45627922:G:A	9.22279e-08	-1.46955	-1.64324	3.36479e-07	-1.44094	-1.64363	1.28089e-05	-1.46221	-1.65148
45628303	chr19:45628303:G:A	1.58694e-07	-1.07687	-1.4932	5.84008e-07	-1.11328	-1.41991	2.15361e-05	-1.0441	-1.55001
45628671	chr19:45628671:A:C	9.12896e-08	-1.48919	-1.63382	3.32477e-07	-1.46218	-1.63435	1.26559e-05	-1.48239	-1.64333
45628718	chr19:45628718:G:C	3.82016e-06	-1.23722e-10	0.610998	1.57794e-05	-1.23722e-10	0.763356	0.000525036	-1.23722e-10	0.599628
45628846	chr19:45628846:AGT:A	9.39247e-08	-1.55587	-1.53868	3.41748e-07	-1.59036	-1.47867	1.30421e-05	-1.55276	-1.54289
45628853	chr19:45628853:AAG:A	5.2166e-07	-1.23722e-10	-1.38003	1.84956e-06	-1.23722e-10	-1.3804	7.11767e-05	-1.23722e-10	-1.39867
45628860	chr19:45628860:T:TAAAC	4.23938e-06	-1.23722e-10	0.715124	1.62892e-05	-1.23722e-10	0.795157	0.000712537	-1.23722e-10	0.904993
45629434	chr19:45629434:C:A	1.07165e-05	-1.23722e-10	1.64249	3.99664e-05	-1.23722e-10	1.69269	0.00178678	-1.23722e-10	1.82433
45629601	chr19:45629601:G:A	1.18581e-07	-1.44653	-1.41492	3.92117e-07	-1.43715	-1.49439	1.66104e-05	-1.36496	-1.48886
45629993	chr19:45629993:C:T	8.88028e-08	-1.49242	-1.65821	3.05262e-07	-1.54486	-1.63708	1.23912e-05	-1.49056	-1.65629
45629998	chr19:45629998:G:A	1.12416e-07	-1.45074	-1.4641	4.03015e-07	-1.50849	-1.39564	1.57442e-05	-1.44585	-1.46152
45630336	chr19:45630336:G:A	8.82544e-08	-1.52709	-1.62974	3.19752e-07	-1.50726	-1.6283	1.26764e-05	-1.52065	-1.60344
45630347	chr19:45630347:T:C	5.61794e-07	-1.23722e-10	-1.30591	1.9047e-06	-1.23722e-10	-1.35102	6.83218e-05	-1.23722e-10	-1.43961
45630908	chr19:45630908:G:A	1.0628e-07	-1.41966	-1.55131	3.62514e-07	-1.40989	-1.60015	1.53581e-05	-1.33379	-1.5984
45631018	chr19:45631018:T:A	4.77063e-07	-1.23722e-10	-1.4694	1.81157e-06	-1.23722e-10	-1.40115	6.81662e-05	-1.23722e-10	-1.44189
45631031	chr19:45631031:G:C	1.57453e-07	-1.05246	-1.52546	5.72737e-07	-1.0904	-1.46227	2.146e-05	-1.02029	-1.57736
45631487	chr19:45631487:G:A	4.80299e-07	-1.23722e-10	-1.46264	1.82776e-06	-1.23722e-10	-1.39226	6.87276e-05	-1.23722e-10	-1.43369
45631688	chr19:45631688:A:T	4.76232e-07	-1.23722e-10	-1.47114	1.80835e-06	-1.23722e-10	-1.40293	6.80474e-05	-1.23722e-10	-1.44363
45632497	chr19:45632497:A:T	4.58089e-07	0.123057	-1.63304	1.39148e-06	-0.00550426	-1.65947	6.174e-05	0.0973107	-1.63822
45633010	chr19:45633010:C:CT	1.85907e-07	-0.882037	-1.52976	5.97791e-07	-0.953676	-1.55619	2.29678e-05	-0.949922	-1.57982
45633229	chr19:45633229:T:C	2.09725e-07	-0.780599	-1.51065	6.3481e-07	-0.873509	-1.57627	2.56763e-05	-0.804071	-1.6142
45633431	chr19:45633431:C:T	3.94026e-07	-1.23722e-10	-1.66063	1.3978e-06	-1.23722e-10	-1.66044	5.50994e-05	-1.23722e-10	-1.6547
45633865	chr19:45633865:C:A	1.07823e-07	-1.3854	-1.57116	3.72213e-07	-1.37189	-1.61174	1.57729e-05	-1.29377	-1.61178
45634943	chr19:45634943:C:T	8.41532e-07	-0.901987	0.000162539	2.59843e-06	-0.976439	-0.0640022	9.66197e-05	-0.965291	-0.127766
45635057	chr19:45635057:G:A	5.0793e-07	-1.23722e-10	-1.40671	1.76628e-06	-1.23722e-10	-1.42647	6.75271e-05	-1.23722e-10	-1.45131
45635065	chr19:45635065:G:A	4.73694e-07	-1.23722e-10	-1.47649	1.79317e-06	-1.23722e-10	-1.41136	6.75664e-05	-1.23722e-10	-1.45073
45635072	chr19:45635072:A:G	2.80122e-06	-1.23722e-10	0.300763	1.07807e-05	-1.23722e-10	0.382408	0.000464353	-1.23722e-10	0.476806
45635440	chr19:45635440:G:A	8.44888e-07	-0.70972	-0.188126	2.82002e-06	-0.69969	-0.258915	0.00011722	-0.733457	-0.166333
45635539	chr19:45635539:C:T	4.33932e-07	-1.23722e-10	-1.56416	1.62217e-06	-1.23722e-10	-1.51158	6.15013e-05	-1.23722e-10	-1.54478
45635742	chr19:45635742:G:A	7.80283e-07	-0.804455	-0.172938	2.6836e-06	-0.800343	-0.207846	0.000110558	-0.825433	-0.132869
45635843	chr19:45635843:C:T	4.19628e-07	-1.23722e-10	-1.59768	1.55678e-06	-1.23722e-10	-1.55273	5.89677e-05	-1.23722e-10	-1.58685
45636071	chr19:45636071:A:G	1.44931e-07	-1.34046	-1.32032	5.24221e-07	-1.41966	-1.22152	2.07735e-05	-1.3416	-1.28856
45636234	chr19:45636234:A:G	6.13846e-07	-1.23722e-10	-1.21731	2.14471e-06	-1.23722e-10	-1.23234	8.09941e-05	-1.23722e-10	-1.26946
45636282	chr19:45636282:TA:T	3.94086e-07	-1.23722e-10	-1.66048	1.39796e-06	-1.23722e-10	-1.66033	5.51095e-05	-1.23722e-10	-1.65452
45636813	chr19:45636813:A:G	3.92883e-07	-1.23722e-10	-1.66354	1.39353e-06	-1.23722e-10	-1.66351	5.44597e-05	-1.23722e-10	-1.66638
45636905	chr19:45636905:CCA:C	3.92883e-07	-1.23722e-10	-1.66354	1.39353e-06	-1.23722e-10	-1.66351	5.44597e-05	-1.23722e-10	-1.66638
45637197	chr19:45637197:A:G	3.9351e-07	-1.23722e-10	-1.66194	1.3971e-06	-1.23722e-10	-1.66095	5.44623e-05	-1.23722e-10	-1.66633
45638088	chr19:45638088:G:A	7.20112e-07	-0.187805	-0.869838	1.94802e-06	-0.31336	-1.01518	9.55169e-05	-0.219707	-0.884829
45638202	chr19:45638202:T:A	5.20811e-07	-1.23722e-10	-1.38166	1.80275e-06	-1.23722e-10	-1.40603	7.24249e-05	-1.23722e-10	-1.38129
45638419	chr19:45638419:A:G	2.32738e-07	-0.542063	-1.64507	6.88433e-07	-0.70978	-1.6589	3.00095e-05	-0.603337	-1.65899
45638434	chr19:45638434:G:A	4.69519e-07	-1.48534	-6.7639e-10	1.82036e-06	-1.39631	-6.7639e-10	6.53577e-05	-1.48396	-6.7639e-10
45638587	chr19:45638587:T:C	1.51197e-07	-1.01628	-1.60219	5.06798e-07	-1.12821	-1.54678	2.28595e-05	-1.03765	-1.49682
45638736	chr19:45638736:T:C	7.279e-07	-0.10768	-0.939204	2.38167e-06	-0.125757	-1.00179	8.00911e-05	-0.200764	-1.07991
45638795	chr19:45638795:C:T	1.1415e-07	-1.40344	-1.4961	4.10491e-07	-1.45084	-1.43491	1.50171e-05	-1.3884	-1.56625
45639366	chr19:45639366:A:C	3.91767e-07	-1.23722e-10	-1.66638	1.38947e-06	-1.23722e-10	-1.66643	5.44507e-05	-1.23722e-10	-1.66654
45639643	chr19:45639643:A:G	7.8381e-07	-1.23722e-10	-0.972882	2.71841e-06	-1.23722e-10	-0.9953	9.09333e-05	-1.23722e-10	-1.15371
45639694	chr19:45639694:G:A	4.82364e-07	-1.23722e-10	-1.45835	1.83765e-06	-1.23722e-10	-1.38686	6.90539e-05	-1.23722e-10	-1.42895
45639809	chr19:45639809:C:T	4.22639e-07	-1.59053	-6.7639e-10	1.47854e-06	-1.60429	-6.7639e-10	5.84238e-05	-1.59612	-6.7639e-10
45640119	chr19:45640119:A:C	4.27256e-07	-1.23722e-10	-1.57966	1.55063e-06	-1.23722e-10	-1.55668	5.77125e-05	-1.23722e-10	-1.60837
45640402	chr19:45640402:T:C	6.91607e-07	-1.23722e-10	-1.09803	2.39881e-06	-1.23722e-10	-1.12037	8.1112e-05	-1.23722e-10	-1.26801
45640690	chr19:45640690:T:G	2.18876e-05	-1.02199	3.37862	3.77579e-05	-1.02076	2.65661	0.000896144	-1.11128	2.24554
45641337	chr19:45641337:C:G	1.1696e-07	-1.27819	-1.59703	4.40568e-07	-1.22308	-1.59196	1.56659e-05	-1.30137	-1.61098
45641556	chr19:45641556:G:A	4.33077e-07	-0.298249	-1.26788	1.39615e-06	-0.369997	-1.29164	5.17938e-05	-0.32165	-1.39492
45642403	chr19:45642403:C:T	7.02158e-07	-1.08289	-6.7639e-10	2.7651e-06	-0.978271	-6.7639e-10	9.84469e-05	-1.07432	-6.7639e-10
45642644	chr19:45642644:C:T	4.0115e-07	-1.23722e-10	-1.64271	1.43545e-06	-1.23722e-10	-1.63387	5.6545e-05	-1.23722e-10	-1.6288
45642809	chr19:45642809:T:A	5.49374e-07	-1.32827	-6.7639e-10	2.17318e-06	-1.21916	-6.7639e-10	7.60525e-05	-1.33242	-6.7639e-10
45643504	chr19:45643504:C:T	4.33939e-07	-1.56415	-6.7639e-10	1.59696e-06	-1.52725	-6.7639e-10	6.06635e-05	-1.5585	-6.7639e-10
45644269	chr19:45644269:T:C	3.63453e-07	-0.762572	-0.978826	1.59318e-06	-0.526194	-1.00342	4.85111e-05	-0.727421	-1.05463
45644601	chr19:45644601:C:G	2.78241e-06	-1.23722e-10	0.294024	9.66462e-06	-1.23722e-10	0.273125	0.000367574	-1.23722e-10	0.243085
45644865	chr19:45644865:C:T	5.08334e-07	-1.23722e-10	-1.40591	1.77476e-06	-1.23722e-10	-1.42168	6.72683e-05	-1.23722e-10	-1.45515
45644901	chr19:45644901:G:A	5.11879e-07	-1.23722e-10	-1.39896	1.83624e-06	-1.23722e-10	-1.38763	6.49972e-05	-1.23722e-10	-1.48949
45645396	chr19:45645396:A:C	7.75742e-07	-1.23722e-10	-0.983229	3.42848e-06	-1.23722e-10	-0.763229	0.000113744	-1.23722e-10	-0.929891
45645564	chr19:45645564:A:C	8.3773e-07	-1.23722e-10	-0.906353	3.73188e-06	-1.23722e-10	-0.678435	0.000122961	-1.23722e-10	-0.851975
45645638	chr19:45645638:T:C	4.57841e-07	-1.51053	-6.7639e-10	1.7104e-06	-1.45862	-6.7639e-10	6.41474e-05	-1.50266	-6.7639e-10
45646346	chr19:45646346:C:G	1.00849e-06	-1.23722e-10	-0.720835	3.41775e-06	-1.23722e-10	-0.766364	0.00012723	-1.23722e-10	-0.817845
45646360	chr19:45646360:C:G	8.68359e-08	-1.53185	-1.64117	2.85522e-07	-1.61407	-1.63471	1.24482e-05	-1.52221	-1.62005
45646369	chr19:45646369:C:A	8.71897e-07	-1.23722e-10	-0.866378	3.93199e-06	-1.23722e-10	-0.626201	0.000126392	-1.23722e-10	-0.824448
45646370	chr19:45646370:C:A	8.71897e-07	-1.23722e-10	-0.866378	3.93199e-06	-1.23722e-10	-0.626201	0.000126392	-1.23722e-10	-0.824448
45646384	chr19:45646384:G:A	5.18226e-07	-1.23722e-10	-1.38664	1.85804e-06	-1.23722e-10	-1.37582	6.55912e-05	-1.23722e-10	-1.4804
45646495	chr19:45646495:G:C	8.30254e-07	-1.23722e-10	-0.915317	3.68002e-06	-1.23722e-10	-0.692429	0.000122002	-1.23722e-10	-0.8598
45647262	chr19:45647262:C:T	5.34793e-07	-1.23722e-10	-1.35517	1.8617e-06	-1.23722e-10	-1.37386	7.03197e-05	-1.23722e-10	-1.41079
45647700	chr19:45647700:A:G	7.12734e-07	-1.06794	-6.7639e-10	2.09926e-06	-1.25376	-6.7639e-10	0.000105365	-1.00641	-6.7639e-10
45647876	chr19:45647876:A:G	8.77323e-08	-1.51538	-1.64738	2.8458e-07	-1.6098	-1.64229	1.25337e-05	-1.50447	-1.63095
45649205	chr19:45649205:AT:A	1.33164e-07	-1.55821	-1.18726	4.69039e-07	-1.60252	-1.14989	1.96179e-05	-1.5637	-1.1237
45649280	chr19:45649280:C:T	7.93414e-08	-1.60273	-1.66056	2.77166e-07	-1.61626	-1.66223	1.11131e-05	-1.59326	-1.66245
45649416	chr19:45649416:G:A	1.12202e-07	-1.58835	-1.32839	3.95517e-07	-1.61602	-1.30689	1.61948e-05	-1.59231	-1.28684
45649457	chr19:45649457:T:C	6.18632e-07	0.437532	-1.64707	2.13086e-06	0.416485	-1.65531	8.74423e-05	0.470496	-1.66336
45649868	chr19:45649868:T:C	8.14317e-08	-1.58377	-1.65352	2.8166e-07	-1.61505	-1.64735	1.14466e-05	-1.58755	-1.6386
45649872	chr19:45649872:C:T	2.1769e-07	-0.802166	-1.45181	8.5614e-07	-0.613201	-1.53747	2.92286e-05	-0.725627	-1.56307
45650295	chr19:45650295:A:G	4.11613e-07	-1.61697	-6.7639e-10	1.46273e-06	-1.61504	-6.7639e-10	5.72347e-05	-1.61668	-6.7639e-10
45650299	chr19:45650299:T:C	4.046e-07	-1.23722e-10	-1.63415	1.439e-06	-1.23722e-10	-1.6314	5.48151e-05	-1.23722e-10	-1.65987
45650393	chr19:45650393:C:T	3.36799e-07	-0.798559	-1.019	1.48033e-06	-0.560291	-1.04279	4.52528e-05	-0.758619	-1.09296
45650546	chr19:45650546:G:T	7.37923e-07	0.298195	-1.3314	2.64674e-06	0.277618	-1.29963	9.72846e-05	0.320527	-1.40673
45650547	chr19:45650547:G:A	3.35883e-07	-0.774294	-1.04599	1.48311e-06	-0.532849	-1.06836	4.531e-05	-0.734641	-1.11567
45650703	chr19:45650703:T:C	1.11714e-07	-1.53108	-1.39003	3.80031e-07	-1.5906	-1.37225	1.60443e-05	-1.53673	-1.35176
45651108	chr19:45651108:T:G	3.12931e-07	-0.555584	-1.33548	9.74515e-07	-0.683077	-1.33809	5.60392e-05	-0.243387	-1.3944
45651184	chr19:45651184:C:T	9.49821e-07	0.474374	-1.25515	3.43239e-06	0.454071	-1.21616	0.000124345	0.495851	-1.33663
45651275	chr19:45651275:T:C	1.21016e-07	-1.58069	-1.26043	4.24413e-07	-1.61396	-1.23843	1.74644e-05	-1.58547	-1.2182
45651335	chr19:45651335:T:C	1.03569e-06	-1.23722e-10	-0.69423	4.75396e-06	-1.23722e-10	-0.436369	0.000153943	-1.23722e-10	-0.627254
45651351	chr19:45651351:A:G	8.85831e-07	0.464461	-1.31498	3.17854e-06	0.443701	-1.28263	0.000116825	0.488856	-1.39202
45651562	chr19:45651562:G:A	1.2193e-07	-1.59231	-1.24129	4.30813e-07	-1.61691	-1.22052	1.76181e-05	-1.59618	-1.19873
45651648	chr19:45651648:C:CT	1.20103e-07	-1.58851	-1.26018	4.22696e-07	-1.61612	-1.24033	1.73267e-05	-1.59266	-1.21893
45651791	chr19:45651791:G:A	1.24577e-07	-1.58395	-1.22818	4.37952e-07	-1.61495	-1.20605	1.80079e-05	-1.58852	-1.18451
45651854	chr19:45651854:T:C	9.10086e-08	-1.51597	-1.61013	2.97168e-07	-1.60986	-1.59894	1.32092e-05	-1.50465	-1.57827
45652106	chr19:45652106:AC:A	1.1113e-07	-1.49904	-1.4273	4.21371e-07	-1.39648	-1.46311	1.44152e-05	-1.47938	-1.51618
45652115	chr19:45652115:C:A	2.27195e-07	-1.54059	-0.670646	7.6871e-07	-1.61582	-0.642571	3.45241e-05	-1.5323	-0.589879
45652575	chr19:45652575:G:A	5.69721e-07	-1.23722e-10	-1.2919	1.93242e-06	-1.23722e-10	-1.33657	7.87386e-05	-1.23722e-10	-1.29771
45652661	chr19:45652661:G:A	1.3773e-07	-1.5705	-1.14125	4.77791e-07	-1.61761	-1.11632	2.03214e-05	-1.56351	-1.08866
45652872	chr19:45652872:C:T	4.11172e-07	-1.23722e-10	-1.61804	1.47147e-06	-1.23722e-10	-1.60908	5.96005e-05	-1.23722e-10	-1.57618
45653047	chr19:45653047:C:A	3.95903e-07	-1.23722e-10	-1.65588	1.39884e-06	-1.23722e-10	-1.6597	5.46879e-05	-1.23722e-10	-1.6622
45653114	chr19:45653114:C:G	1.82908e-07	-0.848193	-1.57987	5.82686e-07	-0.986217	-1.54924	2.70949e-05	-0.817805	-1.54669
45653537	chr19:45653537:G:A	5.34213e-07	-1.23722e-10	-1.35625	1.90952e-06	-1.23722e-10	-1.3485	6.69215e-05	-1.23722e-10	-1.46032
45653746	chr19:45653746:T:C	1.49567e-07	-1.11584	-1.51346	6.72219e-07	-0.930612	-1.46191	2.25858e-05	-1.11401	-1.43251
45653764	chr19:45653764:C:T	4.93413e-07	-1.23722e-10	-1.4357	1.85859e-06	-1.23722e-10	-1.37553	8.07089e-05	-1.23722e-10	-1.27299
45653788	chr19:45653788:C:T	3.06291e-07	-1.10375	-0.808762	1.01951e-06	-1.03252	-0.943505	3.23528e-05	-1.09788	-1.08926
45653979	chr19:45653979:G:A	1.91071e-07	-0.843874	-1.54053	9.45125e-07	-0.555432	-1.49635	2.87922e-05	-0.846473	-1.45726
45653995	chr19:45653995:C:T	4.64116e-07	-1.23722e-10	-1.49691	1.89219e-06	-1.23722e-10	-1.35761	6.69384e-05	-1.23722e-10	-1.46007
45654198	chr19:45654198:T:C	5.29266e-07	-1.23722e-10	-1.36556	1.90693e-06	-1.23722e-10	-1.34985	7.67893e-05	-1.23722e-10	-1.32277
45654205	chr19:45654205:G:A	2.03991e-07	-1.48568	-0.833289	7.72087e-07	-1.43112	-0.822881	2.77767e-05	-1.5215	-0.818142
45654375	chr19:45654375:G:A	3.91721e-07	-1.23722e-10	-1.6665	1.38906e-06	-1.23722e-10	-1.66672	5.45027e-05	-1.23722e-10	-1.66559
45654406	chr19:45654406:T:C	6.16566e-07	-1.23722e-10	-1.21288	2.09997e-06	-1.23722e-10	-1.25343	7.78788e-05	-1.23722e-10	-1.30869
45654461	chr19:45654461:A:G	7.20242e-07	0.607753	-1.66521	2.38188e-06	0.536626	-1.66408	9.54765e-05	0.551444	-1.6564
45654490	chr19:45654490:A:G	9.68459e-08	-1.46114	-1.60279	3.35866e-07	-1.49198	-1.59441	1.27992e-05	-1.50871	-1.60574
45654495	chr19:45654495:G:A	1.3384e-06	-1.23722e-10	-0.437821	7.49279e-06	-1.23722e-10	0.0185947	0.000291572	-1.23722e-10	0.011446
45654580	chr19:45654580:A:AG	2.97374e-07	-0.350878	-1.59118	1.26987e-06	-0.134575	-1.62186	4.0789e-05	-0.327466	-1.62796
45654594	chr19:45654594:A:G	4.00253e-07	-1.23722e-10	-1.64495	1.44168e-06	-1.23722e-10	-1.62954	5.57492e-05	-1.23722e-10	-1.64298
45654658	chr19:45654658:G:A	2.44123e-07	-0.47547	-1.66391	1.14587e-06	-0.19536	-1.66382	3.52759e-05	-0.447728	-1.65291
45654898	chr19:45654898:A:G	5.22832e-07	0.211019	-1.58881	1.54209e-06	0.0211711	-1.58338	7.78845e-05	0.310096	-1.61871
45655035	chr19:45655035:A:G	9.47608e-07	0.782123	-1.56523	1.76508e-06	0.121352	-1.5485	0.000136187	0.843999	-1.59381
45655159	chr19:45655159:G:A	3.14375e-07	-0.24707	-1.63939	9.49017e-07	-0.411037	-1.63664	4.68734e-05	-0.160499	-1.65589
45655178	chr19:45655178:A:G	3.16272e-07	-0.237129	-1.64332	9.5462e-07	-0.400937	-1.64085	4.72627e-05	-0.149816	-1.6583
45655528	chr19:45655528:G:A	4.36887e-07	-0.2068	-1.35057	1.3212e-06	-0.368527	-1.34828	6.21727e-05	-0.111788	-1.42214
45655567	chr19:45655567:T:C	6.66297e-06	1.16727	-6.7639e-10	5.50607e-05	2.01309	-6.7639e-10	0.000898825	1.13725	-6.7639e-10
45655570	chr19:45655570:A:G	4.13952e-07	-0.218906	-1.39239	1.24966e-06	-0.380337	-1.39214	5.91604e-05	-0.124521	-1.45907
45655602	chr19:45655602:G:A	4.22404e-07	-0.223701	-1.36738	1.27724e-06	-0.385983	-1.36466	6.02233e-05	-0.12963	-1.43615
45655678	chr19:45655678:A:C	2.92889e-07	-0.880563	-1.07669	9.79478e-07	-1.07588	-0.940205	4.58526e-05	-0.929466	-0.908942
45656156	chr19:45656156:G:C	4.46192e-07	-0.203252	-1.33305	1.35076e-06	-0.365164	-1.32951	6.34385e-05	-0.107671	-1.4061
45656255	chr19:45656255:T:C	6.53777e-07	-1.23722e-10	-1.15428	2.23342e-06	-1.23722e-10	-1.19181	9.42405e-05	-1.23722e-10	-1.11799
45656520	chr19:45656520:T:C	2.3117e-07	-0.646466	-1.54743	7.1368e-07	-0.789918	-1.54275	3.33148e-05	-0.569451	-1.58839
45656763	chr19:45656763:GCACT:G	1.16019e-07	-1.21665	-1.66664	3.31598e-07	-1.43553	-1.66365	1.6877e-05	-1.18425	-1.65364
45656775	chr19:45656775:G:A	3.98679e-07	-1.23722e-10	-1.64889	1.40216e-06	-1.23722e-10	-1.65733	5.4602e-05	-1.23722e-10	-1.66377
45656901	chr19:45656901:A:T	4.08575e-07	-1.23722e-10	-1.62437	1.42945e-06	-1.23722e-10	-1.63806	5.53508e-05	-1.23722e-10	-1.65015
45656988	chr19:45656988:G:A	4.115e-07	-0.221111	-1.39613	1.24357e-06	-0.385035	-1.39233	5.89138e-05	-0.126377	-1.46139
45657024	chr19:45657024:C:T	2.71143e-07	-1.19858	-0.83582	1.07453e-06	-1.215	-0.708464	3.87548e-05	-1.23698	-0.769604
45657065	chr19:45657065:A:G	4.69756e-07	-0.155586	-1.32925	1.42151e-06	-0.319129	-1.3245	6.70002e-05	-0.0576462	-1.4015
45657200	chr19:45657200:A:G	2.65996e-07	-0.386833	-1.66674	8.93584e-07	-0.443237	-1.66462	4.3099e-05	-0.242507	-1.65783
45657380	chr19:45657380:C:A	1.11313e-06	0.800366	-1.42248	3.54753e-06	0.695663	-1.42476	0.000169507	0.95563	-1.48657
45657401	chr19:45657401:A:C	1.08072e-06	0.761297	-1.41297	3.44488e-06	0.656677	-1.41513	0.000164125	0.914906	-1.47812
45657402	chr19:45657402:G:A	1.28991e-07	-1.18781	-1.58949	4.76966e-07	-1.11899	-1.61667	1.9247e-05	-1.05895	-1.64754
45657445	chr19:45657445:G:A	1.03507e-06	0.714689	-1.40951	3.30286e-06	0.611552	-1.41211	0.000156846	0.866893	-1.47547
45657499	chr19:45657499:G:A	9.69448e-07	-1.23722e-10	-0.760322	4.30289e-06	-1.23722e-10	-0.53606	0.000138652	-1.23722e-10	-0.731872
45657563	chr19:45657563:G:A	8.8745e-07	-1.23722e-10	-0.848697	2.93372e-06	-1.23722e-10	-0.919076	9.90853e-05	-1.23722e-10	-1.06786
45657711	chr19:45657711:A:G	1.07988e-07	-1.31885	-1.63618	3.99814e-07	-1.26108	-1.65103	1.62575e-05	-1.21046	-1.66483
45657918	chr19:45657918:G:A	4.15889e-07	-1.23722e-10	-1.60663	1.49497e-06	-1.23722e-10	-1.59324	5.96767e-05	-1.23722e-10	-1.5749
45658047	chr19:45658047:G:T	8.20167e-07	-1.59662	0.669082	3.04622e-06	-1.56518	0.683732	8.77553e-05	-1.59369	0.4044
45658546	chr19:45658546:A:G	1.468e-07	-1.04745	-1.60053	4.70647e-07	-1.14295	-1.60604	1.99783e-05	-1.04574	-1.62345
45658620	chr19:45658620:C:T	6.5955e-07	0.0430076	-1.1885	2.12671e-06	-0.163333	-1.07744	0.000101027	-0.00534279	-1.04311
45658672	chr19:45658672:C:T	4.13391e-07	-1.23722e-10	-1.61266	1.44323e-06	-1.23722e-10	-1.62846	5.6611e-05	-1.23722e-10	-1.62764
45658685	chr19:45658685:C:T	4.42129e-07	-1.54545	-6.7639e-10	1.59846e-06	-1.52631	-6.7639e-10	6.17089e-05	-1.54141	-6.7639e-10
45658730	chr19:45658730:T:G	5.59601e-07	-1.23722e-10	-1.30983	2.03081e-06	-1.23722e-10	-1.28691	7.58945e-05	-1.23722e-10	-1.33449
45658897	chr19:45658897:TTTTG:T	4.64595e-05	3.10929	-6.7639e-10	0.00015463	3.04569	-6.7639e-10	0.00657006	3.12644	-6.7639e-10
45659088	chr19:45659088:T:C	4.62934e-07	0.0745503	-1.57401	1.40601e-06	-0.132953	-1.52164	6.64032e-05	0.0252264	-1.49332
45659224	chr19:45659224:T:C	5.5169e-07	0.247693	-1.57175	1.65776e-06	0.0289947	-1.51888	7.89335e-05	0.195088	-1.49032
45660273	chr19:45660273:G:A	3.91716e-07	-1.23722e-10	-1.66651	1.39113e-06	-1.23722e-10	-1.66523	5.47219e-05	-1.23722e-10	-1.66158
45660303	chr19:45660303:T:C	7.07949e-07	0.255195	-1.32987	2.21593e-06	0.0363869	-1.23606	0.000107806	0.202869	-1.18638
45660458	chr19:45660458:C:T	7.60176e-07	-1.0035	-6.7639e-10	2.29883e-06	-1.16295	-6.7639e-10	0.000107473	-0.986596	-6.7639e-10
45660511	chr19:45660511:T:C	1.56117e-06	1.12465	-1.40851	4.90693e-06	1.01094	-1.41564	0.000239978	1.28637	-1.46967
45660538	chr19:45660538:A:C	1.94462e-06	1.27904	-1.34327	6.08727e-06	1.16199	-1.35114	0.000297563	1.44521	-1.41342
45660554	chr19:45660554:AAGAAG:A	4.64187e-07	-1.23722e-10	-1.49676	1.68127e-06	-1.23722e-10	-1.4758	6.7655e-05	-1.23722e-10	-1.44942
45660732	chr19:45660732:T:C	7.28365e-07	0.167842	-1.21409	2.34599e-06	-0.042104	-1.10054	0.000111358	0.106961	-1.05805
45660914	chr19:45660914:C:T	1.21351e-07	-1.17184	-1.66652	3.97281e-07	-1.25195	-1.66651	1.69658e-05	-1.16626	-1.66638
45661020	chr19:45661020:C:T	8.02354e-07	-1.23722e-10	-0.949499	2.66882e-06	-1.23722e-10	-1.01371	9.1089e-05	-1.23722e-10	-1.152
45661157	chr19:45661157:A:G	6.24221e-07	0.232322	-1.43287	1.92223e-06	0.0149671	-1.35683	9.2559e-05	0.179654	-1.31565
45661351	chr19:45661351:T:C	6.60958e-07	0.277677	-1.42104	2.03338e-06	0.0570939	-1.34274	9.82966e-05	0.224181	-1.30003
45661411	chr19:45661411:C:T	7.93465e-07	0.429591	-1.39023	2.4269e-06	0.199173	-1.30791	0.000118315	0.373684	-1.26417
45661414	chr19:45661414:T:C	2.1847e-07	-0.911824	-1.33858	1.25136e-06	-0.614118	-1.157	4.20594e-05	-0.81653	-1.10823
45661535	chr19:45661535:C:T	6.71009e-07	0.363341	-1.49161	2.03098e-06	0.139639	-1.42647	9.77525e-05	0.308621	-1.39002
45661633	chr19:45661633:C:T	4.51781e-07	-1.23722e-10	-1.52385	1.59672e-06	-1.23722e-10	-1.52739	6.49785e-05	-1.23722e-10	-1.48978
45661645	chr19:45661645:G:A	2.30268e-07	-0.842603	-1.3552	8.57759e-07	-0.872186	-1.27659	3.17657e-05	-0.904223	-1.30123
45661723	chr19:45661723:G:A	6.82125e-07	0.384969	-1.49681	2.06933e-06	0.16519	-1.43331	9.9678e-05	0.332321	-1.39422
45661809	chr19:45661809:C:T	6.09575e-07	0.237314	-1.4616	1.87285e-06	0.0204331	-1.38832	8.98911e-05	0.184943	-1.35018
45661900	chr19:45661900:G:A	6.27399e-07	-1.19547	-6.7639e-10	1.95426e-06	-1.32533	-6.7639e-10	8.85027e-05	-1.18081	-6.7639e-10
45661954	chr19:45661954:C:T	3.91195e-07	-0.235612	-1.43223	1.24513e-06	-0.42163	-1.35448	5.8464e-05	-0.282131	-1.3133
45661964	chr19:45661964:T:C	2.46513e-07	-0.617179	-1.51246	7.97183e-07	-0.775134	-1.44688	3.64454e-05	-0.653885	-1.41414
45661970	chr19:45661970:G:T	1.79894e-07	-0.967421	-1.47726	6.0365e-07	-1.09209	-1.40802	2.69917e-05	-0.997491	-1.37082
45662292	chr19:45662292:G:C	1.32297e-07	-1.08537	-1.66664	4.29367e-07	-1.17411	-1.66668	1.84921e-05	-1.0808	-1.6657
45662336	chr19:45662336:C:G	4.245e-07	-1.23722e-10	-1.58614	1.50036e-06	-1.23722e-10	-1.58964	6.05511e-05	-1.23722e-10	-1.56035
45662338	chr19:45662338:G:A	1.88626e-07	-0.959373	-1.43791	1.04185e-06	-0.670611	-1.28374	3.50078e-05	-0.867279	-1.24099
45662815	chr19:45662815:T:C	8.10754e-08	-1.5835	-1.65817	3.30292e-07	-1.45248	-1.65064	1.13768e-05	-1.57249	-1.65977
45663102	chr19:45663102:A:T	2.47732e-07	-1.03332	-1.09138	7.60354e-07	-1.30177	-0.967553	3.54533e-05	-1.04156	-1.05407
45663169	chr19:45663169:G:A	2.13089e-07	-0.788101	-1.48724	1.19566e-06	-0.462853	-1.3538	3.96965e-05	-0.680141	-1.30244
45663327	chr19:45663327:C:T	4.24944e-07	-1.23722e-10	-1.58509	1.48234e-06	-1.23722e-10	-1.60173	5.82051e-05	-1.23722e-10	-1.59987
45663346	chr19:45663346:C:T	1.44617e-07	-1.14282	-1.52014	5.71327e-07	-1.07619	-1.47895	2.41955e-05	-1.02777	-1.4499
45664211	chr19:45664211:A:G	3.42022e-07	-0.77414	-1.02803	1.90124e-06	-0.439025	-0.913817	5.02864e-05	-0.696631	-1.04947
45664228	chr19:45664228:G:A	9.58301e-08	-1.53548	-1.53899	3.24886e-07	-1.61169	-1.50793	1.32456e-05	-1.52343	-1.55674
45664826	chr19:45664826:G:A	6.91622e-07	-1.23722e-10	-1.09801	2.32951e-06	-1.23722e-10	-1.14969	8.05952e-05	-1.23722e-10	-1.2744
45664843	chr19:45664843:A:G	1.70846e-06	1.02664	-1.22035	4.8535e-06	0.775464	-1.19111	0.000220297	1.0637	-1.33256
45665015	chr19:45665015:G:A	7.55281e-07	0.65515	-1.66511	2.12323e-06	0.423228	-1.66564	0.0001005	0.608822	-1.66251
45665683	chr19:45665683:G:A	4.04121e-07	-1.23722e-10	-1.63533	1.4318e-06	-1.23722e-10	-1.63641	5.79761e-05	-1.23722e-10	-1.60381
45665708	chr19:45665708:T:G	3.92402e-07	-1.23722e-10	-1.66476	1.38901e-06	-1.23722e-10	-1.66675	5.44642e-05	-1.23722e-10	-1.6663
45665713	chr19:45665713:G:A	4.07308e-07	-1.23722e-10	-1.62748	1.44344e-06	-1.23722e-10	-1.62832	5.86355e-05	-1.23722e-10	-1.5925
45666188	chr19:45666188:T:A	1.64734e-06	0.99888	-1.22901	4.71325e-06	0.745776	-1.19075	0.000214143	1.0255	-1.3227
45666216	chr19:45666216:A:G	1.22227e-06	0.883991	-1.41258	3.47338e-06	0.633579	-1.3838	0.000162373	0.92336	-1.4973
45666568	chr19:45666568:C:G	3.06208e-07	-1.03659	-0.87619	1.29307e-06	-0.956189	-0.782138	4.64807e-05	-0.931428	-0.893374
45666673	chr19:45666673:AAAT:A	5.16438e-06	0.912492	-6.7639e-10	1.43332e-05	0.667232	-6.7639e-10	0.000691363	0.874825	-6.7639e-10
45666798	chr19:45666798:C:T	7.20163e-07	-1.23722e-10	-1.05757	2.42022e-06	-1.23722e-10	-1.11149	8.3332e-05	-1.23722e-10	-1.24101
45667207	chr19:45667207:T:C	2.07319e-07	-0.659265	-1.64353	6.51228e-07	-0.78338	-1.64086	3.17358e-05	-0.60382	-1.60257
45667271	chr19:45667271:A:T	4.53542e-07	-1.23722e-10	-1.51996	1.58993e-06	-1.23722e-10	-1.53166	5.70629e-05	-1.23722e-10	-1.61969
45667453	chr19:45667453:T:A	4.77486e-07	-0.884959	-0.583555	1.91003e-06	-0.910322	-0.437908	6.66099e-05	-0.935493	-0.529492
45667542	chr19:45667542:G:A	3.97204e-07	-1.23722e-10	-1.6526	1.39905e-06	-1.23722e-10	-1.65955	5.45474e-05	-1.23722e-10	-1.66477
45667679	chr19:45667679:C:T	5.50913e-07	-1.23722e-10	-1.32547	1.92404e-06	-1.23722e-10	-1.34092	6.65816e-05	-1.23722e-10	-1.46541
45667901	chr19:45667901:G:T	4.91194e-07	-1.23722e-10	-1.44021	1.70553e-06	-1.23722e-10	-1.46147	6.22581e-05	-1.23722e-10	-1.53255
45668197	chr19:45668197:C:T	4.18257e-07	-1.60095	-6.7639e-10	1.50198e-06	-1.58856	-6.7639e-10	5.82743e-05	-1.59868	-6.7639e-10
45668238	chr19:45668238:GT:G	8.68089e-08	-1.51026	-1.66308	2.79816e-07	-1.60481	-1.66416	1.21868e-05	-1.49833	-1.66516
45668431	chr19:45668431:C:G	4.35253e-07	-1.23722e-10	-1.56112	1.53425e-06	-1.23722e-10	-1.56731	6.19276e-05	-1.23722e-10	-1.53787
45668758	chr19:45668758:G:A	3.97037e-07	-1.23722e-10	-1.65302	1.39233e-06	-1.23722e-10	-1.66437	5.45288e-05	-1.23722e-10	-1.66511
45669020	chr19:45669020:G:A	1.08897e-07	-1.30045	-1.6462	4.05589e-07	-1.23753	-1.66023	1.64777e-05	-1.20159	-1.66024
45669140	chr19:45669140:G:A	1.81501e-06	-0.133201	-6.7639e-10	7.25193e-06	-0.0140802	-6.7639e-10	0.000274279	-0.0496954	-6.7639e-10
45669262	chr19:45669262:C:T	9.39372e-07	-1.23722e-10	-0.791837	3.30349e-06	-1.23722e-10	-0.800368	0.000126517	-1.23722e-10	-0.823466
45669289	chr19:45669289:C:T	2.24405e-06	0.0789909	-6.7639e-10	8.58847e-06	0.155074	-6.7639e-10	0.000330709	0.137399	-6.7639e-10
45669519	chr19:45669519:C:G	3.94433e-07	-1.23722e-10	-1.6596	1.38901e-06	-1.23722e-10	-1.66675	5.48213e-05	-1.23722e-10	-1.65976
45670317	chr19:45670317:C:T	5.1757e-07	-1.3879	-6.7639e-10	1.85223e-06	-1.37896	-6.7639e-10	7.22775e-05	-1.38333	-6.7639e-10
45671665	chr19:45671665:A:C	7.66596e-07	-1.23722e-10	-0.995089	2.59447e-06	-1.23722e-10	-1.04196	9.77336e-05	-1.23722e-10	-1.08159
45671788	chr19:45671788:A:T	8.50484e-08	-1.61269	-1.58114	3.39916e-07	-1.5965	-1.4779	1.42492e-05	-1.5872	-1.41994
45671792	chr19:45671792:A:T	4.1935e-07	-1.23722e-10	-1.59834	1.55871e-06	-1.23722e-10	-1.55149	6.526e-05	-1.23722e-10	-1.48546
45672133	chr19:45672133:C:T	6.3866e-07	-1.23722e-10	-1.17768	2.38107e-06	-1.23722e-10	-1.1278	9.02966e-05	-1.23722e-10	-1.16074
45673147	chr19:45673147:G:C	9.60716e-08	-1.4139	-1.65806	3.5531e-07	-1.36348	-1.66663	1.48496e-05	-1.30876	-1.65711
45673465	chr19:45673465:G:C	1.0693e-07	-1.46149	-1.50339	3.71875e-07	-1.41691	-1.56763	1.45601e-05	-1.36845	-1.6171
45673977	chr19:45673977:T:C	1.07956e-07	-1.40218	-1.55315	3.88832e-07	-1.35774	-1.58221	1.58373e-05	-1.32107	-1.5804
45674329	chr19:45674329:C:T	9.3263e-07	-1.23722e-10	-0.79904	3.55451e-06	-1.23722e-10	-0.727131	0.00013078	-1.23722e-10	-0.790324
45674444	chr19:45674444:C:T	5.10818e-07	-1.23722e-10	-1.40104	1.77672e-06	-1.23722e-10	-1.42058	6.49268e-05	-1.23722e-10	-1.49058
45674554	chr19:45674554:C:A	3.92016e-07	-1.23722e-10	-1.66575	1.39689e-06	-1.23722e-10	-1.6611	5.47956e-05	-1.23722e-10	-1.66023
45674703	chr19:45674703:C:T	3.95313e-07	-1.23722e-10	-1.65737	1.39209e-06	-1.23722e-10	-1.66454	5.46341e-05	-1.23722e-10	-1.66318
45675236	chr19:45675236:C:T	5.52332e-07	-1.23722e-10	-1.3229	1.83101e-06	-1.23722e-10	-1.39048	7.07108e-05	-1.23722e-10	-1.40524
45675403	chr19:45675403:T:C	1.12178e-07	-1.25564	-1.66132	4.07792e-07	-1.24351	-1.64883	1.7299e-05	-1.18224	-1.63095
45675628	chr19:45675628:G:A	3.59451e-07	-0.480411	-1.27206	1.17546e-06	-0.552134	-1.28156	5.63391e-05	-0.381655	-1.2508
45675785	chr19:45675785:G:A	9.18058e-07	-1.41167	0.596886	3.42957e-06	-1.44472	0.68181	0.000110022	-1.41316	0.449998
45675852	chr19:45675852:T:C	3.78816e-07	-0.415301	-1.2847	1.21418e-06	-0.462511	-1.33877	5.30729e-05	-0.272945	-1.41923
45676106	chr19:45676106:G:A	4.05284e-07	-1.23722e-10	-1.63246	1.42899e-06	-1.23722e-10	-1.63838	5.52432e-05	-1.23722e-10	-1.65209
45676147	chr19:45676147:G:A	4.07671e-07	-1.23722e-10	-1.62659	1.4232e-06	-1.23722e-10	-1.64244	5.45557e-05	-1.23722e-10	-1.66462
45676596	chr19:45676596:G:T	3.99037e-07	-1.23722e-10	-1.64799	1.42957e-06	-1.23722e-10	-1.63797	5.51093e-05	-1.23722e-10	-1.65452
45676697	chr19:45676697:G:T	9.19747e-07	-1.23722e-10	-0.81295	3.46824e-06	-1.23722e-10	-0.751699	0.000156025	-1.23722e-10	-0.613824
45676892	chr19:45676892:A:G	1.78709e-07	-0.873348	-1.57794	9.59599e-07	-0.475407	-1.56118	2.51431e-05	-0.909474	-1.52978
45677071	chr19:45677071:G:C	1.79696e-06	-1.23722e-10	-0.143196	8.29956e-06	-1.23722e-10	0.120855	0.000246901	-1.23722e-10	-0.15485
45677156	chr19:45677156:G:T	9.12087e-07	-1.42571	0.604401	3.41114e-06	-1.45755	0.689252	0.000109242	-1.42728	0.457008
45677199	chr19:45677199:C:T	4.05075e-07	-1.23722e-10	-1.63298	1.41176e-06	-1.23722e-10	-1.65051	5.51035e-05	-1.23722e-10	-1.65463
45678134	chr19:45678134:G:C	7.7112e-07	-1.39312	0.403911	2.84389e-06	-1.4277	0.477526	9.29616e-05	-1.39592	0.264263
45678295	chr19:45678295:TACAGTCGTTCTCTGGTGCAGCC:T	8.2505e-07	-1.23722e-10	-0.921605	2.80168e-06	-1.23722e-10	-0.965129	0.000105068	-1.23722e-10	-1.00923
45679046	chr19:45679046:T:A	2.29747e-07	-1.35186	-0.848214	8.35113e-07	-1.38792	-0.787618	3.21312e-05	-1.35769	-0.836319
45679389	chr19:45679389:G:A	5.52224e-06	0.97949	-6.7639e-10	1.95333e-05	0.976773	-6.7639e-10	0.000779774	0.995164	-6.7639e-10
45679708	chr19:45679708:G:A	4.54116e-07	-1.23722e-10	-1.5187	1.57714e-06	-1.23722e-10	-1.53974	6.01293e-05	-1.23722e-10	-1.56734
45680016	chr19:45680016:C:T	1.19233e-06	-1.23722e-10	-0.553386	4.97692e-06	-1.23722e-10	-0.390537	0.000188772	-1.23722e-10	-0.423299
45680328	chr19:45680328:C:T	2.37773e-07	-1.60333	-0.562405	7.04849e-07	-1.60898	-0.736136	2.29686e-05	-1.60041	-0.929302
45680696	chr19:45680696:G:T	1.82347e-07	-0.887366	-1.54377	9.79014e-07	-0.491944	-1.52461	2.58284e-05	-0.924948	-1.48742
45680721	chr19:45680721:C:G	3.95047e-07	-1.23722e-10	-1.65804	1.3915e-06	-1.23722e-10	-1.66496	5.46728e-05	-1.23722e-10	-1.66247
45680754	chr19:45680754:C:G	2.17944e-07	-0.787944	-1.46487	7.47638e-07	-0.824013	-1.46217	3.37202e-05	-0.702168	-1.44358
45680803	chr19:45680803:C:A	4.67698e-07	-0.0653259	-1.4239	1.51894e-06	-0.149009	-1.42833	7.46622e-05	0.0509672	-1.40183
45681283	chr19:45681283:T:TC	8.31553e-07	-0.913753	-6.7639e-10	2.99872e-06	-0.897163	-6.7639e-10	0.000113481	-0.932201	-6.7639e-10
45681959	chr19:45681959:C:A	1.65426e-07	-0.888049	-1.64047	5.87304e-07	-0.887501	-1.64006	2.48717e-05	-0.822816	-1.62729
45682424	chr19:45682424:T:C	3.94032e-07	-1.23722e-10	-1.66062	1.41318e-06	-1.23722e-10	-1.6495	5.76005e-05	-1.23722e-10	-1.61031
45682602	chr19:45682602:C:T	5.88948e-07	-1.23722e-10	-1.25871	2.06785e-06	-1.23722e-10	-1.26884	7.58727e-05	-1.23722e-10	-1.33478
45682892	chr19:45682892:G:T	1.99859e-07	-0.730795	-1.60864	7.16163e-07	-0.722595	-1.6066	3.04292e-05	-0.661777	-1.58666
45683454	chr19:45683454:T:C	2.26692e-06	-1.23722e-10	0.0891295	9.87864e-06	-1.23722e-10	0.295027	0.000372268	-1.23722e-10	0.255774
45683888	chr19:45683888:G:A	3.92113e-07	-1.23722e-10	-1.6655	1.38937e-06	-1.23722e-10	-1.6665	5.53062e-05	-1.23722e-10	-1.65096
45684079	chr19:45684079:G:A	4.12004e-07	-1.23722e-10	-1.61602	1.45291e-06	-1.23722e-10	-1.62178	5.61956e-05	-1.23722e-10	-1.635
45684742	chr19:45684742:G:T	1.93243e-07	-0.768759	-1.60434	6.93652e-07	-0.759581	-1.60155	2.94739e-05	-0.700609	-1.57972
45685057	chr19:45685057:G:A	4.4036e-07	-1.23722e-10	-1.54946	1.55095e-06	-1.23722e-10	-1.55648	6.2642e-05	-1.23722e-10	-1.5264
45685099	chr19:45685099:C:T	2.04427e-07	-0.748021	-1.56881	7.32859e-07	-0.741243	-1.56491	3.13255e-05	-0.679549	-1.53986
45685222	chr19:45685222:G:A	1.90986e-07	-0.746951	-1.6379	6.83936e-07	-0.738827	-1.63641	2.89003e-05	-0.67828	-1.62171
45685368	chr19:45685368:A:C	1.50894e-07	-1.06521	-1.55526	7.62589e-07	-0.727057	-1.53933	2.13824e-05	-1.09741	-1.50387
45685718	chr19:45685718:C:T	5.84102e-07	-1.23722e-10	-1.26697	1.95412e-06	-1.23722e-10	-1.32541	7.22443e-05	-1.23722e-10	-1.38379
45685887	chr19:45685887:C:T	4.54652e-07	-1.23722e-10	-1.51752	1.55986e-06	-1.23722e-10	-1.55075	6.11519e-05	-1.23722e-10	-1.55048
45686185	chr19:45686185:G:A	4.28288e-07	-1.23722e-10	-1.57725	1.51744e-06	-1.23722e-10	-1.57832	5.78476e-05	-1.23722e-10	-1.60603
45686210	chr19:45686210:G:A	1.17719e-06	-1.23722e-10	-0.566166	5.20189e-06	-1.23722e-10	-0.346326	0.0001631	-1.23722e-10	-0.569475
45686346	chr19:45686346:TC:T	4.19152e-07	-1.59881	-6.7639e-10	1.47504e-06	-1.60666	-6.7639e-10	5.82726e-05	-1.59871	-6.7639e-10
45686603	chr19:45686603:C:T	2.02921e-07	-0.741839	-1.58239	7.27138e-07	-0.735108	-1.57888	3.10063e-05	-0.67339	-1.55626
45686806	chr19:45686806:G:A	5.21069e-07	-1.23722e-10	-1.38117	1.79727e-06	-1.23722e-10	-1.40908	6.55034e-05	-1.23722e-10	-1.48174
45687028	chr19:45687028:T:C	5.77201e-07	-1.27886	-6.7639e-10	2.05252e-06	-1.27628	-6.7639e-10	8.1373e-05	-1.2648	-6.7639e-10
45687185	chr19:45687185:A:G	3.98334e-07	-1.23722e-10	-1.64976	1.41639e-06	-1.23722e-10	-1.64724	5.51809e-05	-1.23722e-10	-1.65322
45687273	chr19:45687273:A:G	2.17509e-07	-0.81854	-1.43627	7.50987e-07	-0.783655	-1.49806	2.58879e-05	-0.847706	-1.56236
45687957	chr19:45687957:C:G	1.921e-07	-0.74193	-1.6371	6.8771e-07	-0.734404	-1.63533	2.907e-05	-0.673429	-1.62071
45688246	chr19:45688246:G:A	4.18527e-07	-1.23722e-10	-1.60031	1.46403e-06	-1.23722e-10	-1.61416	5.86702e-05	-1.23722e-10	-1.59191
45688792	chr19:45688792:A:G	1.97715e-07	-0.825849	-1.52437	7.08914e-07	-0.819728	-1.51964	3.02771e-05	-0.761412	-1.49203
45689145	chr19:45689145:T:A	3.70191e-07	-0.733471	-0.989557	2.47739e-06	-0.275093	-0.813048	6.46019e-05	-0.650837	-0.844759
45689616	chr19:45689616:TAGA:T	9.89946e-07	-1.23722e-10	-0.739399	3.74915e-06	-1.23722e-10	-0.673818	0.000169195	-1.23722e-10	-0.532788
45689960	chr19:45689960:C:T	8.88818e-07	-1.23722e-10	-0.847157	3.35203e-06	-1.23722e-10	-0.785782	0.000150085	-1.23722e-10	-0.65264
45690072	chr19:45690072:C:A	1.39994e-06	-1.23722e-10	-0.392865	5.8219e-06	-1.23722e-10	-0.233721	0.000259228	-1.23722e-10	-0.106132
45690093	chr19:45690093:A:G	3.87434e-07	-0.898441	-0.779063	1.33921e-06	-0.963137	-0.740127	5.01186e-05	-0.906294	-0.843153
45690299	chr19:45690299:G:T	1.63019e-07	-1.06785	-1.47533	8.26188e-07	-0.731403	-1.45488	2.34364e-05	-1.09822	-1.41133
45690488	chr19:45690488:CAAACA:C	1.91707e-07	-0.752468	-1.62861	6.93923e-07	-0.740449	-1.62029	2.8385e-05	-0.681577	-1.6364
45691716	chr19:45691716:G:A	3.92365e-07	-1.23722e-10	-1.66486	1.38912e-06	-1.23722e-10	-1.66667	5.52126e-05	-1.23722e-10	-1.65265
45692498	chr19:45692498:A:C	4.44067e-07	-1.54107	-6.7639e-10	1.48137e-06	-1.60238	-6.7639e-10	6.30033e-05	-1.52065	-6.7639e-10
45693019	chr19:45693019:C:G	3.9332e-07	-1.23722e-10	-1.66242	1.39088e-06	-1.23722e-10	-1.66541	5.47053e-05	-1.23722e-10	-1.66188
45693046	chr19:45693046:C:T	3.91809e-07	-1.23722e-10	-1.66627	1.39646e-06	-1.23722e-10	-1.66141	5.63187e-05	-1.23722e-10	-1.63281
45693282	chr19:45693282:A:C	5.432e-07	-1.23722e-10	-1.33957	1.89624e-06	-1.23722e-10	-1.35547	7.14869e-05	-1.23722e-10	-1.39433
45693424	chr19:45693424:C:T	7.17368e-07	-1.23722e-10	-1.06146	2.74127e-06	-1.23722e-10	-0.986926	0.000100102	-1.23722e-10	-1.05764
45693618	chr19:45693618:C:A	5.58925e-07	-1.23722e-10	-1.31103	1.95181e-06	-1.23722e-10	-1.32659	7.33891e-05	-1.23722e-10	-1.36806
45693812	chr19:45693812:T:C	6.57969e-07	-1.23722e-10	-1.14789	2.38818e-06	-1.23722e-10	-1.12481	9.27905e-05	-1.23722e-10	-1.1335
45694050	chr19:45694050:G:A	4.04704e-07	-1.23722e-10	-1.63389	1.41663e-06	-1.23722e-10	-1.64707	5.65147e-05	-1.23722e-10	-1.62934
45694163	chr19:45694163:C:T	1.23041e-07	-1.33786	-1.48667	5.51018e-07	-1.10997	-1.48137	1.59548e-05	-1.36128	-1.5328
45694524	chr19:45694524:G:A	1.40267e-07	-1.46076	-1.23274	5.01599e-07	-1.41058	-1.27472	1.91946e-05	-1.44836	-1.26086
45695193	chr19:45695193:G:A	4.12579e-07	-1.23722e-10	-1.61462	1.45977e-06	-1.23722e-10	-1.61707	5.60706e-05	-1.23722e-10	-1.63723
45695567	chr19:45695567:G:A	5.19625e-07	-1.23722e-10	-1.38394	1.88213e-06	-1.23722e-10	-1.36294	7.25488e-05	-1.23722e-10	-1.37958
45696026	chr19:45696026:G:A	4.11512e-07	-1.61721	-6.7639e-10	1.46045e-06	-1.6166	-6.7639e-10	5.71848e-05	-1.61755	-6.7639e-10
45696858	chr19:45696858:C:T	5.09108e-07	-1.23722e-10	-1.40439	1.8403e-06	-1.23722e-10	-1.38542	7.10147e-05	-1.23722e-10	-1.40095
45696872	chr19:45696872:C:T	4.98194e-07	-1.23722e-10	-1.42606	1.87075e-06	-1.23722e-10	-1.36901	8.36248e-05	-1.23722e-10	-1.2375
45697295	chr19:45697295:G:A	2.02953e-07	-1.14393	-1.18014	6.78403e-07	-1.13971	-1.24365	3.23924e-05	-0.880456	-1.30546
45697518	chr19:45697518:C:T	5.38988e-07	-1.23722e-10	-1.34735	1.80036e-06	-1.23722e-10	-1.40736	6.75379e-05	-1.23722e-10	-1.45115
45698324	chr19:45698324:C:T	4.06429e-07	-1.23722e-10	-1.62964	1.41714e-06	-1.23722e-10	-1.64671	5.5014e-05	-1.23722e-10	-1.65625
45698554	chr19:45698554:C:T	4.16287e-07	-1.23722e-10	-1.60567	1.47252e-06	-1.23722e-10	-1.60837	5.64531e-05	-1.23722e-10	-1.63043
45698914	chr19:45698914:C:T	2.86043e-07	-1.04291	-0.937997	9.86066e-07	-1.09989	-0.909487	3.71996e-05	-1.04441	-1.00314
45698962	chr19:45698962:C:T	5.28988e-07	-1.23722e-10	-1.36608	1.91541e-06	-1.23722e-10	-1.34541	7.3877e-05	-1.23722e-10	-1.36144
45699564	chr19:45699564:A:G	1.18216e-07	-1.36859	-1.49594	5.23463e-07	-1.15232	-1.49031	1.5348e-05	-1.39125	-1.5416
45699825	chr19:45699825:G:A	9.05345e-07	0.593322	-1.42205	5.83757e-06	1.13055	-1.36158	0.000151073	0.699313	-1.34539
45699889	chr19:45699889:G:A	4.73116e-07	-1.23722e-10	-1.47771	1.64217e-06	-1.23722e-10	-1.49933	6.06227e-05	-1.23722e-10	-1.55917
45700354	chr19:45700354:A:G	1.09093e-06	-1.23722e-10	-0.642259	4.17282e-06	-1.23722e-10	-0.566756	0.000192282	-1.23722e-10	-0.404878
45700410	chr19:45700410:C:T	8.75391e-07	-1.23722e-10	-0.862379	3.33408e-06	-1.23722e-10	-0.791151	0.000149884	-1.23722e-10	-0.653977
45700599	chr19:45700599:A:G	1.69047e-06	-1.23722e-10	-0.204288	6.58627e-06	-1.23722e-10	-0.11036	0.000325501	-1.23722e-10	0.121525
45700714	chr19:45700714:A:G	3.97991e-07	-1.23722e-10	-1.65062	1.41136e-06	-1.23722e-10	-1.6508	5.54618e-05	-1.23722e-10	-1.64815
45700832	chr19:45700832:G:A	4.21257e-07	-1.23722e-10	-1.59381	1.57274e-06	-1.23722e-10	-1.54253	5.9012e-05	-1.23722e-10	-1.5861
45701329	chr19:45701329:G:A	1.41392e-06	-1.37069	0.987763	5.66973e-06	-1.45521	1.195	0.0002368	-1.38227	1.18565
45701474	chr19:45701474:C:T	4.01953e-07	-1.23722e-10	-1.64071	1.42329e-06	-1.23722e-10	-1.64238	5.51209e-05	-1.23722e-10	-1.65431
45701620	chr19:45701620:T:C	8.60681e-08	-1.61296	-1.56895	3.0915e-07	-1.6015	-1.56778	1.14887e-05	-1.61043	-1.61204
45701680	chr19:45701680:C:T	4.76172e-07	-1.47127	-6.7639e-10	1.672e-06	-1.48133	-6.7639e-10	6.63697e-05	-1.4686	-6.7639e-10
45701792	chr19:45701792:T:C	1.61845e-06	0.677634	-0.925458	1.4951e-05	1.39212	-0.682686	0.000411959	0.857188	-0.500103
45702334	chr19:45702334:A:T	3.9435e-07	-1.23722e-10	-1.65981	1.39266e-06	-1.23722e-10	-1.66413	5.48343e-05	-1.23722e-10	-1.65952
45702840	chr19:45702840:G:A	3.91184e-07	-0.16737	-1.5005	2.34052e-06	0.343043	-1.48802	5.36406e-05	-0.208506	-1.47303
45702945	chr19:45702945:G:A	9.36206e-07	-1.23722e-10	-0.795213	4.18022e-06	-1.23722e-10	-0.564983	0.000138594	-1.23722e-10	-0.732293
45703004	chr19:45703004:G:A	2.94984e-07	-0.418416	-1.53171	1.70742e-06	0.0377773	-1.49814	4.16672e-05	-0.480761	-1.45336
45703167	chr19:45703167:T:C	5.26596e-07	-1.51663	0.146015	1.86465e-06	-1.40913	0.03686	5.20598e-05	-1.51588	-0.195571
45703608	chr19:45703608:T:C	8.20845e-07	-1.23722e-10	-0.926715	3.6694e-06	-1.23722e-10	-0.695319	0.000125183	-1.23722e-10	-0.834061
45704328	chr19:45704328:G:A	7.40127e-07	-1.03023	-6.7639e-10	2.90551e-06	-0.928737	-6.7639e-10	0.000107532	-0.986046	-6.7639e-10
45704552	chr19:45704552:A:C	9.59071e-08	-1.6147	-1.45897	3.39886e-07	-1.60494	-1.46955	1.24163e-05	-1.61231	-1.53252
45705319	chr19:45705319:C:G	9.36777e-07	-1.23722e-10	-0.794603	3.53314e-06	-1.23722e-10	-0.733161	0.000167654	-1.23722e-10	-0.541938
45705369	chr19:45705369:T:A	5.16715e-07	-1.23722e-10	-1.38956	1.95712e-06	-1.23722e-10	-1.32388	7.507e-05	-1.23722e-10	-1.34542
45705411	chr19:45705411:G:A	4.2234e-07	-0.00499583	-1.58624	2.43874e-06	0.464746	-1.56861	5.82836e-05	-0.0610623	-1.53746
45706416	chr19:45706416:A:C	5.95457e-07	-1.59594	0.348224	2.09513e-06	-1.54363	0.287905	6.54157e-05	-1.59794	0.114866
45706812	chr19:45706812:G:A	4.05225e-07	-1.23722e-10	-1.63261	1.43403e-06	-1.23722e-10	-1.63486	5.53983e-05	-1.23722e-10	-1.64929
45707107	chr19:45707107:T:G	5.67341e-07	-0.414872	-0.881217	4.20533e-06	0.228992	-0.787986	9.50946e-05	-0.41825	-0.690717
45707244	chr19:45707244:T:C	7.67652e-07	-1.23722e-10	-0.993713	3.13006e-06	-1.23722e-10	-0.854295	0.000117589	-1.23722e-10	-0.896643
45707265	chr19:45707265:C:T	4.14683e-07	-1.61516	0.00562826	1.7511e-06	-1.61	0.174895	8.40529e-05	-1.61672	0.384329
45707434	chr19:45707434:T:C	6.10533e-07	-0.112127	-1.11059	4.26764e-06	0.365288	-0.909573	0.000143292	0.0213988	-0.720353
45707485	chr19:45707485:G:A	4.81598e-07	-1.23722e-10	-1.45994	1.6258e-06	-1.23722e-10	-1.50934	6.65536e-05	-1.23722e-10	-1.46583
45707513	chr19:45707513:T:A	9.34492e-07	-1.23722e-10	-0.797046	3.80902e-06	-1.23722e-10	-0.657976	0.000140167	-1.23722e-10	-0.721008
45707567	chr19:45707567:T:G	4.93184e-07	-1.23722e-10	-1.43617	1.65979e-06	-1.23722e-10	-1.48866	6.82073e-05	-1.23722e-10	-1.44129
45707921	chr19:45707921:C:T	6.18495e-07	-1.23722e-10	-1.20976	2.11257e-06	-1.23722e-10	-1.24744	8.54624e-05	-1.23722e-10	-1.21576
45708051	chr19:45708051:G:A	1.29493e-07	-1.60498	-1.16844	4.41913e-07	-1.56023	-1.25176	1.45395e-05	-1.60672	-1.38025
45708384	chr19:45708384:C:T	4.08754e-07	-1.23722e-10	-1.62394	1.46636e-06	-1.23722e-10	-1.61256	5.80488e-05	-1.23722e-10	-1.60255
45709000	chr19:45709000:G:A	9.01738e-07	-1.23722e-10	-0.832725	3.38639e-06	-1.23722e-10	-0.775583	0.000160074	-1.23722e-10	-0.588201
45709667	chr19:45709667:C:T	4.06411e-07	-0.0567695	-1.57291	2.35829e-06	0.413606	-1.55102	5.67735e-05	-0.11334	-1.51143
45709694	chr19:45709694:T:C	5.07828e-07	-1.54251	0.135603	2.63029e-06	-1.46913	0.440872	0.000133812	-1.48869	0.721288
45709934	chr19:45709934:A:C	1.76662e-06	-1.23722e-10	-0.160228	8.27112e-06	-1.23722e-10	0.117423	0.000287826	-1.23722e-10	-0.0014833
45710087	chr19:45710087:G:A	1.31296e-06	-1.23722e-10	-0.457009	5.82572e-06	-1.23722e-10	-0.233064	0.000181437	-1.23722e-10	-0.46293
45710153	chr19:45710153:G:A	2.43155e-06	-1.23722e-10	0.159236	9.99985e-06	-1.23722e-10	0.307223	0.000463973	-1.23722e-10	0.475988
45710280	chr19:45710280:T:C	3.95093e-07	-1.23722e-10	-1.65793	1.40817e-06	-1.23722e-10	-1.65305	5.55407e-05	-1.23722e-10	-1.64672
45710292	chr19:45710292:C:T	1.22446e-07	-1.61584	-1.21354	4.14853e-07	-1.61757	-1.25761	1.49996e-05	-1.61705	-1.33876
45710294	chr19:45710294:G:T	5.20916e-07	-1.61377	0.232313	1.81633e-06	-1.58155	0.183017	5.80445e-05	-1.61453	0.011902
45710659	chr19:45710659:A:G	4.53727e-07	-1.23722e-10	-1.51955	1.54107e-06	-1.23722e-10	-1.56287	6.26381e-05	-1.23722e-10	-1.52647
45710986	chr19:45710986:A:G	4.51058e-07	-1.61318	0.0877289	1.93198e-06	-1.57475	0.237951	5.41124e-05	-1.6137	-0.0590747
45711039	chr19:45711039:C:T	1.72569e-07	-1.60073	-0.885526	6.93233e-07	-1.55486	-0.806877	3.38257e-05	-1.57472	-0.5679
45711283	chr19:45711283:G:C	4.51384e-07	-1.23722e-10	-1.52473	1.57137e-06	-1.23722e-10	-1.5434	6.272e-05	-1.23722e-10	-1.52516
```
