## Supplementary material for "Characterization of shared and ancestry-specific signals driving complex traits using multi-ancestry fine-mapping": susiex_nc1.cs80.cs

```
CS_ID	SNP	BP	REF_ALLELE	ALT_ALLELE	REF_FRQ	BETA	SE	-LOG10P	CS_PIP	OVRL_PIP
1	chr19:48703728:G:A	48703728	A,A	G,G	1,1	-inf,-inf	inf,inf	5.31278,1.35872	0.0750992	0.0750992
1	chr19:48704430:AAAAAAAAAAAAG:A	48704430	A,NA	AAAAAAAAAAAAG,NA	1,NA	-inf,NA	inf,NA	5.426,NA	0.0625933	0.0625933
1	chr19:48702888:G:C	48702888	C,C	G,G	1,1	-inf,-inf	inf,inf	5.01529,1.55819	0.0583134	0.0583134
1	chr19:48702851:C:G	48702851	G,G	C,C	1,1	-inf,-inf	inf,inf	5.03291,1.53018	0.0573988	0.0573988
1	chr19:48703417:G:A	48703417	A,A	G,G	1,1	-inf,-inf	inf,inf	4.99721,1.5348	0.0537142	0.0537142
1	chr19:48702915:C:T	48702915	T,T	C,C	1,1	-inf,-inf	inf,inf	4.92241,1.54413	0.0467181	0.0467181
1	chr19:48714803:C:T	48714803	T,T	C,C	1,1	-inf,-inf	inf,inf	4.99473,1.40214	0.041679	0.041679
1	chr19:48705721:A:G	48705721	G,G	A,A	1,1	-inf,-inf	inf,inf	5.32923,1.01274	0.0416345	0.0416345
1	chr19:48710027:G:A	48710027	A,A	G,G	1,1	-inf,-inf	inf,inf	5.26963,1.08174	0.0414733	0.0414733
1	chr19:48710247:G:A	48710247	A,A	G,G	1,1	-inf,-inf	inf,inf	5.24721,1.03034	0.0361249	0.0361249
1	chr19:48704000:T:C	48704000	C,C	T,T	1,1	-inf,-inf	inf,inf	5.15445,1.0893	0.0329811	0.0329811
1	chr19:48705969:G:A	48705969	A,A	G,G	1,1	-inf,-inf	inf,inf	5.35569,0.794206	0.0303158	0.0303158
1	chr19:48706082:T:C	48706082	C,C	T,T	1,1	-inf,-inf	inf,inf	5.32652,0.777828	0.0277469	0.0277469
1	chr19:48706068:C:T	48706068	T,T	C,C	1,1	-inf,-inf	inf,inf	5.28901,0.809474	0.0270169	0.0270169
1	chr19:48771455:T:C	48771455	NA,C	NA,T	NA,1	NA,-inf	NA,inf	NA,5.02599	0.0270043	0.0270043
1	chr19:48703998:A:G	48703998	G,G	A,A	1,1	-inf,-inf	inf,inf	5.05894,1.07027	0.0260818	0.0260818
1	chr19:48706061:G:A	48706061	A,A	G,G	1,1	-inf,-inf	inf,inf	5.29844,0.771859	0.0258972	0.0258972
1	chr19:48704535:G:A	48704535	A,A	G,G	1,1	-inf,-inf	inf,inf	5.34551,0.69945	0.0254278	0.0254278
1	chr19:48706309:A:G	48706309	G,G	A,A	1,1	-inf,-inf	inf,inf	5.30635,0.735025	0.024795	0.024795
1	chr19:48704461:T:C	48704461	C,C	T,T	1,1	-inf,-inf	inf,inf	5.04936,1.00369	0.0227348	0.0227348
1	chr19:48704297:C:T	48704297	T,T	C,C	1,1	-inf,-inf	inf,inf	4.96573,0.952068	0.0174325	0.0174325
```
