## Supplementary material for "Characterization of shared and ancestry-specific signals driving complex traits using multi-ancestry fine-mapping": susiex_nc1.cs80.snp

```
BP	SNP	PIP(CS1)	LogBF(CS1,Pop1)	LogBF(CS1,Pop2)
48202882	chr19:48202882:G:A	2.53113e-06	-1.45024	-9.17177e-10
48202945	chr19:48202945:C:G	5.55374e-06	-0.0557135	-0.608715
48203040	chr19:48203040:A:G	5.78451e-07	-1.50328	-1.42302
48203180	chr19:48203180:G:T	5.60989e-06	-1.90776e-10	-0.654368
48203271	chr19:48203271:T:C	4.77955e-06	-1.29676	0.482208
48203356	chr19:48203356:C:G	4.63916e-06	-1.26633	0.421965
48203598	chr19:48203598:C:T	3.76114e-06	-1.90776e-10	-1.05418
48203657	chr19:48203657:G:C	2.40702e-06	-1.90776e-10	-1.50051
48203676	chr19:48203676:G:A	2.39808e-06	-1.90776e-10	-1.50423
48203768	chr19:48203768:T:C	2.41387e-06	-1.90776e-10	-1.49767
48203804	chr19:48203804:G:C	5.51961e-07	-1.54445	-1.42873
48203930	chr19:48203930:C:G	4.65897e-06	-1.28702	0.446916
48204144	chr19:48204144:G:T	4.59062e-06	-1.20067	0.345785
48204280	chr19:48204280:G:A	5.15228e-06	-1.90776e-10	-0.739461
48204324	chr19:48204324:G:A	5.46116e-07	-1.52996	-1.45386
48204326	chr19:48204326:G:A	5.66607e-07	-1.45696	-1.49003
48204345	chr19:48204345:A:G	2.46936e-06	-1.90776e-10	-1.47494
48204408	chr19:48204408:G:A	1.01947e-06	-1.26699	-1.09263
48204483	chr19:48204483:G:A	1.03867e-06	-1.24707	-1.09388
48204702	chr19:48204702:T:C	5.69072e-07	-1.54939	-1.39326
48205118	chr19:48205118:A:G	6.643e-06	-1.90776e-10	-0.485336
48205123	chr19:48205123:G:A	2.37678e-06	-1.51315	-9.17177e-10
48205130	chr19:48205130:T:C	2.40014e-06	-1.90776e-10	-1.50337
48205654	chr19:48205654:A:G	2.36208e-06	-1.51936	-9.17177e-10
48205765	chr19:48205765:A:G	6.09859e-07	-1.53271	-1.34072
48205930	chr19:48205930:C:T	3.90497e-06	-1.35489	0.338244
48206012	chr19:48206012:C:T	6.643e-06	-1.90776e-10	-0.485336
48206378	chr19:48206378:G:A	5.51667e-07	-1.53343	-1.44028
48206417	chr19:48206417:A:G	4.14589e-06	-0.956783	-9.17177e-10
48206923	chr19:48206923:C:T	3.16576e-06	-1.37244	0.145936
48206940	chr19:48206940:T:C	3.33295e-06	-1.3621	0.187053
48207122	chr19:48207122:C:G	2.56292e-06	-1.90776e-10	-1.43775
48207178	chr19:48207178:AG:A	3.32412e-06	-1.43458	0.256882
48207262	chr19:48207262:A:G	2.15359e-06	-0.743447	-0.868316
48207333	chr19:48207333:T:C	2.85646e-06	-1.36269	0.033377
48207422	chr19:48207422:A:G	5.06187e-06	-1.90776e-10	-0.757164
48207690	chr19:48207690:A:G	2.81048e-06	-1.48598	0.14044
48207988	chr19:48207988:G:A	3.12634e-06	-1.34477	0.105731
48208219	chr19:48208219:T:C	3.04523e-06	-1.3506	0.085281
48208532	chr19:48208532:T:G	2.33213e-06	-0.45616	-1.07596
48208637	chr19:48208637:G:T	2.47891e-06	-1.90776e-10	-1.47108
48208649	chr19:48208649:T:A	3.27938e-06	-1.3491	0.15785
48208703	chr19:48208703:C:T	3.20783e-06	-1.32585	0.112546
48208705	chr19:48208705:C:T	3.16189e-06	-1.34513	0.117404
48208774	chr19:48208774:A:G	1.99993e-06	-0.418729	-1.26706
48208845	chr19:48208845:G:A	3.81107e-06	-1.90776e-10	-1.04099
48208962	chr19:48208962:T:C	5.02251e-06	-0.882728	0.117758
48209179	chr19:48209179:C:T	3.07912e-06	-1.35499	0.100729
48209190	chr19:48209190:T:A	3.56695e-06	-0.326842	-0.780345
48209251	chr19:48209251:G:A	2.40405e-06	-1.90776e-10	-1.50174
48209288	chr19:48209288:C:A	2.38477e-06	-1.90776e-10	-1.5098
48209357	chr19:48209357:G:C	2.34319e-06	-0.254563	-1.27282
48209623	chr19:48209623:G:A	8.99512e-07	-1.2072	-1.2776
48209629	chr19:48209629:A:T	2.42417e-06	-1.90776e-10	-1.49341
48209639	chr19:48209639:T:C	3.18049e-06	-1.35574	0.133878
48209701	chr19:48209701:A:G	3.16739e-06	-1.34293	0.116943
48210188	chr19:48210188:G:T	3.04132e-06	-1.35135	0.0847414
48210358	chr19:48210358:G:A	5.32555e-07	-1.53878	-1.47019
48210808	chr19:48210808:T:TTTAAACAGA	2.69833e-06	-1.38627	-9.17177e-10
48211896	chr19:48211896:T:C	5.44608e-07	-1.53865	-1.44794
48211908	chr19:48211908:G:A	4.00948e-06	-1.90776e-10	-0.990239
48211939	chr19:48211939:T:C	2.36877e-06	-1.51653	-9.17177e-10
48212012	chr19:48212012:T:C	3.92596e-06	-0.323312	-0.687976
48212089	chr19:48212089:G:A	5.46518e-07	-1.53343	-1.44966
48212160	chr19:48212160:T:C	3.23032e-06	-1.369	0.162683
48212930	chr19:48212930:T:C	5.47218e-06	-0.839427	0.160204
48213081	chr19:48213081:G:GT	4.00948e-06	-1.90776e-10	-0.990239
48213194	chr19:48213194:T:A	6.25455e-05	-1.90776e-10	1.757
48213302	chr19:48213302:A:G	1.95693e-06	-0.405319	-1.3022
48213429	chr19:48213429:C:T	3.8383e-06	-1.90776e-10	-1.03387
48213553	chr19:48213553:T:C	1.48303e-06	-1.49955	-0.485262
48214075	chr19:48214075:T:C	2.09039e-06	-0.341903	-1.29965
48214372	chr19:48214372:G:C	3.03894e-06	-1.3384	0.0710115
48214420	chr19:48214420:C:T	4.79287e-06	-1.90776e-10	-0.81177
48214646	chr19:48214646:C:T	3.8649e-06	-1.90776e-10	-1.02696
48214962	chr19:48214962:G:A	3.24896e-06	-1.90776e-10	-1.20057
48215144	chr19:48215144:G:A	2.38258e-06	-1.51072	-9.17177e-10
48215250	chr19:48215250:G:A	2.41104e-06	-1.90776e-10	-1.49884
48215408	chr19:48215408:TGATGA:T	8.72929e-06	-0.212216	-9.17177e-10
48215654	chr19:48215654:A:G	6.10601e-06	-1.90776e-10	-0.569626
48215844	chr19:48215844:A:T	2.49564e-06	-1.90776e-10	-1.46436
48215872	chr19:48215872:T:G	6.50919e-07	-1.4324	-1.37587
48215909	chr19:48215909:A:G	2.45503e-06	-0.289699	-1.19106
48216157	chr19:48216157:T:C	6.00592e-07	-1.43871	-1.45003
48216431	chr19:48216431:C:A	2.4115e-06	-0.323078	-1.17557
48216695	chr19:48216695:AG:A	1.51304e-06	-1.39219	-0.572588
48216734	chr19:48216734:C:G	5.39137e-07	-1.53006	-1.46662
48216845	chr19:48216845:C:T	2.76354e-06	-1.90776e-10	-1.36239
48216903	chr19:48216903:C:T	2.49763e-06	-0.241244	-1.22231
48217061	chr19:48217061:G:C	4.6615e-06	-1.90776e-10	-0.839563
48217132	chr19:48217132:C:T	1.11228e-06	-1.39988	-0.872606
48217216	chr19:48217216:G:A	4.5699e-06	-0.859408	-9.17177e-10
48217487	chr19:48217487:C:T	2.78118e-06	-1.90776e-10	-1.35603
48217553	chr19:48217553:T:C	6.91522e-06	-1.90776e-10	-0.445175
48217669	chr19:48217669:G:A	5.6611e-07	-1.48573	-1.46214
48217689	chr19:48217689:G:A	5.41595e-07	-1.52595	-1.46619
48217726	chr19:48217726:T:G	5.46807e-07	-1.51941	-1.46315
48217856	chr19:48217856:T:C	1.30088e-06	-1.15991	-0.955947
48217991	chr19:48217991:A:G	7.66322e-06	-0.342468	-9.17177e-10
48218249	chr19:48218249:T:C	6.04872e-06	-1.90776e-10	-0.579053
48218561	chr19:48218561:G:A	3.47419e-06	-1.23256	0.0990225
48218631	chr19:48218631:G:A	6.87257e-06	-1.90776e-10	-0.451362
48218923	chr19:48218923:C:T	6.34002e-07	-1.46359	-1.37101
48219321	chr19:48219321:G:C	1.14164e-06	-1.29281	-0.95362
48219332	chr19:48219332:G:A	1.18206e-06	-1.24979	-0.961854
48219415	chr19:48219415:A:T	6.21621e-07	-1.47866	-1.37567
48219746	chr19:48219746:G:A	6.64217e-07	-1.45628	-1.33177
48219817	chr19:48219817:A:G	6.00231e-07	-1.48826	-1.40108
48219831	chr19:48219831:C:T	4.17501e-06	-1.90776e-10	-0.949784
48219924	chr19:48219924:T:C	4.14485e-06	-1.50666	0.549631
48220455	chr19:48220455:AT:A	6.63355e-07	-1.43137	-1.35797
48220576	chr19:48220576:C:G	3.49173e-06	-1.90776e-10	-1.1285
48220578	chr19:48220578:T:G	2.41812e-06	-1.90776e-10	-1.49591
48220644	chr19:48220644:T:G	3.32726e-06	-1.90776e-10	-1.17675
48220649	chr19:48220649:C:T	9.56648e-06	-0.120635	-9.17177e-10
48220692	chr19:48220692:T:C	2.78327e-06	-1.35527	-9.17177e-10
48220706	chr19:48220706:G:A	3.45923e-06	-1.90776e-10	-1.13785
48220741	chr19:48220741:G:A	2.84827e-06	-1.90776e-10	-1.33219
48221294	chr19:48221294:A:T	2.56408e-06	-1.90776e-10	-1.4373
48221571	chr19:48221571:C:T	2.56721e-06	-1.90776e-10	-1.43608
48221991	chr19:48221991:C:T	2.5251e-06	-1.90776e-10	-1.45262
48222166	chr19:48222166:T:C	9.27352e-07	-1.26206	-1.19227
48223069	chr19:48223069:C:T	9.59977e-07	-1.34199	-1.07776
48223668	chr19:48223668:T:C	1.29401e-05	-1.90776e-10	0.181435
48223829	chr19:48223829:C:G	6.07623e-07	-1.36518	-1.51192
48223907	chr19:48223907:G:A	1.27342e-05	-1.90776e-10	0.165388
48224102	chr19:48224102:C:T	1.17384e-05	-1.90776e-10	0.0839657
48224212	chr19:48224212:G:A	2.34375e-06	-1.52715	-9.17177e-10
48224239	chr19:48224239:C:T	4.44277e-06	-0.540812	-0.34681
48224373	chr19:48224373:A:T	2.4262e-06	-1.90776e-10	-1.49257
48224438	chr19:48224438:T:TG	2.3325e-06	-1.53196	-9.17177e-10
48224647	chr19:48224647:T:C	1.36121e-05	-1.90776e-10	0.232058
48225018	chr19:48225018:C:G	1.59859e-05	-1.90776e-10	0.392808
48225208	chr19:48225208:C:T	3.88082e-06	-1.90776e-10	-1.02285
48225468	chr19:48225468:G:A	1.3337e-05	-1.90776e-10	0.21164
48225484	chr19:48225484:C:T	2.5212e-06	-1.90776e-10	-1.45416
48225809	chr19:48225809:T:C	2.5011e-06	-1.90776e-10	-1.46217
48225971	chr19:48225971:T:C	3.31209e-06	-1.90776e-10	-1.18132
48226080	chr19:48226080:C:A	6.62001e-06	-1.90776e-10	-0.488803
48226404	chr19:48226404:T:C	1.54619e-05	-0.964766	1.32425
48226616	chr19:48226616:A:G	2.38775e-06	-1.90776e-10	-1.50855
48227571	chr19:48227571:A:G	2.21961e-06	-1.15433	-0.427235
48227576	chr19:48227576:G:A	1.94817e-06	-1.18027	-0.531742
48227577	chr19:48227577:G:A	2.02091e-06	-1.15275	-0.522605
48227749	chr19:48227749:G:A	9.00629e-07	-1.24001	-1.24356
48227781	chr19:48227781:T:C	7.37423e-06	-1.90776e-10	-0.380908
48228193	chr19:48228193:G:C	6.48849e-06	-1.90776e-10	-0.50887
48228194	chr19:48228194:A:C	1.84079e-06	-1.1671	-0.601609
48228400	chr19:48228400:T:C	6.48849e-06	-1.90776e-10	-0.50887
48229032	chr19:48229032:G:A	2.51846e-06	-1.90776e-10	-1.45525
48229111	chr19:48229111:T:C	5.20387e-06	-1.14666	0.41716
48229235	chr19:48229235:A:G	6.66397e-06	-1.90776e-10	-0.482184
48229258	chr19:48229258:T:TA	6.55544e-06	-1.90776e-10	-0.498604
48229260	chr19:48229260:T:C	9.96437e-07	-1.19074	-1.19173
48229279	chr19:48229279:T:C	6.42038e-06	-1.90776e-10	-0.519423
48229389	chr19:48229389:G:A	1.33198e-06	-1.40051	-0.691728
48229548	chr19:48229548:T:G	3.14528e-06	-1.90776e-10	-1.233
48229560	chr19:48229560:A:C	4.23036e-06	-1.28098	0.344371
48229673	chr19:48229673:C:T	5.63426e-07	-1.49826	-1.45436
48229864	chr19:48229864:A:G	6.07537e-06	-1.90776e-10	-0.574657
48229913	chr19:48229913:A:G	5.9922e-06	-1.90776e-10	-0.58844
48230006	chr19:48230006:A:G	5.88424e-06	-1.90776e-10	-0.606622
48230048	chr19:48230048:T:G	6.21845e-06	-1.90776e-10	-0.55138
48230226	chr19:48230226:T:C	2.4813e-06	-1.90776e-10	-1.47012
48230606	chr19:48230606:A:G	6.24433e-06	-1.90776e-10	-0.547226
48230750	chr19:48230750:C:G	4.84516e-06	-1.90776e-10	-0.800919
48231258	chr19:48231258:T:C	5.94007e-06	-1.90776e-10	-0.597179
48231685	chr19:48231685:T:C	5.94007e-06	-1.90776e-10	-0.597179
48231760	chr19:48231760:C:CTT	5.25895e-07	-1.51108	-1.51047
48232204	chr19:48232204:G:T	3.07119e-06	-1.90776e-10	-1.25684
48232735	chr19:48232735:A:G	8.04577e-07	-1.22718	-1.36916
48232859	chr19:48232859:C:T	5.71165e-06	-1.90776e-10	-0.636392
48233276	chr19:48233276:T:C	5.89455e-06	-1.90776e-10	-0.604871
48233449	chr19:48233449:G:A	9.34786e-07	-1.16908	-1.27725
48233501	chr19:48233501:T:C	1.21309e-06	-1.54648	-0.639245
48233665	chr19:48233665:C:T	7.87714e-07	-1.22779	-1.38973
48233738	chr19:48233738:T:C	2.55925e-06	-1.90776e-10	-1.43919
48233771	chr19:48233771:C:T	1.70533e-06	-1.35451	-0.490627
48233848	chr19:48233848:T:TGG	4.41704e-05	-1.90776e-10	1.40915
48233849	chr19:48233849:A:AAGTCTATG	4.32204e-05	-1.90776e-10	1.38741
48233851	chr19:48233851:A:C	4.41704e-05	-1.90776e-10	1.40915
48234192	chr19:48234192:G:C	5.40883e-06	-1.21089	0.520018
48234206	chr19:48234206:T:C	5.85541e-06	-1.90776e-10	-0.611534
48234299	chr19:48234299:C:T	5.94007e-06	-1.90776e-10	-0.597179
48234449	chr19:48234449:A:T	5.632e-06	-1.16451	0.514072
48234493	chr19:48234493:T:G	4.33872e-06	-1.90776e-10	-0.911321
48234507	chr19:48234507:A:G	1.00242e-06	-1.23336	-1.14313
48234765	chr19:48234765:T:C	7.90916e-07	-1.23598	-1.37748
48234796	chr19:48234796:G:A	2.56767e-06	-1.90776e-10	-1.4359
48234946	chr19:48234946:G:A	4.77595e-06	-1.90776e-10	-0.815308
48235078	chr19:48235078:CA:C	5.94007e-06	-1.90776e-10	-0.597179
48235168	chr19:48235168:G:C	2.4787e-06	-1.47116	-9.17177e-10
48235367	chr19:48235367:C:T	2.7301e-06	-1.90776e-10	-1.37456
48235883	chr19:48235883:G:A	6.05164e-06	-1.90776e-10	-0.57857
48236014	chr19:48236014:C:G	4.36199e-05	-1.90776e-10	1.39661
48236119	chr19:48236119:A:G	6.15172e-06	-1.90776e-10	-0.562169
48236370	chr19:48236370:AC:A	4.88171e-06	-1.90776e-10	-0.793403
48236456	chr19:48236456:C:A	2.2931e-06	-1.549	-9.17177e-10
48236507	chr19:48236507:C:T	2.39856e-06	-1.90776e-10	-1.50403
48236573	chr19:48236573:G:A	1.0727e-06	-1.14174	-1.16698
48236862	chr19:48236862:C:T	9.35037e-07	-1.0782	-1.36787
48237024	chr19:48237024:T:C	6.47445e-06	-1.90776e-10	-0.511036
48237101	chr19:48237101:A:G	6.62319e-07	-1.41091	-1.37999
48237220	chr19:48237220:G:A	9.9067e-07	-1.17649	-1.21178
48237230	chr19:48237230:T:C	6.14312e-06	-1.90776e-10	-0.563568
48237535	chr19:48237535:G:A	2.29188e-06	-1.54953	-9.17177e-10
48237804	chr19:48237804:A:G	1.26124e-06	-1.43297	-0.713839
48237914	chr19:48237914:A:G	6.44741e-06	-1.90776e-10	-0.515221
48237960	chr19:48237960:G:A	4.23152e-06	-1.90776e-10	-0.936338
48238056	chr19:48238056:G:A	9.54202e-07	-1.52318	-0.902595
48238187	chr19:48238187:A:G	5.10763e-06	-1.90776e-10	-0.748163
48238337	chr19:48238337:A:G	2.50378e-06	-1.90776e-10	-1.4611
48238359	chr19:48238359:T:C	6.27893e-06	-1.90776e-10	-0.5417
48238477	chr19:48238477:A:G	6.04229e-06	-1.90776e-10	-0.580118
48238781	chr19:48238781:T:C	6.73213e-06	-1.90776e-10	-0.472008
48238810	chr19:48238810:T:C	9.65448e-07	-1.5315	-0.88256
48238901	chr19:48238901:T:C	6.35025e-06	-1.90776e-10	-0.530406
48239130	chr19:48239130:A:G	1.12839e-06	-1.14958	-1.10852
48239210	chr19:48239210:G:A	6.37639e-06	-1.90776e-10	-0.526297
48239515	chr19:48239515:G:A	3.46265e-06	-1.43011	0.293242
48239687	chr19:48239687:A:G	6.7716e-06	-1.90776e-10	-0.466162
48239909	chr19:48239909:G:A	8.21936e-07	-1.16678	-1.40821
48240212	chr19:48240212:A:G	1.23874e-06	-0.969587	-1.19522
48240295	chr19:48240295:G:A	7.3926e-07	-1.23294	-1.44807
48240320	chr19:48240320:G:A	4.69947e-06	-1.22273	0.391283
48240333	chr19:48240333:T:C	4.14894e-06	-0.956047	-9.17177e-10
48240448	chr19:48240448:A:G	8.72521e-06	-1.90776e-10	-0.212684
48240485	chr19:48240485:T:C	2.50282e-06	-1.90776e-10	-1.46148
48241088	chr19:48241088:T:C	6.60182e-06	-1.10161	0.610051
48241129	chr19:48241129:T:C	6.49785e-06	-1.90776e-10	-0.507428
48241288	chr19:48241288:C:T	5.58584e-06	0.771872	-1.43054
48241303	chr19:48241303:T:C	3.81303e-06	-1.90776e-10	-1.04047
48241321	chr19:48241321:T:G	1.8611e-06	-1.29432	-0.46341
48241687	chr19:48241687:C:T	2.01878e-05	-1.90776e-10	0.626177
48241837	chr19:48241837:G:A	2.44302e-06	-1.90776e-10	-1.48567
48241851	chr19:48241851:C:G	6.55153e-07	-1.48406	-1.31773
48241930	chr19:48241930:A:C	1.59678e-06	-0.738218	-1.17269
48242034	chr19:48242034:C:T	5.4828e-07	-1.53214	-1.44773
48242066	chr19:48242066:A:G	3.53165e-06	-1.90776e-10	-1.11714
48242167	chr19:48242167:G:A	2.47445e-06	-1.90776e-10	-1.47288
48242255	chr19:48242255:C:T	5.73303e-07	-1.53705	-1.39819
48242293	chr19:48242293:G:A	8.71117e-07	-1.00504	-1.51184
48242374	chr19:48242374:G:A	6.02822e-07	-1.48944	-1.3956
48242377	chr19:48242377:AG:A	6.04851e-07	-1.47962	-1.40205
48242526	chr19:48242526:C:T	2.96964e-06	-1.90776e-10	-1.29046
48242964	chr19:48242964:G:C	6.95225e-07	-1.2818	-1.46062
48243307	chr19:48243307:CT:C	2.73082e-06	-1.90776e-10	-1.3743
48243351	chr19:48243351:T:C	1.60578e-06	-0.441928	-1.46336
48243424	chr19:48243424:C:T	1.50215e-06	-0.578398	-1.3936
48243589	chr19:48243589:A:G	2.83354e-06	-1.90776e-10	-1.33737
48243810	chr19:48243810:C:T	3.99929e-06	-1.90776e-10	-0.992782
48244305	chr19:48244305:C:T	1.11136e-06	-0.77482	-1.4985
48244390	chr19:48244390:A:G	2.74238e-06	-1.90776e-10	-1.37007
48244501	chr19:48244501:C:T	2.70637e-06	-1.90776e-10	-1.38329
48244700	chr19:48244700:A:AT	4.09849e-06	-1.90776e-10	-0.968281
48244745	chr19:48244745:A:G	2.73211e-06	-1.90776e-10	-1.37383
48245032	chr19:48245032:C:T	2.44885e-06	-1.48328	-9.17177e-10
48245042	chr19:48245042:T:C	2.83475e-06	-1.90776e-10	-1.33695
48245157	chr19:48245157:C:T	2.72324e-06	-1.90776e-10	-1.37708
48245456	chr19:48245456:G:A	1.36113e-06	-0.790864	-1.27972
48245578	chr19:48245578:G:A	2.71225e-06	-1.90776e-10	-1.38112
48245642	chr19:48245642:CAT:C	1.38088e-06	-1.52604	-0.530142
48245743	chr19:48245743:T:C	2.55208e-06	-1.90776e-10	-1.44199
48245905	chr19:48245905:G:A	1.04352e-06	-0.903559	-1.43274
48245971	chr19:48245971:A:G	9.44296e-07	-1.25565	-1.18057
48246210	chr19:48246210:T:C	2.4075e-06	-1.50031	-9.17177e-10
48246327	chr19:48246327:A:G	9.03579e-07	-1.34361	-1.13668
48246368	chr19:48246368:G:A	2.8402e-06	-1.90776e-10	-1.33502
48246499	chr19:48246499:T:C	2.6438e-06	-1.90776e-10	-1.40668
48246505	chr19:48246505:G:A	2.72029e-06	-1.90776e-10	-1.37816
48246522	chr19:48246522:G:A	3.002e-06	-1.90776e-10	-1.27962
48246607	chr19:48246607:A:G	1.0513e-06	-0.899377	-1.4295
48247027	chr19:48247027:C:T	1.04623e-06	-0.910852	-1.42286
48247529	chr19:48247529:C:G	1.25226e-06	-0.872517	-1.28143
48247672	chr19:48247672:C:T	6.65908e-07	-1.39218	-1.39332
48247720	chr19:48247720:T:C	1.53456e-06	-0.684392	-1.26626
48247923	chr19:48247923:CAATTA:C	1.42164e-06	-0.697658	-1.32943
48248089	chr19:48248089:T:C	1.05134e-06	-0.895619	-1.43322
48248551	chr19:48248551:C:T	7.07361e-07	-1.35827	-1.36685
48248639	chr19:48248639:G:C	1.19438e-06	-0.809986	-1.39128
48248920	chr19:48248920:G:A	2.67627e-06	-1.90776e-10	-1.39448
48248981	chr19:48248981:T:A	2.67627e-06	-1.90776e-10	-1.39448
48249533	chr19:48249533:G:A	2.93696e-06	-1.90776e-10	-1.30152
48249999	chr19:48249999:T:TTAA	1.24476e-06	-0.813011	-1.34694
48250175	chr19:48250175:A:C	5.90533e-07	-1.5172	-1.38843
48250460	chr19:48250460:T:C	2.80171e-06	-1.90776e-10	-1.34867
48250872	chr19:48250872:C:A	6.27732e-07	-1.53305	-1.31149
48251170	chr19:48251170:A:C	2.51142e-06	-1.90776e-10	-1.45805
48251240	chr19:48251240:A:G	2.78208e-06	-1.90776e-10	-1.3557
48251529	chr19:48251529:C:A	1.70739e-06	-0.435079	-1.40885
48251558	chr19:48251558:G:A	6.31277e-07	-1.53077	-1.30814
48251627	chr19:48251627:T:C	2.50504e-06	-1.90776e-10	-1.4606
48251849	chr19:48251849:G:A	6.4018e-07	-1.5343	-1.2906
48252421	chr19:48252421:T:C	2.53432e-06	-1.44897	-9.17177e-10
48252493	chr19:48252493:A:G	2.46018e-06	-1.90776e-10	-1.47867
48252838	chr19:48252838:T:C	2.64385e-06	-1.40666	-9.17177e-10
48252840	chr19:48252840:T:C	8.97184e-06	-0.184809	-9.17177e-10
48252973	chr19:48252973:C:A	2.68507e-06	-1.90776e-10	-1.39119
48253651	chr19:48253651:G:A	3.29064e-06	-1.18782	-9.17177e-10
48254203	chr19:48254203:T:C	5.26368e-07	-1.52256	-1.49809
48254314	chr19:48254314:G:T	1.16383e-06	-0.894855	-1.33232
48254344	chr19:48254344:C:T	2.95108e-06	-1.90776e-10	-1.29673
48254351	chr19:48254351:T:C	6.22012e-07	-1.52836	-1.32533
48254356	chr19:48254356:A:C	1.86059e-06	-0.298077	-1.45993
48254510	chr19:48254510:T:C	2.44569e-06	-0.684978	-0.799594
48254575	chr19:48254575:C:A	2.40545e-06	-1.90776e-10	-1.50116
48254838	chr19:48254838:A:G	5.2488e-07	-1.52242	-1.50107
48255034	chr19:48255034:G:A	2.87737e-06	-1.90776e-10	-1.32202
48255134	chr19:48255134:A:G	1.0207e-06	-0.953738	-1.40467
48255152	chr19:48255152:G:A	2.46358e-06	-1.90776e-10	-1.47729
48255284	chr19:48255284:T:G	2.3443e-06	-1.52691	-9.17177e-10
48255357	chr19:48255357:T:A	9.85831e-07	-0.935401	-1.45777
48255449	chr19:48255449:G:A	5.22192e-07	-1.52091	-1.50771
48255488	chr19:48255488:T:C	5.23504e-07	-1.51947	-1.50664
48255548	chr19:48255548:A:G	7.95611e-07	-1.51545	-1.0921
48255702	chr19:48255702:T:C	5.17851e-07	-1.52951	-1.50746
48255834	chr19:48255834:T:G	5.17083e-07	-1.52569	-1.51276
48255879	chr19:48255879:T:G	1.26518e-06	-0.822325	-1.32136
48255916	chr19:48255916:T:C	5.19634e-07	-1.5205	-1.51303
48255928	chr19:48255928:G:A	1.31536e-06	-0.857906	-1.24688
48255931	chr19:48255931:C:T	6.11205e-07	-1.5224	-1.34882
48255944	chr19:48255944:G:A	2.14214e-06	-0.665837	-0.951257
48256108	chr19:48256108:A:T	5.1896e-07	-1.52235	-1.51248
48256373	chr19:48256373:A:G	2.42225e-06	-1.90776e-10	-1.4942
48256420	chr19:48256420:C:T	1.19979e-06	-0.788443	-1.40831
48256470	chr19:48256470:T:C	1.27524e-06	-0.742612	-1.39315
48256474	chr19:48256474:T:C	1.24027e-06	-0.76575	-1.39782
48256721	chr19:48256721:C:G	1.18687e-06	-0.809166	-1.39842
48256748	chr19:48256748:G:C	1.21198e-06	-0.796664	-1.38998
48256765	chr19:48256765:A:G	1.20505e-06	-0.79622	-1.39616
48256972	chr19:48256972:G:A	1.26956e-06	-0.75854	-1.38169
48257085	chr19:48257085:C:A	1.2402e-06	-0.771777	-1.39185
48257099	chr19:48257099:A:G	1.66237e-06	-0.397721	-1.47294
48257159	chr19:48257159:A:G	1.20689e-06	-0.795688	-1.39516
48257238	chr19:48257238:T:C	2.37941e-06	-1.90776e-10	-1.51205
48257410	chr19:48257410:CTTCT:C	3.43604e-06	-0.341279	-0.803302
48257514	chr19:48257514:C:T	1.27082e-06	-0.77064	-1.3686
48257808	chr19:48257808:A:G	1.12159e-06	-0.90064	-1.36351
48258113	chr19:48258113:A:G	3.48213e-06	-1.90776e-10	-1.13126
48258183	chr19:48258183:AAAAT:A	1.13271e-06	-0.901494	-1.3528
48258203	chr19:48258203:A:C	1.13022e-06	-0.901324	-1.35516
48258333	chr19:48258333:A:T	2.74259e-06	-1.90776e-10	-1.37
48258362	chr19:48258362:T:C	1.19097e-06	-0.839313	-1.36482
48258541	chr19:48258541:A:G	6.98054e-07	-1.22524	-1.51312
48258587	chr19:48258587:T:C	1.11494e-06	-0.907149	-1.36295
48258685	chr19:48258685:G:T	6.79889e-07	-1.25166	-1.51307
48258694	chr19:48258694:T:A	3.78152e-06	-1.90776e-10	-1.04877
48259000	chr19:48259000:T:C	1.25074e-06	-1.12972	-1.02545
48259041	chr19:48259041:GAA:G	1.01092e-06	-0.967216	-1.40082
48259175	chr19:48259175:G:A	5.53882e-07	-1.4872	-1.4825
48259315	chr19:48259315:T:G	1.52635e-06	-1.12201	-0.834008
48259424	chr19:48259424:C:T	1.11161e-06	-0.905137	-1.36795
48259467	chr19:48259467:T:C	1.17431e-06	-0.857707	-1.36051
48259596	chr19:48259596:A:G	3.45551e-06	-1.90776e-10	-1.13893
48259668	chr19:48259668:C:T	1.09371e-06	-0.956817	-1.33251
48259699	chr19:48259699:G:A	1.07633e-06	-0.94541	-1.35993
48259751	chr19:48259751:C:T	2.36602e-06	-0.568073	-0.949617
48259965	chr19:48259965:T:G	2.30922e-06	-0.579081	-0.962909
48259983	chr19:48259983:C:T	5.19665e-07	-1.53039	-1.50308
48260178	chr19:48260178:G:C	2.66581e-06	-1.90776e-10	-1.39839
48260299	chr19:48260299:G:A	5.71123e-07	-1.49765	-1.4414
48260492	chr19:48260492:T:C	2.04521e-06	-0.162056	-1.50134
48260540	chr19:48260540:C:A	2.27007e-06	-0.214799	-1.34429
48260545	chr19:48260545:TTTTC:T	1.01399e-05	1.10954	-1.17196
48260884	chr19:48260884:C:T	6.19892e-07	-1.49923	-1.35787
48261002	chr19:48261002:C:A	3.06362e-06	-1.90776e-10	-1.2593
48261203	chr19:48261203:A:G	1.26296e-06	-0.687433	-1.45801
48261205	chr19:48261205:A:G	7.54874e-06	-0.357519	-9.17177e-10
48261271	chr19:48261271:C:G	6.55882e-07	-1.50767	-1.293
48261438	chr19:48261438:G:A	1.84656e-06	-0.284649	-1.48092
48261464	chr19:48261464:T:C	1.2525e-06	-0.744988	-1.40877
48261544	chr19:48261544:A:T	5.99425e-07	-1.51757	-1.37312
48261600	chr19:48261600:G:A	7.44372e-07	-1.53172	-1.14239
48261624	chr19:48261624:G:T	1.69773e-06	-0.363378	-1.48623
48261728	chr19:48261728:G:A	1.62417e-06	-0.706743	-1.18716
48261860	chr19:48261860:G:A	1.63052e-06	-0.394942	-1.49506
48261982	chr19:48261982:C:T	2.81925e-06	-1.90776e-10	-1.34243
48261985	chr19:48261985:C:T	2.73212e-06	-1.90776e-10	-1.37382
48262006	chr19:48262006:C:T	1.73041e-06	-0.323813	-1.50673
48262037	chr19:48262037:C:G	1.79395e-06	-0.285964	-1.50852
48262046	chr19:48262046:A:G	6.5396e-07	-1.51143	-1.29218
48262176	chr19:48262176:C:T	1.74794e-06	-0.317914	-1.50255
48262199	chr19:48262199:C:T	1.63616e-06	-0.691205	-1.19535
48262200	chr19:48262200:C:G	3.12841e-06	-1.23838	-9.17177e-10
48262254	chr19:48262254:T:C	1.72714e-06	-0.325683	-1.50675
48262276	chr19:48262276:A:G	6.76118e-07	-1.51562	-1.25467
48262622	chr19:48262622:G:A	2.28426e-06	-0.0766434	-1.47621
48262767	chr19:48262767:G:C	1.20384e-06	-0.739328	-1.45406
48262773	chr19:48262773:T:C	2.64814e-06	-1.90776e-10	-1.40504
48262775	chr19:48262775:G:A	2.05908e-06	-0.291881	-1.36476
48262778	chr19:48262778:T:C	1.61486e-06	-0.442029	-1.45762
48262781	chr19:48262781:A:T	2.72503e-06	-1.90776e-10	-1.37642
48262788	chr19:48262788:A:G	2.46552e-06	-1.90776e-10	-1.4765
48263026	chr19:48263026:A:G	5.49208e-06	-1.90776e-10	-0.675593
48263027	chr19:48263027:T:C	5.35852e-06	-1.90776e-10	-0.700213
48263044	chr19:48263044:G:T	3.0913e-06	-1.90776e-10	-1.25031
48263045	chr19:48263045:C:T	8.65984e-07	-1.18129	-1.3415
48263046	chr19:48263046:G:A	1.56669e-06	-0.471137	-1.4588
48263091	chr19:48263091:T:C	4.40984e-06	-1.90776e-10	-0.895062
48263185	chr19:48263185:C:T	2.75186e-06	-1.90776e-10	-1.36662
48263313	chr19:48263313:C:T	1.21652e-06	-1.46216	-0.720745
48263324	chr19:48263324:A:G	5.66931e-07	-1.4331	-1.51332
48263370	chr19:48263370:G:T	2.43589e-06	-1.90776e-10	-1.48859
48263549	chr19:48263549:C:T	8.294e-07	-1.51804	-1.04791
48263696	chr19:48263696:T:A	5.91461e-07	-1.49919	-1.40487
48263936	chr19:48263936:G:A	6.46744e-07	-1.55368	-1.26102
48264301	chr19:48264301:G:A	2.71698e-06	-1.37938	-9.17177e-10
48264571	chr19:48264571:C:T	2.72315e-06	-1.37711	-9.17177e-10
48264630	chr19:48264630:A:AG	7.59562e-07	-1.4963	-1.15761
48264757	chr19:48264757:G:C	4.11237e-06	-1.90776e-10	-0.964899
48264769	chr19:48264769:A:G	7.3856e-07	-1.48759	-1.19436
48264836	chr19:48264836:T:C	5.93011e-07	-1.49956	-1.40188
48264910	chr19:48264910:C:G	4.21987e-06	-1.90776e-10	-0.939095
48264918	chr19:48264918:T:C	4.21987e-06	-1.90776e-10	-0.939095
48264957	chr19:48264957:G:A	1.21701e-06	-1.52343	-0.659078
48265259	chr19:48265259:A:G	1.13212e-06	-1.52687	-0.727944
48265271	chr19:48265271:G:A	2.90811e-06	-1.90776e-10	-1.3114
48265363	chr19:48265363:G:A	1.89634e-06	-1.10904	-0.629933
48265498	chr19:48265498:G:A	7.90992e-07	-1.17075	-1.44262
48265511	chr19:48265511:A:C	3.70351e-06	-1.90776e-10	-1.06962
48265577	chr19:48265577:C:T	4.00955e-06	-1.90776e-10	-0.990222
48265882	chr19:48265882:T:C	8.04851e-07	-1.13701	-1.45899
48265888	chr19:48265888:C:T	2.43456e-06	-1.90776e-10	-1.48913
48266155	chr19:48266155:C:A	3.59192e-06	-1.90776e-10	-1.10021
48266871	chr19:48266871:C:T	1.40414e-06	-1.21066	-0.828811
48266980	chr19:48266980:A:G	3.92856e-06	-1.90776e-10	-1.01063
48267310	chr19:48267310:A:G	2.4861e-06	-0.0855613	-1.38262
48267436	chr19:48267436:G:A	1.41062e-06	-1.22951	-0.805358
48267466	chr19:48267466:A:G	1.14296e-06	-1.52029	-0.724989
48267728	chr19:48267728:A:G	1.09189e-06	-1.52056	-0.770429
48267933	chr19:48267933:G:C	2.92426e-06	-1.90776e-10	-1.30586
48267989	chr19:48267989:G:A	2.44706e-06	-1.90776e-10	-1.48401
48268389	chr19:48268389:G:A	1.1091e-06	-1.52963	-0.745718
48268517	chr19:48268517:A:T	1.21777e-06	-1.53441	-0.647471
48268596	chr19:48268596:A:G	1.349e-06	-1.52207	-0.557464
48268668	chr19:48268668:A:C	1.39813e-06	-1.51401	-0.529754
48268670	chr19:48268670:A:C	1.41955e-06	-1.51502	-0.513533
48268672	chr19:48268672:A:C	1.41492e-06	-1.03965	-0.992181
48268674	chr19:48268674:A:C	2.49713e-06	-1.90776e-10	-1.46376
48268747	chr19:48268747:T:A	4.53488e-06	-1.90776e-10	-0.867101
48268913	chr19:48268913:G:A	1.3663e-06	-1.51966	-0.547126
48268976	chr19:48268976:A:G	7.3487e-07	-1.51525	-1.17171
48269020	chr19:48269020:T:C	3.66248e-06	-1.90776e-10	-1.08076
48269295	chr19:48269295:T:A	2.40353e-06	-1.90776e-10	-1.50196
48269542	chr19:48269542:G:A	8.23506e-07	-1.49703	-1.07605
48269705	chr19:48269705:CT:C	8.8531e-07	-1.53941	-0.961303
48269951	chr19:48269951:T:G	1.19751e-06	-1.14181	-1.05685
48270007	chr19:48270007:A:G	4.53879e-06	-0.34881	-0.517431
48270329	chr19:48270329:C:T	1.04551e-06	-1.18489	-1.1495
48270704	chr19:48270704:AAAGAAAGAAAGAG:A	2.43523e-06	-1.90776e-10	-1.48886
48270707	chr19:48270707:GAA:G	3.81904e-06	-1.0389	-9.17177e-10
48270845	chr19:48270845:G:C	7.57476e-07	-1.51506	-1.1416
48270854	chr19:48270854:G:A	3.20781e-06	-1.90776e-10	-1.21331
48271025	chr19:48271025:C:T	6.11127e-07	-1.46336	-1.40799
48271050	chr19:48271050:C:T	5.80639e-06	-0.500877	-0.119065
48271426	chr19:48271426:G:A	1.00993e-06	-1.09236	-1.27666
48271604	chr19:48271604:CT:C	2.83112e-06	-1.90776e-10	-1.33823
48271976	chr19:48271976:G:A	4.02847e-06	0.331301	-1.31681
48272162	chr19:48272162:G:C	2.66058e-06	-1.90776e-10	-1.40036
48272169	chr19:48272169:C:G	1.07172e-06	-0.93797	-1.37166
48272458	chr19:48272458:G:C	1.02501e-06	-1.21521	-1.13898
48273538	chr19:48273538:A:G	1.1219e-06	-1.04476	-1.21911
48273590	chr19:48273590:T:C	1.36452e-05	-0.287688	0.522173
48273968	chr19:48273968:G:A	2.41681e-06	-1.90776e-10	-1.49645
48273973	chr19:48273973:G:A	2.94926e-06	-1.90776e-10	-1.29735
48274369	chr19:48274369:CATCTT:C	3.64628e-06	-1.08519	-9.17177e-10
48274567	chr19:48274567:T:C	1.25118e-06	-1.39133	-0.763486
48274874	chr19:48274874:C:T	2.52683e-06	-1.90776e-10	-1.45194
48274941	chr19:48274941:G:A	7.17499e-07	-1.43215	-1.27873
48274946	chr19:48274946:C:T	1.32712e-06	-1.33404	-0.761846
48275122	chr19:48275122:G:A	2.76547e-06	-1.90776e-10	-1.36169
48275657	chr19:48275657:A:G	1.06442e-05	-0.241125	0.227239
48275666	chr19:48275666:G:A	7.3483e-07	-1.47938	-1.20763
48275722	chr19:48275722:C:T	2.83527e-06	-1.90776e-10	-1.33676
48275747	chr19:48275747:C:T	2.77018e-06	-1.90776e-10	-1.35999
48275818	chr19:48275818:T:C	7.24391e-07	-1.50474	-1.19659
48275914	chr19:48275914:A:G	9.7473e-07	-0.917169	-1.48733
48276191	chr19:48276191:T:C	5.56574e-06	-0.662271	-9.17177e-10
48276361	chr19:48276361:A:G	1.17666e-06	-0.723685	-1.49254
48276419	chr19:48276419:G:T	5.36282e-07	-1.51758	-1.48441
48276436	chr19:48276436:C:T	2.5271e-06	-1.90776e-10	-1.45183
48276514	chr19:48276514:T:C	1.66507e-06	-0.497397	-1.37164
48276651	chr19:48276651:G:A	8.77928e-07	-1.00594	-1.50315
48277174	chr19:48277174:T:G	5.25667e-07	-1.51522	-1.50677
48277209	chr19:48277209:G:A	5.27893e-07	-1.51908	-1.49868
48277436	chr19:48277436:A:C	1.7922e-06	-0.474635	-1.32082
48277640	chr19:48277640:G:A	3.76046e-06	-1.05436	-9.17177e-10
48277644	chr19:48277644:T:G	1.22383e-06	-0.690471	-1.48644
48277694	chr19:48277694:T:C	1.51063e-06	-0.864929	-1.10144
48278097	chr19:48278097:G:A	5.29435e-07	-1.50322	-1.51162
48278176	chr19:48278176:T:C	5.37961e-07	-1.48725	-1.51162
48278216	chr19:48278216:T:C	5.29111e-07	-1.50375	-1.51171
48278230	chr19:48278230:C:T	5.29308e-07	-1.50346	-1.51162
48278481	chr19:48278481:C:A	5.3083e-07	-1.49992	-1.51229
48278493	chr19:48278493:A:G	5.33399e-07	-1.49616	-1.51123
48278617	chr19:48278617:G:A	1.19708e-06	-0.705765	-1.49325
48278660	chr19:48278660:GGGCCA:G	5.28328e-07	-1.50532	-1.51162
48278713	chr19:48278713:G:A	4.41114e-06	-0.894767	-9.17177e-10
48279278	chr19:48279278:C:T	2.39372e-06	-1.90776e-10	-1.50605
48279300	chr19:48279300:A:G	5.38155e-07	-1.55112	-1.44739
48279641	chr19:48279641:A:T	2.38522e-06	-1.90776e-10	-1.50961
48279823	chr19:48279823:C:T	2.32898e-06	-1.53347	-9.17177e-10
48279855	chr19:48279855:C:T	2.28622e-06	-1.552	-9.17177e-10
48279986	chr19:48279986:C:T	1.92582e-06	-0.352555	-1.37099
48280031	chr19:48280031:T:C	2.86027e-06	-1.32798	-9.17177e-10
48280213	chr19:48280213:G:A	2.81467e-06	-1.90776e-10	-1.34406
48280274	chr19:48280274:C:T	5.27025e-07	-1.55126	-1.46815
48280275	chr19:48280275:T:G	5.27184e-07	-1.55107	-1.46803
48280567	chr19:48280567:T:C	5.36615e-07	-1.55279	-1.44858
48280735	chr19:48280735:T:G	2.55237e-06	-1.90776e-10	-1.44188
48280795	chr19:48280795:C:T	2.37926e-06	-1.90776e-10	-1.51211
48280884	chr19:48280884:A:C	5.55387e-07	-1.49532	-1.47167
48281078	chr19:48281078:A:G	5.38606e-07	-1.54555	-1.45212
48281240	chr19:48281240:A:G	5.43413e-07	-1.54968	-1.43911
48281305	chr19:48281305:G:A	5.21243e-07	-1.54841	-1.48203
48281348	chr19:48281348:A:G	9.47762e-07	-1.49973	-0.932824
48281365	chr19:48281365:T:C	5.3722e-07	-1.55138	-1.44887
48281413	chr19:48281413:G:A	3.75245e-06	-1.90776e-10	-1.05649
48281473	chr19:48281473:T:G	5.46599e-07	-1.55197	-1.43097
48281634	chr19:48281634:C:A	0.000567645	3.9626	-9.17177e-10
48281657	chr19:48281657:G:C	6.17843e-07	-1.52027	-1.34015
48281709	chr19:48281709:T:TAG	5.32551e-07	-1.55176	-1.45722
48281847	chr19:48281847:C:T	5.2819e-07	-1.55106	-1.46613
48281987	chr19:48281987:C:T	4.82562e-06	-1.90776e-10	-0.80496
48282323	chr19:48282323:A:G	5.39834e-07	-1.55223	-1.44316
48283042	chr19:48283042:G:T	1.31622e-06	-0.654401	-1.44974
48283470	chr19:48283470:C:T	2.44128e-06	-1.48638	-9.17177e-10
48283513	chr19:48283513:G:T	1.506e-06	-1.22884	-0.740602
48283796	chr19:48283796:C:T	3.14174e-06	-1.90776e-10	-1.23412
48283874	chr19:48283874:T:C	1.64934e-06	-0.661112	-1.21741
48284027	chr19:48284027:C:G	2.48713e-06	-1.90776e-10	-1.46777
48284552	chr19:48284552:C:T	6.70125e-07	-1.53483	-1.24436
48284555	chr19:48284555:T:C	3.88413e-06	0.247252	-1.26925
48285136	chr19:48285136:G:A	2.45531e-06	-1.90776e-10	-1.48065
48285369	chr19:48285369:G:A	4.20778e-06	-1.90776e-10	-0.941965
48285446	chr19:48285446:C:T	1.42885e-05	-1.90776e-10	0.280552
48285919	chr19:48285919:C:A	2.45718e-06	-1.90776e-10	-1.47989
48286244	chr19:48286244:T:C	2.86612e-06	-1.90776e-10	-1.32594
48286338	chr19:48286338:A:G	2.83795e-06	-1.90776e-10	-1.33582
48287136	chr19:48287136:G:A	3.79121e-06	-1.90776e-10	-1.04622
48287221	chr19:48287221:C:T	4.48625e-06	-1.90776e-10	-0.877882
48287266	chr19:48287266:C:T	2.40575e-06	-1.90776e-10	-1.50104
48287428	chr19:48287428:T:C	1.78138e-06	-0.893892	-0.90762
48287634	chr19:48287634:T:A	2.43216e-06	-1.90776e-10	-1.49012
48287711	chr19:48287711:G:A	3.12291e-06	-1.90776e-10	-1.24014
48287775	chr19:48287775:C:T	2.39262e-06	-1.90776e-10	-1.50651
48288277	chr19:48288277:G:A	4.11452e-06	-1.90776e-10	-0.964377
48288440	chr19:48288440:G:A	9.17263e-07	-1.52581	-0.939451
48288527	chr19:48288527:C:G	3.48716e-06	-1.90776e-10	-1.12981
48288794	chr19:48288794:C:T	2.81499e-06	-1.90776e-10	-1.34394
48288867	chr19:48288867:A:T	2.69087e-06	-1.90776e-10	-1.38904
48288959	chr19:48288959:C:T	3.76822e-06	-1.90776e-10	-1.0523
48288973	chr19:48288973:T:C	1.11806e-06	-1.49804	-0.769264
48288974	chr19:48288974:G:A	1.07982e-06	-1.53599	-0.766112
48289038	chr19:48289038:A:G	7.16492e-06	-1.90776e-10	-0.409702
48289130	chr19:48289130:T:C	6.69594e-06	-1.90776e-10	-0.477398
48289165	chr19:48289165:G:A	2.49772e-06	-1.90776e-10	-1.46352
48289233	chr19:48289233:T:C	5.88614e-07	-1.45964	-1.44924
48289915	chr19:48289915:G:A	2.78488e-06	-1.90776e-10	-1.3547
48290150	chr19:48290150:G:A	9.77693e-06	-1.90776e-10	-0.0988743
48290433	chr19:48290433:G:T	6.44375e-07	-1.31427	-1.5041
48290917	chr19:48290917:G:C	6.08443e-07	-1.37153	-1.50422
48290926	chr19:48290926:T:C	3.62887e-06	-1.90776e-10	-1.08998
48290945	chr19:48290945:C:T	3.20344e-06	-1.18134	-0.0333342
48290989	chr19:48290989:A:T	8.49496e-07	-1.4078	-1.13421
48291031	chr19:48291031:G:C	3.37372e-06	-0.200299	-0.962585
48291034	chr19:48291034:C:T	5.36555e-06	-0.698902	-9.17177e-10
48291098	chr19:48291098:G:A	2.73848e-06	-1.90776e-10	-1.3715
48291117	chr19:48291117:G:A	8.94491e-07	-1.42635	-1.06405
48291521	chr19:48291521:G:A	3.447e-06	-1.90776e-10	-1.1414
48291710	chr19:48291710:A:G	2.31733e-05	-1.90776e-10	0.764103
48291730	chr19:48291730:C:G	4.05805e-06	-1.90776e-10	-0.978197
48292218	chr19:48292218:A:T	2.38215e-06	-1.90776e-10	-1.51089
48292371	chr19:48292371:G:A	1.99947e-06	-0.38648	-1.29954
48292408	chr19:48292408:C:T	2.40094e-06	-1.90776e-10	-1.50304
48293094	chr19:48293094:C:G	2.9039e-06	-1.90776e-10	-1.31285
48293279	chr19:48293279:C:T	6.29173e-06	-1.90776e-10	-0.539664
48293353	chr19:48293353:T:C	2.38171e-06	-1.90776e-10	-1.51108
48293366	chr19:48293366:C:T	3.20846e-06	0.236453	-1.44956
48293440	chr19:48293440:G:A	4.89082e-06	-1.90776e-10	-0.79154
48293446	chr19:48293446:G:A	2.38505e-06	-1.50968	-9.17177e-10
48293491	chr19:48293491:C:A	7.25378e-07	-1.51361	-1.18635
48293851	chr19:48293851:C:T	5.9407e-06	-1.90776e-10	-0.597072
48294416	chr19:48294416:C:A	2.6604e-06	-1.40042	-9.17177e-10
48294731	chr19:48294731:CTT:C	3.12795e-06	-1.90776e-10	-1.23852
48294822	chr19:48294822:G:A	1.67032e-05	0.436703	-9.17177e-10
48294917	chr19:48294917:T:C	6.25954e-07	-1.45	-1.39738
48295144	chr19:48295144:T:A	3.93379e-06	0.0793021	-1.0886
48295198	chr19:48295198:T:A	6.2133e-07	-1.4507	-1.40409
48295698	chr19:48295698:G:A	2.5125e-06	-1.90776e-10	-1.45762
48295763	chr19:48295763:A:G	4.83412e-06	-1.90776e-10	-0.803201
48295826	chr19:48295826:A:C	2.92755e-06	-1.90776e-10	-1.30473
48295894	chr19:48295894:C:A	2.28095e-06	-1.55431	-9.17177e-10
48296348	chr19:48296348:C:T	1.25187e-06	-1.09221	-1.06205
48296364	chr19:48296364:G:A	3.51834e-06	-1.12091	-9.17177e-10
48296383	chr19:48296383:T:C	2.55362e-06	-1.90776e-10	-1.44139
48296459	chr19:48296459:A:G	1.2191e-06	-1.44634	-0.734449
48296634	chr19:48296634:G:C	2.42622e-06	-1.90776e-10	-1.49256
48296734	chr19:48296734:C:T	2.38917e-06	-1.90776e-10	-1.50796
48296961	chr19:48296961:T:C	7.05295e-07	-1.55435	-1.17369
48297076	chr19:48297076:G:A	2.57195e-06	-1.08577	-0.34846
48297363	chr19:48297363:G:A	2.42443e-06	-1.90776e-10	-1.4933
48297428	chr19:48297428:C:T	9.51717e-06	-1.90776e-10	-0.125802
48297464	chr19:48297464:C:T	2.39702e-06	-1.90776e-10	-1.50467
48297468	chr19:48297468:G:A	3.38502e-06	-1.90776e-10	-1.15954
48297494	chr19:48297494:C:A	2.12378e-06	-0.184409	-1.44129
48297534	chr19:48297534:A:G	9.28269e-07	-1.12075	-1.33258
48297657	chr19:48297657:G:A	1.026e-06	-1.50062	-0.852615
48297775	chr19:48297775:C:T	6.57756e-06	-1.90776e-10	-0.495236
48297790	chr19:48297790:T:C	3.4031e-06	0.21227	-1.36648
48297796	chr19:48297796:G:A	8.07103e-06	-1.90776e-10	-0.290618
48298169	chr19:48298169:T:C	1.19533e-06	-1.01516	-1.18532
48298306	chr19:48298306:G:A	3.08676e-06	-1.90776e-10	-1.25178
48298887	chr19:48298887:G:A	2.96095e-06	-0.491543	-0.801846
48299326	chr19:48299326:G:A	9.14638e-06	-1.90776e-10	-0.165541
48299395	chr19:48299395:C:T	2.44149e-06	-1.48629	-9.17177e-10
48299748	chr19:48299748:C:T	2.92755e-06	-1.90776e-10	-1.30473
48299785	chr19:48299785:A:T	2.67636e-06	-1.39444	-9.17177e-10
48299867	chr19:48299867:G:A	7.22443e-07	-1.44198	-1.26204
48299873	chr19:48299873:A:G	7.47844e-07	-1.51304	-1.15642
48300126	chr19:48300126:C:T	3.46775e-06	-1.90776e-10	-1.13539
48300127	chr19:48300127:G:A	3.48472e-06	0.331636	-1.46215
48300225	chr19:48300225:C:A	1.11476e-06	-1.13044	-1.13983
48300261	chr19:48300261:C:T	8.10724e-06	-1.90776e-10	-0.286142
48300270	chr19:48300270:T:A	2.46781e-06	-1.90776e-10	-1.47557
48300477	chr19:48300477:G:C	6.51499e-06	-1.90776e-10	-0.504794
48300831	chr19:48300831:T:C	2.21036e-06	-0.220101	-1.36564
48300922	chr19:48300922:C:T	2.3936e-06	-1.90776e-10	-1.5061
48300994	chr19:48300994:G:A	6.79211e-07	-1.44562	-1.3201
48301185	chr19:48301185:C:T	2.65983e-06	-1.90776e-10	-1.40064
48301250	chr19:48301250:C:T	6.53813e-07	-1.45938	-1.34446
48301362	chr19:48301362:G:A	3.63987e-06	-1.90776e-10	-1.08695
48301383	chr19:48301383:T:C	4.21584e-06	-1.34685	0.406794
48301455	chr19:48301455:T:A	3.64149e-06	-1.90776e-10	-1.08651
48301526	chr19:48301526:A:G	2.28218e-06	-1.55377	-9.17177e-10
48301893	chr19:48301893:A:G	6.55679e-07	-1.5102	-1.29078
48302720	chr19:48302720:C:T	6.57756e-06	-1.90776e-10	-0.495236
48302758	chr19:48302758:C:T	6.45502e-07	-1.44054	-1.37608
48302990	chr19:48302990:T:A	2.50668e-06	-1.90776e-10	-1.45994
48303013	chr19:48303013:C:T	2.45142e-06	-1.90776e-10	-1.48223
48303171	chr19:48303171:G:A	2.5066e-06	-1.90776e-10	-1.45997
48303569	chr19:48303569:C:T	1.03467e-05	-0.0422331	-9.17177e-10
48303609	chr19:48303609:G:A	2.39454e-06	-1.90776e-10	-1.50571
48303720	chr19:48303720:G:A	6.95307e-07	-1.50468	-1.23762
48303782	chr19:48303782:C:T	2.60218e-06	-1.90776e-10	-1.42255
48303825	chr19:48303825:C:T	2.98275e-06	-1.90776e-10	-1.28605
48303835	chr19:48303835:G:A	4.26292e-06	-1.90776e-10	-0.928945
48303981	chr19:48303981:G:A	2.5066e-06	-1.90776e-10	-1.45997
48304076	chr19:48304076:C:T	2.40979e-06	-1.90776e-10	-1.49936
48304110	chr19:48304110:C:A	7.5833e-07	-1.51304	-1.1425
48304660	chr19:48304660:G:A	2.42411e-06	-1.90776e-10	-1.49344
48304764	chr19:48304764:G:T	6.79765e-07	-1.43829	-1.32662
48304873	chr19:48304873:T:C	6.84822e-07	-1.4469	-1.31059
48305427	chr19:48305427:C:T	4.59518e-06	-0.853892	-9.17177e-10
48305490	chr19:48305490:C:T	3.35367e-06	-1.90776e-10	-1.16884
48305594	chr19:48305594:T:C	1.18779e-06	-1.02524	-1.18157
48305925	chr19:48305925:G:A	7.20944e-06	-1.90776e-10	-0.403509
48306037	chr19:48306037:C:T	6.78689e-07	-1.43433	-1.33216
48306058	chr19:48306058:C:CA	2.50467e-06	-1.90776e-10	-1.46074
48306475	chr19:48306475:AT:A	3.86222e-06	0.101999	-1.12966
48306631	chr19:48306631:T:C	2.60233e-06	-1.90776e-10	-1.42249
48306648	chr19:48306648:A:G	3.40964e-06	-1.90776e-10	-1.15229
48306768	chr19:48306768:C:T	3.64379e-06	-1.90776e-10	-1.08587
48306841	chr19:48306841:G:A	2.63337e-06	-1.90776e-10	-1.41064
48306949	chr19:48306949:A:G	5.24149e-07	-1.55392	-1.47096
48306960	chr19:48306960:A:G	2.61922e-06	-1.90776e-10	-1.41602
48306975	chr19:48306975:G:A	2.62344e-06	-1.90776e-10	-1.41441
48307109	chr19:48307109:G:A	1.34431e-06	-1.51382	-0.569194
48307554	chr19:48307554:G:A	2.52694e-06	-1.90776e-10	-1.45189
48307650	chr19:48307650:C:T	7.4447e-06	-0.371397	-9.17177e-10
48307687	chr19:48307687:T:C	1.22654e-06	-0.97582	-1.19888
48307887	chr19:48307887:C:G	3.87803e-06	-1.90776e-10	-1.02357
48308255	chr19:48308255:G:A	5.08758e-07	-1.55376	-1.50092
48308476	chr19:48308476:G:A	2.70697e-06	-1.90776e-10	-1.38307
48308648	chr19:48308648:C:T	2.74517e-06	-1.90776e-10	-1.36906
48308716	chr19:48308716:A:G	7.10484e-07	-1.24092	-1.47979
48308784	chr19:48308784:AG:A	2.46295e-06	-1.90776e-10	-1.47754
48309209	chr19:48309209:C:T	2.78876e-06	-1.3533	-9.17177e-10
48309243	chr19:48309243:G:A	2.40185e-06	-1.90776e-10	-1.50266
48309513	chr19:48309513:C:T	2.48741e-06	-1.90776e-10	-1.46766
48309757	chr19:48309757:A:G	8.0624e-05	2.0109	-9.17177e-10
48310013	chr19:48310013:A:T	6.66624e-07	-1.48463	-1.29979
48310398	chr19:48310398:C:T	2.59121e-06	-1.90776e-10	-1.42678
48310418	chr19:48310418:T:C	6.0109e-07	-1.52525	-1.36266
48311480	chr19:48311480:G:A	2.44249e-06	-1.3747	-0.111184
48312812	chr19:48312812:T:C	3.65955e-06	-1.90776e-10	-1.08156
48312825	chr19:48312825:C:T	7.51397e-07	-1.52586	-1.13886
48312930	chr19:48312930:C:CCTT	4.68241e-06	-0.835086	-9.17177e-10
48313052	chr19:48313052:C:T	2.75288e-06	-1.90776e-10	-1.36625
48313158	chr19:48313158:G:A	2.38089e-06	-1.90776e-10	-1.51142
48313519	chr19:48313519:T:G	6.50558e-07	-1.5026	-1.30623
48313550	chr19:48313550:A:G	5.2989e-07	-1.5276	-1.48639
48313667	chr19:48313667:G:A	2.48537e-06	-1.90776e-10	-1.46848
48313897	chr19:48313897:CA:C	1.93805e-06	-0.275203	-1.44201
48313929	chr19:48313929:C:T	3.66992e-06	-1.90776e-10	-1.07873
48313938	chr19:48313938:T:C	1.28195e-06	-0.904796	-1.22572
48313981	chr19:48313981:G:A	3.64854e-06	-1.90776e-10	-1.08457
48314150	chr19:48314150:G:A	7.60313e-07	-1.52348	-1.12944
48314204	chr19:48314204:G:A	2.53915e-06	-1.90776e-10	-1.44707
48314735	chr19:48314735:G:A	7.70546e-07	-1.50512	-1.13444
48314815	chr19:48314815:A:C	1.3792e-06	-0.86593	-1.19146
48314875	chr19:48314875:G:C	2.65659e-06	-1.90776e-10	-1.40186
48315061	chr19:48315061:TTTTC:T	4.51097e-06	-1.90776e-10	-0.872388
48315230	chr19:48315230:C:T	2.51443e-06	-1.90776e-10	-1.45685
48315342	chr19:48315342:C:T	6.36167e-06	-1.90776e-10	-0.528609
48315347	chr19:48315347:C:A	2.51988e-06	-1.90776e-10	-1.45469
48315528	chr19:48315528:A:C	9.46451e-06	-1.90776e-10	-0.131351
48315845	chr19:48315845:C:T	2.4361e-06	-1.90776e-10	-1.4885
48316028	chr19:48316028:C:T	2.06726e-06	-0.252848	-1.39983
48316320	chr19:48316320:C:T	1.68072e-06	-0.3533	-1.50638
48316357	chr19:48316357:G:A	1.92019e-06	-0.23179	-1.49469
48316386	chr19:48316386:A:ACC	6.00871e-06	-1.90776e-10	-0.58569
48316402	chr19:48316402:A:G	1.39756e-06	-0.798762	-1.24541
48316439	chr19:48316439:C:T	2.42946e-06	-1.90776e-10	-1.49123
48316677	chr19:48316677:T:C	7.49659e-07	-1.51538	-1.15165
48316761	chr19:48316761:G:A	4.91235e-06	-1.90776e-10	-0.787148
48317190	chr19:48317190:T:C	1.29814e-06	-0.922083	-1.19589
48317560	chr19:48317560:G:A	3.6973e-06	0.0702722	-1.14157
48317604	chr19:48317604:G:A	1.96377e-06	-0.260439	-1.4436
48317677	chr19:48317677:C:A	1.199e-06	-0.981833	-1.21558
48317700	chr19:48317700:A:G	3.00429e-06	-1.90776e-10	-1.27886
48318500	chr19:48318500:G:A	4.11368e-06	0.126211	-1.09079
48318562	chr19:48318562:C:T	2.44035e-06	-1.90776e-10	-1.48676
48318639	chr19:48318639:C:A	1.97726e-06	-0.239271	-1.45792
48318824	chr19:48318824:G:A	2.38788e-06	-1.90776e-10	-1.5085
48319135	chr19:48319135:C:T	2.6143e-06	-1.90776e-10	-1.4179
48319248	chr19:48319248:C:A	7.27989e-07	-1.50674	-1.18963
48319272	chr19:48319272:T:C	1.44505e-06	-0.923307	-1.08745
48320288	chr19:48320288:G:A	7.46073e-06	-1.09259	0.723347
48321044	chr19:48321044:C:A	3.76817e-06	0.44107	-1.49338
48321108	chr19:48321108:C:T	3.89387e-06	-1.90776e-10	-1.0195
48321219	chr19:48321219:C:T	5.39992e-06	0.261446	-0.953962
48321296	chr19:48321296:A:G	3.29209e-06	-1.90776e-10	-1.18738
48321845	chr19:48321845:G:A	6.54486e-06	0.494965	-0.995186
48321878	chr19:48321878:C:T	4.55898e-06	-1.90776e-10	-0.8618
48322041	chr19:48322041:A:C	5.00214e-06	-0.458103	-0.310932
48322995	chr19:48322995:G:A	4.05194e-06	-1.90776e-10	-0.979703
48323233	chr19:48323233:C:T	2.88954e-06	-1.28054	-0.0372624
48323329	chr19:48323329:ACTAAAAATACAAAAATTGG:A	3.02731e-06	0.207963	-1.47919
48323418	chr19:48323418:G:A	2.72432e-06	-1.37668	-9.17177e-10
48323428	chr19:48323428:G:A	2.68602e-06	-1.90776e-10	-1.39084
48323496	chr19:48323496:A:AC	2.67948e-06	-1.39328	-9.17177e-10
48323853	chr19:48323853:T:C	6.85065e-07	-1.46738	-1.28976
48323968	chr19:48323968:G:A	2.88394e-06	-1.90776e-10	-1.31974
48324031	chr19:48324031:T:C	2.70218e-06	-1.21673	-0.168114
48324658	chr19:48324658:T:TG	7.28422e-07	-1.22531	-1.47046
48324817	chr19:48324817:T:C	3.38974e-06	0.326993	-1.48514
48324838	chr19:48324838:G:T	5.5707e-07	-1.55136	-1.4126
48325058	chr19:48325058:A:G	3.94439e-06	-1.90776e-10	-1.00661
48325568	chr19:48325568:G:A	2.50546e-06	-1.90776e-10	-1.46043
48325874	chr19:48325874:T:C	5.05152e-07	-1.55033	-1.51146
48326373	chr19:48326373:C:T	5.35565e-07	-1.54291	-1.46043
48326584	chr19:48326584:G:A	2.38757e-06	-1.90776e-10	-1.50862
48326941	chr19:48326941:C:T	2.40823e-06	-1.90776e-10	-1.50001
48327029	chr19:48327029:T:A	3.13539e-06	-1.23385	-0.00229613
48327057	chr19:48327057:G:A	5.72809e-07	-1.54759	-1.38851
48327193	chr19:48327193:C:T	3.98664e-06	-1.90776e-10	-0.995951
48327406	chr19:48327406:G:T	3.22539e-06	-1.90776e-10	-1.20785
48327492	chr19:48327492:C:T	2.93539e-06	-1.90776e-10	-1.30206
48328007	chr19:48328007:T:C	5.06809e-07	-1.54953	-1.509
48328520	chr19:48328520:G:A	2.80563e-06	-0.325515	-1.02176
48328535	chr19:48328535:A:T	8.68168e-07	-1.55229	-0.967983
48329297	chr19:48329297:A:G	3.1936e-06	-1.2277	0.00995292
48329569	chr19:48329569:G:A	8.92046e-07	-1.49556	-0.997574
48329570	chr19:48329570:C:T	2.37971e-06	-1.90776e-10	-1.51192
48330081	chr19:48330081:TTGGA:T	4.15651e-06	-1.90776e-10	-0.954225
48330351	chr19:48330351:A:G	2.70071e-06	-1.38538	-9.17177e-10
48330471	chr19:48330471:G:A	1.20557e-06	-1.50675	-0.685197
48330543	chr19:48330543:C:T	3.42575e-06	-1.21923	0.0716484
48330603	chr19:48330603:A:C	5.80559e-06	-1.90776e-10	-0.620079
48330677	chr19:48330677:C:G	4.65493e-06	0.481248	-1.32222
48330885	chr19:48330885:C:T	2.07499e-06	-1.13094	-0.518008
48331486	chr19:48331486:G:T	4.35858e-06	-1.90776e-10	-0.906753
48331693	chr19:48331693:G:A	2.28242e-06	-1.55366	-9.17177e-10
48332337	chr19:48332337:C:T	5.48691e-05	-1.90776e-10	1.62605
48332696	chr19:48332696:C:G	9.587e-07	-1.50699	-0.914085
48332825	chr19:48332825:A:C	1.97434e-06	-1.1415	-0.557165
48332939	chr19:48332939:C:T	3.04538e-06	-1.90776e-10	-1.26527
48332951	chr19:48332951:G:A	3.05361e-06	-0.394645	-0.86793
48332974	chr19:48332974:G:T	5.17563e-07	-1.54382	-1.49371
48333016	chr19:48333016:T:C	3.04538e-06	-1.90776e-10	-1.26527
48333085	chr19:48333085:G:A	3.36403e-06	-1.90776e-10	-1.16576
48333416	chr19:48333416:G:T	5.25651e-06	-0.257371	-0.462061
48333675	chr19:48333675:G:A	4.01409e-06	-1.90776e-10	-0.989089
48334562	chr19:48334562:CCTTCCTTT:C	4.43615e-06	-1.90776e-10	-0.889114
48334615	chr19:48334615:C:T	3.73179e-06	-1.19871	0.136696
48334691	chr19:48334691:C:G	3.66434e-06	-1.90776e-10	-1.08025
48334886	chr19:48334886:G:GA	3.95462e-06	-1.90776e-10	-1.00402
48335321	chr19:48335321:G:A	2.35781e-06	-1.52117	-9.17177e-10
48335501	chr19:48335501:A:G	2.80248e-06	-1.34076	-0.0076401
48336069	chr19:48336069:C:T	3.09807e-06	-1.90776e-10	-1.24812
48336260	chr19:48336260:G:A	8.02241e-06	0.673991	-0.970652
48336528	chr19:48336528:AAAAT:A	2.38601e-06	-1.90776e-10	-1.50928
48336792	chr19:48336792:A:G	1.96181e-06	-1.4205	-0.284531
48336833	chr19:48336833:C:T	2.68715e-06	-1.90776e-10	-1.39042
48337070	chr19:48337070:C:T	2.62087e-06	-1.90776e-10	-1.41539
48337190	chr19:48337190:T:G	3.0106e-06	-1.31442	0.0376584
48337371	chr19:48337371:A:G	7.84048e-07	-1.51892	-1.10326
48337433	chr19:48337433:G:A	2.31158e-06	-1.54097	-9.17177e-10
48337540	chr19:48337540:C:T	2.94487e-06	0.170243	-1.46908
48337571	chr19:48337571:A:G	2.31432e-06	-1.53978	-9.17177e-10
48337928	chr19:48337928:G:A	7.44049e-07	-1.32175	-1.3528
48338608	chr19:48338608:A:T	2.40004e-06	-1.90776e-10	-1.50341
48338826	chr19:48338826:G:A	2.54597e-06	-1.44439	-9.17177e-10
48338973	chr19:48338973:C:T	8.91142e-07	-1.49377	-1.00038
48339069	chr19:48339069:G:A	3.06563e-06	-1.90776e-10	-1.25865
48339084	chr19:48339084:CT:C	5.35366e-07	-1.52259	-1.48112
48339086	chr19:48339086:G:C	5.35675e-07	-1.52246	-1.48067
48339569	chr19:48339569:G:A	4.91007e-06	0.545793	-1.3334
48339628	chr19:48339628:G:A	2.70709e-06	-1.90776e-10	-1.38302
48340456	chr19:48340456:G:A	2.30677e-06	-1.54305	-9.17177e-10
48340496	chr19:48340496:C:T	5.69347e-07	-1.54299	-1.39917
48340546	chr19:48340546:T:G	2.37864e-06	-1.90776e-10	-1.51237
48340687	chr19:48340687:C:T	5.42957e-07	-1.47658	-1.51305
48340772	chr19:48340772:G:A	2.72237e-06	-1.90776e-10	-1.3774
48341004	chr19:48341004:T:C	6.24268e-06	0.473875	-1.02137
48341133	chr19:48341133:G:A	2.96024e-06	-1.90776e-10	-1.29363
48341272	chr19:48341272:G:A	5.58783e-07	-1.49149	-1.46941
48341802	chr19:48341802:C:T	2.78403e-06	-1.90776e-10	-1.355
48342520	chr19:48342520:G:A	5.96844e-07	-1.46323	-1.43177
48343198	chr19:48343198:C:T	2.67609e-06	-1.90776e-10	-1.39454
48343389	chr19:48343389:C:T	5.98294e-07	-1.53308	-1.35949
48343567	chr19:48343567:C:T	2.39239e-06	-1.90776e-10	-1.50661
48343857	chr19:48343857:G:A	3.77814e-06	-1.90776e-10	-1.04967
48343933	chr19:48343933:C:T	1.11576e-06	-0.836109	-1.43326
48344176	chr19:48344176:T:C	3.16021e-06	-1.90776e-10	-1.22826
48344493	chr19:48344493:C:T	4.71359e-06	-1.90776e-10	-0.82845
48344541	chr19:48344541:G:A	1.66727e-06	-0.845609	-1.0221
48344583	chr19:48344583:C:T	8.4274e-07	-1.44674	-1.10326
48345017	chr19:48345017:C:A	5.65075e-07	-1.46103	-1.48866
48345040	chr19:48345040:C:T	3.518e-06	0.392254	-1.51326
48345249	chr19:48345249:G:T	5.62512e-06	-1.90776e-10	-0.651657
48346376	chr19:48346376:A:C	2.37709e-06	-1.90776e-10	-1.51302
48346915	chr19:48346915:T:C	3.33166e-06	-1.90776e-10	-1.17543
48346928	chr19:48346928:A:G	3.21103e-06	-1.90776e-10	-1.21231
48347087	chr19:48347087:C:G	5.24965e-07	-1.5542	-1.46912
48347206	chr19:48347206:AC:A	4.11489e-06	-1.90776e-10	-0.964288
48347421	chr19:48347421:A:G	5.28903e-07	-1.55423	-1.46162
48347427	chr19:48347427:T:C	2.66243e-06	-1.90776e-10	-1.39966
48347451	chr19:48347451:G:A	3.89063e-06	-1.90776e-10	-1.02033
48347818	chr19:48347818:C:T	4.25587e-06	-1.90776e-10	-0.930599
48348292	chr19:48348292:C:T	3.21368e-06	-1.90776e-10	-1.21148
48348310	chr19:48348310:T:C	5.19123e-07	-1.54179	-1.49272
48348705	chr19:48348705:G:A	5.52146e-07	-1.54991	-1.42293
48348936	chr19:48348936:G:T	1.50747e-06	-0.490734	-1.47773
48349459	chr19:48349459:C:T	3.76916e-06	-1.90776e-10	-1.05205
48349768	chr19:48349768:T:C	6.20593e-06	-1.90776e-10	-0.553394
48350095	chr19:48350095:G:A	1.34381e-05	-1.90776e-10	0.219193
48350142	chr19:48350142:A:G	5.27513e-07	-1.5066	-1.51188
48350262	chr19:48350262:C:T	3.34508e-06	-1.90776e-10	-1.17141
48350286	chr19:48350286:C:T	5.85092e-06	-1.90776e-10	-0.612301
48350684	chr19:48350684:G:A	4.05332e-06	-0.979364	-9.17177e-10
48350835	chr19:48350835:T:C	6.467e-07	-1.47305	-1.34172
48351121	chr19:48351121:A:G	5.66765e-06	-0.706722	0.0625964
48351270	chr19:48351270:T:C	2.52222e-06	-1.90776e-10	-1.45376
48351284	chr19:48351284:C:T	2.56346e-06	-1.90776e-10	-1.43754
48351589	chr19:48351589:C:A	5.84195e-07	-1.51394	-1.40248
48351652	chr19:48351652:C:A	3.43872e-06	-1.90776e-10	-1.1438
48351699	chr19:48351699:G:A	3.11332e-06	-1.90776e-10	-1.24321
48351825	chr19:48351825:T:A	5.05025e-07	-1.55304	-1.509
48351967	chr19:48351967:G:T	3.51346e-06	-1.90776e-10	-1.1223
48351968	chr19:48351968:C:T	3.56727e-06	-1.90776e-10	-1.1071
48352541	chr19:48352541:G:A	5.57307e-07	-1.5482	-1.41534
48352545	chr19:48352545:C:T	6.84851e-07	-1.54395	-1.21351
48352978	chr19:48352978:A:G	5.26311e-07	-1.52872	-1.49204
48353427	chr19:48353427:A:G	4.87154e-06	-1.90776e-10	-0.79549
48353575	chr19:48353575:T:G	4.25446e-06	-1.90776e-10	-0.930932
48353910	chr19:48353910:T:C	7.31905e-06	-1.90776e-10	-0.38842
48353963	chr19:48353963:C:T	5.10723e-07	-1.55435	-1.49647
48353982	chr19:48353982:A:G	9.13777e-07	-1.37152	-1.09754
48354173	chr19:48354173:G:A	3.27231e-06	-1.90776e-10	-1.1934
48354752	chr19:48354752:G:T	3.48929e-06	-1.90776e-10	-1.1292
48355047	chr19:48355047:T:C	5.47107e-07	-1.53571	-1.44631
48355198	chr19:48355198:C:T	5.27745e-07	-1.51523	-1.50281
48355395	chr19:48355395:T:C	2.49024e-06	-1.90776e-10	-1.46652
48355629	chr19:48355629:G:A	5.59347e-06	-1.90776e-10	-0.6573
48356024	chr19:48356024:A:T	3.57819e-06	-1.90776e-10	-1.10404
48356067	chr19:48356067:C:T	6.90602e-06	-1.90776e-10	-0.446506
48356491	chr19:48356491:C:T	2.83673e-06	-1.90776e-10	-1.33625
48356660	chr19:48356660:C:T	2.57138e-06	-1.90776e-10	-1.43446
48356705	chr19:48356705:C:T	3.42158e-06	-1.90776e-10	-1.1488
48356753	chr19:48356753:A:G	2.43121e-06	-1.49051	-9.17177e-10
48357051	chr19:48357051:C:T	2.97474e-06	-1.90776e-10	-1.28874
48357206	chr19:48357206:T:C	5.27114e-07	-1.5095	-1.50974
48357248	chr19:48357248:C:T	2.57038e-06	-1.90776e-10	-1.43485
48357342	chr19:48357342:T:C	5.41873e-07	-1.48334	-1.50828
48357439	chr19:48357439:C:T	5.00822e-06	-1.90776e-10	-0.767819
48357445	chr19:48357445:C:T	1.72735e-06	-0.485447	-1.34686
48357466	chr19:48357466:G:A	2.81591e-06	-1.90776e-10	-1.34362
48357599	chr19:48357599:G:A	5.35739e-07	-1.5518	-1.45121
48357710	chr19:48357710:A:AT	2.52938e-06	-1.90776e-10	-1.45092
48357889	chr19:48357889:G:A	3.25585e-06	-1.90776e-10	-1.19845
48358024	chr19:48358024:C:T	5.05226e-07	-1.54859	-1.51306
48358366	chr19:48358366:A:G	6.13277e-07	-1.55185	-1.31599
48358399	chr19:48358399:T:A	5.52923e-07	-1.54298	-1.42846
48358401	chr19:48358401:T:A	3.84846e-06	-1.90776e-10	-1.03123
48358568	chr19:48358568:C:T	5.9212e-07	-1.40796	-1.49499
48359244	chr19:48359244:C:T	3.49161e-06	-1.90776e-10	-1.12854
48359253	chr19:48359253:C:T	2.49386e-06	-1.90776e-10	-1.46507
48359386	chr19:48359386:C:T	3.99951e-06	-1.90776e-10	-0.992728
48360129	chr19:48360129:C:T	2.06173e-06	-0.460906	-1.19445
48360179	chr19:48360179:G:A	5.6292e-07	-1.44066	-1.51285
48360753	chr19:48360753:C:T	2.46747e-06	-1.47571	-9.17177e-10
48361152	chr19:48361152:G:A	5.2303e-07	-1.54418	-1.48284
48361300	chr19:48361300:G:A	5.04153e-07	-1.55091	-1.51286
48361314	chr19:48361314:C:T	6.655e-07	-1.28781	-1.4983
48361444	chr19:48361444:A:C	5.76581e-07	-1.54367	-1.38587
48361593	chr19:48361593:C:T	2.46229e-06	-1.47781	-9.17177e-10
48362262	chr19:48362262:A:G	6.93018e-07	-1.36842	-1.37718
48362467	chr19:48362467:T:G	3.2462e-06	-1.90776e-10	-1.20142
48362708	chr19:48362708:C:T	5.54516e-07	-1.46129	-1.50727
48362957	chr19:48362957:C:A	6.24513e-07	-1.51957	-1.33011
48363004	chr19:48363004:G:A	2.47181e-06	-1.47395	-9.17177e-10
48363200	chr19:48363200:G:C	3.20371e-06	0.113145	-1.32774
48364575	chr19:48364575:C:T	4.66181e-06	-1.90776e-10	-0.839495
48364879	chr19:48364879:C:T	4.69735e-06	-1.90776e-10	-0.831901
48364956	chr19:48364956:G:A	8.5213e-06	-1.90776e-10	-0.236331
48365921	chr19:48365921:C:T	1.06631e-06	-0.881598	-1.4331
48365987	chr19:48365987:C:T	2.41812e-06	-1.90776e-10	-1.49591
48366099	chr19:48366099:A:G	2.38998e-06	-1.90776e-10	-1.50762
48366468	chr19:48366468:G:A	2.57985e-06	-1.90776e-10	-1.43117
48366555	chr19:48366555:G:A	2.55844e-06	-1.90776e-10	-1.4395
48366594	chr19:48366594:T:C	5.89816e-07	-1.40682	-1.50002
48366648	chr19:48366648:T:C	6.08908e-07	-1.38127	-1.49372
48366839	chr19:48366839:A:G	8.86143e-06	-0.197192	-9.17177e-10
48367062	chr19:48367062:A:G	5.9378e-07	-1.38691	-1.51324
48367305	chr19:48367305:C:T	1.5981e-06	-0.423599	-1.48649
48367312	chr19:48367312:G:A	2.87221e-06	-0.186076	-1.13774
48367598	chr19:48367598:A:T	3.38817e-06	-1.90776e-10	-1.15861
48368504	chr19:48368504:G:A	2.38982e-06	-1.90776e-10	-1.50768
48368599	chr19:48368599:T:C	2.48024e-06	-1.90776e-10	-1.47055
48368713	chr19:48368713:C:CT	5.92364e-07	-1.38921	-1.51332
48368714	chr19:48368714:C:T	2.44731e-06	-1.90776e-10	-1.48391
48368828	chr19:48368828:T:C	2.45567e-06	-1.90776e-10	-1.4805
48369026	chr19:48369026:T:C	5.62947e-06	-1.90776e-10	-0.650885
48369099	chr19:48369099:C:T	2.51771e-06	-1.90776e-10	-1.45555
48369305	chr19:48369305:AT:A	2.13215e-06	-1.11219	-0.50958
48369599	chr19:48369599:A:C	2.75179e-06	-1.90776e-10	-1.36665
48369754	chr19:48369754:C:T	9.61425e-07	-1.4031	-1.01514
48369800	chr19:48369800:T:C	2.97441e-06	-1.17105	-0.117802
48370125	chr19:48370125:C:CA	2.77548e-06	-1.22146	-0.136616
48370208	chr19:48370208:C:T	2.37854e-06	-1.90776e-10	-1.51241
48370307	chr19:48370307:A:G	2.42492e-06	-1.90776e-10	-1.4931
48370601	chr19:48370601:C:T	2.69271e-06	-1.90776e-10	-1.38835
48370729	chr19:48370729:A:G	3.8736e-06	-0.866524	-0.158192
48371583	chr19:48371583:T:A	2.37656e-06	-1.90776e-10	-1.51325
48371966	chr19:48371966:AC:A	2.37638e-06	-1.90776e-10	-1.51332
48372384	chr19:48372384:G:A	2.6595e-06	-1.90776e-10	-1.40076
48372421	chr19:48372421:G:A	2.37701e-06	-1.90776e-10	-1.51306
48372578	chr19:48372578:G:C	3.071e-06	-1.90776e-10	-1.2569
48373282	chr19:48373282:G:A	2.39879e-06	-1.90776e-10	-1.50394
48373404	chr19:48373404:A:G	2.14718e-06	-1.04113	-0.573615
48373631	chr19:48373631:G:A	2.37995e-06	-1.90776e-10	-1.51182
48374130	chr19:48374130:T:G	3.24046e-06	0.267792	-1.47098
48374379	chr19:48374379:A:G	2.41839e-06	-1.4958	-9.17177e-10
48374576	chr19:48374576:C:T	3.39123e-06	-1.90776e-10	-1.15771
48374933	chr19:48374933:G:A	2.40402e-06	-1.90776e-10	-1.50176
48374966	chr19:48374966:ACT:A	5.41364e-05	1.84199	-0.229386
48376926	chr19:48376926:C:T	4.8202e-06	0.110789	-0.916872
48377105	chr19:48377105:G:A	3.071e-06	-1.90776e-10	-1.2569
48377143	chr19:48377143:A:G	2.77747e-06	-1.16644	-0.190924
48377836	chr19:48377836:C:T	3.79391e-06	-1.90776e-10	-1.0455
48377932	chr19:48377932:C:T	2.79011e-06	-1.90776e-10	-1.35282
48378127	chr19:48378127:ATATTT:A	3.07084e-06	-1.90776e-10	-1.25695
48378284	chr19:48378284:A:G	2.37995e-06	-1.90776e-10	-1.51182
48378619	chr19:48378619:C:T	4.06864e-06	-0.97559	-9.17177e-10
48378680	chr19:48378680:G:T	2.37659e-06	-1.90776e-10	-1.51323
48378759	chr19:48378759:T:A	3.57113e-06	-1.90776e-10	-1.10602
48378910	chr19:48378910:G:A	2.83343e-06	-1.90776e-10	-1.33741
48378941	chr19:48378941:G:A	2.37869e-06	-1.90776e-10	-1.51235
48379224	chr19:48379224:A:G	2.39005e-06	-1.90776e-10	-1.50758
48379455	chr19:48379455:C:G	2.94708e-06	-1.90776e-10	-1.29809
48379564	chr19:48379564:T:G	4.03196e-06	0.277937	-1.26258
48379580	chr19:48379580:T:A	1.38589e-06	-0.544456	-1.5081
48379746	chr19:48379746:T:C	1.55e-06	-1.4733	-0.467351
48379920	chr19:48379920:T:C	2.38147e-06	-1.90776e-10	-1.51118
48380296	chr19:48380296:C:T	3.48688e-06	-1.90776e-10	-1.12989
48380305	chr19:48380305:C:T	2.56292e-06	0.065588	-1.50334
48380947	chr19:48380947:C:T	2.55456e-06	-1.90776e-10	-1.44102
48381031	chr19:48381031:C:T	3.41461e-06	-1.90776e-10	-1.15084
48381223	chr19:48381223:C:CT	1.38182e-06	-0.557007	-1.4985
48381283	chr19:48381283:G:A	9.34371e-06	-1.90776e-10	-0.144197
48381579	chr19:48381579:AG:A	8.56538e-06	-1.90776e-10	-0.231171
48381692	chr19:48381692:G:A	1.84151e-05	0.929608	-0.395339
48381720	chr19:48381720:G:C	3.97998e-06	-1.90776e-10	-0.997624
48381953	chr19:48381953:G:A	2.76534e-06	-1.90776e-10	-1.36173
48382072	chr19:48382072:C:T	2.37672e-06	-1.90776e-10	-1.51318
48382350	chr19:48382350:A:G	1.79878e-06	-1.19612	-0.595665
48382461	chr19:48382461:T:C	3.14729e-06	-1.90776e-10	-1.23236
48382476	chr19:48382476:A:G	3.10864e-06	-1.90776e-10	-1.24471
48382692	chr19:48382692:G:A	2.72084e-06	-1.37796	-9.17177e-10
48382987	chr19:48382987:T:TC	2.37905e-06	-1.90776e-10	-1.5122
48383178	chr19:48383178:G:T	8.7538e-06	-1.90776e-10	-0.209412
48383228	chr19:48383228:TTCA:T	4.14313e-06	-1.90776e-10	-0.957449
48383586	chr19:48383586:A:G	2.82824e-06	-1.1802	-0.159044
48383865	chr19:48383865:C:A	4.24183e-06	0.496704	-1.43061
48383987	chr19:48383987:T:C	1.34656e-06	-1.16549	-0.915859
48384847	chr19:48384847:G:T	9.12802e-07	-1.12473	-1.34541
48385027	chr19:48385027:C:T	2.65134e-06	-1.90776e-10	-1.40383
48385152	chr19:48385152:G:A	2.38972e-06	-1.90776e-10	-1.50773
48385195	chr19:48385195:A:G	3.44959e-06	-1.14064	-9.17177e-10
48385274	chr19:48385274:C:T	1.22196e-05	0.661969	-0.537827
48385387	chr19:48385387:C:A	2.40945e-06	-1.90776e-10	-1.4995
48385540	chr19:48385540:C:G	2.20968e-05	1.6343	-0.917767
48386096	chr19:48386096:C:T	2.33059e-05	-1.90776e-10	0.769807
48386136	chr19:48386136:C:T	2.06534e-05	1.71228	-1.0633
48386301	chr19:48386301:A:G	4.46028e-05	2.06617	-0.647271
48386470	chr19:48386470:T:C	1.81893e-05	0.940539	-0.418606
48386620	chr19:48386620:G:A	2.75193e-06	-1.90776e-10	-1.3666
48386969	chr19:48386969:G:A	1.5201e-06	-0.890056	-1.07007
48387498	chr19:48387498:A:G	1.14792e-06	-0.736782	-1.50416
48387862	chr19:48387862:T:G	2.93821e-06	-1.90776e-10	-1.3011
48388011	chr19:48388011:A:T	3.02039e-06	-1.90776e-10	-1.27351
48388280	chr19:48388280:G:A	2.29533e-06	-1.0765	-0.471521
48388557	chr19:48388557:G:A	3.18756e-05	1.25031	-0.167364
48388928	chr19:48388928:G:GA	6.2039e-06	-1.90776e-10	-0.553722
48389175	chr19:48389175:T:C	5.56985e-05	1.93145	-0.290394
48389360	chr19:48389360:A:C	2.4693e-06	-1.90776e-10	-1.47496
48390418	chr19:48390418:C:T	2.132e-05	1.42186	-0.741107
48391064	chr19:48391064:T:A	2.89819e-06	-1.90776e-10	-1.31481
48392700	chr19:48392700:A:G	1.15482e-05	0.410938	-0.343308
48392800	chr19:48392800:A:G	5.93666e-07	-1.40949	-1.49085
48392948	chr19:48392948:A:G	9.10084e-06	0.204905	-0.375437
48393197	chr19:48393197:C:T	3.26071e-05	-1.90776e-10	1.10563
48393263	chr19:48393263:G:C	3.13187e-06	-1.90776e-10	-1.23727
48393986	chr19:48393986:C:A	5.92858e-06	-0.513738	-0.0853775
48394255	chr19:48394255:A:G	1.23855e-06	-0.723852	-1.44111
48394312	chr19:48394312:G:A	2.44646e-06	-1.90776e-10	-1.48426
48394509	chr19:48394509:C:T	1.88716e-05	-1.90776e-10	0.558757
48394603	chr19:48394603:G:A	2.40328e-06	-1.90776e-10	-1.50206
48394853	chr19:48394853:T:C	3.15417e-06	-1.90776e-10	-1.23018
48394990	chr19:48394990:T:A	3.01577e-06	-1.90776e-10	-1.27504
48395017	chr19:48395017:C:A	7.14442e-05	1.84033	0.0496884
48395264	chr19:48395264:C:G	2.29288e-06	-1.54909	-9.17177e-10
48396040	chr19:48396040:T:C	6.57336e-07	-1.54543	-1.25303
48396177	chr19:48396177:G:A	8.24323e-07	-1.55039	-1.0217
48397011	chr19:48397011:G:A	1.19321e-06	-1.55112	-0.651138
48397049	chr19:48397049:C:T	3.3591e-06	-1.90776e-10	-1.16723
48397394	chr19:48397394:T:C	3.68004e-06	-1.07598	-9.17177e-10
48397575	chr19:48397575:T:C	5.54461e-06	-0.666073	-9.17177e-10
48397704	chr19:48397704:C:T	2.17026e-06	-1.12182	-0.482234
48399373	chr19:48399373:G:A	9.889e-07	-1.54337	-0.846691
48399400	chr19:48399400:T:C	3.68212e-06	-1.90776e-10	-1.07541
48401150	chr19:48401150:G:A	2.77253e-06	-1.90776e-10	-1.35914
48401643	chr19:48401643:G:A	4.62372e-06	-1.55401	0.706312
48401888	chr19:48401888:G:A	9.5085e-07	-1.05847	-1.37083
48402035	chr19:48402035:G:A	2.40428e-06	-1.90776e-10	-1.50165
48402049	chr19:48402049:G:A	4.32357e-06	-1.5463	0.631483
48402580	chr19:48402580:A:G	4.3136e-06	-1.54436	0.627236
48403230	chr19:48403230:A:G	3.70626e-06	-1.90776e-10	-1.06888
48403262	chr19:48403262:T:C	9.4633e-07	-1.55245	-0.881618
48403436	chr19:48403436:T:G	2.99412e-06	0.139714	-1.42196
48403454	chr19:48403454:G:A	1.63563e-06	-0.486934	-1.39994
48404132	chr19:48404132:C:T	2.53654e-06	-1.90776e-10	-1.4481
48404172	chr19:48404172:G:A	2.62143e-06	-1.90776e-10	-1.41518
48404212	chr19:48404212:T:C	1.02802e-06	-1.01724	-1.33403
48405374	chr19:48405374:AG:A	1.03109e-06	-1.07496	-1.27332
48406086	chr19:48406086:T:C	1.82517e-06	-1.25165	-0.525571
48406154	chr19:48406154:C:T	3.66919e-06	-1.90776e-10	-1.07893
48406346	chr19:48406346:A:G	2.40331e-06	-1.90776e-10	-1.50205
48406579	chr19:48406579:C:A	3.57425e-06	-1.90776e-10	-1.10514
48406821	chr19:48406821:G:A	1.25264e-06	-1.35227	-0.801379
48406960	chr19:48406960:TTTTC:T	2.59048e-06	-1.90776e-10	-1.42706
48407555	chr19:48407555:G:A	7.32848e-06	-1.90776e-10	-0.387131
48408554	chr19:48408554:C:T	2.39908e-06	-1.90776e-10	-1.50382
48409057	chr19:48409057:G:A	2.04399e-05	-1.90776e-10	0.638587
48409064	chr19:48409064:G:A	9.78754e-06	-1.90776e-10	-0.0977896
48409126	chr19:48409126:G:A	3.80791e-06	-1.90776e-10	-1.04182
48409132	chr19:48409132:A:G	1.49797e-06	-1.21453	-0.760266
48409170	chr19:48409170:T:C	2.39874e-06	-1.90776e-10	-1.50396
48409229	chr19:48409229:C:A	2.80943e-06	-1.90776e-10	-1.34592
48409556	chr19:48409556:C:T	1.04156e-06	-1.54244	-0.795737
48409702	chr19:48409702:T:C	2.55498e-06	-1.90776e-10	-1.44086
48409931	chr19:48409931:C:G	2.32936e-06	-1.5333	-9.17177e-10
48409936	chr19:48409936:C:T	2.98871e-06	-1.90776e-10	-1.28406
48410076	chr19:48410076:C:T	2.31891e-06	-1.5378	-9.17177e-10
48410402	chr19:48410402:C:T	3.13363e-06	-1.90776e-10	-1.23671
48410921	chr19:48410921:G:C	7.72024e-07	-1.2504	-1.38724
48410981	chr19:48410981:G:A	1.51096e-05	0.336431	-9.17177e-10
48411225	chr19:48411225:T:C	1.17164e-05	-1.90776e-10	0.0820939
48411417	chr19:48411417:C:T	6.42193e-07	-1.4373	-1.38446
48411785	chr19:48411785:A:C	5.03789e-07	-1.55176	-1.51274
48411946	chr19:48411946:A:G	1.85481e-05	-1.90776e-10	0.541466
48412143	chr19:48412143:G:A	1.98229e-06	-0.577156	-1.11749
48412514	chr19:48412514:G:A	2.40791e-06	-1.90776e-10	-1.50014
48412907	chr19:48412907:G:A	3.85338e-06	-1.90776e-10	-1.02995
48413017	chr19:48413017:T:G	3.69212e-06	-1.90776e-10	-1.0727
48413077	chr19:48413077:A:G	3.2327e-06	-1.90776e-10	-1.20558
48413299	chr19:48413299:G:A	8.23788e-06	0.464661	-0.734818
48414160	chr19:48414160:T:C	6.93843e-06	-1.90776e-10	-0.441824
48414649	chr19:48414649:G:C	7.27838e-07	-1.51114	-1.18544
48414794	chr19:48414794:A:G	4.22335e-06	-1.90776e-10	-0.93827
48414900	chr19:48414900:C:T	3.40479e-06	-1.15372	-9.17177e-10
48415002	chr19:48415002:C:T	4.13075e-06	-0.96044	-9.17177e-10
48415426	chr19:48415426:T:C	3.48782e-06	-1.12962	-9.17177e-10
48416170	chr19:48416170:T:C	2.40286e-06	-1.50224	-9.17177e-10
48416212	chr19:48416212:C:T	9.17976e-06	-1.90776e-10	-0.161898
48416213	chr19:48416213:G:A	6.8263e-07	-1.51017	-1.25053
48416801	chr19:48416801:C:T	2.49307e-06	-1.46539	-9.17177e-10
48417709	chr19:48417709:C:T	2.49247e-06	-1.90776e-10	-1.46563
48417934	chr19:48417934:T:C	2.40775e-06	-1.90776e-10	-1.50021
48418741	chr19:48418741:C:T	3.78325e-06	-1.90776e-10	-1.04832
48418957	chr19:48418957:CAG:C	3.44197e-06	-1.90776e-10	-1.14286
48419081	chr19:48419081:C:G	3.29055e-06	-0.337924	-0.84992
48419844	chr19:48419844:C:A	3.68458e-06	-1.90776e-10	-1.07474
48420405	chr19:48420405:G:A	3.00039e-06	-1.28016	-9.17177e-10
48420672	chr19:48420672:A:G	2.77327e-06	-1.90776e-10	-1.35887
48421148	chr19:48421148:T:G	8.98571e-07	-1.47747	-1.00838
48421255	chr19:48421255:C:T	2.50693e-06	-1.90776e-10	-1.45984
48421325	chr19:48421325:G:A	2.39209e-06	-1.90776e-10	-1.50673
48421382	chr19:48421382:T:C	6.24903e-06	-1.90776e-10	-0.546474
48421669	chr19:48421669:T:C	6.16195e-07	-1.43686	-1.42623
48421706	chr19:48421706:G:A	1.13489e-06	-1.06732	-1.18504
48422639	chr19:48422639:G:A	1.72447e-06	-0.847962	-0.98602
48422679	chr19:48422679:C:T	7.39531e-07	-1.16799	-1.51265
48423361	chr19:48423361:G:C	3.35313e-06	-1.90776e-10	-1.16901
48423738	chr19:48423738:C:A	2.45436e-06	-1.48103	-9.17177e-10
48423763	chr19:48423763:G:A	9.95434e-07	-1.04315	-1.34033
48424597	chr19:48424597:CCTAA:C	2.68754e-06	-1.90776e-10	-1.39027
48424858	chr19:48424858:C:T	6.07586e-06	-1.90776e-10	-0.574577
48424865	chr19:48424865:C:T	2.3465e-06	-1.52598	-9.17177e-10
48424964	chr19:48424964:G:A	2.68433e-06	-1.90776e-10	-1.39147
48425031	chr19:48425031:T:C	2.37639e-06	-1.90776e-10	-1.51332
48425067	chr19:48425067:A:G	2.57665e-06	-1.90776e-10	-1.43241
48425307	chr19:48425307:T:C	3.77953e-06	-1.90776e-10	-1.0493
48425449	chr19:48425449:T:C	3.31702e-06	-1.55023	0.370397
48425909	chr19:48425909:C:T	2.93901e-06	-1.90776e-10	-1.30083
48425926	chr19:48425926:C:T	2.53647e-06	-1.44813	-9.17177e-10
48426353	chr19:48426353:G:A	3.01601e-06	-1.90776e-10	-1.27496
48426534	chr19:48426534:T:C	5.54577e-07	-1.4656	-1.50285
48427102	chr19:48427102:T:C	1.17271e-06	-1.42723	-0.792352
48427210	chr19:48427210:A:G	3.67827e-06	-1.90776e-10	-1.07646
48427298	chr19:48427298:C:G	9.48023e-07	-1.41171	-1.02056
48427410	chr19:48427410:A:G	9.28948e-07	-1.40802	-1.04458
48427674	chr19:48427674:T:C	4.49112e-06	-1.90776e-10	-0.876797
48427724	chr19:48427724:G:A	5.57636e-07	-1.47004	-1.49291
48427732	chr19:48427732:C:T	8.3521e-07	-1.40049	-1.15849
48427964	chr19:48427964:G:C	9.52272e-07	-1.38743	-1.04038
48427965	chr19:48427965:C:T	9.69644e-07	-1.38284	-1.02689
48428052	chr19:48428052:T:G	2.92474e-06	-1.90776e-10	-1.3057
48428816	chr19:48428816:T:G	2.29886e-06	-1.54649	-9.17177e-10
48428822	chr19:48428822:A:C	8.5367e-06	-0.0242659	-0.210259
48429080	chr19:48429080:T:C	2.2975e-06	-1.54708	-9.17177e-10
48429288	chr19:48429288:T:C	2.29838e-06	-1.5467	-9.17177e-10
48430714	chr19:48430714:A:G	3.04158e-06	-1.90776e-10	-1.26652
48430888	chr19:48430888:T:G	3.79542e-06	-1.90776e-10	-1.0451
48431477	chr19:48431477:G:A	3.22322e-06	-1.90776e-10	-1.20852
48431859	chr19:48431859:A:G	2.64456e-06	-1.90776e-10	-1.40639
48432214	chr19:48432214:TTTTC:T	2.82741e-06	-1.90776e-10	-1.33954
48432392	chr19:48432392:C:T	3.6372e-06	-1.90776e-10	-1.08769
48432396	chr19:48432396:T:C	9.97964e-07	-1.46976	-0.911176
48432697	chr19:48432697:G:A	4.20806e-06	-1.90776e-10	-0.941899
48433549	chr19:48433549:C:T	2.92091e-06	-1.90776e-10	-1.30701
48433777	chr19:48433777:C:G	4.83748e-06	-1.90776e-10	-0.802506
48433902	chr19:48433902:A:G	5.44921e-07	-1.51883	-1.46718
48433904	chr19:48433904:G:A	3.06439e-06	-1.25905	-9.17177e-10
48433971	chr19:48433971:T:C	3.07873e-06	-1.90776e-10	-1.25438
48434609	chr19:48434609:T:C	5.37547e-06	-1.90776e-10	-0.697054
48434645	chr19:48434645:G:A	2.18018e-05	-1.37359	2.07668
48434830	chr19:48434830:C:T	1.54251e-06	-1.18425	-0.761235
48435482	chr19:48435482:G:A	1.78615e-05	-1.32385	1.8276
48435527	chr19:48435527:T:C	2.67373e-06	-1.90776e-10	-1.39542
48435689	chr19:48435689:T:C	3.9852e-06	-0.877887	-0.118426
48435719	chr19:48435719:T:A	2.42391e-06	-1.49352	-9.17177e-10
48435793	chr19:48435793:C:G	2.47597e-06	-1.90776e-10	-1.47227
48436336	chr19:48436336:T:C	2.43531e-06	-1.90776e-10	-1.48883
48437045	chr19:48437045:C:T	3.02507e-06	-1.27197	-9.17177e-10
48438015	chr19:48438015:T:TAG	5.26419e-07	-1.50841	-1.51215
48439158	chr19:48439158:G:A	2.58887e-06	-1.90776e-10	-1.42768
48440117	chr19:48440117:A:G	2.78945e-06	-1.35305	-9.17177e-10
48440664	chr19:48440664:T:C	1.12479e-06	-0.759721	-1.50158
48440981	chr19:48440981:G:A	2.7561e-06	-1.36508	-9.17177e-10
48441033	chr19:48441033:G:A	5.83088e-06	-1.90776e-10	-0.615732
48441132	chr19:48441132:AGACAGGTGGACCACAAG:A	2.46513e-06	-1.90776e-10	-1.47665
48441979	chr19:48441979:C:T	2.42231e-06	-1.49418	-9.17177e-10
48442430	chr19:48442430:G:A	3.70447e-06	-1.90776e-10	-1.06936
48444069	chr19:48444069:G:T	5.39964e-06	-1.45668	0.76411
48445039	chr19:48445039:A:G	7.28968e-07	-1.55222	-1.1428
48445133	chr19:48445133:TA:T	6.70368e-07	-1.28355	-1.49528
48445200	chr19:48445200:T:G	2.69784e-06	-1.90776e-10	-1.38645
48445513	chr19:48445513:G:A	7.35363e-07	-1.54489	-1.1414
48445721	chr19:48445721:C:A	6.77227e-07	-1.27317	-1.49548
48445783	chr19:48445783:G:A	2.44513e-06	-1.90776e-10	-1.4848
48446507	chr19:48446507:G:A	6.07342e-07	-1.55441	-1.32315
48446509	chr19:48446509:C:G	2.40314e-06	-1.05424	-0.447881
48446591	chr19:48446591:C:G	2.41066e-06	-1.90776e-10	-1.499
48447002	chr19:48447002:C:T	6.40162e-07	-1.33522	-1.48972
48447607	chr19:48447607:C:A	6.65867e-07	-1.30238	-1.48319
48447623	chr19:48447623:C:T	5.89352e-07	-1.50038	-1.40725
48447754	chr19:48447754:G:A	4.01266e-06	-0.989447	-9.17177e-10
48447824	chr19:48447824:T:G	2.57627e-06	-1.90776e-10	-1.43256
48448193	chr19:48448193:T:C	6.77488e-07	-1.28793	-1.48034
48448301	chr19:48448301:T:G	4.24792e-06	-1.90776e-10	-0.93247
48448310	chr19:48448310:C:A	7.05195e-07	-1.23959	-1.48859
48448361	chr19:48448361:G:A	5.60073e-06	-1.18615	0.530145
48448522	chr19:48448522:G:C	4.35696e-06	-1.90776e-10	-0.907126
48448745	chr19:48448745:A:G	1.15822e-06	-1.43796	-0.794054
48449031	chr19:48449031:G:A	2.69712e-06	-1.90776e-10	-1.38671
48449107	chr19:48449107:A:G	7.87846e-07	-1.27498	-1.34237
48449141	chr19:48449141:C:T	5.07929e-06	-1.90776e-10	-0.753728
48449255	chr19:48449255:G:A	6.89806e-07	-1.26562	-1.48463
48449283	chr19:48449283:G:A	6.02274e-07	-1.40382	-1.48212
48449334	chr19:48449334:T:C	6.59237e-07	-1.30069	-1.49488
48449373	chr19:48449373:C:T	2.42567e-06	-1.90776e-10	-1.49279
48449417	chr19:48449417:T:C	7.87433e-07	-1.27463	-1.34325
48449482	chr19:48449482:A:G	7.95423e-07	-1.26453	-1.34325
48449497	chr19:48449497:G:A	2.98583e-06	-1.90776e-10	-1.28502
48449693	chr19:48449693:T:C	7.77683e-07	-1.25852	-1.37182
48449728	chr19:48449728:A:G	7.95605e-07	-1.25207	-1.35548
48449994	chr19:48449994:C:T	2.77244e-06	-1.35917	-9.17177e-10
48450000	chr19:48450000:C:T	2.51241e-06	-1.45766	-9.17177e-10
48451164	chr19:48451164:G:A	5.5169e-07	-1.47789	-1.49578
48451314	chr19:48451314:A:T	1.06432e-06	-1.0373	-1.27926
48451327	chr19:48451327:A:G	2.37823e-06	-1.90776e-10	-1.51254
48451648	chr19:48451648:G:A	7.12956e-06	-1.90776e-10	-0.41465
48451988	chr19:48451988:C:T	0.00039595	-1.90776e-10	3.60239
48452096	chr19:48452096:T:C	1.01155e-06	-0.855584	-1.51183
48452373	chr19:48452373:C:T	2.29028e-05	-1.90776e-10	0.75236
48452502	chr19:48452502:G:A	3.46648e-06	-1.90776e-10	-1.13576
48452741	chr19:48452741:G:A	1.59418e-05	-1.90776e-10	0.390042
48453200	chr19:48453200:C:G	2.6341e-06	-1.90776e-10	-1.41036
48453500	chr19:48453500:G:A	6.16962e-07	-1.35141	-1.51044
48453729	chr19:48453729:A:C	2.99908e-06	-1.90776e-10	-1.28059
48454240	chr19:48454240:T:C	1.30688e-06	-0.697289	-1.41397
48454298	chr19:48454298:C:T	1.79926e-05	-1.90776e-10	0.51106
48454381	chr19:48454381:C:T	7.8759e-07	-1.51452	-1.10315
48454818	chr19:48454818:G:A	2.14104e-06	-1.4945	-0.123109
48455344	chr19:48455344:A:G	1.25085e-05	-1.90776e-10	0.147507
48455562	chr19:48455562:T:A	5.62415e-06	-1.90776e-10	-0.65183
48455932	chr19:48455932:C:A	4.10332e-06	-1.90776e-10	-0.967104
48455978	chr19:48455978:T:G	6.59732e-07	-1.31907	-1.47575
48456021	chr19:48456021:C:G	6.71559e-07	-1.39377	-1.38328
48456231	chr19:48456231:T:C	5.65383e-07	-1.44952	-1.49963
48456612	chr19:48456612:G:A	5.25066e-07	-1.55356	-1.46958
48456743	chr19:48456743:C:A	3.9294e-06	-1.90776e-10	-1.01041
48456764	chr19:48456764:C:T	8.29837e-06	-1.90776e-10	-0.262841
48456791	chr19:48456791:G:A	3.68321e-06	-1.90776e-10	-1.07512
48456960	chr19:48456960:G:A	3.20813e-06	-1.21321	-9.17177e-10
48457260	chr19:48457260:G:A	3.0963e-06	-1.24869	-9.17177e-10
48457845	chr19:48457845:C:T	5.11435e-07	-1.54955	-1.49989
48457947	chr19:48457947:A:C	2.69114e-06	-1.90776e-10	-1.38894
48458408	chr19:48458408:A:G	4.57847e-06	-1.90776e-10	-0.857536
48458536	chr19:48458536:A:G	3.10575e-06	-1.90776e-10	-1.24564
48459672	chr19:48459672:G:A	6.51991e-07	-1.30723	-1.4994
48459775	chr19:48459775:T:C	3.00061e-06	-1.90776e-10	-1.28009
48459988	chr19:48459988:C:A	7.81271e-07	-1.38239	-1.24335
48460404	chr19:48460404:C:T	6.50458e-07	-1.30183	-1.50715
48460473	chr19:48460473:C:A	4.61307e-06	-1.90776e-10	-0.850006
48460680	chr19:48460680:T:C	4.57837e-06	-1.90776e-10	-0.857556
48461048	chr19:48461048:C:T	2.03716e-06	-1.50829	-0.159051
48461096	chr19:48461096:G:A	2.59036e-06	-1.90776e-10	-1.4271
48461275	chr19:48461275:G:A	3.01124e-06	-1.90776e-10	-1.27655
48462896	chr19:48462896:G:A	1.95603e-05	-1.90776e-10	0.594601
48462920	chr19:48462920:C:T	2.69105e-06	-1.90776e-10	-1.38897
48463108	chr19:48463108:C:G	8.43411e-06	-1.90776e-10	-0.246616
48463581	chr19:48463581:G:C	2.67982e-06	-1.90776e-10	-1.39315
48464758	chr19:48464758:C:T	3.11413e-06	-1.24295	-9.17177e-10
48464800	chr19:48464800:C:T	2.42295e-06	-1.90776e-10	-1.49392
48465592	chr19:48465592:G:A	1.27944e-06	-1.34537	-0.78711
48465752	chr19:48465752:T:C	9.84256e-06	-1.90776e-10	-0.0921845
48465759	chr19:48465759:G:A	8.99684e-06	-1.90776e-10	-0.182027
48465761	chr19:48465761:G:A	5.00334e-06	-1.90776e-10	-0.768793
48466356	chr19:48466356:G:A	1.78462e-06	-1.36181	-0.437883
48466409	chr19:48466409:T:C	1.2725e-05	-1.90776e-10	0.164672
48466475	chr19:48466475:C:T	1.15911e-06	-1.35554	-0.875707
48466622	chr19:48466622:T:C	2.57216e-06	-1.48515	0.0509901
48466647	chr19:48466647:G:T	1.95603e-05	-1.90776e-10	0.594601
48466679	chr19:48466679:A:G	1.08238e-06	-1.49523	-0.804511
48466985	chr19:48466985:A:G	1.72679e-06	-1.38874	-0.443894
48467388	chr19:48467388:G:GT	5.03659e-06	-1.90776e-10	-0.762171
48467922	chr19:48467922:C:A	5.03105e-07	-1.55441	-1.51144
48468214	chr19:48468214:G:A	3.21079e-06	-1.90776e-10	-1.21238
48468252	chr19:48468252:A:G	4.89637e-06	-1.90776e-10	-0.790406
48468417	chr19:48468417:C:T	4.39962e-06	-1.90776e-10	-0.897381
48468898	chr19:48468898:G:C	3.07147e-06	-1.48979	0.233043
48468959	chr19:48468959:A:G	4.00263e-06	-1.90776e-10	-0.991948
48469172	chr19:48469172:C:T	2.28535e-06	-1.55238	-9.17177e-10
48469282	chr19:48469282:A:C	2.95087e-06	-1.49272	0.195923
48469483	chr19:48469483:T:C	6.44789e-07	-1.34765	-1.47008
48469633	chr19:48469633:C:T	5.36778e-07	-1.55411	-1.44696
48469817	chr19:48469817:C:G	2.60062e-06	-1.90776e-10	-1.42315
48469839	chr19:48469839:G:A	6.29739e-07	-1.3942	-1.44715
48470090	chr19:48470090:T:C	3.42915e-06	-1.90776e-10	-1.14659
48470121	chr19:48470121:C:G	3.05734e-06	-1.90776e-10	-1.26135
48470274	chr19:48470274:C:T	3.12243e-05	-1.90776e-10	1.0623
48470748	chr19:48470748:G:A	3.42312e-06	-1.90776e-10	-1.14835
48470982	chr19:48470982:A:G	1.25639e-05	-1.90776e-10	0.151929
48471003	chr19:48471003:A:G	3.42384e-06	-1.90776e-10	-1.14814
48471247	chr19:48471247:C:T	2.55661e-06	-1.44022	-9.17177e-10
48471320	chr19:48471320:T:G	3.39527e-06	-1.90776e-10	-1.15652
48471447	chr19:48471447:T:C	5.76176e-07	-1.43538	-1.49486
48471758	chr19:48471758:A:G	2.2833e-06	-1.55328	-9.17177e-10
48471915	chr19:48471915:G:A	3.43064e-06	-1.90776e-10	-1.14615
48472761	chr19:48472761:A:G	3.31594e-05	-1.90776e-10	1.12243
48473240	chr19:48473240:T:C	5.62753e-07	-1.44547	-1.50834
48473484	chr19:48473484:A:G	2.63611e-06	-1.90776e-10	-1.40959
48473544	chr19:48473544:C:T	3.42312e-06	-1.90776e-10	-1.14835
48473646	chr19:48473646:C:T	3.18405e-06	-1.90776e-10	-1.22074
48473712	chr19:48473712:A:G	3.26784e-06	-1.90776e-10	-1.19477
48473762	chr19:48473762:C:T	6.08273e-07	-1.3935	-1.48253
48474222	chr19:48474222:C:T	1.32771e-06	-1.51946	-0.575986
48474444	chr19:48474444:C:T	1.2542e-06	-1.5019	-0.650501
48475068	chr19:48475068:T:C	5.82673e-07	-1.43357	-1.48546
48475354	chr19:48475354:T:C	3.41972e-06	-1.90776e-10	-1.14934
48475380	chr19:48475380:G:A	3.42312e-06	-1.90776e-10	-1.14835
48475442	chr19:48475442:A:T	6.24782e-07	-1.43077	-1.41848
48475632	chr19:48475632:A:G	3.30742e-06	-1.90776e-10	-1.18273
48475654	chr19:48475654:A:G	3.40066e-06	-1.90776e-10	-1.15493
48475796	chr19:48475796:A:G	2.56044e-06	-1.90776e-10	-1.43872
48475805	chr19:48475805:C:A	3.77259e-06	-1.90776e-10	-1.05114
48475819	chr19:48475819:A:G	3.42312e-06	-1.90776e-10	-1.14835
48475868	chr19:48475868:A:G	3.42312e-06	-1.90776e-10	-1.14835
48475891	chr19:48475891:G:A	7.82046e-06	-1.90776e-10	-0.322157
48476244	chr19:48476244:C:T	3.42312e-06	-1.90776e-10	-1.14835
48476484	chr19:48476484:G:A	0.000138602	-1.90776e-10	2.5527
48477021	chr19:48477021:TGCCA:T	3.42312e-06	-1.90776e-10	-1.14835
48477027	chr19:48477027:TTA:T	3.41559e-06	-1.90776e-10	-1.15055
48477231	chr19:48477231:G:C	2.44945e-06	-1.90776e-10	-1.48304
48477277	chr19:48477277:T:C	5.07531e-07	-1.54378	-1.51332
48477357	chr19:48477357:C:T	2.58438e-06	-1.54899	0.119581
48477779	chr19:48477779:C:T	3.09872e-06	-1.90776e-10	-1.24791
48479305	chr19:48479305:T:G	2.29428e-06	-1.54848	-9.17177e-10
48479435	chr19:48479435:C:T	2.4756e-06	-1.47242	-9.17177e-10
48479493	chr19:48479493:C:G	3.17669e-06	-1.90776e-10	-1.22306
48479644	chr19:48479644:C:A	4.56308e-06	-1.90776e-10	-0.860902
48479862	chr19:48479862:C:T	4.12705e-06	-1.90776e-10	-0.961337
48479996	chr19:48479996:T:C	2.72931e-06	-1.37485	-9.17177e-10
48480268	chr19:48480268:C:A	3.84238e-06	-1.90776e-10	-1.03281
48480641	chr19:48480641:C:T	1.06793e-05	-1.90776e-10	-0.0105906
48480658	chr19:48480658:T:TAC	3.80809e-06	-1.90776e-10	-1.04177
48480715	chr19:48480715:G:A	3.18253e-06	-1.90776e-10	-1.22122
48480803	chr19:48480803:A:G	6.3318e-07	-1.34702	-1.48888
48481373	chr19:48481373:C:T	2.90829e-06	-1.90776e-10	-1.31133
48481828	chr19:48481828:T:C	3.84238e-06	-1.90776e-10	-1.03281
48481858	chr19:48481858:C:T	3.94887e-06	-1.90776e-10	-1.00547
48481921	chr19:48481921:TA:T	5.75589e-06	-1.54994	0.921263
48482280	chr19:48482280:C:CA	3.84238e-06	-1.90776e-10	-1.03281
48482322	chr19:48482322:A:G	1.04796e-05	-1.54648	1.51701
48482508	chr19:48482508:ACCAAAGCTG:A	3.85551e-06	-1.90776e-10	-1.0294
48482637	chr19:48482637:T:C	1.39801e-05	-1.90776e-10	0.258733
48482647	chr19:48482647:A:C	2.90609e-06	-1.90776e-10	-1.31209
48483652	chr19:48483652:A:G	8.82773e-06	-0.201002	-9.17177e-10
48483743	chr19:48483743:T:C	3.836e-06	-1.90776e-10	-1.03447
48484021	chr19:48484021:C:T	3.84238e-06	-1.90776e-10	-1.03281
48484146	chr19:48484146:ATTACC:A	2.57399e-06	-1.47458	0.0411356
48484180	chr19:48484180:C:T	2.79242e-06	-1.90776e-10	-1.35199
48484746	chr19:48484746:C:G	3.84238e-06	-1.90776e-10	-1.03281
48484768	chr19:48484768:A:G	3.84238e-06	-1.90776e-10	-1.03281
48484792	chr19:48484792:G:A	4.39819e-06	-1.90776e-10	-0.897707
48484825	chr19:48484825:C:T	2.56113e-06	-1.90776e-10	-1.43845
48484846	chr19:48484846:C:T	3.84238e-06	-1.90776e-10	-1.03281
48484855	chr19:48484855:A:G	1.53697e-05	-1.90776e-10	0.353498
48484998	chr19:48484998:G:A	4.13853e-06	-1.90776e-10	-0.958559
48485054	chr19:48485054:C:T	1.17168e-05	-1.90776e-10	0.0821212
48485068	chr19:48485068:C:T	5.33305e-06	-1.90776e-10	-0.704976
48485135	chr19:48485135:G:A	2.8602e-06	-1.90776e-10	-1.32801
48485171	chr19:48485171:C:T	2.58694e-05	-1.90776e-10	0.874162
48485599	chr19:48485599:G:A	2.52281e-05	-1.90776e-10	0.849059
48486083	chr19:48486083:G:A	2.49142e-06	-1.46605	-9.17177e-10
48486283	chr19:48486283:C:T	8.46519e-07	-1.54353	-1.00199
48486560	chr19:48486560:T:C	1.37788e-05	-1.31538	1.55961
48486607	chr19:48486607:A:G	3.71523e-06	-1.90776e-10	-1.06646
48486638	chr19:48486638:C:T	2.51595e-06	-1.90776e-10	-1.45625
48486682	chr19:48486682:T:C	3.66735e-06	-1.90776e-10	-1.07943
48486738	chr19:48486738:T:C	2.53639e-06	-1.90776e-10	-1.44816
48486774	chr19:48486774:T:C	2.02378e-05	-1.22327	1.85192
48486867	chr19:48486867:T:G	2.86331e-06	-1.90776e-10	-1.32692
48487194	chr19:48487194:C:A	3.05488e-06	-1.90776e-10	-1.26216
48487312	chr19:48487312:T:C	3.68925e-06	-1.90776e-10	-1.07348
48487323	chr19:48487323:C:T	6.22248e-06	-1.90776e-10	-0.550732
48487334	chr19:48487334:C:T	1.72963e-05	0.471593	-9.17177e-10
48487365	chr19:48487365:G:A	3.6767e-06	-1.90776e-10	-1.07688
48487403	chr19:48487403:G:C	3.67827e-06	-1.90776e-10	-1.07646
48487422	chr19:48487422:G:A	8.6888e-06	-1.3172	1.10034
48487720	chr19:48487720:G:A	3.691e-06	-1.90776e-10	-1.073
48487864	chr19:48487864:C:T	1.05954e-06	-1.31258	-1.00849
48488061	chr19:48488061:A:G	3.70238e-06	-1.90776e-10	-1.06993
48488139	chr19:48488139:C:T	3.69794e-06	-1.90776e-10	-1.07112
48488301	chr19:48488301:C:T	3.68874e-06	-1.90776e-10	-1.07362
48488761	chr19:48488761:T:C	2.99951e-06	-1.28045	-9.17177e-10
48488770	chr19:48488770:G:C	1.00223e-05	-1.90776e-10	-0.0740859
48489009	chr19:48489009:G:A	3.69491e-06	-1.90776e-10	-1.07194
48489070	chr19:48489070:C:T	1.24823e-05	-1.90776e-10	0.145415
48489226	chr19:48489226:G:C	3.3227e-05	-1.90776e-10	1.12446
48489293	chr19:48489293:G:A	5.11088e-07	-1.54045	-1.50966
48489380	chr19:48489380:C:T	8.56868e-07	-1.4083	-1.12507
48489566	chr19:48489566:C:T	3.16368e-06	-1.22716	-9.17177e-10
48489581	chr19:48489581:A:G	1.1555e-06	-1.37805	-0.856315
48489650	chr19:48489650:G:A	5.76223e-06	-1.90776e-10	-0.627575
48490007	chr19:48490007:C:CAG	4.02748e-06	-1.3062	0.320441
48490292	chr19:48490292:G:A	6.83188e-07	-1.41889	-1.341
48491590	chr19:48491590:A:G	3.69409e-06	-1.90776e-10	-1.07217
48491592	chr19:48491592:T:A	3.29311e-06	-1.90776e-10	-1.18707
48491641	chr19:48491641:T:C	2.87415e-06	-1.90776e-10	-1.32314
48491971	chr19:48491971:T:A	1.82107e-05	-1.26936	1.79247
48492175	chr19:48492175:T:C	2.67545e-06	-1.90776e-10	-1.39478
48492259	chr19:48492259:G:T	3.38984e-06	-1.90776e-10	-1.15812
48492265	chr19:48492265:T:C	1.84918e-05	-1.90776e-10	0.538427
48492333	chr19:48492333:T:C	3.21928e-06	-1.90776e-10	-1.20974
48492366	chr19:48492366:T:C	6.72647e-07	-1.37082	-1.40462
48493180	chr19:48493180:T:C	7.02395e-07	-1.24751	-1.48465
48494627	chr19:48494627:C:T	1.1714e-05	-1.90776e-10	0.0818832
48494649	chr19:48494649:C:T	6.59571e-06	-0.492481	-9.17177e-10
48494813	chr19:48494813:A:G	4.18645e-06	-1.90776e-10	-0.947046
48494890	chr19:48494890:A:G	1.27508e-06	-1.45296	-0.68293
48495048	chr19:48495048:C:T	3.16204e-06	-1.22768	-9.17177e-10
48495085	chr19:48495085:T:C	1.26289e-06	-1.35027	-0.795224
48495310	chr19:48495310:T:C	1.37329e-06	-1.38053	-0.68116
48495722	chr19:48495722:G:A	3.84894e-06	-1.90776e-10	-1.0311
48495745	chr19:48495745:C:T	1.69441e-05	-1.90776e-10	0.451019
48496062	chr19:48496062:G:T	2.54473e-06	-1.90776e-10	-1.44487
48496300	chr19:48496300:TC:T	1.9407e-06	-1.07697	-0.638878
48496525	chr19:48496525:C:T	3.4522e-05	-1.90776e-10	1.1627
48496527	chr19:48496527:G:C	3.84894e-06	-1.90776e-10	-1.0311
48496577	chr19:48496577:G:A	9.06221e-06	-1.90776e-10	-0.174787
48496593	chr19:48496593:A:G	6.49343e-07	-1.39774	-1.41296
48497084	chr19:48497084:C:T	2.59431e-06	-1.90776e-10	-1.42558
48497136	chr19:48497136:A:G	8.5808e-06	-0.229372	-9.17177e-10
48497181	chr19:48497181:G:T	9.06221e-06	-1.90776e-10	-0.174787
48497251	chr19:48497251:C:G	1.38914e-06	-1.31789	-0.732318
48497387	chr19:48497387:C:T	2.54119e-06	-1.90776e-10	-1.44627
48498270	chr19:48498270:G:A	4.42009e-06	-1.90776e-10	-0.89274
48498343	chr19:48498343:A:G	1.40649e-06	-1.31295	-0.724857
48499992	chr19:48499992:ACCAGAGAGAGGGGGACAGAGACCCAGAGGGTAACAGAGAC:A	2.41815e-06	-1.90776e-10	-1.4959
48500002	chr19:48500002:G:A	2.57557e-06	-1.90776e-10	-1.43283
48500109	chr19:48500109:A:C	3.06433e-06	-1.25907	-9.17177e-10
48500494	chr19:48500494:G:A	7.66109e-07	-1.39569	-1.24964
48500700	chr19:48500700:G:C	2.87487e-06	-1.32289	-9.17177e-10
48500758	chr19:48500758:G:A	8.18917e-07	-1.06773	-1.51095
48501087	chr19:48501087:G:A	9.06221e-06	-1.90776e-10	-0.174787
48501190	chr19:48501190:G:A	5.82614e-06	-1.90776e-10	-0.616544
48501294	chr19:48501294:C:T	3.39279e-06	-1.15725	-9.17177e-10
48501660	chr19:48501660:C:T	3.55606e-06	-1.11025	-9.17177e-10
48502643	chr19:48502643:G:A	3.36817e-06	-1.90776e-10	-1.16453
48502674	chr19:48502674:T:C	1.34204e-06	-0.689053	-1.39565
48502972	chr19:48502972:G:A	2.90461e-06	-1.3126	-9.17177e-10
48503088	chr19:48503088:C:G	1.11316e-06	-1.17996	-1.09174
48503197	chr19:48503197:G:A	9.46269e-06	-1.90776e-10	-0.131544
48504001	chr19:48504001:G:A	2.63632e-05	-1.90776e-10	0.89307
48504035	chr19:48504035:T:C	2.99837e-06	-1.28083	-9.17177e-10
48504279	chr19:48504279:A:G	3.01479e-06	-1.27537	-9.17177e-10
48504447	chr19:48504447:T:C	9.72568e-06	-1.90776e-10	-0.10413
48504492	chr19:48504492:T:G	7.60177e-07	-1.14026	-1.51284
48504503	chr19:48504503:C:T	7.62533e-07	-1.14015	-1.50986
48505255	chr19:48505255:A:G	5.09903e-06	-1.90776e-10	-0.74985
48505276	chr19:48505276:G:A	1.08066e-06	-1.20923	-1.09211
48505774	chr19:48505774:T:C	9.94874e-07	-1.28001	-1.10403
48505817	chr19:48505817:C:T	2.40983e-06	-1.90776e-10	-1.49934
48505941	chr19:48505941:G:C	7.22161e-06	-1.90776e-10	-0.401822
48505969	chr19:48505969:C:T	1.04697e-05	-1.90776e-10	-0.0304178
48506003	chr19:48506003:G:A	2.80742e-06	-1.90776e-10	-1.34663
48506244	chr19:48506244:T:C	2.43843e-06	-1.90776e-10	-1.48754
48506609	chr19:48506609:C:T	2.57046e-06	-1.90776e-10	-1.43481
48506726	chr19:48506726:G:A	1.68941e-06	-0.953525	-0.900995
48507333	chr19:48507333:A:T	1.07845e-05	-1.90776e-10	-0.000791462
48507367	chr19:48507367:C:T	1.34748e-05	-1.90776e-10	0.221918
48507609	chr19:48507609:A:T	8.87926e-06	-1.90776e-10	-0.195181
48507845	chr19:48507845:G:A	3.00489e-06	-1.27866	-9.17177e-10
48507909	chr19:48507909:C:T	8.84808e-07	-1.42117	-1.08012
48508066	chr19:48508066:C:T	1.33473e-05	-1.90776e-10	0.212415
48508174	chr19:48508174:G:A	2.95588e-06	-1.90776e-10	-1.2951
48508515	chr19:48508515:T:C	3.23684e-06	-1.90776e-10	-1.2043
48508717	chr19:48508717:T:C	2.44549e-06	-1.90776e-10	-1.48465
48508765	chr19:48508765:A:G	2.43569e-06	-1.90776e-10	-1.48867
48509612	chr19:48509612:A:G	2.3842e-06	-1.90776e-10	-1.51004
48509756	chr19:48509756:C:T	1.09205e-05	-1.90776e-10	0.0117464
48509941	chr19:48509941:C:G	9.333e-07	-1.39412	-1.05381
48510194	chr19:48510194:G:T	1.31453e-05	-1.90776e-10	0.197165
48510223	chr19:48510223:C:A	1.83576e-05	-1.90776e-10	0.531142
48510320	chr19:48510320:G:A	3.00217e-06	-1.90776e-10	-1.27956
48510807	chr19:48510807:T:G	2.44982e-06	-1.90776e-10	-1.48289
48510834	chr19:48510834:T:C	1.41319e-06	-1.53366	-0.499391
48510845	chr19:48510845:C:T	9.43448e-06	-1.90776e-10	-0.134529
48512535	chr19:48512535:G:A	3.24182e-06	-1.90776e-10	-1.20276
48512758	chr19:48512758:T:A	3.8948e-06	-1.90776e-10	-1.01926
48513526	chr19:48513526:G:T	2.30909e-06	-1.54205	-9.17177e-10
48513885	chr19:48513885:A:G	6.61217e-06	-1.90776e-10	-0.489987
48514011	chr19:48514011:C:T	1.63702e-05	-1.90776e-10	0.416566
48514224	chr19:48514224:G:A	6.23678e-06	-1.90776e-10	-0.548436
48514584	chr19:48514584:T:C	4.2102e-06	-1.90776e-10	-0.94139
48514609	chr19:48514609:G:A	1.01424e-06	-1.41094	-0.953822
48515011	chr19:48515011:A:G	3.03084e-06	-1.90776e-10	-1.27006
48515123	chr19:48515123:G:A	2.88031e-06	-1.90776e-10	-1.321
48515146	chr19:48515146:A:G	3.47597e-06	-1.90776e-10	-1.13303
48515887	chr19:48515887:C:T	1.20982e-05	-1.90776e-10	0.114156
48516042	chr19:48516042:C:A	3.83046e-06	-1.03592	-9.17177e-10
48516477	chr19:48516477:CAA:C	4.8337e-06	-1.90776e-10	-0.803287
48516493	chr19:48516493:G:A	1.97161e-05	-1.90776e-10	0.602534
48516967	chr19:48516967:C:T	2.56203e-06	-1.4381	-9.17177e-10
48517058	chr19:48517058:T:C	5.30312e-07	-1.50246	-1.51073
48517070	chr19:48517070:C:T	2.55219e-06	-1.90776e-10	-1.44195
48517270	chr19:48517270:G:A	2.28131e-06	-1.55415	-9.17177e-10
48517844	chr19:48517844:G:A	2.32286e-06	-1.554	0.0179028
48517897	chr19:48517897:C:T	1.68611e-05	-1.90776e-10	0.44611
48518011	chr19:48518011:A:G	3.70265e-06	-1.90776e-10	-1.06985
48518187	chr19:48518187:A:G	1.77859e-06	-1.55442	-0.248658
48518637	chr19:48518637:C:G	2.3892e-06	-1.90776e-10	-1.50794
48518746	chr19:48518746:C:A	3.97821e-06	-1.90776e-10	-0.998067
48518776	chr19:48518776:A:G	3.13585e-05	-1.90776e-10	1.06659
48519118	chr19:48519118:A:C	2.76269e-06	-1.90776e-10	-1.3627
48519119	chr19:48519119:C:A	2.82382e-06	-1.90776e-10	-1.34081
48519253	chr19:48519253:C:T	2.39575e-06	-1.90776e-10	-1.5052
48519389	chr19:48519389:A:C	2.37662e-06	-1.90776e-10	-1.51322
48519651	chr19:48519651:G:T	2.4537e-06	-1.90776e-10	-1.4813
48519653	chr19:48519653:G:A	2.91492e-06	-1.90776e-10	-1.30906
48519760	chr19:48519760:C:A	6.63047e-06	-1.90776e-10	-0.487225
48520011	chr19:48520011:G:A	2.9766e-06	-1.27171	-0.0164043
48520216	chr19:48520216:A:G	6.61027e-06	-1.90776e-10	-0.490276
48520353	chr19:48520353:G:A	2.42411e-06	-1.90776e-10	-1.49343
48520539	chr19:48520539:GC:G	5.49738e-06	-1.90776e-10	-0.674628
48521041	chr19:48521041:C:T	2.28475e-06	-1.55265	-9.17177e-10
48521196	chr19:48521196:C:T	4.95728e-06	-1.90776e-10	-0.778042
48521800	chr19:48521800:G:T	3.97555e-05	-1.90776e-10	1.30385
48522036	chr19:48522036:A:G	1.39968e-06	-0.556403	-1.48625
48522323	chr19:48522323:T:G	8.47424e-06	-1.90776e-10	-0.241869
48523085	chr19:48523085:G:A	0.000101966	-1.90776e-10	2.24574
48523459	chr19:48523459:T:C	7.17334e-05	-1.90776e-10	1.89406
48523951	chr19:48523951:G:A	3.43422e-06	-1.14511	-9.17177e-10
48523954	chr19:48523954:C:T	1.36923e-05	-1.90776e-10	0.237934
48524023	chr19:48524023:A:G	2.41978e-06	-1.90776e-10	-1.49522
48524101	chr19:48524101:G:A	2.82356e-06	-1.90776e-10	-1.3409
48524137	chr19:48524137:G:A	5.62054e-06	-1.90776e-10	-0.652472
48524426	chr19:48524426:A:G	2.68225e-06	-1.90776e-10	-1.39224
48524684	chr19:48524684:A:G	5.83911e-06	-1.90776e-10	-0.614321
48524903	chr19:48524903:T:C	2.53551e-06	-1.90776e-10	-1.44851
48525049	chr19:48525049:G:A	3.09771e-06	-1.90776e-10	-1.24824
48525093	chr19:48525093:AG:A	2.78873e-06	-1.90776e-10	-1.35331
48525202	chr19:48525202:C:T	3.37064e-06	-1.90776e-10	-1.1638
48525244	chr19:48525244:A:G	2.42814e-06	-1.90776e-10	-1.49178
48525333	chr19:48525333:A:G	6.07617e-07	-1.39628	-1.48083
48525486	chr19:48525486:G:A	2.64056e-06	-1.90776e-10	-1.40791
48525684	chr19:48525684:C:G	2.42984e-06	-1.90776e-10	-1.49107
48525726	chr19:48525726:A:G	2.40702e-06	-1.90776e-10	-1.50051
48525748	chr19:48525748:T:C	2.41427e-06	-1.90776e-10	-1.4975
48526280	chr19:48526280:C:G	2.50693e-06	-1.90776e-10	-1.45984
48526563	chr19:48526563:T:C	5.03303e-06	-1.90776e-10	-0.762878
48526654	chr19:48526654:G:A	1.47349e-05	-1.90776e-10	0.311319
48526667	chr19:48526667:A:G	2.41558e-06	-1.90776e-10	-1.49696
48526771	chr19:48526771:A:T	2.51313e-06	-1.90776e-10	-1.45737
48526828	chr19:48526828:T:C	2.42244e-06	-1.90776e-10	-1.49413
48526880	chr19:48526880:A:G	2.37735e-06	-1.90776e-10	-1.51291
48527113	chr19:48527113:A:G	2.42003e-06	-1.90776e-10	-1.49512
48527197	chr19:48527197:C:CAAT	2.38877e-06	-1.90776e-10	-1.50812
48527538	chr19:48527538:C:T	2.45714e-06	-1.90776e-10	-1.4799
48527745	chr19:48527745:A:T	2.19324e-06	-1.4943	-0.0992224
48528319	chr19:48528319:C:T	2.56267e-06	-1.43785	-9.17177e-10
48528556	chr19:48528556:A:C	1.35239e-05	-1.90776e-10	0.225555
48528665	chr19:48528665:G:C	2.39934e-06	-1.90776e-10	-1.50371
48528731	chr19:48528731:A:C	2.51048e-06	-1.90776e-10	-1.45842
48528752	chr19:48528752:T:C	4.44943e-06	-1.90776e-10	-0.886123
48528769	chr19:48528769:G:A	1.32239e-05	-1.90776e-10	0.203127
48528985	chr19:48528985:G:A	3.52479e-06	-1.90776e-10	-1.11908
48528996	chr19:48528996:C:T	4.84069e-06	-1.90776e-10	-0.801842
48529033	chr19:48529033:A:T	2.37952e-06	-1.90776e-10	-1.512
48529095	chr19:48529095:T:C	2.96293e-06	-1.90776e-10	-1.29272
48529667	chr19:48529667:C:T	2.42559e-06	-1.90776e-10	-1.49282
48529681	chr19:48529681:G:C	2.4174e-06	-1.90776e-10	-1.49621
48529969	chr19:48529969:G:A	2.82456e-06	-1.90776e-10	-1.34055
48530111	chr19:48530111:T:C	1.75161e-05	-1.90776e-10	0.484222
48530212	chr19:48530212:T:C	2.41607e-06	-1.90776e-10	-1.49676
48530252	chr19:48530252:A:G	2.40724e-06	-1.90776e-10	-1.50042
48530338	chr19:48530338:A:G	9.32679e-05	-1.90776e-10	2.15658
48530376	chr19:48530376:G:A	2.42003e-06	-1.90776e-10	-1.49512
48530427	chr19:48530427:T:C	1.01599e-05	-1.90776e-10	-0.0604486
48530595	chr19:48530595:T:A	2.6342e-06	-1.90776e-10	-1.41032
48530727	chr19:48530727:TA:T	5.26336e-06	-1.90776e-10	-0.718131
48530738	chr19:48530738:G:T	2.43897e-06	-1.90776e-10	-1.48732
48530754	chr19:48530754:A:G	5.56151e-07	-1.51762	-1.448
48530913	chr19:48530913:C:T	2.43765e-06	-1.90776e-10	-1.48786
48531006	chr19:48531006:G:T	3.35602e-06	-1.90776e-10	-1.16814
48531263	chr19:48531263:G:A	2.50449e-06	-1.90776e-10	-1.46081
48531285	chr19:48531285:A:G	1.18405e-05	-1.90776e-10	0.0926288
48531603	chr19:48531603:C:A	2.41276e-06	-1.90776e-10	-1.49813
48531676	chr19:48531676:G:A	2.40466e-06	-1.90776e-10	-1.50149
48531686	chr19:48531686:A:G	2.38255e-06	-1.90776e-10	-1.51073
48531831	chr19:48531831:AAACACCAC:A	2.37879e-06	-1.90776e-10	-1.51231
48532039	chr19:48532039:C:T	8.55904e-06	-1.90776e-10	-0.231912
48532050	chr19:48532050:G:A	1.46009e-05	-1.90776e-10	0.302184
48532143	chr19:48532143:G:A	2.47607e-06	-1.90776e-10	-1.47223
48532346	chr19:48532346:C:T	8.99752e-06	-1.90776e-10	-0.181951
48532766	chr19:48532766:C:T	3.05016e-06	-1.90776e-10	-1.26371
48532966	chr19:48532966:T:C	6.78865e-07	-1.32568	-1.44055
48533051	chr19:48533051:G:GA	2.37805e-06	-1.90776e-10	-1.51262
48533480	chr19:48533480:C:T	3.23307e-06	-1.90776e-10	-1.20547
48533688	chr19:48533688:C:T	2.38405e-06	-1.90776e-10	-1.5101
48533697	chr19:48533697:T:G	2.41367e-06	-1.90776e-10	-1.49775
48533883	chr19:48533883:C:T	2.41311e-06	-1.90776e-10	-1.49798
48534307	chr19:48534307:G:A	2.38914e-06	-1.90776e-10	-1.50797
48534502	chr19:48534502:G:A	2.48432e-06	-1.90776e-10	-1.4689
48534842	chr19:48534842:C:T	2.8382e-06	-1.90776e-10	-1.33573
48534859	chr19:48534859:G:C	8.84302e-06	-1.90776e-10	-0.199271
48535309	chr19:48535309:C:T	2.47537e-06	-1.90776e-10	-1.47251
48535732	chr19:48535732:T:A	6.18292e-06	-1.90776e-10	-0.557109
48535891	chr19:48535891:G:A	2.39239e-06	-1.90776e-10	-1.50661
48535934	chr19:48535934:T:C	6.21504e-07	-1.43422	-1.42029
48535982	chr19:48535982:T:C	5.39533e-06	-1.90776e-10	-0.693366
48536442	chr19:48536442:A:G	2.67667e-06	-1.90776e-10	-1.39433
48536533	chr19:48536533:G:A	3.87494e-06	-1.02437	-9.17177e-10
48536847	chr19:48536847:T:A	3.17062e-06	-1.90776e-10	-1.22497
48536851	chr19:48536851:A:T	4.01028e-06	-1.90776e-10	-0.990039
48536894	chr19:48536894:G:C	5.6584e-06	-1.90776e-10	-0.645759
48537056	chr19:48537056:C:G	2.66271e-06	0.0256267	-1.42518
48537304	chr19:48537304:A:T	2.38951e-06	-1.90776e-10	-1.50781
48537828	chr19:48537828:A:G	5.28059e-06	-1.90776e-10	-0.714862
48537845	chr19:48537845:T:C	4.26982e-06	-1.90776e-10	-0.927328
48538516	chr19:48538516:A:G	1.16916e-06	-1.48596	-0.736651
48538718	chr19:48538718:T:C	3.90074e-06	-1.01773	-9.17177e-10
48538826	chr19:48538826:T:TG	2.97581e-06	-1.90776e-10	-1.28838
48539141	chr19:48539141:C:A	2.38823e-06	-1.90776e-10	-1.50835
48539348	chr19:48539348:C:T	3.12865e-06	-1.90776e-10	-1.2383
48539354	chr19:48539354:G:C	3.32969e-06	-1.90776e-10	-1.17602
48539360	chr19:48539360:T:C	3.29723e-06	-1.90776e-10	-1.18582
48539410	chr19:48539410:C:T	3.16559e-06	-1.90776e-10	-1.22656
48539562	chr19:48539562:C:G	2.08443e-05	-1.90776e-10	0.658181
48539881	chr19:48539881:G:A	3.34153e-06	-1.90776e-10	-1.17247
48540050	chr19:48540050:A:G	1.10614e-06	-1.50256	-0.775466
48540076	chr19:48540076:G:T	1.34952e-05	-1.48954	1.71297
48540220	chr19:48540220:C:T	1.06307e-06	-1.48901	-0.828727
48540436	chr19:48540436:T:C	1.04644e-06	-1.50723	-0.826276
48540598	chr19:48540598:C:T	2.28194e-06	-1.55387	-9.17177e-10
48540665	chr19:48540665:C:T	2.28079e-06	-1.55438	-9.17177e-10
48540760	chr19:48540760:T:C	2.75308e-06	-1.55394	0.187762
48540832	chr19:48540832:G:A	3.70858e-06	-1.90776e-10	-1.06825
48541094	chr19:48541094:T:C	9.04737e-07	-1.43537	-1.04364
48541174	chr19:48541174:G:A	3.24423e-06	-1.90776e-10	-1.20202
48541251	chr19:48541251:T:A	3.80286e-06	-1.04315	-9.17177e-10
48541670	chr19:48541670:T:C	8.94945e-07	-1.53385	-0.956044
48541734	chr19:48541734:G:A	1.30524e-06	-1.53543	-0.577077
48542012	chr19:48542012:A:T	4.7675e-06	-1.90776e-10	-0.817078
48542167	chr19:48542167:A:G	2.28273e-06	-1.55353	-9.17177e-10
48542184	chr19:48542184:C:T	2.12216e-05	-1.90776e-10	0.676118
48542243	chr19:48542243:CAT:C	9.18222e-07	-1.50622	-0.957994
48542259	chr19:48542259:T:C	1.28039e-06	-1.54688	-0.58486
48542266	chr19:48542266:A:G	1.05726e-06	-1.50816	-0.815054
48542934	chr19:48542934:G:T	6.63488e-06	-0.48656	-9.17177e-10
48542971	chr19:48542971:G:T	2.87268e-06	-1.32365	-9.17177e-10
48543091	chr19:48543091:C:T	1.45146e-05	-1.44425	1.74051
48543305	chr19:48543305:G:A	7.82927e-07	-1.53264	-1.09097
48543762	chr19:48543762:C:A	6.20126e-07	-1.35524	-1.50149
48543789	chr19:48543789:C:T	6.41593e-07	-1.3199	-1.5028
48544719	chr19:48544719:C:T	3.19059e-06	-1.90776e-10	-1.2187
48544881	chr19:48544881:C:T	1.64991e-05	-1.90776e-10	0.424407
48544899	chr19:48544899:C:T	2.37978e-06	-1.90776e-10	-1.51189
48544947	chr19:48544947:T:C	4.22166e-06	-1.54247	0.603801
48545171	chr19:48545171:C:T	2.64348e-06	-1.90776e-10	-1.4068
48545225	chr19:48545225:A:G	3.54104e-06	-1.90776e-10	-1.11448
48545330	chr19:48545330:C:T	2.38234e-06	-1.90776e-10	-1.51082
48545372	chr19:48545372:AT:A	2.39016e-06	-1.90776e-10	-1.50754
48545941	chr19:48545941:G:C	1.98447e-05	-1.90776e-10	0.609038
48546067	chr19:48546067:T:G	3.27299e-06	-1.90776e-10	-1.1932
48546194	chr19:48546194:C:T	2.37861e-06	-1.90776e-10	-1.51238
48546204	chr19:48546204:G:A	1.61467e-06	-0.581735	-1.31803
48546233	chr19:48546233:C:T	2.38122e-06	-1.90776e-10	-1.51129
48546257	chr19:48546257:G:A	2.37856e-06	-1.90776e-10	-1.5124
48546372	chr19:48546372:G:T	3.21312e-05	1.61985	-0.528922
48546473	chr19:48546473:C:A	2.37644e-06	-1.90776e-10	-1.5133
48546507	chr19:48546507:C:T	1.64633e-06	-1.55383	-0.32652
48546677	chr19:48546677:C:T	2.71028e-06	-1.90776e-10	-1.38185
48546769	chr19:48546769:C:T	1.16491e-05	-1.31641	1.39274
48546853	chr19:48546853:G:A	2.44266e-06	-1.90776e-10	-1.48581
48546902	chr19:48546902:G:A	3.20424e-06	-1.90776e-10	-1.21442
48546938	chr19:48546938:C:T	2.487e-05	-1.90776e-10	0.834763
48547255	chr19:48547255:G:A	5.25281e-06	-1.90776e-10	-0.720136
48547795	chr19:48547795:C:T	2.84888e-06	-1.90776e-10	-1.33197
48547796	chr19:48547796:G:A	1.01866e-06	-1.44956	-0.910859
48547879	chr19:48547879:T:A	1.428e-06	-0.654296	-1.36833
48547918	chr19:48547918:T:TTAA	2.40241e-06	-1.90776e-10	-1.50243
48547927	chr19:48547927:AT:A	4.06296e-06	-1.90776e-10	-0.976987
48547967	chr19:48547967:T:C	4.37058e-06	-1.90776e-10	-0.904003
48548008	chr19:48548008:C:T	2.9836e-06	-1.90776e-10	-1.28577
48548057	chr19:48548057:T:C	2.78873e-06	-1.90776e-10	-1.35331
48548069	chr19:48548069:A:G	2.40899e-06	-1.90776e-10	-1.49969
48548186	chr19:48548186:T:A	5.03844e-06	-1.90776e-10	-0.761802
48548356	chr19:48548356:T:C	3.80583e-06	-1.34556	0.30319
48548379	chr19:48548379:G:A	5.89418e-07	-1.54841	-1.35911
48548694	chr19:48548694:G:A	8.35393e-07	-1.12734	-1.43142
48548903	chr19:48548903:A:G	1.04843e-06	-0.861516	-1.47009
48549177	chr19:48549177:C:T	2.39196e-06	-1.90776e-10	-1.50679
48549278	chr19:48549278:A:C	1.98389e-06	-1.04556	-0.648282
48549523	chr19:48549523:CAATT:C	9.79508e-07	-0.900559	-1.49905
48549702	chr19:48549702:T:C	3.64715e-06	-1.90776e-10	-1.08495
48549749	chr19:48549749:G:T	1.53262e-06	-1.52823	-0.423687
48549810	chr19:48549810:G:A	2.5313e-06	-1.90776e-10	-1.45017
48550109	chr19:48550109:G:T	2.56526e-06	-1.90776e-10	-1.43684
48550165	chr19:48550165:C:T	3.97347e-06	-0.99926	-9.17177e-10
48550243	chr19:48550243:T:C	2.29593e-06	-1.54776	-9.17177e-10
48550521	chr19:48550521:C:T	4.47226e-06	-1.90776e-10	-0.881005
48550687	chr19:48550687:A:G	4.77987e-06	-1.90776e-10	-0.814486
48550723	chr19:48550723:C:T	2.49601e-06	-1.90776e-10	-1.4642
48550724	chr19:48550724:A:G	1.28394e-06	-1.15528	-0.973683
48550822	chr19:48550822:G:A	2.38866e-06	-1.90776e-10	-1.50817
48550836	chr19:48550836:G:A	2.87038e-06	-1.51804	0.193582
48550914	chr19:48550914:T:C	2.46315e-06	-1.90776e-10	-1.47746
48551128	chr19:48551128:G:A	2.39276e-06	-1.90776e-10	-1.50645
48551223	chr19:48551223:A:C	4.94277e-06	-1.90776e-10	-0.780974
48551600	chr19:48551600:A:G	7.83634e-07	-1.11252	-1.5102
48551624	chr19:48551624:C:T	1.37924e-05	-1.90776e-10	0.245215
48551635	chr19:48551635:G:A	3.6901e-06	-1.90776e-10	-1.07325
48551703	chr19:48551703:C:T	3.61438e-06	-1.90776e-10	-1.09398
48551868	chr19:48551868:C:T	3.58504e-06	-1.90776e-10	-1.10213
48551878	chr19:48551878:G:A	3.07379e-06	-1.4069	0.150915
48552022	chr19:48552022:A:C	2.88328e-06	-1.90776e-10	-1.31997
48552059	chr19:48552059:C:G	8.33385e-07	-1.0481	-1.51306
48552156	chr19:48552156:G:A	7.65175e-06	-1.90776e-10	-0.343966
48552421	chr19:48552421:G:A	2.644e-06	-1.90776e-10	-1.40661
48552539	chr19:48552539:T:C	7.39795e-07	-1.26044	-1.41984
48552913	chr19:48552913:G:C	3.78956e-06	-1.90776e-10	-1.04665
48552966	chr19:48552966:G:A	4.914e-06	-1.90776e-10	-0.786812
48553517	chr19:48553517:C:T	7.28729e-06	-1.90776e-10	-0.392769
48553569	chr19:48553569:T:C	2.18593e-05	2.19765	-1.49193
48553598	chr19:48553598:C:G	2.45864e-06	-1.90776e-10	-1.47929
48553655	chr19:48553655:C:T	4.5316e-06	-1.90776e-10	-0.867824
48554066	chr19:48554066:T:C	4.98827e-06	-1.90776e-10	-0.77181
48554112	chr19:48554112:C:A	8.2478e-06	-1.90776e-10	-0.268953
48554411	chr19:48554411:C:T	2.37639e-06	-1.90776e-10	-1.51332
48554532	chr19:48554532:C:A	1.50575e-05	-1.90776e-10	0.332977
48554920	chr19:48554920:C:T	3.7458e-06	-1.90776e-10	-1.05826
48555069	chr19:48555069:G:A	1.44325e-05	-1.90776e-10	0.290584
48555115	chr19:48555115:G:A	2.48075e-06	-1.90776e-10	-1.47034
48555212	chr19:48555212:C:T	2.26403e-05	-1.90776e-10	0.74083
48555238	chr19:48555238:C:T	4.80773e-06	-1.90776e-10	-0.808674
48555307	chr19:48555307:T:G	1.52447e-06	-1.26695	-0.6903
48555825	chr19:48555825:C:T	2.40013e-06	-1.90776e-10	-1.50338
48555906	chr19:48555906:A:AT	8.11743e-06	-1.90776e-10	-0.284886
48555941	chr19:48555941:T:C	2.70446e-06	-1.90776e-10	-1.384
48556228	chr19:48556228:C:T	2.78995e-06	-1.90776e-10	-1.35288
48556272	chr19:48556272:A:G	2.3197e-06	-1.53746	-9.17177e-10
48556333	chr19:48556333:C:T	3.2196e-06	-1.90776e-10	-1.20964
48556480	chr19:48556480:C:G	5.84989e-07	-1.53764	-1.37743
48556772	chr19:48556772:G:A	3.10891e-06	-1.90776e-10	-1.24463
48557019	chr19:48557019:G:T	0.000979328	2.88772	1.62024
48557228	chr19:48557228:A:G	7.65657e-07	-1.13386	-1.51206
48557240	chr19:48557240:G:GCTTT	7.6173e-07	-1.1387	-1.51236
48557278	chr19:48557278:G:A	3.20338e-06	-1.90776e-10	-1.21469
48557547	chr19:48557547:G:A	4.50405e-06	0.21041	-1.08433
48557643	chr19:48557643:A:C	5.11513e-06	0.385496	-1.13219
48557645	chr19:48557645:G:A	2.41641e-06	-1.90776e-10	-1.49662
48557787	chr19:48557787:T:C	6.20934e-06	0.376148	-0.928992
48557846	chr19:48557846:G:A	6.09107e-06	-0.572075	-9.17177e-10
48558322	chr19:48558322:C:T	1.32576e-05	-1.90776e-10	0.205674
48558335	chr19:48558335:GT:G	4.22122e-06	0.350881	-1.28966
48558825	chr19:48558825:C:T	3.60926e-06	-1.90776e-10	-1.0954
48558906	chr19:48558906:A:G	1.66033e-06	-0.442018	-1.42986
48559306	chr19:48559306:G:A	5.24107e-07	-1.51277	-1.51219
48559572	chr19:48559572:T:C	8.45612e-06	-1.90776e-10	-0.24401
48559849	chr19:48559849:CA:C	2.69367e-06	-1.90776e-10	-1.38799
48560135	chr19:48560135:G:A	3.66461e-06	-1.90776e-10	-1.08018
48560371	chr19:48560371:A:G	4.77365e-06	-1.90776e-10	-0.815789
48560434	chr19:48560434:C:A	2.56908e-06	-1.90776e-10	-1.43535
48560651	chr19:48560651:T:C	5.0308e-06	-1.90776e-10	-0.763321
48560863	chr19:48560863:G:A	2.56349e-06	-1.90776e-10	-1.43753
48560899	chr19:48560899:C:T	5.45421e-06	-1.90776e-10	-0.682511
48560940	chr19:48560940:C:G	5.51229e-06	-0.671919	-9.17177e-10
48561004	chr19:48561004:C:T	2.44112e-06	-1.90776e-10	-1.48644
48561416	chr19:48561416:T:C	2.11407e-06	-0.118997	-1.51129
48561597	chr19:48561597:C:T	1.66977e-06	-0.522602	-1.34361
48561702	chr19:48561702:C:T	1.84579e-06	-0.254217	-1.51178
48561795	chr19:48561795:C:T	6.24923e-06	-1.90776e-10	-0.546441
48561905	chr19:48561905:G:A	2.68039e-06	-0.478294	-0.914643
48562037	chr19:48562037:A:G	1.03988e-06	-1.22574	-1.11405
48562218	chr19:48562218:T:C	2.44647e-06	-1.90776e-10	-1.48426
48562375	chr19:48562375:A:G	3.14882e-06	-1.11187	-0.119997
48562724	chr19:48562724:A:G	1.62419e-06	-1.51642	-0.377468
48562741	chr19:48562741:G:A	2.3804e-06	-1.90776e-10	-1.51163
48562754	chr19:48562754:A:G	1.70706e-05	0.458458	-9.17177e-10
48562780	chr19:48562780:G:A	7.51681e-07	-1.46379	-1.20056
48563461	chr19:48563461:C:T	5.35145e-05	-1.90776e-10	1.60105
48563679	chr19:48563679:T:C	6.59051e-07	-1.33992	-1.45594
48563682	chr19:48563682:G:A	2.71849e-06	-1.90776e-10	-1.37882
48563792	chr19:48563792:G:A	2.86506e-06	-1.90776e-10	-1.32631
48563825	chr19:48563825:C:T	3.24942e-06	-1.90776e-10	-1.20042
48564107	chr19:48564107:G:A	1.41644e-06	-1.26561	-0.765143
48564282	chr19:48564282:A:G	1.50671e-05	-1.90776e-10	0.333617
48564447	chr19:48564447:G:A	1.76999e-06	-0.802537	-1.00539
48565618	chr19:48565618:G:A	6.48874e-06	-1.90776e-10	-0.508832
48565904	chr19:48565904:A:G	5.17482e-07	-1.55431	-1.48337
48565934	chr19:48565934:A:G	5.92926e-07	-1.39217	-1.50942
48566017	chr19:48566017:A:G	1.10462e-06	-1.20902	-1.07038
48566061	chr19:48566061:C:T	1.80254e-06	-1.12842	-0.661284
48566075	chr19:48566075:G:A	1.76726e-06	-1.18203	-0.627443
48566100	chr19:48566100:C:T	7.41358e-07	-1.40931	-1.26886
48566102	chr19:48566102:G:A	1.85905e-06	-1.1468	-0.612032
48566151	chr19:48566151:C:T	6.55876e-06	-1.90776e-10	-0.498098
48566277	chr19:48566277:G:A	2.99064e-06	-1.90776e-10	-1.28341
48566366	chr19:48566366:G:A	1.30124e-05	-1.17005	1.35705
48566382	chr19:48566382:G:C	1.36731e-06	-1.22827	-0.837786
48566659	chr19:48566659:T:C	7.69296e-05	-1.90776e-10	1.96399
48566708	chr19:48566708:A:G	1.72175e-06	-1.18777	-0.647786
48566791	chr19:48566791:A:G	1.80276e-06	-1.16347	-0.626113
48566877	chr19:48566877:C:T	1.80645e-06	-1.17058	-0.61696
48566892	chr19:48566892:T:A	1.88548e-06	-1.17475	-0.569966
48566918	chr19:48566918:A:G	1.77297e-06	-1.16197	-0.644278
48566989	chr19:48566989:C:G	6.44444e-06	-1.90776e-10	-0.515682
48567135	chr19:48567135:G:A	1.41163e-06	-1.20519	-0.82897
48567269	chr19:48567269:G:GAA	6.20981e-05	-1.90776e-10	1.74982
48567335	chr19:48567335:G:A	8.48951e-07	-1.41476	-1.1279
48567423	chr19:48567423:G:A	5.99387e-06	-1.90776e-10	-0.588162
48567425	chr19:48567425:G:A	1.73511e-06	-1.10818	-0.719651
48567434	chr19:48567434:C:T	8.12649e-07	-1.28385	-1.30251
48567542	chr19:48567542:T:C	1.75988e-06	-1.11222	-0.701441
48567557	chr19:48567557:A:C	5.63138e-07	-1.48551	-1.46762
48567611	chr19:48567611:G:A	6.60302e-05	-1.90776e-10	1.81121
48567617	chr19:48567617:A:G	1.83367e-06	-1.09717	-0.675406
48567707	chr19:48567707:C:T	3.42069e-06	-0.337463	-0.811593
48567788	chr19:48567788:G:A	7.47753e-07	-1.4732	-1.19639
48567861	chr19:48567861:T:C	7.40077e-07	-1.47676	-1.20314
48567956	chr19:48567956:C:T	6.59441e-07	-1.51359	-1.28167
48568281	chr19:48568281:A:G	7.82305e-07	-1.49452	-1.12989
48568311	chr19:48568311:A:T	7.21035e-07	-1.49891	-1.20706
48568499	chr19:48568499:A:G	1.53018e-06	-1.47292	-0.480594
48568520	chr19:48568520:G:A	1.86964e-06	-0.695312	-1.05784
48568628	chr19:48568628:C:G	2.39999e-06	-1.90776e-10	-1.50344
48568758	chr19:48568758:T:C	3.28837e-06	-1.90776e-10	-1.18851
48568849	chr19:48568849:T:C	6.24995e-06	-1.90776e-10	-0.546326
48568852	chr19:48568852:C:A	8.33188e-07	-1.29604	-1.26535
48568890	chr19:48568890:T:TC	5.35453e-07	-1.49036	-1.51318
48568982	chr19:48568982:C:A	7.26089e-06	-0.396397	-9.17177e-10
48569008	chr19:48569008:A:G	7.15427e-07	-1.46114	-1.25264
48569020	chr19:48569020:G:A	7.15997e-07	-1.45426	-1.25872
48569101	chr19:48569101:A:G	6.86602e-07	-1.49613	-1.25877
48569192	chr19:48569192:A:C	2.45339e-06	-1.90776e-10	-1.48143
48569203	chr19:48569203:G:A	1.82897e-06	-1.5539	-0.221249
48569210	chr19:48569210:C:T	7.31006e-07	-1.47504	-1.2172
48569264	chr19:48569264:T:C	9.95844e-07	-1.24983	-1.13323
48569554	chr19:48569554:T:G	7.76739e-07	-1.55123	-1.08032
48569569	chr19:48569569:G:C	6.77425e-07	-1.55334	-1.21502
48569654	chr19:48569654:A:G	7.53937e-07	-1.55003	-1.11131
48569672	chr19:48569672:G:T	8.81266e-07	-1.55166	-0.953635
48569680	chr19:48569680:G:T	8.05711e-07	-1.54677	-1.04816
48569744	chr19:48569744:A:G	6.48169e-07	-1.55258	-1.25992
48569753	chr19:48569753:G:A	7.83499e-07	-1.53967	-1.08321
48569757	chr19:48569757:C:G	5.20913e-06	-1.90776e-10	-0.728487
48569769	chr19:48569769:T:G	8.03058e-06	-1.90776e-10	-0.295642
48569912	chr19:48569912:T:C	7.01691e-07	-1.54972	-1.18344
48569948	chr19:48569948:G:A	1.10522e-06	-1.2854	-0.99345
48570380	chr19:48570380:T:C	9.02977e-07	-1.55404	-0.926923
48570422	chr19:48570422:G:C	6.44775e-07	-1.55247	-1.26528
48570542	chr19:48570542:A:G	6.83905e-07	-1.55434	-1.2045
48571321	chr19:48571321:C:T	8.89614e-06	-1.90776e-10	-0.193282
48571357	chr19:48571357:C:T	8.13972e-07	-1.55314	-1.03159
48571507	chr19:48571507:G:A	7.47195e-07	-1.54748	-1.12285
48571655	chr19:48571655:AT:A	8.11614e-07	-1.54737	-1.04026
48571697	chr19:48571697:GAGA:G	7.06009e-07	-1.55204	-1.17499
48571825	chr19:48571825:G:C	7.62431e-07	-1.55361	-1.09653
48571904	chr19:48571904:T:C	8.4518e-07	-1.5421	-1.00501
48572080	chr19:48572080:G:C	7.40033e-07	-1.35327	-1.32669
48572197	chr19:48572197:T:G	7.68671e-07	-1.55319	-1.08881
48572208	chr19:48572208:G:A	4.0837e-06	-1.90776e-10	-0.971896
48572255	chr19:48572255:C:T	3.401e-06	-1.90776e-10	-1.15483
48572281	chr19:48572281:G:A	7.64307e-07	-1.55307	-1.09461
48572374	chr19:48572374:A:G	8.27708e-07	-1.53504	-1.03295
48572455	chr19:48572455:A:T	5.65923e-07	-1.55287	-1.39533
48572554	chr19:48572554:C:G	8.75004e-07	-1.51294	-0.999486
48573022	chr19:48573022:C:T	4.5168e-06	-1.90776e-10	-0.871097
48573080	chr19:48573080:T:C	7.89265e-05	-1.90776e-10	1.98962
48573128	chr19:48573128:G:C	7.77804e-05	-1.90776e-10	1.97499
48573177	chr19:48573177:T:C	8.64986e-05	-1.90776e-10	2.08123
48573181	chr19:48573181:T:C	5.8286e-06	-1.90776e-10	-0.616122
48573204	chr19:48573204:A:G	6.5691e-07	-1.48477	-1.31434
48573345	chr19:48573345:G:A	2.30844e-06	-1.52704	-0.0152889
48573374	chr19:48573374:G:A	7.44677e-05	-1.90776e-10	1.93147
48573430	chr19:48573430:G:A	9.76785e-07	-1.53161	-0.870774
48573565	chr19:48573565:G:A	7.47346e-07	-1.36943	-1.30069
48573672	chr19:48573672:T:G	2.45598e-06	-1.50611	0.0257324
48573800	chr19:48573800:G:A	1.58014e-06	-1.4256	-0.495791
48573807	chr19:48573807:T:C	2.42527e-06	-1.51164	0.0186846
48573921	chr19:48573921:G:A	3.06002e-06	-1.90776e-10	-1.26048
48573974	chr19:48573974:C:T	2.1357e-06	-1.30201	-0.318095
48574019	chr19:48574019:G:C	1.51142e-06	-1.55441	-0.411448
48574195	chr19:48574195:A:G	6.08391e-07	-1.47991	-1.39593
48574264	chr19:48574264:CTTCA:C	7.66498e-05	-1.90776e-10	1.96035
48574884	chr19:48574884:G:A	2.78361e-06	-1.54523	0.190079
48574950	chr19:48574950:T:C	6.4917e-06	-1.90776e-10	-0.508375
48575054	chr19:48575054:A:G	7.50262e-05	-1.90776e-10	1.93894
48575170	chr19:48575170:A:G	6.04795e-07	-1.54263	-1.33913
48575436	chr19:48575436:G:T	5.66131e-07	-1.52753	-1.4203
48575516	chr19:48575516:C:T	0.00012498	-1.90776e-10	2.44926
48575582	chr19:48575582:A:G	1.5935e-06	-1.34753	-0.565431
48575640	chr19:48575640:C:T	1.12558e-06	-1.17818	-1.08242
48575989	chr19:48575989:C:T	8.10512e-07	-1.29786	-1.29112
48576205	chr19:48576205:G:A	1.92749e-06	-1.36323	-0.359455
48576533	chr19:48576533:T:C	2.41785e-06	-1.90776e-10	-1.49602
48576797	chr19:48576797:T:C	8.09626e-06	-1.90776e-10	-0.287498
48576919	chr19:48576919:G:A	1.1283e-06	-1.55278	-0.705406
48577475	chr19:48577475:C:T	5.55631e-06	-1.53879	0.874826
48577569	chr19:48577569:C:T	9.21232e-07	-1.17319	-1.28776
48578071	chr19:48578071:G:A	1.12967e-06	-1.36628	-0.890702
48578227	chr19:48578227:G:C	9.85617e-07	-1.55223	-0.841155
48578255	chr19:48578255:G:A	2.47273e-06	-1.90776e-10	-1.47358
48578379	chr19:48578379:C:T	2.49844e-06	-1.46323	-9.17177e-10
48578494	chr19:48578494:A:T	5.15999e-07	-1.5517	-1.48885
48578530	chr19:48578530:C:T	1.29713e-06	-1.26619	-0.852557
48578769	chr19:48578769:G:A	1.02576e-06	-1.27734	-1.07613
48579008	chr19:48579008:G:A	8.3313e-07	-1.25606	-1.30541
48579149	chr19:48579149:A:T	7.92718e-07	-1.2835	-1.32768
48579172	chr19:48579172:T:C	5.88926e-06	-1.90776e-10	-0.605769
48579343	chr19:48579343:C:A	1.34097e-06	-1.50795	-0.57756
48579432	chr19:48579432:A:G	2.31068e-06	-1.54136	-9.17177e-10
48579726	chr19:48579726:C:T	3.6459e-06	-1.90776e-10	-1.0853
48579738	chr19:48579738:T:C	3.4546e-06	-1.90776e-10	-1.13919
48579742	chr19:48579742:A:G	3.4904e-06	-1.90776e-10	-1.12888
48579745	chr19:48579745:T:C	3.6225e-06	-1.90776e-10	-1.09174
48579760	chr19:48579760:C:T	2.83764e-06	-1.90776e-10	-1.33593
48580066	chr19:48580066:A:G	2.61188e-06	-0.451802	-0.967027
48580236	chr19:48580236:A:G	1.45659e-06	-0.497899	-1.5049
48580249	chr19:48580249:C:T	3.70784e-06	-1.90776e-10	-1.06845
48580261	chr19:48580261:TTTTC:T	3.61267e-06	-1.90776e-10	-1.09445
48580372	chr19:48580372:GC:G	1.01634e-06	-1.21104	-1.15165
48580857	chr19:48580857:C:T	0.000107202	-0.333597	2.62941
48581274	chr19:48581274:T:C	1.09199e-05	-1.29124	1.30292
48581334	chr19:48581334:G:A	5.91155e-06	-1.90776e-10	-0.601993
48581339	chr19:48581339:T:C	1.08069e-06	-1.09002	-1.21128
48581455	chr19:48581455:A:G	2.50593e-05	-1.48804	2.33039
48581943	chr19:48581943:C:T	2.04792e-05	-1.49733	2.13784
48582168	chr19:48582168:G:C	1.8607e-05	-1.49102	2.03566
48582447	chr19:48582447:CACTT:C	2.46717e-06	-1.90776e-10	-1.47583
48582453	chr19:48582453:C:T	2.06918e-05	-1.46595	2.11679
48582476	chr19:48582476:A:T	2.20878e-05	-1.48223	2.19836
48582583	chr19:48582583:A:C	2.44438e-05	-1.44969	2.26716
48582642	chr19:48582642:A:G	1.77364e-05	-1.49564	1.99236
48582677	chr19:48582677:T:C	1.97482e-05	-1.47885	2.08302
48582711	chr19:48582711:T:C	2.30975e-05	-1.48039	2.24121
48582736	chr19:48582736:G:A	4.18233e-06	-0.705989	-0.242042
48582798	chr19:48582798:G:A	2.47725e-05	-1.45682	2.28765
48582961	chr19:48582961:T:A	2.35811e-05	-1.54627	2.32781
48582979	chr19:48582979:C:T	2.80421e-06	-1.34778	-9.17177e-10
48583046	chr19:48583046:G:A	1.20727e-05	0.112045	-9.17177e-10
48583176	chr19:48583176:C:CAGAAT	2.21072e-05	-1.48821	2.20522
48583689	chr19:48583689:G:A	5.20502e-07	-1.52159	-1.51027
48583814	chr19:48583814:TCAAA:T	3.58144e-06	-0.416291	-0.686844
48584035	chr19:48584035:C:T	2.05565e-05	-1.50534	2.14961
48584277	chr19:48584277:G:A	2.94624e-06	-1.90776e-10	-1.29837
48584410	chr19:48584410:T:C	5.52315e-06	-0.940463	0.270512
48584499	chr19:48584499:G:A	6.59966e-06	-1.90776e-10	-0.491881
48584541	chr19:48584541:C:G	2.49036e-06	-1.47717	0.0106992
48584789	chr19:48584789:G:A	2.82298e-06	-1.90776e-10	-1.34111
48584808	chr19:48584808:T:C	1.36566e-06	-0.565364	-1.5019
48584911	chr19:48584911:C:T	1.41237e-05	-0.663721	0.932673
48585433	chr19:48585433:T:C	6.64514e-07	-1.44181	-1.34579
48585665	chr19:48585665:G:A	7.39381e-07	-1.46269	-1.21816
48585735	chr19:48585735:T:C	9.35509e-07	-1.35405	-1.09152
48585795	chr19:48585795:G:A	6.19529e-06	-0.555111	-9.17177e-10
48586052	chr19:48586052:T:A	7.28026e-07	-1.21012	-1.4862
48586229	chr19:48586229:A:G	4.40656e-06	-1.90776e-10	-0.895805
48586307	chr19:48586307:T:G	1.1422e-06	-1.38031	-0.86563
48586330	chr19:48586330:C:A	6.28443e-06	-1.90776e-10	-0.540825
48586348	chr19:48586348:G:T	3.10617e-06	-1.90776e-10	-1.24551
48586364	chr19:48586364:C:T	2.73687e-06	-1.90776e-10	-1.37208
48586454	chr19:48586454:A:G	1.1153e-06	-1.35951	-0.91026
48586538	chr19:48586538:T:C	7.07874e-07	-1.25958	-1.46481
48586675	chr19:48586675:C:G	1.09073e-06	-1.39326	-0.898797
48587041	chr19:48587041:G:A	8.72302e-05	-1.90776e-10	2.08965
48587049	chr19:48587049:T:C	2.37182e-06	-1.50883	-0.00641484
48587091	chr19:48587091:A:G	2.50442e-06	-1.48205	0.0212119
48587725	chr19:48587725:T:C	8.98534e-05	-1.1115	3.23078
48587754	chr19:48587754:G:A	9.37908e-05	-1.37813	3.54029
48588258	chr19:48588258:C:A	8.37369e-06	-1.90776e-10	-0.253805
48588487	chr19:48588487:G:A	2.38418e-06	-1.90776e-10	-1.51005
48588496	chr19:48588496:A:G	2.43272e-06	-1.90776e-10	-1.48989
48588500	chr19:48588500:A:G	2.44111e-06	-1.90776e-10	-1.48645
48588507	chr19:48588507:C:T	3.36166e-06	-1.90776e-10	-1.16646
48588603	chr19:48588603:AAC:A	5.21223e-06	-1.90776e-10	-0.727891
48588605	chr19:48588605:C:T	2.40359e-06	-1.90776e-10	-1.50194
48588609	chr19:48588609:TA:T	5.21223e-06	-1.90776e-10	-0.727891
48588637	chr19:48588637:C:T	2.38845e-06	-1.90776e-10	-1.50825
48588683	chr19:48588683:G:A	3.84969e-06	-1.90776e-10	-1.03091
48588855	chr19:48588855:G:A	2.58042e-06	-0.859209	-0.571738
48588977	chr19:48588977:C:A	5.57031e-07	-1.49511	-1.46893
48589173	chr19:48589173:A:G	7.59509e-07	-1.20438	-1.4496
48589234	chr19:48589234:T:C	6.68891e-07	-1.54321	-1.23783
48589280	chr19:48589280:A:C	5.62015e-06	-1.90776e-10	-0.652541
48589294	chr19:48589294:G:A	0.000168793	0.882556	1.86722
48589644	chr19:48589644:A:G	7.00058e-06	-1.90776e-10	-0.432906
48589974	chr19:48589974:TTTTC:T	2.3978e-06	-1.90776e-10	-1.50435
48590153	chr19:48590153:A:C	2.33631e-06	-1.53033	-9.17177e-10
48590368	chr19:48590368:G:A	2.39774e-06	-1.90776e-10	-1.50437
48590394	chr19:48590394:G:T	1.19249e-06	-1.39561	-0.807242
48590590	chr19:48590590:A:G	6.43016e-06	-1.90776e-10	-0.5179
48590838	chr19:48590838:GTTTA:G	1.09895e-06	-1.05127	-1.23327
48591213	chr19:48591213:T:C	1.2546e-06	-0.915625	-1.23646
48591513	chr19:48591513:G:A	2.40813e-06	-1.90776e-10	-1.50005
48591599	chr19:48591599:C:T	1.49652e-05	0.326827	-9.17177e-10
48591918	chr19:48591918:G:A	4.62825e-06	-1.90776e-10	-0.846722
48592206	chr19:48592206:G:C	9.71032e-07	-1.36525	-1.04305
48592518	chr19:48592518:C:A	1.23761e-06	-0.862772	-1.30294
48592614	chr19:48592614:G:A	1.36828e-06	-0.725229	-1.34012
48592641	chr19:48592641:G:A	2.69051e-06	-1.90776e-10	-1.38917
48592651	chr19:48592651:C:T	2.72031e-06	-1.90776e-10	-1.37815
48592741	chr19:48592741:C:T	3.53301e-06	-1.90776e-10	-1.11675
48592808	chr19:48592808:C:T	1.03127e-06	-1.17481	-1.17329
48592910	chr19:48592910:G:A	1.44013e-05	0.288416	-9.17177e-10
48593054	chr19:48593054:G:A	1.59957e-05	0.232724	0.160694
48593594	chr19:48593594:C:T	3.89581e-06	0.185266	-1.20426
48593641	chr19:48593641:T:A	2.24312e-05	1.0569	-0.325353
48593869	chr19:48593869:G:A	8.25329e-07	-1.10673	-1.46415
48593983	chr19:48593983:G:T	2.29805e-06	-1.54684	-9.17177e-10
48593997	chr19:48593997:G:A	2.44411e-06	0.023417	-1.50864
48594406	chr19:48594406:C:T	9.36509e-07	-0.994464	-1.45003
48594630	chr19:48594630:A:T	5.93282e-07	-1.51531	-1.38568
48594692	chr19:48594692:C:T	1.09021e-06	-0.965175	-1.32736
48594902	chr19:48594902:CCAG:C	5.58051e-07	-1.45036	-1.51184
48595099	chr19:48595099:A:G	1.4533e-06	-0.616942	-1.38812
48595154	chr19:48595154:T:C	3.98197e-06	-1.90776e-10	-0.997123
48595305	chr19:48595305:CA:C	5.70274e-07	-1.4274	-1.51313
48595518	chr19:48595518:C:T	5.64481e-07	-1.43747	-1.51328
48595522	chr19:48595522:C:T	1.44747e-06	-0.628201	-1.38088
48595594	chr19:48595594:CAGA:C	2.50869e-06	-1.45914	-9.17177e-10
48595749	chr19:48595749:A:C	6.78448e-07	-1.29102	-1.47583
48595933	chr19:48595933:A:G	6.02941e-07	-1.43505	-1.44979
48596124	chr19:48596124:A:G	5.09056e-07	-1.54152	-1.51258
48596190	chr19:48596190:G:A	2.5347e-06	-1.90776e-10	-1.44882
48596234	chr19:48596234:T:C	6.13421e-07	-1.39002	-1.47759
48596698	chr19:48596698:C:T	9.44443e-07	-1.15699	-1.27907
48596922	chr19:48596922:G:A	2.72341e-06	-1.90776e-10	-1.37702
48597395	chr19:48597395:T:TTGCAG	4.68687e-06	-0.153961	-0.680174
48597406	chr19:48597406:C:T	5.63272e-07	-1.45085	-1.50204
48597446	chr19:48597446:T:C	5.31287e-07	-1.54555	-1.4658
48598079	chr19:48598079:A:G	2.77836e-06	-1.90776e-10	-1.35704
48598145	chr19:48598145:C:T	3.45055e-06	-1.90776e-10	-1.14037
48598320	chr19:48598320:C:T	1.63374e-06	-0.51637	-1.37166
48598417	chr19:48598417:C:T	2.34057e-06	-1.52851	-9.17177e-10
48598570	chr19:48598570:C:T	1.2103e-06	-1.54753	-0.640495
48598699	chr19:48598699:C:T	2.6979e-06	0.11578	-1.50221
48598733	chr19:48598733:G:A	1.06941e-06	-0.899514	-1.41228
48599142	chr19:48599142:C:T	3.02406e-06	-0.0665189	-1.20578
48599342	chr19:48599342:C:T	4.64645e-06	-0.842797	-9.17177e-10
48599475	chr19:48599475:C:A	2.1907e-05	0.707908	-9.17177e-10
48599525	chr19:48599525:G:A	2.3691e-06	-0.00374112	-1.51265
48599557	chr19:48599557:G:A	1.3906e-06	-0.625529	-1.42363
48599986	chr19:48599986:C:T	8.17006e-07	-1.20013	-1.38088
48600107	chr19:48600107:G:C	2.59621e-06	-1.90776e-10	-1.42485
48600190	chr19:48600190:C:T	0.000343526	4.73136	-1.27099
48600262	chr19:48600262:C:T	3.14762e-06	-1.90776e-10	-1.23225
48600448	chr19:48600448:G:A	2.69974e-06	-1.90776e-10	-1.38574
48600480	chr19:48600480:C:T	8.72155e-07	-1.0417	-1.47398
48600514	chr19:48600514:G:A	5.43209e-07	-1.55174	-1.43742
48601051	chr19:48601051:C:T	0.000432861	5.05313	-1.36162
48601209	chr19:48601209:C:T	2.66066e-06	-1.90776e-10	-1.40033
48601482	chr19:48601482:C:T	1.61722e-05	0.843595	-0.439201
48601634	chr19:48601634:G:A	3.32671e-06	-1.90776e-10	-1.17692
48601638	chr19:48601638:G:A	2.03387e-05	-1.90776e-10	0.633627
48601869	chr19:48601869:C:T	6.44465e-07	-1.31071	-1.50753
48602154	chr19:48602154:AAAAAAAAAAAAT:A	2.37773e-06	-1.90776e-10	-1.51275
48602879	chr19:48602879:C:T	9.59145e-07	-1.29414	-1.12647
48602942	chr19:48602942:C:G	1.33593e-06	-0.817106	-1.27216
48603015	chr19:48603015:C:A	2.63157e-06	-1.90776e-10	-1.41132
48603738	chr19:48603738:G:A	1.30905e-06	-1.3684	-0.741202
48603803	chr19:48603803:G:A	2.66067e-05	-1.90776e-10	0.902264
48604086	chr19:48604086:G:A	2.41303e-06	-1.90776e-10	-1.49802
48604155	chr19:48604155:G:A	2.3881e-06	-1.90776e-10	-1.5084
48604191	chr19:48604191:C:G	6.53509e-06	-1.90776e-10	-0.501714
48604812	chr19:48604812:G:A	3.56027e-06	-1.90776e-10	-1.10906
48605239	chr19:48605239:C:T	6.08381e-05	-1.90776e-10	1.72932
48605385	chr19:48605385:C:A	1.75772e-06	-0.467389	-1.34749
48605389	chr19:48605389:A:G	3.1964e-06	-1.90776e-10	-1.21687
48605515	chr19:48605515:C:A	2.71076e-06	-1.90776e-10	-1.38167
48606453	chr19:48606453:A:ACTTTC	6.14392e-05	2.97261	-1.23346
48606539	chr19:48606539:A:G	3.33154e-05	-1.90776e-10	1.12712
48607015	chr19:48607015:C:G	2.86022e-06	-1.90776e-10	-1.328
48607347	chr19:48607347:G:A	3.33695e-06	-1.90776e-10	-1.17384
48607965	chr19:48607965:C:T	2.41083e-06	-1.90776e-10	-1.49893
48607980	chr19:48607980:A:G	3.86536e-06	-1.90776e-10	-1.02684
48608926	chr19:48608926:T:G	3.69004e-06	-1.90776e-10	-1.07326
48608979	chr19:48608979:T:C	2.78452e-06	-1.90776e-10	-1.35483
48609038	chr19:48609038:T:C	1.86965e-06	-0.751044	-1.0021
48609042	chr19:48609042:G:A	1.4401e-06	-1.23711	-0.777075
48609348	chr19:48609348:G:A	9.72281e-07	-1.03589	-1.37112
48609360	chr19:48609360:C:T	2.63337e-06	-1.41064	-9.17177e-10
48609726	chr19:48609726:A:C	1.67883e-06	-0.82062	-1.04019
48609736	chr19:48609736:G:A	9.68996e-07	-0.913219	-1.49718
48609772	chr19:48609772:G:C	1.72693e-06	-0.763387	-1.06917
48609846	chr19:48609846:G:A	3.6502e-06	-1.90776e-10	-1.08412
48610204	chr19:48610204:G:C	2.37933e-06	-1.90776e-10	-1.51208
48610979	chr19:48610979:T:G	0.00113406	5.91424	-1.25958
48611152	chr19:48611152:T:C	5.79974e-06	-1.90776e-10	-0.621086
48611191	chr19:48611191:C:T	3.64664e-05	2.57851	-1.36102
48611216	chr19:48611216:T:C	6.66546e-07	-1.27832	-1.50622
48611222	chr19:48611222:T:G	4.08799e-06	0.057239	-1.02809
48611956	chr19:48611956:C:T	2.44506e-06	-1.90776e-10	-1.48483
48612183	chr19:48612183:C:T	1.5076e-06	-0.961517	-1.00686
48612420	chr19:48612420:A:T	4.61886e-06	0.0619011	-0.910653
48612517	chr19:48612517:T:G	6.91595e-07	-1.51172	-1.23594
48612634	chr19:48612634:C:T	2.99021e-06	-1.90776e-10	-1.28356
48612657	chr19:48612657:C:T	2.39131e-06	-1.90776e-10	-1.50706
48612661	chr19:48612661:CAA:C	4.35855e-06	0.0475547	-0.954315
48613102	chr19:48613102:T:C	6.66256e-05	3.20258	-1.38239
48613181	chr19:48613181:A:G	6.40602e-06	0.37141	-0.893072
48613298	chr19:48613298:A:G	0.000281666	4.69319	-1.43137
48613599	chr19:48613599:A:G	2.38062e-06	-1.90776e-10	-1.51154
48613655	chr19:48613655:T:C	2.97563e-06	-1.28845	-9.17177e-10
48613847	chr19:48613847:C:T	5.185e-06	0.274103	-1.00723
48614441	chr19:48614441:C:T	2.99892e-06	-1.90776e-10	-1.28065
48614858	chr19:48614858:G:A	7.68315e-06	-1.90776e-10	-0.33987
48615114	chr19:48615114:G:A	2.19121e-06	-0.127306	-1.46714
48615134	chr19:48615134:C:T	2.7918e-05	-1.90776e-10	0.950373
48617177	chr19:48617177:C:T	2.16075e-06	-0.567878	-1.04057
48618417	chr19:48618417:G:A	2.42115e-06	-1.90776e-10	-1.49466
48618531	chr19:48618531:T:C	1.35402e-05	0.530544	-0.303778
48618792	chr19:48618792:T:C	1.48935e-05	0.585112	-0.263087
48618991	chr19:48618991:T:C	2.80794e-05	2.40306	-1.44693
48619017	chr19:48619017:G:A	4.0276e-05	-1.90776e-10	1.31685
48620381	chr19:48620381:T:G	5.15624e-06	-1.90776e-10	-0.738693
48621808	chr19:48621808:T:A	4.75148e-06	-1.90776e-10	-0.820444
48621992	chr19:48621992:A:G	8.39781e-06	1.13174	-1.38267
48622026	chr19:48622026:T:C	8.72992e-06	1.15407	-1.36622
48622275	chr19:48622275:A:T	3.15463e-06	0.218504	-1.44853
48622766	chr19:48622766:T:TG	2.97208e-06	-1.90776e-10	-1.28964
48622994	chr19:48622994:C:T	2.93407e-06	-1.90776e-10	-1.30251
48623105	chr19:48623105:G:A	2.8092e-06	-1.90776e-10	-1.346
48624233	chr19:48624233:C:T	4.76934e-05	2.86101	-1.37512
48624496	chr19:48624496:G:C	2.56417e-06	-1.90776e-10	-1.43726
48625185	chr19:48625185:A:C	2.74644e-06	-1.90776e-10	-1.3686
48625515	chr19:48625515:T:C	2.66368e-06	-1.90776e-10	-1.39919
48625687	chr19:48625687:C:T	3.2244e-06	-1.90776e-10	-1.20815
48626296	chr19:48626296:G:A	3.2056e-06	-1.90776e-10	-1.214
48626534	chr19:48626534:A:G	3.62561e-06	0.182697	-1.27357
48626602	chr19:48626602:G:A	4.11558e-06	-0.947515	-0.0166063
48627315	chr19:48627315:A:G	8.35926e-06	-1.90776e-10	-0.255529
48627460	chr19:48627460:A:T	2.70848e-06	-1.90776e-10	-1.38251
48628060	chr19:48628060:G:T	1.91272e-05	-1.90776e-10	0.572213
48629377	chr19:48629377:G:A	6.75752e-07	-1.42284	-1.34798
48629389	chr19:48629389:G:A	2.81674e-06	-1.90776e-10	-1.34332
48630504	chr19:48630504:C:T	2.84573e-06	0.159404	-1.49248
48630903	chr19:48630903:C:T	3.00061e-06	-1.28008	-9.17177e-10
48631114	chr19:48631114:A:G	2.7296e-06	-1.90776e-10	-1.37475
48631272	chr19:48631272:A:C	2.64421e-06	-1.90776e-10	-1.40653
48631299	chr19:48631299:G:A	3.99848e-06	-1.90776e-10	-0.992987
48631467	chr19:48631467:C:T	3.99145e-06	-0.994745	-9.17177e-10
48631993	chr19:48631993:C:T	2.71705e-06	-1.90776e-10	-1.37935
48632285	chr19:48632285:T:C	6.72616e-06	0.840325	-1.31322
48632533	chr19:48632533:A:G	8.44535e-06	1.07452	-1.3198
48633129	chr19:48633129:T:C	2.38933e-06	-1.90776e-10	-1.50789
48633258	chr19:48633258:T:C	4.91422e-05	2.81168	-1.29586
48633394	chr19:48633394:G:A	7.27995e-06	0.317813	-0.711589
48634322	chr19:48634322:GCA:G	1.11768e-05	0.0349417	-9.17177e-10
48635029	chr19:48635029:C:G	5.30441e-05	2.9087	-1.31648
48636583	chr19:48636583:A:AGGAG	7.41557e-07	-1.18548	-1.49243
48636678	chr19:48636678:G:C	2.72442e-06	-1.90776e-10	-1.37665
48637344	chr19:48637344:C:T	2.78482e-06	-1.90776e-10	-1.35472
48637552	chr19:48637552:A:C	3.67896e-06	0.0354007	-1.11167
48638149	chr19:48638149:AAGAC:A	8.31695e-05	3.47766	-1.43568
48638275	chr19:48638275:T:C	2.47572e-06	-0.608425	-0.863944
48639768	chr19:48639768:T:C	2.81798e-06	-0.652476	-0.690405
48640467	chr19:48640467:C:T	9.11711e-06	1.07501	-1.24375
48640625	chr19:48640625:C:T	2.50302e-06	-1.90776e-10	-1.4614
48640990	chr19:48640990:T:G	3.41775e-06	-1.90776e-10	-1.14992
48641677	chr19:48641677:T:C	1.07522e-05	1.04568	-1.04947
48642256	chr19:48642256:C:T	4.76655e-05	2.76809	-1.28279
48642355	chr19:48642355:T:C	2.40565e-06	-1.90776e-10	-1.50108
48642611	chr19:48642611:TAGG:T	0.000328056	4.49104	-1.07676
48643273	chr19:48643273:G:T	2.33349e-06	-1.53154	-9.17177e-10
48643437	chr19:48643437:TA:T	7.78659e-06	0.917901	-1.2444
48643697	chr19:48643697:C:T	3.93571e-05	-1.90776e-10	1.29378
48644237	chr19:48644237:G:C	2.89283e-06	0.162834	-1.4795
48644846	chr19:48644846:C:T	2.76479e-05	-1.90776e-10	0.94065
48644886	chr19:48644886:C:T	1.07611e-06	-0.833552	-1.47199
48645239	chr19:48645239:G:A	2.81046e-06	-1.90776e-10	-1.34555
48645524	chr19:48645524:C:T	6.85589e-05	3.22984	-1.38105
48645788	chr19:48645788:GACTGA:G	2.49669e-06	-1.90776e-10	-1.46394
48646350	chr19:48646350:G:A	5.37084e-05	-1.90776e-10	1.60467
48646680	chr19:48646680:T:G	8.15941e-06	0.91124	-1.19097
48648066	chr19:48648066:T:G	4.00951e-05	-1.90776e-10	1.31235
48648861	chr19:48648861:C:T	2.37791e-06	-1.90776e-10	-1.51268
48649353	chr19:48649353:G:A	2.87024e-06	-1.90776e-10	-1.3245
48649423	chr19:48649423:G:A	4.23038e-05	1.36598	-9.17177e-10
48649451	chr19:48649451:G:C	6.62978e-06	1.02239	-1.50972
48649687	chr19:48649687:G:A	7.13124e-06	-1.90776e-10	-0.414415
48649762	chr19:48649762:C:G	2.47798e-06	-1.90776e-10	-1.47145
48650464	chr19:48650464:C:T	2.3771e-06	-1.90776e-10	-1.51302
48650567	chr19:48650567:C:A	1.77917e-05	1.23063	-0.730794
48650671	chr19:48650671:A:G	7.24667e-07	-1.19826	-1.50268
48650941	chr19:48650941:C:T	2.48169e-06	-1.90776e-10	-1.46996
48651755	chr19:48651755:T:C	1.4988e-06	-1.09234	-0.881893
48651988	chr19:48651988:A:G	2.42126e-06	-1.90776e-10	-1.49461
48651998	chr19:48651998:C:T	1.48736e-06	-0.68599	-1.2959
48651999	chr19:48651999:G:A	7.53764e-07	-1.15014	-1.51144
48652336	chr19:48652336:C:T	3.75242e-06	-1.90776e-10	-1.0565
48652504	chr19:48652504:G:A	2.61279e-06	-1.90776e-10	-1.41848
48652955	chr19:48652955:AG:A	4.78226e-06	-1.90776e-10	-0.813987
48653051	chr19:48653051:C:T	9.29583e-07	-1.29342	-1.1585
48653105	chr19:48653105:G:A	2.62094e-06	-1.90776e-10	-1.41537
48653460	chr19:48653460:G:A	2.40281e-06	-1.90776e-10	-1.50226
48653711	chr19:48653711:T:A	2.38759e-06	-1.90776e-10	-1.50861
48653878	chr19:48653878:G:A	8.31688e-07	-1.05811	-1.50509
48653998	chr19:48653998:C:T	8.26779e-07	-1.0679	-1.50121
48653999	chr19:48653999:G:A	4.79962e-06	-1.90776e-10	-0.810362
48654232	chr19:48654232:C:T	2.43937e-06	-0.455115	-1.03205
48654881	chr19:48654881:A:G	8.36402e-07	-1.04988	-1.50766
48655275	chr19:48655275:A:G	7.06755e-05	3.39125	-1.51206
48655852	chr19:48655852:A:G	6.44142e-06	-1.90776e-10	-0.51615
48656998	chr19:48656998:G:A	8.19837e-07	-1.06479	-1.51276
48657290	chr19:48657290:A:G	2.77537e-06	-0.341632	-1.01648
48657762	chr19:48657762:G:A	5.67675e-06	-1.90776e-10	-0.642522
48657774	chr19:48657774:C:A	7.08743e-06	-1.90776e-10	-0.420577
48658078	chr19:48658078:T:A	1.4725e-05	-1.90776e-10	0.31065
48658236	chr19:48658236:T:A	2.44638e-06	-1.90776e-10	-1.48429
48658520	chr19:48658520:G:A	2.41091e-06	-1.90776e-10	-1.4989
48658714	chr19:48658714:C:T	1.71551e-05	-1.90776e-10	0.463394
48658813	chr19:48658813:G:A	3.70945e-06	-1.90776e-10	-1.06802
48658999	chr19:48658999:A:G	1.09233e-05	-1.90776e-10	0.0119955
48659244	chr19:48659244:G:A	1.25106e-05	1.62477	-1.47709
48659764	chr19:48659764:G:A	0.00016585	-1.90776e-10	2.73218
48660181	chr19:48660181:T:C	2.40044e-06	-1.50325	-9.17177e-10
48660962	chr19:48660962:G:A	2.54126e-06	0.0503151	-1.49656
48661483	chr19:48661483:T:C	1.4973e-05	1.7365	-1.40915
48661687	chr19:48661687:G:A	2.68295e-06	-1.90776e-10	-1.39198
48661695	chr19:48661695:A:G	9.22266e-06	0.802939	-0.960176
48662308	chr19:48662308:A:AT	2.44553e-06	-1.90776e-10	-1.48464
48663033	chr19:48663033:T:C	2.80658e-06	-1.90776e-10	-1.34693
48663286	chr19:48663286:C:T	6.84196e-06	-1.90776e-10	-0.455826
48663289	chr19:48663289:C:G	2.37558e-06	-1.51366	-9.17177e-10
48663876	chr19:48663876:C:A	2.40492e-06	-1.90776e-10	-1.50138
48664104	chr19:48664104:G:A	5.48033e-06	-0.062254	-0.61548
48664274	chr19:48664274:A:G	2.30241e-06	-1.54494	-9.17177e-10
48664522	chr19:48664522:C:T	2.29701e-06	-1.54729	-9.17177e-10
48664748	chr19:48664748:G:A	5.50668e-07	-1.49607	-1.47945
48664925	chr19:48664925:T:C	0.000145746	1.84962	0.75335
48664936	chr19:48664936:G:A	2.50962e-06	-1.45877	-9.17177e-10
48664987	chr19:48664987:A:G	1.11803e-05	0.0352491	-9.17177e-10
48665139	chr19:48665139:G:T	2.9852e-06	-1.90776e-10	-1.28523
48665171	chr19:48665171:C:T	2.37894e-06	-1.90776e-10	-1.51225
48665300	chr19:48665300:A:G	1.76338e-06	-0.64117	-1.1705
48665480	chr19:48665480:G:A	1.56959e-06	-0.681811	-1.24627
48665685	chr19:48665685:G:A	0.000202269	3.49322	-0.562524
48665959	chr19:48665959:TG:T	2.23205e-06	-0.165834	-1.41014
48666807	chr19:48666807:C:T	2.47552e-06	-1.90776e-10	-1.47245
48666810	chr19:48666810:G:A	3.73461e-06	-1.90776e-10	-1.06126
48666811	chr19:48666811:G:A	3.07296e-05	1.65122	-0.604893
48666874	chr19:48666874:G:A	2.51673e-06	-1.90776e-10	-1.45594
48667236	chr19:48667236:AGAG:A	3.86509e-06	-1.90776e-10	-1.02692
48667778	chr19:48667778:C:G	5.30881e-07	-1.55339	-1.45873
48668336	chr19:48668336:T:C	2.19698e-06	-0.150539	-1.44128
48668749	chr19:48668749:G:A	2.4031e-06	-1.90776e-10	-1.50214
48668909	chr19:48668909:G:A	2.49983e-06	-1.90776e-10	-1.46268
48668921	chr19:48668921:C:T	2.49667e-06	-1.90776e-10	-1.46394
48670406	chr19:48670406:C:T	6.80374e-06	-1.90776e-10	-0.461428
48672012	chr19:48672012:C:T	2.43033e-06	-1.90776e-10	-1.49087
48672151	chr19:48672151:C:T	2.54105e-06	-1.90776e-10	-1.44632
48672642	chr19:48672642:CTT:C	2.4726e-06	-0.00481846	-1.46881
48672707	chr19:48672707:G:C	5.35122e-07	-1.55389	-1.45027
48672909	chr19:48672909:T:C	2.93493e-06	-1.90776e-10	-1.30222
48673697	chr19:48673697:C:T	4.63078e-06	0.635549	-1.48172
48673777	chr19:48673777:G:A	2.47787e-06	-1.90776e-10	-1.4715
48674005	chr19:48674005:G:A	3.67394e-06	0.383084	-1.46072
48674439	chr19:48674439:AG:A	6.01812e-05	3.22147	-1.50301
48674537	chr19:48674537:C:A	2.40072e-06	-1.90776e-10	-1.50313
48674737	chr19:48674737:T:C	4.06651e-06	-0.976114	-9.17177e-10
48675435	chr19:48675435:G:A	2.37654e-06	-1.90776e-10	-1.51326
48675495	chr19:48675495:C:T	6.29184e-07	-1.33334	-1.50889
48676131	chr19:48676131:G:C	6.81974e-07	-1.44598	-1.31568
48676224	chr19:48676224:C:T	3.83619e-06	0.350798	-1.38522
48676506	chr19:48676506:A:G	2.3971e-06	-1.90776e-10	-1.50464
48677071	chr19:48677071:A:G	3.39252e-06	0.215926	-1.37325
48677084	chr19:48677084:A:G	4.09784e-06	-1.90776e-10	-0.968441
48678387	chr19:48678387:T:C	2.56423e-06	-1.90776e-10	-1.43724
48678688	chr19:48678688:A:G	4.11372e-06	0.397756	-1.36233
48679006	chr19:48679006:T:C	5.43522e-06	-1.90776e-10	-0.685999
48679021	chr19:48679021:A:G	3.03954e-06	-0.0464757	-1.22072
48679110	chr19:48679110:G:T	2.48489e-06	-1.90776e-10	-1.46867
48679969	chr19:48679969:G:A	4.19683e-06	-0.944569	-9.17177e-10
48679992	chr19:48679992:G:C	3.12499e-06	-1.90776e-10	-1.23947
48680126	chr19:48680126:G:A	2.45717e-06	-1.90776e-10	-1.47989
48680448	chr19:48680448:G:A	3.20556e-05	1.21091	-0.122335
48680713	chr19:48680713:G:A	2.764e-06	-1.90776e-10	-1.36222
48680720	chr19:48680720:G:A	4.17648e-05	-1.90776e-10	1.35315
48680796	chr19:48680796:G:A	4.68218e-06	-1.90776e-10	-0.835136
48681039	chr19:48681039:G:A	1.03709e-06	-1.41462	-0.92787
48681123	chr19:48681123:G:A	2.46213e-06	-1.90776e-10	-1.47787
48682588	chr19:48682588:G:A	4.928e-06	-1.90776e-10	-0.783967
48682889	chr19:48682889:C:T	6.5106e-06	-1.90776e-10	-0.505468
48682911	chr19:48682911:A:G	5.24929e-07	-1.51013	-1.51326
48682941	chr19:48682941:C:T	2.59532e-06	-1.90776e-10	-1.42519
48683460	chr19:48683460:T:C	2.58726e-05	1.4093	-0.53501
48683512	chr19:48683512:C:G	1.39799e-05	1.39832	-1.13959
48684010	chr19:48684010:G:A	2.41454e-05	1.68323	-0.878037
48684067	chr19:48684067:G:T	3.01318e-05	1.9723	-0.945615
48684281	chr19:48684281:C:T	2.43344e-06	-1.90776e-10	-1.48959
48684284	chr19:48684284:C:T	3.05757e-05	1.88971	-0.848402
48684354	chr19:48684354:G:A	3.49813e-05	1.98472	-0.808804
48684378	chr19:48684378:G:A	6.05799e-06	0.415682	-0.993205
48684460	chr19:48684460:G:A	6.23855e-06	-1.90776e-10	-0.548152
48685001	chr19:48685001:C:T	8.62766e-07	-1.54546	-0.981053
48685224	chr19:48685224:T:C	9.25434e-07	-1.5424	-0.913992
48685370	chr19:48685370:G:A	1.03009e-06	-1.53629	-0.812962
48685561	chr19:48685561:G:A	6.05292e-06	-1.90776e-10	-0.57836
48685567	chr19:48685567:T:C	2.58723e-06	-1.90776e-10	-1.42831
48685853	chr19:48685853:T:G	6.74672e-07	-1.51927	-1.25316
48685874	chr19:48685874:A:G	9.10586e-07	-1.53526	-0.937305
48685939	chr19:48685939:C:T	8.76049e-07	-1.54794	-0.963298
48686158	chr19:48686158:A:G	9.85378e-07	-1.51876	-0.874867
48686257	chr19:48686257:T:C	2.55562e-06	-1.90776e-10	-1.44061
48686272	chr19:48686272:T:C	1.23363e-06	-1.55398	-0.614957
48686486	chr19:48686486:T:TA	1.66286e-06	-1.55334	-0.31702
48686637	chr19:48686637:C:T	2.77444e-06	-1.90776e-10	-1.35845
48686642	chr19:48686642:T:C	4.41395e-06	-1.90776e-10	-0.894129
48686764	chr19:48686764:T:C	1.81596e-06	-1.50787	-0.274416
48686866	chr19:48686866:C:T	7.64064e-06	-1.52137	1.17595
48686989	chr19:48686989:C:A	2.42548e-06	-1.90776e-10	-1.49287
48687108	chr19:48687108:A:G	7.42466e-06	-1.5167	1.14261
48687308	chr19:48687308:CCCAGTCT:C	2.51706e-06	-1.45581	-9.17177e-10
48687819	chr19:48687819:G:A	2.38196e-06	-1.55414	0.0431649
48687870	chr19:48687870:T:C	5.4082e-07	-1.50765	-1.48592
48687879	chr19:48687879:A:G	5.40481e-07	-1.50787	-1.48633
48687968	chr19:48687968:T:C	5.55559e-07	-1.49378	-1.4729
48688099	chr19:48688099:G:A	4.40137e-06	-1.90776e-10	-0.896983
48688376	chr19:48688376:G:A	1.31871e-05	-1.90776e-10	0.200337
48688434	chr19:48688434:C:T	5.34835e-07	-1.51172	-1.49297
48688664	chr19:48688664:A:G	5.37818e-07	-1.5118	-1.48734
48688746	chr19:48688746:G:T	5.3243e-07	-1.51786	-1.49134
48688792	chr19:48688792:C:T	7.18939e-07	-1.35515	-1.35373
48689126	chr19:48689126:C:T	6.76677e-07	-1.48214	-1.28733
48689297	chr19:48689297:C:T	4.68423e-05	1.46789	-9.17177e-10
48689384	chr19:48689384:TAATA:T	6.40373e-07	-1.52082	-1.30379
48689477	chr19:48689477:C:T	8.72317e-07	-1.5118	-1.0037
48689599	chr19:48689599:A:G	6.08326e-07	-1.42052	-1.45543
48689837	chr19:48689837:A:G	6.04253e-07	-1.55349	-1.32917
48689925	chr19:48689925:A:G	3.14897e-06	-1.90776e-10	-1.23182
48690217	chr19:48690217:T:C	2.72795e-06	-1.90776e-10	-1.37535
48690328	chr19:48690328:G:A	6.4772e-07	-1.37295	-1.44025
48690335	chr19:48690335:T:A	6.45997e-07	-1.3723	-1.44356
48690404	chr19:48690404:A:T	7.04214e-07	-1.34293	-1.38665
48690492	chr19:48690492:C:T	9.9796e-05	-1.90776e-10	2.22423
48690549	chr19:48690549:T:C	6.41202e-07	-1.3795	-1.44381
48690595	chr19:48690595:A:T	6.12182e-07	-1.41222	-1.45741
48690601	chr19:48690601:G:A	6.3213e-07	-1.39251	-1.44505
48690632	chr19:48690632:C:T	6.23397e-07	-1.40782	-1.44365
48690680	chr19:48690680:G:A	7.16629e-07	-1.3975	-1.3146
48690701	chr19:48690701:T:A	6.04441e-07	-1.40619	-1.47616
48690714	chr19:48690714:G:A	5.39284e-06	-1.90776e-10	-0.693827
48690848	chr19:48690848:C:G	6.25789e-07	-1.43269	-1.41496
48690959	chr19:48690959:T:G	7.46368e-07	-1.33603	-1.3354
48691039	chr19:48691039:T:C	6.3003e-07	-1.4067	-1.43419
48691151	chr19:48691151:C:G	9.62683e-05	-1.90776e-10	2.18824
48691183	chr19:48691183:C:T	6.19684e-07	-1.46449	-1.39295
48691269	chr19:48691269:T:C	6.60838e-07	-1.43685	-1.3563
48691505	chr19:48691505:T:A	5.62178e-07	-1.48568	-1.46916
48691513	chr19:48691513:A:T	2.41997e-06	-1.90776e-10	-1.49514
48691623	chr19:48691623:C:T	8.15864e-07	-1.19992	-1.38249
48691635	chr19:48691635:T:C	6.47228e-07	-1.44165	-1.3723
48691640	chr19:48691640:G:A	2.50094e-06	-1.90776e-10	-1.46223
48691703	chr19:48691703:T:C	4.57406e-06	-1.90776e-10	-0.858499
48691833	chr19:48691833:A:G	6.35379e-07	-1.44112	-1.39131
48691985	chr19:48691985:TTGTA:T	6.85506e-07	-1.48669	-1.2698
48692018	chr19:48692018:C:G	4.01101e-06	-1.90776e-10	-0.989858
48692051	chr19:48692051:T:C	6.82188e-07	-1.48818	-1.27317
48692101	chr19:48692101:C:T	6.83963e-07	-1.4923	-1.26645
48692154	chr19:48692154:C:T	5.93422e-07	-1.3965	-1.50425
48692424	chr19:48692424:C:T	6.8503e-07	-1.4959	-1.26129
48692425	chr19:48692425:A:G	6.95021e-07	-1.48878	-1.25393
48692504	chr19:48692504:AC:A	5.39159e-07	-1.54599	-1.45065
48692510	chr19:48692510:C:T	6.60583e-07	-1.49057	-1.30296
48692528	chr19:48692528:T:C	7.00174e-07	-1.49183	-1.2435
48692998	chr19:48692998:G:A	6.69894e-07	-1.44043	-1.33911
48693206	chr19:48693206:G:A	6.87842e-07	-1.5071	-1.246
48693406	chr19:48693406:G:A	7.75898e-05	-1.90776e-10	1.97254
48693465	chr19:48693465:G:A	5.83227e-07	-1.46035	-1.45773
48693719	chr19:48693719:C:T	4.19286e-06	-1.90776e-10	-0.945516
48693956	chr19:48693956:A:G	2.49549e-06	-1.90776e-10	-1.46442
48693992	chr19:48693992:G:A	2.70957e-06	-1.90776e-10	-1.38211
48694447	chr19:48694447:G:A	4.42293e-06	-1.90776e-10	-0.892097
48694728	chr19:48694728:C:A	6.7196e-05	-1.90776e-10	1.82871
48695079	chr19:48695079:T:C	7.85973e-07	-1.34185	-1.27788
48695088	chr19:48695088:G:A	2.96256e-06	-1.90776e-10	-1.29285
48695419	chr19:48695419:C:T	2.48654e-06	-1.90776e-10	-1.46801
48695512	chr19:48695512:A:G	2.42248e-06	-1.90776e-10	-1.49411
48695615	chr19:48695615:G:A	1.74425e-05	-1.90776e-10	0.480011
48695707	chr19:48695707:C:T	5.71926e-06	-1.90776e-10	-0.63506
48695750	chr19:48695750:T:C	7.43415e-07	-1.30502	-1.37038
48695865	chr19:48695865:T:G	5.18152e-07	-1.54426	-1.49212
48696176	chr19:48696176:T:C	6.29623e-07	-1.5283	-1.31323
48696196	chr19:48696196:G:C	3.25476e-06	-1.90776e-10	-1.19878
48696547	chr19:48696547:G:C	3.61587e-06	0.369269	-1.46284
48696569	chr19:48696569:G:C	1.75459e-05	-1.90776e-10	0.485922
48697008	chr19:48697008:T:C	2.46452e-06	-1.90776e-10	-1.4769
48697768	chr19:48697768:C:T	2.59184e-06	-1.90776e-10	-1.42653
48697960	chr19:48697960:C:T	0.00454567	4.11027	1.93276
48698868	chr19:48698868:G:A	5.42268e-06	-1.90776e-10	-0.68831
48699514	chr19:48699514:T:G	4.81884e-06	-1.90776e-10	-0.806367
48700403	chr19:48700403:C:T	3.78032e-06	0.283166	-1.33226
48700471	chr19:48700471:C:T	2.49934e-06	-1.90776e-10	-1.46287
48700476	chr19:48700476:A:G	2.38049e-06	-0.17554	-1.33605
48700482	chr19:48700482:A:G	2.96904e-06	0.0458184	-1.33648
48700735	chr19:48700735:G:A	3.56464e-06	0.206801	-1.31464
48700764	chr19:48700764:A:C	3.55777e-06	0.171272	-1.28104
48701573	chr19:48701573:A:G	2.30644e-06	-1.54319	-9.17177e-10
48702748	chr19:48702748:C:G	3.17707e-06	0.202644	-1.42558
48702851	chr19:48702851:C:G	0.0573988	7.8377	0.741178
48702888	chr19:48702888:G:C	0.0583134	7.80065	0.794037
48702915	chr19:48702915:C:T	0.0467181	7.60551	0.767483
48703029	chr19:48703029:A:G	3.40495e-06	-1.90776e-10	-1.15367
48703102	chr19:48703102:C:T	2.44908e-06	-1.90776e-10	-1.48319
48703304	chr19:48703304:C:T	4.71472e-06	-1.90776e-10	-0.828211
48703364	chr19:48703364:A:G	3.68926e-06	-1.90776e-10	-1.07347
48703417	chr19:48703417:G:A	0.0537142	7.76265	0.749885
48703469	chr19:48703469:C:T	3.51492e-06	0.381965	-1.50385
48703470	chr19:48703470:G:A	2.4786e-06	-1.90776e-10	-1.47121
48703728	chr19:48703728:G:A	0.0750992	8.42681	0.420855
48703766	chr19:48703766:AC:A	2.78633e-06	-1.90776e-10	-1.35417
48703998	chr19:48703998:A:G	0.0260818	7.89242	-0.102326
48704000	chr19:48704000:T:C	0.0329811	8.09334	-0.0685529
48704175	chr19:48704175:A:G	2.5024e-06	-1.90776e-10	-1.46165
48704297	chr19:48704297:C:T	0.0174325	7.6965	-0.309306
48704430	chr19:48704430:AAAAAAAAAAAAG:A	0.0625933	8.66551	-9.17177e-10
48704461	chr19:48704461:T:C	0.0227348	7.87229	-0.219537
48704535	chr19:48704535:G:A	0.0254278	8.49579	-0.731092
48704783	chr19:48704783:C:A	2.69624e-06	-1.90776e-10	-1.38704
48704791	chr19:48704791:A:G	2.66204e-06	-1.90776e-10	-1.39981
48704795	chr19:48704795:G:A	2.63169e-06	-1.90776e-10	-1.41127
48705244	chr19:48705244:A:G	0.0098373	7.64995	-0.83491
48705286	chr19:48705286:T:C	0.0102886	7.69543	-0.835535
48705307	chr19:48705307:C:T	0.0100927	7.69448	-0.853813
48705351	chr19:48705351:C:T	2.83521e-06	-1.90776e-10	-1.33678
48705372	chr19:48705372:G:C	0.00943467	7.5746	-0.80135
48705484	chr19:48705484:G:C	7.64119e-06	-1.90776e-10	-0.345346
48705721	chr19:48705721:A:G	0.0416345	8.46148	-0.203692
48705969	chr19:48705969:G:A	0.0303158	8.51726	-0.576733
48706061	chr19:48706061:G:A	0.0258972	8.39659	-0.613602
48706068	chr19:48706068:C:T	0.0270169	8.37671	-0.551391
48706082	chr19:48706082:T:C	0.0277469	8.45576	-0.60378
48706186	chr19:48706186:C:T	2.40013e-06	-1.90776e-10	-1.50338
48706207	chr19:48706207:C:A	0.0153274	7.99051	-0.732012
48706250	chr19:48706250:G:GCAC	2.39625e-06	-1.90776e-10	-1.50499
48706309	chr19:48706309:A:G	0.024795	8.41326	-0.673759
48706539	chr19:48706539:A:G	4.47303e-06	-1.90776e-10	-0.880833
48706643	chr19:48706643:A:G	2.32164e-06	-1.53663	-9.17177e-10
48706778	chr19:48706778:C:T	2.44079e-06	-1.90776e-10	-1.48658
48706885	chr19:48706885:G:T	2.37824e-06	-1.90776e-10	-1.51254
48707126	chr19:48707126:G:A	2.40028e-06	-1.90776e-10	-1.50331
48707184	chr19:48707184:C:T	2.38599e-06	-1.90776e-10	-1.50929
48707576	chr19:48707576:G:A	2.39496e-06	-1.90776e-10	-1.50553
48707650	chr19:48707650:A:T	3.18857e-06	-1.90776e-10	-1.21933
48708047	chr19:48708047:C:T	2.4836e-06	-1.90776e-10	-1.46919
48708051	chr19:48708051:G:A	2.49348e-06	-1.90776e-10	-1.46522
48708450	chr19:48708450:A:G	2.46374e-06	-1.90776e-10	-1.47722
48708454	chr19:48708454:A:C	2.43453e-06	-1.90776e-10	-1.48915
48708681	chr19:48708681:G:A	2.45272e-06	-1.90776e-10	-1.4817
48708712	chr19:48708712:T:C	0.0144307	7.58005	-0.381831
48708948	chr19:48708948:G:C	2.44586e-06	-1.90776e-10	-1.4845
48709041	chr19:48709041:G:A	2.42981e-06	-1.90776e-10	-1.49109
48709163	chr19:48709163:A:G	2.41801e-06	-1.90776e-10	-1.49595
48709235	chr19:48709235:G:A	2.38655e-06	-1.90776e-10	-1.50905
48709808	chr19:48709808:C:A	2.58194e-06	-1.90776e-10	-1.43036
48709907	chr19:48709907:TC:T	2.58221e-06	-1.90776e-10	-1.43025
48710027	chr19:48710027:G:A	0.0414733	8.33589	-0.0819844
48710247	chr19:48710247:G:A	0.0361249	8.28865	-0.172811
48710249	chr19:48710249:T:C	2.89893e-06	-1.90776e-10	-1.31456
48710303	chr19:48710303:T:G	3.64107e-06	-1.90776e-10	-1.08662
48710347	chr19:48710347:T:C	3.84643e-06	-1.03175	-9.17177e-10
48710362	chr19:48710362:G:A	1.11306e-05	-1.90776e-10	0.0307971
48710434	chr19:48710434:TTTTG:T	2.85403e-06	-1.90776e-10	-1.33017
48710576	chr19:48710576:G:A	0.00621575	6.82168	-0.465733
48710876	chr19:48710876:C:T	3.38337e-06	0.0355912	-1.19562
48710883	chr19:48710883:G:A	3.43247e-06	-1.90776e-10	-1.14562
48711017	chr19:48711017:G:A	0.0107614	8.26413	-1.35931
48711213	chr19:48711213:T:C	0.000402726	2.69583	0.923529
48711491	chr19:48711491:T:C	2.59028e-05	2.04915	-1.1737
48711823	chr19:48711823:G:T	2.97567e-06	-1.90776e-10	-1.28843
48711838	chr19:48711838:C:T	0.00566286	6.99256	-0.729774
48711902	chr19:48711902:T:C	4.22939e-06	-1.90776e-10	-0.936841
48711957	chr19:48711957:C:T	6.28066e-06	-1.90776e-10	-0.541424
48712045	chr19:48712045:C:T	4.98593e-06	0.704757	-1.47704
48712082	chr19:48712082:T:C	5.87468e-06	-1.90776e-10	-0.608248
48712391	chr19:48712391:T:C	6.11603e-06	-1.90776e-10	-0.567986
48712776	chr19:48712776:G:C	2.7671e-06	-1.3611	-9.17177e-10
48713836	chr19:48713836:C:T	2.46805e-06	-1.90776e-10	-1.47547
48714048	chr19:48714048:A:G	2.58402e-05	2.20569	-1.33266
48714183	chr19:48714183:T:C	2.39798e-06	-1.90776e-10	-1.50427
48714803	chr19:48714803:C:T	0.041679	7.75745	0.501407
48715085	chr19:48715085:G:A	2.38113e-06	-1.90776e-10	-1.51133
48715173	chr19:48715173:A:G	0.00830887	7.2535	-0.607322
48715181	chr19:48715181:A:G	2.37884e-06	-1.90776e-10	-1.51229
48715345	chr19:48715345:C:T	0.00998521	7.39345	-0.563493
48716202	chr19:48716202:T:C	0.00916979	7.90719	-1.16242
48716885	chr19:48716885:C:T	2.90215e-06	-1.90776e-10	-1.31345
48717066	chr19:48717066:A:G	0.00724577	7.25401	-0.744731
48717113	chr19:48717113:A:C	1.98922e-06	-1.31488	-0.376271
48717297	chr19:48717297:T:C	8.4783e-06	-1.90776e-10	-0.24139
48717406	chr19:48717406:C:G	2.49768e-06	-1.90776e-10	-1.46354
48717786	chr19:48717786:C:A	3.61574e-06	-1.90776e-10	-1.0936
48717893	chr19:48717893:T:TG	4.14909e-06	-1.90776e-10	-0.956011
48717947	chr19:48717947:C:T	1.02185e-06	-0.904561	-1.45273
48717948	chr19:48717948:G:GC	2.65977e-06	-1.40066	-9.17177e-10
48717952	chr19:48717952:G:A	9.90856e-07	-0.935357	-1.45273
48717956	chr19:48717956:T:C	9.81086e-07	-0.945266	-1.45273
48718415	chr19:48718415:T:A	0.00583332	7.46992	-1.17748
48718808	chr19:48718808:G:A	4.70206e-06	-1.90776e-10	-0.830899
48719088	chr19:48719088:A:G	2.46203e-06	-1.90776e-10	-1.47791
48719152	chr19:48719152:C:T	2.38081e-06	-1.90776e-10	-1.51146
48719226	chr19:48719226:C:G	0.000125832	3.83017	-1.37412
48719256	chr19:48719256:A:C	2.37849e-06	-1.90776e-10	-1.51243
48719308	chr19:48719308:C:G	2.37837e-06	-1.90776e-10	-1.51248
48719585	chr19:48719585:A:C	2.34062e-06	-1.52849	-9.17177e-10
48719762	chr19:48719762:C:G	5.62868e-05	2.84147	-1.18991
48719928	chr19:48719928:T:G	2.97298e-06	-1.90776e-10	-1.28933
48720010	chr19:48720010:C:T	7.20258e-06	-1.90776e-10	-0.40446
48720376	chr19:48720376:C:G	0.000103087	3.72214	-1.46546
48720492	chr19:48720492:C:T	2.38382e-06	-1.90776e-10	-1.51019
48720560	chr19:48720560:C:A	2.99887e-06	-1.90776e-10	-1.28066
48720596	chr19:48720596:C:T	4.79545e-06	-1.90776e-10	-0.811232
48720684	chr19:48720684:A:G	3.81898e-06	-1.90776e-10	-1.03892
48721132	chr19:48721132:T:C	9.53044e-05	3.62935	-1.45117
48721227	chr19:48721227:C:T	4.26375e-05	2.86017	-1.48633
48721457	chr19:48721457:A:G	4.82527e-06	-1.90776e-10	-0.805033
48721709	chr19:48721709:A:C	8.1872e-05	3.49193	-1.46567
48721764	chr19:48721764:T:C	4.44704e-06	-1.90776e-10	-0.886662
48723445	chr19:48723445:G:A	3.28729e-06	-1.90776e-10	-1.18884
48723474	chr19:48723474:C:T	2.65827e-06	-1.90776e-10	-1.40122
48723638	chr19:48723638:ACAGT:A	9.63366e-06	-1.90776e-10	-0.113636
48723786	chr19:48723786:G:A	0.00222013	6.12661	-0.800187
48723999	chr19:48723999:C:T	0.00209133	6.2385	-0.971841
48724186	chr19:48724186:C:T	0.00220276	6.44425	-1.12568
48724579	chr19:48724579:C:G	2.9594e-06	-1.90776e-10	-1.29391
48724748	chr19:48724748:G:A	2.66103e-06	-1.90776e-10	-1.40019
48724802	chr19:48724802:C:T	2.28164e-06	-1.55401	-9.17177e-10
48725015	chr19:48725015:T:C	0.00231274	6.47556	-1.10827
48725347	chr19:48725347:C:T	5.15302e-07	-1.53634	-1.50556
48725812	chr19:48725812:G:A	5.13816e-07	-1.53923	-1.50556
48725974	chr19:48725974:T:C	7.91629e-06	0.438534	-0.748512
48726066	chr19:48726066:G:A	0.000127216	3.8811	-1.41411
48726076	chr19:48726076:G:A	2.96367e-06	-1.90776e-10	-1.29247
48726268	chr19:48726268:T:C	0.00238454	6.31876	-0.920902
48726702	chr19:48726702:G:T	2.61743e-06	-1.90776e-10	-1.41671
48727122	chr19:48727122:A:G	8.96124e-06	0.44927	-0.635261
48727955	chr19:48727955:C:T	5.46392e-07	-1.49346	-1.48986
48728943	chr19:48728943:G:A	1.19669e-05	-1.90776e-10	0.103245
48728969	chr19:48728969:G:A	0.00238586	6.45701	-1.05859
48730149	chr19:48730149:C:A	3.43144e-05	2.6538	-1.49714
48730181	chr19:48730181:C:T	5.32136e-07	-1.50292	-1.50684
48730394	chr19:48730394:C:T	3.09918e-06	-1.90776e-10	-1.24776
48730568	chr19:48730568:T:C	2.76207e-06	-1.90776e-10	-1.36292
48730791	chr19:48730791:C:T	2.54438e-06	-1.90776e-10	-1.44501
48731024	chr19:48731024:C:T	4.75614e-05	2.80092	-1.3178
48731042	chr19:48731042:A:T	4.83033e-05	2.89514	-1.39654
48731114	chr19:48731114:A:C	2.45614e-06	-1.90776e-10	-1.48031
48731302	chr19:48731302:A:C	3.10394e-06	-1.90776e-10	-1.24623
48731311	chr19:48731311:A:G	2.53408e-06	-1.90776e-10	-1.44907
48731422	chr19:48731422:A:G	2.45816e-06	-1.90776e-10	-1.47949
48732230	chr19:48732230:A:G	3.09166e-06	-1.90776e-10	-1.25019
48732240	chr19:48732240:A:T	2.45893e-06	-1.90776e-10	-1.47917
48732921	chr19:48732921:A:G	8.0476e-06	-1.90776e-10	-0.293526
48733208	chr19:48733208:G:A	4.25584e-06	0.208539	-1.13915
48733762	chr19:48733762:G:A	2.44611e-06	-1.90776e-10	-1.4844
48733996	chr19:48733996:C:T	5.70988e-07	-1.44847	-1.49081
48734290	chr19:48734290:G:A	2.12758e-05	2.1806	-1.50193
48734295	chr19:48734295:A:C	3.29249e-05	2.62115	-1.50582
48734438	chr19:48734438:C:T	3.85045e-06	-1.90776e-10	-1.03071
48734471	chr19:48734471:G:A	2.48991e-06	-1.90776e-10	-1.46665
48734494	chr19:48734494:T:C	5.14453e-05	2.98187	-1.42025
48734565	chr19:48734565:G:A	5.44661e-07	-1.47596	-1.51053
48734583	chr19:48734583:G:A	2.41698e-06	-1.90776e-10	-1.49638
48734673	chr19:48734673:T:G	5.73971e-07	-1.44738	-1.4867
48734900	chr19:48734900:C:G	2.37638e-06	-1.90776e-10	-1.51332
48735094	chr19:48735094:G:A	2.86189e-06	-1.90776e-10	-1.32742
48735595	chr19:48735595:G:T	9.06294e-06	-0.174706	-9.17177e-10
48735769	chr19:48735769:T:C	0.00524774	6.17199	0.0146587
48735782	chr19:48735782:C:G	2.38077e-06	-1.90776e-10	-1.51148
48735796	chr19:48735796:T:C	0.00178611	5.44734	-0.338443
48736017	chr19:48736017:G:A	5.91912e-07	-1.42654	-1.47675
48736135	chr19:48736135:G:A	2.54452e-06	-1.90776e-10	-1.44496
48736214	chr19:48736214:G:A	5.75664e-06	-1.90776e-10	-0.628545
48736359	chr19:48736359:T:C	6.02075e-07	-1.4192	-1.46707
48736575	chr19:48736575:A:G	7.81676e-06	-1.90776e-10	-0.32263
48736600	chr19:48736600:T:A	5.83497e-07	-1.43572	-1.4819
48736883	chr19:48736883:A:G	3.18116e-06	-1.90776e-10	-1.22165
48737242	chr19:48737242:T:C	2.44066e-06	-1.90776e-10	-1.48663
48737434	chr19:48737434:G:C	2.67207e-06	-1.90776e-10	-1.39605
48737757	chr19:48737757:G:A	0.00197625	5.89723	-0.687174
48737758	chr19:48737758:C:T	0.0019745	5.89787	-0.688704
48737890	chr19:48737890:G:A	2.4698e-06	-1.47476	-9.17177e-10
48738143	chr19:48738143:C:T	3.41994e-05	2.57275	-1.41945
48738237	chr19:48738237:G:A	2.66774e-06	-1.90776e-10	-1.39767
48738253	chr19:48738253:T:C	2.3955e-06	-1.90776e-10	-1.50531
48738719	chr19:48738719:A:G	0.00136284	5.54691	-0.708488
48740748	chr19:48740748:G:A	2.88905e-06	-1.90776e-10	-1.31797
48740962	chr19:48740962:C:A	4.5868e-05	2.96014	-1.51328
48740963	chr19:48740963:G:A	4.5868e-05	2.96014	-1.51328
48741324	chr19:48741324:T:C	5.62392e-06	-1.90776e-10	-0.651871
48742202	chr19:48742202:C:G	7.48582e-06	-1.90776e-10	-0.365889
48742592	chr19:48742592:C:T	2.82536e-06	-1.90776e-10	-1.34026
48743121	chr19:48743121:G:A	1.33522e-06	-0.933856	-1.15595
48743609	chr19:48743609:A:G	0.00203777	5.87324	-0.632525
48743829	chr19:48743829:A:G	6.98004e-05	3.0231	-1.15636
48744344	chr19:48744344:C:T	6.40388e-05	2.99509	-1.2145
48744436	chr19:48744436:C:T	7.38987e-05	3.14439	-1.22059
48744529	chr19:48744529:G:A	6.74798e-05	3.04733	-1.21441
48744643	chr19:48744643:G:A	7.89085e-05	3.20309	-1.2137
48744684	chr19:48744684:G:A	2.66907e-06	-1.90776e-10	-1.39717
48744706	chr19:48744706:G:T	6.08366e-05	2.94333	-1.21404
48744765	chr19:48744765:A:C	6.66804e-05	3.02394	-1.20293
48744774	chr19:48744774:A:G	2.68708e-06	-1.90776e-10	-1.39044
48744795	chr19:48744795:C:T	0.00116053	5.89433	-1.2166
48744863	chr19:48744863:A:G	7.19093e-05	3.10883	-1.21232
48745038	chr19:48745038:G:A	6.40512e-05	3.00558	-1.2248
48745074	chr19:48745074:G:A	7.06013e-05	3.09249	-1.21435
48745383	chr19:48745383:A:G	6.6103e-05	2.97813	-1.16582
48746080	chr19:48746080:CTG:C	2.65922e-06	-1.90776e-10	-1.40087
48746120	chr19:48746120:C:G	2.64281e-06	-1.90776e-10	-1.40706
48746186	chr19:48746186:A:T	7.14447e-05	3.08266	-1.19264
48746189	chr19:48746189:A:G	3.24208e-06	-1.90776e-10	-1.20268
48746379	chr19:48746379:C:G	4.17633e-06	-1.90776e-10	-0.949468
48746406	chr19:48746406:C:G	2.29115e-06	-1.54985	-9.17177e-10
48746538	chr19:48746538:C:T	4.98093e-05	3.03525	-1.50595
48746631	chr19:48746631:G:A	4.81491e-05	2.99993	-1.50453
48746933	chr19:48746933:C:G	2.37919e-06	-1.90776e-10	-1.51214
48746982	chr19:48746982:C:T	0.0017307	5.81192	-0.734545
48747151	chr19:48747151:C:A	2.3764e-06	-1.90776e-10	-1.51331
48747281	chr19:48747281:A:G	0.000586257	5.47081	-1.47595
48747336	chr19:48747336:TCCTCCGC:T	2.47276e-06	-1.90776e-10	-1.47357
48747415	chr19:48747415:C:T	7.62581e-06	1.02614	-1.3735
48748396	chr19:48748396:G:A	2.92834e-06	-1.90776e-10	-1.30446
48748498	chr19:48748498:G:A	1.01347e-06	-0.864289	-1.50123
48748631	chr19:48748631:C:T	2.3907e-06	-1.90776e-10	-1.50731
48748894	chr19:48748894:A:G	3.29251e-06	0.266335	-1.45359
48748917	chr19:48748917:C:T	4.39657e-06	-1.90776e-10	-0.898075
48748980	chr19:48748980:C:T	1.0786e-06	-0.849082	-1.45415
48749163	chr19:48749163:G:A	2.85753e-06	-1.90776e-10	-1.32894
48749422	chr19:48749422:T:C	1.14962e-05	1.00942	-0.946302
48749441	chr19:48749441:C:T	2.60521e-06	0.00879116	-1.43018
48749794	chr19:48749794:C:T	2.81125e-06	-1.90776e-10	-1.34527
48749952	chr19:48749952:T:C	1.07349e-05	-0.00540334	-9.17177e-10
48750004	chr19:48750004:A:G	2.71856e-06	0.0785467	-1.45734
48750460	chr19:48750460:G:T	1.50866e-05	-1.90776e-10	0.334905
48751247	chr19:48751247:G:A	1.8187e-05	0.521807	-9.17177e-10
48751316	chr19:48751316:T:A	2.55474e-05	1.79831	-0.936675
48751678	chr19:48751678:G:A	2.38357e-06	-1.90776e-10	-1.5103
48751698	chr19:48751698:C:T	5.43911e-06	0.754103	-1.43939
48752271	chr19:48752271:G:A	2.37733e-06	-1.90776e-10	-1.51292
48752465	chr19:48752465:A:G	2.74734e-06	-1.90776e-10	-1.36827
48752738	chr19:48752738:G:A	3.3513e-06	-1.90776e-10	-1.16955
48752973	chr19:48752973:A:G	2.3847e-06	-1.90776e-10	-1.50983
48753131	chr19:48753131:T:C	3.18274e-06	0.236289	-1.45745
48753330	chr19:48753330:C:T	2.7594e-06	-1.90776e-10	-1.36389
48753402	chr19:48753402:G:A	3.11148e-06	-1.2438	-9.17177e-10
48753746	chr19:48753746:T:C	4.3707e-06	-1.90776e-10	-0.903977
48753777	chr19:48753777:G:A	2.7735e-06	-1.90776e-10	-1.35879
48753884	chr19:48753884:T:G	1.36935e-06	-0.568685	-1.49588
48754385	chr19:48754385:G:A	3.42678e-06	-1.90776e-10	-1.14728
48755303	chr19:48755303:G:C	1.69941e-05	1.17986	-0.725895
48756064	chr19:48756064:C:G	6.17541e-06	-0.558324	-9.17177e-10
48756118	chr19:48756118:C:T	3.41251e-05	2.37684	-1.2257
48756272	chr19:48756272:A:G	3.31779e-05	2.26282	-1.13983
48756844	chr19:48756844:C:T	5.68605e-07	-1.43037	-1.5131
48757371	chr19:48757371:G:A	1.60313e-06	-0.733525	-1.17342
48757376	chr19:48757376:G:A	5.22997e-06	-1.90776e-10	-0.724494
48757885	chr19:48757885:G:A	2.65202e-06	-1.90776e-10	-1.40358
48758010	chr19:48758010:C:T	9.81271e-07	-1.21937	-1.17844
48758211	chr19:48758211:C:T	1.73124e-05	-1.90776e-10	0.472523
48758381	chr19:48758381:C:T	7.16856e-07	-1.24599	-1.46579
48758397	chr19:48758397:T:C	2.11289e-06	-1.34029	-0.290552
48758505	chr19:48758505:C:G	7.65763e-07	-1.16387	-1.48191
48758524	chr19:48758524:T:C	9.62774e-07	-1.50959	-0.907251
48758988	chr19:48758988:G:T	5.79804e-06	-1.90776e-10	-0.621379
48759106	chr19:48759106:G:A	3.68275e-05	-1.90776e-10	1.22734
48759675	chr19:48759675:C:T	7.68137e-07	-1.25292	-1.38977
48759809	chr19:48759809:C:A	9.55456e-06	-0.173576	0.0516946
48759871	chr19:48759871:C:T	7.83457e-07	-1.26924	-1.3537
48760050	chr19:48760050:T:C	6.56003e-07	-1.52516	-1.27533
48760057	chr19:48760057:C:T	6.15243e-06	-1.90776e-10	-0.562053
48760070	chr19:48760070:G:A	2.31602e-06	-1.53905	-9.17177e-10
48760213	chr19:48760213:C:A	2.37805e-06	-1.90776e-10	-1.51262
48760251	chr19:48760251:G:A	1.23809e-06	-1.39937	-0.765958
48760613	chr19:48760613:G:A	2.40458e-06	-1.90776e-10	-1.50153
48760629	chr19:48760629:G:A	7.85565e-07	-1.46855	-1.1517
48760993	chr19:48760993:C:G	7.15372e-06	-1.90776e-10	-0.411267
48761108	chr19:48761108:G:A	2.74385e-06	-1.90776e-10	-1.36954
48762721	chr19:48762721:G:C	2.40263e-06	-1.90776e-10	-1.50234
48762802	chr19:48762802:G:C	5.14295e-06	-1.90776e-10	-0.741274
48762979	chr19:48762979:C:T	2.60716e-06	-1.90776e-10	-1.42064
48763125	chr19:48763125:G:A	9.91154e-07	-1.22729	-1.1605
48763133	chr19:48763133:C:G	2.55974e-05	-0.877363	1.74095
48763508	chr19:48763508:G:T	2.92928e-06	-1.90776e-10	-1.30414
48763549	chr19:48763549:C:T	2.50695e-06	-0.619929	-0.839904
48763679	chr19:48763679:G:A	1.63981e-05	-0.772101	1.19036
48763744	chr19:48763744:T:C	1.23562e-05	-1.90776e-10	0.135258
48764266	chr19:48764266:A:C	2.39242e-06	-1.90776e-10	-1.5066
48764480	chr19:48764480:G:C	2.14086e-06	-0.382028	-1.23566
48764481	chr19:48764481:G:A	1.98595e-06	-0.294093	-1.39871
48764625	chr19:48764625:A:T	1.27343e-05	0.421447	-0.25605
48764937	chr19:48764937:G:A	9.35971e-06	-0.722245	0.57976
48765091	chr19:48765091:T:C	2.7403e-06	-1.90776e-10	-1.37083
48766302	chr19:48766302:T:C	2.51527e-05	-0.549428	1.39549
48766449	chr19:48766449:C:T	6.7964e-07	-1.49024	-1.27486
48766589	chr19:48766589:G:C	2.44239e-06	-1.90776e-10	-1.48592
48766839	chr19:48766839:CTT:C	2.4409e-06	-1.90776e-10	-1.48653
48766973	chr19:48766973:G:A	2.75556e-06	-0.40808	-0.957198
48767062	chr19:48767062:T:C	4.40569e-06	-1.90776e-10	-0.896003
48767219	chr19:48767219:G:A	5.14326e-06	-1.90776e-10	-0.741212
48767251	chr19:48767251:T:TC	7.45512e-06	-1.90776e-10	-0.369999
48767403	chr19:48767403:G:GAGGAAGTTGCACAGTTGGGTGCATT	2.38389e-06	-1.90776e-10	-1.51016
48767477	chr19:48767477:G:A	3.1653e-06	0.167115	-1.39377
48767481	chr19:48767481:A:G	5.29721e-06	0.310166	-1.02189
48767615	chr19:48767615:C:T	2.06008e-06	-0.151739	-1.50442
48767752	chr19:48767752:G:A	3.03777e-06	-0.120375	-1.1474
48767989	chr19:48767989:G:A	3.3686e-06	-1.90776e-10	-1.1644
48768209	chr19:48768209:C:CGAG	3.26383e-06	-1.90776e-10	-1.196
48768211	chr19:48768211:CCT:C	1.43396e-06	-0.551493	-1.46697
48768212	chr19:48768212:CT:C	3.18908e-06	-1.90776e-10	-1.21917
48768226	chr19:48768226:T:C	3.73842e-06	-1.90776e-10	-1.06024
48768292	chr19:48768292:A:G	4.07645e-06	-1.90776e-10	-0.973673
48768450	chr19:48768450:A:C	3.30988e-06	-1.90776e-10	-1.18199
48768514	chr19:48768514:G:A	2.71571e-06	-1.37985	-9.17177e-10
48768652	chr19:48768652:G:C	2.40027e-06	-1.90776e-10	-1.50332
48768716	chr19:48768716:A:C	2.60625e-06	-1.90776e-10	-1.42099
48769036	chr19:48769036:C:T	3.08906e-06	-1.90776e-10	-1.25103
48769227	chr19:48769227:G:T	6.75383e-06	-1.08881	0.620017
48769670	chr19:48769670:G:A	2.747e-06	-1.90776e-10	-1.36839
48769893	chr19:48769893:G:A	2.39685e-06	-1.90776e-10	-1.50475
48769897	chr19:48769897:A:G	2.39618e-06	-0.362479	-1.14255
48769956	chr19:48769956:T:C	1.2504e-05	-1.30835	1.4555
48769983	chr19:48769983:G:A	2.28139e-06	-1.55412	-9.17177e-10
48770527	chr19:48770527:G:A	1.01825e-05	-1.13546	1.07722
48770586	chr19:48770586:G:A	1.26406e-05	0.0168853	0.141131
48770641	chr19:48770641:C:T	2.4929e-06	-1.46545	-9.17177e-10
48770760	chr19:48770760:C:T	2.7622e-06	-0.322782	-1.04009
48770843	chr19:48770843:C:T	2.58791e-06	-1.90776e-10	-1.42805
48770850	chr19:48770850:T:G	2.72855e-06	-1.90776e-10	-1.37513
48771455	chr19:48771455:T:C	0.0270043	-1.90776e-10	7.82485
48771619	chr19:48771619:G:A	5.98684e-06	-1.90776e-10	-0.589337
48771718	chr19:48771718:C:T	9.83147e-06	-1.21155	1.11823
48772316	chr19:48772316:G:A	1.46607e-05	-0.151855	0.458127
48772527	chr19:48772527:C:T	2.585e-06	-1.90776e-10	-1.42917
48772925	chr19:48772925:A:G	6.50277e-06	-1.90776e-10	-0.506671
48772968	chr19:48772968:A:G	3.0535e-06	0.0858839	-1.34849
48773073	chr19:48773073:G:A	6.56684e-06	-1.90776e-10	-0.496867
48773375	chr19:48773375:A:G	3.25911e-06	-1.90776e-10	-1.19744
48774202	chr19:48774202:G:A	4.11059e-06	-1.90776e-10	-0.965333
48774705	chr19:48774705:A:C	2.54e-06	-1.90776e-10	-1.44674
48774825	chr19:48774825:T:C	2.67997e-06	-1.90776e-10	-1.3931
48774889	chr19:48774889:C:T	3.74656e-06	-1.05806	-9.17177e-10
48774893	chr19:48774893:C:T	8.31302e-06	-1.90776e-10	-0.261077
48774986	chr19:48774986:A:G	4.25472e-06	-1.90776e-10	-0.930872
48775046	chr19:48775046:G:A	2.55486e-06	-0.63847	-0.802431
48775193	chr19:48775193:C:T	3.03437e-06	-1.90776e-10	-1.2689
48776291	chr19:48776291:C:T	4.02022e-06	-1.90776e-10	-0.987563
48776778	chr19:48776778:C:T	6.32012e-07	-1.49898	-1.33877
48776883	chr19:48776883:C:T	5.25272e-07	-1.50949	-1.51325
48777458	chr19:48777458:A:G	5.32294e-07	-1.52603	-1.48343
48777510	chr19:48777510:C:CT	1.11791e-05	-1.90776e-10	0.0351441
48777568	chr19:48777568:G:A	1.59952e-05	-1.90776e-10	0.393387
48777632	chr19:48777632:A:G	5.00902e-06	-1.90776e-10	-0.767659
48778141	chr19:48778141:C:T	2.68493e-06	-1.90776e-10	-1.39125
48778581	chr19:48778581:A:G	1.30912e-06	-1.38615	-0.723396
48779148	chr19:48779148:A:T	3.16034e-06	-1.90776e-10	-1.22822
48779378	chr19:48779378:C:T	2.51293e-06	-1.90776e-10	-1.45745
48779546	chr19:48779546:G:C	5.26401e-06	0.777423	-1.49543
48779992	chr19:48779992:C:T	2.5138e-06	-1.90776e-10	-1.45711
48780780	chr19:48780780:TG:T	2.8568e-06	-1.90776e-10	-1.3292
48780939	chr19:48780939:CA:C	8.84533e-07	-0.991928	-1.50967
48781408	chr19:48781408:C:A	1.39942e-05	-1.90776e-10	0.259745
48781568	chr19:48781568:T:C	3.96915e-06	-1.90776e-10	-1.00035
48781591	chr19:48781591:G:C	7.60781e-07	-1.2752	-1.37711
48781624	chr19:48781624:C:T	1.09712e-05	-1.90776e-10	0.0163724
48782114	chr19:48782114:G:T	6.50782e-06	-1.90776e-10	-0.505895
48782191	chr19:48782191:T:A	2.41354e-06	-1.90776e-10	-1.49781
48782230	chr19:48782230:C:T	7.11487e-07	-1.5536	-1.16569
48782261	chr19:48782261:A:C	6.54573e-07	-1.54797	-1.2547
48782500	chr19:48782500:C:A	5.07598e-07	-1.54832	-1.50865
48782738	chr19:48782738:T:C	8.81609e-07	-1.17517	-1.32973
48783001	chr19:48783001:A:G	6.70822e-07	-1.55442	-1.22373
48783029	chr19:48783029:G:A	7.2274e-07	-1.22233	-1.48128
48783365	chr19:48783365:G:A	7.78914e-07	-1.14055	-1.4882
48783405	chr19:48783405:C:T	7.81903e-07	-1.13091	-1.49401
48783450	chr19:48783450:C:A	5.243e-07	-1.54867	-1.47592
48783453	chr19:48783453:C:A	1.89715e-06	-1.2698	-0.468744
48783511	chr19:48783511:CAG:C	4.66281e-06	-1.90776e-10	-0.839283
48783588	chr19:48783588:G:A	4.86115e-06	-1.90776e-10	-0.797625
48783665	chr19:48783665:T:A	3.27957e-06	-1.90776e-10	-1.19119
48783766	chr19:48783766:C:T	2.40089e-06	-1.90776e-10	-1.50306
48783954	chr19:48783954:C:T	6.09742e-07	-1.50339	-1.37023
48783974	chr19:48783974:A:G	6.1726e-07	-1.49034	-1.37102
48783983	chr19:48783983:C:T	2.42878e-06	-1.90776e-10	-1.49151
48784044	chr19:48784044:C:T	5.14238e-07	-1.55329	-1.49068
48784170	chr19:48784170:C:T	2.41349e-06	-1.90776e-10	-1.49783
48784235	chr19:48784235:C:T	9.49547e-07	-0.919505	-1.51117
48784524	chr19:48784524:T:C	9.6269e-07	-1.20092	-1.21601
48785155	chr19:48785155:G:A	9.43132e-07	-0.972683	-1.46477
48785405	chr19:48785405:G:C	7.35763e-07	-1.19297	-1.49278
48785617	chr19:48785617:G:A	5.16644e-07	-1.53253	-1.50677
48785631	chr19:48785631:C:T	7.07263e-07	-1.37962	-1.34563
48785819	chr19:48785819:A:G	7.59689e-07	-1.37218	-1.28156
48785845	chr19:48785845:C:T	7.21896e-07	-1.50636	-1.19842
48785853	chr19:48785853:G:A	7.63587e-06	-1.90776e-10	-0.346043
48785948	chr19:48785948:T:TATTG	1.38897e-06	-1.39153	-0.658806
48786258	chr19:48786258:ATCTG:A	1.18543e-06	-0.732429	-1.47637
48786648	chr19:48786648:C:T	2.46217e-06	-1.90776e-10	-1.47786
48786726	chr19:48786726:T:C	3.46928e-06	-1.90776e-10	-1.13495
48787329	chr19:48787329:T:A	5.57718e-07	-1.4998	-1.463
48787333	chr19:48787333:T:C	9.65435e-06	-1.90776e-10	-0.111491
48787477	chr19:48787477:A:G	9.19223e-07	-0.955897	-1.50723
48787543	chr19:48787543:A:G	5.15118e-07	-1.54577	-1.49649
48788253	chr19:48788253:A:G	5.12082e-07	-1.53946	-1.50871
48788347	chr19:48788347:GAC:G	2.45017e-06	-1.90776e-10	-1.48274
48788406	chr19:48788406:A:T	2.89691e-06	-1.90776e-10	-1.31525
48788676	chr19:48788676:C:T	3.30515e-06	-1.18342	-9.17177e-10
48788879	chr19:48788879:A:G	5.83692e-06	-1.90776e-10	-0.614696
48788985	chr19:48788985:A:G	6.01996e-07	-1.38228	-1.50413
48789249	chr19:48789249:C:T	2.36513e-06	-1.51807	-9.17177e-10
48789389	chr19:48789389:T:C	6.88483e-07	-1.46644	-1.28573
48789469	chr19:48789469:G:A	5.26375e-07	-1.53646	-1.48418
48789639	chr19:48789639:G:A	2.39267e-06	-1.90776e-10	-1.50649
48789709	chr19:48789709:T:A	4.32832e-06	-0.91372	-9.17177e-10
48789845	chr19:48789845:C:G	5.51991e-07	-1.55441	-1.41871
48789904	chr19:48789904:T:C	2.42614e-06	-1.90776e-10	-1.4926
48790233	chr19:48790233:G:A	2.79625e-06	-1.90776e-10	-1.35062
48790339	chr19:48790339:C:T	3.79128e-06	-1.90776e-10	-1.0462
48790640	chr19:48790640:G:A	5.20114e-07	-1.54558	-1.48703
48790801	chr19:48790801:C:A	6.46691e-07	-1.539	-1.27579
48790914	chr19:48790914:G:A	5.93973e-07	-1.54799	-1.35183
48790920	chr19:48790920:C:T	6.40024e-07	-1.51513	-1.31002
48790967	chr19:48790967:A:G	5.88695e-07	-1.52454	-1.3842
48791076	chr19:48791076:T:C	6.68027e-07	-1.52388	-1.25844
48791080	chr19:48791080:T:C	7.17284e-07	-1.39817	-1.31301
48791217	chr19:48791217:A:G	3.02281e-06	-1.90776e-10	-1.27271
48791261	chr19:48791261:T:G	3.05641e-06	-1.90776e-10	-1.26166
48791372	chr19:48791372:G:A	9.5253e-07	-0.981418	-1.44612
48791443	chr19:48791443:G:T	5.67257e-07	-1.44904	-1.4968
48791458	chr19:48791458:C:T	2.52165e-06	-1.90776e-10	-1.45399
48791585	chr19:48791585:G:A	1.1715e-06	-0.866184	-1.35443
48791596	chr19:48791596:T:C	4.05684e-06	-1.90776e-10	-0.978495
48791660	chr19:48791660:T:C	3.36031e-06	-0.535301	-0.631566
48791691	chr19:48791691:G:A	3.94723e-06	-0.420353	-0.585533
48791742	chr19:48791742:G:A	3.32983e-06	-0.558744	-0.617234
48791844	chr19:48791844:T:C	3.36641e-06	-0.535644	-0.629411
48791917	chr19:48791917:GATTCAAACA:G	3.3818e-06	-0.478441	-0.682051
48792083	chr19:48792083:G:C	3.54145e-06	-1.90776e-10	-1.11436
48792473	chr19:48792473:T:C	4.57015e-06	-1.90776e-10	-0.859354
48792519	chr19:48792519:T:C	6.98856e-07	-1.40257	-1.33464
48792563	chr19:48792563:G:A	3.45083e-06	-0.690077	-0.45021
48792573	chr19:48792573:G:A	3.58457e-06	-0.690117	-0.412145
48792596	chr19:48792596:A:G	1.71252e-06	-1.41134	-0.429593
48792831	chr19:48792831:G:C	5.12064e-07	-1.54131	-1.50689
48792972	chr19:48792972:C:T	3.83498e-05	-1.90776e-10	1.26785
48793118	chr19:48793118:G:A	4.23689e-06	-0.93507	-9.17177e-10
48793397	chr19:48793397:C:T	5.14559e-07	-1.53397	-1.50938
48793511	chr19:48793511:A:C	2.74222e-06	-1.90776e-10	-1.37013
48793551	chr19:48793551:C:A	2.77842e-05	0.945567	-9.17177e-10
48793568	chr19:48793568:T:C	2.41053e-06	-1.90776e-10	-1.49905
48793720	chr19:48793720:T:C	1.43979e-06	-0.905262	-1.10914
48793930	chr19:48793930:G:A	2.44994e-06	-1.90776e-10	-1.48284
48793948	chr19:48793948:AAAAAT:A	1.00569e-06	-0.873908	-1.49932
48794211	chr19:48794211:C:T	3.78815e-06	-1.90776e-10	-1.04702
48794422	chr19:48794422:C:T	3.0151e-06	-1.90776e-10	-1.27527
48794479	chr19:48794479:C:A	3.15995e-06	-1.90776e-10	-1.22834
48794551	chr19:48794551:G:A	2.96725e-06	-1.90776e-10	-1.29126
48794756	chr19:48794756:G:A	3.50498e-06	-1.90776e-10	-1.12472
48795259	chr19:48795259:C:T	2.49136e-06	-1.90776e-10	-1.46607
48795545	chr19:48795545:G:A	2.55612e-06	-1.90776e-10	-1.44041
48795582	chr19:48795582:T:C	3.61951e-06	-1.90776e-10	-1.09256
48795668	chr19:48795668:T:C	2.73899e-06	-1.90776e-10	-1.37131
48795671	chr19:48795671:A:G	4.21675e-06	-1.90776e-10	-0.939835
48795814	chr19:48795814:C:A	1.07783e-06	-0.977187	-1.32677
48795852	chr19:48795852:T:C	5.76013e-06	-1.90776e-10	-0.62794
48796202	chr19:48796202:A:C	2.5163e-06	-1.45611	-9.17177e-10
48796570	chr19:48796570:C:T	1.46114e-06	-0.824657	-1.17502
48796868	chr19:48796868:A:G	2.39593e-06	-1.90776e-10	-1.50513
48796911	chr19:48796911:A:G	5.83127e-06	-1.90776e-10	-0.615665
48797174	chr19:48797174:G:A	5.43209e-06	-0.686575	-9.17177e-10
48797243	chr19:48797243:G:A	7.75029e-06	-1.90776e-10	-0.331169
48797348	chr19:48797348:T:C	1.14571e-06	-1.52842	-0.71446
48797636	chr19:48797636:C:T	5.86193e-07	-1.47554	-1.43747
48797656	chr19:48797656:T:C	7.30464e-07	-1.41891	-1.27407
48797676	chr19:48797676:T:C	3.36786e-06	-1.90776e-10	-1.16462
48797794	chr19:48797794:ATTTCTTTT:A	1.2478e-06	-0.916435	-1.24108
48797994	chr19:48797994:C:T	5.67913e-07	-1.47387	-1.47082
48798367	chr19:48798367:A:G	4.32277e-06	-1.90776e-10	-0.915002
48798412	chr19:48798412:A:G	1.39867e-06	-1.45889	-0.584486
48798620	chr19:48798620:C:T	5.77575e-07	-1.53506	-1.39275
48799029	chr19:48799029:A:G	6.80428e-07	-1.29021	-1.47373
48799066	chr19:48799066:T:C	7.50133e-07	-1.27108	-1.39532
48799205	chr19:48799205:C:T	2.5543e-06	-1.90776e-10	-1.44112
48799881	chr19:48799881:G:C	2.38018e-06	-1.90776e-10	-1.51173
48800483	chr19:48800483:G:A	1.09778e-06	-0.974644	-1.31096
48800570	chr19:48800570:G:A	7.61131e-07	-1.27161	-1.38024
48800958	chr19:48800958:C:T	5.24189e-06	0.130499	-0.852716
48801008	chr19:48801008:G:A	1.85275e-06	-0.31257	-1.44966
48801143	chr19:48801143:A:G	2.53433e-06	-1.90776e-10	-1.44897
48801293	chr19:48801293:A:C	2.55565e-06	-1.90776e-10	-1.44059
48801403	chr19:48801403:T:G	7.3843e-07	-1.29815	-1.38397
48801567	chr19:48801567:T:A	5.06359e-06	-1.90776e-10	-0.756824
48801569	chr19:48801569:T:A	5.54684e-06	-1.90776e-10	-0.665671
48801796	chr19:48801796:C:T	4.06375e-06	-0.976793	-9.17177e-10
48801984	chr19:48801984:G:T	2.83711e-06	-1.90776e-10	-1.33612
48802164	chr19:48802164:C:T	1.71439e-06	-0.49979	-1.34005
48802985	chr19:48802985:A:T	1.89925e-06	-0.40322	-1.33422
48803019	chr19:48803019:A:G	7.58704e-07	-1.28544	-1.36961
48803364	chr19:48803364:A:T	2.88653e-06	-1.90776e-10	-1.31884
48803516	chr19:48803516:A:G	3.19718e-06	-1.90776e-10	-1.21663
48803933	chr19:48803933:T:C	4.21105e-05	-1.90776e-10	1.3614
48804058	chr19:48804058:A:G	7.63821e-07	-1.28351	-1.36482
48804286	chr19:48804286:G:A	7.34736e-07	-1.28174	-1.40541
48804360	chr19:48804360:A:G	9.42417e-07	-1.32678	-1.11143
48804401	chr19:48804401:G:A	3.0012e-06	-1.90776e-10	-1.27989
48804591	chr19:48804591:G:A	2.83432e-06	-1.90776e-10	-1.3371
48804682	chr19:48804682:G:A	7.38032e-07	-1.31306	-1.36961
48804725	chr19:48804725:T:C	4.22136e-06	-1.90776e-10	-0.938741
48804742	chr19:48804742:G:A	5.41232e-07	-1.55411	-1.4387
48805410	chr19:48805410:T:TG	2.51122e-06	-1.90776e-10	-1.45813
48807508	chr19:48807508:C:T	1.10057e-06	-1.51475	-0.768318
48808264	chr19:48808264:T:C	2.69952e-06	-1.38583	-9.17177e-10
48808273	chr19:48808273:C:G	8.66597e-07	-1.55388	-0.968204
48808687	chr19:48808687:G:A	2.85944e-06	-1.90776e-10	-1.32827
48808715	chr19:48808715:A:G	2.37828e-06	-1.90776e-10	-1.51252
48809369	chr19:48809369:T:C	2.38857e-06	-1.90776e-10	-1.5082
48809522	chr19:48809522:C:T	6.94177e-07	-1.52764	-1.21629
48809743	chr19:48809743:T:C	7.56726e-07	-1.29798	-1.35967
48809765	chr19:48809765:A:AT	3.49369e-06	-1.90776e-10	-1.12794
48809982	chr19:48809982:A:C	2.56877e-06	-0.580485	-0.854989
48811879	chr19:48811879:C:T	5.34401e-07	-1.49821	-1.5073
48812103	chr19:48812103:C:T	1.98788e-05	-1.90776e-10	0.610752
48812313	chr19:48812313:G:T	6.01189e-06	-0.58516	-9.17177e-10
48812444	chr19:48812444:G:A	7.73562e-07	-1.52213	-1.11352
48812557	chr19:48812557:G:T	1.09083e-05	0.0106232	-9.17177e-10
48812728	chr19:48812728:C:T	3.49714e-06	-1.90776e-10	-1.12696
48812735	chr19:48812735:C:T	6.25165e-07	-1.41044	-1.4382
48812871	chr19:48812871:T:A	2.72105e-06	-1.90776e-10	-1.37788
48812949	chr19:48812949:T:C	3.00174e-06	-1.27971	-9.17177e-10
48813841	chr19:48813841:C:T	8.21791e-07	-1.55407	-1.0211
48813938	chr19:48813938:G:A	3.59147e-06	-1.90776e-10	-1.10034
48814143	chr19:48814143:T:G	2.76417e-06	-1.90776e-10	-1.36216
48814144	chr19:48814144:G:T	2.70689e-06	-1.90776e-10	-1.3831
48814259	chr19:48814259:C:T	4.76225e-06	-1.90776e-10	-0.81818
48814453	chr19:48814453:C:T	7.5363e-07	-1.18334	-1.47841
48814509	chr19:48814509:C:T	1.46379e-06	-0.489938	-1.50794
48814624	chr19:48814624:G:A	3.58473e-06	-1.90776e-10	-1.10222
48814669	chr19:48814669:G:A	3.47224e-06	-1.90776e-10	-1.1341
48814967	chr19:48814967:T:C	5.38111e-07	-1.48587	-1.51271
48815123	chr19:48815123:G:A	5.94537e-06	-0.596287	-9.17177e-10
48815222	chr19:48815222:T:C	3.60565e-06	-1.90776e-10	-1.0964
48815526	chr19:48815526:T:G	2.45093e-06	-1.90776e-10	-1.48243
48815536	chr19:48815536:G:A	2.41335e-06	-1.90776e-10	-1.49788
48815653	chr19:48815653:G:A	2.54075e-06	-1.90776e-10	-1.44644
48815657	chr19:48815657:C:T	3.63098e-06	-1.90776e-10	-1.0894
48815747	chr19:48815747:C:A	8.25377e-07	-1.16472	-1.40609
48816230	chr19:48816230:C:T	8.75561e-07	-1.54926	-0.962529
48816407	chr19:48816407:A:C	1.43313e-06	-1.23284	-0.786192
48816956	chr19:48816956:T:C	6.56405e-07	-1.55442	-1.24545
48816975	chr19:48816975:A:T	5.74649e-07	-1.48921	-1.44368
48817308	chr19:48817308:G:C	6.24424e-07	-1.45029	-1.39953
48817399	chr19:48817399:G:C	7.0132e-07	-1.39173	-1.34196
48817750	chr19:48817750:A:C	6.97827e-07	-1.38528	-1.35341
48818168	chr19:48818168:G:A	1.3179e-06	-1.3028	-0.800061
48818654	chr19:48818654:G:A	7.79545e-07	-1.22971	-1.39823
48818860	chr19:48818860:G:A	6.5738e-07	-1.41878	-1.37961
48819146	chr19:48819146:G:A	2.41731e-06	-1.90776e-10	-1.49624
48819330	chr19:48819330:G:A	2.99875e-06	-1.90776e-10	-1.2807
48820006	chr19:48820006:A:C	6.97647e-07	-1.47485	-1.26409
48820247	chr19:48820247:G:T	2.57627e-06	-1.90776e-10	-1.43256
48820342	chr19:48820342:T:C	3.64934e-06	-1.90776e-10	-1.08435
48820459	chr19:48820459:G:C	4.31886e-06	-1.90776e-10	-0.915908
48820617	chr19:48820617:C:T	6.83076e-07	-1.51186	-1.24818
48820904	chr19:48820904:A:C	9.86479e-06	-1.90776e-10	-0.089928
48820920	chr19:48820920:T:C	4.54516e-06	-1.90776e-10	-0.864836
48821073	chr19:48821073:C:T	2.88996e-06	-1.31766	-9.17177e-10
48821117	chr19:48821117:A:G	3.91671e-06	-1.90776e-10	-1.01365
48821144	chr19:48821144:G:C	5.25904e-07	-1.51353	-1.508
48821368	chr19:48821368:C:T	7.91902e-06	-0.309632	-9.17177e-10
48821422	chr19:48821422:T:C	3.11715e-06	-1.90776e-10	-1.24198
48821681	chr19:48821681:GTGA:G	1.41797e-06	-1.25331	-0.776361
48821958	chr19:48821958:G:A	5.69145e-06	-1.90776e-10	-0.639934
48822443	chr19:48822443:ATGG:A	1.29538e-06	-1.2144	-0.905698
48822528	chr19:48822528:C:T	6.17094e-07	-1.48954	-1.37209
48822663	chr19:48822663:GTGA:G	2.87138e-06	-1.90776e-10	-1.32411
48823200	chr19:48823200:G:A	2.6058e-06	-1.90776e-10	-1.42116
48823525	chr19:48823525:A:G	2.28536e-06	-1.55238	-9.17177e-10
48823939	chr19:48823939:T:C	6.26228e-07	-1.43743	-1.40951
48823943	chr19:48823943:T:A	2.38766e-06	-1.90776e-10	-1.50858
48824021	chr19:48824021:G:A	2.97012e-06	-1.90776e-10	-1.2903
48824024	chr19:48824024:G:A	2.65354e-06	-1.90776e-10	-1.403
48824073	chr19:48824073:G:A	1.23894e-06	-1.42381	-0.740836
48824637	chr19:48824637:G:A	2.59032e-06	-1.90776e-10	-1.42712
48824712	chr19:48824712:G:A	8.2128e-07	-1.26391	-1.31188
48824828	chr19:48824828:C:T	4.04018e-06	-1.90776e-10	-0.98261
48824933	chr19:48824933:G:A	2.55888e-06	-1.90776e-10	-1.43933
48825109	chr19:48825109:G:A	3.68533e-06	-1.90776e-10	-1.07454
48825128	chr19:48825128:T:C	7.03392e-07	-1.3946	-1.33614
48825618	chr19:48825618:G:C	7.76024e-07	-1.12281	-1.50966
48825704	chr19:48825704:T:C	5.0654e-07	-1.55434	-1.50472
48825936	chr19:48825936:T:C	1.50336e-06	-0.566395	-1.4048
48826028	chr19:48826028:G:A	6.33564e-07	-1.34976	-1.48554
48826117	chr19:48826117:G:C	5.34679e-06	-1.90776e-10	-0.702403
48826146	chr19:48826146:C:G	2.53974e-06	-1.90776e-10	-1.44684
48826176	chr19:48826176:C:T	6.58098e-07	-1.54835	-1.24895
48826272	chr19:48826272:C:T	6.15645e-07	-1.37372	-1.49026
48826355	chr19:48826355:G:A	6.65695e-07	-1.28356	-1.50226
48826443	chr19:48826443:G:A	2.48284e-06	-1.90776e-10	-1.4695
48826777	chr19:48826777:G:A	2.44942e-06	-1.90776e-10	-1.48305
48827074	chr19:48827074:G:A	7.30498e-07	-1.18246	-1.51047
48827325	chr19:48827325:G:A	7.34426e-07	-1.17629	-1.51127
48827559	chr19:48827559:A:G	2.62903e-06	-1.90776e-10	-1.41228
48827561	chr19:48827561:A:G	3.02165e-06	-1.90776e-10	-1.2731
48827914	chr19:48827914:A:G	5.13517e-07	-1.5322	-1.51317
48828012	chr19:48828012:G:A	5.07468e-07	-1.54679	-1.51044
48828058	chr19:48828058:G:A	2.57916e-06	-1.90776e-10	-1.43144
48828368	chr19:48828368:T:C	7.20344e-07	-1.2181	-1.48882
48828844	chr19:48828844:G:A	6.64404e-07	-1.2784	-1.50937
48828951	chr19:48828951:A:T	3.29185e-06	-1.90776e-10	-1.18745
48829078	chr19:48829078:A:C	2.67741e-06	-1.90776e-10	-1.39405
48829084	chr19:48829084:A:T	6.73864e-07	-1.54518	-1.22845
48829413	chr19:48829413:A:G	6.45711e-07	-1.31285	-1.50346
48830359	chr19:48830359:G:T	5.12994e-07	-1.54753	-1.49886
48830541	chr19:48830541:G:A	2.47804e-06	-1.90776e-10	-1.47143
48830934	chr19:48830934:G:A	2.46656e-06	-1.90776e-10	-1.47608
48831222	chr19:48831222:T:A	6.12945e-07	-1.37532	-1.49306
48831277	chr19:48831277:G:A	5.50694e-07	-1.55	-1.42548
48831356	chr19:48831356:C:T	2.29828e-06	-1.54674	-9.17177e-10
48831734	chr19:48831734:C:T	6.30837e-07	-1.35445	-1.48515
48831946	chr19:48831946:C:T	2.23845e-05	-0.268069	0.997537
48832037	chr19:48832037:C:T	4.15584e-06	-1.90776e-10	-0.954386
48832708	chr19:48832708:G:A	3.14636e-06	-1.90776e-10	-1.23265
48833601	chr19:48833601:C:T	2.28421e-06	-1.55288	-9.17177e-10
48833624	chr19:48833624:C:T	9.15948e-06	0.228333	-0.392443
48833778	chr19:48833778:A:G	1.0776e-06	-1.00705	-1.29711
48833980	chr19:48833980:A:G	1.68846e-06	-0.863253	-0.991829
48834054	chr19:48834054:G:T	2.69686e-06	-1.90776e-10	-1.38681
48834127	chr19:48834127:T:C	2.50879e-06	-1.90776e-10	-1.4591
48834187	chr19:48834187:G:GT	8.16845e-06	-1.90776e-10	-0.27862
48835841	chr19:48835841:T:C	6.77747e-07	-1.4182	-1.34968
48836453	chr19:48836453:T:C	2.49901e-06	-1.463	-9.17177e-10
48837233	chr19:48837233:G:A	2.77729e-06	-1.90776e-10	-1.35743
48837286	chr19:48837286:G:A	8.38678e-07	-1.3321	-1.22273
48837404	chr19:48837404:C:A	8.41793e-07	-1.31332	-1.2378
48837489	chr19:48837489:T:C	8.8205e-07	-1.31252	-1.19188
48838135	chr19:48838135:A:G	2.52485e-06	-1.90776e-10	-1.45272
48838491	chr19:48838491:C:T	3.05269e-06	-1.90776e-10	-1.26288
48838888	chr19:48838888:T:G	2.1606e-06	-1.20888	-0.399638
48838980	chr19:48838980:C:G	5.89031e-07	-1.39491	-1.51327
48839012	chr19:48839012:T:C	9.62549e-07	-1.42156	-0.995505
48839109	chr19:48839109:C:G	1.51281e-06	-1.26451	-0.700423
48839143	chr19:48839143:C:T	3.51224e-06	-1.90776e-10	-1.12265
48839153	chr19:48839153:C:T	8.26336e-07	-1.32587	-1.24378
48840030	chr19:48840030:C:T	9.15804e-06	-0.164267	-9.17177e-10
48840032	chr19:48840032:T:C	1.71426e-06	-1.2282	-0.61172
48840213	chr19:48840213:G:A	3.66326e-06	-1.90776e-10	-1.08055
48840436	chr19:48840436:T:C	2.95865e-06	-1.90776e-10	-1.29417
48841094	chr19:48841094:G:A	2.28235e-06	-1.55369	-9.17177e-10
48841264	chr19:48841264:C:T	7.70097e-07	-1.31225	-1.32789
48841575	chr19:48841575:C:T	2.28559e-06	-1.55228	-9.17177e-10
48841856	chr19:48841856:G:T	9.82784e-07	-1.08369	-1.31258
48842229	chr19:48842229:C:T	8.50939e-07	-1.12266	-1.41765
48842384	chr19:48842384:C:T	2.54943e-06	-1.90776e-10	-1.44303
48842401	chr19:48842401:G:A	2.38547e-06	-1.5095	-9.17177e-10
48842831	chr19:48842831:C:T	2.39704e-06	-1.90776e-10	-1.50467
48842841	chr19:48842841:C:T	1.13506e-05	0.0503682	-9.17177e-10
48842991	chr19:48842991:G:C	2.49275e-06	-1.90776e-10	-1.46551
48842992	chr19:48842992:G:A	6.15343e-07	-1.48553	-1.37895
48843108	chr19:48843108:T:C	1.05347e-06	-1.48254	-0.84427
48843183	chr19:48843183:T:A	2.42051e-06	-1.90776e-10	-1.49492
48843281	chr19:48843281:C:T	5.88707e-07	-1.42116	-1.48757
48843629	chr19:48843629:C:T	7.87364e-07	-1.2775	-1.34046
48843913	chr19:48843913:A:C	6.09163e-07	-1.53998	-1.33459
48843961	chr19:48843961:G:A	2.34966e-06	-1.52463	-9.17177e-10
48844507	chr19:48844507:A:G	2.87019e-06	-1.90776e-10	-1.32452
48845285	chr19:48845285:A:G	9.52312e-07	-1.42301	-1.00476
48845585	chr19:48845585:G:C	7.50006e-07	-1.29176	-1.37482
48845638	chr19:48845638:G:A	2.38523e-06	-1.90776e-10	-1.50961
48845766	chr19:48845766:G:A	7.55388e-07	-1.28693	-1.37249
48845768	chr19:48845768:G:A	5.88471e-07	-1.41696	-1.49216
48845838	chr19:48845838:C:A	5.43209e-07	-1.47727	-1.51189
48845990	chr19:48845990:G:A	3.23256e-06	-1.90776e-10	-1.20563
48846220	chr19:48846220:G:A	2.38368e-06	-1.90776e-10	-1.51025
48846225	chr19:48846225:A:C	2.37757e-06	-1.90776e-10	-1.51282
48846367	chr19:48846367:T:C	7.67776e-07	-1.27835	-1.36481
48846406	chr19:48846406:G:A	7.78863e-07	-1.2656	-1.36322
48846751	chr19:48846751:G:C	2.38523e-06	-1.90776e-10	-1.50961
48846983	chr19:48846983:G:A	7.48496e-07	-1.29377	-1.37482
48847183	chr19:48847183:G:A	2.38479e-06	-1.90776e-10	-1.50979
48847306	chr19:48847306:C:T	2.37649e-06	-1.90776e-10	-1.51328
48847323	chr19:48847323:C:T	7.84674e-07	-1.24446	-1.37693
48847436	chr19:48847436:A:T	7.42512e-07	-1.30371	-1.3729
48847727	chr19:48847727:G:A	5.3701e-07	-1.48841	-1.51223
48847878	chr19:48847878:G:A	2.48962e-06	-1.90776e-10	-1.46677
48848117	chr19:48848117:G:T	2.37638e-06	-1.90776e-10	-1.51332
48848172	chr19:48848172:T:A	3.19796e-06	-1.90776e-10	-1.21639
48848258	chr19:48848258:G:A	5.45456e-06	-1.90776e-10	-0.682448
48848359	chr19:48848359:A:G	1.16598e-05	-1.90776e-10	0.0772483
48849027	chr19:48849027:G:A	3.32855e-06	-1.90776e-10	-1.17636
48849045	chr19:48849045:G:A	6.01344e-07	-1.376	-1.51149
48849208	chr19:48849208:G:T	6.06417e-07	-1.47874	-1.40035
48850084	chr19:48850084:G:A	3.08086e-06	-1.90776e-10	-1.25369
48850223	chr19:48850223:C:T	9.98878e-07	-1.41692	-0.963102
48850272	chr19:48850272:G:A	7.66328e-07	-1.38365	-1.26139
48850279	chr19:48850279:G:A	2.39631e-06	-1.90776e-10	-1.50497
48850281	chr19:48850281:G:A	1.24938e-05	-1.90776e-10	0.146334
48850624	chr19:48850624:C:T	6.09182e-07	-1.40278	-1.47176
48850724	chr19:48850724:G:A	1.21871e-05	-1.90776e-10	0.121482
48851059	chr19:48851059:T:C	3.70463e-06	-1.90776e-10	-1.06932
48851072	chr19:48851072:C:T	5.63279e-07	-1.44197	-1.51091
48851124	chr19:48851124:A:G	8.02945e-07	-1.10448	-1.49389
48851169	chr19:48851169:A:G	3.77661e-06	-1.90776e-10	-1.05007
48851206	chr19:48851206:G:A	2.84109e-06	-1.90776e-10	-1.33471
48851265	chr19:48851265:A:G	7.89868e-07	-1.43334	-1.18145
48851590	chr19:48851590:C:T	5.68677e-07	-1.48367	-1.45967
48851739	chr19:48851739:G:A	7.4127e-07	-1.30807	-1.37022
48851807	chr19:48851807:G:A	1.19212e-06	-1.24403	-0.959141
48851871	chr19:48851871:A:G	8.72356e-07	-1.23482	-1.28063
48852148	chr19:48852148:C:T	6.39916e-07	-1.35995	-1.46537
48852379	chr19:48852379:C:G	4.88922e-06	-0.791867	-9.17177e-10
48852704	chr19:48852704:G:A	2.63817e-06	-1.90776e-10	-1.40882
48852864	chr19:48852864:CAG:C	6.18895e-07	-1.39876	-1.45996
48852927	chr19:48852927:C:T	2.42815e-06	-1.90776e-10	-1.49177
48853037	chr19:48853037:T:C	7.69772e-07	-1.13751	-1.50305
48853060	chr19:48853060:A:G	7.48962e-07	-1.17095	-1.49702
48853216	chr19:48853216:G:A	3.05175e-06	-1.90776e-10	-1.26318
48853940	chr19:48853940:G:A	5.59503e-07	-1.47126	-1.48835
48854085	chr19:48854085:C:T	2.42219e-06	-1.90776e-10	-1.49423
48854165	chr19:48854165:TTCTCTCCCCAACTC:T	2.64383e-06	-1.90776e-10	-1.40667
48854184	chr19:48854184:A:G	2.65159e-06	-1.90776e-10	-1.40374
48854395	chr19:48854395:G:T	2.67842e-06	-1.90776e-10	-1.39367
48854419	chr19:48854419:T:C	9.88866e-07	-0.923319	-1.46678
48854550	chr19:48854550:A:C	3.04425e-06	-1.90776e-10	-1.26565
48854822	chr19:48854822:C:T	4.7698e-06	-1.90776e-10	-0.816595
48854854	chr19:48854854:C:T	6.3985e-07	-1.39362	-1.4318
48855062	chr19:48855062:C:G	7.67056e-07	-1.51211	-1.13198
48855476	chr19:48855476:C:T	2.40956e-06	-1.90776e-10	-1.49946
48855539	chr19:48855539:G:A	8.2873e-07	-1.49987	-1.06689
48855772	chr19:48855772:G:C	2.41215e-06	-1.90776e-10	-1.49838
48855890	chr19:48855890:T:C	7.65412e-07	-1.22061	-1.42563
48855963	chr19:48855963:G:A	2.3997e-06	-1.90776e-10	-1.50355
48855973	chr19:48855973:G:C	7.87305e-06	-0.315454	-9.17177e-10
48856515	chr19:48856515:C:T	2.39217e-06	-1.90776e-10	-1.5067
48856684	chr19:48856684:A:C	1.37318e-06	-0.878332	-1.18344
48856701	chr19:48856701:G:A	7.87237e-07	-1.35393	-1.2642
48856767	chr19:48856767:C:T	8.6831e-06	-1.90776e-10	-0.217522
48856836	chr19:48856836:T:C	2.28089e-06	-1.55433	-9.17177e-10
48857001	chr19:48857001:T:C	5.11724e-07	-1.55419	-1.49468
48857161	chr19:48857161:C:T	7.47899e-07	-1.54874	-1.12064
48857358	chr19:48857358:T:C	0.000244256	-1.90776e-10	3.11932
48857391	chr19:48857391:C:T	2.74095e-06	0.137891	-1.50849
48857519	chr19:48857519:G:C	2.69506e-06	-1.90776e-10	-1.38748
48857647	chr19:48857647:T:C	2.62549e-06	-1.90776e-10	-1.41363
48857998	chr19:48857998:T:C	5.25382e-07	-1.54143	-1.4811
48858040	chr19:48858040:A:G	2.43196e-06	-1.90776e-10	-1.4902
48858184	chr19:48858184:T:G	5.06571e-07	-1.55399	-1.505
48858406	chr19:48858406:G:A	5.03154e-07	-1.55421	-1.51155
48858514	chr19:48858514:C:T	3.07245e-06	-1.5544	0.297976
48858516	chr19:48858516:A:G	6.74934e-06	-1.90776e-10	-0.469455
48858744	chr19:48858744:T:A	2.30255e-06	-1.54488	-9.17177e-10
48860294	chr19:48860294:A:G	2.41017e-06	-1.90776e-10	-1.4992
48860415	chr19:48860415:G:C	2.38833e-06	-1.50831	-9.17177e-10
48861139	chr19:48861139:C:T	5.05031e-07	-1.55216	-1.50988
48861163	chr19:48861163:G:A	1.38734e-06	-0.819991	-1.23152
48861194	chr19:48861194:A:T	1.00398e-06	-0.870489	-1.50444
48861254	chr19:48861254:G:A	5.08478e-07	-1.54816	-1.50707
48861368	chr19:48861368:C:T	1.16628e-06	-1.46059	-0.764493
48861791	chr19:48861791:A:C	1.1761e-06	-1.46134	-0.755362
48861848	chr19:48861848:G:A	2.69159e-06	-1.90776e-10	-1.38877
48862331	chr19:48862331:A:G	1.28161e-06	-1.53546	-0.595328
48862398	chr19:48862398:A:G	2.59385e-06	-1.90776e-10	-1.42576
48862565	chr19:48862565:G:A	1.99962e-05	-1.90776e-10	0.616641
48862889	chr19:48862889:G:C	1.45919e-06	-1.21909	-0.781929
48862913	chr19:48862913:T:C	5.12178e-07	-1.54157	-1.50641
48863079	chr19:48863079:CACTA:C	2.49939e-06	-1.90776e-10	-1.46285
48863505	chr19:48863505:G:A	2.37858e-06	-1.90776e-10	-1.5124
48863570	chr19:48863570:G:A	5.14152e-07	-1.54915	-1.49499
48863851	chr19:48863851:C:T	2.46868e-05	-1.90776e-10	0.82737
48863999	chr19:48863999:C:T	2.61851e-06	-1.90776e-10	-1.41629
48864127	chr19:48864127:G:A	6.14254e-06	-1.90776e-10	-0.563662
48864318	chr19:48864318:A:G	1.01073e-06	-1.54667	-0.82156
48864415	chr19:48864415:G:A	1.01849e-06	-1.53527	-0.825314
48864482	chr19:48864482:C:T	1.08225e-06	-1.54482	-0.755033
48864702	chr19:48864702:A:G	5.08641e-07	-1.5432	-1.51171
48864894	chr19:48864894:A:G	5.07551e-07	-1.54433	-1.51273
48865140	chr19:48865140:T:C	6.17413e-06	-1.90776e-10	-0.558531
48865154	chr19:48865154:G:GC	2.38397e-06	-1.90776e-10	-1.51013
48865208	chr19:48865208:A:G	5.71411e-06	-1.90776e-10	-0.635962
48865586	chr19:48865586:T:C	6.88376e-07	-1.55436	-1.19796
48865897	chr19:48865897:C:T	1.08456e-06	-1.48943	-0.808296
48866686	chr19:48866686:A:G	6.83459e-07	-1.54365	-1.21583
48866732	chr19:48866732:G:A	5.17992e-07	-1.52544	-1.51126
48866834	chr19:48866834:G:A	3.00718e-06	-1.90776e-10	-1.2779
48866905	chr19:48866905:G:A	3.1528e-06	-1.23061	-9.17177e-10
48866981	chr19:48866981:G:A	3.00718e-06	-1.90776e-10	-1.2779
48867053	chr19:48867053:C:T	8.22023e-07	-1.55217	-1.02272
48867244	chr19:48867244:ACTT:A	6.17293e-07	-1.55442	-1.3069
48867352	chr19:48867352:G:T	7.17217e-07	-1.55243	-1.15885
48867562	chr19:48867562:G:T	5.11477e-07	-1.53604	-1.51331
48867931	chr19:48867931:A:G	1.46931e-06	-1.38807	-0.606036
48867973	chr19:48867973:G:A	3.00027e-06	-1.41202	0.131819
48868154	chr19:48868154:G:A	0.000101406	-1.90776e-10	2.24023
48868241	chr19:48868241:T:C	7.56697e-07	-1.54625	-1.11144
48868278	chr19:48868278:C:T	2.48502e-06	-1.90776e-10	-1.46862
48868849	chr19:48868849:G:A	1.34627e-06	-1.43867	-0.642899
48868987	chr19:48868987:G:A	9.08044e-07	-1.51141	-0.963952
48869119	chr19:48869119:G:C	5.29803e-07	-1.51977	-1.49438
48869729	chr19:48869729:C:T	2.92393e-06	-1.90776e-10	-1.30597
48869737	chr19:48869737:C:T	2.75197e-06	-1.90776e-10	-1.36658
48869742	chr19:48869742:C:A	2.52136e-06	-1.90776e-10	-1.4541
48869826	chr19:48869826:AC:A	2.9637e-05	-1.90776e-10	1.01012
48869877	chr19:48869877:C:G	2.91782e-06	-1.90776e-10	-1.30806
48869943	chr19:48869943:C:T	2.42133e-06	-1.90776e-10	-1.49458
48870124	chr19:48870124:G:A	6.13019e-06	-1.90776e-10	-0.565675
48870167	chr19:48870167:T:C	8.81852e-07	-1.50953	-0.995099
48870168	chr19:48870168:T:C	2.41947e-06	-1.90776e-10	-1.49535
48870375	chr19:48870375:A:G	7.84725e-07	-1.55442	-1.0669
48870438	chr19:48870438:G:A	5.06097e-06	-0.757342	-9.17177e-10
48870754	chr19:48870754:G:A	2.41961e-06	-1.90776e-10	-1.49529
48870817	chr19:48870817:G:A	2.77288e-06	-1.35901	-9.17177e-10
48870851	chr19:48870851:C:T	8.80331e-07	-1.51679	-0.98957
48870864	chr19:48870864:A:G	5.04658e-07	-1.55385	-1.50892
48871089	chr19:48871089:G:A	8.65308e-07	-1.51223	-1.01134
48871281	chr19:48871281:A:G	2.32276e-06	-1.53614	-9.17177e-10
48871284	chr19:48871284:C:T	5.04331e-07	-1.55011	-1.51332
48871689	chr19:48871689:T:C	2.80785e-06	-1.90776e-10	-1.34648
48871708	chr19:48871708:C:T	2.88139e-06	-1.90776e-10	-1.32063
48872134	chr19:48872134:A:C	2.77229e-06	-1.90776e-10	-1.35923
48872268	chr19:48872268:G:T	3.98239e-06	-0.997017	-9.17177e-10
48872419	chr19:48872419:T:C	5.04057e-07	-1.55082	-1.51315
48872643	chr19:48872643:T:C	5.08592e-07	-1.54234	-1.51267
48872749	chr19:48872749:A:C	3.14245e-05	-1.90776e-10	1.06869
48872755	chr19:48872755:G:C	2.81809e-05	-1.90776e-10	0.959743
48872829	chr19:48872829:A:G	8.58227e-07	-1.48624	-1.04555
48872964	chr19:48872964:C:T	2.48511e-06	-1.46858	-9.17177e-10
48873015	chr19:48873015:AC:A	2.55131e-06	-1.90776e-10	-1.44229
48873055	chr19:48873055:G:C	3.54478e-05	-1.90776e-10	1.18916
48873577	chr19:48873577:A:G	6.57006e-06	-1.90776e-10	-0.496377
48873785	chr19:48873785:G:A	2.38734e-06	-1.90776e-10	-1.50872
48873863	chr19:48873863:C:T	2.59786e-06	-1.90776e-10	-1.42421
48873955	chr19:48873955:A:G	4.60822e-06	-1.90776e-10	-0.851059
48873985	chr19:48873985:G:C	5.74725e-07	-1.46641	-1.46636
48874167	chr19:48874167:G:A	1.03366e-06	-1.55431	-0.791478
48874616	chr19:48874616:G:A	5.98526e-07	-1.55382	-1.33837
48874834	chr19:48874834:G:A	4.86738e-06	-1.90776e-10	-0.796345
48874867	chr19:48874867:C:T	2.72526e-06	-1.90776e-10	-1.37633
48874988	chr19:48874988:T:C	5.16807e-07	-1.53591	-1.50307
48875016	chr19:48875016:G:A	3.29571e-06	-1.18628	-9.17177e-10
48875051	chr19:48875051:A:G	5.30132e-07	-1.50346	-1.51007
48875260	chr19:48875260:A:G	5.75291e-07	-1.50547	-1.42631
48875414	chr19:48875414:C:T	3.12797e-06	-1.90776e-10	-1.23851
48875442	chr19:48875442:CAGAT:C	5.5654e-07	-1.5479	-1.41702
48875491	chr19:48875491:T:C	8.48394e-06	-1.90776e-10	-0.240725
48875737	chr19:48875737:A:G	6.12533e-07	-1.44025	-1.4288
48875910	chr19:48875910:C:T	6.24962e-07	-1.41442	-1.43454
48876069	chr19:48876069:T:C	9.89046e-07	-1.39176	-0.99815
48876100	chr19:48876100:C:T	3.27852e-06	-1.90776e-10	-1.19151
48876374	chr19:48876374:C:T	2.44655e-06	-1.90776e-10	-1.48422
48876609	chr19:48876609:A:G	6.31569e-07	-1.32514	-1.51331
48876620	chr19:48876620:C:T	6.21727e-07	-1.34307	-1.51109
48876705	chr19:48876705:T:C	6.32899e-07	-1.37662	-1.45972
48876731	chr19:48876731:C:T	6.26692e-07	-1.40368	-1.44252
48876889	chr19:48876889:G:A	3.13522e-06	-1.90776e-10	-1.2362
48877272	chr19:48877272:C:T	3.08904e-06	-1.90776e-10	-1.25104
48877390	chr19:48877390:C:T	2.63955e-06	-1.90776e-10	-1.40829
48877608	chr19:48877608:G:A	7.48957e-07	-1.38851	-1.27947
48877832	chr19:48877832:C:T	5.21995e-07	-1.52119	-1.50781
48878011	chr19:48878011:TCTC:T	5.71101e-07	-1.42638	-1.5127
48878016	chr19:48878016:TCC:T	2.38063e-06	-1.90776e-10	-1.51153
48878108	chr19:48878108:A:G	6.42774e-07	-1.35033	-1.47053
48878375	chr19:48878375:G:A	2.63088e-06	-1.90776e-10	-1.41158
48878899	chr19:48878899:C:T	2.44926e-06	-1.90776e-10	-1.48311
48878940	chr19:48878940:C:T	2.82468e-06	-1.90776e-10	-1.3405
48879161	chr19:48879161:G:A	6.44016e-07	-1.30975	-1.50918
48879397	chr19:48879397:GC:AC	5.53201e-07	-1.47623	-1.4947
48879442	chr19:48879442:AG:A	4.46429e-06	-1.90776e-10	-0.88279
48879651	chr19:48879651:C:T	2.38953e-06	-1.90776e-10	-1.5078
48879712	chr19:48879712:G:A	5.65815e-07	-1.43508	-1.5133
48879813	chr19:48879813:C:A	2.37854e-06	-1.90776e-10	-1.51241
48879988	chr19:48879988:C:T	5.5163e-06	-1.90776e-10	-0.671192
48880012	chr19:48880012:C:T	7.27628e-07	-1.44234	-1.25453
48880395	chr19:48880395:T:C	1.60287e-05	-1.90776e-10	0.395478
48880429	chr19:48880429:C:G	5.97453e-07	-1.47158	-1.4224
48880432	chr19:48880432:G:A	2.27659e-05	-1.90776e-10	0.746362
48880731	chr19:48880731:G:A	2.44825e-06	-1.90776e-10	-1.48353
48880817	chr19:48880817:T:A	6.25669e-07	-1.43732	-1.41051
48881015	chr19:48881015:T:C	2.50097e-06	-1.90776e-10	-1.46222
48881529	chr19:48881529:C:A	1.81082e-05	-1.14605	1.66352
48881666	chr19:48881666:G:A	3.30612e-06	-1.90776e-10	-1.18313
48881678	chr19:48881678:G:A	2.34157e-06	-1.52808	-9.17177e-10
48881897	chr19:48881897:A:G	5.0532e-07	-1.55002	-1.51144
48881974	chr19:48881974:G:A	1.85312e-05	-1.2352	1.77576
48882222	chr19:48882222:G:A	2.50067e-06	-1.90776e-10	-1.46234
48882680	chr19:48882680:G:A	5.04596e-06	-1.90776e-10	-0.760312
48882706	chr19:48882706:A:C	5.04596e-06	-1.90776e-10	-0.760312
48883239	chr19:48883239:A:G	5.67394e-06	-1.90776e-10	-0.643016
48883490	chr19:48883490:T:G	2.5645e-06	-1.90776e-10	-1.43714
48883545	chr19:48883545:A:C	2.37665e-06	-1.90776e-10	-1.51321
48883601	chr19:48883601:A:G	2.37945e-06	-1.90776e-10	-1.51203
48884232	chr19:48884232:G:A	3.70654e-06	-1.0688	-9.17177e-10
48884383	chr19:48884383:C:G	2.44896e-06	-1.90776e-10	-1.48324
48884386	chr19:48884386:A:G	7.99181e-06	-1.90776e-10	-0.300483
48884500	chr19:48884500:G:A	8.79339e-07	-1.12732	-1.38017
48884678	chr19:48884678:G:A	2.445e-06	-1.90776e-10	-1.48485
48885052	chr19:48885052:C:T	4.56302e-06	-1.50302	0.642105
48885205	chr19:48885205:A:T	1.41824e-06	-0.798661	-1.23082
48885314	chr19:48885314:C:T	2.45377e-06	-1.90776e-10	-1.48128
48885397	chr19:48885397:C:A	5.3449e-06	-1.54074	0.837988
48885712	chr19:48885712:C:T	2.46446e-06	-1.90776e-10	-1.47693
48885752	chr19:48885752:G:A	2.37771e-06	-1.90776e-10	-1.51276
48885774	chr19:48885774:A:G	2.44946e-06	-1.90776e-10	-1.48303
48885784	chr19:48885784:C:T	2.51019e-06	-1.90776e-10	-1.45854
48886037	chr19:48886037:T:C	2.42473e-06	-1.90776e-10	-1.49318
48886078	chr19:48886078:G:A	2.88188e-06	-1.90776e-10	-1.32046
48886167	chr19:48886167:G:A	5.41524e-06	-1.52834	0.838655
48886255	chr19:48886255:G:A	1.30119e-06	-1.40832	-0.7073
48886364	chr19:48886364:C:T	2.45487e-06	-1.90776e-10	-1.48083
48886584	chr19:48886584:C:T	2.45508e-06	-1.90776e-10	-1.48074
48886677	chr19:48886677:A:G	1.4224e-06	-0.837375	-1.18918
48886911	chr19:48886911:A:C	2.69386e-06	-1.90776e-10	-1.38793
48887481	chr19:48887481:T:C	1.56842e-06	-0.834025	-1.09481
48887544	chr19:48887544:T:C	8.25622e-06	-1.90776e-10	-0.267932
48887621	chr19:48887621:A:G	1.36376e-06	-0.802261	-1.2664
48888028	chr19:48888028:G:A	2.91025e-06	-1.90776e-10	-1.31066
48888113	chr19:48888113:C:T	2.62382e-06	-1.90776e-10	-1.41427
48888328	chr19:48888328:A:G	3.10805e-06	-1.52078	0.27588
48888478	chr19:48888478:T:C	2.74615e-06	-1.90776e-10	-1.3687
48888939	chr19:48888939:G:A	2.3766e-06	-1.90776e-10	-1.51323
48889125	chr19:48889125:C:T	2.42236e-06	-1.90776e-10	-1.49416
48889126	chr19:48889126:G:A	5.63189e-06	0.850058	-1.50051
48889172	chr19:48889172:C:T	1.15181e-05	-1.55372	1.61873
48889291	chr19:48889291:C:T	1.20786e-06	-1.39968	-0.790373
48889610	chr19:48889610:C:G	0.000342369	3.45699	-9.17177e-10
48889817	chr19:48889817:T:C	2.38571e-06	-1.90776e-10	-1.5094
48889942	chr19:48889942:G:A	2.60133e-06	-1.54483	0.121957
48890758	chr19:48890758:A:G	2.47355e-06	-1.90776e-10	-1.47325
48890875	chr19:48890875:G:A	2.74355e-06	-1.36965	-9.17177e-10
48891246	chr19:48891246:C:A	3.70147e-06	-1.90776e-10	-1.07017
48891539	chr19:48891539:A:G	2.49525e-06	-1.46451	-9.17177e-10
48891556	chr19:48891556:GC:G	1.17749e-06	-1.00868	-1.20683
48891643	chr19:48891643:C:T	7.88385e-07	-1.11712	-1.49954
48891644	chr19:48891644:G:A	5.87939e-06	-1.90776e-10	-0.607446
48891675	chr19:48891675:A:G	1.27197e-06	-1.43901	-0.699317
48891725	chr19:48891725:A:G	2.79688e-06	-1.90776e-10	-1.35039
48891759	chr19:48891759:A:G	2.87444e-06	-1.90776e-10	-1.32304
48891841	chr19:48891841:T:C	2.83814e-06	-1.90776e-10	-1.33575
48892010	chr19:48892010:A:G	1.15866e-06	-1.4618	-0.769838
48892416	chr19:48892416:A:C	2.1006e-06	-0.959881	-0.676798
48892532	chr19:48892532:C:T	1.05657e-06	-1.42571	-0.898165
48892534	chr19:48892534:T:C	1.04901e-06	-1.40981	-0.92125
48892539	chr19:48892539:T:C	2.62241e-06	-1.90776e-10	-1.41481
48892567	chr19:48892567:G:A	3.0049e-06	-1.27866	-9.17177e-10
48892655	chr19:48892655:C:G	4.41062e-06	-1.90776e-10	-0.894884
48892658	chr19:48892658:C:T	2.37937e-06	-1.90776e-10	-1.51206
48892661	chr19:48892661:A:G	1.08094e-06	-1.4316	-0.869469
48892676	chr19:48892676:T:C	3.6927e-06	-1.18828	0.115738
48892703	chr19:48892703:C:T	7.78192e-07	-1.11813	-1.51155
48892737	chr19:48892737:C:T	2.41251e-06	-1.90776e-10	-1.49823
48892852	chr19:48892852:A:G	2.40083e-06	-1.50308	-9.17177e-10
48893242	chr19:48893242:C:T	1.74673e-06	-1.53923	-0.28193
48893366	chr19:48893366:C:T	2.36775e-06	-1.01221	-0.504751
48893480	chr19:48893480:G:A	2.55466e-06	-0.869347	-0.571633
48893667	chr19:48893667:C:A	1.54472e-06	-1.39591	-0.54815
48893846	chr19:48893846:G:A	3.59504e-06	-1.09935	-9.17177e-10
48893957	chr19:48893957:C:T	8.32764e-07	-1.17865	-1.38326
48894093	chr19:48894093:C:A	7.48964e-07	-1.15928	-1.50868
48894266	chr19:48894266:G:C	1.03826e-06	-1.17453	-1.16682
48894375	chr19:48894375:G:T	9.55175e-07	-1.39301	-1.03175
48894639	chr19:48894639:CCAA:C	7.58164e-07	-1.1487	-1.50706
48894760	chr19:48894760:AT:A	8.34758e-07	-1.17754	-1.38197
48894997	chr19:48894997:C:T	2.72972e-06	-1.90776e-10	-1.3747
48895148	chr19:48895148:C:T	9.1566e-06	-1.40855	1.24413
48895581	chr19:48895581:C:G	3.20776e-06	-1.90776e-10	-1.21333
48895590	chr19:48895590:A:G	9.17258e-07	-1.1487	-1.31657
48895722	chr19:48895722:A:C	2.31039e-06	-1.54149	-9.17177e-10
48896371	chr19:48896371:CCA:C	1.47159e-06	-1.39368	-0.598876
48896419	chr19:48896419:T:C	7.54701e-07	-1.15985	-1.50048
48896564	chr19:48896564:G:A	2.03937e-06	-0.883396	-0.782861
48896677	chr19:48896677:G:A	2.38512e-06	-1.90776e-10	-1.50965
48896721	chr19:48896721:T:C	7.38994e-07	-1.18283	-1.49854
48896731	chr19:48896731:T:C	7.49498e-07	-1.16846	-1.49879
48896743	chr19:48896743:C:T	7.46375e-07	-1.17252	-1.4989
48897079	chr19:48897079:G:A	1.20114e-06	-1.4008	-0.794821
48897119	chr19:48897119:A:G	2.37642e-06	-1.90776e-10	-1.5133
48897254	chr19:48897254:T:C	7.34699e-07	-1.18829	-1.4989
48897377	chr19:48897377:C:T	1.17814e-06	-1.43977	-0.775194
48897518	chr19:48897518:G:A	1.12443e-06	-1.40031	-0.861312
48897545	chr19:48897545:C:T	2.42638e-06	-1.90776e-10	-1.4925
48897783	chr19:48897783:C:T	2.40772e-06	-1.90776e-10	-1.50022
48897799	chr19:48897799:T:G	2.39403e-06	-1.90776e-10	-1.50592
48897843	chr19:48897843:A:G	2.40604e-06	-1.90776e-10	-1.50092
48898127	chr19:48898127:C:A	7.59341e-07	-1.15309	-1.50112
48898187	chr19:48898187:C:T	1.36754e-06	-0.849127	-1.21676
48898380	chr19:48898380:G:A	9.13304e-06	-1.51104	1.34404
48898695	chr19:48898695:A:C	8.29589e-07	-1.06861	-1.49712
48898802	chr19:48898802:C:A	1.38595e-06	-0.803116	-1.2494
48898995	chr19:48898995:T:C	2.56093e-06	-1.90776e-10	-1.43853
48899182	chr19:48899182:C:A	2.38537e-06	-1.90776e-10	-1.50954
48899247	chr19:48899247:C:A	2.3933e-06	-1.90776e-10	-1.50623
48899248	chr19:48899248:G:A	2.40274e-06	-1.90776e-10	-1.50229
48899429	chr19:48899429:G:T	8.34283e-07	-1.05578	-1.50431
48899508	chr19:48899508:T:C	8.052e-07	-1.1163	-1.47927
48899752	chr19:48899752:T:A	8.04334e-07	-1.10433	-1.49231
48899798	chr19:48899798:A:G	7.74743e-07	-1.13845	-1.49568
48899884	chr19:48899884:A:G	8.20722e-07	-1.07696	-1.49951
48899907	chr19:48899907:G:C	8.15067e-06	-1.50012	1.21932
48899921	chr19:48899921:G:T	6.68363e-07	-1.32263	-1.4592
48900279	chr19:48900279:G:T	6.66278e-06	-1.90776e-10	-0.482363
48900308	chr19:48900308:A:C	1.09211e-06	-1.40797	-0.882823
48900335	chr19:48900335:T:C	3.3735e-06	-1.90776e-10	-1.16295
48900420	chr19:48900420:G:C	1.19796e-06	-1.41925	-0.779032
48900584	chr19:48900584:G:A	2.66284e-06	-1.39951	-9.17177e-10
48900668	chr19:48900668:T:C	6.87662e-06	-0.450773	-9.17177e-10
48901110	chr19:48901110:CCTGACT:C	6.38645e-06	-1.53735	1.01263
48901136	chr19:48901136:C:T	1.06215e-06	-1.45939	-0.859211
48901191	chr19:48901191:A:T	2.6963e-06	-1.90776e-10	-1.38702
48901278	chr19:48901278:T:G	7.44234e-07	-1.16098	-1.51332
48901327	chr19:48901327:C:T	4.88284e-06	-1.90776e-10	-0.793173
48902311	chr19:48902311:A:G	5.40349e-06	-1.90776e-10	-0.691854
48902918	chr19:48902918:A:T	9.94243e-07	-0.879809	-1.50486
48902956	chr19:48902956:T:C	7.23232e-06	-1.42791	1.02757
48904102	chr19:48904102:G:A	7.26619e-06	-0.395668	-9.17177e-10
48904148	chr19:48904148:T:C	2.4436e-06	-1.90776e-10	-1.48543
48904403	chr19:48904403:G:A	8.98659e-07	-0.972496	-1.51326
48904476	chr19:48904476:C:T	7.09761e-07	-1.2107	-1.51102
48904690	chr19:48904690:A:G	7.42365e-07	-1.16524	-1.51157
48904758	chr19:48904758:G:A	1.00773e-06	-1.43551	-0.935686
48904764	chr19:48904764:C:T	2.97574e-06	-1.90776e-10	-1.28841
48904972	chr19:48904972:TG:T	9.84626e-07	-1.4686	-0.925795
48904988	chr19:48904988:C:T	3.01577e-06	-1.90776e-10	-1.27505
48905046	chr19:48905046:C:T	9.28305e-07	-1.54889	-0.904403
48905144	chr19:48905144:G:C	3.20694e-06	-1.21358	-9.17177e-10
48905686	chr19:48905686:T:C	8.36095e-07	-1.04764	-1.51027
48905747	chr19:48905747:T:C	7.60419e-07	-1.14525	-1.50753
48905769	chr19:48905769:G:A	3.30128e-06	-1.18459	-9.17177e-10
48905964	chr19:48905964:TGTGCTAGGCAG:T	7.7156e-07	-1.40131	-1.23693
48906196	chr19:48906196:G:A	4.92922e-06	-1.90776e-10	-0.783719
48906211	chr19:48906211:T:C	9.0807e-07	-1.42083	-1.0545
48906934	chr19:48906934:G:T	1.00362e-06	-0.876884	-1.4984
48907005	chr19:48907005:C:T	5.96181e-06	-0.593526	-9.17177e-10
48907040	chr19:48907040:T:C	2.53697e-06	-1.55007	0.102139
48907338	chr19:48907338:C:T	2.23449e-06	-1.55333	-0.0215627
48907713	chr19:48907713:T:C	9.71909e-07	-1.14658	-1.26081
48907775	chr19:48907775:A:G	2.32359e-06	-1.47795	-0.057841
48907941	chr19:48907941:T:G	2.92094e-06	0.179173	-1.48617
48908033	chr19:48908033:G:T	5.21585e-06	-1.90776e-10	-0.727198
48908192	chr19:48908192:G:A	2.49468e-06	-1.90776e-10	-1.46474
48908303	chr19:48908303:T:C	7.88559e-07	-1.10942	-1.50702
48908602	chr19:48908602:C:T	2.49332e-06	-1.90776e-10	-1.46528
48908844	chr19:48908844:C:A	7.91854e-07	-1.10486	-1.50742
48909162	chr19:48909162:C:T	2.47632e-06	-1.90776e-10	-1.47213
48909248	chr19:48909248:TA:T	7.35666e-06	-0.383293	-9.17177e-10
48909283	chr19:48909283:C:T	2.66346e-06	-1.90776e-10	-1.39927
48909397	chr19:48909397:G:A	4.60679e-06	-0.851368	-9.17177e-10
48909979	chr19:48909979:T:C	5.10942e-06	-1.90776e-10	-0.747814
48910002	chr19:48910002:T:C	9.57365e-07	-1.15689	-1.26558
48910102	chr19:48910102:C:T	3.02659e-06	-1.27146	-9.17177e-10
48910242	chr19:48910242:A:G	2.43996e-06	-1.90776e-10	-1.48692
48910562	chr19:48910562:T:C	7.32977e-07	-1.17623	-1.51331
48910634	chr19:48910634:G:A	3.09068e-06	-1.90776e-10	-1.25051
48910665	chr19:48910665:C:G	2.40378e-06	-1.90776e-10	-1.50186
48911328	chr19:48911328:G:A	2.51563e-06	-1.90776e-10	-1.45638
48911562	chr19:48911562:C:T	3.79754e-06	-1.90776e-10	-1.04455
48911639	chr19:48911639:C:T	2.4656e-06	-1.90776e-10	-1.47647
48911704	chr19:48911704:CTCT:C	2.39307e-06	-1.90776e-10	-1.50632
48911874	chr19:48911874:C:T	9.72229e-07	-1.07054	-1.33652
48912225	chr19:48912225:T:C	1.27639e-06	-0.691861	-1.443
48912377	chr19:48912377:G:T	2.48662e-06	-1.4844	0.0164235
48912714	chr19:48912714:T:TA	2.29835e-06	-1.55326	0.006548
48912914	chr19:48912914:C:T	2.37761e-06	-1.5128	-9.17177e-10
48913199	chr19:48913199:G:A	9.34615e-07	-0.981177	-1.46534
48913304	chr19:48913304:A:C	3.63518e-06	-1.90776e-10	-1.08824
48913679	chr19:48913679:C:T	7.29262e-07	-1.19661	-1.49801
48913817	chr19:48913817:G:A	6.41295e-07	-1.55425	-1.26891
48913941	chr19:48913941:G:C	2.57839e-06	-1.90776e-10	-1.43174
48913971	chr19:48913971:T:C	4.42114e-06	-1.90776e-10	-0.892502
48913989	chr19:48913989:A:G	1.44518e-06	-1.35914	-0.651527
48914068	chr19:48914068:C:T	2.37654e-06	-1.90776e-10	-1.51325
48914230	chr19:48914230:A:C	8.95272e-07	-1.32391	-1.16561
48914401	chr19:48914401:T:C	4.61703e-06	-0.149003	-0.700145
48914432	chr19:48914432:C:G	3.73046e-06	-1.90776e-10	-1.06237
48914616	chr19:48914616:G:A	2.85168e-06	-1.90776e-10	-1.33099
48914684	chr19:48914684:T:C	8.09479e-07	-1.27639	-1.31387
48914796	chr19:48914796:AT:A	2.61095e-06	-1.41919	-9.17177e-10
48914797	chr19:48914797:T:A	7.30225e-07	-1.20063	-1.49267
48914981	chr19:48914981:G:T	2.49335e-06	-1.90776e-10	-1.46527
48915007	chr19:48915007:G:A	2.45299e-06	-1.48159	-9.17177e-10
48915111	chr19:48915111:G:A	2.993e-06	-1.90776e-10	-1.28262
48915403	chr19:48915403:T:C	1.30934e-06	-0.850266	-1.25911
48915412	chr19:48915412:C:T	2.46223e-06	-1.90776e-10	-1.47783
48915429	chr19:48915429:C:T	2.37679e-06	-1.90776e-10	-1.51315
48915728	chr19:48915728:T:C	9.34529e-06	-1.90776e-10	-0.144027
48915755	chr19:48915755:C:T	2.94208e-06	-1.90776e-10	-1.29978
48915761	chr19:48915761:G:A	8.1636e-07	-1.12851	-1.45329
48916010	chr19:48916010:A:G	2.14286e-06	-0.81496	-0.8018
48916051	chr19:48916051:A:G	2.3831e-06	-1.90776e-10	-1.5105
48916393	chr19:48916393:G:A	3.11866e-06	-1.90776e-10	-1.2415
48916583	chr19:48916583:GC:G	5.26321e-07	-1.55265	-1.4681
48916646	chr19:48916646:A:G	2.23402e-06	-1.50268	-0.0724152
48916654	chr19:48916654:A:C	9.29002e-07	-0.944981	-1.50756
48917684	chr19:48917684:C:T	3.40699e-06	-1.90776e-10	-1.15307
48917696	chr19:48917696:A:G	8.85946e-06	-1.90776e-10	-0.197413
48917797	chr19:48917797:A:G	1.49144e-06	-0.505483	-1.47368
48917879	chr19:48917879:A:ATGATC	5.35953e-07	-1.53553	-1.46708
48917894	chr19:48917894:C:T	2.83222e-06	-1.90776e-10	-1.33784
48918471	chr19:48918471:A:T	1.30125e-06	-0.705239	-1.41034
48918572	chr19:48918572:A:G	1.30912e-06	-0.769709	-1.33983
48918646	chr19:48918646:A:G	3.26286e-06	-1.42212	0.225823
48918709	chr19:48918709:T:C	1.54911e-06	-0.435878	-1.50534
48919175	chr19:48919175:C:T	1.00088e-05	-0.0754309	-9.17177e-10
48919180	chr19:48919180:A:T	5.56592e-07	-1.51303	-1.45179
48919395	chr19:48919395:C:T	5.68356e-07	-1.51278	-1.43113
48919514	chr19:48919514:A:G	8.49344e-06	-0.0716645	-0.167941
48919607	chr19:48919607:A:G	2.58417e-06	-1.90776e-10	-1.42949
48919608	chr19:48919608:G:T	2.5785e-06	-1.90776e-10	-1.43169
48919871	chr19:48919871:C:T	3.27537e-06	-1.90776e-10	-1.19247
48919875	chr19:48919875:C:T	5.15494e-07	-1.55057	-1.49096
48919968	chr19:48919968:C:A	2.9895e-06	-1.90776e-10	-1.28379
48919997	chr19:48919997:G:T	5.79727e-06	-1.90776e-10	-0.621512
48920058	chr19:48920058:C:T	1.88555e-06	-1.52221	-0.222468
48920168	chr19:48920168:C:T	2.558e-06	-1.90776e-10	-1.43968
48920270	chr19:48920270:A:G	2.65804e-06	-1.90776e-10	-1.40131
48920378	chr19:48920378:G:C	2.45003e-06	-1.90776e-10	-1.4828
48920526	chr19:48920526:G:A	2.04429e-06	-0.764674	-0.899176
48920599	chr19:48920599:T:C	5.56731e-07	-1.46711	-1.49746
48920877	chr19:48920877:C:T	6.49096e-07	-1.40953	-1.40155
48920904	chr19:48920904:C:T	4.5887e-05	-1.90776e-10	1.44728
48920960	chr19:48920960:G:A	6.57554e-07	-1.55368	-1.24445
48920990	chr19:48920990:C:T	5.48988e-07	-1.55423	-1.42435
48921097	chr19:48921097:C:T	9.29842e-07	-1.00871	-1.44293
48921098	chr19:48921098:A:G	2.7057e-06	-1.90776e-10	-1.38354
48921124	chr19:48921124:C:A	8.95875e-07	-1.03945	-1.4494
48921163	chr19:48921163:A:G	3.12012e-06	-1.90776e-10	-1.24103
48921382	chr19:48921382:C:T	4.6846e-06	-1.90776e-10	-0.83462
48921668	chr19:48921668:C:T	8.85806e-07	-1.04518	-1.45497
48922001	chr19:48922001:G:A	4.30256e-06	-1.90776e-10	-0.919691
48922007	chr19:48922007:G:C	4.20395e-06	-1.90776e-10	-0.942875
48922085	chr19:48922085:C:T	2.55999e-06	-1.90776e-10	-1.4389
48922280	chr19:48922280:G:A	2.5737e-06	-1.90776e-10	-1.43356
48922289	chr19:48922289:G:A	2.59133e-06	-1.90776e-10	-1.42673
48922319	chr19:48922319:C:T	3.76455e-06	-1.90776e-10	-1.05327
48922394	chr19:48922394:C:G	3.40896e-06	-1.90776e-10	-1.15249
48922515	chr19:48922515:T:C	6.1148e-07	-1.38406	-1.48671
48922563	chr19:48922563:G:A	2.38135e-06	-1.90776e-10	-1.51123
48922581	chr19:48922581:G:A	8.87673e-07	-1.07121	-1.42685
48922594	chr19:48922594:C:A	2.88245e-06	-1.90776e-10	-1.32026
48922765	chr19:48922765:T:C	2.39708e-06	-1.90776e-10	-1.50465
48922808	chr19:48922808:T:G	2.38303e-06	-1.90776e-10	-1.51053
48922842	chr19:48922842:G:A	9.78012e-07	-0.984692	-1.41644
48923139	chr19:48923139:C:G	2.30884e-06	-1.54215	-9.17177e-10
48923210	chr19:48923210:G:A	3.32633e-06	-1.90776e-10	-1.17703
48923230	chr19:48923230:T:C	3.23912e-06	-1.90776e-10	-1.2036
48923231	chr19:48923231:T:C	1.28436e-05	1.22461	-1.05067
48923241	chr19:48923241:G:A	3.24204e-06	-1.90776e-10	-1.2027
48923606	chr19:48923606:G:A	3.5495e-06	-1.90776e-10	-1.11209
48923644	chr19:48923644:C:T	3.59258e-06	-1.90776e-10	-1.10003
48924050	chr19:48924050:G:A	8.71253e-06	-1.27303	1.05889
48924356	chr19:48924356:G:A	1.20551e-05	-1.90776e-10	0.110588
48924397	chr19:48924397:ACT:A	2.86357e-06	-1.90776e-10	-1.32683
48924489	chr19:48924489:A:G	5.18675e-06	-1.45158	0.718782
48924897	chr19:48924897:A:G	7.36058e-07	-1.17362	-1.51173
48925811	chr19:48925811:C:T	2.01479e-06	-1.47859	-0.199794
48925889	chr19:48925889:AAAAT:A	4.31378e-06	-1.90776e-10	-0.917085
48925943	chr19:48925943:T:C	2.52093e-06	-1.90776e-10	-1.45427
48926108	chr19:48926108:C:T	2.43433e-06	-1.48923	-9.17177e-10
48926220	chr19:48926220:C:G	2.48333e-06	-1.90776e-10	-1.4693
48926330	chr19:48926330:TCTCAGAACAAAACAAA:T	1.05912e-05	-1.90776e-10	-0.0188787
48926775	chr19:48926775:C:T	6.61276e-07	-1.50921	-1.28328
48926814	chr19:48926814:G:A	4.3107e-06	-1.90776e-10	-0.9178
48926922	chr19:48926922:C:G	5.54017e-06	-1.90776e-10	-0.666875
48927106	chr19:48927106:T:C	2.57076e-06	-1.90776e-10	-1.4347
48927175	chr19:48927175:C:T	2.71439e-06	-1.90776e-10	-1.38033
48927424	chr19:48927424:A:G	7.83133e-06	-1.90776e-10	-0.320768
48927454	chr19:48927454:A:G	5.07124e-06	-1.90776e-10	-0.755315
48927667	chr19:48927667:T:C	2.63359e-06	-1.90776e-10	-1.41055
48927717	chr19:48927717:G:A	1.13627e-06	-0.819497	-1.43166
48927802	chr19:48927802:GA:G	1.66658e-06	-0.513616	-1.35451
48927887	chr19:48927887:G:T	1.03704e-05	-0.0399437	-9.17177e-10
48928119	chr19:48928119:A:C	2.85918e-06	-1.90776e-10	-1.32836
48928145	chr19:48928145:A:C	2.85041e-06	-1.90776e-10	-1.33144
48928366	chr19:48928366:C:T	2.7619e-06	-1.90776e-10	-1.36298
48928494	chr19:48928494:T:C	3.17487e-06	-1.90776e-10	-1.22363
48928685	chr19:48928685:G:A	8.59727e-07	-1.20314	-1.3269
48928817	chr19:48928817:C:T	1.00424e-06	-0.868075	-1.5066
48928875	chr19:48928875:G:A	6.35658e-06	0.900205	-1.42961
48928962	chr19:48928962:T:A	1.49584e-06	-0.640458	-1.33575
48929006	chr19:48929006:T:A	4.27491e-06	-0.926137	-9.17177e-10
48929116	chr19:48929116:T:C	2.78236e-06	-1.90776e-10	-1.3556
48929268	chr19:48929268:A:G	2.46868e-06	-1.90776e-10	-1.47522
48929410	chr19:48929410:T:C	4.44785e-06	-1.90776e-10	-0.886478
48929534	chr19:48929534:C:T	3.00757e-06	-1.90776e-10	-1.27777
48929990	chr19:48929990:C:T	1.37968e-06	-0.77769	-1.27936
48930330	chr19:48930330:G:A	2.68194e-06	-1.39236	-9.17177e-10
48930458	chr19:48930458:A:C	6.22517e-07	-1.355	-1.49788
48930679	chr19:48930679:T:C	7.07056e-07	-1.23234	-1.4932
48931142	chr19:48931142:C:T	3.15339e-06	-1.23042	-9.17177e-10
48931533	chr19:48931533:T:C	2.40222e-06	-1.90776e-10	-1.50251
48931845	chr19:48931845:A:G	2.46849e-06	-1.90776e-10	-1.47529
48932108	chr19:48932108:G:C	2.94191e-06	-1.90776e-10	-1.29984
48932149	chr19:48932149:G:A	5.51285e-07	-1.55426	-1.42014
48932320	chr19:48932320:C:A	2.44865e-06	-1.90776e-10	-1.48336
48932466	chr19:48932466:G:A	8.19441e-06	-1.90776e-10	-0.275448
48932988	chr19:48932988:G:C	1.72535e-06	-1.15129	-0.682178
48933236	chr19:48933236:T:G	7.8261e-07	-1.19542	-1.4286
48933305	chr19:48933305:A:G	4.54531e-06	-1.90776e-10	-0.864804
48933725	chr19:48933725:G:C	2.4767e-06	-1.90776e-10	-1.47197
48933866	chr19:48933866:G:A	8.14064e-07	-1.11911	-1.4655
48934649	chr19:48934649:C:T	2.82686e-06	-1.90776e-10	-1.33973
48934729	chr19:48934729:CTCTT:C	6.85888e-07	-1.29026	-1.46568
48934744	chr19:48934744:A:G	7.00693e-07	-1.26489	-1.4697
48935106	chr19:48935106:G:A	8.3244e-07	-1.08681	-1.47548
48935176	chr19:48935176:C:G	8.63762e-07	-1.05322	-1.47214
48935261	chr19:48935261:C:T	2.29805e-06	-1.54684	-9.17177e-10
48936106	chr19:48936106:G:A	3.55903e-06	-1.90776e-10	-1.10941
48936138	chr19:48936138:G:A	2.65434e-06	-1.90776e-10	-1.40271
48936324	chr19:48936324:C:T	4.1029e-06	-1.90776e-10	-0.967205
48936612	chr19:48936612:C:G	3.80448e-06	-1.90776e-10	-1.04272
48936653	chr19:48936653:G:A	5.74433e-07	-1.43988	-1.49339
48936928	chr19:48936928:C:T	8.19704e-07	-1.09121	-1.48651
48937004	chr19:48937004:A:G	7.34194e-07	-1.17834	-1.50954
48937163	chr19:48937163:GATC:G	7.85922e-07	-1.11988	-1.49991
48937234	chr19:48937234:G:A	0.000137621	-1.90776e-10	2.5456
48937572	chr19:48937572:A:G	7.74536e-07	-1.13198	-1.50241
48937580	chr19:48937580:AG:A	2.49398e-06	-1.90776e-10	-1.46502
48937639	chr19:48937639:C:T	8.21234e-07	-1.10199	-1.47386
48937692	chr19:48937692:G:A	8.10295e-07	-1.08743	-1.50183
48937705	chr19:48937705:G:A	7.38777e-07	-1.16836	-1.51329
48937707	chr19:48937707:G:A	7.73621e-07	-1.12278	-1.51279
48937719	chr19:48937719:G:A	7.78551e-07	-1.11672	-1.5125
48937726	chr19:48937726:G:C	8.14691e-07	-1.07069	-1.51316
48938252	chr19:48938252:A:G	2.94664e-06	-1.90776e-10	-1.29824
48938393	chr19:48938393:A:G	7.59856e-07	-1.14025	-1.51327
48938527	chr19:48938527:G:A	7.77976e-07	-1.12009	-1.50987
48938536	chr19:48938536:G:A	6.52911e-07	-1.29205	-1.51316
48938707	chr19:48938707:C:T	3.02632e-06	-1.90776e-10	-1.27155
48938726	chr19:48938726:A:G	2.3813e-06	-1.90776e-10	-1.51125
48939199	chr19:48939199:G:A	2.29342e-06	-1.54886	-9.17177e-10
48939251	chr19:48939251:G:A	9.28345e-07	-0.940771	-1.51248
48939286	chr19:48939286:A:C	8.06684e-07	-1.33809	-1.25564
48939478	chr19:48939478:C:T	1.06901e-06	-1.37462	-0.937547
48939524	chr19:48939524:C:T	2.74163e-06	-1.90776e-10	-1.37035
48939676	chr19:48939676:T:C	7.68524e-07	-1.16887	-1.47331
48940055	chr19:48940055:A:T	8.16336e-07	-1.10345	-1.47838
48940104	chr19:48940104:C:T	2.57657e-06	-1.90776e-10	-1.43244
48940193	chr19:48940193:A:G	3.04946e-06	-1.90776e-10	-1.26394
48940312	chr19:48940312:G:A	2.44286e-06	-1.90776e-10	-1.48573
48940313	chr19:48940313:T:C	8.83217e-07	-1.03625	-1.46683
48940342	chr19:48940342:G:A	5.66931e-07	-1.4336	-1.51282
48940401	chr19:48940401:G:A	1.26639e-06	-0.629517	-1.51322
48941038	chr19:48941038:T:C	8.44836e-07	-1.06469	-1.48282
48941257	chr19:48941257:G:A	2.64307e-06	-1.90776e-10	-1.40696
48941506	chr19:48941506:C:A	2.57704e-06	-1.90776e-10	-1.43226
48942047	chr19:48942047:G:A	2.67585e-06	-1.90776e-10	-1.39463
48942085	chr19:48942085:T:G	8.75402e-07	-1.01545	-1.49652
48942255	chr19:48942255:C:T	8.21562e-07	-1.1256	-1.44985
48942422	chr19:48942422:C:T	1.29727e-06	-0.612844	-1.5058
48942517	chr19:48942517:C:T	5.56109e-07	-1.45237	-1.51332
48942555	chr19:48942555:C:T	2.42295e-06	-1.90776e-10	-1.49391
48942560	chr19:48942560:T:C	8.94002e-07	-1.09614	-1.39481
48943972	chr19:48943972:GC:G	1.27345e-06	-1.54387	-0.593297
48944132	chr19:48944132:TG:T	2.4592e-06	-1.90776e-10	-1.47907
48944320	chr19:48944320:G:A	5.50984e-07	-1.46647	-1.50848
48944456	chr19:48944456:G:A	5.45409e-07	-1.47429	-1.51083
48944491	chr19:48944491:GGA:G	1.43613e-06	-0.774681	-1.24227
48944651	chr19:48944651:G:C	3.61581e-06	-1.90776e-10	-1.09358
48945183	chr19:48945183:T:C	7.93045e-07	-1.53653	-1.07425
48945341	chr19:48945341:A:G	2.8412e-06	-1.90776e-10	-1.33467
48945367	chr19:48945367:A:T	2.90615e-06	-1.90776e-10	-1.31207
48945381	chr19:48945381:A:G	2.67036e-06	-0.271619	-1.12507
48945689	chr19:48945689:G:A	2.53248e-06	-1.90776e-10	-1.4497
48945945	chr19:48945945:G:C	6.56888e-07	-1.55276	-1.24638
48946246	chr19:48946246:C:T	2.37995e-06	-1.90776e-10	-1.51182
48946385	chr19:48946385:G:A	2.42037e-06	-1.90776e-10	-1.49498
48946604	chr19:48946604:G:T	3.18293e-06	-1.90776e-10	-1.2211
48946794	chr19:48946794:C:T	2.34587e-06	-1.52624	-9.17177e-10
48947339	chr19:48947339:A:G	2.43454e-06	-1.90776e-10	-1.48914
48947371	chr19:48947371:C:T	4.58696e-06	-1.90776e-10	-0.855683
48947406	chr19:48947406:A:G	4.45505e-06	-1.90776e-10	-0.884863
48947457	chr19:48947457:G:A	2.59308e-06	-1.90776e-10	-1.42605
48947465	chr19:48947465:C:T	3.99493e-06	0.480744	-1.47462
48947527	chr19:48947527:A:G	4.06085e-06	0.53421	-1.51172
48947836	chr19:48947836:C:T	2.50784e-06	-1.90776e-10	-1.45948
48947960	chr19:48947960:A:G	3.04994e-06	-1.24615	-0.0176264
48947968	chr19:48947968:G:A	3.78273e-06	-1.04845	-9.17177e-10
48947991	chr19:48947991:C:T	3.69626e-06	-1.90776e-10	-1.07158
48948035	chr19:48948035:T:C	4.57762e-06	0.635814	-1.49353
48948234	chr19:48948234:T:C	7.56437e-07	-1.14963	-1.50841
48948308	chr19:48948308:T:A	2.61692e-06	-1.90776e-10	-1.4169
48948396	chr19:48948396:G:A	2.58735e-06	-1.90776e-10	-1.42827
48948426	chr19:48948426:T:C	9.23106e-07	-1.18417	-1.27474
48948429	chr19:48948429:C:T	2.61692e-06	-1.90776e-10	-1.4169
48948807	chr19:48948807:G:A	1.82644e-06	-0.442554	-1.33398
48949027	chr19:48949027:T:C	2.43119e-06	-1.90776e-10	-1.49052
48949143	chr19:48949143:T:C	3.21088e-06	-1.90776e-10	-1.21236
48949190	chr19:48949190:C:G	2.60441e-06	-1.90776e-10	-1.42169
48949205	chr19:48949205:A:G	1.23473e-06	-1.55436	-0.613689
48949612	chr19:48949612:A:C	1.06242e-06	-0.985869	-1.33248
48949673	chr19:48949673:C:A	2.42384e-06	-1.90776e-10	-1.49355
48949907	chr19:48949907:C:T	2.45581e-06	-1.90776e-10	-1.48044
48949909	chr19:48949909:G:A	2.39878e-06	-1.90776e-10	-1.50394
48949953	chr19:48949953:G:A	6.35191e-07	-1.37138	-1.46135
48950820	chr19:48950820:C:T	2.42892e-06	-1.90776e-10	-1.49145
48950989	chr19:48950989:C:T	5.66721e-07	-1.54347	-1.40332
48950998	chr19:48950998:C:A	6.50329e-07	-1.53416	-1.27502
48952004	chr19:48952004:TTTTTC:T	1.10232e-06	-0.908804	-1.37268
48952469	chr19:48952469:C:T	2.50726e-06	-1.90776e-10	-1.45971
48952668	chr19:48952668:A:T	9.39589e-07	-0.956131	-1.48508
48952897	chr19:48952897:G:T	7.3931e-07	-1.27618	-1.40476
48953015	chr19:48953015:G:A	2.34944e-06	-1.52472	-9.17177e-10
48953023	chr19:48953023:T:A	6.9309e-07	-1.24237	-1.50313
48953584	chr19:48953584:C:T	4.43196e-06	-0.890058	-9.17177e-10
48953695	chr19:48953695:C:T	8.55703e-07	-1.071	-1.46373
48953748	chr19:48953748:T:C	2.68133e-06	-1.90776e-10	-1.39259
48953782	chr19:48953782:C:T	9.0041e-07	-1.04637	-1.43743
48953783	chr19:48953783:G:A	9.72464e-07	-0.895305	-1.51152
48953795	chr19:48953795:T:C	2.51472e-06	-1.90776e-10	-1.45674
48953915	chr19:48953915:C:CAT	2.868e-06	-1.90776e-10	-1.32529
48954352	chr19:48954352:AAAAC:A	7.26842e-07	-1.26231	-1.43564
48954681	chr19:48954681:A:G	8.3615e-07	-1.04624	-1.5116
48955005	chr19:48955005:C:T	1.26112e-06	-0.665774	-1.48113
48955023	chr19:48955023:C:G	4.22601e-06	-1.90776e-10	-0.937641
48955197	chr19:48955197:C:G	5.75026e-06	-1.90776e-10	-0.629654
48955847	chr19:48955847:A:G	5.01805e-06	0.741689	-1.50755
48955955	chr19:48955955:A:G	8.43169e-07	-1.03654	-1.51295
48956353	chr19:48956353:T:C	2.61742e-06	-1.90776e-10	-1.41671
48956428	chr19:48956428:G:A	4.87911e-06	-0.793936	-9.17177e-10
48956619	chr19:48956619:T:A	8.15984e-07	-1.09351	-1.48875
48956796	chr19:48956796:T:C	9.65056e-07	-0.926078	-1.48839
48957463	chr19:48957463:C:T	6.67559e-06	-0.480442	-9.17177e-10
48957466	chr19:48957466:A:G	1.08291e-06	-0.971319	-1.32793
48957504	chr19:48957504:G:A	1.15715e-05	-1.30196	1.37161
48957521	chr19:48957521:C:T	4.94051e-06	-1.38364	0.602207
48957523	chr19:48957523:C:T	1.01332e-05	-1.90776e-10	-0.0630824
48957658	chr19:48957658:C:A	1.10943e-06	-1.18922	-1.08583
48957689	chr19:48957689:C:G	9.47247e-06	-0.787345	0.656835
48958048	chr19:48958048:T:C	1.99514e-06	-0.488663	-1.19952
48958071	chr19:48958071:T:C	5.59346e-07	-1.5156	-1.44428
48958577	chr19:48958577:G:A	6.99525e-06	-0.243599	-0.19007
48958674	chr19:48958674:G:T	2.38173e-06	-1.90776e-10	-1.51107
48958787	chr19:48958787:C:T	4.97531e-06	-1.90776e-10	-0.774412
48959147	chr19:48959147:G:A	2.50278e-06	-1.90776e-10	-1.4615
48959225	chr19:48959225:T:C	6.22861e-07	-1.48115	-1.37118
48959451	chr19:48959451:G:A	7.43822e-07	-1.42585	-1.24901
48959713	chr19:48959713:C:T	3.53626e-06	-0.282243	-0.833587
48959783	chr19:48959783:A:G	6.87255e-07	-1.5321	-1.22185
48959831	chr19:48959831:A:AG	2.38088e-06	-1.90776e-10	-1.51143
48960027	chr19:48960027:A:C	7.66494e-07	-1.13824	-1.50659
48960437	chr19:48960437:C:G	1.04596e-05	-1.90776e-10	-0.031382
48960456	chr19:48960456:C:T	6.32524e-06	-1.90776e-10	-0.534352
48961106	chr19:48961106:C:T	4.30077e-06	-0.920105	-9.17177e-10
48961714	chr19:48961714:G:A	1.84744e-06	-0.416487	-1.34861
48961803	chr19:48961803:G:A	4.23482e-06	-0.93556	-9.17177e-10
48962396	chr19:48962396:C:T	5.62483e-07	-1.54698	-1.40732
48962397	chr19:48962397:G:A	2.71842e-06	-1.90776e-10	-1.37885
48962467	chr19:48962467:G:A	2.71842e-06	-1.90776e-10	-1.37885
48962469	chr19:48962469:A:G	6.85779e-07	-1.47109	-1.28501
48962703	chr19:48962703:T:G	5.07822e-07	-1.55009	-1.50644
48963455	chr19:48963455:GTCTC:G	2.40423e-06	-1.90776e-10	-1.50167
48963472	chr19:48963472:C:G	2.42048e-06	-1.90776e-10	-1.49493
48964523	chr19:48964523:G:A	2.49901e-06	-1.90776e-10	-1.46301
48965159	chr19:48965159:G:A	2.72902e-06	-1.90776e-10	-1.37496
48965830	chr19:48965830:T:C	8.71635e-07	-1.02636	-1.48993
48966155	chr19:48966155:G:A	2.59349e-06	-1.90776e-10	-1.42589
48966943	chr19:48966943:G:A	1.75238e-06	-0.399833	-1.41809
48967450	chr19:48967450:G:A	1.16081e-05	0.0728038	-9.17177e-10
48967978	chr19:48967978:T:C	2.40331e-06	-1.90776e-10	-1.50205
48968073	chr19:48968073:T:C	5.14785e-07	-1.53202	-1.51089
48968171	chr19:48968171:ACACT:A	2.76856e-06	-1.90776e-10	-1.36057
48968447	chr19:48968447:T:C	2.40414e-06	-1.90776e-10	-1.50171
48968563	chr19:48968563:G:A	1.73981e-06	-0.402936	-1.42219
48968901	chr19:48968901:C:T	3.76773e-06	-1.90776e-10	-1.05243
48969032	chr19:48969032:C:T	2.4339e-06	-1.90776e-10	-1.4894
48969489	chr19:48969489:G:A	3.46955e-06	-1.90776e-10	-1.13488
48969576	chr19:48969576:C:T	2.50369e-06	-1.90776e-10	-1.46114
48969978	chr19:48969978:A:G	3.62688e-06	-1.90776e-10	-1.09053
48970169	chr19:48970169:G:A	7.14887e-07	-1.20253	-1.51201
48970173	chr19:48970173:G:A	2.4455e-06	-1.90776e-10	-1.48465
48971418	chr19:48971418:T:G	2.4074e-06	-1.90776e-10	-1.50035
48972058	chr19:48972058:C:T	3.0043e-06	-1.90776e-10	-1.27885
48972140	chr19:48972140:C:A	2.37651e-06	-1.90776e-10	-1.51327
48972195	chr19:48972195:G:A	7.23782e-06	-1.06004	0.660459
48972198	chr19:48972198:T:C	2.38704e-06	-1.90776e-10	-1.50884
48972207	chr19:48972207:A:G	4.50211e-05	-1.90776e-10	1.42823
48972301	chr19:48972301:C:G	2.44939e-06	-1.90776e-10	-1.48306
48972539	chr19:48972539:C:T	3.0735e-06	-1.90776e-10	-1.25608
48972603	chr19:48972603:C:T	5.27856e-06	-1.90776e-10	-0.715247
48972619	chr19:48972619:C:T	1.44459e-06	-0.804328	-1.20675
48972640	chr19:48972640:A:G	3.1646e-06	-1.90776e-10	-1.22687
48972657	chr19:48972657:G:T	6.06497e-07	-1.52889	-1.35006
48973008	chr19:48973008:A:G	1.27588e-06	-0.995919	-1.13935
48973103	chr19:48973103:T:A	2.4093e-06	-1.90776e-10	-1.49956
48973265	chr19:48973265:T:C	2.65862e-06	-1.90776e-10	-1.40109
48973421	chr19:48973421:G:A	2.4552e-06	-1.90776e-10	-1.48069
48973582	chr19:48973582:T:C	2.75947e-06	-1.90776e-10	-1.36386
48973887	chr19:48973887:C:T	3.88778e-06	-1.90776e-10	-1.02106
48973910	chr19:48973910:C:T	2.45956e-05	0.823666	-9.17177e-10
48973963	chr19:48973963:C:CATGCCCA	2.91166e-06	-1.90776e-10	-1.31018
48974176	chr19:48974176:T:C	3.85988e-06	-1.90776e-10	-1.02826
48974188	chr19:48974188:G:A	2.65544e-06	-1.90776e-10	-1.40229
48974206	chr19:48974206:C:T	2.43939e-06	-1.90776e-10	-1.48715
48974217	chr19:48974217:T:C	3.86149e-06	-1.90776e-10	-1.02785
48974476	chr19:48974476:G:C	2.62496e-06	-1.90776e-10	-1.41383
48974914	chr19:48974914:CTTTCT:C	1.04736e-06	-1.4181	-0.914527
48974994	chr19:48974994:A:G	2.51961e-06	-1.90776e-10	-1.4548
48975177	chr19:48975177:T:C	9.26945e-07	-1.14002	-1.31474
48975318	chr19:48975318:T:C	6.86262e-06	-1.90776e-10	-0.45281
48975463	chr19:48975463:C:T	7.53509e-06	-1.90776e-10	-0.359328
48975666	chr19:48975666:G:A	8.58369e-06	0.336104	-0.56514
48975799	chr19:48975799:T:TG	7.51481e-06	-1.90776e-10	-0.362025
48975801	chr19:48975801:C:CTGTAGTCCCAGCTA	7.52876e-06	-1.90776e-10	-0.36017
48975937	chr19:48975937:A:G	2.72116e-06	-1.90776e-10	-1.37784
48976063	chr19:48976063:T:G	7.50813e-06	-1.90776e-10	-0.362914
48976188	chr19:48976188:C:A	7.52528e-06	-1.90776e-10	-0.360631
48976194	chr19:48976194:G:A	7.54875e-06	-1.90776e-10	-0.357518
48976258	chr19:48976258:T:C	4.18017e-06	-1.90776e-10	-0.948548
48976286	chr19:48976286:C:A	7.53509e-06	-1.90776e-10	-0.359328
48976576	chr19:48976576:C:T	7.50841e-06	-1.90776e-10	-0.362876
48976635	chr19:48976635:G:A	5.23352e-06	-1.90776e-10	-0.723816
48976715	chr19:48976715:G:T	3.01329e-06	-1.90776e-10	-1.27587
48976720	chr19:48976720:A:T	6.06666e-06	-1.90776e-10	-0.576092
48976937	chr19:48976937:T:C	2.64768e-06	-1.90776e-10	-1.40521
48976954	chr19:48976954:C:A	8.0246e-06	-1.90776e-10	-0.296388
48977073	chr19:48977073:G:A	1.03121e-06	-1.29116	-1.05701
48977280	chr19:48977280:A:G	8.05048e-06	-1.90776e-10	-0.293168
48977679	chr19:48977679:G:A	2.39359e-06	-1.90776e-10	-1.50611
48977685	chr19:48977685:G:A	2.48484e-06	-1.90776e-10	-1.46869
48977799	chr19:48977799:C:G	9.44642e-06	-0.133264	-9.17177e-10
48977986	chr19:48977986:T:C	6.80447e-05	-1.90776e-10	1.84127
48978376	chr19:48978376:C:T	8.48671e-07	-1.05893	-1.48406
48978642	chr19:48978642:C:A	4.88269e-06	-1.90776e-10	-0.793203
48978699	chr19:48978699:T:G	1.13583e-05	0.051047	-9.17177e-10
48978841	chr19:48978841:A:G	2.60163e-06	-1.90776e-10	-1.42276
48978844	chr19:48978844:T:A	2.90078e-06	-1.90776e-10	-1.31392
48978948	chr19:48978948:A:T	1.35881e-06	-1.05232	-1.01997
48979060	chr19:48979060:C:T	4.30404e-06	-1.90776e-10	-0.919345
48979097	chr19:48979097:A:G	2.31966e-06	-1.53748	-9.17177e-10
48979178	chr19:48979178:C:T	2.77597e-06	-1.90776e-10	-1.3579
48979255	chr19:48979255:G:A	2.5295e-06	-1.90776e-10	-1.45088
48979786	chr19:48979786:C:T	2.92118e-06	-1.90776e-10	-1.30691
48979829	chr19:48979829:G:T	1.25395e-06	-1.15355	-0.999048
48979967	chr19:48979967:CAG:C	4.8134e-06	-1.90776e-10	-0.807496
48980083	chr19:48980083:C:T	3.18472e-06	-1.90776e-10	-1.22053
48980091	chr19:48980091:C:T	4.30747e-06	-1.90776e-10	-0.918549
48980314	chr19:48980314:C:T	3.50736e-06	-1.90776e-10	-1.12403
48980750	chr19:48980750:C:T	2.55486e-06	-1.90776e-10	-1.4409
48981045	chr19:48981045:A:G	2.7267e-06	-1.05506	-0.320743
48981055	chr19:48981055:G:A	2.97803e-06	-1.90776e-10	-1.28764
48981152	chr19:48981152:T:C	4.33835e-06	-1.90776e-10	-0.911405
48981447	chr19:48981447:A:G	3.26154e-06	-1.90776e-10	-1.1967
48982291	chr19:48982291:G:A	8.24144e-07	-1.24801	-1.3243
48982501	chr19:48982501:C:T	2.52374e-06	-0.793357	-0.6598
48982556	chr19:48982556:T:C	2.52905e-06	-1.90776e-10	-1.45106
48983390	chr19:48983390:T:C	3.41476e-06	-1.90776e-10	-1.15079
48983590	chr19:48983590:C:T	2.44256e-06	-1.90776e-10	-1.48585
48983725	chr19:48983725:C:CCCAG	2.50269e-06	-1.90776e-10	-1.46153
48983741	chr19:48983741:C:T	7.62259e-06	-1.90776e-10	-0.347784
48984298	chr19:48984298:T:C	1.00793e-06	-0.974191	-1.39681
48984556	chr19:48984556:C:T	1.19892e-05	-1.90776e-10	0.105107
48984593	chr19:48984593:G:A	2.37945e-06	-1.90776e-10	-1.51203
48984820	chr19:48984820:A:G	5.08222e-06	-1.90776e-10	-0.753152
48984872	chr19:48984872:C:T	3.85636e-06	-1.90776e-10	-1.02918
48984953	chr19:48984953:CAT:C	2.66365e-06	-1.90776e-10	-1.3992
48985337	chr19:48985337:G:A	5.77137e-06	-1.90776e-10	-0.62599
48985591	chr19:48985591:C:T	3.56057e-06	-1.90776e-10	-1.10898
48986057	chr19:48986057:C:A	2.8648e-06	-1.90776e-10	-1.3264
48986160	chr19:48986160:G:A	2.51863e-06	-1.90776e-10	-1.45519
48986688	chr19:48986688:G:T	8.62818e-07	-1.06655	-1.4599
48987021	chr19:48987021:C:T	3.31719e-06	-1.90776e-10	-1.17978
48987266	chr19:48987266:T:C	3.16877e-06	-1.90776e-10	-1.22556
48987560	chr19:48987560:C:T	4.48857e-06	-0.877366	-9.17177e-10
48987668	chr19:48987668:A:G	3.36666e-06	-1.90776e-10	-1.16498
48987778	chr19:48987778:A:G	4.0182e-06	0.147588	-1.13565
48987903	chr19:48987903:C:T	2.47677e-06	-1.90776e-10	-1.47195
48988037	chr19:48988037:T:C	6.99985e-07	-1.38944	-1.34615
48988217	chr19:48988217:T:C	2.48487e-06	-1.90776e-10	-1.46868
48988537	chr19:48988537:G:A	2.38086e-06	-1.90776e-10	-1.51144
48988588	chr19:48988588:G:C	4.66954e-06	-1.90776e-10	-0.83784
48988643	chr19:48988643:C:A	2.53566e-06	-1.90776e-10	-1.44845
48988724	chr19:48988724:T:C	3.54159e-06	-1.90776e-10	-1.11432
48989025	chr19:48989025:C:T	2.72114e-06	-1.90776e-10	-1.37785
48989721	chr19:48989721:G:A	5.92066e-06	-1.90776e-10	-0.600453
48989727	chr19:48989727:G:A	2.86481e-06	-1.90776e-10	-1.3264
48990524	chr19:48990524:C:G	4.22793e-06	-1.90776e-10	-0.937188
48992630	chr19:48992630:T:C	2.54378e-06	-1.90776e-10	-1.44525
48992870	chr19:48992870:A:ACACAGGAGT	2.41989e-06	-1.90776e-10	-1.49518
48992897	chr19:48992897:G:GGTTC	5.50969e-06	-1.90776e-10	-0.672392
48993294	chr19:48993294:A:C	4.26424e-06	0.392681	-1.32132
48993421	chr19:48993421:T:C	4.82479e-06	-0.805133	-9.17177e-10
48993529	chr19:48993529:C:T	5.06442e-06	0.555651	-1.31231
48993741	chr19:48993741:G:A	2.43335e-06	-1.90776e-10	-1.48963
48993765	chr19:48993765:A:C	4.43636e-06	0.444218	-1.33328
48993866	chr19:48993866:T:C	4.17866e-06	0.562013	-1.51092
48994020	chr19:48994020:G:A	3.89326e-06	0.346532	-1.36619
48994196	chr19:48994196:A:C	4.34987e-06	0.390217	-1.29897
48994700	chr19:48994700:C:T	4.14925e-06	-1.90776e-10	-0.955972
48995170	chr19:48995170:T:G	2.41518e-06	-1.90776e-10	-1.49712
48995844	chr19:48995844:G:A	5.58963e-07	-1.49149	-1.46908
48996073	chr19:48996073:A:G	2.40719e-06	-1.90776e-10	-1.50044
48996252	chr19:48996252:A:T	2.08962e-06	-0.300801	-1.34112
48996473	chr19:48996473:G:A	2.42531e-06	-1.90776e-10	-1.49294
48996474	chr19:48996474:C:T	5.10622e-06	0.60674	-1.35518
48996643	chr19:48996643:A:T	2.38073e-06	-1.90776e-10	-1.51149
48996677	chr19:48996677:C:T	2.4329e-06	-1.90776e-10	-1.48981
48996747	chr19:48996747:G:A	9.15961e-07	-1.54288	-0.923802
48996838	chr19:48996838:T:A	2.38078e-06	-1.90776e-10	-1.51147
48997109	chr19:48997109:G:A	3.98036e-06	0.411512	-1.40904
48997313	chr19:48997313:G:A	2.44956e-06	-1.90776e-10	-1.48299
48997498	chr19:48997498:G:A	2.53386e-06	-1.44916	-9.17177e-10
48997522	chr19:48997522:G:A	2.43147e-06	-1.90776e-10	-1.4904
48997540	chr19:48997540:A:G	2.45804e-06	-1.90776e-10	-1.47954
48998081	chr19:48998081:G:A	2.42991e-06	-1.90776e-10	-1.49105
48998172	chr19:48998172:C:G	2.42782e-06	-1.90776e-10	-1.49191
48998526	chr19:48998526:C:T	2.41595e-06	-1.90776e-10	-1.49681
48999137	chr19:48999137:G:A	2.39836e-06	-1.90776e-10	-1.50412
48999268	chr19:48999268:G:A	3.00657e-06	-1.2781	-9.17177e-10
48999494	chr19:48999494:A:C	5.82382e-06	-1.90776e-10	-0.616944
48999767	chr19:48999767:T:A	2.41311e-06	-1.90776e-10	-1.49798
48999881	chr19:48999881:A:G	2.38228e-06	-1.90776e-10	-1.51084
49000064	chr19:49000064:G:T	2.90261e-06	-1.31329	-9.17177e-10
49000268	chr19:49000268:T:C	2.37642e-06	-1.90776e-10	-1.5133
49000302	chr19:49000302:T:C	2.37642e-06	-1.90776e-10	-1.5133
49000329	chr19:49000329:C:T	4.77339e-06	0.41491	-1.23075
49000530	chr19:49000530:G:A	2.5494e-06	-1.90776e-10	-1.44304
49000567	chr19:49000567:TAAATA:T	2.43562e-06	-1.90776e-10	-1.4887
49000686	chr19:49000686:G:A	2.39065e-06	-1.90776e-10	-1.50734
49001136	chr19:49001136:G:A	2.40963e-06	-1.90776e-10	-1.49943
49001352	chr19:49001352:T:C	2.3773e-06	-1.90776e-10	-1.51294
49001398	chr19:49001398:G:A	9.28222e-06	-0.150799	-9.17177e-10
49001823	chr19:49001823:G:A	5.98227e-06	0.769662	-1.35976
49002322	chr19:49002322:T:C	2.44336e-06	-1.90776e-10	-1.48553
49002438	chr19:49002438:A:G	3.85887e-06	-1.90776e-10	-1.02853
49002730	chr19:49002730:A:G	2.42861e-06	-1.90776e-10	-1.49158
49002745	chr19:49002745:C:T	2.49264e-06	-1.90776e-10	-1.46556
49002831	chr19:49002831:C:T	2.38992e-06	-1.90776e-10	-1.50764
49002837	chr19:49002837:G:A	9.6259e-06	-1.90776e-10	-0.114442
49002876	chr19:49002876:C:T	3.739e-06	-1.90776e-10	-1.06008
49002880	chr19:49002880:C:T	3.64476e-06	-1.90776e-10	-1.08561
49002976	chr19:49002976:A:C	2.38555e-06	-1.50947	-9.17177e-10
49003073	chr19:49003073:C:A	6.87417e-06	1.00198	-1.45311
49003133	chr19:49003133:T:C	7.27912e-06	1.05229	-1.44618
49003150	chr19:49003150:TC:T	2.41483e-06	-1.90776e-10	-1.49727
49003401	chr19:49003401:T:C	2.39836e-06	-1.90776e-10	-1.50412
49003427	chr19:49003427:C:T	2.70278e-06	-1.90776e-10	-1.38462
49003465	chr19:49003465:A:G	2.3991e-06	-1.90776e-10	-1.50381
49003690	chr19:49003690:A:G	2.41676e-06	-1.90776e-10	-1.49647
49003720	chr19:49003720:G:T	6.18522e-07	-1.54075	-1.31858
49003765	chr19:49003765:C:T	2.41186e-06	-1.90776e-10	-1.4985
49003862	chr19:49003862:C:T	6.21277e-06	0.654053	-1.20635
49004261	chr19:49004261:C:T	2.41483e-06	-1.90776e-10	-1.49727
49004285	chr19:49004285:A:G	6.89305e-06	0.995941	-1.44433
49004321	chr19:49004321:T:C	8.0584e-06	0.704024	-0.996209
49004845	chr19:49004845:T:G	5.45877e-06	-1.90776e-10	-0.681677
49004866	chr19:49004866:G:A	6.98349e-06	0.950999	-1.38635
49005008	chr19:49005008:A:G	6.39285e-06	0.913904	-1.43762
49005354	chr19:49005354:GCTC:G	9.95853e-06	-0.0804703	-9.17177e-10
49005639	chr19:49005639:CA:C	3.50338e-06	0.283854	-1.40903
49005790	chr19:49005790:C:T	2.38388e-06	-1.90776e-10	-1.51017
49005856	chr19:49005856:G:A	2.55492e-06	-1.90776e-10	-1.44088
49005946	chr19:49005946:G:T	2.39836e-06	-1.90776e-10	-1.50412
49006380	chr19:49006380:G:C	2.49269e-06	-1.90776e-10	-1.46554
49006540	chr19:49006540:G:T	6.68637e-06	0.860562	-1.33939
49006657	chr19:49006657:C:T	2.61987e-06	-1.90776e-10	-1.41577
49006985	chr19:49006985:C:T	1.39472e-06	-0.77559	-1.27062
49007173	chr19:49007173:C:T	2.64505e-06	-1.90776e-10	-1.40621
49007255	chr19:49007255:G:A	3.38716e-06	-1.90776e-10	-1.15891
49007433	chr19:49007433:T:C	2.49269e-06	-1.90776e-10	-1.46554
49007647	chr19:49007647:G:A	5.86769e-06	-1.90776e-10	-0.609439
49007652	chr19:49007652:G:A	3.50864e-06	-1.90776e-10	-1.12367
49007756	chr19:49007756:A:G	3.45371e-06	-1.90776e-10	-1.13945
49007761	chr19:49007761:G:A	9.26337e-06	0.812244	-0.965077
49007798	chr19:49007798:A:G	2.78129e-06	-1.90776e-10	-1.35599
49007830	chr19:49007830:G:A	2.54836e-06	-1.90776e-10	-1.44345
49007912	chr19:49007912:T:C	2.50449e-06	-1.90776e-10	-1.46082
49008402	chr19:49008402:G:A	6.29999e-06	0.962292	-1.50064
49008479	chr19:49008479:C:T	7.80673e-06	1.18906	-1.51297
49008583	chr19:49008583:C:T	5.85202e-06	0.900197	-1.51231
49008967	chr19:49008967:G:A	2.97381e-06	-1.90776e-10	-1.28905
49009403	chr19:49009403:C:T	2.50729e-06	-1.90776e-10	-1.4597
49009409	chr19:49009409:C:T	3.79626e-06	0.429886	-1.47477
49009587	chr19:49009587:G:A	2.81973e-06	-1.90776e-10	-1.34226
49009765	chr19:49009765:C:T	5.44411e-06	0.0916929	-0.776058
49010042	chr19:49010042:C:T	2.38118e-06	-1.90776e-10	-1.5113
49010143	chr19:49010143:A:G	3.22546e-06	-1.90776e-10	-1.20782
49010242	chr19:49010242:A:G	2.42165e-06	-1.90776e-10	-1.49445
49010245	chr19:49010245:T:C	7.60616e-07	-1.37193	-1.2806
49010283	chr19:49010283:T:C	7.07124e-07	-1.52428	-1.20117
49011018	chr19:49011018:G:A	2.55213e-06	-1.90776e-10	-1.44197
49011063	chr19:49011063:C:T	7.94408e-06	-1.90776e-10	-0.306473
49011400	chr19:49011400:G:A	2.87247e-06	-1.90776e-10	-1.32373
49011546	chr19:49011546:C:T	7.21273e-07	-1.54567	-1.15997
49011557	chr19:49011557:G:A	6.7783e-07	-1.55358	-1.21417
49011700	chr19:49011700:C:T	1.60962e-06	-0.661455	-1.24145
49012030	chr19:49012030:A:G	1.06834e-06	-1.05459	-1.25821
49012106	chr19:49012106:G:A	4.48827e-06	0.593758	-1.47119
49012146	chr19:49012146:G:A	2.37687e-06	-1.90776e-10	-1.51312
49012186	chr19:49012186:A:C	6.71746e-06	-1.90776e-10	-0.47419
49012674	chr19:49012674:C:T	7.4001e-07	-1.54582	-1.13417
49012722	chr19:49012722:C:T	1.4187e-06	-0.838828	-1.19033
49013368	chr19:49013368:G:C	2.85024e-06	-1.90776e-10	-1.3315
49013883	chr19:49013883:C:T	4.54135e-06	0.646524	-1.5122
49013889	chr19:49013889:C:T	4.83535e-06	0.647226	-1.45017
49013956	chr19:49013956:G:A	5.02192e-07	-1.55435	-1.51332
49014036	chr19:49014036:G:C	8.83066e-07	-1.54235	-0.960904
49014074	chr19:49014074:C:G	4.43403e-06	0.606729	-1.49632
49014139	chr19:49014139:C:T	6.01987e-07	-1.37333	-1.51309
49014186	chr19:49014186:C:T	5.94796e-06	-1.90776e-10	-0.595851
49014304	chr19:49014304:G:A	2.55162e-06	-1.90776e-10	-1.44217
49014328	chr19:49014328:A:C	2.38971e-06	-1.90776e-10	-1.50773
49014770	chr19:49014770:G:A	6.34516e-06	-1.90776e-10	-0.531207
49014793	chr19:49014793:C:T	5.78647e-06	-1.90776e-10	-0.623377
49015227	chr19:49015227:C:T	1.5493e-06	-0.865406	-1.07569
49015318	chr19:49015318:A:G	5.02172e-07	-1.55442	-1.51329
49015801	chr19:49015801:T:C	9.23857e-07	-1.54978	-0.908322
49015983	chr19:49015983:G:A	4.76283e-06	0.677997	-1.49605
49016209	chr19:49016209:A:G	7.59205e-07	-1.55431	-1.10007
49016263	chr19:49016263:G:A	5.97472e-06	-1.90776e-10	-0.591363
49016528	chr19:49016528:CT:C	8.94647e-07	-1.55434	-0.935882
49016536	chr19:49016536:A:G	9.44593e-07	-1.55283	-0.883072
49016598	chr19:49016598:T:G	1.66808e-06	-0.954163	-0.913064
49016648	chr19:49016648:A:G	5.29633e-06	0.749667	-1.46155
49016740	chr19:49016740:A:G	9.33775e-07	-1.53262	-0.914801
49016783	chr19:49016783:G:A	2.408e-06	-1.90776e-10	-1.5001
49016836	chr19:49016836:G:T	2.56203e-06	-1.4381	-9.17177e-10
49017115	chr19:49017115:A:T	5.04273e-07	-1.55249	-1.51105
49017224	chr19:49017224:C:T	2.41462e-06	-1.90776e-10	-1.49736
49017319	chr19:49017319:C:T	1.91574e-06	-0.658088	-1.07071
49017355	chr19:49017355:G:A	9.29681e-07	-1.52959	-0.922222
49017357	chr19:49017357:C:T	4.55438e-06	0.604202	-1.46701
49017546	chr19:49017546:T:C	2.47631e-06	-1.90776e-10	-1.47213
49017571	chr19:49017571:A:T	4.78086e-06	0.675103	-1.48938
49017585	chr19:49017585:A:T	4.62048e-06	0.642339	-1.49074
49017587	chr19:49017587:A:G	4.61215e-06	0.640542	-1.49075
49017606	chr19:49017606:A:C	6.96369e-06	0.804181	-1.24237
49017633	chr19:49017633:G:A	3.52902e-06	0.393743	-1.51162
49017757	chr19:49017757:A:C	4.50141e-06	0.61618	-1.49069
49018228	chr19:49018228:G:A	2.69086e-06	-1.38904	-9.17177e-10
49018537	chr19:49018537:G:C	1.43802e-06	-1.53271	-0.482929
49018611	chr19:49018611:C:T	2.37796e-06	-1.90776e-10	-1.51266
49018742	chr19:49018742:G:T	3.07482e-06	-1.90776e-10	-1.25565
49018818	chr19:49018818:A:T	6.2951e-06	0.692781	-1.23191
49018826	chr19:49018826:C:T	2.66748e-06	-1.90776e-10	-1.39776
49018849	chr19:49018849:G:A	8.04627e-07	-1.55426	-1.04202
49018958	chr19:49018958:G:T	2.51657e-06	-1.90776e-10	-1.456
49019194	chr19:49019194:C:G	2.47511e-06	-1.90776e-10	-1.47261
49019264	chr19:49019264:C:G	2.33977e-06	-1.52885	-9.17177e-10
49019831	chr19:49019831:C:T	1.03513e-06	-1.50893	-0.835441
49020017	chr19:49020017:A:G	2.54972e-06	-1.90776e-10	-1.44292
49020133	chr19:49020133:A:C	3.91659e-06	-1.90776e-10	-1.01368
49020941	chr19:49020941:C:G	4.65732e-06	-0.840459	-9.17177e-10
49020963	chr19:49020963:G:T	2.30481e-06	-0.794	-0.749904
49021169	chr19:49021169:G:A	7.00522e-06	-1.90776e-10	-0.432245
49021764	chr19:49021764:C:T	5.09133e-06	-1.90776e-10	-0.75136
49022191	chr19:49022191:A:G	2.55851e-06	-1.43947	-9.17177e-10
49022233	chr19:49022233:C:T	7.28551e-06	-1.90776e-10	-0.393012
49022508	chr19:49022508:G:C	3.88218e-06	-1.90776e-10	-1.0225
49023846	chr19:49023846:C:T	5.87114e-06	-1.90776e-10	-0.608851
49023871	chr19:49023871:C:A	5.18805e-07	-1.54845	-1.48668
49024252	chr19:49024252:G:A	1.05291e-05	-1.90776e-10	-0.0247538
49024367	chr19:49024367:T:A	2.86549e-06	-1.32616	-9.17177e-10
49024503	chr19:49024503:C:T	3.29176e-06	-1.90776e-10	-1.18748
49025202	chr19:49025202:CTAT:C	2.30801e-06	-1.54251	-9.17177e-10
49025283	chr19:49025283:C:A	2.37704e-06	-1.90776e-10	-1.51305
49025353	chr19:49025353:G:C	2.59481e-06	-1.90776e-10	-1.42539
49025470	chr19:49025470:G:A	3.76843e-06	-1.90776e-10	-1.05224
49025504	chr19:49025504:T:A	4.07343e-06	-1.90776e-10	-0.974415
49025523	chr19:49025523:C:T	2.15918e-05	0.693416	-9.17177e-10
49025859	chr19:49025859:T:A	2.989e-06	-1.90776e-10	-1.28396
49025949	chr19:49025949:C:T	2.38947e-06	-1.50783	-9.17177e-10
49025960	chr19:49025960:C:A	3.03626e-06	-1.90776e-10	-1.26827
49026004	chr19:49026004:G:A	6.02393e-06	-1.90776e-10	-0.58316
49026113	chr19:49026113:CAG:C	2.71134e-06	-0.471385	-0.91007
49026144	chr19:49026144:G:A	8.98516e-06	-1.90776e-10	-0.183325
49026147	chr19:49026147:A:G	7.2143e-07	-1.55382	-1.1516
49026462	chr19:49026462:G:C	6.00201e-06	-1.90776e-10	-0.586805
49026479	chr19:49026479:G:A	7.16144e-07	-1.30751	-1.40527
49026483	chr19:49026483:C:G	2.41175e-06	-1.49855	-9.17177e-10
49026532	chr19:49026532:G:A	2.40752e-06	-1.90776e-10	-1.5003
49026547	chr19:49026547:C:T	7.9794e-07	-1.09155	-1.51308
49026557	chr19:49026557:C:T	3.20951e-06	-1.90776e-10	-1.21278
49026680	chr19:49026680:T:C	7.63303e-07	-1.4009	-1.2481
49026695	chr19:49026695:G:T	3.91589e-06	-1.90776e-10	-1.01386
49026699	chr19:49026699:A:G	7.104e-07	-1.48261	-1.23822
49026724	chr19:49026724:A:G	8.38394e-07	-1.05161	-1.50356
49026742	chr19:49026742:C:G	5.36611e-07	-1.54106	-1.46033
49026764	chr19:49026764:A:G	5.1471e-07	-1.53804	-1.50501
49026771	chr19:49026771:T:C	5.50277e-06	-1.90776e-10	-0.673648
49026781	chr19:49026781:T:C	7.14802e-07	-1.52686	-1.18779
49026993	chr19:49026993:G:A	1.59181e-06	-0.592304	-1.32172
49027003	chr19:49027003:T:C	4.26159e-06	-1.90776e-10	-0.929258
49027078	chr19:49027078:A:C	2.51787e-06	-1.90776e-10	-1.45549
49027480	chr19:49027480:T:C	2.20195e-06	-0.578682	-1.01088
49027536	chr19:49027536:A:C	3.63945e-06	-1.90776e-10	-1.08707
49027541	chr19:49027541:C:CA	3.67927e-06	-1.90776e-10	-1.07618
49027630	chr19:49027630:T:C	9.84936e-07	-1.54935	-0.844729
49027636	chr19:49027636:T:A	2.43356e-06	-1.90776e-10	-1.48955
49027730	chr19:49027730:G:A	7.61107e-07	-1.55431	-1.09757
49027835	chr19:49027835:T:C	2.45656e-06	-1.90776e-10	-1.48014
49028045	chr19:49028045:G:C	4.86619e-06	-1.90776e-10	-0.796589
49028063	chr19:49028063:G:T	1.98256e-06	-0.243615	-1.4509
49028488	chr19:49028488:G:A	5.77211e-07	-1.55176	-1.37668
49028577	chr19:49028577:A:G	1.27116e-05	-1.90776e-10	0.163614
49028609	chr19:49028609:G:A	5.16688e-07	-1.55401	-1.4852
49028655	chr19:49028655:C:T	3.43165e-06	-1.90776e-10	-1.14586
49028804	chr19:49028804:G:A	2.53143e-06	-0.519659	-0.930457
49029019	chr19:49029019:G:T	3.32486e-06	-1.90776e-10	-1.17747
49029142	chr19:49029142:C:A	7.01816e-06	-1.90776e-10	-0.430399
49029253	chr19:49029253:C:T	6.90036e-07	-1.41083	-1.33908
49029314	chr19:49029314:G:C	2.98302e-06	-1.90776e-10	-1.28596
49029470	chr19:49029470:C:T	3.60772e-06	-1.90776e-10	-1.09582
49029471	chr19:49029471:C:T	3.45387e-06	-1.90776e-10	-1.13941
49029569	chr19:49029569:A:G	5.05006e-07	-1.55306	-1.50902
49029750	chr19:49029750:T:C	7.11061e-06	-1.90776e-10	-0.417312
49029766	chr19:49029766:C:G	4.23202e-06	-1.90776e-10	-0.936221
49029783	chr19:49029783:C:T	6.0201e-06	-0.583795	-9.17177e-10
49029828	chr19:49029828:A:C	4.08823e-06	-1.90776e-10	-0.970787
49029906	chr19:49029906:T:C	6.42172e-07	-1.5399	-1.2819
49030513	chr19:49030513:C:T	3.46634e-06	-1.90776e-10	-1.1358
49031306	chr19:49031306:G:GTC	6.85258e-06	-1.90776e-10	-0.454274
49031346	chr19:49031346:A:T	4.3746e-06	-1.90776e-10	-0.903086
49031518	chr19:49031518:C:G	3.42612e-06	-1.90776e-10	-1.14747
49031647	chr19:49031647:T:G	2.28278e-06	-1.5535	-9.17177e-10
49031652	chr19:49031652:A:G	2.43659e-06	-1.90776e-10	-1.4883
49031671	chr19:49031671:A:C	2.39545e-06	-1.50533	-9.17177e-10
49031767	chr19:49031767:T:C	5.19379e-07	-1.5248	-1.50922
49031779	chr19:49031779:T:C	7.68288e-06	-1.90776e-10	-0.339906
49031807	chr19:49031807:T:C	7.59339e-06	-1.90776e-10	-0.351622
49031934	chr19:49031934:T:C	3.09679e-06	-1.90776e-10	-1.24853
49032032	chr19:49032032:C:A	3.14629e-06	-1.90776e-10	-1.23267
49032186	chr19:49032186:G:C	5.42227e-06	-1.90776e-10	-0.688386
49032234	chr19:49032234:T:C	5.9452e-07	-1.55441	-1.34449
49032240	chr19:49032240:G:A	3.59336e-06	-1.90776e-10	-1.09981
49032347	chr19:49032347:G:A	2.38869e-06	-1.90776e-10	-1.50816
49033509	chr19:49033509:C:G	6.36293e-06	-1.90776e-10	-0.528411
49034061	chr19:49034061:C:T	3.45133e-06	-1.90776e-10	-1.14014
49034124	chr19:49034124:G:C	2.37656e-06	-1.90776e-10	-1.51325
49034414	chr19:49034414:C:T	2.59842e-06	-1.90776e-10	-1.424
49034766	chr19:49034766:C:T	1.4358e-05	-1.90776e-10	0.285407
49034825	chr19:49034825:TTTA:T	7.03123e-06	-1.90776e-10	-0.428538
49034889	chr19:49034889:G:A	2.71197e-06	-1.38122	-9.17177e-10
49034967	chr19:49034967:C:T	4.227e-06	-1.90776e-10	-0.937407
49035278	chr19:49035278:A:T	3.56813e-06	-1.90776e-10	-1.10686
49035334	chr19:49035334:G:C	1.33648e-06	-0.698083	-1.39078
49035372	chr19:49035372:T:G	2.82626e-06	-1.90776e-10	-1.33995
49035449	chr19:49035449:C:T	3.88181e-06	-1.90776e-10	-1.0226
49035719	chr19:49035719:C:A	3.82675e-06	-1.90776e-10	-1.03688
49036121	chr19:49036121:C:T	2.67718e-06	-1.90776e-10	-1.39413
49036946	chr19:49036946:T:C	1.22478e-06	-0.687763	-1.48837
49037068	chr19:49037068:A:G	3.18295e-06	-1.90776e-10	-1.22109
49037178	chr19:49037178:G:C	3.7382e-06	-1.90776e-10	-1.0603
49038393	chr19:49038393:G:A	8.95421e-06	-1.90776e-10	-0.186776
49038568	chr19:49038568:T:C	1.45318e-06	-0.611704	-1.39344
49038749	chr19:49038749:A:G	1.29408e-06	-0.669189	-1.45191
49038813	chr19:49038813:G:C	1.35908e-06	-0.623338	-1.44875
49038920	chr19:49038920:T:C	5.87932e-06	-1.90776e-10	-0.607459
49039190	chr19:49039190:G:A	4.18707e-06	-0.9469	-9.17177e-10
49039381	chr19:49039381:G:C	2.84857e-06	-1.90776e-10	-1.33208
49039516	chr19:49039516:C:G	2.2376e-06	-0.709222	-0.864271
49039799	chr19:49039799:G:C	1.27122e-06	-0.678314	-1.46061
49039858	chr19:49039858:C:T	2.77722e-05	-0.395407	1.34054
49039862	chr19:49039862:A:G	2.68017e-06	-1.90776e-10	-1.39302
49040272	chr19:49040272:A:C	2.71869e-06	-1.90776e-10	-1.37875
49040538	chr19:49040538:G:A	3.57127e-06	-1.90776e-10	-1.10598
49040627	chr19:49040627:G:T	3.21903e-06	-1.90776e-10	-1.20982
49040677	chr19:49040677:C:A	3.71413e-06	-1.90776e-10	-1.06675
49041001	chr19:49041001:C:G	8.5707e-06	-1.90776e-10	-0.23055
49041173	chr19:49041173:G:A	4.49793e-05	-0.423538	1.85084
49041370	chr19:49041370:T:A	3.09293e-06	-1.90776e-10	-1.24978
49041722	chr19:49041722:C:G	2.39723e-06	-1.90776e-10	-1.50459
49041750	chr19:49041750:T:A	9.0404e-06	-1.90776e-10	-0.177196
49041922	chr19:49041922:T:C	2.52218e-05	-1.90776e-10	0.84881
49042250	chr19:49042250:C:T	2.74588e-06	-1.90776e-10	-1.3688
49042297	chr19:49042297:C:T	6.75327e-06	-1.90776e-10	-0.468874
49042544	chr19:49042544:G:C	4.42899e-06	-1.90776e-10	-0.890727
49042563	chr19:49042563:G:T	2.95964e-06	-1.90776e-10	-1.29383
49042568	chr19:49042568:G:A	5.68401e-07	-1.55394	-1.38989
49042615	chr19:49042615:A:C	6.11264e-07	-1.49661	-1.37451
49042674	chr19:49042674:G:C	3.78217e-06	-1.90776e-10	-1.0486
49042724	chr19:49042724:G:A	2.4352e-06	-1.90776e-10	-1.48887
49042825	chr19:49042825:T:G	2.37885e-06	-1.90776e-10	-1.51228
49042961	chr19:49042961:T:C	4.0891e-06	-1.90776e-10	-0.970574
49043013	chr19:49043013:A:C	5.47657e-07	-1.54261	-1.4384
49043054	chr19:49043054:A:C	8.59817e-06	-1.90776e-10	-0.22735
49043110	chr19:49043110:C:G	1.85408e-05	1.25182	-0.710745
49043692	chr19:49043692:TG:T	2.66557e-06	-1.22151	-0.176972
49043742	chr19:49043742:G:A	8.10942e-06	-1.90776e-10	-0.285873
49043919	chr19:49043919:C:T	5.2839e-06	-1.90776e-10	-0.714235
49044354	chr19:49044354:G:C	2.44192e-06	-1.90776e-10	-1.48612
49044424	chr19:49044424:G:A	9.71058e-06	-0.392479	0.286796
49045102	chr19:49045102:C:T	6.31735e-06	-0.5356	-9.17177e-10
49045592	chr19:49045592:A:T	5.76473e-07	-1.55228	-1.37745
49045604	chr19:49045604:A:T	7.89527e-07	-1.19832	-1.4169
49045684	chr19:49045684:CA:C	3.24629e-06	-1.90776e-10	-1.20139
49045746	chr19:49045746:C:T	2.40929e-06	-1.90776e-10	-1.49957
49045859	chr19:49045859:C:G	2.4375e-06	-1.90776e-10	-1.48793
49045940	chr19:49045940:A:C	2.38973e-06	-1.90776e-10	-1.50772
49046205	chr19:49046205:C:G	2.38658e-06	-1.50904	-9.17177e-10
49046242	chr19:49046242:T:C	3.92552e-06	-1.90776e-10	-1.0114
49046359	chr19:49046359:A:G	8.71106e-07	-1.36351	-1.15338
49046492	chr19:49046492:T:A	2.62504e-06	-1.90776e-10	-1.4138
49046678	chr19:49046678:T:TGGG	2.38001e-06	-1.90776e-10	-1.51179
49046698	chr19:49046698:G:A	9.61994e-06	-1.90776e-10	-0.115061
49046741	chr19:49046741:A:G	3.47045e-06	-1.90776e-10	-1.13462
49046820	chr19:49046820:C:A	6.33937e-07	-1.52664	-1.30807
49046836	chr19:49046836:C:T	1.03752e-05	-0.357577	0.318093
49046843	chr19:49046843:G:A	3.48487e-06	-1.90776e-10	-1.13047
49047511	chr19:49047511:A:G	2.42888e-06	-1.90776e-10	-1.49147
49047533	chr19:49047533:T:C	4.65398e-06	-1.90776e-10	-0.841178
49048811	chr19:49048811:A:T	7.16321e-07	-1.21422	-1.4983
49049007	chr19:49049007:C:G	7.37689e-06	-0.380548	-9.17177e-10
49049297	chr19:49049297:C:A	5.67774e-07	-1.47055	-1.47438
49049334	chr19:49049334:CT:C	2.30628e-06	-1.54326	-9.17177e-10
49049542	chr19:49049542:C:T	2.79414e-06	-1.90776e-10	-1.35137
49049591	chr19:49049591:T:C	2.47309e-06	-1.47343	-9.17177e-10
49049969	chr19:49049969:G:C	7.1396e-06	-1.90776e-10	-0.413243
49050010	chr19:49050010:C:T	5.85615e-06	-1.90776e-10	-0.611407
49050123	chr19:49050123:A:C	5.09732e-06	-1.90776e-10	-0.750186
49050580	chr19:49050580:C:T	5.21717e-06	-1.90776e-10	-0.726944
49050606	chr19:49050606:C:T	6.39462e-06	-1.90776e-10	-0.523443
49050633	chr19:49050633:C:T	6.04869e-06	-1.90776e-10	-0.579058
49050709	chr19:49050709:A:G	7.35486e-06	-1.90776e-10	-0.383539
49050868	chr19:49050868:C:CAG	6.54801e-06	-1.90776e-10	-0.499739
49051092	chr19:49051092:C:T	2.40612e-06	-1.90776e-10	-1.50089
49051401	chr19:49051401:C:G	6.49227e-06	-1.00013	0.491847
49051444	chr19:49051444:A:G	6.69649e-07	-1.28422	-1.49568
49051472	chr19:49051472:A:G	9.5265e-07	-1.17205	-1.25536
49051529	chr19:49051529:T:C	7.39309e-06	-1.90776e-10	-0.378353
49051542	chr19:49051542:C:T	1.7346e-06	-0.314847	-1.51328
49051665	chr19:49051665:T:A	7.44177e-06	-0.371791	-9.17177e-10
49051747	chr19:49051747:C:T	2.40538e-06	-1.90776e-10	-1.50119
49052017	chr19:49052017:AT:A	4.56804e-06	-1.90776e-10	-0.859816
49052018	chr19:49052018:T:A	2.34074e-06	-1.52843	-9.17177e-10
49052170	chr19:49052170:C:T	2.83719e-05	2.3352	-1.36871
49052277	chr19:49052277:CAG:C	4.8258e-06	-1.90776e-10	-0.804923
49052334	chr19:49052334:T:C	2.70356e-05	-1.90776e-10	0.918255
49052339	chr19:49052339:T:C	2.87135e-06	-1.90776e-10	-1.32412
49052441	chr19:49052441:T:A	2.41278e-06	-1.90776e-10	-1.49812
49052442	chr19:49052442:C:A	1.18406e-05	1.07688	-0.984248
49052468	chr19:49052468:C:T	1.57141e-06	-0.544599	-1.38233
49052637	chr19:49052637:C:T	1.23275e-06	-0.993549	-1.1761
49052693	chr19:49052693:A:C	2.89967e-06	-1.3143	-9.17177e-10
49053158	chr19:49053158:T:C	4.95091e-06	-1.90776e-10	-0.779329
49053181	chr19:49053181:G:A	6.14512e-06	-1.90776e-10	-0.563241
49053343	chr19:49053343:A:T	8.80011e-07	-1.16092	-1.3458
49053574	chr19:49053574:G:T	3.89468e-06	-1.90776e-10	-1.01929
49053704	chr19:49053704:G:A	2.80306e-06	-1.90776e-10	-1.34819
49053792	chr19:49053792:C:T	2.6199e-06	-1.41576	-9.17177e-10
49054266	chr19:49054266:C:T	2.44223e-06	-1.90776e-10	-1.48599
49054268	chr19:49054268:C:T	5.70466e-06	-1.90776e-10	-0.637616
49054282	chr19:49054282:G:C	4.26909e-06	-1.90776e-10	-0.927498
49054509	chr19:49054509:G:A	1.03923e-05	-0.0378328	-9.17177e-10
49054781	chr19:49054781:G:A	3.59508e-06	-1.90776e-10	-1.09933
49055241	chr19:49055241:T:C	1.1753e-06	-0.735322	-1.48206
49055433	chr19:49055433:T:G	1.35183e-06	-0.759352	-1.31809
49055522	chr19:49055522:G:C	7.52439e-07	-1.51692	-1.14642
49055627	chr19:49055627:C:T	8.72535e-07	-1.02149	-1.49376
49055656	chr19:49055656:A:G	4.40366e-06	-0.756493	-0.139971
49055705	chr19:49055705:A:G	3.57379e-06	-1.90776e-10	-1.10527
49055732	chr19:49055732:G:A	9.35172e-07	-0.965305	-1.48062
49055754	chr19:49055754:C:T	8.93117e-07	-1.01452	-1.47742
49055769	chr19:49055769:C:G	3.67169e-06	-1.90776e-10	-1.07825
49055771	chr19:49055771:A:T	3.68142e-06	-1.90776e-10	-1.0756
49055795	chr19:49055795:A:C	3.34516e-06	-1.90776e-10	-1.17139
49055832	chr19:49055832:G:A	4.34154e-06	-0.910671	-9.17177e-10
49055871	chr19:49055871:C:T	3.18624e-06	-1.90776e-10	-1.22006
49056072	chr19:49056072:G:A	7.09506e-07	-1.26918	-1.4529
49056261	chr19:49056261:C:G	5.76795e-07	-1.5089	-1.42026
49056825	chr19:49056825:C:T	2.3723e-06	-1.51504	-9.17177e-10
49057663	chr19:49057663:AC:A	6.59124e-07	-1.34538	-1.45036
49057845	chr19:49057845:G:A	5.87896e-06	-1.90776e-10	-0.607519
49057904	chr19:49057904:C:A	2.53187e-06	-1.90776e-10	-1.44994
49058611	chr19:49058611:C:T	7.32301e-06	-0.387878	-9.17177e-10
49058685	chr19:49058685:T:C	2.30872e-06	-0.562843	-0.979364
49058958	chr19:49058958:G:A	1.6003e-06	-1.05147	-0.857233
49059324	chr19:49059324:G:A	2.51825e-06	-1.90776e-10	-1.45533
49060289	chr19:49060289:G:A	1.23463e-06	-0.947503	-1.22063
49060845	chr19:49060845:C:T	2.8455e-06	-1.90776e-10	-1.33316
49060867	chr19:49060867:A:G	7.45132e-07	-1.40455	-1.26855
49061255	chr19:49061255:T:C	6.56079e-06	-1.90776e-10	-0.497788
49061795	chr19:49061795:C:T	2.37915e-06	-1.90776e-10	-1.51216
49062073	chr19:49062073:G:A	4.20374e-06	-1.90776e-10	-0.942926
49062161	chr19:49062161:G:A	2.45996e-06	-1.47876	-9.17177e-10
49064334	chr19:49064334:G:A	2.9948e-06	-1.28202	-9.17177e-10
49066310	chr19:49066310:C:G	2.52754e-06	-1.90776e-10	-1.45165
49066969	chr19:49066969:C:T	2.38811e-06	-1.5084	-9.17177e-10
49067856	chr19:49067856:C:T	1.21702e-06	-0.994801	-1.18769
49068136	chr19:49068136:G:A	2.37998e-06	-1.90776e-10	-1.51181
49068142	chr19:49068142:T:G	5.28191e-07	-1.52403	-1.49317
49068309	chr19:49068309:T:C	7.17626e-07	-1.2017	-1.50901
49069200	chr19:49069200:C:G	3.08918e-05	-1.90776e-10	1.05159
49069290	chr19:49069290:C:T	5.22184e-07	-1.52938	-1.49926
49069504	chr19:49069504:T:C	2.38556e-06	-1.90776e-10	-1.50947
49069572	chr19:49069572:C:T	4.49036e-06	-0.876966	-9.17177e-10
49069755	chr19:49069755:C:T	5.20165e-07	-1.55439	-1.47812
49069949	chr19:49069949:C:T	4.14376e-06	-1.5199	0.562607
49070181	chr19:49070181:A:G	1.5223e-06	-1.4844	-0.474279
49070261	chr19:49070261:G:A	5.13511e-07	-1.53296	-1.51243
49070875	chr19:49070875:G:A	9.25765e-06	-1.90776e-10	-0.15345
49070990	chr19:49070990:G:A	5.2195e-07	-1.51802	-1.51106
49071005	chr19:49071005:G:A	2.80878e-05	-1.90776e-10	0.956434
49071812	chr19:49071812:G:A	4.58244e-06	-1.90776e-10	-0.856668
49072361	chr19:49072361:A:G	5.06331e-07	-1.55269	-1.50677
49072773	chr19:49072773:G:T	4.19631e-06	-0.944695	-9.17177e-10
49072898	chr19:49072898:C:T	2.74249e-06	-0.559017	-0.811018
49073154	chr19:49073154:G:A	5.1694e-07	-1.55427	-1.48446
49073240	chr19:49073240:C:T	4.99333e-06	-0.770796	-9.17177e-10
49073279	chr19:49073279:T:C	1.20572e-05	-1.90776e-10	0.110762
49073545	chr19:49073545:C:G	3.05716e-06	-1.26142	-9.17177e-10
49073566	chr19:49073566:T:C	2.91898e-06	-1.90776e-10	-1.30767
49074263	chr19:49074263:TTTC:T	2.47489e-06	-1.90776e-10	-1.4727
49074319	chr19:49074319:T:C	8.44977e-07	-1.52885	-1.0185
49074373	chr19:49074373:T:C	8.76936e-07	-1.32959	-1.18063
49075522	chr19:49075522:C:T	2.9468e-06	-1.44444	0.146255
49075698	chr19:49075698:C:A	2.42502e-06	-1.44897	-0.0440942
49075703	chr19:49075703:G:A	5.72059e-07	-1.5508	-1.38661
49075997	chr19:49075997:T:C	1.40869e-06	-1.42212	-0.614122
49076174	chr19:49076174:G:A	2.35101e-05	-1.90776e-10	0.778529
49076199	chr19:49076199:CTAAAATACAT:C	2.38046e-06	-1.49862	-0.0129852
49076589	chr19:49076589:T:C	1.89164e-05	-1.90776e-10	0.561127
49076639	chr19:49076639:G:T	2.40185e-06	-1.50266	-9.17177e-10
49076880	chr19:49076880:A:G	1.32517e-05	-1.90776e-10	0.205227
49077238	chr19:49077238:T:A	1.22055e-06	-1.54825	-0.631353
49078069	chr19:49078069:T:C	8.94319e-07	-1.48964	-1.00095
49078253	chr19:49078253:T:C	8.48057e-07	-1.50064	-1.04307
49078688	chr19:49078688:T:C	1.06958e-06	-1.42167	-0.889964
49078707	chr19:49078707:TTTATTTA:T	8.35495e-07	-1.29168	-1.26696
49079567	chr19:49079567:GC:G	5.10881e-06	-0.747933	-9.17177e-10
49079899	chr19:49079899:G:C	2.68394e-06	-1.90776e-10	-1.39161
49080383	chr19:49080383:G:T	7.39372e-07	-1.34358	-1.33727
49080782	chr19:49080782:A:G	1.30912e-06	-1.55339	-0.556153
49080914	chr19:49080914:T:G	5.02112e-06	-1.43582	0.670572
49081474	chr19:49081474:C:T	2.38264e-06	-1.90776e-10	-1.51069
49081793	chr19:49081793:C:T	7.09105e-07	-1.32595	-1.39671
49081795	chr19:49081795:T:G	1.66269e-05	-1.256	1.68813
49081987	chr19:49081987:T:A	2.38059e-06	-1.90776e-10	-1.51155
49082136	chr19:49082136:G:A	2.37687e-06	-1.90776e-10	-1.51312
49082137	chr19:49082137:C:G	2.70418e-06	-1.90776e-10	-1.3841
49082935	chr19:49082935:C:T	2.38795e-06	-1.90776e-10	-1.50847
49083091	chr19:49083091:AC:A	2.38068e-06	-1.90776e-10	-1.51151
49083121	chr19:49083121:C:T	2.38324e-06	-1.90776e-10	-1.51044
49083150	chr19:49083150:C:T	7.38591e-07	-1.35408	-1.32783
49083222	chr19:49083222:T:A	2.38041e-06	-1.90776e-10	-1.51163
49083299	chr19:49083299:C:T	4.97618e-06	-1.34461	0.570373
49083988	chr19:49083988:T:C	6.97504e-07	-1.36596	-1.37318
49084258	chr19:49084258:A:G	4.53589e-06	-1.90776e-10	-0.866878
49086144	chr19:49086144:C:A	7.32011e-05	-1.90776e-10	1.91431
49086326	chr19:49086326:T:C	7.75103e-06	-1.90776e-10	-0.331075
49086781	chr19:49086781:G:A	3.81514e-06	-1.90776e-10	-1.03992
49086840	chr19:49086840:G:A	6.86119e-06	-0.453019	-9.17177e-10
49087041	chr19:49087041:G:A	1.90865e-05	-1.90776e-10	0.570081
49087142	chr19:49087142:T:G	2.3366e-06	-1.5302	-9.17177e-10
49087298	chr19:49087298:T:C	2.37666e-06	-1.5132	-9.17177e-10
49088071	chr19:49088071:A:C	3.41348e-06	-1.15117	-9.17177e-10
49088407	chr19:49088407:G:C	2.41084e-06	-1.90776e-10	-1.49892
49088722	chr19:49088722:C:T	6.04361e-07	-1.37197	-1.51051
49089767	chr19:49089767:A:G	2.42041e-06	-1.90776e-10	-1.49496
49091207	chr19:49091207:A:G	8.26833e-07	-1.50834	-1.06071
49091506	chr19:49091506:A:T	2.38991e-06	-1.90776e-10	-1.50764
49091750	chr19:49091750:A:G	2.20104e-06	-1.45465	-0.135321
49091899	chr19:49091899:C:T	4.36745e-06	-0.904721	-9.17177e-10
49092257	chr19:49092257:C:T	2.43549e-06	-1.90776e-10	-1.48875
49092609	chr19:49092609:A:G	2.38439e-06	-1.90776e-10	-1.50995
49092750	chr19:49092750:T:G	5.47906e-07	-1.47844	-1.50211
49094047	chr19:49094047:A:G	1.91594e-05	-1.90776e-10	0.573894
49094226	chr19:49094226:C:T	3.68513e-06	-1.90776e-10	-1.07459
49094757	chr19:49094757:T:C	3.48419e-06	-1.13066	-9.17177e-10
49094941	chr19:49094941:C:T	5.55833e-07	-1.45287	-1.51331
49095023	chr19:49095023:G:A	3.197e-06	-1.90776e-10	-1.21669
49095346	chr19:49095346:C:T	2.55945e-06	-1.43911	-9.17177e-10
49095364	chr19:49095364:C:T	5.92685e-07	-1.4748	-1.42719
49095499	chr19:49095499:T:G	2.37644e-06	-1.90776e-10	-1.51329
49095753	chr19:49095753:T:C	1.88721e-06	-1.48976	-0.254038
49096076	chr19:49096076:TG:T	2.37642e-06	-1.90776e-10	-1.51331
49096231	chr19:49096231:A:G	2.39418e-06	-1.90776e-10	-1.50586
49096371	chr19:49096371:A:AG	2.70248e-06	-1.90776e-10	-1.38473
49096405	chr19:49096405:T:G	6.5194e-07	-1.42602	-1.38068
49096927	chr19:49096927:C:T	5.4112e-07	-1.54032	-1.45269
49097086	chr19:49097086:C:T	6.25569e-07	-1.47534	-1.37265
49097121	chr19:49097121:ACT:A	0.000107378	-1.90776e-10	2.29745
49097335	chr19:49097335:G:A	5.88063e-07	-1.46595	-1.44387
49097544	chr19:49097544:G:A	2.61752e-06	-1.90776e-10	-1.41667
49097588	chr19:49097588:G:A	2.37869e-06	-1.90776e-10	-1.51235
49097653	chr19:49097653:C:T	3.9253e-06	-1.90776e-10	-1.01146
49097851	chr19:49097851:TC:T	2.39234e-06	-1.90776e-10	-1.50663
49098148	chr19:49098148:T:C	2.37739e-06	-1.90776e-10	-1.5129
49099030	chr19:49099030:T:C	2.33105e-06	-1.53258	-9.17177e-10
49099103	chr19:49099103:AG:A	2.5669e-06	-1.90776e-10	-1.4362
49099366	chr19:49099366:G:A	2.28238e-06	-1.55368	-9.17177e-10
49099857	chr19:49099857:A:G	3.55634e-06	-1.90776e-10	-1.11017
49099968	chr19:49099968:A:G	1.63216e-05	-1.90776e-10	0.41359
49100573	chr19:49100573:G:A	5.35255e-06	-0.109535	-0.591791
49100731	chr19:49100731:G:A	2.36099e-06	-1.51982	-9.17177e-10
49100822	chr19:49100822:AAAAAG:A	2.39316e-06	-1.90776e-10	-1.50628
49100943	chr19:49100943:G:A	2.06164e-05	-1.90776e-10	0.647189
49101030	chr19:49101030:C:T	5.71114e-05	-1.90776e-10	1.6661
49101121	chr19:49101121:C:T	1.63216e-05	-1.90776e-10	0.41359
49101272	chr19:49101272:G:A	7.30829e-05	-1.90776e-10	1.91269
49102413	chr19:49102413:C:T	2.61824e-06	-1.90776e-10	-1.4164
49103182	chr19:49103182:G:A	2.8367e-06	-1.33626	-9.17177e-10
49103268	chr19:49103268:T:C	2.52415e-06	-1.90776e-10	-1.453
49103321	chr19:49103321:G:A	2.66466e-06	-1.90776e-10	-1.39882
49103724	chr19:49103724:A:G	3.21553e-06	-1.90776e-10	-1.21091
49104395	chr19:49104395:C:T	4.12984e-06	-0.960662	-9.17177e-10
49105088	chr19:49105088:G:A	2.38246e-06	-1.90776e-10	-1.51077
49105783	chr19:49105783:C:T	5.58211e-07	-1.45639	-1.50553
49105925	chr19:49105925:A:G	2.29623e-06	-1.54763	-9.17177e-10
49106242	chr19:49106242:G:T	4.6244e-06	-1.90776e-10	-0.847554
49106600	chr19:49106600:C:A	2.40267e-06	-1.90776e-10	-1.50232
49106971	chr19:49106971:C:T	6.54709e-06	-1.90776e-10	-0.499879
49107132	chr19:49107132:T:C	1.14101e-06	-1.26115	-0.985833
49107156	chr19:49107156:C:T	6.17032e-07	-1.42505	-1.43669
49108062	chr19:49108062:C:T	1.19808e-06	-1.01753	-1.18065
49108608	chr19:49108608:T:G	3.21962e-06	-1.90776e-10	-1.20964
49108699	chr19:49108699:C:G	9.76117e-06	-1.90776e-10	-0.100487
49108997	chr19:49108997:G:A	2.39903e-06	-1.90776e-10	-1.50384
49109771	chr19:49109771:T:G	2.82926e-06	-1.90776e-10	-1.33888
49109779	chr19:49109779:A:AC	6.64569e-05	-1.90776e-10	1.81765
49109842	chr19:49109842:T:G	9.25674e-06	-1.90776e-10	-0.153548
49110269	chr19:49110269:G:C	2.55263e-06	-1.90776e-10	-1.44178
49110674	chr19:49110674:T:C	3.58264e-06	-1.90776e-10	-1.1028
49111409	chr19:49111409:C:T	2.32751e-06	-1.5341	-9.17177e-10
49112081	chr19:49112081:C:A	1.11512e-05	-1.90776e-10	0.032647
49112335	chr19:49112335:C:A	7.54308e-07	-1.53711	-1.12374
49112424	chr19:49112424:G:A	2.37671e-06	-1.90776e-10	-1.51318
49112702	chr19:49112702:G:A	3.92647e-06	-1.90776e-10	-1.01116
49113144	chr19:49113144:C:T	8.14786e-06	0.588756	-0.869901
49113601	chr19:49113601:T:TA	3.4306e-06	-1.90776e-10	-1.14617
49114449	chr19:49114449:T:C	5.45863e-07	-1.50277	-1.48152
49114595	chr19:49114595:G:A	1.31983e-05	-1.90776e-10	0.201186
49114632	chr19:49114632:G:T	2.30963e-06	-0.0653741	-1.47644
49114644	chr19:49114644:A:C	7.22424e-07	-1.50448	-1.19956
49114717	chr19:49114717:C:T	3.7406e-06	-1.90776e-10	-1.05965
49114745	chr19:49114745:C:T	2.46369e-06	-1.90776e-10	-1.47724
49115133	chr19:49115133:T:C	2.3773e-06	-1.90776e-10	-1.51293
49115387	chr19:49115387:A:G	1.26481e-05	-1.90776e-10	0.158607
49115424	chr19:49115424:CATG:C	1.5817e-06	-0.429021	-1.49138
49115521	chr19:49115521:A:G	1.59967e-06	-0.416814	-1.49229
49115762	chr19:49115762:G:A	6.2928e-06	0.537975	-1.07747
49115818	chr19:49115818:T:C	1.10837e-05	-1.90776e-10	0.0265776
49115819	chr19:49115819:C:T	1.30527e-05	-1.90776e-10	0.190093
49116224	chr19:49116224:G:C	6.49545e-06	-1.90776e-10	-0.507798
49116226	chr19:49116226:A:C	2.56715e-06	-1.4361	-9.17177e-10
49116304	chr19:49116304:T:C	3.1905e-06	-1.90776e-10	-1.21872
49116979	chr19:49116979:C:A	8.44711e-07	-1.54856	-0.9991
49117071	chr19:49117071:T:C	7.73159e-07	-1.54772	-1.08845
49117129	chr19:49117129:C:G	7.96402e-07	-1.55186	-1.05469
49117205	chr19:49117205:C:T	7.3121e-07	-1.5532	-1.13875
49117375	chr19:49117375:C:T	1.39822e-06	-0.5799	-1.4638
49117608	chr19:49117608:G:A	7.8785e-07	-1.55067	-1.06667
49117764	chr19:49117764:C:G	2.45769e-06	-1.90776e-10	-1.47968
49118098	chr19:49118098:C:A	1.29606e-06	-0.657088	-1.46249
49118112	chr19:49118112:C:T	2.94319e-06	-1.90776e-10	-1.29941
49118166	chr19:49118166:C:T	2.07484e-06	-0.534443	-1.11457
49118335	chr19:49118335:G:C	5.4098e-07	-1.51942	-1.47386
49118594	chr19:49118594:C:T	1.2884e-05	-1.90776e-10	0.177085
49118648	chr19:49118648:A:G	2.35403e-06	-1.52277	-9.17177e-10
49118707	chr19:49118707:T:C	1.38553e-06	-1.40208	-0.650738
49119420	chr19:49119420:G:C	6.1314e-07	-1.35474	-1.51332
49119681	chr19:49119681:C:T	2.37692e-06	-1.90776e-10	-1.51309
49119824	chr19:49119824:G:C	2.85121e-06	-1.33116	-9.17177e-10
49119989	chr19:49119989:C:T	2.93085e-06	-1.90776e-10	-1.30361
49120108	chr19:49120108:C:T	4.04888e-06	0.529147	-1.50961
49120678	chr19:49120678:T:C	1.17503e-06	-1.55399	-0.663617
49121545	chr19:49121545:A:C	2.37685e-06	-1.90776e-10	-1.51313
49121707	chr19:49121707:C:T	3.9459e-06	-1.49191	0.485685
49121708	chr19:49121708:G:A	5.03729e-06	-1.90776e-10	-0.762032
49121720	chr19:49121720:G:C	1.1343e-06	-0.768605	-1.48428
49122122	chr19:49122122:T:C	2.00874e-06	-0.266537	-1.41486
49122162	chr19:49122162:C:T	3.51958e-06	-1.12056	-9.17177e-10
49122226	chr19:49122226:G:A	1.57931e-06	-0.480035	-1.44188
49122410	chr19:49122410:C:T	1.56354e-06	-0.42534	-1.50661
49122412	chr19:49122412:C:T	9.41973e-07	-1.52431	-0.91437
49122562	chr19:49122562:A:G	3.89534e-06	-1.90776e-10	-1.01912
49122890	chr19:49122890:A:T	1.4319e-06	-0.507996	-1.5119
49122923	chr19:49122923:G:A	2.74978e-06	-1.90776e-10	-1.36738
49123061	chr19:49123061:C:A	6.20406e-07	-1.35199	-1.50429
49123130	chr19:49123130:A:G	1.47443e-06	-0.488165	-1.50246
49123772	chr19:49123772:G:C	2.37861e-06	-1.90776e-10	-1.51238
49123845	chr19:49123845:C:T	5.42285e-06	-1.90776e-10	-0.688278
49123939	chr19:49123939:CTCT:C	2.95333e-06	-1.90776e-10	-1.29597
49124598	chr19:49124598:T:C	2.2813e-06	-1.55415	-9.17177e-10
49124630	chr19:49124630:C:A	4.86167e-06	-0.797517	-9.17177e-10
49124722	chr19:49124722:G:C	3.23958e-06	0.271762	-1.47522
49124922	chr19:49124922:C:A	2.61924e-06	-1.90776e-10	-1.41602
49125074	chr19:49125074:A:T	2.37806e-06	-1.90776e-10	-1.51262
49125501	chr19:49125501:A:AG	3.56549e-06	-1.1076	-9.17177e-10
49125609	chr19:49125609:A:G	5.18907e-06	-0.732346	-9.17177e-10
49125629	chr19:49125629:G:A	1.16512e-05	-1.90776e-10	0.0765058
49125943	chr19:49125943:G:T	1.34306e-06	-0.794514	-1.28943
49126229	chr19:49126229:T:C	9.67574e-07	-1.0198	-1.39206
49126393	chr19:49126393:T:C	2.72359e-06	0.116518	-1.49347
49126481	chr19:49126481:C:G	9.35881e-07	-1.36523	-1.07994
49126732	chr19:49126732:G:T	5.23506e-07	-1.51285	-1.51326
49127166	chr19:49127166:G:A	1.33535e-05	-1.90776e-10	0.212881
49127258	chr19:49127258:T:C	2.53023e-06	-1.90776e-10	-1.45059
49127606	chr19:49127606:T:A	9.68634e-07	-1.09279	-1.31798
49128212	chr19:49128212:T:C	6.71731e-06	-0.474212	-9.17177e-10
49128245	chr19:49128245:A:G	5.04492e-06	-0.760518	-9.17177e-10
49128396	chr19:49128396:C:T	3.42462e-06	-1.90776e-10	-1.14791
49128441	chr19:49128441:G:A	2.51933e-06	-1.45491	-9.17177e-10
49128822	chr19:49128822:C:A	1.88301e-06	-0.404994	-1.34104
49129052	chr19:49129052:T:C	2.65554e-06	0.0920102	-1.49426
49129184	chr19:49129184:C:T	1.27759e-05	-1.90776e-10	0.168657
49129197	chr19:49129197:C:T	3.20312e-06	-1.90776e-10	-1.21477
49129340	chr19:49129340:T:C	2.40946e-06	-1.4995	-9.17177e-10
49129369	chr19:49129369:C:T	4.04196e-06	-1.90776e-10	-0.982171
49129370	chr19:49129370:CG:C	3.15229e-06	-1.90776e-10	-1.23077
49129515	chr19:49129515:C:T	2.39307e-06	-0.0145419	-1.49178
49130258	chr19:49130258:C:T	2.37861e-06	-1.51238	-9.17177e-10
49131099	chr19:49131099:C:G	3.0274e-06	-1.90776e-10	-1.2712
49131341	chr19:49131341:T:C	3.95753e-06	-1.00328	-9.17177e-10
49131437	chr19:49131437:G:A	3.95109e-06	-1.00491	-9.17177e-10
49132023	chr19:49132023:A:G	4.00264e-06	-0.991945	-9.17177e-10
49132081	chr19:49132081:C:T	4.00371e-06	-0.991679	-9.17177e-10
49132143	chr19:49132143:T:C	1.17519e-06	-1.55425	-0.663221
49132222	chr19:49132222:C:T	2.47511e-06	-1.90776e-10	-1.47262
49132981	chr19:49132981:G:C	2.37989e-06	-1.90776e-10	-1.51185
49134439	chr19:49134439:G:A	4.28938e-06	-1.90776e-10	-0.922757
49134468	chr19:49134468:C:T	2.3966e-06	-1.90776e-10	-1.50485
49134933	chr19:49134933:GC:G	4.20849e-06	-0.941796	-9.17177e-10
49135199	chr19:49135199:A:G	3.62318e-06	-1.09155	-9.17177e-10
49136142	chr19:49136142:C:G	6.49474e-07	-1.55022	-1.26027
49136691	chr19:49136691:A:G	3.72744e-06	0.112854	-1.17603
49136745	chr19:49136745:G:T	8.32674e-07	-1.43613	-1.12588
49137037	chr19:49137037:C:T	8.8253e-07	-1.27097	-1.2329
49137154	chr19:49137154:G:A	6.41716e-06	-1.90776e-10	-0.519924
49137281	chr19:49137281:T:C	2.86312e-06	-1.32699	-9.17177e-10
49137360	chr19:49137360:C:T	6.32301e-06	-0.917325	0.382621
49137578	chr19:49137578:C:T	5.92772e-06	-1.90776e-10	-0.59926
49137761	chr19:49137761:T:G	3.74619e-06	-1.90776e-10	-1.05816
49137973	chr19:49137973:A:G	5.25978e-07	-1.52273	-1.49866
49138394	chr19:49138394:C:T	2.49006e-06	-1.46659	-9.17177e-10
49138567	chr19:49138567:CAA:C	7.08328e-07	-1.33932	-1.38443
49138697	chr19:49138697:C:T	6.89627e-07	-1.3255	-1.425
49138772	chr19:49138772:C:T	5.12426e-06	-0.744914	-9.17177e-10
49138898	chr19:49138898:G:A	2.48723e-06	-1.90776e-10	-1.46773
49139007	chr19:49139007:A:G	5.55836e-07	-1.52134	-1.44484
49139483	chr19:49139483:C:G	4.77148e-06	-1.90776e-10	-0.816242
49139651	chr19:49139651:G:A	4.88462e-06	-0.792808	-9.17177e-10
49139839	chr19:49139839:G:T	1.24765e-06	-0.688333	-1.46931
49140147	chr19:49140147:T:C	2.40825e-06	-1.11137	-0.388633
49140232	chr19:49140232:T:C	5.11508e-06	-0.746708	-9.17177e-10
49140280	chr19:49140280:A:G	9.74595e-07	-1.33668	-1.06795
49140511	chr19:49140511:G:T	4.99608e-06	-0.770246	-9.17177e-10
49140755	chr19:49140755:T:C	2.67303e-06	-1.07089	-0.324794
49141049	chr19:49141049:C:T	5.01173e-06	-0.767118	-9.17177e-10
49141051	chr19:49141051:G:A	2.3869e-06	-1.90776e-10	-1.5089
49141077	chr19:49141077:C:T	1.14384e-06	-0.776433	-1.46807
49141223	chr19:49141223:C:A	1.6615e-06	-1.36072	-0.510465
49141557	chr19:49141557:TGA:T	1.0024e-06	-0.954882	-1.42162
49141919	chr19:49141919:C:G	8.6947e-07	-1.17124	-1.34753
49141929	chr19:49141929:G:A	2.28196e-06	-1.55386	-9.17177e-10
49142492	chr19:49142492:C:T	5.4761e-06	-0.678507	-9.17177e-10
49142749	chr19:49142749:A:G	5.55106e-07	-1.4848	-1.48269
49142792	chr19:49142792:C:T	2.6902e-06	-1.90776e-10	-1.38928
49143130	chr19:49143130:C:G	5.09586e-06	-0.750472	-9.17177e-10
49143219	chr19:49143219:C:G	7.47066e-07	-1.40784	-1.26266
49143585	chr19:49143585:C:T	2.41601e-06	-1.90776e-10	-1.49678
49143593	chr19:49143593:G:A	2.37903e-06	-1.90776e-10	-1.5122
49143801	chr19:49143801:G:A	7.06573e-07	-1.37716	-1.34907
49143878	chr19:49143878:T:G	6.4272e-07	-1.32183	-1.49912
49143949	chr19:49143949:C:T	6.62484e-06	-1.15821	0.670136
49144027	chr19:49144027:TG:T	6.5422e-07	-1.31785	-1.48536
49144361	chr19:49144361:T:A	6.85422e-07	-1.35599	-1.40063
49144807	chr19:49144807:A:G	1.43296e-06	-1.31346	-0.705695
49145273	chr19:49145273:A:G	1.12701e-06	-1.42023	-0.839103
49145413	chr19:49145413:C:T	8.16978e-07	-1.24905	-1.33199
49145565	chr19:49145565:A:C	3.85094e-06	-1.90776e-10	-1.03058
49145794	chr19:49145794:T:G	5.81343e-07	-1.50861	-1.41271
49146241	chr19:49146241:C:T	8.24627e-07	-1.2503	-1.32142
49146315	chr19:49146315:G:A	2.73435e-06	-1.373	-9.17177e-10
49146531	chr19:49146531:A:T	2.56097e-06	-1.90776e-10	-1.43851
49146636	chr19:49146636:G:A	1.67006e-06	-0.9663	-0.899743
49146755	chr19:49146755:C:A	3.05952e-06	-1.90776e-10	-1.26064
49146911	chr19:49146911:T:C	6.21867e-07	-1.40114	-1.45278
49147062	chr19:49147062:G:A	1.12551e-06	-1.08018	-1.18049
49147116	chr19:49147116:A:G	2.76805e-06	-1.90776e-10	-1.36076
49147214	chr19:49147214:T:G	5.77049e-07	-1.41777	-1.51095
49147288	chr19:49147288:A:G	9.17073e-07	-1.51093	-0.954542
49147301	chr19:49147301:C:T	2.39884e-06	-1.90776e-10	-1.50391
49147453	chr19:49147453:A:C	1.52819e-05	-1.90776e-10	0.347767
49147615	chr19:49147615:T:C	5.75311e-07	-1.45792	-1.47382
49147616	chr19:49147616:G:T	5.94988e-07	-1.43612	-1.46199
49148362	chr19:49148362:C:T	2.38507e-06	-1.90776e-10	-1.50967
49148533	chr19:49148533:G:A	5.34571e-07	-1.52968	-1.47551
49148871	chr19:49148871:GT:G	5.28632e-07	-1.50485	-1.51151
49148873	chr19:49148873:G:A	5.30117e-07	-1.50205	-1.51151
49149130	chr19:49149130:C:T	4.53574e-06	-1.90776e-10	-0.866912
49149359	chr19:49149359:C:T	2.88077e-06	-1.90776e-10	-1.32084
49149397	chr19:49149397:CCTGA:C	2.39478e-06	-1.90776e-10	-1.50561
49151164	chr19:49151164:C:T	1.60038e-06	-1.38502	-0.523634
49151446	chr19:49151446:T:A	2.39545e-06	-1.90776e-10	-1.50533
49151595	chr19:49151595:G:A	5.70814e-07	-1.42988	-1.50971
49151951	chr19:49151951:A:G	2.50997e-06	-1.90776e-10	-1.45863
49152984	chr19:49152984:C:G	5.50807e-06	-1.90776e-10	-0.672686
49153101	chr19:49153101:T:TTCA	1.06967e-06	-1.35517	-0.956385
49153168	chr19:49153168:C:T	2.34035e-06	-1.5286	-9.17177e-10
49153431	chr19:49153431:C:T	2.47469e-06	-1.90776e-10	-1.47279
49153881	chr19:49153881:C:T	4.45057e-06	-1.90776e-10	-0.885869
49154166	chr19:49154166:A:G	7.15396e-06	-1.90776e-10	-0.411234
49155110	chr19:49155110:C:T	6.22827e-07	-1.41778	-1.4346
49155133	chr19:49155133:T:C	2.47356e-06	-1.52475	0.0515091
49155210	chr19:49155210:C:T	2.8515e-06	-1.90776e-10	-1.33105
49155618	chr19:49155618:T:G	6.05926e-07	-1.51038	-1.36951
49155757	chr19:49155757:T:C	6.12207e-07	-1.3928	-1.47678
49156132	chr19:49156132:T:C	7.04042e-06	-1.90776e-10	-0.427233
49157632	chr19:49157632:A:G	5.3027e-07	-1.50015	-1.51311
49158325	chr19:49158325:T:C	5.74227e-07	-1.50626	-1.42737
49158421	chr19:49158421:G:C	6.286e-07	-1.35231	-1.49085
49158582	chr19:49158582:TGTTTC:T	8.58116e-06	-0.229331	-9.17177e-10
49158750	chr19:49158750:TG:T	7.02612e-06	0.0741472	-0.503413
49158783	chr19:49158783:G:T	2.5584e-06	-1.90776e-10	-1.43952
49159613	chr19:49159613:G:A	1.3083e-06	-0.756226	-1.35394
49159698	chr19:49159698:G:A	2.3778e-06	-1.90776e-10	-1.51272
49159715	chr19:49159715:T:A	3.13788e-06	-1.90776e-10	-1.23535
49160219	chr19:49160219:T:G	5.05209e-07	-1.55395	-1.50773
49160256	chr19:49160256:C:T	3.35253e-06	-1.90776e-10	-1.16918
49160441	chr19:49160441:G:A	6.04112e-07	-1.42814	-1.45476
49160532	chr19:49160532:G:A	6.32333e-06	0.0849685	-0.619623
49160861	chr19:49160861:G:T	2.28073e-06	-1.55441	-9.17177e-10
49160967	chr19:49160967:C:G	8.03398e-07	-1.18741	-1.41039
49160980	chr19:49160980:G:A	2.3578e-06	-1.52117	-9.17177e-10
49161075	chr19:49161075:C:T	2.37701e-06	-1.90776e-10	-1.51306
49161105	chr19:49161105:A:G	4.15821e-06	-1.90776e-10	-0.953816
49161293	chr19:49161293:T:C	2.28083e-06	-1.55436	-9.17177e-10
49161445	chr19:49161445:C:A	2.34752e-06	-1.52554	-9.17177e-10
49162083	chr19:49162083:G:A	8.92254e-07	-1.49511	-0.997792
49162194	chr19:49162194:A:C	8.65207e-07	-1.0703	-1.45339
49162245	chr19:49162245:A:G	9.34216e-07	-1.0029	-1.44405
49162260	chr19:49162260:C:T	9.17512e-07	-1.03309	-1.4319
49162447	chr19:49162447:G:A	2.74395e-06	-1.90776e-10	-1.3695
49163004	chr19:49163004:C:T	5.8987e-06	-0.604167	-9.17177e-10
49163005	chr19:49163005:G:A	2.44847e-06	-1.90776e-10	-1.48343
49163125	chr19:49163125:A:AC	8.56103e-07	-1.0244	-1.50986
49163143	chr19:49163143:T:C	3.11512e-06	-1.90776e-10	-1.24263
49163204	chr19:49163204:T:A	8.92614e-07	-0.999579	-1.49292
49163298	chr19:49163298:T:C	9.15035e-07	-0.976155	-1.49154
49163316	chr19:49163316:C:T	5.74309e-07	-1.52467	-1.40882
49163368	chr19:49163368:G:C	2.3983e-06	-1.50414	-9.17177e-10
49163448	chr19:49163448:C:T	4.14746e-06	-1.90776e-10	-0.956404
49163588	chr19:49163588:C:G	2.36148e-06	-1.51961	-9.17177e-10
49163614	chr19:49163614:C:T	2.7505e-06	-1.90776e-10	-1.36712
49163687	chr19:49163687:G:A	3.46474e-06	-1.90776e-10	-1.13626
49163692	chr19:49163692:G:A	2.9399e-06	-1.90776e-10	-1.30052
49163779	chr19:49163779:G:A	8.48457e-06	-1.90776e-10	-0.24065
49164020	chr19:49164020:A:T	2.35394e-05	-1.90776e-10	0.779777
49164094	chr19:49164094:T:C	1.14693e-06	-1.10798	-1.13383
49164194	chr19:49164194:T:C	1.32361e-06	-1.42122	-0.677315
49164671	chr19:49164671:TG:T	3.08024e-06	-1.25389	-9.17177e-10
49164904	chr19:49164904:AT:A	3.36906e-06	-1.16427	-9.17177e-10
49164909	chr19:49164909:A:AT	2.45969e-06	-1.47886	-9.17177e-10
49165100	chr19:49165100:A:G	1.0888e-05	-1.90776e-10	0.00876083
49165539	chr19:49165539:C:G	3.4077e-06	-1.90776e-10	-1.15286
49165686	chr19:49165686:G:A	2.55443e-06	-1.90776e-10	-1.44107
49166229	chr19:49166229:C:G	4.05094e-06	-1.90776e-10	-0.97995
49166320	chr19:49166320:A:G	1.9518e-06	-1.55438	-0.155767
49167861	chr19:49167861:C:T	5.94536e-06	-1.90776e-10	-0.596289
49167894	chr19:49167894:G:A	9.15208e-07	-0.976119	-1.49139
49167955	chr19:49167955:T:G	2.01286e-06	-1.53661	-0.142734
49167971	chr19:49167971:C:T	2.85172e-05	-1.90776e-10	0.971608
49168103	chr19:49168103:C:T	3.64194e-06	-1.90776e-10	-1.08638
49168246	chr19:49168246:C:T	3.43364e-06	-1.90776e-10	-1.14528
49168514	chr19:49168514:C:T	2.33799e-06	-1.55084	0.0212295
49168558	chr19:49168558:G:A	2.53976e-06	-1.90776e-10	-1.44683
49168723	chr19:49168723:G:A	1.22241e-06	-1.54038	-0.637688
49169572	chr19:49169572:C:T	2.43862e-06	-1.48747	-9.17177e-10
49169769	chr19:49169769:G:A	2.44341e-06	-1.90776e-10	-1.4855
49169820	chr19:49169820:A:C	2.93278e-05	-1.90776e-10	0.999636
49169982	chr19:49169982:T:G	2.39944e-06	-1.90776e-10	-1.50366
49170095	chr19:49170095:T:G	2.40505e-06	-1.90776e-10	-1.50133
49170221	chr19:49170221:G:A	5.77503e-06	-1.90776e-10	-0.625357
49170416	chr19:49170416:T:G	2.41029e-06	-1.90776e-10	-1.49915
49171196	chr19:49171196:A:G	8.85233e-06	-1.90776e-10	-0.198219
49171232	chr19:49171232:A:G	3.04529e-06	-1.90776e-10	-1.2653
49171306	chr19:49171306:C:G	5.15921e-06	-1.90776e-10	-0.738117
49171514	chr19:49171514:T:C	5.56496e-06	-1.90776e-10	-0.662411
49171760	chr19:49171760:G:T	3.60022e-06	-1.0979	-9.17177e-10
49171781	chr19:49171781:G:GGGGC	2.46194e-06	-1.90776e-10	-1.47795
49171915	chr19:49171915:T:C	2.41248e-05	-1.90776e-10	0.804342
49171976	chr19:49171976:C:T	5.45278e-07	-1.47281	-1.51255
49172199	chr19:49172199:C:T	2.30301e-06	-1.54468	-9.17177e-10
49172546	chr19:49172546:ATTCT:A	7.07859e-07	-1.54389	-1.18052
49173500	chr19:49173500:A:G	3.05046e-06	-1.90776e-10	-1.26361
49173505	chr19:49173505:C:T	8.1698e-06	-1.90776e-10	-0.278456
49173513	chr19:49173513:A:G	6.14341e-07	-1.52845	-1.33766
49173671	chr19:49173671:T:C	3.26206e-06	-0.248485	-0.948055
49173726	chr19:49173726:C:T	2.53876e-06	-1.90776e-10	-1.44722
49173888	chr19:49173888:A:G	8.90528e-07	-1.02066	-1.47418
49174187	chr19:49174187:C:T	3.05948e-06	-0.236173	-1.02448
49174995	chr19:49174995:C:T	2.48081e-06	-1.90776e-10	-1.47031
49175818	chr19:49175818:G:A	5.87641e-07	-1.53896	-1.37158
49175918	chr19:49175918:C:T	2.46637e-06	-1.90776e-10	-1.47615
49176302	chr19:49176302:A:C	2.69029e-06	-1.90776e-10	-1.38925
49176400	chr19:49176400:A:G	7.92376e-07	-1.25416	-1.35746
49176528	chr19:49176528:T:C	7.34792e-07	-1.33421	-1.35286
49176602	chr19:49176602:C:T	8.22723e-07	-1.06126	-1.51278
49176671	chr19:49176671:G:T	8.37046e-07	-1.05822	-1.49855
49176796	chr19:49176796:A:T	7.30103e-07	-1.41892	-1.27455
49176912	chr19:49176912:G:A	7.15753e-07	-1.30342	-1.4099
49176947	chr19:49176947:C:A	2.69256e-06	-1.90776e-10	-1.38841
49176962	chr19:49176962:A:G	5.72493e-07	-1.54058	-1.39608
49177012	chr19:49177012:G:A	2.53933e-06	-1.90776e-10	-1.447
49177216	chr19:49177216:A:G	2.30002e-06	-1.54598	-9.17177e-10
49177337	chr19:49177337:T:C	2.30046e-06	-1.54579	-9.17177e-10
49177432	chr19:49177432:A:G	2.52117e-06	-1.90776e-10	-1.45418
49177482	chr19:49177482:T:C	9.63428e-07	-1.38144	-1.03471
49177577	chr19:49177577:C:T	7.92533e-05	-1.90776e-10	1.99375
49177616	chr19:49177616:A:G	7.57514e-07	-1.23127	-1.42534
49177708	chr19:49177708:C:T	2.39228e-06	-1.90776e-10	-1.50665
49177764	chr19:49177764:AG:A	1.29474e-06	-0.611992	-1.5086
49177881	chr19:49177881:C:T	5.814e-06	-1.90776e-10	-0.61863
49177967	chr19:49177967:A:G	6.26788e-06	-1.90776e-10	-0.543461
49178024	chr19:49178024:G:A	6.65061e-07	-1.27439	-1.51238
49178104	chr19:49178104:G:A	8.85982e-06	-1.90776e-10	-0.197374
49178335	chr19:49178335:AAC:A	2.38356e-06	-1.90776e-10	-1.51031
49178432	chr19:49178432:G:A	2.28069e-06	-1.55442	-9.17177e-10
49178511	chr19:49178511:G:A	2.39533e-06	-1.90776e-10	-1.50538
49178524	chr19:49178524:A:G	3.32967e-06	-1.17603	-9.17177e-10
49178721	chr19:49178721:C:T	7.85857e-07	-1.38294	-1.23694
49178765	chr19:49178765:T:A	4.1835e-06	-0.947752	-9.17177e-10
49178915	chr19:49178915:T:A	2.37963e-06	-1.90776e-10	-1.51195
49179213	chr19:49179213:G:A	6.99723e-06	-1.90776e-10	-0.433386
49179274	chr19:49179274:C:T	1.01654e-06	-0.896512	-1.46599
49179297	chr19:49179297:C:T	2.79791e-06	-1.90776e-10	-1.35003
49179472	chr19:49179472:C:T	2.8839e-06	-1.90776e-10	-1.31976
49179481	chr19:49179481:C:T	2.66354e-05	-1.90776e-10	0.903342
49179594	chr19:49179594:C:T	2.42903e-06	-1.90776e-10	-1.49141
49179617	chr19:49179617:T:A	5.40291e-06	-0.691963	-9.17177e-10
49179641	chr19:49179641:C:T	8.50042e-07	-1.34609	-1.19528
49179668	chr19:49179668:G:A	2.42903e-06	-1.90776e-10	-1.49141
49179734	chr19:49179734:G:A	7.74001e-07	-1.3869	-1.24818
49179739	chr19:49179739:G:A	3.2492e-06	-1.20049	-9.17177e-10
49179875	chr19:49179875:G:A	2.73968e-06	-1.90776e-10	-1.37106
49179960	chr19:49179960:G:A	7.67497e-07	-1.20359	-1.43993
49179966	chr19:49179966:G:A	8.37582e-07	-1.34709	-1.20905
49180009	chr19:49180009:C:T	8.51515e-07	-1.35035	-1.18929
49180063	chr19:49180063:T:C	8.54082e-07	-1.36875	-1.16788
49180256	chr19:49180256:C:A	6.90698e-07	-1.33823	-1.41073
49180294	chr19:49180294:C:T	9.52181e-06	-1.90776e-10	-0.125315
49180543	chr19:49180543:T:C	2.28133e-06	-1.55414	-9.17177e-10
49181011	chr19:49181011:A:G	7.10853e-06	-1.90776e-10	-0.417605
49181102	chr19:49181102:A:G	8.57505e-07	-1.34123	-1.1914
49181329	chr19:49181329:T:A	5.71053e-07	-1.42585	-1.51332
49181677	chr19:49181677:G:A	2.65912e-06	-1.90776e-10	-1.4009
49182478	chr19:49182478:ATCCATCCATCCATC:A	2.3848e-06	-1.90776e-10	-1.50978
49182771	chr19:49182771:CCAAAGCCCCAGCCCTAAAAGGGGGAGCTGCGGAGCT:C	4.22088e-06	-0.938856	-9.17177e-10
49183040	chr19:49183040:G:A	2.42899e-06	-1.90776e-10	-1.49143
49183436	chr19:49183436:G:A	2.4993e-06	-1.90776e-10	-1.46289
49183458	chr19:49183458:G:T	2.28437e-06	-1.55281	-9.17177e-10
49183705	chr19:49183705:G:A	6.65882e-07	-1.27836	-1.50718
49183709	chr19:49183709:C:A	6.97199e-07	-1.25852	-1.48106
49183749	chr19:49183749:A:G	2.5994e-06	-1.90776e-10	-1.42362
49183842	chr19:49183842:C:T	2.37638e-06	-1.90776e-10	-1.51332
49184026	chr19:49184026:G:T	7.7113e-07	-1.16367	-1.47513
49184202	chr19:49184202:C:A	6.4681e-07	-1.3323	-1.4823
49184628	chr19:49184628:C:T	8.49639e-06	-1.90776e-10	-0.239259
49185107	chr19:49185107:G:A	1.30715e-06	-0.611387	-1.49967
49185759	chr19:49185759:G:T	1.01922e-06	-1.0802	-1.27966
49186043	chr19:49186043:G:A	8.70042e-06	-1.90776e-10	-0.215528
49186046	chr19:49186046:C:T	2.37666e-06	-1.90776e-10	-1.5132
49186417	chr19:49186417:G:A	1.02598e-06	-1.15528	-1.19798
49186564	chr19:49186564:T:TC	2.58878e-06	-1.90776e-10	-1.42771
49186597	chr19:49186597:T:C	8.6077e-07	-1.07442	-1.45441
49186610	chr19:49186610:A:G	9.26309e-07	-1.0184	-1.43704
49186637	chr19:49186637:C:T	4.19458e-06	-0.945108	-9.17177e-10
49186680	chr19:49186680:T:C	6.81494e-07	-1.24959	-1.51278
49187119	chr19:49187119:G:A	7.53674e-06	-1.90776e-10	-0.35911
49187257	chr19:49187257:A:G	2.37804e-06	-1.90776e-10	-1.51262
49187527	chr19:49187527:T:A	2.60329e-06	-1.90776e-10	-1.42212
49187590	chr19:49187590:C:G	2.51067e-06	-1.90776e-10	-1.45835
49187622	chr19:49187622:G:A	2.39389e-06	-1.90776e-10	-1.50598
49187663	chr19:49187663:A:G	1.55201e-05	-1.90776e-10	0.363235
49187852	chr19:49187852:G:T	2.38042e-06	-1.90776e-10	-1.51162
49188001	chr19:49188001:T:C	1.54754e-05	-1.90776e-10	0.360352
49188112	chr19:49188112:T:A	1.02045e-06	-1.0369	-1.32176
49188170	chr19:49188170:G:A	2.4372e-06	-1.90776e-10	-1.48805
49188248	chr19:49188248:C:T	2.5146e-06	-1.90776e-10	-1.45679
49188335	chr19:49188335:G:T	2.41619e-06	-1.90776e-10	-1.49671
49188565	chr19:49188565:T:C	1.15778e-06	-0.977503	-1.25489
49189681	chr19:49189681:A:G	2.38092e-06	-1.90776e-10	-1.51141
49189861	chr19:49189861:A:G	2.10476e-06	-0.917688	-0.71701
49189921	chr19:49189921:A:G	2.42183e-06	-1.90776e-10	-1.49437
49190411	chr19:49190411:G:A	3.9242e-06	-1.90776e-10	-1.01174
49190567	chr19:49190567:A:G	1.04473e-06	-1.01945	-1.31569
49190609	chr19:49190609:C:T	3.5394e-06	-1.90776e-10	-1.11494
49191134	chr19:49191134:A:G	2.38148e-06	-1.90776e-10	-1.51118
49191308	chr19:49191308:A:G	2.68217e-06	-1.90776e-10	-1.39227
49191750	chr19:49191750:A:G	1.48995e-06	-0.477896	-1.50226
49191787	chr19:49191787:C:T	3.21983e-06	-1.90776e-10	-1.20957
49191890	chr19:49191890:C:T	5.99279e-07	-1.39137	-1.49956
49192047	chr19:49192047:C:G	3.33204e-06	-1.90776e-10	-1.17532
49192425	chr19:49192425:G:A	1.75394e-06	-0.317618	-1.49942
49192764	chr19:49192764:A:G	7.79285e-07	-1.46426	-1.16402
49192982	chr19:49192982:C:G	6.46515e-06	-1.90776e-10	-0.512474
49193608	chr19:49193608:C:T	6.45909e-07	-1.34207	-1.47393
49193763	chr19:49193763:A:G	1.02011e-06	-1.47228	-0.886713
49193800	chr19:49193800:T:C	1.03144e-06	-1.06337	-1.28457
49193854	chr19:49193854:C:T	2.44047e-06	-1.90776e-10	-1.48671
49194318	chr19:49194318:G:A	2.48165e-06	-1.90776e-10	-1.46997
49194360	chr19:49194360:C:A	1.56408e-06	-0.72188	-1.20972
49194377	chr19:49194377:T:C	1.06503e-06	-1.46631	-0.849589
49194473	chr19:49194473:A:G	1.25308e-06	-1.26386	-0.889434
49194545	chr19:49194545:T:A	2.58733e-06	-1.42827	-9.17177e-10
49194915	chr19:49194915:C:T	2.5486e-06	-1.90776e-10	-1.44336
49195001	chr19:49195001:A:G	2.37642e-06	-1.90776e-10	-1.51331
49195083	chr19:49195083:T:A	1.08751e-06	-1.39525	-0.899755
49195251	chr19:49195251:G:T	5.31139e-06	-1.90776e-10	-0.709047
49195393	chr19:49195393:C:T	2.80846e-06	-1.90776e-10	-1.34626
49195433	chr19:49195433:C:T	5.32898e-06	-1.90776e-10	-0.70574
49195440	chr19:49195440:A:G	9.37747e-07	-1.38219	-1.06099
49195480	chr19:49195480:C:T	6.27666e-06	-1.90776e-10	-0.542062
49195605	chr19:49195605:G:A	3.08594e-06	-1.90776e-10	-1.25204
49195622	chr19:49195622:G:A	2.46438e-06	-1.47696	-9.17177e-10
49195752	chr19:49195752:T:C	6.66897e-07	-1.28587	-1.49815
49195917	chr19:49195917:G:A	1.21794e-06	-0.996435	-1.1853
49196501	chr19:49196501:TGCTGCGGGGGCC:T	5.63488e-06	-1.90776e-10	-0.649924
49196609	chr19:49196609:C:T	7.96016e-07	-1.10297	-1.50407
49196848	chr19:49196848:C:T	2.84984e-06	-1.90776e-10	-1.33164
49196948	chr19:49196948:A:G	1.70424e-06	-0.701099	-1.14468
49197714	chr19:49197714:G:A	8.52161e-07	-1.33485	-1.20403
49198314	chr19:49198314:A:G	5.53419e-06	-1.90776e-10	-0.667954
49198417	chr19:49198417:C:T	4.32607e-06	-1.90776e-10	-0.914241
49198466	chr19:49198466:G:A	2.75097e-06	-1.90776e-10	-1.36695
49198517	chr19:49198517:A:G	5.44402e-06	-1.90776e-10	-0.684381
49198587	chr19:49198587:G:T	6.8922e-07	-1.36032	-1.39077
49198678	chr19:49198678:G:A	2.37833e-06	-1.90776e-10	-1.5125
49198826	chr19:49198826:A:T	2.97248e-06	-1.90776e-10	-1.2895
49199002	chr19:49199002:A:G	2.36495e-05	0.784443	-9.17177e-10
49199063	chr19:49199063:G:C	7.59945e-07	-1.40537	-1.24803
49199248	chr19:49199248:TTTTGG:T	5.92674e-07	-1.51557	-1.38644
49199377	chr19:49199377:G:T	6.21405e-07	-1.34971	-1.50497
49199513	chr19:49199513:C:A	3.90818e-06	-1.90776e-10	-1.01583
49199554	chr19:49199554:C:T	2.3214e-06	-1.53673	-9.17177e-10
49199707	chr19:49199707:A:G	4.14453e-06	-1.90776e-10	-0.95711
49199778	chr19:49199778:C:T	2.31932e-06	-1.53763	-9.17177e-10
49200110	chr19:49200110:A:C	3.85172e-06	-1.90776e-10	-1.03038
49200144	chr19:49200144:T:C	1.6153e-06	-1.37021	-0.529176
49200215	chr19:49200215:C:T	6.27652e-06	-1.90776e-10	-0.542083
49200490	chr19:49200490:G:C	2.93725e-06	-1.90776e-10	-1.30142
49200507	chr19:49200507:A:G	6.82741e-07	-1.42986	-1.33068
49200766	chr19:49200766:T:C	2.90019e-06	-1.90776e-10	-1.31412
49200800	chr19:49200800:G:A	3.73477e-06	-1.90776e-10	-1.06121
49201172	chr19:49201172:G:A	6.80724e-07	-1.46629	-1.29721
49201259	chr19:49201259:T:A	3.40074e-06	-1.90776e-10	-1.15491
49201451	chr19:49201451:A:G	8.00785e-07	-1.3251	-1.27596
49201644	chr19:49201644:C:G	3.68726e-06	-1.90776e-10	-1.07402
49201828	chr19:49201828:C:G	2.39221e-06	-1.90776e-10	-1.50668
49201859	chr19:49201859:CA:C	5.71532e-07	-1.44032	-1.49802
49201881	chr19:49201881:G:A	2.70377e-06	-1.90776e-10	-1.38425
49201992	chr19:49201992:G:A	5.8756e-06	-1.90776e-10	-0.608091
49202034	chr19:49202034:G:A	2.40788e-06	-1.90776e-10	-1.50015
49202092	chr19:49202092:C:T	1.11963e-05	-1.90776e-10	0.036687
49202196	chr19:49202196:T:G	1.13874e-05	-1.90776e-10	0.0536082
49202213	chr19:49202213:C:T	3.49275e-06	-1.90776e-10	-1.12821
49202239	chr19:49202239:C:T	4.24813e-06	-1.90776e-10	-0.932421
49202246	chr19:49202246:C:G	4.60283e-06	-1.90776e-10	-0.852228
49202251	chr19:49202251:C:A	2.41579e-06	-1.90776e-10	-1.49687
49202383	chr19:49202383:G:A	7.74574e-07	-1.33938	-1.29496
49202421	chr19:49202421:G:A	2.39426e-06	-1.50583	-9.17177e-10
49202462	chr19:49202462:G:A	2.28084e-06	-1.55436	-9.17177e-10
49202677	chr19:49202677:C:T	1.09339e-05	-1.90776e-10	0.012971
49202793	chr19:49202793:G:A	1.60955e-05	-1.90776e-10	0.399642
```
