## Supplementary material for "Characterization of shared and ancestry-specific signals driving complex traits using multi-ancestry fine-mapping": susiex_nc2.cs80.cs

```
CS_ID	SNP	BP	REF_ALLELE	ALT_ALLELE	REF_FRQ	BETA	SE	-LOG10P	CS_PIP	OVRL_PIP
1	chr19:48703728:G:A	48703728	A,A	G,G	1,1	-inf,-inf	inf,inf	5.31278,1.35872	0.0714563	0.0714741
1	chr19:48704430:AAAAAAAAAAAAG:A	48704430	A,NA	AAAAAAAAAAAAG,NA	1,NA	-inf,NA	inf,NA	5.426,NA	0.0697999	0.0698596
1	chr19:48714803:C:T	48714803	T,T	C,C	1,1	-inf,-inf	inf,inf	4.99473,1.40214	0.0666659	0.0667004
1	chr19:48702888:G:C	48702888	C,C	G,G	1,1	-inf,-inf	inf,inf	5.01529,1.55819	0.0544184	0.054439
1	chr19:48702851:C:G	48702851	G,G	C,C	1,1	-inf,-inf	inf,inf	5.03291,1.53018	0.05372	0.0537402
1	chr19:48703417:G:A	48703417	A,A	G,G	1,1	-inf,-inf	inf,inf	4.99721,1.5348	0.0502774	0.0502976
1	chr19:48702915:C:T	48702915	T,T	C,C	1,1	-inf,-inf	inf,inf	4.92241,1.54413	0.0435292	0.0435494
1	chr19:48705721:A:G	48705721	G,G	A,A	1,1	-inf,-inf	inf,inf	5.32923,1.01274	0.0393485	0.0393632
1	chr19:48710027:G:A	48710027	A,A	G,G	1,1	-inf,-inf	inf,inf	5.26963,1.08174	0.039056	0.0390716
1	chr19:48710247:G:A	48710247	A,A	G,G	1,1	-inf,-inf	inf,inf	5.24721,1.03034	0.0341364	0.0341515
1	chr19:48704000:T:C	48704000	C,C	T,T	1,1	-inf,-inf	inf,inf	5.15445,1.0893	0.0314009	0.0314157
1	chr19:48705969:G:A	48705969	A,A	G,G	1,1	-inf,-inf	inf,inf	5.35569,0.794206	0.0297239	0.0297375
1	chr19:48706082:T:C	48706082	C,C	T,T	1,1	-inf,-inf	inf,inf	5.32652,0.777828	0.0272984	0.0273119
1	chr19:48706068:C:T	48706068	T,T	C,C	1,1	-inf,-inf	inf,inf	5.28901,0.809474	0.0264471	0.0264606
1	chr19:48706061:G:A	48706061	A,A	G,G	1,1	-inf,-inf	inf,inf	5.29844,0.771859	0.0254932	0.0255065
1	chr19:48703998:A:G	48703998	G,G	A,A	1,1	-inf,-inf	inf,inf	5.05894,1.07027	0.0253409	0.0253555
1	chr19:48704535:G:A	48704535	A,A	G,G	1,1	-inf,-inf	inf,inf	5.34551,0.69945	0.0252938	0.0253071
1	chr19:48706309:A:G	48706309	G,G	A,A	1,1	-inf,-inf	inf,inf	5.30635,0.735025	0.0245447	0.024558
1	chr19:48704461:T:C	48704461	C,C	T,T	1,1	-inf,-inf	inf,inf	5.04936,1.00369	0.018309	0.0183239
1	chr19:48715345:C:T	48715345	T,T	C,C	1,1	-inf,-inf	inf,inf	4.82139,0.802191	0.0158504	0.0158699
1	chr19:48704297:C:T	48704297	T,T	C,C	1,1	-inf,-inf	inf,inf	4.96573,0.952068	0.014238	0.0142521
1	chr19:48716202:T:C	48716202	C,C	T,T	1,1	-inf,-inf	inf,inf	5.06596,0.408412	0.0138979	0.0139145
2	chr19:48771455:T:C	48771455	NA,C	NA,T	NA,1	NA,-inf	NA,inf	NA,5.02599	0.550999	0.551009
2	chr19:48451988:C:T	48451988	NA,T	NA,C	NA,1	NA,-inf	NA,inf	NA,2.98216	0.00905713	0.00941829
2	chr19:48557019:G:T	48557019	T,T	G,G	1,1	-inf,-inf	inf,inf	2.63909,1.98801	0.00593107	0.00700588
2	chr19:48889610:C:G	48889610	G,NA	C,NA	1,NA	inf,NA	inf,NA	2.92029,NA	0.0056691	0.00603561
2	chr19:48857358:T:C	48857358	NA,C	NA,T	NA,1	NA,inf	NA,inf	NA,2.74312	0.00484634	0.00506542
2	chr19:48476484:G:A	48476484	NA,A	NA,G	NA,1	NA,-inf	NA,inf	NA,2.46044	0.00319924	0.00332861
2	chr19:48937234:G:A	48937234	NA,A	NA,G	NA,1	NA,-inf	NA,inf	NA,2.45687	0.00294417	0.00298868
2	chr19:48575516:C:T	48575516	NA,T	NA,C	NA,1	NA,-inf	NA,inf	NA,2.40851	0.0028391	0.00294729
2	chr19:48868154:G:A	48868154	NA,A	NA,G	NA,1	NA,-inf	NA,inf	NA,2.30326	0.00248338	0.00259883
2	chr19:48659764:G:A	48659764	NA,A	NA,G	NA,1	NA,-inf	NA,inf	NA,2.55028	0.0024524	0.00247009
2	chr19:48281634:C:A	48281634	A,NA	C,NA	1,NA	inf,NA	inf,NA	3.16822,NA	0.00207997	0.0027099
2	chr19:48523085:G:A	48523085	NA,A	NA,G	NA,1	NA,inf	NA,inf	NA,2.30604	0.00203508	0.00215257
2	chr19:49097121:ACT:A	49097121	NA,A	NA,ACT	NA,1	NA,inf	NA,inf	NA,2.33212	0.0019609	0.00206961
2	chr19:48573177:T:C	48573177	NA,C	NA,T	NA,1	NA,-inf	NA,inf	NA,2.22287	0.00188651	0.00197463
2	chr19:48587041:G:A	48587041	NA,A	NA,G	NA,1	NA,-inf	NA,inf	NA,2.22714	0.00188267	0.00197176
2	chr19:48587754:G:A	48587754	A,A	G,G	1,1	inf,-inf	inf,inf	0.264745,2.95152	0.00186937	0.00194697
2	chr19:48530338:A:G	48530338	NA,G	NA,A	NA,1	NA,inf	NA,inf	NA,2.261	0.00185931	0.00196711
2	chr19:48587725:T:C	48587725	C,C	T,T	1,1	inf,inf	inf,inf	0.474108,2.79843	0.00177397	0.00191047
2	chr19:49177577:C:T	49177577	NA,T	NA,C	NA,1	NA,-inf	NA,inf	NA,2.17852	0.00171962	0.00179533
2	chr19:48573080:T:C	48573080	NA,C	NA,T	NA,1	NA,-inf	NA,inf	NA,2.17642	0.00171762	0.00179809
2	chr19:48566659:T:C	48566659	NA,C	NA,T	NA,1	NA,-inf	NA,inf	NA,2.16341	0.00170254	0.00178254
2	chr19:48575054:A:G	48575054	NA,G	NA,A	NA,1	NA,-inf	NA,inf	NA,2.15068	0.00169587	0.00176163
2	chr19:48573128:G:C	48573128	NA,C	NA,G	NA,1	NA,-inf	NA,inf	NA,2.16899	0.0016943	0.00177357
2	chr19:48574264:CTTCA:C	48574264	NA,C	NA,CTTCA	NA,1	NA,-inf	NA,inf	NA,2.16156	0.0016752	0.00175355
2	chr19:48573374:G:A	48573374	NA,A	NA,G	NA,1	NA,-inf	NA,inf	NA,2.14688	0.00162433	0.00170032
2	chr19:48605239:C:T	48605239	NA,T	NA,C	NA,1	NA,-inf	NA,inf	NA,2.04384	0.00157121	0.00159719
2	chr19:48690492:C:T	48690492	NA,T	NA,C	NA,1	NA,inf	NA,inf	NA,2.29518	0.00145104	0.0015599
2	chr19:48523459:T:C	48523459	NA,C	NA,T	NA,1	NA,inf	NA,inf	NA,2.12785	0.00143927	0.00152216
2	chr19:48567611:G:A	48567611	NA,A	NA,G	NA,1	NA,-inf	NA,inf	NA,2.08565	0.0014285	0.00149615
2	chr19:48374966:ACT:A	48374966	A,A	ACT,ACT	1,1	-inf,-inf	inf,inf	2.11501,0.998056	0.00142663	0.00149011
2	chr19:48691151:C:G	48691151	NA,G	NA,C	NA,1	NA,inf	NA,inf	NA,2.27701	0.00140205	0.0015071
2	chr19:48213194:T:A	48213194	NA,A	NA,T	NA,1	NA,inf	NA,inf	NA,2.05798	0.00139824	0.00147004
2	chr19:48977986:T:C	48977986	NA,C	NA,T	NA,1	NA,-inf	NA,inf	NA,2.10097	0.00138983	0.00147236
2	chr19:49101272:G:A	49101272	NA,A	NA,G	NA,1	NA,inf	NA,inf	NA,2.13734	0.00135205	0.0014269
2	chr19:49101030:C:T	49101030	NA,T	NA,C	NA,1	NA,-inf	NA,inf	NA,2.0115	0.00134875	0.00140652
2	chr19:48567269:G:GAA	48567269	NA,GAA	NA,G	NA,1	NA,-inf	NA,inf	NA,2.05432	0.00134402	0.00140767
2	chr19:49086144:C:A	49086144	NA,A	NA,C	NA,1	NA,inf	NA,inf	NA,2.13816	0.00134228	0.00141691
2	chr19:48332337:C:T	48332337	NA,T	NA,C	NA,1	NA,-inf	NA,inf	NA,1.99098	0.00132271	0.00137723
2	chr19:49109779:A:AC	49109779	NA,AC	NA,A	NA,1	NA,inf	NA,inf	NA,2.08894	0.00126171	0.00132843
2	chr19:48389175:T:C	48389175	C,C	T,T	1,1	-inf,-inf	inf,inf	2.16032,0.962993	0.00124448	0.00129528
2	chr19:48563461:C:T	48563461	NA,T	NA,C	NA,1	NA,-inf	NA,inf	NA,1.97816	0.0011608	0.0012163
2	chr19:48693406:G:A	48693406	NA,A	NA,G	NA,1	NA,inf	NA,inf	NA,2.16775	0.00113726	0.00122116
2	chr19:48920904:C:T	48920904	NA,T	NA,C	NA,1	NA,-inf	NA,inf	NA,1.89909	0.00113505	0.00118828
2	chr19:48803933:T:C	48803933	NA,C	NA,T	NA,1	NA,-inf	NA,inf	NA,1.85475	0.00111171	0.00116611
2	chr19:48792972:C:T	48792972	NA,T	NA,C	NA,1	NA,-inf	NA,inf	NA,1.8063	0.00104226	0.00109452
2	chr19:48233848:T:TGG	48233848	NA,TGG	NA,T	NA,1	NA,-inf	NA,inf	NA,1.87942	0.00103774	0.00107999
2	chr19:48233851:A:C	48233851	NA,C	NA,A	NA,1	NA,-inf	NA,inf	NA,1.87942	0.00103774	0.00107999
2	chr19:48580857:C:T	48580857	T,T	C,C	1,1	inf,inf	inf,inf	0.95882,2.49887	0.00102809	0.00113694
2	chr19:48236014:C:G	48236014	NA,G	NA,C	NA,1	NA,-inf	NA,inf	NA,1.87294	0.00101749	0.00105966
2	chr19:48233849:A:AAGTCTATG	48233849	NA,AAGTCTATG	NA,A	NA,1	NA,-inf	NA,inf	NA,1.86819	0.00101503	0.0010564
2	chr19:48694728:C:A	48694728	NA,A	NA,C	NA,1	NA,inf	NA,inf	NA,2.09458	0.000994792	0.00106761
2	chr19:48972207:A:G	48972207	NA,G	NA,A	NA,1	NA,-inf	NA,inf	NA,1.88926	0.000954479	0.00100655
2	chr19:48646350:G:A	48646350	NA,A	NA,G	NA,1	NA,-inf	NA,inf	NA,1.98002	0.000943157	0.000953768
2	chr19:48589294:G:A	48589294	A,A	G,G	1,1	inf,inf	inf,inf	1.62118,2.11419	0.000894915	0.00102511
2	chr19:48759106:G:A	48759106	NA,A	NA,G	NA,1	NA,inf	NA,inf	NA,1.78528	0.000871882	0.000902529
2	chr19:49041173:G:A	49041173	A,A	G,G	1,1	-inf,-inf	inf,inf	0.906775,2.10585	0.000853379	0.000906233
2	chr19:48386301:A:G	48386301	G,G	A,A	1,1	-inf,-inf	inf,inf	2.22836,0.751303	0.00082019	0.000862403
2	chr19:48521800:G:T	48521800	NA,T	NA,G	NA,1	NA,inf	NA,inf	NA,1.82497	0.000793823	0.000839616
2	chr19:48393197:C:T	48393197	NA,T	NA,C	NA,1	NA,-inf	NA,inf	NA,1.72191	0.000783639	0.000816977
2	chr19:48680720:G:A	48680720	NA,A	NA,G	NA,1	NA,inf	NA,inf	NA,1.85049	0.000774147	0.000815534
2	chr19:48873055:G:C	48873055	NA,C	NA,G	NA,1	NA,inf	NA,inf	NA,1.76543	0.000739381	0.000775605
2	chr19:48388557:G:A	48388557	A,A	G,G	1,1	-inf,-inf	inf,inf	1.81241,1.03344	0.000726502	0.000757686
2	chr19:48648066:T:G	48648066	NA,G	NA,T	NA,1	NA,-inf	NA,inf	NA,1.82937	0.0007157	0.000724476
2	chr19:48619017:G:A	48619017	NA,A	NA,G	NA,1	NA,-inf	NA,inf	NA,1.8317	0.000705018	0.000713675
2	chr19:48470274:C:T	48470274	NA,T	NA,C	NA,1	NA,-inf	NA,inf	NA,1.69927	0.000704708	0.000735199
2	chr19:48643697:C:T	48643697	NA,T	NA,C	NA,1	NA,-inf	NA,inf	NA,1.81975	0.000703002	0.000711675
2	chr19:48496525:C:T	48496525	NA,T	NA,C	NA,1	NA,inf	NA,inf	NA,1.75166	0.000681897	0.000718298
2	chr19:48603803:G:A	48603803	NA,A	NA,G	NA,1	NA,-inf	NA,inf	NA,1.61531	0.000668129	0.000681755
2	chr19:48472761:A:G	48472761	NA,G	NA,A	NA,1	NA,inf	NA,inf	NA,1.73067	0.000658706	0.000694227
2	chr19:49167971:C:T	49167971	NA,T	NA,C	NA,1	NA,-inf	NA,inf	NA,1.65176	0.000658519	0.000689523
2	chr19:48872749:A:C	48872749	NA,C	NA,A	NA,1	NA,inf	NA,inf	NA,1.70261	0.000656359	0.00068856
2	chr19:48489226:G:C	48489226	NA,C	NA,G	NA,1	NA,inf	NA,inf	NA,1.73173	0.000649515	0.00068495
2	chr19:49169820:A:C	49169820	NA,C	NA,A	NA,1	NA,-inf	NA,inf	NA,1.66646	0.000628631	0.00066
2	chr19:48518776:A:G	48518776	NA,G	NA,A	NA,1	NA,inf	NA,inf	NA,1.70151	0.000622136	0.000656217
2	chr19:48869826:AC:A	48869826	NA,A	NA,AC	NA,1	NA,inf	NA,inf	NA,1.67196	0.000620893	0.000651334
2	chr19:48381692:G:A	48381692	A,A	G,G	1,1	-inf,-inf	inf,inf	1.64581,0.902004	0.0006128	0.000631248
2	chr19:48750460:G:T	48750460	NA,T	NA,G	NA,1	NA,inf	NA,inf	NA,1.31213	0.000607098	0.000619333
2	chr19:49052334:T:C	49052334	NA,C	NA,T	NA,1	NA,-inf	NA,inf	NA,1.62373	0.000603747	0.000635101
2	chr19:48842841:C:T	48842841	T,NA	C,NA	1,NA	-inf,NA	inf,NA	1.17486,NA	0.000601946	0.000614812
2	chr19:49069200:C:G	49069200	NA,G	NA,C	NA,1	NA,inf	NA,inf	NA,1.69367	0.000599417	0.000630991
2	chr19:48872755:G:C	48872755	NA,C	NA,G	NA,1	NA,inf	NA,inf	NA,1.64553	0.000589212	0.00061816
2	chr19:48606539:A:G	48606539	NA,G	NA,A	NA,1	NA,-inf	NA,inf	NA,1.73312	0.000587252	0.000594945
2	chr19:49179481:C:T	49179481	NA,T	NA,C	NA,1	NA,-inf	NA,inf	NA,1.61588	0.000573247	0.000601896
2	chr19:48504001:G:A	48504001	NA,A	NA,G	NA,1	NA,inf	NA,inf	NA,1.61047	0.000555951	0.000596376
2	chr19:49041922:T:C	49041922	NA,C	NA,T	NA,1	NA,inf	NA,inf	NA,1.58714	0.000552394	0.000582121
2	chr19:49071005:G:A	49071005	NA,A	NA,G	NA,1	NA,inf	NA,inf	NA,1.6438	0.000548228	0.000577682
2	chr19:48485599:G:A	48485599	NA,A	NA,G	NA,1	NA,-inf	NA,inf	NA,1.58727	0.000542774	0.000570937
2	chr19:48452373:C:T	48452373	NA,T	NA,C	NA,1	NA,-inf	NA,inf	NA,1.53611	0.000537204	0.000561238
2	chr19:49039858:C:T	49039858	T,T	C,C	1,1	-inf,-inf	inf,inf	0.923124,1.84396	0.000536619	0.000570761
2	chr19:48562754:A:G	48562754	G,NA	A,NA	1,NA	inf,NA	inf,NA	1.3966,NA	0.000531359	0.000550676
2	chr19:48546938:C:T	48546938	NA,T	NA,C	NA,1	NA,-inf	NA,inf	NA,1.57972	0.000530618	0.000555611
2	chr19:48863851:C:T	48863851	NA,T	NA,C	NA,1	NA,inf	NA,inf	NA,1.57581	0.000530259	0.000555448
2	chr19:49171915:T:C	49171915	NA,C	NA,T	NA,1	NA,-inf	NA,inf	NA,1.56364	0.00051766	0.00054356
2	chr19:48812103:C:T	48812103	NA,T	NA,C	NA,1	NA,-inf	NA,inf	NA,1.46074	0.00051316	0.000538355
2	chr19:49164020:A:T	49164020	NA,T	NA,A	NA,1	NA,-inf	NA,inf	NA,1.55064	0.000506956	0.000533165
2	chr19:48862565:G:A	48862565	NA,A	NA,G	NA,1	NA,-inf	NA,inf	NA,1.46389	0.000505556	0.00052954
2	chr19:48615134:C:T	48615134	NA,T	NA,C	NA,1	NA,-inf	NA,inf	NA,1.64061	0.000496248	0.000503141
2	chr19:48644846:C:T	48644846	NA,T	NA,C	NA,1	NA,-inf	NA,inf	NA,1.6355	0.000494969	0.000501817
2	chr19:49052170:C:T	49052170	T,T	C,C	1,1	-inf,inf	inf,inf	2.36361,0.235506	0.000491353	0.000522994
2	chr19:48385540:C:G	48385540	G,G	C,C	1,1	-inf,-inf	inf,inf	2.00941,0.579655	0.00048872	0.000510302
2	chr19:48386096:C:T	48386096	NA,T	NA,C	NA,1	NA,-inf	NA,inf	NA,1.54536	0.000488054	0.000513749
2	chr19:48390418:C:T	48390418	T,T	C,C	1,1	-inf,-inf	inf,inf	1.90072,0.693184	0.000487614	0.000508542
2	chr19:48485171:C:T	48485171	NA,T	NA,C	NA,1	NA,-inf	NA,inf	NA,1.60051	0.000483439	0.000510795
2	chr19:48386136:C:T	48386136	T,T	C,C	1,1	-inf,-inf	inf,inf	2.04913,0.480445	0.000477659	0.000498413
2	chr19:49076174:G:A	49076174	NA,A	NA,G	NA,1	NA,-inf	NA,inf	NA,1.54998	0.000477251	0.000493994
2	chr19:48555212:C:T	48555212	NA,T	NA,C	NA,1	NA,inf	NA,inf	NA,1.53	0.00046689	0.000490744
2	chr19:49199002:A:G	49199002	G,NA	A,NA	1,NA	-inf,NA	inf,NA	1.56966,NA	0.000466741	0.000493499
2	chr19:48542184:C:T	48542184	NA,T	NA,C	NA,1	NA,-inf	NA,inf	NA,1.4956	0.000463876	0.000483619
2	chr19:48291710:A:G	48291710	NA,G	NA,A	NA,1	NA,inf	NA,inf	NA,1.54234	0.000462119	0.000485794
2	chr19:48539562:C:G	48539562	NA,G	NA,C	NA,1	NA,-inf	NA,inf	NA,1.48605	0.000455293	0.000474545
2	chr19:48582961:T:A	48582961	A,A	T,T	1,1	-inf,-inf	inf,inf	0.0476626,2.34742	0.000452307	0.000467236
2	chr19:48409057:G:A	48409057	NA,A	NA,G	NA,1	NA,-inf	NA,inf	NA,1.4756	0.000451595	0.000472378
2	chr19:48309757:A:G	48309757	G,NA	A,NA	1,NA	-inf,NA	inf,NA	2.20047,NA	0.000451511	0.000541775
2	chr19:48880432:G:A	48880432	NA,A	NA,G	NA,1	NA,-inf	NA,inf	NA,1.53293	0.000448873	0.000477603
2	chr19:48394509:C:T	48394509	NA,T	NA,C	NA,1	NA,-inf	NA,inf	NA,1.43292	0.000448429	0.000467963
2	chr19:49087041:G:A	49087041	NA,A	NA,G	NA,1	NA,-inf	NA,inf	NA,1.43899	0.000440889	0.000460832
2	chr19:48581455:A:G	48581455	G,G	A,A	1,1	-inf,-inf	inf,inf	0.149139,2.34871	0.00044088	0.000456607
2	chr19:48545941:G:C	48545941	NA,C	NA,G	NA,1	NA,-inf	NA,inf	NA,1.45983	0.000440007	0.000459325
2	chr19:49076589:T:C	49076589	NA,C	NA,T	NA,1	NA,-inf	NA,inf	NA,1.43419	0.000439398	0.000458988
2	chr19:48241687:C:T	48241687	NA,T	NA,C	NA,1	NA,-inf	NA,inf	NA,1.46898	0.000431292	0.000454337
2	chr19:48793551:C:A	48793551	A,NA	C,NA	1,NA	-inf,NA	inf,NA	1.65416,NA	0.000427017	0.000458492
2	chr19:48723638:ACAGT:A	48723638	NA,A	NA,ACAGT	NA,1	NA,inf	NA,inf	NA,1.06388	0.000423583	0.000431894
2	chr19:48582798:G:A	48582798	A,A	G,G	1,1	-inf,-inf	inf,inf	0.186223,2.32718	0.000423455	0.00043943
2	chr19:48582583:A:C	48582583	C,C	A,A	1,1	-inf,-inf	inf,inf	0.194058,2.31685	0.00041621	0.000431776
2	chr19:48689297:C:T	48689297	T,NA	C,NA	1,NA	inf,NA	inf,NA	1.92433,NA	0.000414577	0.000467375
2	chr19:49025523:C:T	49025523	T,NA	C,NA	1,NA	inf,NA	inf,NA	1.52163,NA	0.000412482	0.000436768
2	chr19:48386470:T:C	48386470	C,C	T,T	1,1	-inf,-inf	inf,inf	1.65153,0.888357	0.000406662	0.000423782
2	chr19:48516493:G:A	48516493	NA,A	NA,G	NA,1	NA,inf	NA,inf	NA,1.45635	0.000405941	0.000429939
2	chr19:48582711:T:C	48582711	C,C	T,T	1,1	-inf,-inf	inf,inf	0.158734,2.30375	0.000403807	0.000418543
2	chr19:48758211:C:T	48758211	NA,T	NA,C	NA,1	NA,inf	NA,inf	NA,1.38659	0.000401401	0.000416357
2	chr19:48777568:G:A	48777568	NA,A	NA,G	NA,1	NA,inf	NA,inf	NA,1.34386	0.000399	0.000414808
2	chr19:49100943:G:A	49100943	NA,A	NA,G	NA,1	NA,inf	NA,inf	NA,1.48019	0.000396476	0.000418046
2	chr19:48462896:G:A	48462896	NA,A	NA,G	NA,1	NA,inf	NA,inf	NA,1.45211	0.000392464	0.000413749
2	chr19:48466647:G:T	48466647	NA,T	NA,G	NA,1	NA,inf	NA,inf	NA,1.45211	0.000392464	0.000413749
2	chr19:48583176:C:CAGAAT	48583176	CAGAAT,CAGAAT	C,C	1,1	-inf,-inf	inf,inf	0.148918,2.28558	0.000389808	0.000403956
2	chr19:48582476:A:T	48582476	T,T	A,A	1,1	-inf,-inf	inf,inf	0.156456,2.28212	0.000387239	0.000401381
2	chr19:48495745:C:T	48495745	NA,T	NA,C	NA,1	NA,-inf	NA,inf	NA,1.375	0.000386536	0.000403175
2	chr19:48411946:A:G	48411946	NA,G	NA,A	NA,1	NA,inf	NA,inf	NA,1.42365	0.000382903	0.000402564
2	chr19:49099968:A:G	49099968	NA,G	NA,A	NA,1	NA,-inf	NA,inf	NA,1.35479	0.000380615	0.000397764
2	chr19:49101121:C:T	49101121	NA,T	NA,C	NA,1	NA,-inf	NA,inf	NA,1.35479	0.000380615	0.000397764
2	chr19:48226404:T:C	48226404	C,C	T,T	1,1	-inf,-inf	inf,inf	0.574108,1.83553	0.000379642	0.000394353
2	chr19:48530111:T:C	48530111	NA,C	NA,T	NA,1	NA,inf	NA,inf	NA,1.39289	0.000375975	0.00039362
2	chr19:48973910:C:T	48973910	T,NA	C,NA	1,NA	-inf,NA	inf,NA	1.59029,NA	0.000375227	0.00040303
2	chr19:48584035:C:T	48584035	T,T	C,C	1,1	-inf,-inf	inf,inf	0.125764,2.25748	0.000370603	0.000383787
2	chr19:48581943:C:T	48581943	T,T	C,C	1,1	-inf,-inf	inf,inf	0.136927,2.25153	0.000365643	0.000378821
2	chr19:48544881:C:T	48544881	NA,T	NA,C	NA,1	NA,-inf	NA,inf	NA,1.36064	0.000363724	0.000379344
2	chr19:48454298:C:T	48454298	NA,T	NA,C	NA,1	NA,inf	NA,inf	NA,1.40733	0.000363257	0.000382893
2	chr19:48434645:G:A	48434645	A,A	G,G	1,1	-inf,-inf	inf,inf	0.268871,2.22057	0.000362787	0.00039663
2	chr19:49094047:A:G	49094047	NA,G	NA,A	NA,1	NA,inf	NA,inf	NA,1.44103	0.000362039	0.000381898
2	chr19:49187663:A:G	49187663	NA,G	NA,A	NA,1	NA,-inf	NA,inf	NA,1.32752	0.000361805	0.000379244
2	chr19:49188001:T:C	49188001	NA,C	NA,T	NA,1	NA,-inf	NA,inf	NA,1.32595	0.000360747	0.000378136
2	chr19:48225018:C:G	48225018	NA,G	NA,C	NA,1	NA,inf	NA,inf	NA,1.34355	0.000360524	0.000379617
2	chr19:48510223:C:A	48510223	NA,A	NA,C	NA,1	NA,inf	NA,inf	NA,1.41811	0.000359596	0.000378943
2	chr19:48582453:C:T	48582453	T,T	C,C	1,1	-inf,-inf	inf,inf	0.175888,2.24088	0.000356221	0.000369644
2	chr19:49202793:G:A	49202793	NA,A	NA,G	NA,1	NA,inf	NA,inf	NA,1.34724	0.000355923	0.000374764
2	chr19:48601638:G:A	48601638	NA,A	NA,G	NA,1	NA,-inf	NA,inf	NA,1.47296	0.000355674	0.000361168
2	chr19:48492265:T:C	48492265	NA,C	NA,T	NA,1	NA,-inf	NA,inf	NA,1.42202	0.00035225	0.000372207
2	chr19:48514011:C:T	48514011	NA,T	NA,C	NA,1	NA,inf	NA,inf	NA,1.3564	0.000351559	0.000379749
2	chr19:48486774:T:C	48486774	C,C	T,T	1,1	-inf,inf	inf,inf	0.392406,2.1064	0.000349788	0.000368782
2	chr19:48395017:C:A	48395017	A,A	C,C	1,1	inf,inf	inf,inf	2.11417,1.15541	0.000347388	0.000422502
2	chr19:48517897:C:T	48517897	NA,T	NA,C	NA,1	NA,inf	NA,inf	NA,1.37235	0.000346513	0.000367311
2	chr19:48582677:T:C	48582677	C,C	T,T	1,1	-inf,-inf	inf,inf	0.160609,2.22378	0.000345673	0.000358446
2	chr19:48881974:G:A	48881974	A,A	G,G	1,1	inf,-inf	inf,inf	0.38329,2.06756	0.000344771	0.000367908
2	chr19:49147453:A:C	49147453	NA,C	NA,A	NA,1	NA,inf	NA,inf	NA,1.31912	0.000341793	0.00036015
2	chr19:48880395:T:C	48880395	NA,C	NA,T	NA,1	NA,-inf	NA,inf	NA,1.34499	0.000337747	0.000359343
2	chr19:48350095:G:A	48350095	NA,A	NA,G	NA,1	NA,-inf	NA,inf	NA,1.24897	0.000337374	0.000350938
2	chr19:48628060:G:T	48628060	NA,T	NA,G	NA,1	NA,inf	NA,inf	NA,1.44013	0.000335228	0.000356435
2	chr19:48732921:A:G	48732921	NA,G	NA,A	NA,1	NA,inf	NA,inf	NA,0.961185	0.000333228	0.00034027
2	chr19:49081795:T:G	49081795	G,G	T,T	1,1	inf,inf	inf,inf	0.367175,2.02278	0.000331898	0.000350274
2	chr19:48734494:T:C	48734494	C,C	T,T	1,1	inf,inf	inf,inf	2.68576,0.181582	0.000330617	0.000386448
2	chr19:48582168:G:C	48582168	C,C	G,G	1,1	-inf,-inf	inf,inf	0.145292,2.19978	0.000330377	0.000342439
2	chr19:48649423:G:A	48649423	A,NA	G,NA	1,NA	inf,NA	inf,NA	1.87201,NA	0.000330224	0.000378043
2	chr19:48767477:G:A	48767477	A,A	G,G	1,1	-inf,inf	inf,inf	1.23898,0.210289	0.000327559	0.000330916
2	chr19:48881529:C:A	48881529	A,A	C,C	1,1	inf,-inf	inf,inf	0.449479,2.01018	0.000325474	0.000344538
2	chr19:48487334:C:T	48487334	T,NA	C,NA	1,NA	-inf,NA	inf,NA	1.40363,NA	0.000323638	0.000343077
2	chr19:48385274:C:T	48385274	T,T	C,C	1,1	-inf,-inf	inf,inf	1.50499,0.817615	0.000321262	0.000332955
2	chr19:48452741:G:A	48452741	NA,A	NA,G	NA,1	NA,inf	NA,inf	NA,1.34205	0.000321127	0.000338428
2	chr19:48736575:A:G	48736575	NA,G	NA,A	NA,1	NA,inf	NA,inf	NA,0.944353	0.000321103	0.000327953
2	chr19:48491971:T:A	48491971	A,A	T,T	1,1	-inf,inf	inf,inf	0.356664,2.07609	0.000317534	0.000334802
2	chr19:48582642:A:G	48582642	G,G	A,A	1,1	-inf,-inf	inf,inf	0.139193,2.17781	0.000316554	0.000328142
2	chr19:48772968:A:G	48772968	G,G	A,A	1,1	-inf,inf	inf,inf	1.19443,0.254807	0.000314166	0.000317455
2	chr19:48526654:G:A	48526654	NA,A	NA,G	NA,1	NA,inf	NA,inf	NA,1.2993	0.000312178	0.000327343
2	chr19:48543091:C:T	48543091	T,T	C,C	1,1	inf,inf	inf,inf	0.199906,2.04956	0.000310681	0.000326743
2	chr19:48484855:A:G	48484855	NA,G	NA,A	NA,1	NA,inf	NA,inf	NA,1.32223	0.000310551	0.000327116
2	chr19:48532050:G:A	48532050	NA,A	NA,G	NA,1	NA,inf	NA,inf	NA,1.29433	0.00030938	0.000324405
2	chr19:48554532:C:A	48554532	NA,A	NA,C	NA,1	NA,inf	NA,inf	NA,1.31109	0.000309301	0.000325378
2	chr19:48224647:T:C	48224647	NA,C	NA,T	NA,1	NA,inf	NA,inf	NA,1.25602	0.000307603	0.000323855
2	chr19:49076880:A:G	49076880	NA,G	NA,A	NA,1	NA,-inf	NA,inf	NA,1.24131	0.00030466	0.000318782
2	chr19:48466409:T:C	48466409	NA,C	NA,T	NA,1	NA,-inf	NA,inf	NA,1.21902	0.000304194	0.000317443
2	chr19:48658078:T:A	48658078	NA,A	NA,T	NA,1	NA,-inf	NA,inf	NA,1.29894	0.000304123	0.000310999
2	chr19:48225468:G:A	48225468	NA,A	NA,G	NA,1	NA,inf	NA,inf	NA,1.24483	0.00030142	0.000317355
2	chr19:48731024:C:T	48731024	T,T	C,C	1,1	inf,inf	inf,inf	2.59599,0.282745	0.000301336	0.000352007
2	chr19:48555069:G:A	48555069	NA,A	NA,G	NA,1	NA,inf	NA,inf	NA,1.288	0.00030073	0.000316181
2	chr19:48482637:T:C	48482637	NA,C	NA,T	NA,1	NA,inf	NA,inf	NA,1.27062	0.000298996	0.000322805
2	chr19:48658714:C:T	48658714	NA,T	NA,C	NA,1	NA,inf	NA,inf	NA,1.38168	0.000298115	0.000317159
2	chr19:49127166:G:A	49127166	NA,A	NA,G	NA,1	NA,-inf	NA,inf	NA,1.24551	0.000295191	0.000308492
2	chr19:48781408:C:A	48781408	NA,A	NA,C	NA,1	NA,inf	NA,inf	NA,1.27117	0.000294852	0.000309619
2	chr19:48435482:G:A	48435482	A,A	G,G	1,1	-inf,-inf	inf,inf	0.312231,2.09401	0.000292914	0.000320167
2	chr19:48223668:T:C	48223668	NA,C	NA,T	NA,1	NA,inf	NA,inf	NA,1.22824	0.00029272	0.00030828
2	chr19:48564282:A:G	48564282	NA,G	NA,A	NA,1	NA,inf	NA,inf	NA,1.31143	0.000291231	0.000307012
2	chr19:48523954:C:T	48523954	NA,T	NA,C	NA,1	NA,inf	NA,inf	NA,1.25924	0.000290109	0.000304259
2	chr19:48223907:G:A	48223907	NA,A	NA,G	NA,1	NA,inf	NA,inf	NA,1.21941	0.000288231	0.000303489
2	chr19:49034766:C:T	49034766	NA,T	NA,C	NA,1	NA,inf	NA,inf	NA,1.28518	0.000286688	0.000301786
2	chr19:48889172:C:T	48889172	T,T	C,C	1,1	inf,-inf	inf,inf	0.0135456,1.98723	0.000285878	0.000297336
2	chr19:48320288:G:A	48320288	A,A	G,G	1,1	inf,inf	inf,inf	0.487389,1.52072	0.000285668	0.000293227
2	chr19:48540076:G:T	48540076	T,T	G,G	1,1	inf,inf	inf,inf	0.147219,2.03548	0.000284594	0.000299536
2	chr19:49115819:C:T	49115819	NA,T	NA,C	NA,1	NA,-inf	NA,inf	NA,1.233	0.000283644	0.000296247
2	chr19:48510194:G:T	48510194	NA,T	NA,G	NA,1	NA,inf	NA,inf	NA,1.23689	0.000282586	0.000304614
2	chr19:49129184:C:T	49129184	NA,T	NA,C	NA,1	NA,-inf	NA,inf	NA,1.22121	0.000282348	0.00029509
2	chr19:48507367:C:T	48507367	NA,T	NA,C	NA,1	NA,inf	NA,inf	NA,1.25047	0.000281337	0.000295442
2	chr19:48285446:C:T	48285446	NA,T	NA,C	NA,1	NA,inf	NA,inf	NA,1.28253	0.000281274	0.000298195
2	chr19:48528769:G:A	48528769	NA,A	NA,G	NA,1	NA,inf	NA,inf	NA,1.24016	0.000280245	0.000293866
2	chr19:49118594:C:T	49118594	NA,T	NA,C	NA,1	NA,-inf	NA,inf	NA,1.22585	0.000280113	0.000292558
2	chr19:48508066:C:T	48508066	NA,T	NA,C	NA,1	NA,inf	NA,inf	NA,1.24526	0.000278705	0.000292681
2	chr19:49028577:A:G	49028577	NA,G	NA,A	NA,1	NA,inf	NA,inf	NA,1.21844	0.000278239	0.000293024
2	chr19:48551624:C:T	48551624	NA,T	NA,C	NA,1	NA,inf	NA,inf	NA,1.26322	0.000277138	0.000291947
2	chr19:48984556:C:T	48984556	NA,T	NA,C	NA,1	NA,-inf	NA,inf	NA,1.18615	0.000277068	0.00028821
2	chr19:49073279:T:C	49073279	NA,C	NA,T	NA,1	NA,-inf	NA,inf	NA,1.18927	0.000276607	0.000289487
2	chr19:48410981:G:A	48410981	A,NA	G,NA	1,NA	inf,NA	inf,NA	1.33096,NA	0.000275318	0.00029242
2	chr19:48850281:G:A	48850281	NA,A	NA,G	NA,1	NA,inf	NA,inf	NA,1.20892	0.000274745	0.000287859
2	chr19:49115387:A:G	49115387	NA,G	NA,A	NA,1	NA,-inf	NA,inf	NA,1.21568	0.000274593	0.000286831
2	chr19:49114595:G:A	49114595	NA,A	NA,G	NA,1	NA,inf	NA,inf	NA,1.23909	0.000272952	0.00028858
2	chr19:48924356:G:A	48924356	NA,A	NA,G	NA,1	NA,-inf	NA,inf	NA,1.18918	0.000272516	0.000285273
2	chr19:48696569:G:C	48696569	NA,C	NA,G	NA,1	NA,inf	NA,inf	NA,1.39381	0.000271843	0.00029088
2	chr19:49043110:C:G	49043110	G,G	C,C	1,1	-inf,-inf	inf,inf	1.81319,0.712131	0.000271628	0.000295385
2	chr19:48558322:C:T	48558322	NA,T	NA,C	NA,1	NA,inf	NA,inf	NA,1.24156	0.000269726	0.000283857
2	chr19:48664987:A:G	48664987	G,NA	A,NA	1,NA	-inf,NA	inf,NA	1.16651,NA	0.000269289	0.000281963
2	chr19:48528556:A:C	48528556	NA,C	NA,A	NA,1	NA,inf	NA,inf	NA,1.25246	0.000268991	0.000284627
2	chr19:48470982:A:G	48470982	NA,G	NA,A	NA,1	NA,inf	NA,inf	NA,1.212	0.000268071	0.000289436
2	chr19:48489070:C:T	48489070	NA,T	NA,C	NA,1	NA,inf	NA,inf	NA,1.20841	0.000266167	0.000279378
2	chr19:48455344:A:G	48455344	NA,G	NA,A	NA,1	NA,inf	NA,inf	NA,1.20956	0.000265482	0.000286591
2	chr19:48224102:C:T	48224102	NA,T	NA,C	NA,1	NA,inf	NA,inf	NA,1.17444	0.000265205	0.000279206
2	chr19:48215408:TGATGA:T	48215408	T,NA	TGATGA,NA	1,NA	-inf,NA	inf,NA	1.0281,NA	0.000265125	0.000275056
2	chr19:48898380:G:A	48898380	A,A	G,G	1,1	-inf,-inf	inf,inf	0.117379,1.84577	0.000264887	0.000276335
2	chr19:49125629:G:A	49125629	NA,A	NA,G	NA,1	NA,-inf	NA,inf	NA,1.1703	0.000263801	0.000277422
2	chr19:48411225:T:C	48411225	NA,C	NA,T	NA,1	NA,inf	NA,inf	NA,1.1734	0.0002607	0.000274166
2	chr19:48599475:C:A	48599475	A,NA	C,NA	1,NA	inf,NA	inf,NA	1.5293,NA	0.000259723	0.000284526
2	chr19:48756118:C:T	48756118	T,T	C,C	1,1	inf,-inf	inf,inf	2.38447,0.359644	0.000259061	0.000297378
2	chr19:48546769:C:T	48546769	T,T	C,C	1,1	inf,inf	inf,inf	0.318464,1.87094	0.00025846	0.000271962
2	chr19:48515887:C:T	48515887	NA,T	NA,C	NA,1	NA,inf	NA,inf	NA,1.19115	0.000256132	0.000268876
2	chr19:48294822:G:A	48294822	A,NA	G,NA	1,NA	-inf,NA	inf,NA	1.38493,NA	0.000252529	0.000271212
2	chr19:48777510:C:CT	48777510	NA,CT	NA,C	NA,1	NA,-inf	NA,inf	NA,1.14731	0.000252003	0.000266061
2	chr19:48494627:C:T	48494627	NA,T	NA,C	NA,1	NA,inf	NA,inf	NA,1.17328	0.000249616	0.000262049
2	chr19:49165100:A:G	49165100	NA,G	NA,A	NA,1	NA,inf	NA,inf	NA,1.13261	0.000248507	0.000260184
2	chr19:48486560:T:C	48486560	C,C	T,T	1,1	-inf,inf	inf,inf	0.319324,1.95689	0.000247373	0.00026118
2	chr19:48485054:C:T	48485054	NA,T	NA,C	NA,1	NA,-inf	NA,inf	NA,1.17341	0.000244519	0.000257391
2	chr19:48220649:C:T	48220649	T,NA	C,NA	1,NA	inf,NA	inf,NA	1.07973,NA	0.000243054	0.00025387
2	chr19:48926330:TCTCAGAACAAAACAAA:T	48926330	NA,T	NA,TCTCAGAACAAAACAAA	NA,1	NA,-inf	NA,inf	NA,1.11716	0.00024296	0.000254875
2	chr19:48960437:C:G	48960437	NA,G	NA,C	NA,1	NA,inf	NA,inf	NA,1.11016	0.000242287	0.000255977
2	chr19:49112081:C:A	49112081	NA,A	NA,C	NA,1	NA,-inf	NA,inf	NA,1.14592	0.000242067	0.000252902
2	chr19:49115818:T:C	49115818	NA,C	NA,T	NA,1	NA,-inf	NA,inf	NA,1.14254	0.000240778	0.000251563
2	chr19:49024252:G:A	49024252	NA,A	NA,G	NA,1	NA,-inf	NA,inf	NA,1.11387	0.000239728	0.000248746
2	chr19:49202196:T:G	49202196	NA,G	NA,T	NA,1	NA,inf	NA,inf	NA,1.15759	0.000239614	0.000252267
2	chr19:48899907:G:C	48899907	C,C	G,G	1,1	-inf,-inf	inf,inf	0.1331,1.78111	0.000237809	0.000248053
2	chr19:48850724:G:A	48850724	NA,A	NA,G	NA,1	NA,-inf	NA,inf	NA,1.1952	0.000236737	0.000252223
2	chr19:48658999:A:G	48658999	NA,G	NA,A	NA,1	NA,-inf	NA,inf	NA,1.13441	0.000236093	0.000248098
2	chr19:48531285:A:G	48531285	NA,G	NA,A	NA,1	NA,inf	NA,inf	NA,1.17924	0.000235954	0.000249637
2	chr19:49202092:C:T	49202092	NA,T	NA,C	NA,1	NA,inf	NA,inf	NA,1.14817	0.00023548	0.000247877
2	chr19:48509756:C:T	48509756	NA,T	NA,C	NA,1	NA,inf	NA,inf	NA,1.13427	0.000235108	0.000253126
2	chr19:48848359:A:G	48848359	NA,G	NA,A	NA,1	NA,inf	NA,inf	NA,1.17071	0.000234159	0.000249071
2	chr19:48507333:A:T	48507333	NA,T	NA,A	NA,1	NA,inf	NA,inf	NA,1.12727	0.000232698	0.000250328
2	chr19:48781624:C:T	48781624	NA,T	NA,C	NA,1	NA,inf	NA,inf	NA,1.13685	0.000232234	0.000243867
2	chr19:48728943:G:A	48728943	NA,A	NA,G	NA,1	NA,-inf	NA,inf	NA,1.18511	0.00023197	0.000235689
2	chr19:48763133:C:G	48763133	G,G	C,C	1,1	inf,inf	inf,inf	0.630967,2.04979	0.000231305	0.000238331
2	chr19:48480641:C:T	48480641	NA,T	NA,C	NA,1	NA,inf	NA,inf	NA,1.1218	0.000230434	0.000248016
2	chr19:48820904:A:C	48820904	NA,C	NA,A	NA,1	NA,inf	NA,inf	NA,1.07726	0.000229915	0.00024075
2	chr19:49202677:C:T	49202677	NA,T	NA,C	NA,1	NA,inf	NA,inf	NA,1.13496	0.000229433	0.000242453
2	chr19:48566366:G:A	48566366	A,A	G,G	1,1	-inf,-inf	inf,inf	0.432068,1.8525	0.000226332	0.000240369
2	chr19:48290150:G:A	48290150	NA,A	NA,G	NA,1	NA,inf	NA,inf	NA,1.07222	0.000225544	0.000242044
2	chr19:48505969:C:T	48505969	NA,T	NA,C	NA,1	NA,inf	NA,inf	NA,1.1107	0.000225206	0.000242147
2	chr19:48763744:T:C	48763744	NA,C	NA,T	NA,1	NA,inf	NA,inf	NA,1.20281	0.000223767	0.000236145
2	chr19:48273590:T:C	48273590	C,C	T,T	1,1	-inf,inf	inf,inf	0.985144,1.4133	0.000223469	0.000238135
2	chr19:48919175:C:T	48919175	T,NA	C,NA	1,NA	-inf,NA	inf,NA	1.10503,NA	0.000222841	0.00023421
2	chr19:48957504:G:A	48957504	A,A	G,G	1,1	inf,-inf	inf,inf	0.330406,1.86003	0.000221616	0.000235602
2	chr19:48770760:C:T	48770760	T,T	C,C	1,1	-inf,inf	inf,inf	0.965035,0.496717	0.000221579	0.000224472
2	chr19:49054509:G:A	49054509	A,NA	G,NA	1,NA	-inf,NA	inf,NA	1.12598,NA	0.000219799	0.000231605
2	chr19:48967450:G:A	48967450	A,NA	G,NA	1,NA	-inf,NA	inf,NA	1.18723,NA	0.000219308	0.000232464
2	chr19:48812313:G:T	48812313	T,NA	G,NA	1,NA	-inf,NA	inf,NA	0.811433,NA	0.000217975	0.000224818
2	chr19:48333416:G:T	48333416	T,T	G,G	1,1	inf,inf	inf,inf	1.00244,0.862735	0.000217897	0.000223292
2	chr19:49046836:C:T	49046836	T,T	C,C	1,1	-inf,-inf	inf,inf	0.945007,1.30299	0.000217706	0.000229818
2	chr19:49046698:G:A	49046698	NA,A	NA,G	NA,1	NA,-inf	NA,inf	NA,1.06308	0.000216405	0.000227554
2	chr19:48409064:G:A	48409064	NA,A	NA,G	NA,1	NA,inf	NA,inf	NA,1.07283	0.000216227	0.000227297
2	chr19:48530427:T:C	48530427	NA,C	NA,T	NA,1	NA,inf	NA,inf	NA,1.09385	0.000215603	0.000226114
2	chr19:48504447:T:C	48504447	NA,C	NA,T	NA,1	NA,inf	NA,inf	NA,1.06925	0.000215338	0.000230173
2	chr19:48902956:T:C	48902956	C,C	T,T	1,1	-inf,-inf	inf,inf	0.216908,1.6811	0.000215256	0.00022247
2	chr19:48482322:A:G	48482322	G,G	A,A	1,1	-inf,-inf	inf,inf	0.047019,1.93499	0.000215119	0.000224551
2	chr19:48924050:G:A	48924050	A,A	G,G	1,1	inf,-inf	inf,inf	0.353753,1.69749	0.000215011	0.000224452
2	chr19:48488770:G:C	48488770	NA,C	NA,G	NA,1	NA,inf	NA,inf	NA,1.08618	0.000215005	0.000231747
2	chr19:48699514:T:G	48699514	NA,G	NA,T	NA,1	NA,inf	NA,inf	NA,0.651945	0.000214828	0.000219676
2	chr19:48978699:T:G	48978699	G,NA	T,NA	1,NA	-inf,NA	inf,NA	1.17523,NA	0.0002145	0.000227374
2	chr19:48614858:G:A	48614858	NA,A	NA,G	NA,1	NA,-inf	NA,inf	NA,0.934352	0.000212107	0.000222049
2	chr19:49070875:G:A	49070875	NA,A	NA,G	NA,1	NA,-inf	NA,inf	NA,1.04134	0.000211992	0.000222031
2	chr19:48831946:C:T	48831946	T,T	C,C	1,1	-inf,-inf	inf,inf	0.996347,1.66536	0.000211927	0.000242252
2	chr19:48957523:C:T	48957523	NA,T	NA,C	NA,1	NA,inf	NA,inf	NA,1.09237	0.000211472	0.000222326
2	chr19:48766973:G:A	48766973	A,A	G,G	1,1	-inf,inf	inf,inf	0.915767,0.553384	0.000209932	0.000212776
2	chr19:48688376:G:A	48688376	NA,A	NA,G	NA,1	NA,inf	NA,inf	NA,1.23863	0.000209904	0.000224145
2	chr19:48465752:T:C	48465752	NA,C	NA,T	NA,1	NA,inf	NA,inf	NA,1.07599	0.000209865	0.000226303
2	chr19:49052442:C:A	49052442	A,A	C,C	1,1	-inf,inf	inf,inf	1.72258,0.535121	0.000209749	0.000221732
2	chr19:48503197:G:A	48503197	NA,A	NA,G	NA,1	NA,inf	NA,inf	NA,1.05375	0.000209522	0.000223911
2	chr19:49180294:C:T	49180294	NA,T	NA,C	NA,1	NA,inf	NA,inf	NA,1.05728	0.000208222	0.000218903
2	chr19:48322041:A:C	48322041	C,C	A,A	1,1	inf,inf	inf,inf	0.886594,0.951127	0.000207469	0.000212445
2	chr19:49044424:G:A	49044424	A,A	G,G	1,1	-inf,-inf	inf,inf	0.924821,1.28594	0.000207421	0.000217867
2	chr19:49109842:T:G	49109842	NA,G	NA,T	NA,1	NA,inf	NA,inf	NA,1.04128	0.000207391	0.00021769
2	chr19:48465759:G:A	48465759	NA,A	NA,G	NA,1	NA,-inf	NA,inf	NA,1.02509	0.00020669	0.000216122
2	chr19:49007761:G:A	49007761	A,A	G,G	1,1	inf,inf	inf,inf	1.58428,0.548086	0.00020524	0.000215603
2	chr19:48917696:A:G	48917696	NA,G	NA,A	NA,1	NA,-inf	NA,inf	NA,1.01633	0.000204508	0.000214675
2	chr19:48915728:T:C	48915728	NA,C	NA,T	NA,1	NA,-inf	NA,inf	NA,1.04668	0.000203643	0.000214372
2	chr19:49108699:C:G	49108699	NA,G	NA,C	NA,1	NA,inf	NA,inf	NA,1.07131	0.000202606	0.000214005
2	chr19:48315528:A:C	48315528	NA,C	NA,A	NA,1	NA,inf	NA,inf	NA,1.05386	0.000202263	0.000213938
2	chr19:48297428:C:T	48297428	NA,T	NA,C	NA,1	NA,-inf	NA,inf	NA,1.057	0.000201835	0.000213681
2	chr19:48510845:C:T	48510845	NA,T	NA,C	NA,1	NA,inf	NA,inf	NA,1.05206	0.000201359	0.000211422
2	chr19:49002837:G:A	49002837	NA,A	NA,G	NA,1	NA,inf	NA,inf	NA,1.06343	0.000199336	0.000211219
2	chr19:48855973:G:C	48855973	C,NA	G,NA	1,NA	-inf,NA	inf,NA	0.969242,NA	0.000199079	0.000208032
2	chr19:48907005:C:T	48907005	T,NA	C,NA	1,NA	-inf,NA	inf,NA	0.806425,NA	0.000198786	0.000205566
2	chr19:49041750:T:A	49041750	NA,A	NA,T	NA,1	NA,inf	NA,inf	NA,1.02784	0.000196977	0.000207382
2	chr19:49038393:G:A	49038393	NA,A	NA,G	NA,1	NA,inf	NA,inf	NA,1.02239	0.000196242	0.000206553
2	chr19:49171196:A:G	49171196	NA,G	NA,A	NA,1	NA,-inf	NA,inf	NA,1.01587	0.000195417	0.000204483
2	chr19:48299326:G:A	48299326	NA,A	NA,G	NA,1	NA,inf	NA,inf	NA,1.03447	0.000195412	0.000206688
2	chr19:48695615:G:A	48695615	NA,A	NA,G	NA,1	NA,-inf	NA,inf	NA,1.39063	0.000194636	0.000203366
2	chr19:48381283:G:A	48381283	NA,A	NA,G	NA,1	NA,-inf	NA,inf	NA,1.04659	0.000194586	0.000204814
2	chr19:48657774:C:A	48657774	NA,A	NA,C	NA,1	NA,-inf	NA,inf	NA,0.887199	0.000194379	0.000203518
2	chr19:48501087:G:A	48501087	NA,A	NA,G	NA,1	NA,inf	NA,inf	NA,1.02921	0.000193853	0.000203529
2	chr19:48497181:G:T	48497181	NA,T	NA,G	NA,1	NA,inf	NA,inf	NA,1.02921	0.000193853	0.000203529
2	chr19:48496577:G:A	48496577	NA,A	NA,G	NA,1	NA,inf	NA,inf	NA,1.02921	0.000193853	0.000203529
2	chr19:49005354:GCTC:G	49005354	G,NA	GCTC,NA	1,NA	inf,NA	inf,NA	1.10221,NA	0.000193351	0.000204597
2	chr19:48604191:C:G	48604191	NA,G	NA,C	NA,1	NA,inf	NA,inf	NA,0.839195	0.000192737	0.000199905
2	chr19:49178104:G:A	49178104	NA,A	NA,G	NA,1	NA,inf	NA,inf	NA,1.01635	0.000192352	0.000202239
2	chr19:49186043:G:A	49186043	NA,A	NA,G	NA,1	NA,-inf	NA,inf	NA,1.00598	0.000192154	0.000202219
2	chr19:48416212:C:T	48416212	NA,T	NA,C	NA,1	NA,inf	NA,inf	NA,1.03654	0.000192003	0.000201864
2	chr19:48240448:A:G	48240448	NA,G	NA,A	NA,1	NA,inf	NA,inf	NA,1.00761	0.000191812	0.000201632
2	chr19:48507609:A:T	48507609	NA,T	NA,A	NA,1	NA,inf	NA,inf	NA,1.0176	0.000191771	0.000206256
2	chr19:48895148:C:T	48895148	T,T	C,C	1,1	inf,-inf	inf,inf	0.236131,1.794	0.000190604	0.000201918
2	chr19:48697960:C:T	48697960	T,T	C,C	1,1	inf,inf	inf,inf	3.24035,2.14754	0.000189701	0.00239576
2	chr19:48559572:T:C	48559572	NA,C	NA,T	NA,1	NA,-inf	NA,inf	NA,0.989676	0.000188043	0.000196703
2	chr19:49041001:C:G	49041001	NA,G	NA,C	NA,1	NA,inf	NA,inf	NA,0.99739	0.0001876	0.000197462
2	chr19:49026144:G:A	49026144	NA,A	NA,G	NA,1	NA,inf	NA,inf	NA,1.02436	0.000187361	0.000197873
2	chr19:49043054:A:C	49043054	NA,C	NA,A	NA,1	NA,inf	NA,inf	NA,0.999222	0.000187336	0.000197232
2	chr19:48546372:G:T	48546372	T,T	G,G	1,1	inf,inf	inf,inf	2.00204,0.822949	0.000187141	0.000222766
2	chr19:49184628:C:T	49184628	NA,T	NA,C	NA,1	NA,inf	NA,inf	NA,0.9924	0.000185155	0.00019521
2	chr19:48787333:T:C	48787333	NA,C	NA,T	NA,1	NA,-inf	NA,inf	NA,1.06509	0.000185048	0.000196681
2	chr19:48554112:C:A	48554112	NA,A	NA,C	NA,1	NA,-inf	NA,inf	NA,0.975347	0.000184551	0.000192983
2	chr19:48627315:A:G	48627315	NA,G	NA,A	NA,1	NA,inf	NA,inf	NA,0.983064	0.000183832	0.000192964
2	chr19:49163779:G:A	49163779	NA,A	NA,G	NA,1	NA,inf	NA,inf	NA,0.991602	0.000183639	0.000193488
2	chr19:48686866:C:T	48686866	T,T	C,C	1,1	-inf,inf	inf,inf	0.100977,1.75856	0.000182878	0.000193714
2	chr19:48383178:G:T	48383178	NA,T	NA,G	NA,1	NA,-inf	NA,inf	NA,1.00948	0.000182423	0.000191995
2	chr19:48710362:G:A	48710362	NA,A	NA,G	NA,1	NA,inf	NA,inf	NA,1.14489	0.000182218	0.000193964
2	chr19:48977799:C:G	48977799	G,NA	C,NA	1,NA	-inf,NA	inf,NA	1.07264,NA	0.000181186	0.000191896
2	chr19:48364956:G:A	48364956	NA,A	NA,G	NA,1	NA,inf	NA,inf	NA,0.994078	0.000181109	0.000190902
2	chr19:49173505:C:T	49173505	NA,T	NA,C	NA,1	NA,-inf	NA,inf	NA,0.969876	0.000181064	0.000189495
2	chr19:48687108:A:G	48687108	G,G	A,A	1,1	-inf,inf	inf,inf	0.108616,1.74119	0.00018082	0.000191313
2	chr19:49011063:C:T	49011063	NA,T	NA,C	NA,1	NA,-inf	NA,inf	NA,0.953706	0.00018036	0.000188971
2	chr19:48721457:A:G	48721457	NA,G	NA,A	NA,1	NA,inf	NA,inf	NA,0.652795	0.000180014	0.000184584
2	chr19:49128212:T:C	49128212	C,NA	T,NA	1,NA	inf,NA	inf,NA	0.877151,NA	0.000179034	0.000186668
2	chr19:48581274:T:C	48581274	C,C	T,T	1,1	inf,-inf	inf,inf	0.339144,1.82449	0.000178795	0.000185849
2	chr19:48381579:AG:A	48381579	NA,A	NA,AG	NA,1	NA,-inf	NA,inf	NA,0.997034	0.00017848	0.000187862
2	chr19:48532346:C:T	48532346	NA,T	NA,C	NA,1	NA,inf	NA,inf	NA,1.02514	0.000178129	0.000188484
2	chr19:48887544:T:C	48887544	NA,C	NA,T	NA,1	NA,-inf	NA,inf	NA,0.975934	0.000177905	0.000186809
2	chr19:48588258:C:A	48588258	NA,A	NA,C	NA,1	NA,inf	NA,inf	NA,0.984054	0.000177731	0.000186654
2	chr19:48456764:C:T	48456764	NA,T	NA,C	NA,1	NA,inf	NA,inf	NA,0.978862	0.000177534	0.000191043
2	chr19:48553569:T:C	48553569	C,C	T,T	1,1	-inf,-inf	inf,inf	2.29456,0.0798409	0.0001775	0.00020176
2	chr19:48932466:G:A	48932466	NA,A	NA,G	NA,1	NA,-inf	NA,inf	NA,0.971608	0.000177375	0.000186811
2	chr19:48770527:G:A	48770527	A,A	G,G	1,1	-inf,inf	inf,inf	0.457086,1.70707	0.000177328	0.000179532
2	chr19:48755303:G:C	48755303	C,C	G,G	1,1	inf,-inf	inf,inf	1.77599,0.702695	0.000177285	0.000197074
2	chr19:48785853:G:A	48785853	NA,A	NA,G	NA,1	NA,-inf	NA,inf	NA,0.930765	0.000176755	0.000186568
2	chr19:49043742:G:A	49043742	NA,A	NA,G	NA,1	NA,inf	NA,inf	NA,0.965601	0.000175903	0.000184648
2	chr19:48774893:C:T	48774893	NA,T	NA,C	NA,1	NA,inf	NA,inf	NA,0.979876	0.000175439	0.000183038
2	chr19:48534859:G:C	48534859	NA,C	NA,G	NA,1	NA,inf	NA,inf	NA,1.01527	0.000175413	0.00018561
2	chr19:48571321:C:T	48571321	NA,T	NA,C	NA,1	NA,inf	NA,inf	NA,1.01868	0.000175375	0.000184825
2	chr19:48957689:C:G	48957689	G,G	C,C	1,1	inf,-inf	inf,inf	0.687943,1.48533	0.000175017	0.000186254
2	chr19:48275657:A:G	48275657	G,G	A,A	1,1	-inf,inf	inf,inf	1.01169,1.25338	0.000174623	0.000186283
2	chr19:48463108:C:G	48463108	NA,G	NA,C	NA,1	NA,inf	NA,inf	NA,0.988181	0.00017459	0.000183545
2	chr19:48483652:A:G	48483652	G,NA	A,NA	1,NA	inf,NA	inf,NA	1.03445,NA	0.000174192	0.000184187
2	chr19:48300261:C:T	48300261	NA,T	NA,C	NA,1	NA,inf	NA,inf	NA,0.965446	0.000174011	0.000184006
2	chr19:49086326:T:C	49086326	NA,C	NA,T	NA,1	NA,-inf	NA,inf	NA,0.939457	0.000173535	0.000182452
2	chr19:48576797:T:C	48576797	NA,C	NA,T	NA,1	NA,-inf	NA,inf	NA,0.964664	0.000173506	0.00018236
2	chr19:49008479:C:T	49008479	T,T	C,C	1,1	inf,inf	inf,inf	1.78075,0.00950626	0.000173086	0.000181768
2	chr19:48977280:A:G	48977280	NA,G	NA,A	NA,1	NA,inf	NA,inf	NA,0.961392	0.0001726	0.00018133
2	chr19:48297796:G:A	48297796	NA,A	NA,G	NA,1	NA,inf	NA,inf	NA,0.962864	0.000172461	0.000182349
2	chr19:48764480:G:C	48764480	C,C	G,G	1,1	-inf,inf	inf,inf	0.930876,0.351713	0.000172407	0.000174676
2	chr19:48875491:T:C	48875491	NA,C	NA,T	NA,1	NA,-inf	NA,inf	NA,0.99156	0.000172302	0.000182758
2	chr19:48976954:C:A	48976954	NA,A	NA,C	NA,1	NA,inf	NA,inf	NA,0.959533	0.00017226	0.00018096
2	chr19:48764481:G:A	48764481	A,A	G,G	1,1	-inf,inf	inf,inf	0.98148,0.205111	0.0001722	0.00017436
2	chr19:48392700:A:G	48392700	G,G	A,A	1,1	-inf,-inf	inf,inf	1.3711,0.932354	0.000172184	0.00018316
2	chr19:48769956:T:C	48769956	C,C	T,T	1,1	inf,inf	inf,inf	0.325152,1.90332	0.000171839	0.000175496
2	chr19:48797243:G:A	48797243	NA,A	NA,G	NA,1	NA,inf	NA,inf	NA,0.939402	0.000171633	0.000179966
2	chr19:49031779:T:C	49031779	NA,C	NA,T	NA,1	NA,-inf	NA,inf	NA,0.934331	0.00017131	0.000180384
2	chr19:48856767:C:T	48856767	NA,T	NA,C	NA,1	NA,inf	NA,inf	NA,1.00484	0.00017106	0.000179812
2	chr19:48927424:A:G	48927424	NA,G	NA,A	NA,1	NA,-inf	NA,inf	NA,0.945432	0.000170795	0.000179866
2	chr19:48834187:G:GT	48834187	NA,GT	NA,G	NA,1	NA,-inf	NA,inf	NA,0.969781	0.000170771	0.000180098
2	chr19:48505941:G:C	48505941	NA,C	NA,G	NA,1	NA,-inf	NA,inf	NA,0.898207	0.000170727	0.000178397
2	chr19:48884386:A:G	48884386	NA,G	NA,A	NA,1	NA,-inf	NA,inf	NA,0.957168	0.000170375	0.000180725
2	chr19:48532039:C:T	48532039	NA,T	NA,C	NA,1	NA,inf	NA,inf	NA,0.99661	0.000169908	0.00017976
2	chr19:48522323:T:G	48522323	NA,G	NA,T	NA,1	NA,inf	NA,inf	NA,0.990903	0.000169791	0.000179558
2	chr19:49031807:T:C	49031807	NA,C	NA,T	NA,1	NA,-inf	NA,inf	NA,0.92752	0.000169331	0.000178296
2	chr19:49004321:T:C	49004321	C,C	T,T	1,1	inf,inf	inf,inf	1.52724,0.526978	0.000169282	0.000178363
2	chr19:48812557:G:T	48812557	T,NA	G,NA	1,NA	-inf,NA	inf,NA	1.15288,NA	0.000169078	0.000181453
2	chr19:48353910:T:C	48353910	NA,C	NA,T	NA,1	NA,inf	NA,inf	NA,0.906054	0.000168933	0.000180508
2	chr19:48497136:A:G	48497136	G,NA	A,NA	1,NA	-inf,NA	inf,NA	1.01837,NA	0.000167724	0.00017739
2	chr19:49049007:C:G	49049007	G,NA	C,NA	1,NA	-inf,NA	inf,NA	0.931733,NA	0.000167472	0.000175822
2	chr19:48927887:G:T	48927887	T,NA	G,NA	1,NA	-inf,NA	inf,NA	1.12481,NA	0.000167252	0.000179033
2	chr19:48227781:T:C	48227781	NA,C	NA,T	NA,1	NA,inf	NA,inf	NA,0.910445	0.000166535	0.000175335
2	chr19:48975666:G:A	48975666	A,A	G,G	1,1	-inf,inf	inf,inf	1.33079,0.801199	0.000166083	0.00017717
2	chr19:49051665:T:A	49051665	A,NA	T,NA	1,NA	-inf,NA	inf,NA	0.936798,NA	0.000166043	0.000174466
2	chr19:49022233:C:T	49022233	NA,T	NA,C	NA,1	NA,-inf	NA,inf	NA,0.903367	0.000165974	0.000173801
2	chr19:49187119:G:A	49187119	NA,A	NA,G	NA,1	NA,inf	NA,inf	NA,0.923161	0.000165926	0.000175131
2	chr19:48553517:C:T	48553517	NA,T	NA,C	NA,1	NA,inf	NA,inf	NA,0.903509	0.000165926	0.000173988
2	chr19:48552156:G:A	48552156	NA,A	NA,G	NA,1	NA,-inf	NA,inf	NA,0.931972	0.000165414	0.000173883
2	chr19:49154166:A:G	49154166	NA,G	NA,A	NA,1	NA,-inf	NA,inf	NA,0.892686	0.000164784	0.00017303
2	chr19:48475891:G:A	48475891	NA,A	NA,G	NA,1	NA,inf	NA,inf	NA,0.944628	0.000164723	0.00017352
2	chr19:48555906:A:AT	48555906	NA,AT	NA,A	NA,1	NA,-inf	NA,inf	NA,0.96617	0.000163712	0.000172698
2	chr19:48983741:C:T	48983741	NA,T	NA,C	NA,1	NA,inf	NA,inf	NA,0.929752	0.000163605	0.000172247
2	chr19:48976194:G:A	48976194	NA,A	NA,G	NA,1	NA,inf	NA,inf	NA,0.924088	0.000162242	0.000170434
2	chr19:48975463:C:T	48975463	NA,T	NA,C	NA,1	NA,inf	NA,inf	NA,0.923034	0.000161944	0.000170121
2	chr19:48976286:C:A	48976286	NA,A	NA,C	NA,1	NA,inf	NA,inf	NA,0.923034	0.000161944	0.000170121
2	chr19:48975801:C:CTGTAGTCCCAGCTA	48975801	NA,CTGTAGTCCCAGCTA	NA,C	NA,1	NA,inf	NA,inf	NA,0.922544	0.00016181	0.000169975
2	chr19:48923231:T:C	48923231	C,C	T,T	1,1	-inf,inf	inf,inf	1.79914,0.489326	0.000161774	0.000175646
2	chr19:48976188:C:A	48976188	NA,A	NA,C	NA,1	NA,inf	NA,inf	NA,0.922275	0.000161731	0.000169897
2	chr19:48975799:T:TG	48975799	NA,TG	NA,T	NA,1	NA,inf	NA,inf	NA,0.921463	0.000161455	0.000169601
2	chr19:48976063:T:G	48976063	NA,G	NA,T	NA,1	NA,inf	NA,inf	NA,0.920945	0.000161376	0.000169524
2	chr19:48976576:C:T	48976576	NA,T	NA,C	NA,1	NA,inf	NA,inf	NA,0.920967	0.00016137	0.000169518
2	chr19:49050709:A:G	49050709	NA,G	NA,A	NA,1	NA,-inf	NA,inf	NA,0.908907	0.000161164	0.000166863
2	chr19:48760993:C:G	48760993	NA,G	NA,C	NA,1	NA,inf	NA,inf	NA,0.892667	0.000161132	0.000166667
2	chr19:48584911:C:T	48584911	T,T	C,C	1,1	inf,inf	inf,inf	0.764086,1.63131	0.00016106	0.000175088
2	chr19:49003133:T:C	49003133	C,C	T,T	1,1	inf,inf	inf,inf	1.7098,0.150464	0.000159899	0.000168013
2	chr19:48289038:A:G	48289038	NA,G	NA,A	NA,1	NA,-inf	NA,inf	NA,0.893585	0.000159515	0.000166659
2	chr19:48303569:C:T	48303569	T,NA	C,NA	1,NA	-inf,NA	inf,NA	1.12353,NA	0.000159372	0.000170966
2	chr19:49021169:G:A	49021169	NA,A	NA,G	NA,1	NA,-inf	NA,inf	NA,0.880334	0.000159348	0.000166944
2	chr19:48569769:T:G	48569769	NA,G	NA,T	NA,1	NA,inf	NA,inf	NA,0.959964	0.000159304	0.000167857
2	chr19:48840030:C:T	48840030	T,NA	C,NA	1,NA	-inf,NA	inf,NA	1.05519,NA	0.000158648	0.00016904
2	chr19:49004866:G:A	49004866	A,A	G,G	1,1	inf,inf	inf,inf	1.65699,0.21792	0.000158645	0.000166373
2	chr19:49029750:T:C	49029750	NA,C	NA,T	NA,1	NA,-inf	NA,inf	NA,0.889117	0.000158424	0.000166823
2	chr19:48577475:C:T	48577475	T,T	C,C	1,1	inf,inf	inf,inf	0.0672906,1.60086	0.000157846	0.000163942
2	chr19:49049969:G:C	49049969	NA,C	NA,G	NA,1	NA,inf	NA,inf	NA,0.891507	0.000157293	0.000165435
2	chr19:49181011:A:G	49181011	NA,G	NA,A	NA,1	NA,-inf	NA,inf	NA,0.888945	0.000157219	0.000164595
2	chr19:49017606:A:C	49017606	C,C	A,A	1,1	inf,-inf	inf,inf	1.58004,0.346326	0.000157191	0.000164817
2	chr19:48217553:T:C	48217553	NA,C	NA,T	NA,1	NA,inf	NA,inf	NA,0.872712	0.000156628	0.000164389
2	chr19:49003073:C:A	49003073	A,A	C,C	1,1	inf,inf	inf,inf	1.6836,0.141444	0.000155824	0.000163488
2	chr19:49029142:C:A	49029142	NA,A	NA,C	NA,1	NA,-inf	NA,inf	NA,0.881421	0.000155635	0.000164139
2	chr19:48487422:G:A	48487422	A,A	G,G	1,1	-inf,inf	inf,inf	0.317803,1.71914	0.000155617	0.000164457
2	chr19:49179213:G:A	49179213	NA,A	NA,G	NA,1	NA,-inf	NA,inf	NA,0.879662	0.000155133	0.000162411
2	chr19:48241088:T:C	48241088	C,C	T,T	1,1	-inf,-inf	inf,inf	0.481076,1.46037	0.000154998	0.000162231
2	chr19:48885397:C:A	48885397	A,A	C,C	1,1	-inf,-inf	inf,inf	0.0626619,1.58142	0.000154211	0.000160361
2	chr19:48589644:A:G	48589644	NA,G	NA,A	NA,1	NA,-inf	NA,inf	NA,0.879945	0.000153373	0.000161317
2	chr19:49034825:TTTA:T	49034825	NA,T	NA,TTTA	NA,1	NA,inf	NA,inf	NA,0.882516	0.000153342	0.000161467
2	chr19:48407555:G:A	48407555	NA,A	NA,G	NA,1	NA,inf	NA,inf	NA,0.906807	0.000153224	0.000161641
2	chr19:48305925:G:A	48305925	NA,A	NA,G	NA,1	NA,-inf	NA,inf	NA,0.897218	0.000152978	0.000161353
2	chr19:48239687:A:G	48239687	NA,G	NA,A	NA,1	NA,inf	NA,inf	NA,0.860308	0.000152729	0.000160812
2	chr19:48611191:C:T	48611191	T,T	C,C	1,1	inf,-inf	inf,inf	2.48527,0.242943	0.000152517	0.000189392
2	chr19:49006540:G:T	49006540	T,T	G,G	1,1	inf,inf	inf,inf	1.60965,0.263251	0.000152213	0.00015961
2	chr19:48238781:T:C	48238781	NA,C	NA,T	NA,1	NA,inf	NA,inf	NA,0.856844	0.000151889	0.000159922
2	chr19:48909248:TA:T	48909248	T,NA	TA,NA	1,NA	inf,NA	inf,NA	0.930144,NA	0.000151824	0.0001602
2	chr19:49156132:T:C	49156132	NA,C	NA,T	NA,1	NA,inf	NA,inf	NA,0.883284	0.000151769	0.000159517
2	chr19:48252840:T:C	48252840	C,NA	T,NA	1,NA	-inf,NA	inf,NA	1.0436,NA	0.000151422	0.000161548
2	chr19:48901110:CCTGACT:C	48901110	C,C	CCTGACT,CCTGACT	1,1	inf,-inf	inf,inf	0.0705413,1.67327	0.000151337	0.000159104
2	chr19:49031306:G:GTC	49031306	NA,GTC	NA,G	NA,1	NA,-inf	NA,inf	NA,0.867339	0.000151067	0.000159253
2	chr19:48657762:G:A	48657762	NA,A	NA,G	NA,1	NA,-inf	NA,inf	NA,0.754211	0.000151055	0.000157041
2	chr19:49042297:C:T	49042297	NA,T	NA,C	NA,1	NA,-inf	NA,inf	NA,0.858702	0.000150946	0.000158752
2	chr19:49004285:A:G	49004285	G,G	A,A	1,1	inf,inf	inf,inf	1.68045,0.152824	0.000150839	0.000158528
2	chr19:48957463:C:T	48957463	T,NA	C,NA	1,NA	-inf,NA	inf,NA	0.873493,NA	0.000150787	0.000158376
2	chr19:48356067:C:T	48356067	NA,T	NA,C	NA,1	NA,-inf	NA,inf	NA,0.871927	0.000150691	0.000159099
2	chr19:48229235:A:G	48229235	NA,G	NA,A	NA,1	NA,inf	NA,inf	NA,0.850808	0.000150444	0.000158387
2	chr19:48742202:C:G	48742202	NA,G	NA,C	NA,1	NA,-inf	NA,inf	NA,0.919211	0.000149623	0.000152734
2	chr19:48520216:A:G	48520216	NA,G	NA,A	NA,1	NA,-inf	NA,inf	NA,0.846001	0.000149274	0.00015626
2	chr19:48670406:C:T	48670406	NA,T	NA,C	NA,1	NA,inf	NA,inf	NA,0.863109	0.000148796	0.000156442
2	chr19:48663286:C:T	48663286	NA,T	NA,C	NA,1	NA,-inf	NA,inf	NA,0.866422	0.000148282	0.000155975
2	chr19:48229258:T:TA	48229258	NA,TA	NA,T	NA,1	NA,inf	NA,inf	NA,0.841047	0.000147918	0.000155732
2	chr19:48574950:T:C	48574950	NA,C	NA,T	NA,1	NA,inf	NA,inf	NA,0.835225	0.000147818	0.00015552
2	chr19:48226080:C:A	48226080	NA,A	NA,C	NA,1	NA,inf	NA,inf	NA,0.846877	0.000147669	0.000155703
2	chr19:48975318:T:C	48975318	NA,C	NA,T	NA,1	NA,inf	NA,inf	NA,0.868204	0.000147634	0.000155092
2	chr19:49051529:T:C	49051529	NA,C	NA,T	NA,1	NA,inf	NA,inf	NA,0.911937	0.000147159	0.000156607
2	chr19:48858516:A:G	48858516	NA,G	NA,A	NA,1	NA,inf	NA,inf	NA,0.858357	0.000147115	0.000154745
2	chr19:48782114:G:T	48782114	NA,T	NA,G	NA,1	NA,-inf	NA,inf	NA,0.836704	0.000147008	0.000154679
2	chr19:49045102:C:T	49045102	T,NA	C,NA	1,NA	-inf,NA	inf,NA	0.840943,NA	0.000146923	0.000154091
2	chr19:48772925:A:G	48772925	NA,G	NA,A	NA,1	NA,-inf	NA,inf	NA,0.836241	0.000146794	0.00015481
2	chr19:48228193:G:C	48228193	NA,C	NA,G	NA,1	NA,inf	NA,inf	NA,0.83493	0.000146389	0.000154121
2	chr19:48228400:T:C	48228400	NA,C	NA,T	NA,1	NA,inf	NA,inf	NA,0.83493	0.000146389	0.000154121
2	chr19:48237024:T:C	48237024	NA,C	NA,T	NA,1	NA,inf	NA,inf	NA,0.833637	0.00014603	0.000153742
2	chr19:48758988:G:T	48758988	NA,T	NA,G	NA,1	NA,inf	NA,inf	NA,0.767123	0.000145844	0.000151163
2	chr19:48919514:A:G	48919514	G,G	A,A	1,1	inf,inf	inf,inf	1.10713,1.03311	0.000145819	0.000155062
2	chr19:48773073:G:A	48773073	NA,A	NA,G	NA,1	NA,inf	NA,inf	NA,0.842081	0.000145552	0.000151468
2	chr19:48241129:T:C	48241129	NA,C	NA,T	NA,1	NA,inf	NA,inf	NA,0.835789	0.000145487	0.000152813
2	chr19:48237914:A:G	48237914	NA,G	NA,A	NA,1	NA,inf	NA,inf	NA,0.83114	0.000145456	0.000153147
2	chr19:48900668:T:C	48900668	C,NA	T,NA	1,NA	-inf,NA	inf,NA	0.890882,NA	0.000145081	0.000152899
2	chr19:48229279:T:C	48229279	NA,C	NA,T	NA,1	NA,inf	NA,inf	NA,0.82863	0.000144834	0.000152484
2	chr19:48297790:T:C	48297790	C,C	T,T	1,1	inf,-inf	inf,inf	1.26363,0.237667	0.000144687	0.000148737
2	chr19:48414160:T:C	48414160	NA,C	NA,T	NA,1	NA,-inf	NA,inf	NA,0.874689	0.00014454	0.000152514
2	chr19:49192982:C:G	49192982	NA,G	NA,C	NA,1	NA,inf	NA,inf	NA,0.83278	0.000144279	0.00015131
2	chr19:48388928:G:GA	48388928	NA,GA	NA,G	NA,1	NA,-inf	NA,inf	NA,0.808072	0.000144226	0.000150323
2	chr19:48717297:T:C	48717297	NA,C	NA,T	NA,1	NA,inf	NA,inf	NA,0.991178	0.000143926	0.000152632
2	chr19:48239210:G:A	48239210	NA,A	NA,G	NA,1	NA,inf	NA,inf	NA,0.82452	0.000143835	0.000151439
2	chr19:49116224:G:C	49116224	NA,C	NA,G	NA,1	NA,inf	NA,inf	NA,0.835569	0.000143765	0.000151472
2	chr19:48513885:A:G	48513885	NA,G	NA,A	NA,1	NA,inf	NA,inf	NA,0.846173	0.000143629	0.000151124
2	chr19:48900279:G:T	48900279	NA,T	NA,G	NA,1	NA,inf	NA,inf	NA,0.850702	0.000143526	0.000151995
2	chr19:48238901:T:C	48238901	NA,C	NA,T	NA,1	NA,inf	NA,inf	NA,0.822061	0.000143254	0.000150829
2	chr19:48960456:C:T	48960456	NA,T	NA,C	NA,1	NA,inf	NA,inf	NA,0.819698	0.000143208	0.000151101
2	chr19:49050868:C:CAG	49050868	NA,CAG	NA,C	NA,1	NA,-inf	NA,inf	NA,0.840371	0.000143105	0.00014828
2	chr19:48584499:G:A	48584499	NA,A	NA,G	NA,1	NA,-inf	NA,inf	NA,0.845047	0.00014303	0.000150248
2	chr19:48334615:C:T	48334615	T,T	C,C	1,1	inf,inf	inf,inf	0.410904,1.2036	0.000143017	0.000146905
2	chr19:49086840:G:A	49086840	A,NA	G,NA	1,NA	inf,NA	inf,NA	0.889568,NA	0.000142929	0.000150727
2	chr19:48218631:G:A	48218631	NA,A	NA,G	NA,1	NA,inf	NA,inf	NA,0.86906	0.000142849	0.000150361
2	chr19:49003862:C:T	49003862	T,T	C,C	1,1	inf,inf	inf,inf	1.5008,0.374843	0.000142836	0.000149718
2	chr19:48300127:G:A	48300127	A,A	G,G	1,1	inf,-inf	inf,inf	1.32837,0.129041	0.000142674	0.000146743
2	chr19:48289130:T:C	48289130	NA,C	NA,T	NA,1	NA,inf	NA,inf	NA,0.853649	0.00014242	0.000150243
2	chr19:49012186:A:C	49012186	NA,C	NA,A	NA,1	NA,inf	NA,inf	NA,0.855551	0.000142133	0.000149783
2	chr19:48568849:T:C	48568849	NA,C	NA,T	NA,1	NA,-inf	NA,inf	NA,0.812516	0.000142072	0.000148401
2	chr19:48489650:G:A	48489650	NA,A	NA,G	NA,1	NA,-inf	NA,inf	NA,0.763345	0.000141966	0.000148248
2	chr19:48238359:T:C	48238359	NA,C	NA,T	NA,1	NA,inf	NA,inf	NA,0.815293	0.000141642	0.000149128
2	chr19:48976720:A:T	48976720	NA,T	NA,A	NA,1	NA,inf	NA,inf	NA,0.794593	0.000141554	0.000149505
2	chr19:49018818:A:T	49018818	T,T	A,A	1,1	inf,-inf	inf,inf	1.5213,0.354711	0.000141428	0.000148762
2	chr19:49137154:G:A	49137154	NA,A	NA,G	NA,1	NA,-inf	NA,inf	NA,0.828331	0.000141331	0.000148858
2	chr19:49051401:C:G	49051401	G,G	C,C	1,1	-inf,-inf	inf,inf	0.550587,1.397	0.000141018	0.000150177
2	chr19:49106971:C:T	49106971	NA,T	NA,C	NA,1	NA,-inf	NA,inf	NA,0.840288	0.000140922	0.000148488
2	chr19:48230606:A:G	48230606	NA,G	NA,A	NA,1	NA,inf	NA,inf	NA,0.811975	0.000140854	0.000148282
2	chr19:49005008:A:G	49005008	G,G	A,A	1,1	inf,inf	inf,inf	1.6376,0.161154	0.000140475	0.000147612
2	chr19:49008402:G:A	49008402	A,A	G,G	1,1	inf,inf	inf,inf	1.66289,0.0603109	0.000140448	0.000147469
2	chr19:49033509:C:G	49033509	NA,G	NA,C	NA,1	NA,-inf	NA,inf	NA,0.823255	0.00014044	0.000146334
2	chr19:48230048:T:G	48230048	NA,G	NA,T	NA,1	NA,inf	NA,inf	NA,0.80948	0.000140185	0.000147579
2	chr19:48293366:C:T	48293366	T,T	C,C	1,1	inf,inf	inf,inf	1.27679,0.146108	0.000140006	0.000143553
2	chr19:48297775:C:T	48297775	NA,T	NA,C	NA,1	NA,-inf	NA,inf	NA,0.843051	0.000139786	0.000147422
2	chr19:48302720:C:T	48302720	NA,T	NA,C	NA,1	NA,-inf	NA,inf	NA,0.843051	0.000139786	0.000147422
2	chr19:49050606:C:T	49050606	NA,T	NA,C	NA,1	NA,-inf	NA,inf	NA,0.826227	0.000139576	0.000144688
2	chr19:48392948:A:G	48392948	G,G	A,A	1,1	-inf,-inf	inf,inf	1.25961,0.91364	0.000139575	0.000148264
2	chr19:48451648:G:A	48451648	NA,A	NA,G	NA,1	NA,-inf	NA,inf	NA,0.890681	0.000139526	0.000147235
2	chr19:49163004:C:T	49163004	T,NA	C,NA	1,NA	inf,NA	inf,NA	0.800044,NA	0.000139253	0.000145962
2	chr19:48712391:T:C	48712391	NA,C	NA,T	NA,1	NA,-inf	NA,inf	NA,0.799484	0.000138947	0.000141992
2	chr19:48236119:A:G	48236119	NA,G	NA,A	NA,1	NA,inf	NA,inf	NA,0.802989	0.000138631	0.000145947
2	chr19:48300477:G:C	48300477	NA,C	NA,G	NA,1	NA,-inf	NA,inf	NA,0.83736	0.00013847	0.000146031
2	chr19:48237230:T:C	48237230	NA,C	NA,T	NA,1	NA,inf	NA,inf	NA,0.802146	0.000138405	0.000145708
2	chr19:48205118:A:G	48205118	NA,G	NA,A	NA,1	NA,inf	NA,inf	NA,0.848937	0.0001383	0.000145664
2	chr19:48206012:C:T	48206012	NA,T	NA,C	NA,1	NA,inf	NA,inf	NA,0.848937	0.0001383	0.000145664
2	chr19:48695707:C:T	48695707	NA,T	NA,C	NA,1	NA,-inf	NA,inf	NA,0.758775	0.000138099	0.000144404
2	chr19:49177967:A:G	49177967	NA,G	NA,A	NA,1	NA,inf	NA,inf	NA,0.814236	0.000137843	0.000145354
2	chr19:48567423:G:A	48567423	NA,A	NA,G	NA,1	NA,-inf	NA,inf	NA,0.787296	0.000137822	0.000143928
2	chr19:48366839:A:G	48366839	G,NA	A,NA	1,NA	-inf,NA	inf,NA	1.0366,NA	0.000137743	0.00014768
2	chr19:49195480:C:T	49195480	NA,T	NA,C	NA,1	NA,inf	NA,inf	NA,0.815075	0.000137576	0.000145066
2	chr19:48690714:G:A	48690714	NA,A	NA,G	NA,1	NA,-inf	NA,inf	NA,0.722628	0.000137524	0.000142989
2	chr19:48972195:G:A	48972195	A,A	G,G	1,1	-inf,inf	inf,inf	0.509951,1.48726	0.000137502	0.000144476
2	chr19:48711957:C:T	48711957	NA,T	NA,C	NA,1	NA,-inf	NA,inf	NA,0.815458	0.000137057	0.000139982
2	chr19:48229864:A:G	48229864	NA,G	NA,A	NA,1	NA,inf	NA,inf	NA,0.795459	0.0001369	0.000144129
2	chr19:49200215:C:T	49200215	NA,T	NA,C	NA,1	NA,inf	NA,inf	NA,0.815062	0.000136736	0.000144552
2	chr19:48535732:T:A	48535732	NA,A	NA,T	NA,1	NA,inf	NA,inf	NA,0.806035	0.000136378	0.000142871
2	chr19:48235883:G:A	48235883	NA,A	NA,G	NA,1	NA,inf	NA,inf	NA,0.793096	0.000136353	0.000143553
2	chr19:48611152:T:C	48611152	NA,C	NA,T	NA,1	NA,inf	NA,inf	NA,0.767302	0.000136007	0.000142395
2	chr19:48720010:C:T	48720010	NA,T	NA,C	NA,1	NA,inf	NA,inf	NA,0.89666	0.000135997	0.000144512
2	chr19:48514224:G:A	48514224	NA,A	NA,G	NA,1	NA,inf	NA,inf	NA,0.811249	0.000135632	0.000142682
2	chr19:48655852:A:G	48655852	NA,G	NA,A	NA,1	NA,-inf	NA,inf	NA,0.830585	0.000135582	0.000139859
2	chr19:48767251:T:TC	48767251	NA,TC	NA,T	NA,1	NA,inf	NA,inf	NA,0.916814	0.000135522	0.000142476
2	chr19:48315342:C:T	48315342	NA,T	NA,C	NA,1	NA,-inf	NA,inf	NA,0.823137	0.000135301	0.000142686
2	chr19:48215654:A:G	48215654	NA,G	NA,A	NA,1	NA,-inf	NA,inf	NA,0.798495	0.000135265	0.000141953
2	chr19:48441033:G:A	48441033	NA,A	NA,G	NA,1	NA,inf	NA,inf	NA,0.770563	0.000135136	0.000142104
2	chr19:48229913:A:G	48229913	NA,G	NA,A	NA,1	NA,inf	NA,inf	NA,0.787128	0.000135033	0.000142153
2	chr19:48238477:A:G	48238477	NA,G	NA,A	NA,1	NA,inf	NA,inf	NA,0.792161	0.000134998	0.000142179
2	chr19:48886167:G:A	48886167	A,A	G,G	1,1	inf,-inf	inf,inf	0.0887056,1.58178	0.000134821	0.00014102
2	chr19:49014186:C:T	49014186	NA,T	NA,C	NA,1	NA,-inf	NA,inf	NA,0.782639	0.000134739	0.000141206
2	chr19:48865140:T:C	48865140	NA,C	NA,T	NA,1	NA,inf	NA,inf	NA,0.805179	0.000134639	0.000141005
2	chr19:48218249:T:C	48218249	NA,C	NA,T	NA,1	NA,-inf	NA,inf	NA,0.792805	0.000134535	0.000141416
2	chr19:48519760:C:A	48519760	NA,A	NA,C	NA,1	NA,inf	NA,inf	NA,0.847815	0.000134327	0.000141912
2	chr19:48234449:A:T	48234449	T,T	A,A	1,1	-inf,-inf	inf,inf	0.436113,1.40895	0.000134048	0.000139594
2	chr19:48864127:G:A	48864127	NA,A	NA,G	NA,1	NA,inf	NA,inf	NA,0.80209	0.000133937	0.000140276
2	chr19:48579172:T:C	48579172	NA,C	NA,T	NA,1	NA,inf	NA,inf	NA,0.776621	0.000133821	0.000140729
2	chr19:48234299:C:T	48234299	NA,T	NA,C	NA,1	NA,inf	NA,inf	NA,0.781834	0.000133795	0.000140853
2	chr19:48231685:T:C	48231685	NA,C	NA,T	NA,1	NA,inf	NA,inf	NA,0.781834	0.000133795	0.000140853
2	chr19:48235078:CA:C	48235078	NA,C	NA,CA	NA,1	NA,inf	NA,inf	NA,0.781834	0.000133795	0.000140853
2	chr19:48231258:T:C	48231258	NA,C	NA,T	NA,1	NA,inf	NA,inf	NA,0.781834	0.000133795	0.000140853
2	chr19:48586330:C:A	48586330	NA,A	NA,C	NA,1	NA,inf	NA,inf	NA,0.815817	0.000133766	0.000141236
2	chr19:48520539:GC:G	48520539	NA,G	NA,GC	NA,1	NA,inf	NA,inf	NA,0.734489	0.000133664	0.000139679
2	chr19:48293279:C:T	48293279	NA,T	NA,C	NA,1	NA,-inf	NA,inf	NA,0.816514	0.000133579	0.000140907
2	chr19:48712082:T:C	48712082	NA,C	NA,T	NA,1	NA,-inf	NA,inf	NA,0.775114	0.000133393	0.000136396
2	chr19:48487323:C:T	48487323	NA,T	NA,C	NA,1	NA,inf	NA,inf	NA,0.809869	0.000133223	0.000139818
2	chr19:48919997:G:T	48919997	NA,T	NA,G	NA,1	NA,-inf	NA,inf	NA,0.767042	0.000133222	0.000139686
2	chr19:48873577:A:G	48873577	NA,G	NA,A	NA,1	NA,-inf	NA,inf	NA,0.842372	0.000132928	0.000135858
2	chr19:48870124:G:A	48870124	NA,A	NA,G	NA,1	NA,inf	NA,inf	NA,0.800877	0.000132918	0.00014034
2	chr19:48233276:T:C	48233276	NA,C	NA,T	NA,1	NA,inf	NA,inf	NA,0.777166	0.000132757	0.00013976
2	chr19:49014770:G:A	49014770	NA,A	NA,G	NA,1	NA,inf	NA,inf	NA,0.821581	0.000132622	0.000140347
2	chr19:48230006:A:G	48230006	NA,G	NA,A	NA,1	NA,inf	NA,inf	NA,0.776102	0.000132587	0.000139579
2	chr19:49050633:C:T	49050633	NA,T	NA,C	NA,1	NA,inf	NA,inf	NA,0.792801	0.000131888	0.000139126
2	chr19:48234206:T:C	48234206	NA,C	NA,T	NA,1	NA,inf	NA,inf	NA,0.773117	0.000131864	0.000138819
2	chr19:49001823:G:A	49001823	A,A	G,G	1,1	inf,inf	inf,inf	1.56187,0.244148	0.000131722	0.000138427
2	chr19:48276191:T:C	48276191	C,NA	T,NA	1,NA	inf,NA	inf,NA	0.764967,NA	0.000131709	0.000138023
2	chr19:48749952:T:C	48749952	C,NA	T,NA	1,NA	inf,NA	inf,NA	1.144,NA	0.000131707	0.000143868
2	chr19:48524684:A:G	48524684	NA,G	NA,A	NA,1	NA,-inf	NA,inf	NA,0.771422	0.00013163	0.000137795
2	chr19:49026462:G:C	49026462	NA,C	NA,G	NA,1	NA,inf	NA,inf	NA,0.788118	0.00013123	0.000138343
2	chr19:49050010:C:T	49050010	NA,T	NA,C	NA,1	NA,-inf	NA,inf	NA,0.773194	0.000131212	0.000138048
2	chr19:48766302:T:C	48766302	C,C	T,T	1,1	inf,inf	inf,inf	0.832736,1.87236	0.000131161	0.000139056
2	chr19:48985337:G:A	48985337	NA,A	NA,G	NA,1	NA,-inf	NA,inf	NA,0.764312	0.000130973	0.00013749
2	chr19:49061255:T:C	49061255	NA,C	NA,T	NA,1	NA,inf	NA,inf	NA,0.841532	0.000130852	0.000137901
2	chr19:48339569:G:A	48339569	A,A	G,G	1,1	inf,inf	inf,inf	1.44327,0.268728	0.000130587	0.000135988
2	chr19:49008583:C:T	49008583	T,T	C,C	1,1	inf,inf	inf,inf	1.63042,0.0162764	0.000130566	0.000137086
2	chr19:48987560:C:T	48987560	T,NA	C,NA	1,NA	inf,NA	inf,NA	0.630966,NA	0.00013028	0.000135383
2	chr19:48428822:A:C	48428822	C,C	A,A	1,1	-inf,-inf	inf,inf	1.13353,1.00899	0.000130033	0.000138327
2	chr19:49038920:T:C	49038920	NA,C	NA,T	NA,1	NA,inf	NA,inf	NA,0.775594	0.00012999	0.000136936
2	chr19:48561795:C:T	48561795	NA,T	NA,C	NA,1	NA,inf	NA,inf	NA,0.812447	0.000129862	0.000136775
2	chr19:48330543:C:T	48330543	T,T	C,C	1,1	inf,inf	inf,inf	0.395476,1.1676	0.000129833	0.000133417
2	chr19:48270007:A:G	48270007	G,G	A,A	1,1	-inf,inf	inf,inf	0.950062,0.82982	0.000129808	0.000134662
2	chr19:48566151:C:T	48566151	NA,T	NA,C	NA,1	NA,inf	NA,inf	NA,0.841348	0.000129683	0.000136874
2	chr19:48760057:C:T	48760057	NA,T	NA,C	NA,1	NA,inf	NA,inf	NA,0.803059	0.000129606	0.000136247
2	chr19:49201992:G:A	49201992	NA,A	NA,G	NA,1	NA,inf	NA,inf	NA,0.775209	0.000129475	0.000136488
2	chr19:49079567:GC:G	49079567	G,NA	GC,NA	1,NA	inf,NA	inf,NA	0.712459,NA	0.000129276	0.00013509
2	chr19:49177881:C:T	49177881	NA,T	NA,C	NA,1	NA,-inf	NA,inf	NA,0.768798	0.000128424	0.000134535
2	chr19:48565618:G:A	48565618	NA,A	NA,G	NA,1	NA,inf	NA,inf	NA,0.834952	0.000128357	0.000135467
2	chr19:48989721:G:A	48989721	NA,A	NA,G	NA,1	NA,inf	NA,inf	NA,0.779848	0.000128295	0.00013506
2	chr19:48741324:T:C	48741324	NA,C	NA,T	NA,1	NA,inf	NA,inf	NA,0.748483	0.000128251	0.000134015
2	chr19:49170221:G:A	49170221	NA,A	NA,G	NA,1	NA,inf	NA,inf	NA,0.764698	0.000128115	0.00013483
2	chr19:48234192:G:C	48234192	C,C	G,G	1,1	-inf,-inf	inf,inf	0.401776,1.41214	0.000128105	0.00013343
2	chr19:48345249:G:T	48345249	NA,T	NA,G	NA,1	NA,-inf	NA,inf	NA,0.748614	0.000128091	0.000134447
2	chr19:48424858:C:T	48424858	NA,T	NA,C	NA,1	NA,inf	NA,inf	NA,0.795508	0.000127808	0.000134539
2	chr19:48581334:G:A	48581334	NA,A	NA,G	NA,1	NA,inf	NA,inf	NA,0.778913	0.000127769	0.000134128
2	chr19:48349768:T:C	48349768	NA,C	NA,T	NA,1	NA,inf	NA,inf	NA,0.808269	0.000127547	0.000134917
2	chr19:48796911:A:G	48796911	NA,G	NA,A	NA,1	NA,inf	NA,inf	NA,0.770604	0.000127532	0.000133574
2	chr19:49057845:G:A	49057845	NA,A	NA,G	NA,1	NA,inf	NA,inf	NA,0.775557	0.000127521	0.000134522
2	chr19:48566989:C:G	48566989	NA,G	NA,C	NA,1	NA,inf	NA,inf	NA,0.830865	0.000127505	0.000134571
2	chr19:49023846:C:T	49023846	NA,T	NA,C	NA,1	NA,inf	NA,inf	NA,0.774748	0.000127475	0.000134484
2	chr19:48376926:C:T	48376926	T,T	C,C	1,1	inf,inf	inf,inf	1.20812,0.580246	0.000127469	0.000132782
2	chr19:49167861:C:T	49167861	NA,T	NA,C	NA,1	NA,inf	NA,inf	NA,0.782373	0.000127229	0.000134156
2	chr19:48421382:T:C	48421382	NA,C	NA,T	NA,1	NA,-inf	NA,inf	NA,0.812427	0.000127227	0.000134306
2	chr19:48891644:G:A	48891644	NA,A	NA,G	NA,1	NA,inf	NA,inf	NA,0.775601	0.000127011	0.000134442
2	chr19:48999494:A:C	48999494	NA,C	NA,A	NA,1	NA,inf	NA,inf	NA,0.769825	0.000126947	0.000133483
2	chr19:48870438:G:A	48870438	A,NA	G,NA	1,NA	inf,NA	inf,NA	0.706628,NA	0.000126866	0.000132622
2	chr19:48293851:C:T	48293851	NA,T	NA,C	NA,1	NA,-inf	NA,inf	NA,0.781898	0.000126366	0.000133248
2	chr19:48524137:G:A	48524137	NA,A	NA,G	NA,1	NA,-inf	NA,inf	NA,0.748114	0.000126101	0.000132071
2	chr19:48316386:A:ACC	48316386	NA,ACC	NA,A	NA,1	NA,-inf	NA,inf	NA,0.788792	0.000126051	0.000132902
2	chr19:48795852:T:C	48795852	NA,C	NA,T	NA,1	NA,inf	NA,inf	NA,0.763123	0.000126003	0.000131974
2	chr19:49026004:G:A	49026004	NA,A	NA,G	NA,1	NA,inf	NA,inf	NA,0.790322	0.000125909	0.000133257
2	chr19:48705484:G:C	48705484	NA,C	NA,G	NA,1	NA,inf	NA,inf	NA,0.93117	0.000125876	0.000134307
2	chr19:48771718:C:T	48771718	T,T	C,C	1,1	inf,inf	inf,inf	0.401279,1.72848	0.000125709	0.000128653
2	chr19:48261205:A:G	48261205	G,NA	A,NA	1,NA	-inf,NA	inf,NA	0.945041,NA	0.000125619	0.000134143
2	chr19:48821958:G:A	48821958	NA,A	NA,G	NA,1	NA,inf	NA,inf	NA,0.755795	0.000125569	0.000131809
2	chr19:48924489:A:G	48924489	G,G	A,A	1,1	-inf,-inf	inf,inf	0.192,1.51829	0.000125366	0.000131659
2	chr19:49007647:G:A	49007647	NA,A	NA,G	NA,1	NA,inf	NA,inf	NA,0.77439	0.000125288	0.000132237
2	chr19:49016263:G:A	49016263	NA,A	NA,G	NA,1	NA,inf	NA,inf	NA,0.785358	0.000124949	0.000132209
2	chr19:49152984:C:G	49152984	NA,G	NA,C	NA,1	NA,-inf	NA,inf	NA,0.735687	0.000124945	0.000130785
2	chr19:48865208:A:G	48865208	NA,G	NA,A	NA,1	NA,inf	NA,inf	NA,0.758224	0.000124657	0.000130575
2	chr19:48801569:T:A	48801569	NA,A	NA,T	NA,1	NA,-inf	NA,inf	NA,0.740006	0.000124387	0.000127134
2	chr19:49009765:C:T	49009765	T,T	C,C	1,1	inf,inf	inf,inf	1.19763,0.671189	0.000124193	0.000130193
2	chr19:48434609:T:C	48434609	NA,C	NA,T	NA,1	NA,inf	NA,inf	NA,0.720629	0.000123955	0.000131804
2	chr19:48583046:G:A	48583046	A,NA	G,NA	1,NA	inf,NA	inf,NA	1.20881,NA	0.000123934	0.000137605
2	chr19:48848258:G:A	48848258	NA,A	NA,G	NA,1	NA,-inf	NA,inf	NA,0.729665	0.000123904	0.000129845
2	chr19:48415426:T:C	48415426	C,NA	T,NA	1,NA	-inf,NA	inf,NA	0.461254,NA	0.000123763	0.000127721
2	chr19:48260545:TTTTC:T	48260545	T,T	TTTTC,TTTTC	1,1	-inf,-inf	inf,inf	1.73955,0.401219	0.000123712	0.000134473
2	chr19:49196501:TGCTGCGGGGGCC:T	49196501	NA,T	NA,TGCTGCGGGGGCC	NA,1	NA,inf	NA,inf	NA,0.749677	0.000123702	0.000130335
2	chr19:48902311:A:G	48902311	NA,G	NA,A	NA,1	NA,-inf	NA,inf	NA,0.723849	0.000123701	0.000129867
2	chr19:48455562:T:A	48455562	NA,A	NA,T	NA,1	NA,-inf	NA,inf	NA,0.748508	0.000123668	0.000130015
2	chr19:48330603:A:C	48330603	NA,C	NA,A	NA,1	NA,-inf	NA,inf	NA,0.767916	0.000123443	0.000130139
2	chr19:49198517:A:G	49198517	NA,G	NA,A	NA,1	NA,inf	NA,inf	NA,0.72847	0.000123358	0.000129219
2	chr19:48241288:C:T	48241288	T,T	C,C	1,1	inf,-inf	inf,inf	1.56304,0.169672	0.000123342	0.000129871
2	chr19:49171514:T:C	49171514	NA,C	NA,T	NA,1	NA,-inf	NA,inf	NA,0.742011	0.00012332	0.000129192
2	chr19:49053181:G:A	49053181	NA,A	NA,G	NA,1	NA,inf	NA,inf	NA,0.802343	0.000123176	0.000129706
2	chr19:48883239:A:G	48883239	NA,G	NA,A	NA,1	NA,inf	NA,inf	NA,0.753909	0.000123145	0.000130295
2	chr19:49123845:C:T	49123845	NA,T	NA,C	NA,1	NA,-inf	NA,inf	NA,0.726062	0.000123018	0.000128952
2	chr19:49004845:T:G	49004845	NA,G	NA,T	NA,1	NA,-inf	NA,inf	NA,0.730141	0.000122872	0.00012896
2	chr19:48217991:A:G	48217991	G,NA	A,NA	1,NA	-inf,NA	inf,NA	0.953715,NA	0.000122802	0.000131533
2	chr19:49014793:C:T	49014793	NA,T	NA,C	NA,1	NA,inf	NA,inf	NA,0.765906	0.000122746	0.000129365
2	chr19:48229111:T:C	48229111	C,C	T,T	1,1	-inf,-inf	inf,inf	0.449044,1.35672	0.000122653	0.000127784
2	chr19:48501190:G:A	48501190	NA,A	NA,G	NA,1	NA,inf	NA,inf	NA,0.770068	0.000122602	0.000129041
2	chr19:48682889:C:T	48682889	NA,T	NA,C	NA,1	NA,inf	NA,inf	NA,0.836958	0.000122455	0.000129307
2	chr19:48330677:C:G	48330677	G,G	C,C	1,1	inf,inf	inf,inf	1.4088,0.278808	0.000122309	0.000127425
2	chr19:48208962:T:C	48208962	C,C	T,T	1,1	-inf,-inf	inf,inf	0.627524,1.19314	0.000122115	0.000127453
2	chr19:48649687:G:A	48649687	NA,A	NA,G	NA,1	NA,inf	NA,inf	NA,0.890819	0.000122106	0.000130554
2	chr19:49195433:C:T	49195433	NA,T	NA,C	NA,1	NA,inf	NA,inf	NA,0.715241	0.000122025	0.000127883
2	chr19:48332951:G:A	48332951	A,A	G,G	1,1	inf,inf	inf,inf	0.923566,0.612321	0.000121832	0.000125046
2	chr19:48879988:C:T	48879988	NA,T	NA,C	NA,1	NA,inf	NA,inf	NA,0.736607	0.000121435	0.000128155
2	chr19:49198314:A:G	49198314	NA,G	NA,A	NA,1	NA,inf	NA,inf	NA,0.738601	0.000121378	0.000128041
2	chr19:48892676:T:C	48892676	C,C	T,T	1,1	inf,-inf	inf,inf	0.418653,1.19202	0.000120873	0.000125359
2	chr19:48788879:A:G	48788879	NA,G	NA,A	NA,1	NA,-inf	NA,inf	NA,0.771193	0.000120862	0.000128209
2	chr19:48329297:A:G	48329297	G,G	A,A	1,1	inf,inf	inf,inf	0.389031,1.13327	0.00012037	0.000123729
2	chr19:48350286:C:T	48350286	NA,T	NA,C	NA,1	NA,inf	NA,inf	NA,0.77265	0.00012026	0.000127211
2	chr19:48203180:G:T	48203180	NA,T	NA,G	NA,1	NA,inf	NA,inf	NA,0.746951	0.000120081	0.00012646
2	chr19:48821368:C:T	48821368	T,NA	C,NA	1,NA	-inf,NA	inf,NA	0.97258,NA	0.000120063	0.00012904
2	chr19:48955197:C:G	48955197	NA,G	NA,C	NA,1	NA,inf	NA,inf	NA,0.762077	0.000119942	0.000126162
2	chr19:48232859:C:T	48232859	NA,T	NA,C	NA,1	NA,inf	NA,inf	NA,0.757961	0.000119847	0.000126079
2	chr19:48992897:G:GGTTC	48992897	NA,GGTTC	NA,G	NA,1	NA,inf	NA,inf	NA,0.735868	0.000119771	0.000126235
2	chr19:48767219:G:A	48767219	NA,A	NA,G	NA,1	NA,-inf	NA,inf	NA,0.693118	0.000119729	0.000126144
2	chr19:48757376:G:A	48757376	NA,A	NA,G	NA,1	NA,inf	NA,inf	NA,0.703569	0.000119627	0.000124908
2	chr19:49016648:A:G	49016648	G,G	A,A	1,1	inf,-inf	inf,inf	1.55134,0.129882	0.00011959	0.000125469
2	chr19:48748917:C:T	48748917	NA,T	NA,C	NA,1	NA,-inf	NA,inf	NA,0.59263	0.00011956	0.000124536
2	chr19:48530727:TA:T	48530727	NA,T	NA,TA	NA,1	NA,-inf	NA,inf	NA,0.707535	0.000119368	0.000125537
2	chr19:48771619:G:A	48771619	NA,A	NA,G	NA,1	NA,inf	NA,inf	NA,0.786585	0.000119348	0.000124623
2	chr19:49032186:G:C	49032186	NA,C	NA,G	NA,1	NA,inf	NA,inf	NA,0.725995	0.0001193	0.00012564
```
