## Supplementary material for "Characterization of shared and ancestry-specific signals driving complex traits using multi-ancestry fine-mapping": susiex_nc2.cs80.snp

```
BP	SNP	PIP(CS1)	LogBF(CS1,Pop1)	LogBF(CS1,Pop2)	PIP(CS2)	LogBF(CS2,Pop1)	LogBF(CS2,Pop2)
48202882	chr19:48202882:G:A	2.87648e-06	-1.45132	-9.17177e-10	5.91999e-05	-1.39184	-9.17177e-10
48202945	chr19:48202945:C:G	6.36118e-06	-0.0593704	-0.598305	8.68988e-05	-0.349945	-0.658075
48203040	chr19:48203040:A:G	6.93217e-07	-1.50238	-1.37192	1.20156e-05	-1.54968	-1.43688
48203180	chr19:48203180:G:T	6.37946e-06	-1.90776e-10	-0.654804	0.000120081	-1.90776e-10	-0.684593
48203271	chr19:48203271:T:C	5.00665e-06	-1.29941	0.402285	0.000109398	-1.20487	0.4271
48203356	chr19:48203356:C:G	4.8541e-06	-1.26914	0.341076	0.000106522	-1.17089	0.366479
48203598	chr19:48203598:C:T	4.2978e-06	-1.90776e-10	-1.04978	8.16819e-05	-1.90776e-10	-1.06993
48203657	chr19:48203657:G:C	2.7589e-06	-1.90776e-10	-1.49306	5.27954e-05	-1.90776e-10	-1.50634
48203676	chr19:48203676:G:A	2.7334e-06	-1.90776e-10	-1.50234	5.27308e-05	-1.90776e-10	-1.50756
48203768	chr19:48203768:T:C	2.75303e-06	-1.90776e-10	-1.49519	5.30162e-05	-1.90776e-10	-1.50217
48203804	chr19:48203804:G:C	6.60084e-07	-1.54396	-1.37932	1.19207e-05	-1.5508	-1.44369
48203930	chr19:48203930:C:G	4.87427e-06	-1.28969	0.365777	0.000106841	-1.19367	0.39225
48204144	chr19:48204144:G:T	4.81922e-06	-1.20379	0.268514	0.000106686	-1.096	0.293129
48204280	chr19:48204280:G:A	5.6575e-06	-1.90776e-10	-0.774907	0.000114392	-1.90776e-10	-0.733135
48204324	chr19:48204324:G:A	6.48862e-07	-1.52928	-1.41114	1.16177e-05	-1.55427	-1.46596
48204326	chr19:48204326:G:A	6.36442e-07	-1.45581	-1.50394	1.16454e-05	-1.53009	-1.48776
48204345	chr19:48204345:A:G	2.83861e-06	-1.90776e-10	-1.46457	5.43455e-05	-1.90776e-10	-1.4774
48204408	chr19:48204408:G:A	1.09024e-06	-1.26975	-1.15173	2.44452e-05	-1.17392	-1.10241
48204483	chr19:48204483:G:A	1.11001e-06	-1.24991	-1.15361	2.49586e-05	-1.14735	-1.1082
48204702	chr19:48204702:T:C	6.84791e-07	-1.549	-1.33753	1.2463e-05	-1.54632	-1.40368
48205118	chr19:48205118:A:G	7.36513e-06	-1.90776e-10	-0.511131	0.0001383	-1.90776e-10	-0.543336
48205123	chr19:48205123:G:A	2.69986e-06	-1.51469	-9.17177e-10	5.05902e-05	-1.54901	-9.17177e-10
48205130	chr19:48205130:T:C	2.74857e-06	-1.90776e-10	-1.49681	5.26864e-05	-1.90776e-10	-1.50841
48205654	chr19:48205654:A:G	2.68576e-06	-1.51992	-9.17177e-10	5.4115e-05	-1.48165	-9.17177e-10
48205765	chr19:48205765:A:G	6.69781e-07	-1.53205	-1.37664	1.3268e-05	-1.55413	-1.33327
48205930	chr19:48205930:C:T	4.10648e-06	-1.3572	0.261879	8.83572e-05	-1.2749	0.283527
48206012	chr19:48206012:C:T	7.36513e-06	-1.90776e-10	-0.511131	0.0001383	-1.90776e-10	-0.543336
48206378	chr19:48206378:G:A	6.57822e-07	-1.53279	-1.39392	1.17912e-05	-1.55395	-1.45147
48206417	chr19:48206417:A:G	4.70271e-06	-0.959751	-9.17177e-10	8.90132e-05	-0.983979	-9.17177e-10
48206923	chr19:48206923:C:T	3.34568e-06	-1.37464	0.0744206	7.18209e-05	-1.29553	0.0969428
48206940	chr19:48206940:T:C	3.51949e-06	-1.36436	0.114788	7.56969e-05	-1.28325	0.137224
48207122	chr19:48207122:C:G	2.97172e-06	-1.90776e-10	-1.41875	5.62208e-05	-1.90776e-10	-1.44348
48207178	chr19:48207178:AG:A	3.47782e-06	-1.43625	0.17477	7.46695e-05	-1.37371	0.214014
48207262	chr19:48207262:A:G	2.52952e-06	-0.745768	-0.834092	3.6814e-05	-0.954258	-0.912626
48207333	chr19:48207333:T:C	3.03199e-06	-1.36495	-0.0337147	6.52473e-05	-1.28343	-0.0111491
48207422	chr19:48207422:A:G	5.76362e-06	-1.90776e-10	-0.756322	0.000112704	-1.90776e-10	-0.747996
48207690	chr19:48207690:A:G	2.97814e-06	-1.48725	0.0706611	6.17814e-05	-1.44119	0.0920342
48207988	chr19:48207988:G:A	3.30999e-06	-1.34715	0.0362051	7.14278e-05	-1.263	0.0589199
48208219	chr19:48208219:T:C	3.22124e-06	-1.35295	0.0148246	6.94354e-05	-1.27067	0.0383034
48208532	chr19:48208532:T:G	2.72329e-06	-0.459255	-1.04679	3.81933e-05	-0.715939	-1.11416
48208637	chr19:48208637:G:T	2.85854e-06	-1.90776e-10	-1.45758	5.4113e-05	-1.90776e-10	-1.48169
48208649	chr19:48208649:T:A	3.46939e-06	-1.35144	0.0875346	7.48227e-05	-1.26795	0.110312
48208703	chr19:48208703:C:T	3.39342e-06	-1.32834	0.0422903	7.35589e-05	-1.24058	0.0659021
48208705	chr19:48208705:C:T	3.34486e-06	-1.34751	0.0470452	7.22646e-05	-1.26312	0.0706928
48208774	chr19:48208774:A:G	2.25717e-06	-0.421861	-1.27191	3.31678e-05	-0.677946	-1.29324
48208845	chr19:48208845:G:A	4.40694e-06	-1.90776e-10	-1.02471	8.48215e-05	-1.90776e-10	-1.03221
48208962	chr19:48208962:T:C	5.33894e-06	-0.887198	0.0543355	0.000122115	-0.745205	0.0774021
48209179	chr19:48209179:C:T	3.2565e-06	-1.35729	0.0300581	7.03408e-05	-1.27415	0.0547364
48209190	chr19:48209190:T:A	4.19683e-06	-0.330174	-0.743385	5.69201e-05	-0.600732	-0.830383
48209251	chr19:48209251:G:A	2.75587e-06	-1.90776e-10	-1.49416	5.27447e-05	-1.90776e-10	-1.5073
48209288	chr19:48209288:C:A	2.70509e-06	-1.90776e-10	-1.51275	5.27269e-05	-1.90776e-10	-1.50764
48209357	chr19:48209357:G:C	2.64817e-06	-0.257949	-1.27607	3.81534e-05	-0.532409	-1.29874
48209623	chr19:48209623:G:A	9.86922e-07	-1.21074	-1.31032	1.89071e-05	-1.29193	-1.24129
48209629	chr19:48209629:A:T	2.74681e-06	-1.90776e-10	-1.49745	5.34203e-05	-1.90776e-10	-1.49457
48209639	chr19:48209639:T:C	3.36232e-06	-1.35805	0.0627917	7.25576e-05	-1.27513	0.0867441
48209701	chr19:48209701:A:G	3.34917e-06	-1.34532	0.0461439	7.24519e-05	-1.26001	0.070168
48210188	chr19:48210188:G:T	3.21978e-06	-1.35368	0.0151071	6.9434e-05	-1.27077	0.0383787
48210358	chr19:48210358:G:A	6.29165e-07	-1.53821	-1.43304	1.14794e-05	-1.55295	-1.47925
48210808	chr19:48210808:T:TTTAAACAGA	3.06903e-06	-1.38653	-9.17177e-10	5.67049e-05	-1.4349	-9.17177e-10
48211896	chr19:48211896:T:C	6.47473e-07	-1.53807	-1.4045	1.171e-05	-1.55294	-1.45938
48211908	chr19:48211908:G:A	4.46464e-06	-1.90776e-10	-1.0117	8.62584e-05	-1.90776e-10	-1.01542
48211939	chr19:48211939:T:C	2.69566e-06	-1.51625	-9.17177e-10	5.17243e-05	-1.52684	-9.17177e-10
48212012	chr19:48212012:T:C	4.40842e-06	-0.326586	-0.697786	6.24775e-05	-0.593646	-0.744311
48212089	chr19:48212089:G:A	6.49766e-07	-1.53279	-1.40625	1.16778e-05	-1.55397	-1.4611
48212160	chr19:48212160:T:C	3.41676e-06	-1.37122	0.0920201	7.34071e-05	-1.29226	0.115515
48212930	chr19:48212930:T:C	6.96527e-06	-0.841633	0.274681	9.06705e-05	-1.03943	0.0739024
48213081	chr19:48213081:G:GT	4.46464e-06	-1.90776e-10	-1.0117	8.62584e-05	-1.90776e-10	-1.01542
48213194	chr19:48213194:T:A	7.19005e-05	-1.90776e-10	1.76739	0.00139824	-1.90776e-10	1.7702
48213302	chr19:48213302:A:G	2.2125e-06	-0.408464	-1.3053	3.25562e-05	-0.663319	-1.32648
48213429	chr19:48213429:C:T	4.43886e-06	-1.90776e-10	-1.01749	8.54408e-05	-1.90776e-10	-1.02494
48213553	chr19:48213553:T:C	1.87298e-06	-1.49942	-0.380943	3.23918e-05	-1.48227	-0.512591
48214075	chr19:48214075:T:C	2.36295e-06	-0.345147	-1.30283	3.44554e-05	-0.609013	-1.32408
48214372	chr19:48214372:G:C	3.21106e-06	-1.34081	-0.000477738	6.97093e-05	-1.25666	0.0282286
48214420	chr19:48214420:C:T	5.21471e-06	-1.90776e-10	-0.856406	0.000101111	-1.90776e-10	-0.85654
48214646	chr19:48214646:C:T	4.30351e-06	-1.90776e-10	-1.04846	8.31868e-05	-1.90776e-10	-1.05167
48214962	chr19:48214962:G:A	3.88379e-06	-1.90776e-10	-1.15108	7.1763e-05	-1.90776e-10	-1.19939
48215144	chr19:48215144:G:A	2.71015e-06	-1.51089	-9.17177e-10	5.19209e-05	-1.52304	-9.17177e-10
48215250	chr19:48215250:G:A	2.76628e-06	-1.90776e-10	-1.49039	5.28673e-05	-1.90776e-10	-1.50498
48215408	chr19:48215408:TGATGA:T	9.93438e-06	-0.211887	-9.17177e-10	0.000265125	0.107437	-9.17177e-10
48215654	chr19:48215654:A:G	6.68891e-06	-1.90776e-10	-0.607437	0.000135265	-1.90776e-10	-0.565525
48215844	chr19:48215844:A:T	2.81249e-06	-1.90776e-10	-1.47382	5.45293e-05	-1.90776e-10	-1.47402
48215872	chr19:48215872:T:G	7.25342e-07	-1.43111	-1.39789	1.33608e-05	-1.51836	-1.36208
48215909	chr19:48215909:A:G	2.7726e-06	-0.293012	-1.19509	3.95451e-05	-0.567904	-1.22742
48216157	chr19:48216157:T:C	6.74823e-07	-1.43745	-1.46374	1.2327e-05	-1.52158	-1.43939
48216431	chr19:48216431:C:A	2.7242e-06	-0.326351	-1.17936	3.89597e-05	-0.597279	-1.21296
48216695	chr19:48216695:AG:A	1.59267e-06	-1.39425	-0.648222	3.49442e-05	-1.32149	-0.59752
48216734	chr19:48216734:C:G	6.37272e-07	-1.52939	-1.42906	1.15e-05	-1.55425	-1.47617
48216845	chr19:48216845:C:T	3.20587e-06	-1.90776e-10	-1.3429	6.09691e-05	-1.90776e-10	-1.3624
48216903	chr19:48216903:C:T	2.81873e-06	-0.24466	-1.22694	4.00056e-05	-0.527173	-1.25657
48217061	chr19:48217061:G:C	5.1632e-06	-1.90776e-10	-0.866331	0.000104087	-1.90776e-10	-0.827541
48217132	chr19:48217132:C:T	1.194e-06	-1.40191	-0.928665	2.58762e-05	-1.33295	-0.886485
48217216	chr19:48217216:G:A	5.19928e-06	-0.859368	-9.17177e-10	0.00010052	-0.862403	-9.17177e-10
48217487	chr19:48217487:C:T	3.22764e-06	-1.90776e-10	-1.33614	6.13588e-05	-1.90776e-10	-1.35602
48217553	chr19:48217553:T:C	7.76257e-06	-1.90776e-10	-0.458575	0.000156628	-1.90776e-10	-0.418891
48217669	chr19:48217669:G:A	6.70531e-07	-1.4847	-1.42288	1.1615e-05	-1.54655	-1.47392
48217689	chr19:48217689:G:A	6.39886e-07	-1.52522	-1.42913	1.15003e-05	-1.55416	-1.47622
48217726	chr19:48217726:T:G	6.4676e-07	-1.51862	-1.42505	1.15437e-05	-1.55332	-1.4733
48217856	chr19:48217856:T:C	1.57146e-06	-1.16019	-0.895696	2.85915e-05	-1.16812	-0.951533
48217991	chr19:48217991:A:G	8.733e-06	-0.34078	-9.17177e-10	0.000122802	-0.662194	-9.17177e-10
48218249	chr19:48218249:T:C	6.88198e-06	-1.90776e-10	-0.578982	0.000134535	-1.90776e-10	-0.570942
48218561	chr19:48218561:G:A	3.66094e-06	-1.23555	0.0253756	8.12966e-05	-1.13204	0.0573796
48218631	chr19:48218631:G:A	7.51283e-06	-1.90776e-10	-0.491276	0.000142849	-1.90776e-10	-0.510974
48218923	chr19:48218923:C:T	7.41176e-07	-1.46357	-1.34384	1.33726e-05	-1.51499	-1.36456
48219321	chr19:48219321:G:C	1.38289e-06	-1.29292	-0.890791	2.53531e-05	-1.29717	-0.942692
48219332	chr19:48219332:G:A	1.43098e-06	-1.24992	-0.899606	2.6254e-05	-1.25403	-0.950918
48219415	chr19:48219415:A:T	7.26162e-07	-1.47863	-1.34924	1.31649e-05	-1.52529	-1.36992
48219746	chr19:48219746:G:A	7.78634e-07	-1.45627	-1.30184	1.3971e-05	-1.51057	-1.32521
48219817	chr19:48219817:A:G	6.99896e-07	-1.48822	-1.37649	1.27361e-05	-1.53119	-1.39713
48219831	chr19:48219831:C:T	4.63887e-06	-1.90776e-10	-0.973417	8.76807e-05	-1.90776e-10	-0.999061
48219924	chr19:48219924:T:C	4.79124e-06	-1.50756	0.566466	9.8987e-05	-1.4026	0.524822
48220455	chr19:48220455:AT:A	7.77331e-07	-1.43138	-1.3284	1.38186e-05	-1.49385	-1.3529
48220576	chr19:48220576:C:G	4.12514e-06	-1.90776e-10	-1.09079	7.72126e-05	-1.90776e-10	-1.1262
48220578	chr19:48220578:T:G	2.72956e-06	-1.90776e-10	-1.50375	5.33035e-05	-1.90776e-10	-1.49676
48220644	chr19:48220644:T:G	3.77131e-06	-1.90776e-10	-1.18047	7.40497e-05	-1.90776e-10	-1.16803
48220649	chr19:48220649:C:T	1.08177e-05	-0.126701	-9.17177e-10	0.000243054	0.0205222	-9.17177e-10
48220692	chr19:48220692:T:C	3.16275e-06	-1.35645	-9.17177e-10	5.97541e-05	-1.38253	-9.17177e-10
48220706	chr19:48220706:G:A	4.08925e-06	-1.90776e-10	-1.09953	7.64674e-05	-1.90776e-10	-1.1359
48220741	chr19:48220741:G:A	3.31458e-06	-1.90776e-10	-1.30956	6.30132e-05	-1.90776e-10	-1.32942
48221294	chr19:48221294:A:T	2.92831e-06	-1.90776e-10	-1.43346	5.59576e-05	-1.90776e-10	-1.44817
48221571	chr19:48221571:C:T	2.96858e-06	-1.90776e-10	-1.41981	5.68268e-05	-1.90776e-10	-1.43276
48221991	chr19:48221991:C:T	2.91772e-06	-1.90776e-10	-1.43709	5.59173e-05	-1.90776e-10	-1.44889
48222166	chr19:48222166:T:C	1.05686e-06	-1.26307	-1.18951	2.22806e-05	-1.14313	-1.22591
48223069	chr19:48223069:C:T	1.15656e-06	-1.34207	-1.02037	1.92169e-05	-1.42858	-1.08839
48223668	chr19:48223668:T:C	1.55645e-05	-1.90776e-10	0.237106	0.00029272	-1.90776e-10	0.206455
48223829	chr19:48223829:C:G	6.90531e-07	-1.36448	-1.51371	1.27144e-05	-1.4189	-1.51113
48223907	chr19:48223907:G:A	1.52628e-05	-1.90776e-10	0.21753	0.000288231	-1.90776e-10	0.190999
48224102	chr19:48224102:C:T	1.40049e-05	-1.90776e-10	0.131518	0.000265205	-1.90776e-10	0.10774
48224212	chr19:48224212:G:A	2.66317e-06	-1.52837	-9.17177e-10	5.04242e-05	-1.55229	-9.17177e-10
48224239	chr19:48224239:C:T	5.92986e-06	-0.544561	-0.183327	7.43295e-05	-0.759782	-0.404474
48224373	chr19:48224373:A:T	2.73999e-06	-1.90776e-10	-1.49993	5.39684e-05	-1.90776e-10	-1.48437
48224438	chr19:48224438:T:TG	2.65295e-06	-1.53222	-9.17177e-10	5.03633e-05	-1.5535	-9.17177e-10
48224647	chr19:48224647:T:C	1.62577e-05	-1.90776e-10	0.280676	0.000307603	-1.90776e-10	0.256045
48225018	chr19:48225018:C:G	1.90999e-05	-1.90776e-10	0.441794	0.000360524	-1.90776e-10	0.414796
48225208	chr19:48225208:C:T	4.44357e-06	-1.90776e-10	-1.01643	8.71837e-05	-1.90776e-10	-1.00475
48225468	chr19:48225468:G:A	1.59391e-05	-1.90776e-10	0.26089	0.00030142	-1.90776e-10	0.235742
48225484	chr19:48225484:C:T	2.89414e-06	-1.90776e-10	-1.4452	5.57885e-05	-1.90776e-10	-1.4512
48225809	chr19:48225809:T:C	2.82041e-06	-1.90776e-10	-1.47101	5.51265e-05	-1.90776e-10	-1.46313
48225971	chr19:48225971:T:C	3.91654e-06	-1.90776e-10	-1.14268	7.32454e-05	-1.90776e-10	-1.17895
48226080	chr19:48226080:C:A	8.03531e-06	-1.90776e-10	-0.424043	0.000147669	-1.90776e-10	-0.477788
48226404	chr19:48226404:T:C	1.47166e-05	-0.968467	1.14956	0.000379642	-0.835594	1.30206
48226616	chr19:48226616:A:G	2.71817e-06	-1.90776e-10	-1.50793	5.26296e-05	-1.90776e-10	-1.50948
48227571	chr19:48227571:A:G	2.59214e-06	-1.15387	-0.401535	4.74891e-05	-1.12558	-0.486679
48227576	chr19:48227576:G:A	2.27001e-06	-1.1798	-0.508307	4.17247e-05	-1.15327	-0.588399
48227577	chr19:48227577:G:A	2.35638e-06	-1.15229	-0.498476	4.3345e-05	-1.12412	-0.579449
48227749	chr19:48227749:G:A	1.05858e-06	-1.23895	-1.21202	1.84283e-05	-1.29968	-1.2592
48227781	chr19:48227781:T:C	8.80236e-06	-1.90776e-10	-0.332869	0.000166535	-1.90776e-10	-0.35756
48228193	chr19:48228193:G:C	7.73345e-06	-1.90776e-10	-0.462334	0.000146389	-1.90776e-10	-0.486495
48228194	chr19:48228194:A:C	2.15597e-06	-1.16581	-0.57384	3.83951e-05	-1.19828	-0.626553
48228400	chr19:48228400:T:C	7.73345e-06	-1.90776e-10	-0.462334	0.000146389	-1.90776e-10	-0.486495
48229032	chr19:48229032:G:A	2.87683e-06	-1.90776e-10	-1.4512	5.53624e-05	-1.90776e-10	-1.45886
48229111	chr19:48229111:T:C	5.13192e-06	-1.15009	0.277678	0.000122653	-1.06766	0.404254
48229235	chr19:48229235:A:G	7.9442e-06	-1.90776e-10	-0.435447	0.000150444	-1.90776e-10	-0.45917
48229258	chr19:48229258:T:TA	7.81514e-06	-1.90776e-10	-0.451826	0.000147918	-1.90776e-10	-0.476108
48229260	chr19:48229260:T:C	1.22447e-06	-1.19229	-1.11309	2.02887e-05	-1.2518	-1.2109
48229279	chr19:48229279:T:C	7.65036e-06	-1.90776e-10	-0.473137	0.000144834	-1.90776e-10	-0.497172
48229389	chr19:48229389:G:A	1.37899e-06	-1.40375	-0.782782	2.8309e-05	-1.47201	-0.657574
48229548	chr19:48229548:T:G	3.57617e-06	-1.90776e-10	-1.2336	6.71215e-05	-1.90776e-10	-1.26626
48229560	chr19:48229560:A:C	4.1827e-06	-1.28374	0.206807	9.84745e-05	-1.21426	0.331294
48229673	chr19:48229673:C:T	6.24005e-07	-1.49915	-1.48034	1.39287e-05	-1.40958	-1.42923
48229864	chr19:48229864:A:G	7.22997e-06	-1.90776e-10	-0.529654	0.0001369	-1.90776e-10	-0.553515
48229913	chr19:48229913:A:G	7.12125e-06	-1.90776e-10	-0.544805	0.000135033	-1.90776e-10	-0.567247
48230006	chr19:48230006:A:G	6.99287e-06	-1.90776e-10	-0.562998	0.000132587	-1.90776e-10	-0.585526
48230048	chr19:48230048:T:G	7.39492e-06	-1.90776e-10	-0.507095	0.000140185	-1.90776e-10	-0.529803
48230226	chr19:48230226:T:C	2.83096e-06	-1.90776e-10	-1.46727	5.40158e-05	-1.90776e-10	-1.48349
48230606	chr19:48230606:A:G	7.42973e-06	-1.90776e-10	-0.5024	0.000140854	-1.90776e-10	-0.525041
48230750	chr19:48230750:C:G	5.71951e-06	-1.90776e-10	-0.764005	0.000107677	-1.90776e-10	-0.793631
48231258	chr19:48231258:T:C	7.05926e-06	-1.90776e-10	-0.553549	0.000133795	-1.90776e-10	-0.576454
48231685	chr19:48231685:T:C	7.05926e-06	-1.90776e-10	-0.553549	0.000133795	-1.90776e-10	-0.576454
48231760	chr19:48231760:C:CTT	6.03716e-07	-1.51182	-1.50072	1.2164e-05	-1.46061	-1.51367
48232204	chr19:48232204:G:T	3.63966e-06	-1.90776e-10	-1.216	6.70858e-05	-1.90776e-10	-1.26679
48232735	chr19:48232735:A:G	9.35964e-07	-1.22608	-1.34798	1.65666e-05	-1.28807	-1.3773
48232859	chr19:48232859:C:T	6.23323e-06	-1.90776e-10	-0.677993	0.000119847	-1.90776e-10	-0.686548
48233276	chr19:48233276:T:C	7.00346e-06	-1.90776e-10	-0.561485	0.000132757	-1.90776e-10	-0.584239
48233449	chr19:48233449:G:A	1.0443e-06	-1.17031	-1.29424	1.92742e-05	-1.24859	-1.2654
48233501	chr19:48233501:T:C	1.52488e-06	-1.54636	-0.539607	2.61646e-05	-1.55221	-0.656147
48233665	chr19:48233665:C:T	9.13909e-07	-1.2267	-1.37122	1.62236e-05	-1.28864	-1.39766
48233738	chr19:48233738:T:C	2.86783e-06	-1.90776e-10	-1.45433	5.7295e-05	-1.90776e-10	-1.42455
48233771	chr19:48233771:C:T	1.85232e-06	-1.35553	-0.535922	4.03641e-05	-1.24982	-0.524997
48233848	chr19:48233848:T:TGG	4.22909e-05	-1.90776e-10	1.23668	0.00103774	-1.90776e-10	1.47204
48233849	chr19:48233849:A:AAGTCTATG	4.14119e-05	-1.90776e-10	1.21568	0.00101503	-1.90776e-10	1.44991
48233851	chr19:48233851:A:C	4.22909e-05	-1.90776e-10	1.23668	0.00103774	-1.90776e-10	1.47204
48234192	chr19:48234192:G:C	5.32556e-06	-1.214	0.378631	0.000128105	-1.12968	0.509762
48234206	chr19:48234206:T:C	6.95576e-06	-1.90776e-10	-0.568319	0.000131864	-1.90776e-10	-0.590993
48234299	chr19:48234299:C:T	7.05926e-06	-1.90776e-10	-0.553549	0.000133795	-1.90776e-10	-0.576454
48234449	chr19:48234449:A:T	5.54651e-06	-1.16785	0.37313	0.000134048	-1.07833	0.503769
48234493	chr19:48234493:T:G	4.92124e-06	-1.90776e-10	-0.914328	9.58491e-05	-1.90776e-10	-0.909989
48234507	chr19:48234507:A:G	1.23482e-06	-1.23478	-1.06218	2.04546e-05	-1.29173	-1.16283
48234765	chr19:48234765:T:C	9.18848e-07	-1.2349	-1.35762	1.62925e-05	-1.29634	-1.38572
48234796	chr19:48234796:G:A	2.8766e-06	-1.90776e-10	-1.45128	5.75188e-05	-1.90776e-10	-1.42065
48234946	chr19:48234946:G:A	5.66255e-06	-1.90776e-10	-0.774014	0.000106406	-1.90776e-10	-0.805502
48235078	chr19:48235078:CA:C	7.05926e-06	-1.90776e-10	-0.553549	0.000133795	-1.90776e-10	-0.576454
48235168	chr19:48235168:G:C	2.82023e-06	-1.47107	-9.17177e-10	5.98442e-05	-1.38102	-9.17177e-10
48235367	chr19:48235367:C:T	3.11822e-06	-1.90776e-10	-1.37063	5.90076e-05	-1.90776e-10	-1.3951
48235883	chr19:48235883:G:A	7.20083e-06	-1.90776e-10	-0.533692	0.000136353	-1.90776e-10	-0.557518
48236014	chr19:48236014:C:G	4.22183e-05	-1.90776e-10	1.23497	0.00101749	-1.90776e-10	1.45233
48236119	chr19:48236119:A:G	7.31718e-06	-1.90776e-10	-0.517663	0.000138631	-1.90776e-10	-0.540945
48236370	chr19:48236370:AC:A	5.79692e-06	-1.90776e-10	-0.750562	0.000108818	-1.90776e-10	-0.783091
48236456	chr19:48236456:C:A	2.60933e-06	-1.5488	-9.17177e-10	5.08622e-05	-1.54364	-9.17177e-10
48236507	chr19:48236507:C:T	2.73727e-06	-1.90776e-10	-1.50093	5.30326e-05	-1.90776e-10	-1.50186
48236573	chr19:48236573:G:A	1.31874e-06	-1.1434	-1.08781	2.17085e-05	-1.20824	-1.18682
48236862	chr19:48236862:C:T	1.08724e-06	-1.07694	-1.3473	1.89793e-05	-1.15308	-1.37634
48237024	chr19:48237024:T:C	7.71297e-06	-1.90776e-10	-0.464986	0.00014603	-1.90776e-10	-0.488952
48237101	chr19:48237101:A:G	7.69678e-07	-1.41016	-1.35951	1.36688e-05	-1.46918	-1.38847
48237220	chr19:48237220:G:A	1.21162e-06	-1.17807	-1.13786	2.01517e-05	-1.23965	-1.22983
48237230	chr19:48237230:T:C	7.30429e-06	-1.90776e-10	-0.519427	0.000138405	-1.90776e-10	-0.542578
48237535	chr19:48237535:G:A	2.60758e-06	-1.54947	-9.17177e-10	5.04668e-05	-1.55145	-9.17177e-10
48237804	chr19:48237804:A:G	1.30834e-06	-1.43584	-0.803295	2.71921e-05	-1.49522	-0.674617
48237914	chr19:48237914:A:G	7.69162e-06	-1.90776e-10	-0.467757	0.000145456	-1.90776e-10	-0.492887
48237960	chr19:48237960:G:A	5.0333e-06	-1.90776e-10	-0.891812	9.38231e-05	-1.90776e-10	-0.931352
48238056	chr19:48238056:G:A	1.02525e-06	-1.52247	-0.960483	2.06835e-05	-1.55273	-0.890695
48238187	chr19:48238187:A:G	6.02983e-06	-1.90776e-10	-0.71117	0.000115596	-1.90776e-10	-0.722658
48238337	chr19:48238337:A:G	2.82949e-06	-1.90776e-10	-1.46779	5.54793e-05	-1.90776e-10	-1.45675
48238359	chr19:48238359:T:C	7.48665e-06	-1.90776e-10	-0.494767	0.000141642	-1.90776e-10	-0.519461
48238477	chr19:48238477:A:G	7.18253e-06	-1.90776e-10	-0.536236	0.000134998	-1.90776e-10	-0.567505
48238781	chr19:48238781:T:C	8.03455e-06	-1.90776e-10	-0.424137	0.000151889	-1.90776e-10	-0.449617
48238810	chr19:48238810:T:C	1.04129e-06	-1.53086	-0.936562	2.0629e-05	-1.55406	-0.892001
48238901	chr19:48238901:T:C	7.57675e-06	-1.90776e-10	-0.482804	0.000143254	-1.90776e-10	-0.508147
48239130	chr19:48239130:A:G	1.33574e-06	-1.14839	-1.07001	2.2895e-05	-1.21763	-1.12421
48239210	chr19:48239210:G:A	7.60485e-06	-1.90776e-10	-0.479102	0.000143835	-1.90776e-10	-0.504095
48239515	chr19:48239515:G:A	3.34759e-06	-1.43189	0.132239	8.19354e-05	-1.37652	0.309693
48239687	chr19:48239687:A:G	8.08407e-06	-1.90776e-10	-0.417993	0.000152729	-1.90776e-10	-0.444097
48239909	chr19:48239909:G:A	9.52649e-07	-1.16561	-1.39078	1.68369e-05	-1.23315	-1.41604
48240212	chr19:48240212:A:G	1.31714e-06	-0.973745	-1.25868	2.99973e-05	-0.86359	-1.20807
48240295	chr19:48240295:G:A	8.54303e-07	-1.23184	-1.43352	1.53086e-05	-1.29	-1.45435
48240320	chr19:48240320:G:A	4.67415e-06	-1.22575	0.259912	0.000109728	-1.14346	0.368699
48240333	chr19:48240333:T:C	4.69942e-06	-0.960449	-9.17177e-10	6.9969e-05	-1.22471	-9.17177e-10
48240448	chr19:48240448:A:G	9.82183e-06	-1.90776e-10	-0.223282	0.000191812	-1.90776e-10	-0.216247
48240485	chr19:48240485:T:C	2.8198e-06	-1.90776e-10	-1.47122	5.49443e-05	-1.90776e-10	-1.46644
48241088	chr19:48241088:T:C	7.23406e-06	-1.10294	0.573848	0.000154998	-0.979585	0.550237
48241129	chr19:48241129:T:C	7.32714e-06	-1.90776e-10	-0.516303	0.000145487	-1.90776e-10	-0.492678
48241288	chr19:48241288:C:T	6.52949e-06	0.771139	-1.4027	0.000123342	0.783504	-1.44131
48241303	chr19:48241303:T:C	4.35794e-06	-1.90776e-10	-1.03589	8.12662e-05	-1.90776e-10	-1.07503
48241321	chr19:48241321:T:G	2.14839e-06	-1.2961	-0.447072	5.01081e-05	-1.0563	-0.502279
48241687	chr19:48241687:C:T	2.30555e-05	-1.90776e-10	0.630016	0.000431292	-1.90776e-10	0.594021
48241837	chr19:48241837:G:A	2.77026e-06	-1.90776e-10	-1.48895	5.35909e-05	-1.90776e-10	-1.49138
48241851	chr19:48241851:C:G	7.97802e-07	-1.48517	-1.24861	1.3951e-05	-1.50343	-1.33378
48241930	chr19:48241930:A:C	1.81182e-06	-0.741334	-1.17223	6.04575e-05	-0.176531	-1.19429
48242034	chr19:48242034:C:T	6.40267e-07	-1.53197	-1.42179	1.22631e-05	-1.53261	-1.43356
48242066	chr19:48242066:A:G	4.02084e-06	-1.90776e-10	-1.1164	7.8154e-05	-1.90776e-10	-1.11408
48242167	chr19:48242167:G:A	2.76889e-06	-1.90776e-10	-1.48944	5.5118e-05	-1.90776e-10	-1.46329
48242255	chr19:48242255:C:T	6.75678e-07	-1.53755	-1.36238	1.252e-05	-1.54852	-1.39691
48242293	chr19:48242293:G:A	9.84718e-07	-1.011	-1.51229	1.69341e-05	-1.13154	-1.51189
48242374	chr19:48242374:G:A	7.02312e-07	-1.49048	-1.37078	1.32663e-05	-1.50939	-1.37815
48242377	chr19:48242377:AG:A	7.03937e-07	-1.48076	-1.3782	1.32774e-05	-1.50145	-1.38524
48242526	chr19:48242526:C:T	3.4096e-06	-1.90776e-10	-1.28129	6.50565e-05	-1.90776e-10	-1.29751
48242964	chr19:48242964:G:C	8.07924e-07	-1.28403	-1.43715	1.48112e-05	-1.32373	-1.45365
48243307	chr19:48243307:CT:C	3.12154e-06	-1.90776e-10	-1.36956	6.08285e-05	-1.90776e-10	-1.3647
48243351	chr19:48243351:T:C	1.79988e-06	-0.451162	-1.46901	4.78238e-05	-0.143133	-1.46211
48243424	chr19:48243424:C:T	1.6943e-06	-0.580246	-1.40037	2.61832e-05	-0.806516	-1.40113
48243589	chr19:48243589:A:G	3.20438e-06	-1.90776e-10	-1.34337	6.22459e-05	-1.90776e-10	-1.34167
48243810	chr19:48243810:C:T	4.52013e-06	-1.90776e-10	-0.999349	8.87809e-05	-1.90776e-10	-0.986593
48244305	chr19:48244305:C:T	1.27578e-06	-0.784143	-1.48019	1.90638e-05	-1.02162	-1.50335
48244390	chr19:48244390:A:G	3.20199e-06	-1.90776e-10	-1.34412	6.05581e-05	-1.90776e-10	-1.36916
48244501	chr19:48244501:C:T	3.157e-06	-1.90776e-10	-1.35827	5.9751e-05	-1.90776e-10	-1.38258
48244700	chr19:48244700:A:AT	4.74702e-06	-1.90776e-10	-0.950371	9.0246e-05	-1.90776e-10	-0.970224
48244745	chr19:48244745:A:G	3.19138e-06	-1.90776e-10	-1.34743	6.03253e-05	-1.90776e-10	-1.37301
48245032	chr19:48245032:C:T	2.7839e-06	-1.48403	-9.17177e-10	5.9671e-05	-1.38392	-9.17177e-10
48245042	chr19:48245042:T:C	3.20571e-06	-1.90776e-10	-1.34296	6.22721e-05	-1.90776e-10	-1.34125
48245157	chr19:48245157:C:T	3.17898e-06	-1.90776e-10	-1.35133	6.01344e-05	-1.90776e-10	-1.37618
48245456	chr19:48245456:G:A	1.46386e-06	-0.800778	-1.32603	2.43443e-05	-1.03264	-1.24783
48245578	chr19:48245578:G:A	3.16495e-06	-1.90776e-10	-1.35575	5.98904e-05	-1.90776e-10	-1.38025
48245642	chr19:48245642:CAT:C	1.47542e-06	-1.52605	-0.592897	3.66834e-05	-1.42966	-0.440777
48245743	chr19:48245743:T:C	2.9042e-06	-1.90776e-10	-1.44173	5.58346e-05	-1.90776e-10	-1.45037
48245905	chr19:48245905:G:A	1.24158e-06	-0.910497	-1.38101	1.97298e-05	-1.05605	-1.43458
48245971	chr19:48245971:A:G	1.10033e-06	-1.25409	-1.15819	1.86277e-05	-1.36796	-1.18015
48246210	chr19:48246210:T:C	2.73639e-06	-1.50125	-9.17177e-10	5.70463e-05	-1.4289	-9.17177e-10
48246327	chr19:48246327:A:G	1.09798e-06	-1.34554	-1.06888	1.9627e-05	-1.38168	-1.11417
48246368	chr19:48246368:G:A	3.32834e-06	-1.90776e-10	-1.30541	6.27405e-05	-1.90776e-10	-1.33376
48246499	chr19:48246499:T:C	3.01043e-06	-1.90776e-10	-1.40581	5.92895e-05	-1.90776e-10	-1.39033
48246505	chr19:48246505:G:A	3.16694e-06	-1.90776e-10	-1.35512	6.00767e-05	-1.90776e-10	-1.37714
48246522	chr19:48246522:G:A	3.4019e-06	-1.90776e-10	-1.28356	6.60702e-05	-1.90776e-10	-1.28205
48246607	chr19:48246607:A:G	1.25204e-06	-0.906342	-1.37677	1.98632e-05	-1.05248	-1.43142
48247027	chr19:48247027:C:T	1.24856e-06	-0.91775	-1.36815	1.97934e-05	-1.06253	-1.42489
48247529	chr19:48247529:C:G	1.32703e-06	-0.882041	-1.34291	2.26222e-05	-1.10761	-1.24622
48247672	chr19:48247672:C:T	7.75632e-07	-1.39376	-1.36821	1.45302e-05	-1.41904	-1.3775
48247720	chr19:48247720:T:C	1.64673e-06	-0.695061	-1.31404	2.69144e-05	-0.946654	-1.23345
48247923	chr19:48247923:CAATTA:C	1.53602e-06	-0.708231	-1.37046	2.49046e-05	-0.95661	-1.3011
48248089	chr19:48248089:T:C	1.24962e-06	-0.902606	-1.38245	1.98523e-05	-1.04952	-1.43492
48248551	chr19:48248551:C:T	8.24958e-07	-1.36001	-1.3403	1.54178e-05	-1.38802	-1.34922
48248639	chr19:48248639:G:C	1.292e-06	-0.819951	-1.43175	2.11518e-05	-1.05609	-1.36495
48248920	chr19:48248920:G:A	3.08029e-06	-1.90776e-10	-1.38286	5.89268e-05	-1.90776e-10	-1.39647
48248981	chr19:48248981:T:A	3.08029e-06	-1.90776e-10	-1.38286	5.89268e-05	-1.90776e-10	-1.39647
48249533	chr19:48249533:G:A	3.39886e-06	-1.90776e-10	-1.28445	6.52244e-05	-1.90776e-10	-1.29493
48249999	chr19:48249999:T:TTAA	1.49157e-06	-0.808715	-1.29934	2.47539e-05	-0.901919	-1.36186
48250175	chr19:48250175:A:C	6.84372e-07	-1.51668	-1.37046	1.35655e-05	-1.49532	-1.36992
48250460	chr19:48250460:T:C	3.21156e-06	-1.90776e-10	-1.34113	6.14736e-05	-1.90776e-10	-1.35416
48250872	chr19:48250872:C:A	7.31036e-07	-1.53262	-1.28857	1.44098e-05	-1.5155	-1.28935
48251170	chr19:48251170:A:C	2.86905e-06	-1.90776e-10	-1.45391	5.52101e-05	-1.90776e-10	-1.46162
48251240	chr19:48251240:A:G	3.18856e-06	-1.90776e-10	-1.34832	6.10497e-05	-1.90776e-10	-1.36107
48251529	chr19:48251529:C:A	1.936e-06	-0.435259	-1.412	4.2083e-05	-0.322911	-1.41021
48251558	chr19:48251558:G:A	7.35314e-07	-1.53032	-1.28502	1.45024e-05	-1.51263	-1.28582
48251627	chr19:48251627:T:C	2.84443e-06	-1.90776e-10	-1.46253	5.53338e-05	-1.90776e-10	-1.45938
48251849	chr19:48251849:G:A	7.46321e-07	-1.53388	-1.26661	1.47031e-05	-1.51736	-1.26735
48252421	chr19:48252421:T:C	2.88132e-06	-1.44964	-9.17177e-10	5.5998e-05	-1.44745	-9.17177e-10
48252493	chr19:48252493:A:G	2.80766e-06	-1.90776e-10	-1.47554	5.41037e-05	-1.90776e-10	-1.48186
48252838	chr19:48252838:T:C	3.01071e-06	-1.40571	-9.17177e-10	6.05059e-05	-1.37002	-9.17177e-10
48252840	chr19:48252840:T:C	1.01272e-05	-0.192669	-9.17177e-10	0.000151422	-0.452691	-9.17177e-10
48252973	chr19:48252973:C:A	3.12288e-06	-1.90776e-10	-1.36913	5.93696e-05	-1.90776e-10	-1.38898
48253651	chr19:48253651:G:A	3.74216e-06	-1.18823	-9.17177e-10	6.69806e-05	-1.26836	-9.17177e-10
48254203	chr19:48254203:T:C	6.08471e-07	-1.52353	-1.48116	1.12988e-05	-1.54883	-1.49924
48254314	chr19:48254314:G:T	1.25041e-06	-0.904344	-1.38008	2.10944e-05	-1.12256	-1.30119
48254344	chr19:48254344:C:T	3.37626e-06	-1.90776e-10	-1.29112	6.69575e-05	-1.90776e-10	-1.26871
48254351	chr19:48254351:T:C	7.24392e-07	-1.5279	-1.30241	1.42902e-05	-1.50946	-1.30373
48254356	chr19:48254356:A:C	2.11184e-06	-0.2983	-1.46203	4.61923e-05	-0.179174	-1.46078
48254510	chr19:48254510:T:C	2.50266e-06	-0.696096	-0.894439	4.37054e-05	-0.942682	-0.75261
48254575	chr19:48254575:C:A	2.72837e-06	-1.90776e-10	-1.50418	5.35133e-05	-1.90776e-10	-1.49283
48254838	chr19:48254838:A:G	6.05849e-07	-1.52339	-1.48562	1.12677e-05	-1.54879	-1.50204
48255034	chr19:48255034:G:A	3.26075e-06	-1.90776e-10	-1.32593	6.33839e-05	-1.90776e-10	-1.32355
48255134	chr19:48255134:A:G	1.21133e-06	-0.949803	-1.36637	2.06965e-05	-1.0253	-1.4175
48255152	chr19:48255152:G:A	2.80341e-06	-1.90776e-10	-1.47705	5.42347e-05	-1.90776e-10	-1.47944
48255284	chr19:48255284:T:G	2.66799e-06	-1.52656	-9.17177e-10	5.03532e-05	-1.5537	-9.17177e-10
48255357	chr19:48255357:T:A	1.11397e-06	-0.942344	-1.45762	1.84512e-05	-1.10233	-1.45531
48255449	chr19:48255449:G:A	6.00524e-07	-1.52192	-1.49593	1.12034e-05	-1.548	-1.50854
48255488	chr19:48255488:T:C	6.02501e-07	-1.5205	-1.49405	1.12221e-05	-1.54737	-1.50751
48255548	chr19:48255548:A:G	8.51891e-07	-1.51492	-1.15326	1.85422e-05	-1.547	-1.00571
48255702	chr19:48255702:T:C	5.9583e-07	-1.53035	-1.49534	1.11669e-05	-1.55131	-1.5085
48255834	chr19:48255834:T:G	5.91012e-07	-1.52667	-1.50714	1.11408e-05	-1.54884	-1.51331
48255879	chr19:48255879:T:G	1.36753e-06	-0.832244	-1.36264	2.27138e-05	-1.05635	-1.29343
48255916	chr19:48255916:T:C	5.93363e-07	-1.52151	-1.50832	1.11496e-05	-1.54783	-1.51353
48255928	chr19:48255928:G:A	1.39896e-06	-0.867678	-1.30448	2.38249e-05	-1.09163	-1.21041
48255931	chr19:48255931:C:T	7.11551e-07	-1.5219	-1.3263	1.40391e-05	-1.50204	-1.32888
48255944	chr19:48255944:G:A	2.21693e-06	-0.677089	-1.03468	3.804e-05	-0.926285	-0.907839
48256108	chr19:48256108:A:T	5.93515e-07	-1.52334	-1.50624	1.11474e-05	-1.54853	-1.51302
48256373	chr19:48256373:A:G	2.77374e-06	-1.90776e-10	-1.48769	5.29277e-05	-1.90776e-10	-1.50384
48256420	chr19:48256420:C:T	1.38986e-06	-0.784369	-1.39432	2.38872e-05	-0.880852	-1.41857
48256470	chr19:48256470:T:C	1.48026e-06	-0.738421	-1.37725	2.52748e-05	-0.839126	-1.40383
48256474	chr19:48256474:T:C	1.43913e-06	-0.761614	-1.38224	2.46163e-05	-0.861059	-1.4083
48256721	chr19:48256721:C:G	1.37724e-06	-0.805135	-1.38267	2.36366e-05	-0.901564	-1.4084
48256748	chr19:48256748:G:C	1.40711e-06	-0.792604	-1.37375	2.41128e-05	-0.889894	-1.40013
48256765	chr19:48256765:A:G	1.3986e-06	-0.792155	-1.38026	2.39668e-05	-0.889853	-1.40624
48256972	chr19:48256972:G:A	1.47512e-06	-0.75438	-1.36477	2.51765e-05	-0.85438	-1.39247
48257085	chr19:48257085:C:A	1.4399e-06	-0.767653	-1.37566	2.46268e-05	-0.866821	-1.40211
48257099	chr19:48257099:A:G	1.88726e-06	-0.397915	-1.47485	4.09756e-05	-0.28607	-1.47372
48257159	chr19:48257159:A:G	1.40084e-06	-0.79162	-1.37919	2.39996e-05	-0.889444	-1.40528
48257238	chr19:48257238:T:C	2.71017e-06	-1.90776e-10	-1.51088	5.24603e-05	-1.90776e-10	-1.51271
48257410	chr19:48257410:CTTCT:C	3.91737e-06	-0.343558	-0.798911	5.82253e-05	-0.603258	-0.805186
48257514	chr19:48257514:C:T	1.47714e-06	-0.766511	-1.35127	2.52039e-05	-0.865996	-1.37977
48257808	chr19:48257808:A:G	1.30306e-06	-0.896874	-1.3463	2.27358e-05	-0.974912	-1.37391
48258113	chr19:48258113:A:G	3.99018e-06	-1.90776e-10	-1.12405	7.66597e-05	-1.90776e-10	-1.13339
48258183	chr19:48258183:AAAAT:A	1.31588e-06	-0.897729	-1.33566	2.2953e-05	-0.975464	-1.36385
48258203	chr19:48258203:A:C	1.31273e-06	-0.897559	-1.33822	2.29084e-05	-0.975233	-1.36603
48258333	chr19:48258333:A:T	3.17663e-06	-1.90776e-10	-1.35207	6.17105e-05	-1.90776e-10	-1.35031
48258362	chr19:48258362:T:C	1.38275e-06	-0.835389	-1.34843	2.40727e-05	-0.916327	-1.37536
48258541	chr19:48258541:A:G	7.96249e-07	-1.22375	-1.51198	1.40498e-05	-1.31667	-1.51349
48258587	chr19:48258587:T:C	1.29442e-06	-0.903392	-1.34643	2.26167e-05	-0.980516	-1.37356
48258685	chr19:48258685:G:T	7.75578e-07	-1.25022	-1.51182	1.37381e-05	-1.33917	-1.51342
48258694	chr19:48258694:T:A	4.25726e-06	-1.90776e-10	-1.05926	8.04935e-05	-1.90776e-10	-1.08459
48259000	chr19:48259000:T:C	1.49396e-06	-1.13108	-0.975377	2.78011e-05	-1.1398	-1.00789
48259041	chr19:48259041:GAA:G	1.17093e-06	-0.963639	-1.38645	2.06169e-05	-1.03641	-1.41024
48259175	chr19:48259175:G:A	6.32153e-07	-1.48547	-1.48105	1.20808e-05	-1.50577	-1.47537
48259315	chr19:48259315:T:G	1.84338e-06	-1.12342	-0.772868	3.39487e-05	-1.13302	-0.814892
48259424	chr19:48259424:C:T	1.29012e-06	-0.90138	-1.35177	2.25425e-05	-0.978976	-1.37839
48259467	chr19:48259467:T:C	1.3632e-06	-0.853839	-1.34422	2.37124e-05	-0.935163	-1.3716
48259596	chr19:48259596:A:G	3.95926e-06	-1.90776e-10	-1.13183	7.60751e-05	-1.90776e-10	-1.14104
48259668	chr19:48259668:C:T	1.27152e-06	-0.953201	-1.31447	2.22118e-05	-1.02785	-1.34429
48259699	chr19:48259699:G:A	1.24966e-06	-0.941761	-1.34326	2.18765e-05	-1.01657	-1.37078
48259751	chr19:48259751:C:T	2.85494e-06	-0.57243	-0.886409	4.80876e-05	-0.665492	-0.934247
48259965	chr19:48259965:T:G	2.77891e-06	-0.583398	-0.902433	4.69403e-05	-0.675365	-0.948522
48259983	chr19:48259983:C:T	5.92753e-07	-1.52905	-1.50181	1.14867e-05	-1.53208	-1.4995
48260178	chr19:48260178:G:C	3.0339e-06	-1.90776e-10	-1.39804	6.01778e-05	-1.90776e-10	-1.37546
48260299	chr19:48260299:G:A	6.55483e-07	-1.49924	-1.43103	1.27459e-05	-1.48622	-1.44133
48260492	chr19:48260492:T:C	2.33965e-06	-0.166217	-1.49167	3.00529e-05	-0.568381	-1.50142
48260540	chr19:48260540:C:A	2.53256e-06	-0.217499	-1.36116	3.89363e-05	-0.467927	-1.34291
48260545	chr19:48260545:TTTTC:T	1.07618e-05	1.08679	-1.21867	0.000123712	0.495904	-1.15071
48260884	chr19:48260884:C:T	7.02768e-07	-1.50087	-1.35975	1.39571e-05	-1.49146	-1.34532
48261002	chr19:48261002:C:A	3.55907e-06	-1.90776e-10	-1.23839	6.7285e-05	-1.90776e-10	-1.26383
48261203	chr19:48261203:A:G	1.43439e-06	-0.682706	-1.46444	1.94508e-05	-1.04434	-1.46054
48261205	chr19:48261205:A:G	8.52476e-06	-0.364914	-9.17177e-10	0.000125619	-0.639511	-9.17177e-10
48261271	chr19:48261271:C:G	7.42154e-07	-1.50916	-1.29693	1.47796e-05	-1.50062	-1.27889
48261438	chr19:48261438:G:A	2.12554e-06	-0.288576	-1.46529	2.75998e-05	-0.674404	-1.48055
48261464	chr19:48261464:T:C	1.39641e-06	-0.740223	-1.43376	1.98416e-05	-1.07929	-1.40569
48261544	chr19:48261544:A:T	6.78283e-07	-1.51887	-1.37721	1.34691e-05	-1.51118	-1.36119
48261600	chr19:48261600:G:A	8.37551e-07	-1.53271	-1.15245	1.67271e-05	-1.52674	-1.129
48261624	chr19:48261624:G:T	1.95201e-06	-0.367168	-1.47186	2.57189e-05	-0.739758	-1.48578
48261728	chr19:48261728:G:A	1.77058e-06	-0.701825	-1.23476	2.59612e-05	-1.05064	-1.16552
48261860	chr19:48261860:G:A	1.87092e-06	-0.398673	-1.48279	2.48524e-05	-0.765065	-1.49475
48261982	chr19:48261982:C:T	3.16116e-06	-1.90776e-10	-1.35695	6.24415e-05	-1.90776e-10	-1.33853
48261985	chr19:48261985:C:T	3.16229e-06	-1.90776e-10	-1.35659	5.94124e-05	-1.90776e-10	-1.38826
48262006	chr19:48262006:C:T	1.97572e-06	-0.327665	-1.49929	2.60395e-05	-0.706562	-1.50659
48262037	chr19:48262037:C:G	2.04591e-06	-0.289887	-1.50216	2.68095e-05	-0.675507	-1.5085
48262046	chr19:48262046:A:G	7.42288e-07	-1.51285	-1.29306	1.47494e-05	-1.50488	-1.27668
48262176	chr19:48262176:C:T	1.99895e-06	-0.321785	-1.49348	2.62822e-05	-0.701508	-1.50236
48262199	chr19:48262199:C:T	1.78927e-06	-0.686239	-1.23984	2.60708e-05	-1.03901	-1.17294
48262200	chr19:48262200:C:G	3.55224e-06	-1.24031	-9.17177e-10	8.02019e-05	-1.08822	-9.17177e-10
48262254	chr19:48262254:T:C	1.9717e-06	-0.329537	-1.49945	2.59893e-05	-0.708346	-1.50673
48262276	chr19:48262276:A:G	7.67061e-07	-1.51696	-1.25612	1.52601e-05	-1.50924	-1.23828
48262622	chr19:48262622:G:A	2.5707e-06	-0.0903293	-1.47338	4.07622e-05	-0.294376	-1.47063
48262767	chr19:48262767:G:C	1.36107e-06	-0.748732	-1.45089	2.08218e-05	-0.98221	-1.45455
48262773	chr19:48262773:T:C	3.05511e-06	-1.90776e-10	-1.39107	5.6497e-05	-1.90776e-10	-1.43858
48262775	chr19:48262775:G:A	2.3483e-06	-0.302829	-1.35137	3.95137e-05	-0.425644	-1.37047
48262778	chr19:48262778:T:C	1.87322e-06	-0.445646	-1.43458	2.50861e-05	-0.795558	-1.45489
48262781	chr19:48262781:A:T	3.14892e-06	-1.90776e-10	-1.36083	5.78636e-05	-1.90776e-10	-1.41468
48262788	chr19:48262788:A:G	2.82065e-06	-1.90776e-10	-1.47092	5.33832e-05	-1.90776e-10	-1.49527
48263026	chr19:48263026:A:G	6.29052e-06	-1.90776e-10	-0.668845	0.000114218	-1.90776e-10	-0.734653
48263027	chr19:48263027:T:C	6.13743e-06	-1.90776e-10	-0.693483	0.000111532	-1.90776e-10	-0.758452
48263044	chr19:48263044:G:T	3.47018e-06	-1.90776e-10	-1.26368	6.79403e-05	-1.90776e-10	-1.25413
48263045	chr19:48263045:C:T	9.47268e-07	-1.17776	-1.3843	1.55658e-05	-1.4049	-1.32279
48263046	chr19:48263046:G:A	1.73923e-06	-0.474752	-1.4797	2.42555e-05	-0.824473	-1.45965
48263091	chr19:48263091:T:C	4.86749e-06	-1.90776e-10	-0.925309	9.51284e-05	-1.90776e-10	-0.917536
48263185	chr19:48263185:C:T	3.06761e-06	-1.90776e-10	-1.38699	6.05431e-05	-1.90776e-10	-1.36941
48263313	chr19:48263313:C:T	1.37132e-06	-1.4645	-0.727622	2.82704e-05	-1.43407	-0.696875
48263324	chr19:48263324:A:G	6.4589e-07	-1.43152	-1.51349	1.22195e-05	-1.45639	-1.51334
48263370	chr19:48263370:G:T	2.77495e-06	-1.90776e-10	-1.48726	5.38811e-05	-1.90776e-10	-1.48598
48263549	chr19:48263549:C:T	9.70496e-07	-1.51719	-1.02065	1.76544e-05	-1.54301	-1.05877
48263696	chr19:48263696:T:A	6.85252e-07	-1.49818	-1.38768	1.25755e-05	-1.53072	-1.41029
48263936	chr19:48263936:G:A	7.19762e-07	-1.55338	-1.28335	1.45358e-05	-1.53634	-1.25981
48264301	chr19:48264301:G:A	3.09211e-06	-1.37903	-9.17177e-10	9.80656e-05	-0.887127	-9.17177e-10
48264571	chr19:48264571:C:T	3.09914e-06	-1.37676	-9.17177e-10	9.84743e-05	-0.882967	-9.17177e-10
48264630	chr19:48264630:A:AG	8.76307e-07	-1.49525	-1.14467	1.61465e-05	-1.52806	-1.163
48264757	chr19:48264757:G:C	4.68506e-06	-1.90776e-10	-0.963511	9.08375e-05	-1.90776e-10	-0.963692
48264769	chr19:48264769:A:G	8.51966e-07	-1.48648	-1.18162	1.5656e-05	-1.52216	-1.19975
48264836	chr19:48264836:T:C	6.84734e-07	-1.49856	-1.38806	1.26514e-05	-1.52383	-1.41117
48264910	chr19:48264910:C:G	4.8079e-06	-1.90776e-10	-0.937629	9.31989e-05	-1.90776e-10	-0.938027
48264918	chr19:48264918:T:C	4.8079e-06	-1.90776e-10	-0.937629	9.31989e-05	-1.90776e-10	-0.938027
48264957	chr19:48264957:G:A	1.41901e-06	-1.52261	-0.635321	2.60592e-05	-1.54565	-0.666744
48265259	chr19:48265259:A:G	1.33486e-06	-1.52606	-0.693004	2.47476e-05	-1.54911	-0.714927
48265271	chr19:48265271:G:A	3.291e-06	-1.90776e-10	-1.3167	6.37412e-05	-1.90776e-10	-1.31793
48265363	chr19:48265363:G:A	2.34718e-06	-1.11249	-0.542183	4.12278e-05	-1.09697	-0.656678
48265498	chr19:48265498:G:A	9.17765e-07	-1.16992	-1.42378	1.85885e-05	-1.10624	-1.44398
48265511	chr19:48265511:A:C	4.3096e-06	-1.90776e-10	-1.04704	7.75517e-05	-1.90776e-10	-1.12182
48265577	chr19:48265577:C:T	4.43173e-06	-1.90776e-10	-1.0191	8.74919e-05	-1.90776e-10	-1.00122
48265882	chr19:48265882:T:C	9.23982e-07	-1.13811	-1.44884	1.47593e-05	-1.31546	-1.46543
48265888	chr19:48265888:C:T	2.75235e-06	-1.90776e-10	-1.49543	5.38745e-05	-1.90776e-10	-1.48611
48266155	chr19:48266155:C:A	4.05375e-06	-1.90776e-10	-1.10825	7.93e-05	-1.90776e-10	-1.09953
48266871	chr19:48266871:C:T	1.73063e-06	-1.21374	-0.745662	3.05081e-05	-1.20346	-0.851315
48266980	chr19:48266980:A:G	4.62084e-06	-1.90776e-10	-0.977313	8.83546e-05	-1.90776e-10	-0.991405
48267310	chr19:48267310:A:G	2.71029e-06	-0.0902502	-1.42058	5.30052e-05	-0.106137	-1.39624
48267436	chr19:48267436:G:A	1.74898e-06	-1.23233	-0.716523	3.0688e-05	-1.2273	-0.821595
48267466	chr19:48267466:A:G	1.31069e-06	-1.51937	-0.717963	2.48748e-05	-1.54958	-0.709329
48267728	chr19:48267728:A:G	1.23831e-06	-1.51965	-0.774489	2.39346e-05	-1.54857	-0.748866
48267933	chr19:48267933:G:C	3.27063e-06	-1.90776e-10	-1.32291	6.45252e-05	-1.90776e-10	-1.30571
48267989	chr19:48267989:G:A	2.80549e-06	-1.90776e-10	-1.47631	5.41773e-05	-1.90776e-10	-1.4805
48268389	chr19:48268389:G:A	1.27247e-06	-1.52881	-0.738114	2.43891e-05	-1.55268	-0.725946
48268517	chr19:48268517:A:T	1.40041e-06	-1.53367	-0.637456	2.68908e-05	-1.55366	-0.627324
48268596	chr19:48268596:A:G	1.55341e-06	-1.52117	-0.546259	2.95414e-05	-1.55026	-0.536713
48268668	chr19:48268668:A:C	1.61113e-06	-1.51302	-0.517932	3.04718e-05	-1.5472	-0.508763
48268670	chr19:48268670:A:C	1.62831e-06	-1.51405	-0.5063	3.09306e-05	-1.5477	-0.493322
48268672	chr19:48268672:A:C	1.53596e-06	-1.03552	-1.04321	2.90769e-05	-1.10841	-0.994414
48268674	chr19:48268674:A:C	2.85432e-06	-1.90776e-10	-1.45905	5.46087e-05	-1.90776e-10	-1.47257
48268747	chr19:48268747:T:A	5.30471e-06	-1.90776e-10	-0.839294	0.000100605	-1.90776e-10	-0.861557
48268913	chr19:48268913:G:A	1.57209e-06	-1.51874	-0.536747	2.98664e-05	-1.54948	-0.526544
48268976	chr19:48268976:A:G	8.56102e-07	-1.51461	-1.14864	1.56597e-05	-1.55154	-1.17013
48269020	chr19:48269020:T:C	4.27283e-06	-1.90776e-10	-1.05561	8.20283e-05	-1.90776e-10	-1.0657
48269295	chr19:48269295:T:A	2.78977e-06	-1.90776e-10	-1.48193	5.33928e-05	-1.90776e-10	-1.49509
48269542	chr19:48269542:G:A	9.44299e-07	-1.49883	-1.06637	1.93932e-05	-1.45319	-1.05465
48269705	chr19:48269705:CT:C	1.04286e-06	-1.53896	-0.926962	1.92143e-05	-1.55366	-0.96345
48269951	chr19:48269951:T:G	1.3064e-06	-1.13782	-1.10279	2.55363e-05	-1.1943	-1.03837
48270007	chr19:48270007:A:G	4.85435e-06	-0.358657	-0.569357	0.000129808	-0.082252	-0.524456
48270329	chr19:48270329:C:T	1.25832e-06	-1.18801	-1.0901	2.36956e-05	-1.14713	-1.16034
48270704	chr19:48270704:AAAGAAAGAAAGAG:A	2.77296e-06	-1.90776e-10	-1.48797	5.3732e-05	-1.90776e-10	-1.48876
48270707	chr19:48270707:GAA:G	4.32873e-06	-1.04261	-9.17177e-10	8.60252e-05	-1.01812	-9.17177e-10
48270845	chr19:48270845:G:C	8.94836e-07	-1.51507	-1.10393	1.75097e-05	-1.47681	-1.1332
48270854	chr19:48270854:G:A	3.66869e-06	-1.90776e-10	-1.20806	7.19122e-05	-1.90776e-10	-1.19732
48271025	chr19:48271025:C:T	7.05421e-07	-1.46481	-1.39204	1.36779e-05	-1.44934	-1.40765
48271050	chr19:48271050:C:T	6.22479e-06	-0.513265	-0.166084	9.92423e-05	-0.73482	-0.140379
48271426	chr19:48271426:G:A	1.17334e-06	-1.09581	-1.25222	2.12715e-05	-1.1278	-1.2876
48271604	chr19:48271604:CT:C	3.18814e-06	-1.90776e-10	-1.34845	6.24611e-05	-1.90776e-10	-1.33822
48271976	chr19:48271976:G:A	4.51763e-06	0.31571	-1.31561	6.22173e-05	-0.00474099	-1.33739
48272162	chr19:48272162:G:C	3.07066e-06	-1.90776e-10	-1.38599	5.90399e-05	-1.90776e-10	-1.39455
48272169	chr19:48272169:C:G	1.23545e-06	-0.939491	-1.35697	1.86531e-05	-1.17608	-1.37067
48272458	chr19:48272458:G:C	1.17578e-06	-1.21813	-1.12782	2.28596e-05	-1.20129	-1.1421
48273538	chr19:48273538:A:G	1.30487e-06	-1.04843	-1.19336	2.50523e-05	-1.02734	-1.22446
48273590	chr19:48273590:T:C	1.4669e-05	-0.301019	0.478869	0.000223469	-0.559461	0.49597
48273968	chr19:48273968:G:A	2.76736e-06	-1.90776e-10	-1.49	5.32183e-05	-1.90776e-10	-1.49836
48273973	chr19:48273973:G:A	3.34612e-06	-1.90776e-10	-1.30009	6.52777e-05	-1.90776e-10	-1.29411
48274369	chr19:48274369:CATCTT:C	4.15891e-06	-1.08263	-9.17177e-10	9.71801e-05	-0.896197	-9.17177e-10
48274567	chr19:48274567:T:C	1.35262e-06	-1.38853	-0.817315	2.7143e-05	-1.43563	-0.736009
48274874	chr19:48274874:C:T	2.90042e-06	-1.90776e-10	-1.44303	5.56008e-05	-1.90776e-10	-1.45457
48274941	chr19:48274941:G:A	8.01011e-07	-1.43419	-1.29558	1.49678e-05	-1.47774	-1.28912
48274946	chr19:48274946:C:T	1.44612e-06	-1.33083	-0.808168	2.85312e-05	-1.38599	-0.735777
48275122	chr19:48275122:G:A	3.20802e-06	-1.90776e-10	-1.34223	6.02881e-05	-1.90776e-10	-1.37363
48275657	chr19:48275657:A:G	1.16627e-05	-0.254735	0.203245	0.000174623	-0.522587	0.212452
48275666	chr19:48275666:G:A	8.316e-07	-1.48091	-1.21138	1.56387e-05	-1.5249	-1.19811
48275722	chr19:48275722:C:T	3.29138e-06	-1.90776e-10	-1.31658	6.17513e-05	-1.90776e-10	-1.34965
48275747	chr19:48275747:C:T	3.21194e-06	-1.90776e-10	-1.34101	6.03852e-05	-1.90776e-10	-1.37202
48275818	chr19:48275818:T:C	8.21168e-07	-1.50595	-1.19897	1.559e-05	-1.53959	-1.18654
48275914	chr19:48275914:A:G	1.10715e-06	-0.918823	-1.48727	1.65584e-05	-1.17344	-1.49242
48276191	chr19:48276191:T:C	6.31468e-06	-0.665012	-9.17177e-10	0.000131709	-0.59217	-9.17177e-10
48276361	chr19:48276361:A:G	1.3374e-06	-0.723817	-1.49335	2.06354e-05	-0.959028	-1.48673
48276419	chr19:48276419:G:T	6.04034e-07	-1.51698	-1.49503	1.2315e-05	-1.47294	-1.48901
48276436	chr19:48276436:C:T	2.87232e-06	-1.90776e-10	-1.45277	5.63249e-05	-1.90776e-10	-1.44163
48276514	chr19:48276514:T:C	1.85159e-06	-0.495522	-1.39632	3.34223e-05	-0.600476	-1.36306
48276651	chr19:48276651:G:A	9.92611e-07	-1.00377	-1.51153	1.51036e-05	-1.26887	-1.48896
48277174	chr19:48277174:T:G	5.96355e-07	-1.51394	-1.51087	1.22891e-05	-1.46015	-1.5039
48277209	chr19:48277209:G:A	5.97693e-07	-1.51786	-1.50471	1.23223e-05	-1.46689	-1.49446
48277436	chr19:48277436:A:C	1.97745e-06	-0.472737	-1.35335	3.71725e-05	-0.54429	-1.3129
48277640	chr19:48277640:G:A	4.27595e-06	-1.05488	-9.17177e-10	7.44124e-05	-1.16314	-9.17177e-10
48277644	chr19:48277644:T:G	1.36816e-06	-0.695015	-1.49941	3.1591e-05	-0.521859	-1.49803
48277694	chr19:48277694:T:C	1.72876e-06	-0.864518	-1.09597	2.3614e-05	-1.22652	-1.0844
48278097	chr19:48278097:G:A	6.02062e-07	-1.50179	-1.5135	1.24184e-05	-1.44331	-1.51028
48278176	chr19:48278176:T:C	6.11871e-07	-1.48562	-1.5135	1.27158e-05	-1.41964	-1.51028
48278216	chr19:48278216:T:C	6.0172e-07	-1.50231	-1.51354	1.2412e-05	-1.4437	-1.5104
48278230	chr19:48278230:C:T	6.01916e-07	-1.50203	-1.5135	1.24189e-05	-1.44327	-1.51028
48278481	chr19:48278481:C:A	6.03956e-07	-1.49844	-1.5137	1.24712e-05	-1.43804	-1.51131
48278493	chr19:48278493:A:G	6.06508e-07	-1.49463	-1.51329	1.25587e-05	-1.4326	-1.50975
48278617	chr19:48278617:G:A	1.35999e-06	-0.705649	-1.49476	1.77603e-05	-1.10679	-1.48901
48278660	chr19:48278660:GGGCCA:G	6.00788e-07	-1.5039	-1.5135	1.23848e-05	-1.44601	-1.51028
48278713	chr19:48278713:G:A	4.99286e-06	-0.89988	-9.17177e-10	0.000106398	-0.80558	-9.17177e-10
48279278	chr19:48279278:C:T	2.72838e-06	-1.90776e-10	-1.50418	5.271e-05	-1.90776e-10	-1.50796
48279300	chr19:48279300:A:G	6.01779e-07	-1.55132	-1.46443	1.19895e-05	-1.55172	-1.43701
48279641	chr19:48279641:A:T	2.71581e-06	-1.90776e-10	-1.5088	5.26155e-05	-1.90776e-10	-1.50975
48279823	chr19:48279823:C:T	2.64904e-06	-1.53369	-9.17177e-10	5.23078e-05	-1.51562	-9.17177e-10
48279855	chr19:48279855:C:T	2.60135e-06	-1.55186	-9.17177e-10	5.03487e-05	-1.55379	-9.17177e-10
48279986	chr19:48279986:C:T	2.12201e-06	-0.350434	-1.40509	3.83316e-05	-0.465787	-1.3607
48280031	chr19:48280031:T:C	3.25636e-06	-1.32728	-9.17177e-10	0.000102257	-0.845279	-9.17177e-10
48280213	chr19:48280213:G:A	3.24272e-06	-1.90776e-10	-1.33148	6.14085e-05	-1.90776e-10	-1.35522
48280274	chr19:48280274:C:T	5.90452e-07	-1.55145	-1.48331	1.17156e-05	-1.55175	-1.4601
48280275	chr19:48280275:T:G	5.90572e-07	-1.55127	-1.48328	1.17151e-05	-1.55191	-1.45998
48280567	chr19:48280567:T:C	5.99328e-07	-1.55288	-1.46695	1.19903e-05	-1.54985	-1.43882
48280735	chr19:48280735:T:G	2.94294e-06	-1.90776e-10	-1.42848	5.5866e-05	-1.90776e-10	-1.44981
48280795	chr19:48280795:C:T	2.71283e-06	-1.90776e-10	-1.5099	5.24838e-05	-1.90776e-10	-1.51226
48280884	chr19:48280884:A:C	6.22814e-07	-1.49469	-1.4867	1.36655e-05	-1.38405	-1.47384
48281078	chr19:48281078:A:G	6.01375e-07	-1.54598	-1.47044	1.18994e-05	-1.55411	-1.44217
48281240	chr19:48281240:A:G	6.05986e-07	-1.54995	-1.45884	1.20766e-05	-1.55287	-1.42863
48281305	chr19:48281305:G:A	5.85358e-07	-1.54873	-1.49469	1.15192e-05	-1.55343	-1.47532
48281348	chr19:48281348:A:G	1.02505e-06	-1.49809	-0.98506	2.04628e-05	-1.5534	-0.900753
48281365	chr19:48281365:T:C	5.99965e-07	-1.55156	-1.46721	1.19652e-05	-1.55163	-1.43913
48281413	chr19:48281413:G:A	4.37786e-06	-1.90776e-10	-1.03133	8.33722e-05	-1.90776e-10	-1.04945
48281473	chr19:48281473:T:G	6.08866e-07	-1.55212	-1.45192	1.22014e-05	-1.55095	-1.42026
48281634	chr19:48281634:C:A	0.000631242	3.9398	-9.17177e-10	0.00207997	2.16735	-9.17177e-10
48281657	chr19:48281657:G:C	6.86686e-07	-1.52128	-1.36248	1.34889e-05	-1.54782	-1.32308
48281709	chr19:48281709:T:TAG	5.95566e-07	-1.55192	-1.47421	1.18619e-05	-1.55123	-1.44821
48281847	chr19:48281847:C:T	5.91338e-07	-1.55127	-1.48199	1.17418e-05	-1.55187	-1.45774
48281987	chr19:48281987:C:T	5.49295e-06	-1.90776e-10	-0.804423	0.000102218	-1.90776e-10	-0.845657
48282323	chr19:48282323:A:G	6.02403e-07	-1.55237	-1.46235	1.20497e-05	-1.5507	-1.43302
48283042	chr19:48283042:G:T	1.46171e-06	-0.659053	-1.46923	3.39916e-05	-0.47857	-1.46808
48283470	chr19:48283470:C:T	2.77872e-06	-1.4859	-9.17177e-10	5.07397e-05	-1.54606	-9.17177e-10
48283513	chr19:48283513:G:T	2.00035e-06	-1.22931	-0.585261	3.4395e-05	-1.15404	-0.780814
48283796	chr19:48283796:C:T	3.63071e-06	-1.90776e-10	-1.21846	7.02741e-05	-1.90776e-10	-1.22036
48283874	chr19:48283874:T:C	1.87976e-06	-0.660869	-1.21587	2.46423e-05	-1.05977	-1.20853
48284027	chr19:48284027:C:G	2.8512e-06	-1.90776e-10	-1.46015	5.48988e-05	-1.90776e-10	-1.46727
48284552	chr19:48284552:C:T	7.40328e-07	-1.53556	-1.27299	1.48299e-05	-1.55298	-1.22313
48284555	chr19:48284555:T:C	4.31476e-06	0.229001	-1.27485	5.66506e-05	-0.192872	-1.24299
48285136	chr19:48285136:G:A	2.82467e-06	-1.90776e-10	-1.4695	5.42037e-05	-1.90776e-10	-1.48002
48285369	chr19:48285369:G:A	4.78603e-06	-1.90776e-10	-0.942188	8.95973e-05	-1.90776e-10	-0.977438
48285446	chr19:48285446:C:T	1.69253e-05	-1.90776e-10	0.320922	0.000281274	-1.90776e-10	0.166566
48285919	chr19:48285919:C:A	2.78082e-06	-1.90776e-10	-1.48514	5.41136e-05	-1.90776e-10	-1.48168
48286244	chr19:48286244:T:C	3.30981e-06	-1.90776e-10	-1.311	6.40133e-05	-1.90776e-10	-1.31367
48286338	chr19:48286338:A:G	3.19098e-06	-1.90776e-10	-1.34756	6.26889e-05	-1.90776e-10	-1.33458
48287136	chr19:48287136:G:A	4.45219e-06	-1.90776e-10	-1.01449	8.1577e-05	-1.90776e-10	-1.07122
48287221	chr19:48287221:C:T	5.10101e-06	-1.90776e-10	-0.87845	9.53477e-05	-1.90776e-10	-0.915233
48287266	chr19:48287266:C:T	2.74657e-06	-1.90776e-10	-1.49754	5.30386e-05	-1.90776e-10	-1.50174
48287428	chr19:48287428:T:C	1.98959e-06	-0.891925	-0.928036	3.03804e-05	-1.17835	-0.880618
48287634	chr19:48287634:T:A	2.75475e-06	-1.90776e-10	-1.49456	5.35752e-05	-1.90776e-10	-1.49168
48287711	chr19:48287711:G:A	3.59565e-06	-1.90776e-10	-1.22816	6.82558e-05	-1.90776e-10	-1.2495
48287775	chr19:48287775:C:T	2.73065e-06	-1.90776e-10	-1.50335	5.28374e-05	-1.90776e-10	-1.50554
48288277	chr19:48288277:G:A	4.53967e-06	-1.90776e-10	-0.995035	9.29979e-05	-1.90776e-10	-0.940187
48288440	chr19:48288440:G:A	1.00225e-06	-1.52455	-0.981098	2.07263e-05	-1.54408	-0.897285
48288527	chr19:48288527:C:G	3.82403e-06	-1.90776e-10	-1.16658	8.04386e-05	-1.90776e-10	-1.08527
48288794	chr19:48288794:C:T	3.24515e-06	-1.90776e-10	-1.33073	6.23147e-05	-1.90776e-10	-1.34057
48288867	chr19:48288867:A:T	3.07658e-06	-1.90776e-10	-1.38407	6.06891e-05	-1.90776e-10	-1.367
48288959	chr19:48288959:C:T	4.12856e-06	-1.90776e-10	-1.08996	8.2772e-05	-1.90776e-10	-1.05667
48288973	chr19:48288973:T:C	1.24239e-06	-1.49953	-0.791323	2.38935e-05	-1.54072	-0.758443
48288974	chr19:48288974:G:A	1.20562e-06	-1.53676	-0.784133	2.36413e-05	-1.554	-0.75577
48289038	chr19:48289038:A:G	7.14519e-06	-1.90776e-10	-0.541449	0.000159515	-1.90776e-10	-0.400624
48289130	chr19:48289130:T:C	7.82384e-06	-1.90776e-10	-0.450713	0.00014242	-1.90776e-10	-0.513981
48289165	chr19:48289165:G:A	2.86166e-06	-1.90776e-10	-1.45649	5.55702e-05	-1.90776e-10	-1.45512
48289233	chr19:48289233:T:C	6.48427e-07	-1.45951	-1.48158	1.66074e-05	-1.21352	-1.44939
48289915	chr19:48289915:G:A	3.21139e-06	-1.90776e-10	-1.34119	6.1792e-05	-1.90776e-10	-1.34899
48290150	chr19:48290150:G:A	1.6504e-05	-1.90776e-10	0.295714	0.000225544	-1.90776e-10	-0.0542475
48290433	chr19:48290433:G:T	7.30922e-07	-1.3143	-1.50704	1.51556e-05	-1.25608	-1.49832
48290917	chr19:48290917:G:C	6.92737e-07	-1.37152	-1.50347	1.40749e-05	-1.31899	-1.50938
48290926	chr19:48290926:T:C	4.13775e-06	-1.90776e-10	-1.08774	7.80873e-05	-1.90776e-10	-1.11494
48290945	chr19:48290945:C:T	3.86323e-06	-1.18683	0.0304437	7.49902e-05	-1.05218	-0.10323
48290989	chr19:48290989:A:T	9.71517e-07	-1.40804	-1.12874	2.09403e-05	-1.32589	-1.10519
48291031	chr19:48291031:G:C	3.85043e-06	-0.214267	-0.945437	5.58597e-05	-0.466603	-0.983317
48291034	chr19:48291034:C:T	6.04767e-06	-0.708215	-9.17177e-10	9.6088e-05	-0.907499	-9.17177e-10
48291098	chr19:48291098:G:A	3.14609e-06	-1.90776e-10	-1.36173	5.97098e-05	-1.90776e-10	-1.38327
48291117	chr19:48291117:G:A	1.0241e-06	-1.42656	-1.05752	2.20078e-05	-1.34904	-1.03233
48291521	chr19:48291521:G:A	3.93682e-06	-1.90776e-10	-1.13752	7.41978e-05	-1.90776e-10	-1.16603
48291710	chr19:48291710:A:G	2.36857e-05	-1.90776e-10	0.656982	0.000462119	-1.90776e-10	0.66306
48291730	chr19:48291730:C:G	4.39124e-06	-1.90776e-10	-1.02828	8.91325e-05	-1.90776e-10	-0.982639
48292218	chr19:48292218:A:T	2.71162e-06	-1.90776e-10	-1.51034	5.27482e-05	-1.90776e-10	-1.50723
48292371	chr19:48292371:G:A	2.35099e-06	-0.394908	-1.25815	7.65894e-05	0.185934	-1.32024
48292408	chr19:48292408:C:T	2.74915e-06	-1.90776e-10	-1.4966	5.28098e-05	-1.90776e-10	-1.50607
48293094	chr19:48293094:C:G	3.25472e-06	-1.90776e-10	-1.32778	6.37027e-05	-1.90776e-10	-1.31854
48293279	chr19:48293279:C:T	7.32918e-06	-1.90776e-10	-0.516026	0.000133579	-1.90776e-10	-0.578069
48293353	chr19:48293353:T:C	2.70245e-06	-1.90776e-10	-1.51373	5.25978e-05	-1.90776e-10	-1.51009
48293366	chr19:48293366:C:T	3.54843e-06	0.225384	-1.46677	0.000140006	0.912691	-1.44377
48293440	chr19:48293440:G:A	5.53285e-06	-1.90776e-10	-0.797185	0.000103039	-1.90776e-10	-0.837658
48293446	chr19:48293446:G:A	2.7123e-06	-1.51009	-9.17177e-10	5.39262e-05	-1.48515	-9.17177e-10
48293491	chr19:48293491:C:A	8.25172e-07	-1.51395	-1.1861	1.70122e-05	-1.48098	-1.15786
48293851	chr19:48293851:C:T	6.88294e-06	-1.90776e-10	-0.578842	0.000126366	-1.90776e-10	-0.63358
48294416	chr19:48294416:C:A	3.02503e-06	-1.40097	-9.17177e-10	6.09522e-05	-1.36267	-9.17177e-10
48294731	chr19:48294731:CTT:C	3.76164e-06	-1.90776e-10	-1.18303	7.03939e-05	-1.90776e-10	-1.21866
48294822	chr19:48294822:G:A	1.86877e-05	0.419974	-9.17177e-10	0.000252529	0.0587611	-9.17177e-10
48294917	chr19:48294917:T:C	7.01438e-07	-1.45064	-1.41188	1.4804e-05	-1.40217	-1.3757
48295144	chr19:48295144:T:A	4.36492e-06	0.0636677	-1.09796	6.26867e-05	-0.23864	-1.09597
48295198	chr19:48295198:T:A	6.9644e-07	-1.45133	-1.41833	1.46837e-05	-1.40327	-1.38276
48295698	chr19:48295698:G:A	2.89021e-06	-1.90776e-10	-1.44656	5.51026e-05	-1.90776e-10	-1.46357
48295763	chr19:48295763:A:G	5.47268e-06	-1.90776e-10	-0.80812	0.000101754	-1.90776e-10	-0.850202
48295826	chr19:48295826:A:C	3.31723e-06	-1.90776e-10	-1.30876	6.55645e-05	-1.90776e-10	-1.28973
48295894	chr19:48295894:C:A	2.59537e-06	-1.55416	-9.17177e-10	5.05057e-05	-1.55068	-9.17177e-10
48296348	chr19:48296348:C:T	1.43187e-06	-1.09488	-1.05403	3.43544e-05	-0.884274	-1.05176
48296364	chr19:48296364:G:A	3.97913e-06	-1.12683	-9.17177e-10	7.06052e-05	-1.21566	-9.17177e-10
48296383	chr19:48296383:T:C	2.93114e-06	-1.90776e-10	-1.4325	5.52836e-05	-1.90776e-10	-1.46029
48296459	chr19:48296459:A:G	1.34457e-06	-1.44864	-0.763169	3.49723e-05	-1.21325	-0.704957
48296634	chr19:48296634:G:C	2.72385e-06	-1.90776e-10	-1.50584	5.35238e-05	-1.90776e-10	-1.49264
48296734	chr19:48296734:C:T	2.70387e-06	-1.90776e-10	-1.51321	5.26803e-05	-1.90776e-10	-1.50852
48296961	chr19:48296961:T:C	7.85457e-07	-1.55422	-1.19516	1.55414e-05	-1.54897	-1.18028
48297076	chr19:48297076:G:A	2.89163e-06	-1.09249	-0.353579	4.99384e-05	-1.25108	-0.310893
48297363	chr19:48297363:G:A	2.81396e-06	-1.90776e-10	-1.47329	5.39423e-05	-1.90776e-10	-1.48485
48297428	chr19:48297428:C:T	1.18488e-05	-1.90776e-10	-0.0356635	0.000201835	-1.90776e-10	-0.165314
48297464	chr19:48297464:C:T	2.73355e-06	-1.90776e-10	-1.50229	5.25773e-05	-1.90776e-10	-1.51048
48297468	chr19:48297468:G:A	3.83467e-06	-1.90776e-10	-1.16381	7.60789e-05	-1.90776e-10	-1.14099
48297494	chr19:48297494:C:A	2.45577e-06	-0.193852	-1.4156	8.47317e-05	0.419878	-1.45315
48297534	chr19:48297534:A:G	1.05827e-06	-1.12353	-1.32772	2.49373e-05	-0.932026	-1.32437
48297657	chr19:48297657:G:A	1.07895e-06	-1.49893	-0.932972	2.32587e-05	-1.55374	-0.772341
48297775	chr19:48297775:C:T	7.63703e-06	-1.90776e-10	-0.47488	0.000139786	-1.90776e-10	-0.532652
48297790	chr19:48297790:T:C	4.05146e-06	0.201156	-1.30997	0.000144687	0.913672	-1.41187
48297796	chr19:48297796:G:A	9.88979e-06	-1.90776e-10	-0.216386	0.000172461	-1.90776e-10	-0.322594
48298169	chr19:48298169:T:C	1.37631e-06	-1.01832	-1.17016	3.26328e-05	-0.806175	-1.18127
48298306	chr19:48298306:G:A	3.6698e-06	-1.90776e-10	-1.20775	6.65533e-05	-1.90776e-10	-1.27476
48298887	chr19:48298887:G:A	3.58587e-06	-0.489266	-0.74162	4.19249e-05	-0.856822	-0.880062
48299326	chr19:48299326:G:A	1.12782e-05	-1.90776e-10	-0.0850165	0.000195412	-1.90776e-10	-0.197656
48299395	chr19:48299395:C:T	2.77714e-06	-1.48647	-9.17177e-10	5.41531e-05	-1.48095	-9.17177e-10
48299748	chr19:48299748:C:T	3.31723e-06	-1.90776e-10	-1.30876	6.55645e-05	-1.90776e-10	-1.28973
48299785	chr19:48299785:A:T	3.04806e-06	-1.39338	-9.17177e-10	5.23036e-05	-1.5157	-9.17177e-10
48299867	chr19:48299867:G:A	8.05598e-07	-1.44264	-1.28142	1.72645e-05	-1.39335	-1.23076
48299873	chr19:48299873:A:G	8.4995e-07	-1.51337	-1.15709	1.76015e-05	-1.48134	-1.12344
48300126	chr19:48300126:C:T	3.85969e-06	-1.90776e-10	-1.1573	7.59944e-05	-1.90776e-10	-1.1421
48300127	chr19:48300127:G:A	4.06956e-06	0.320645	-1.425	0.000142674	0.972001	-1.48421
48300225	chr19:48300225:C:A	1.27383e-06	-1.13325	-1.13261	3.00165e-05	-0.939385	-1.13163
48300261	chr19:48300261:C:T	9.99736e-06	-1.90776e-10	-0.205568	0.000174011	-1.90776e-10	-0.313646
48300270	chr19:48300270:T:A	2.88543e-06	-1.90776e-10	-1.44821	5.47984e-05	-1.90776e-10	-1.4691
48300477	chr19:48300477:G:C	7.56238e-06	-1.90776e-10	-0.484702	0.00013847	-1.90776e-10	-0.542113
48300831	chr19:48300831:T:C	2.59257e-06	-0.229434	-1.32581	8.74938e-05	0.38072	-1.38192
48300922	chr19:48300922:C:T	2.77044e-06	-1.90776e-10	-1.48888	5.30784e-05	-1.90776e-10	-1.50099
48300994	chr19:48300994:G:A	7.59406e-07	-1.44628	-1.33683	1.61792e-05	-1.39726	-1.29177
48301185	chr19:48301185:C:T	3.01581e-06	-1.90776e-10	-1.40402	5.93454e-05	-1.90776e-10	-1.38939
48301250	chr19:48301250:C:T	7.33106e-07	-1.45997	-1.35838	1.55104e-05	-1.41386	-1.3174
48301362	chr19:48301362:G:A	4.04702e-06	-1.90776e-10	-1.10991	7.97253e-05	-1.90776e-10	-1.09418
48301383	chr19:48301383:T:C	5.11206e-06	-1.34985	0.473569	0.000102176	-1.18248	0.336415
48301455	chr19:48301455:T:A	4.04878e-06	-1.90776e-10	-1.10947	7.97585e-05	-1.90776e-10	-1.09376
48301526	chr19:48301526:A:G	2.59676e-06	-1.55362	-9.17177e-10	5.04301e-05	-1.55218	-9.17177e-10
48301893	chr19:48301893:A:G	7.31927e-07	-1.51055	-1.30941	1.54429e-05	-1.47667	-1.25894
48302720	chr19:48302720:C:T	7.63703e-06	-1.90776e-10	-0.47488	0.000139786	-1.90776e-10	-0.532652
48302758	chr19:48302758:C:T	7.09705e-07	-1.43972	-1.41108	1.33551e-05	-1.55163	-1.32924
48302990	chr19:48302990:T:A	2.88317e-06	-1.90776e-10	-1.449	5.50005e-05	-1.90776e-10	-1.46542
48303013	chr19:48303013:C:T	2.74172e-06	-1.90776e-10	-1.4993	5.35529e-05	-1.90776e-10	-1.49209
48303171	chr19:48303171:G:A	2.88315e-06	-1.90776e-10	-1.44901	5.50008e-05	-1.90776e-10	-1.46542
48303569	chr19:48303569:C:T	1.15959e-05	-0.0572345	-9.17177e-10	0.000159372	-0.401522	-9.17177e-10
48303609	chr19:48303609:G:A	2.76109e-06	-1.90776e-10	-1.49226	5.31017e-05	-1.90776e-10	-1.50055
48303720	chr19:48303720:G:A	7.90568e-07	-1.50506	-1.23783	1.63121e-05	-1.47038	-1.21048
48303782	chr19:48303782:C:T	2.92503e-06	-1.90776e-10	-1.43458	5.74794e-05	-1.90776e-10	-1.42134
48303825	chr19:48303825:C:T	3.31335e-06	-1.90776e-10	-1.30993	6.39727e-05	-1.90776e-10	-1.31431
48303835	chr19:48303835:G:A	4.85592e-06	-1.90776e-10	-0.92769	9.41176e-05	-1.90776e-10	-0.928218
48303981	chr19:48303981:G:A	2.88315e-06	-1.90776e-10	-1.44901	5.50008e-05	-1.90776e-10	-1.46542
48304076	chr19:48304076:C:T	2.73931e-06	-1.90776e-10	-1.50018	5.27921e-05	-1.90776e-10	-1.5064
48304110	chr19:48304110:C:A	8.6351e-07	-1.51337	-1.14127	1.781e-05	-1.4815	-1.1115
48304660	chr19:48304660:G:A	2.76798e-06	-1.90776e-10	-1.48977	5.37346e-05	-1.90776e-10	-1.48871
48304764	chr19:48304764:G:T	7.59712e-07	-1.43897	-1.34374	1.6207e-05	-1.38851	-1.29881
48304873	chr19:48304873:T:C	7.64845e-07	-1.44755	-1.32842	1.63174e-05	-1.3989	-1.28163
48305427	chr19:48305427:C:T	5.21634e-06	-0.856092	-9.17177e-10	8.91868e-05	-0.982031	-9.17177e-10
48305490	chr19:48305490:C:T	3.6255e-06	-1.90776e-10	-1.2199	7.09425e-05	-1.90776e-10	-1.21089
48305594	chr19:48305594:T:C	1.35687e-06	-1.02841	-1.1743	3.26217e-05	-0.813155	-1.17463
48305925	chr19:48305925:G:A	8.37598e-06	-1.90776e-10	-0.382521	0.000152978	-1.90776e-10	-0.442471
48306037	chr19:48306037:C:T	7.58932e-07	-1.43503	-1.34871	1.61901e-05	-1.3836	-1.30476
48306058	chr19:48306058:C:CA	2.86658e-06	-1.90776e-10	-1.45477	5.42903e-05	-1.90776e-10	-1.47842
48306475	chr19:48306475:AT:A	4.34161e-06	0.0862635	-1.12591	6.14877e-05	-0.202158	-1.15177
48306631	chr19:48306631:T:C	2.9252e-06	-1.90776e-10	-1.43453	5.74823e-05	-1.90776e-10	-1.42129
48306648	chr19:48306648:A:G	3.79877e-06	-1.90776e-10	-1.17321	7.4724e-05	-1.90776e-10	-1.15896
48306768	chr19:48306768:C:T	4.05174e-06	-1.90776e-10	-1.10874	7.98106e-05	-1.90776e-10	-1.09311
48306841	chr19:48306841:G:A	3.02612e-06	-1.90776e-10	-1.40061	5.68142e-05	-1.90776e-10	-1.43298
48306949	chr19:48306949:A:G	5.81772e-07	-1.5537	-1.49586	1.23586e-05	-1.49642	-1.462
48306960	chr19:48306960:A:G	2.97771e-06	-1.90776e-10	-1.41673	5.66522e-05	-1.90776e-10	-1.43583
48306975	chr19:48306975:G:A	2.98248e-06	-1.90776e-10	-1.41513	5.67339e-05	-1.90776e-10	-1.43439
48307109	chr19:48307109:G:A	1.45389e-06	-1.51415	-0.61949	3.04854e-05	-1.48461	-0.570907
48307554	chr19:48307554:G:A	2.90629e-06	-1.90776e-10	-1.44101	5.54371e-05	-1.90776e-10	-1.45751
48307650	chr19:48307650:C:T	8.38402e-06	-0.381562	-9.17177e-10	0.000111367	-0.759932	-9.17177e-10
48307687	chr19:48307687:T:C	1.40036e-06	-0.97914	-1.19202	3.39919e-05	-0.755444	-1.1912
48307887	chr19:48307887:C:G	4.17151e-06	-1.90776e-10	-1.07961	8.16665e-05	-1.90776e-10	-1.07012
48308255	chr19:48308255:G:A	5.93942e-07	-1.55369	-1.47517	1.23069e-05	-1.45795	-1.50466
48308476	chr19:48308476:G:A	3.10914e-06	-1.90776e-10	-1.37354	5.82178e-05	-1.90776e-10	-1.40857
48308648	chr19:48308648:C:T	3.06627e-06	-1.90776e-10	-1.38743	5.92372e-05	-1.90776e-10	-1.39121
48308716	chr19:48308716:A:G	8.20071e-07	-1.24408	-1.46217	1.85029e-05	-1.06149	-1.49334
48308784	chr19:48308784:AG:A	2.8252e-06	-1.90776e-10	-1.46931	5.4093e-05	-1.90776e-10	-1.48206
48309209	chr19:48309209:C:T	3.16961e-06	-1.35428	-9.17177e-10	7.31171e-05	-1.1807	-9.17177e-10
48309243	chr19:48309243:G:A	2.72682e-06	-1.90776e-10	-1.50475	5.29622e-05	-1.90776e-10	-1.50318
48309513	chr19:48309513:C:T	2.85653e-06	-1.90776e-10	-1.45828	5.46093e-05	-1.90776e-10	-1.47256
48309757	chr19:48309757:A:G	9.03048e-05	1.9953	-9.17177e-10	0.000451511	0.639836	-9.17177e-10
48310013	chr19:48310013:A:T	7.42654e-07	-1.48512	-1.32029	1.57647e-05	-1.44514	-1.26985
48310398	chr19:48310398:C:T	2.96584e-06	-1.90776e-10	-1.42073	5.77008e-05	-1.90776e-10	-1.41749
48310418	chr19:48310418:T:C	6.79209e-07	-1.5255	-1.36922	1.4092e-05	-1.49771	-1.32945
48311480	chr19:48311480:G:A	2.99567e-06	-1.37744	-0.0332823	6.07552e-05	-1.22433	-0.141584
48312812	chr19:48312812:T:C	4.07062e-06	-1.90776e-10	-1.10409	8.01168e-05	-1.90776e-10	-1.08928
48312825	chr19:48312825:C:T	8.54853e-07	-1.52611	-1.13861	1.75714e-05	-1.49861	-1.10788
48312930	chr19:48312930:C:CCTT	5.31582e-06	-0.837202	-9.17177e-10	9.34131e-05	-0.935731	-9.17177e-10
48313052	chr19:48313052:C:T	3.08139e-06	-1.90776e-10	-1.38251	5.97445e-05	-1.90776e-10	-1.38269
48313158	chr19:48313158:G:A	2.73124e-06	-1.90776e-10	-1.50313	5.26842e-05	-1.90776e-10	-1.50845
48313519	chr19:48313519:T:G	7.37642e-07	-1.50298	-1.30921	1.52281e-05	-1.46811	-1.28151
48313550	chr19:48313550:A:G	5.90709e-07	-1.52797	-1.50635	1.37884e-05	-1.36915	-1.47979
48313667	chr19:48313667:G:A	2.8491e-06	-1.90776e-10	-1.46089	5.40041e-05	-1.90776e-10	-1.4837
48313897	chr19:48313897:CA:C	2.2362e-06	-0.284336	-1.41877	7.63455e-05	0.315895	-1.45339
48313929	chr19:48313929:C:T	3.96163e-06	-1.90776e-10	-1.13123	7.75063e-05	-1.90776e-10	-1.1224
48313938	chr19:48313938:T:C	1.45932e-06	-0.908407	-1.22151	3.59492e-05	-0.673076	-1.21758
48313981	chr19:48313981:G:A	3.94009e-06	-1.90776e-10	-1.13668	7.70784e-05	-1.90776e-10	-1.12794
48314150	chr19:48314150:G:A	8.65165e-07	-1.52374	-1.12898	1.78011e-05	-1.49517	-1.09833
48314204	chr19:48314204:G:A	2.91582e-06	-1.90776e-10	-1.43774	5.49745e-05	-1.90776e-10	-1.46589
48314735	chr19:48314735:G:A	8.76493e-07	-1.50549	-1.13422	1.81548e-05	-1.47073	-1.10309
48314815	chr19:48314815:A:C	1.56574e-06	-0.869605	-1.18993	3.89739e-05	-0.626349	-1.18352
48314875	chr19:48314875:G:C	3.05915e-06	-1.90776e-10	-1.38975	5.71855e-05	-1.90776e-10	-1.42646
48315061	chr19:48315061:TTTTC:T	4.80344e-06	-1.90776e-10	-0.938557	9.33261e-05	-1.90776e-10	-0.936664
48315230	chr19:48315230:C:T	2.88636e-06	-1.90776e-10	-1.44789	5.45341e-05	-1.90776e-10	-1.47394
48315342	chr19:48315342:C:T	7.38635e-06	-1.90776e-10	-0.508255	0.000135301	-1.90776e-10	-0.565263
48315347	chr19:48315347:C:A	2.89186e-06	-1.90776e-10	-1.44599	5.46258e-05	-1.90776e-10	-1.47226
48315528	chr19:48315528:A:C	1.16778e-05	-1.90776e-10	-0.0501997	0.000202263	-1.90776e-10	-0.163196
48315845	chr19:48315845:C:T	2.7928e-06	-1.90776e-10	-1.48084	5.31754e-05	-1.90776e-10	-1.49917
48316028	chr19:48316028:C:T	2.40489e-06	-0.262061	-1.36832	8.15461e-05	0.342602	-1.4142
48316320	chr19:48316320:C:T	1.88344e-06	-0.362115	-1.51268	6.57248e-05	0.216523	-1.50381
48316357	chr19:48316357:G:A	2.19595e-06	-0.241059	-1.48021	7.67389e-05	0.367639	-1.49999
48316386	chr19:48316386:A:ACC	6.852e-06	-1.90776e-10	-0.583349	0.000126051	-1.90776e-10	-0.636079
48316402	chr19:48316402:A:G	1.58612e-06	-0.802634	-1.24397	3.982e-05	-0.549788	-1.23861
48316439	chr19:48316439:C:T	2.81677e-06	-1.90776e-10	-1.4723	5.40926e-05	-1.90776e-10	-1.48207
48316677	chr19:48316677:T:C	8.52987e-07	-1.5157	-1.1512	1.75939e-05	-1.48435	-1.12086
48316761	chr19:48316761:G:A	5.5952e-06	-1.90776e-10	-0.785979	0.000103414	-1.90776e-10	-0.834021
48317190	chr19:48317190:T:C	1.47606e-06	-0.925596	-1.19292	3.63673e-05	-0.691156	-1.18794
48317560	chr19:48317560:G:A	4.15893e-06	0.0546735	-1.13731	5.89821e-05	-0.231992	-1.16354
48317604	chr19:48317604:G:A	2.26683e-06	-0.26962	-1.41989	7.76024e-05	0.333515	-1.45468
48317677	chr19:48317677:C:A	1.37447e-06	-0.98512	-1.2047	3.30175e-05	-0.764237	-1.21149
48317700	chr19:48317700:A:G	3.40433e-06	-1.90776e-10	-1.28284	6.65041e-05	-1.90776e-10	-1.2755
48318500	chr19:48318500:G:A	4.62553e-06	0.110362	-1.08666	6.52146e-05	-0.180469	-1.11461
48318562	chr19:48318562:C:T	2.83883e-06	-1.90776e-10	-1.4645	5.43793e-05	-1.90776e-10	-1.47678
48318639	chr19:48318639:C:A	2.28204e-06	-0.248514	-1.4343	7.85698e-05	0.35879	-1.46757
48318824	chr19:48318824:G:A	2.70298e-06	-1.90776e-10	-1.51353	5.25021e-05	-1.90776e-10	-1.51191
48319135	chr19:48319135:C:T	3.02387e-06	-1.90776e-10	-1.40135	5.71e-05	-1.90776e-10	-1.42796
48319248	chr19:48319248:C:A	8.28712e-07	-1.50711	-1.18866	1.71245e-05	-1.47286	-1.1594
48319272	chr19:48319272:T:C	1.64577e-06	-0.926812	-1.08287	4.05583e-05	-0.692312	-1.07771
48320288	chr19:48320288:G:A	7.56174e-06	-1.09829	0.613499	0.000285668	-0.668072	0.850138
48321044	chr19:48321044:C:A	4.16939e-06	0.428894	-1.50901	9.91683e-05	0.604772	-1.48072
48321108	chr19:48321108:C:T	4.39386e-06	-1.90776e-10	-1.02768	8.60636e-05	-1.90776e-10	-1.01768
48321219	chr19:48321219:C:T	6.05086e-06	0.245031	-0.952719	8.31714e-05	-0.0662517	-0.985609
48321296	chr19:48321296:A:G	3.85129e-06	-1.90776e-10	-1.15948	7.39519e-05	-1.90776e-10	-1.16935
48321845	chr19:48321845:G:A	7.32375e-06	0.477335	-0.994101	9.67353e-05	0.124757	-1.02554
48321878	chr19:48321878:C:T	5.27275e-06	-1.90776e-10	-0.845336	9.76278e-05	-1.90776e-10	-0.891601
48322041	chr19:48322041:A:C	4.97717e-06	-0.471294	-0.431734	0.000207469	0.060157	-0.197941
48322995	chr19:48322995:G:A	4.84101e-06	-1.90776e-10	-0.930765	9.16113e-05	-1.90776e-10	-0.955209
48323233	chr19:48323233:C:T	3.04069e-06	-1.28429	-0.111516	0.000106425	-0.834747	0.0294278
48323329	chr19:48323329:ACTAAAAATACAAAAATTGG:A	3.33134e-06	0.196448	-1.50096	8.06439e-05	0.38037	-1.46309
48323418	chr19:48323418:G:A	3.10709e-06	-1.3742	-9.17177e-10	6.3708e-05	-1.31845	-9.17177e-10
48323428	chr19:48323428:G:A	3.11687e-06	-1.90776e-10	-1.37106	5.86592e-05	-1.90776e-10	-1.40102
48323496	chr19:48323496:A:AC	3.04786e-06	-1.39345	-9.17177e-10	5.56093e-05	-1.45441	-9.17177e-10
48323853	chr19:48323853:T:C	7.92789e-07	-1.4668	-1.27329	1.45437e-05	-1.50873	-1.28688
48323968	chr19:48323968:G:A	3.36646e-06	-1.90776e-10	-1.29403	6.17012e-05	-1.90776e-10	-1.35046
48324031	chr19:48324031:T:C	2.84896e-06	-1.22092	-0.240015	0.000102735	-0.738073	-0.102542
48324658	chr19:48324658:T:TG	8.4326e-07	-1.2223	-1.45607	1.76625e-05	-1.12878	-1.47254
48324817	chr19:48324817:T:C	3.73821e-06	0.315135	-1.50442	8.94398e-05	0.491462	-1.47066
48324838	chr19:48324838:G:T	6.21789e-07	-1.55156	-1.43148	1.22443e-05	-1.55223	-1.41547
48325058	chr19:48325058:A:G	4.70519e-06	-1.90776e-10	-0.959222	8.91532e-05	-1.90776e-10	-0.982408
48325568	chr19:48325568:G:A	2.92034e-06	-1.90776e-10	-1.43619	5.48979e-05	-1.90776e-10	-1.46729
48325874	chr19:48325874:T:C	5.7459e-07	-1.55008	-1.5119	1.10908e-05	-1.55403	-1.51261
48326373	chr19:48326373:C:T	5.94206e-07	-1.54202	-1.48639	1.21655e-05	-1.54629	-1.42787
48326584	chr19:48326584:G:A	2.72142e-06	-1.90776e-10	-1.50673	5.24592e-05	-1.90776e-10	-1.51273
48326941	chr19:48326941:C:T	2.73233e-06	-1.90776e-10	-1.50274	5.30691e-05	-1.90776e-10	-1.50117
48327029	chr19:48327029:T:A	3.29101e-06	-1.23787	-0.0788229	0.000117737	-0.767822	0.0635133
48327057	chr19:48327057:G:A	6.37738e-07	-1.54797	-1.40975	1.25116e-05	-1.55401	-1.39209
48327193	chr19:48327193:C:T	4.72311e-06	-1.90776e-10	-0.955421	8.98756e-05	-1.90776e-10	-0.974337
48327406	chr19:48327406:G:T	3.54308e-06	-1.90776e-10	-1.24289	7.11514e-05	-1.90776e-10	-1.20795
48327492	chr19:48327492:C:T	3.39236e-06	-1.90776e-10	-1.28636	6.42042e-05	-1.90776e-10	-1.3107
48328007	chr19:48328007:T:C	5.76514e-07	-1.54927	-1.50938	1.11115e-05	-1.55418	-1.5106
48328520	chr19:48328520:G:A	2.95735e-06	-0.339425	-1.08417	0.000115363	0.219223	-0.943901
48328535	chr19:48328535:A:T	9.25754e-07	-1.55181	-1.03322	2.10029e-05	-1.53118	-0.896919
48329297	chr19:48329297:A:G	3.35911e-06	-1.23176	-0.0644517	0.00012037	-0.757812	0.0756194
48329569	chr19:48329569:G:A	1.04497e-06	-1.4969	-0.967008	1.86742e-05	-1.53168	-1.01394
48329570	chr19:48329570:C:T	2.7062e-06	-1.90776e-10	-1.51234	5.26934e-05	-1.90776e-10	-1.50827
48330081	chr19:48330081:TTGGA:T	4.80231e-06	-1.90776e-10	-0.938792	8.92339e-05	-1.90776e-10	-0.981503
48330351	chr19:48330351:A:G	3.06954e-06	-1.38636	-9.17177e-10	5.66812e-05	-1.43532	-9.17177e-10
48330471	chr19:48330471:G:A	1.54179e-06	-1.5072	-0.567747	2.57181e-05	-1.53413	-0.691441
48330543	chr19:48330543:C:T	3.58495e-06	-1.22339	-0.00775466	0.000129833	-0.745045	0.138528
48330603	chr19:48330603:A:C	6.69673e-06	-1.90776e-10	-0.60627	0.000123443	-1.90776e-10	-0.656984
48330677	chr19:48330677:C:G	5.11621e-06	0.468505	-1.34398	0.000122309	0.644581	-1.31079
48330885	chr19:48330885:C:T	2.1584e-06	-1.13644	-0.602077	7.48423e-05	-0.720165	-0.437215
48331486	chr19:48331486:G:T	5.04361e-06	-1.90776e-10	-0.889767	9.58212e-05	-1.90776e-10	-0.91028
48331693	chr19:48331693:G:A	2.59683e-06	-1.5536	-9.17177e-10	5.03243e-05	-1.55428	-9.17177e-10
48332337	chr19:48332337:C:T	5.45945e-05	-1.90776e-10	1.49205	0.00132271	-1.90776e-10	1.71468
48332696	chr19:48332696:C:G	1.12646e-06	-1.50818	-0.880634	2.01751e-05	-1.53897	-0.929339
48332825	chr19:48332825:A:C	2.05731e-06	-1.14693	-0.639554	7.0797e-05	-0.735039	-0.477908
48332939	chr19:48332939:C:T	3.48024e-06	-1.90776e-10	-1.26079	6.82381e-05	-1.90776e-10	-1.24976
48332951	chr19:48332951:G:A	3.21419e-06	-0.408117	-0.932196	0.000121832	0.13015	-0.800271
48332974	chr19:48332974:G:T	5.89427e-07	-1.54351	-1.49299	1.12901e-05	-1.55362	-1.49522
48333016	chr19:48333016:T:C	3.48024e-06	-1.90776e-10	-1.26079	6.82381e-05	-1.90776e-10	-1.24976
48333085	chr19:48333085:G:A	3.86391e-06	-1.90776e-10	-1.15621	7.25104e-05	-1.90776e-10	-1.18903
48333416	chr19:48333416:G:T	5.39588e-06	-0.271653	-0.5506	0.000217897	0.29253	-0.381272
48333675	chr19:48333675:G:A	4.77388e-06	-1.90776e-10	-0.944729	9.0934e-05	-1.90776e-10	-0.962629
48334562	chr19:48334562:CCTTCCTTT:C	5.33172e-06	-1.90776e-10	-0.834215	0.000100312	-1.90776e-10	-0.864475
48334615	chr19:48334615:C:T	3.88829e-06	-1.20296	0.053038	0.000143017	-0.715239	0.205442
48334691	chr19:48334691:C:G	4.36861e-06	-1.90776e-10	-1.03344	7.98452e-05	-1.90776e-10	-1.09267
48334886	chr19:48334886:G:GA	4.49932e-06	-1.90776e-10	-1.00396	8.92024e-05	-1.90776e-10	-0.981855
48335321	chr19:48335321:G:A	2.68171e-06	-1.52143	-9.17177e-10	5.63226e-05	-1.44167	-9.17177e-10
48335501	chr19:48335501:A:G	2.93549e-06	-1.344	-0.0870093	9.89021e-05	-0.938346	0.0597131
48336069	chr19:48336069:C:T	3.54014e-06	-1.90776e-10	-1.24372	6.94706e-05	-1.90776e-10	-1.23186
48336260	chr19:48336260:G:A	8.87564e-06	0.65564	-0.980218	0.000117	0.26682	-0.977408
48336528	chr19:48336528:AAAAT:A	2.7193e-06	-1.90776e-10	-1.50751	5.24438e-05	-1.90776e-10	-1.51302
48336792	chr19:48336792:A:G	2.07497e-06	-1.42303	-0.354912	6.46271e-05	-1.08053	-0.223603
48336833	chr19:48336833:C:T	3.00182e-06	-1.90776e-10	-1.40867	5.80282e-05	-1.90776e-10	-1.41183
48337070	chr19:48337070:C:T	2.95401e-06	-1.90776e-10	-1.42473	5.76934e-05	-1.90776e-10	-1.41762
48337190	chr19:48337190:T:G	3.15071e-06	-1.31788	-0.0423827	0.000108176	-0.894836	0.105835
48337371	chr19:48337371:A:G	9.0706e-07	-1.51909	-1.08634	1.80268e-05	-1.47881	-1.10209
48337433	chr19:48337433:G:A	2.62823e-06	-1.54158	-9.17177e-10	5.03351e-05	-1.55406	-9.17177e-10
48337540	chr19:48337540:C:T	3.22832e-06	0.158805	-1.49473	7.8177e-05	0.337245	-1.45103
48337571	chr19:48337571:A:G	2.63126e-06	-1.54042	-9.17177e-10	5.03433e-05	-1.5539	-9.17177e-10
48337928	chr19:48337928:G:A	8.08992e-07	-1.32576	-1.39409	2.3429e-05	-1.00041	-1.31838
48338608	chr19:48338608:A:T	2.73899e-06	-1.90776e-10	-1.5003	5.26168e-05	-1.90776e-10	-1.50973
48338826	chr19:48338826:G:A	2.89827e-06	-1.44378	-9.17177e-10	6.16167e-05	-1.35183	-9.17177e-10
48338973	chr19:48338973:C:T	1.02016e-06	-1.49407	-0.993863	2.05852e-05	-1.44541	-1.00278
48339069	chr19:48339069:G:A	3.50229e-06	-1.90776e-10	-1.25447	6.87218e-05	-1.90776e-10	-1.2427
48339084	chr19:48339084:CT:C	6.10528e-07	-1.52278	-1.47854	1.22642e-05	-1.48487	-1.48121
48339086	chr19:48339086:G:C	6.10892e-07	-1.52265	-1.47808	1.22722e-05	-1.48466	-1.48076
48339569	chr19:48339569:G:A	5.40245e-06	0.532984	-1.35402	0.000130587	0.721165	-1.32189
48339628	chr19:48339628:G:A	3.10476e-06	-1.90776e-10	-1.37495	5.90454e-05	-1.90776e-10	-1.39446
48340456	chr19:48340456:G:A	2.6245e-06	-1.543	-9.17177e-10	5.24408e-05	-1.51308	-9.17177e-10
48340496	chr19:48340496:C:T	6.35185e-07	-1.54354	-1.41819	1.23736e-05	-1.55424	-1.40296
48340546	chr19:48340546:T:G	2.70515e-06	-1.90776e-10	-1.51273	5.24058e-05	-1.90776e-10	-1.51375
48340687	chr19:48340687:C:T	6.21762e-07	-1.47454	-1.50855	1.11589e-05	-1.54761	-1.51291
48340772	chr19:48340772:G:A	3.13526e-06	-1.90776e-10	-1.36518	5.97033e-05	-1.90776e-10	-1.38338
48341004	chr19:48341004:T:C	6.99634e-06	0.4565	-1.019	9.284e-05	0.109883	-1.05177
48341133	chr19:48341133:G:A	3.40591e-06	-1.90776e-10	-1.28238	6.33155e-05	-1.90776e-10	-1.32463
48341272	chr19:48341272:G:A	6.38552e-07	-1.49186	-1.46458	1.2931e-05	-1.43229	-1.48085
48341802	chr19:48341802:C:T	3.09027e-06	-1.90776e-10	-1.37963	6.15477e-05	-1.90776e-10	-1.35295
48342520	chr19:48342520:G:A	6.57164e-07	-1.46104	-1.46667	1.26442e-05	-1.54363	-1.39193
48343198	chr19:48343198:C:T	2.89769e-06	-1.90776e-10	-1.44398	5.92574e-05	-1.90776e-10	-1.39087
48343389	chr19:48343389:C:T	6.65244e-07	-1.53389	-1.3816	1.28944e-05	-1.55215	-1.36383
48343567	chr19:48343567:C:T	2.74466e-06	-1.90776e-10	-1.49823	5.25464e-05	-1.90776e-10	-1.51107
48343857	chr19:48343857:G:A	4.52187e-06	-1.90776e-10	-0.998964	8.51649e-05	-1.90776e-10	-1.02817
48343933	chr19:48343933:C:T	1.29318e-06	-0.838905	-1.41188	2.97261e-05	-0.634996	-1.44574
48344176	chr19:48344176:T:C	3.67882e-06	-1.90776e-10	-1.2053	6.93047e-05	-1.90776e-10	-1.23425
48344493	chr19:48344493:C:T	5.52455e-06	-1.90776e-10	-0.798687	9.8247e-05	-1.90776e-10	-0.885279
48344541	chr19:48344541:G:A	1.95998e-06	-0.847214	-0.98774	4.14131e-05	-0.692015	-1.05715
48344583	chr19:48344583:C:T	9.25589e-07	-1.44713	-1.13808	1.87731e-05	-1.4717	-1.06864
48345017	chr19:48345017:C:A	6.36065e-07	-1.46137	-1.49897	1.2359e-05	-1.48438	-1.474
48345040	chr19:48345040:C:T	3.97552e-06	0.380129	-1.50786	9.314e-05	0.573975	-1.51264
48345249	chr19:48345249:G:T	6.3566e-06	-1.90776e-10	-0.658395	0.000128091	-1.90776e-10	-0.620024
48346376	chr19:48346376:A:C	2.70493e-06	-1.90776e-10	-1.51281	5.24106e-05	-1.90776e-10	-1.51366
48346915	chr19:48346915:T:C	3.92648e-06	-1.90776e-10	-1.14015	7.41667e-05	-1.90776e-10	-1.16645
48346928	chr19:48346928:A:G	3.67611e-06	-1.90776e-10	-1.20603	7.08229e-05	-1.90776e-10	-1.21258
48347087	chr19:48347087:C:G	6.07316e-07	-1.5541	-1.45249	1.13848e-05	-1.55428	-1.48621
48347206	chr19:48347206:AC:A	4.86372e-06	-1.90776e-10	-0.926085	8.56778e-05	-1.90776e-10	-1.02217
48347421	chr19:48347421:A:G	6.15754e-07	-1.55404	-1.43876	1.14828e-05	-1.55402	-1.47789
48347427	chr19:48347427:T:C	3.0346e-06	-1.90776e-10	-1.39781	5.83318e-05	-1.90776e-10	-1.40662
48347451	chr19:48347451:G:A	4.43131e-06	-1.90776e-10	-1.01919	8.49139e-05	-1.90776e-10	-1.03113
48347818	chr19:48347818:C:T	4.86714e-06	-1.90776e-10	-0.925382	9.34318e-05	-1.90776e-10	-0.935532
48348292	chr19:48348292:C:T	3.6837e-06	-1.90776e-10	-1.20397	7.21545e-05	-1.90776e-10	-1.19395
48348310	chr19:48348310:T:C	5.98824e-07	-1.54134	-1.47933	1.13768e-05	-1.54056	-1.50063
48348705	chr19:48348705:G:A	6.44026e-07	-1.54944	-1.39846	1.20469e-05	-1.54337	-1.44059
48348936	chr19:48348936:G:T	1.71904e-06	-0.492747	-1.47337	3.98335e-05	-0.303731	-1.48432
48349459	chr19:48349459:C:T	4.47108e-06	-1.90776e-10	-1.01026	8.47679e-05	-1.90776e-10	-1.03285
48349768	chr19:48349768:T:C	7.37047e-06	-1.90776e-10	-0.510407	0.000127547	-1.90776e-10	-0.624276
48350095	chr19:48350095:G:A	1.35689e-05	-1.90776e-10	0.0998911	0.000337374	-1.90776e-10	0.348428
48350142	chr19:48350142:A:G	6.04983e-07	-1.50491	-1.50553	1.10921e-05	-1.55347	-1.51306
48350262	chr19:48350262:C:T	3.9483e-06	-1.90776e-10	-1.1346	7.51213e-05	-1.90776e-10	-1.15366
48350286	chr19:48350286:C:T	6.95181e-06	-1.90776e-10	-0.568887	0.00012026	-1.90776e-10	-0.683108
48350684	chr19:48350684:G:A	4.60127e-06	-0.981555	-9.17177e-10	7.59604e-05	-1.14255	-9.17177e-10
48350835	chr19:48350835:T:C	6.91165e-07	-1.4709	-1.40637	1.41304e-05	-1.54615	-1.27828
48351121	chr19:48351121:A:G	6.28087e-06	-0.717612	0.0472315	9.69318e-05	-0.940324	0.0415683
48351270	chr19:48351270:T:C	2.88999e-06	-1.90776e-10	-1.44664	5.56277e-05	-1.90776e-10	-1.45408
48351284	chr19:48351284:C:T	2.82277e-06	-1.90776e-10	-1.47017	5.53742e-05	-1.90776e-10	-1.45865
48351589	chr19:48351589:C:A	6.5011e-07	-1.51514	-1.42337	1.24834e-05	-1.54375	-1.40462
48351652	chr19:48351652:C:A	3.97093e-06	-1.90776e-10	-1.12889	7.69668e-05	-1.90776e-10	-1.12939
48351699	chr19:48351699:G:A	3.54202e-06	-1.90776e-10	-1.24319	6.78551e-05	-1.90776e-10	-1.25539
48351825	chr19:48351825:T:A	5.78133e-07	-1.55271	-1.50313	1.1156e-05	-1.54827	-1.51252
48351967	chr19:48351967:G:T	4.1589e-06	-1.90776e-10	-1.08264	7.89452e-05	-1.90776e-10	-1.10401
48351968	chr19:48351968:C:T	4.2258e-06	-1.90776e-10	-1.06668	8.01833e-05	-1.90776e-10	-1.08845
48352541	chr19:48352541:G:A	6.633e-07	-1.54766	-1.37076	1.21428e-05	-1.53969	-1.43634
48352545	chr19:48352545:C:T	8.54501e-07	-1.54329	-1.12184	1.48836e-05	-1.5341	-1.2384
48352978	chr19:48352978:A:G	5.94179e-07	-1.52812	-1.50034	1.18239e-05	-1.52514	-1.4775
48353427	chr19:48353427:A:G	5.62677e-06	-1.90776e-10	-0.780354	0.000107421	-1.90776e-10	-0.796009
48353575	chr19:48353575:T:G	4.99646e-06	-1.90776e-10	-0.89916	8.89401e-05	-1.90776e-10	-0.9848
48353910	chr19:48353910:T:C	1.15773e-05	-1.90776e-10	-0.0588399	0.000168933	-1.90776e-10	-0.343264
48353963	chr19:48353963:C:T	5.86603e-07	-1.55416	-1.48714	1.1226e-05	-1.55213	-1.5024
48353982	chr19:48353982:A:G	1.0393e-06	-1.37602	-1.09332	1.88099e-05	-1.45679	-1.08159
48354173	chr19:48354173:G:A	3.76702e-06	-1.90776e-10	-1.1816	7.08199e-05	-1.90776e-10	-1.21262
48354752	chr19:48354752:G:T	4.12877e-06	-1.90776e-10	-1.08991	7.83898e-05	-1.90776e-10	-1.11107
48355047	chr19:48355047:T:C	6.12877e-07	-1.53517	-1.46231	1.24032e-05	-1.53317	-1.42164
48355198	chr19:48355198:C:T	6.14286e-07	-1.51452	-1.48066	1.16089e-05	-1.51145	-1.50954
48355395	chr19:48355395:T:C	2.85173e-06	-1.90776e-10	-1.45996	5.42318e-05	-1.90776e-10	-1.4795
48355629	chr19:48355629:G:A	6.6207e-06	-1.90776e-10	-0.617688	0.000115278	-1.90776e-10	-0.725414
48356024	chr19:48356024:A:T	4.12322e-06	-1.90776e-10	-1.09125	7.73405e-05	-1.90776e-10	-1.12455
48356067	chr19:48356067:C:T	8.40899e-06	-1.90776e-10	-0.378587	0.000150691	-1.90776e-10	-0.457529
48356491	chr19:48356491:C:T	3.14044e-06	-1.90776e-10	-1.36353	6.26125e-05	-1.90776e-10	-1.3358
48356660	chr19:48356660:C:T	2.89872e-06	-1.90776e-10	-1.44362	5.74765e-05	-1.90776e-10	-1.42139
48356705	chr19:48356705:C:T	4.04134e-06	-1.90776e-10	-1.11131	7.68891e-05	-1.90776e-10	-1.1304
48356753	chr19:48356753:A:G	2.76163e-06	-1.49207	-9.17177e-10	5.15256e-05	-1.53069	-9.17177e-10
48357051	chr19:48357051:C:T	3.45277e-06	-1.90776e-10	-1.26871	6.41716e-05	-1.90776e-10	-1.3112
48357206	chr19:48357206:T:C	6.09096e-07	-1.50875	-1.49492	1.16391e-05	-1.50511	-1.51328
48357248	chr19:48357248:C:T	2.89796e-06	-1.90776e-10	-1.44388	5.74725e-05	-1.90776e-10	-1.42146
48357342	chr19:48357342:T:C	6.28625e-07	-1.48243	-1.48968	1.19779e-05	-1.47721	-1.51249
48357439	chr19:48357439:C:T	5.81665e-06	-1.90776e-10	-0.747164	0.000110093	-1.90776e-10	-0.771439
48357445	chr19:48357445:C:T	2.06589e-06	-0.487333	-1.295	4.56772e-05	-0.295447	-1.35572
48357466	chr19:48357466:G:A	3.14011e-06	-1.90776e-10	-1.36363	6.06495e-05	-1.90776e-10	-1.36765
48357599	chr19:48357599:G:A	6.33352e-07	-1.55139	-1.41323	1.16845e-05	-1.54566	-1.46884
48357710	chr19:48357710:A:AT	2.89889e-06	-1.90776e-10	-1.44356	5.57842e-05	-1.90776e-10	-1.45127
48357889	chr19:48357889:G:A	3.79029e-06	-1.90776e-10	-1.17545	7.14131e-05	-1.90776e-10	-1.20428
48358024	chr19:48358024:C:T	5.76555e-07	-1.5482	-1.51037	1.11748e-05	-1.54723	-1.51187
48358366	chr19:48358366:A:G	6.85903e-07	-1.55154	-1.33336	1.39899e-05	-1.55084	-1.28359
48358399	chr19:48358399:T:A	6.59722e-07	-1.54318	-1.38065	1.19681e-05	-1.54397	-1.44655
48358401	chr19:48358401:T:A	4.51677e-06	-1.90776e-10	-1.00009	8.66898e-05	-1.90776e-10	-1.01043
48358568	chr19:48358568:C:T	6.76435e-07	-1.40814	-1.49067	1.19677e-05	-1.49344	-1.49712
48359244	chr19:48359244:C:T	4.13086e-06	-1.90776e-10	-1.0894	7.84725e-05	-1.90776e-10	-1.11002
48359253	chr19:48359253:C:T	2.85539e-06	-1.90776e-10	-1.45868	5.4998e-05	-1.90776e-10	-1.46547
48359386	chr19:48359386:C:T	4.72446e-06	-1.90776e-10	-0.955135	8.33757e-05	-1.90776e-10	-1.04941
48360129	chr19:48360129:C:T	2.5059e-06	-0.463166	-1.12607	5.47273e-05	-0.265928	-1.20447
48360179	chr19:48360179:G:A	6.39663e-07	-1.44275	-1.51195	1.17071e-05	-1.4999	-1.51266
48360753	chr19:48360753:C:T	2.80229e-06	-1.47745	-9.17177e-10	5.19983e-05	-1.52155	-9.17177e-10
48361152	chr19:48361152:G:A	6.13217e-07	-1.54353	-1.45339	1.15079e-05	-1.53447	-1.49526
48361300	chr19:48361300:G:A	5.78422e-07	-1.55059	-1.50475	1.11225e-05	-1.55008	-1.51372
48361314	chr19:48361314:C:T	7.50205e-07	-1.28979	-1.50551	1.47229e-05	-1.29054	-1.49282
48361444	chr19:48361444:A:C	7.0005e-07	-1.54302	-1.32147	1.26169e-05	-1.53452	-1.4032
48361593	chr19:48361593:C:T	2.79893e-06	-1.47865	-9.17177e-10	5.86443e-05	-1.40127	-9.17177e-10
48362262	chr19:48362262:A:G	7.46949e-07	-1.36898	-1.43066	1.49866e-05	-1.40658	-1.35902
48362467	chr19:48362467:T:G	3.82431e-06	-1.90776e-10	-1.16651	7.28681e-05	-1.90776e-10	-1.18411
48362708	chr19:48362708:C:T	6.4193e-07	-1.46033	-1.49084	1.2242e-05	-1.45608	-1.51181
48362957	chr19:48362957:C:A	7.64964e-07	-1.51854	-1.25728	1.37787e-05	-1.50264	-1.347
48363004	chr19:48363004:G:A	2.81368e-06	-1.47339	-9.17177e-10	5.9294e-05	-1.39026	-9.17177e-10
48363200	chr19:48363200:G:C	3.73148e-06	0.101766	-1.29285	8.4144e-05	0.315492	-1.35573
48364575	chr19:48364575:C:T	5.35583e-06	-1.90776e-10	-0.829703	9.99083e-05	-1.90776e-10	-0.868511
48364879	chr19:48364879:C:T	5.54063e-06	-1.90776e-10	-0.79578	9.77145e-05	-1.90776e-10	-0.890714
48364956	chr19:48364956:G:A	9.79555e-06	-1.90776e-10	-0.22596	0.000181109	-1.90776e-10	-0.273666
48365921	chr19:48365921:C:T	1.17978e-06	-0.890257	-1.45231	2.97538e-05	-0.64487	-1.43494
48365987	chr19:48365987:C:T	2.74776e-06	-1.90776e-10	-1.4971	5.30506e-05	-1.90776e-10	-1.50152
48366099	chr19:48366099:A:G	2.7591e-06	-1.90776e-10	-1.49298	5.26601e-05	-1.90776e-10	-1.5089
48366468	chr19:48366468:G:A	2.93494e-06	-1.90776e-10	-1.4312	5.68312e-05	-1.90776e-10	-1.43268
48366555	chr19:48366555:G:A	2.92612e-06	-1.90776e-10	-1.43421	5.6847e-05	-1.90776e-10	-1.4324
48366594	chr19:48366594:T:C	6.78455e-07	-1.40686	-1.48897	1.28383e-05	-1.41703	-1.5033
48366648	chr19:48366648:T:C	7.01788e-07	-1.38131	-1.4807	1.3238e-05	-1.39162	-1.49805
48366839	chr19:48366839:A:G	9.93764e-06	-0.211559	-9.17177e-10	0.000137743	-0.547371	-9.17177e-10
48367062	chr19:48367062:A:G	6.76788e-07	-1.38696	-1.51132	1.29494e-05	-1.39799	-1.51373
48367305	chr19:48367305:C:T	1.77159e-06	-0.432607	-1.50341	2.51982e-05	-0.749206	-1.49679
48367312	chr19:48367312:G:A	3.46905e-06	-0.196011	-1.068	4.30724e-05	-0.55143	-1.15845
48367598	chr19:48367598:A:T	3.76358e-06	-1.90776e-10	-1.18252	7.65233e-05	-1.90776e-10	-1.13517
48368504	chr19:48368504:G:A	2.71013e-06	-1.90776e-10	-1.51089	5.25969e-05	-1.90776e-10	-1.51011
48368599	chr19:48368599:T:C	2.82752e-06	-1.90776e-10	-1.46849	5.51049e-05	-1.90776e-10	-1.46353
48368713	chr19:48368713:C:CT	6.7479e-07	-1.38927	-1.51197	1.29215e-05	-1.40028	-1.51359
48368714	chr19:48368714:C:T	2.83879e-06	-1.90776e-10	-1.46451	5.35872e-05	-1.90776e-10	-1.49145
48368828	chr19:48368828:T:C	2.75575e-06	-1.90776e-10	-1.4942	5.42903e-05	-1.90776e-10	-1.47842
48369026	chr19:48369026:T:C	6.2821e-06	-1.90776e-10	-0.670184	0.000118919	-1.90776e-10	-0.694317
48369099	chr19:48369099:C:T	2.87065e-06	-1.90776e-10	-1.45335	5.59918e-05	-1.90776e-10	-1.44756
48369305	chr19:48369305:AT:A	2.33024e-06	-1.10817	-0.553745	3.82558e-05	-1.34608	-0.48239
48369599	chr19:48369599:A:C	3.30371e-06	-1.90776e-10	-1.31284	6.03024e-05	-1.90776e-10	-1.37339
48369754	chr19:48369754:C:T	1.04004e-06	-1.39912	-1.06951	2.01377e-05	-1.50335	-0.966818
48369800	chr19:48369800:T:C	3.13316e-06	-1.16497	-0.200876	6.0298e-05	-1.34708	-0.0263838
48370125	chr19:48370125:C:CA	2.92569e-06	-1.21576	-0.2186	5.6743e-05	-1.3871	-0.047132
48370208	chr19:48370208:C:T	2.70357e-06	-1.90776e-10	-1.51331	5.24145e-05	-1.90776e-10	-1.51358
48370307	chr19:48370307:A:G	2.76401e-06	-1.90776e-10	-1.49121	5.34517e-05	-1.90776e-10	-1.49398
48370601	chr19:48370601:C:T	3.05167e-06	-1.90776e-10	-1.3922	5.89624e-05	-1.90776e-10	-1.39586
48370729	chr19:48370729:A:G	4.12003e-06	-0.858607	-0.233422	7.23563e-05	-1.12297	-0.0681933
48371583	chr19:48371583:T:A	2.70281e-06	-1.90776e-10	-1.51359	5.24429e-05	-1.90776e-10	-1.51304
48371966	chr19:48371966:AC:A	2.71038e-06	-1.90776e-10	-1.5108	5.2409e-05	-1.90776e-10	-1.51368
48372384	chr19:48372384:G:A	3.04211e-06	-1.90776e-10	-1.39534	5.93745e-05	-1.90776e-10	-1.3889
48372421	chr19:48372421:G:A	2.70286e-06	-1.90776e-10	-1.51358	5.25441e-05	-1.90776e-10	-1.51111
48372578	chr19:48372578:G:C	3.50624e-06	-1.90776e-10	-1.25334	6.86955e-05	-1.90776e-10	-1.24308
48373282	chr19:48373282:G:A	2.72958e-06	-1.90776e-10	-1.50374	5.32387e-05	-1.90776e-10	-1.49798
48373404	chr19:48373404:A:G	2.29507e-06	-1.03346	-0.643664	3.9568e-05	-1.30126	-0.493484
48373631	chr19:48373631:G:A	2.70877e-06	-1.90776e-10	-1.5114	5.24092e-05	-1.90776e-10	-1.51368
48374130	chr19:48374130:T:G	3.77736e-06	0.261855	-1.44072	5.84273e-05	0.0667397	-1.47172
48374379	chr19:48374379:A:G	2.75346e-06	-1.49503	-9.17177e-10	5.03382e-05	-1.554	-9.17177e-10
48374576	chr19:48374576:C:T	3.77099e-06	-1.90776e-10	-1.18055	7.66255e-05	-1.90776e-10	-1.13383
48374933	chr19:48374933:G:A	2.73216e-06	-1.90776e-10	-1.50279	5.3e-05	-1.90776e-10	-1.50247
48374966	chr19:48374966:ACT:A	6.35684e-05	1.79443	-0.150207	0.00142663	1.94289	-0.152587
48376926	chr19:48376926:C:T	5.31369e-06	0.100157	-0.937759	0.000127469	0.28897	-0.913857
48377105	chr19:48377105:G:A	3.50624e-06	-1.90776e-10	-1.25334	6.86955e-05	-1.90776e-10	-1.24308
48377143	chr19:48377143:A:G	2.92511e-06	-1.1597	-0.274855	5.4615e-05	-1.3855	-0.0869535
48377836	chr19:48377836:C:T	4.20264e-06	-1.90776e-10	-1.07218	8.59568e-05	-1.90776e-10	-1.01892
48377932	chr19:48377932:C:T	3.20617e-06	-1.90776e-10	-1.34281	6.3252e-05	-1.90776e-10	-1.32564
48378127	chr19:48378127:ATATTT:A	3.50602e-06	-1.90776e-10	-1.25341	6.86924e-05	-1.90776e-10	-1.24313
48378284	chr19:48378284:A:G	2.70877e-06	-1.90776e-10	-1.5114	5.24092e-05	-1.90776e-10	-1.51368
48378619	chr19:48378619:C:T	4.63502e-06	-0.974248	-9.17177e-10	7.32259e-05	-1.17921	-9.17177e-10
48378680	chr19:48378680:G:T	2.70286e-06	-1.90776e-10	-1.51358	5.24409e-05	-1.90776e-10	-1.51308
48378759	chr19:48378759:T:A	4.09941e-06	-1.90776e-10	-1.09705	8.0258e-05	-1.90776e-10	-1.08752
48378910	chr19:48378910:G:A	3.25089e-06	-1.90776e-10	-1.32896	6.43145e-05	-1.90776e-10	-1.30898
48378941	chr19:48378941:G:A	2.70742e-06	-1.90776e-10	-1.51189	5.24057e-05	-1.90776e-10	-1.51375
48379224	chr19:48379224:A:G	2.703e-06	-1.90776e-10	-1.51353	5.24983e-05	-1.90776e-10	-1.51198
48379455	chr19:48379455:C:G	3.41538e-06	-1.90776e-10	-1.2796	6.69202e-05	-1.90776e-10	-1.26926
48379564	chr19:48379564:T:G	4.45642e-06	0.267977	-1.28152	0.00010941	0.487064	-1.26473
48379580	chr19:48379580:T:A	1.55725e-06	-0.551243	-1.51372	3.73718e-05	-0.35358	-1.49827
48379746	chr19:48379746:T:C	1.69493e-06	-1.47792	-0.502328	4.77851e-05	-1.25015	-0.355896
48379920	chr19:48379920:T:C	2.70313e-06	-1.90776e-10	-1.51348	5.24124e-05	-1.90776e-10	-1.51362
48380296	chr19:48380296:C:T	4.00036e-06	-1.90776e-10	-1.1215	7.83179e-05	-1.90776e-10	-1.11199
48380305	chr19:48380305:C:T	2.92404e-06	0.0614485	-1.49637	2.97802e-05	-0.58466	-1.49426
48380947	chr19:48380947:C:T	2.91332e-06	-1.90776e-10	-1.43859	5.53805e-05	-1.90776e-10	-1.45854
48381031	chr19:48381031:C:T	3.90931e-06	-1.90776e-10	-1.14453	7.71225e-05	-1.90776e-10	-1.12737
48381223	chr19:48381223:C:CT	1.53921e-06	-0.564967	-1.51165	3.56474e-05	-0.416327	-1.48276
48381283	chr19:48381283:G:A	1.02297e-05	-1.90776e-10	-0.182591	0.000194586	-1.90776e-10	-0.201887
48381579	chr19:48381579:AG:A	9.38342e-06	-1.90776e-10	-0.268944	0.00017848	-1.90776e-10	-0.288284
48381692	chr19:48381692:G:A	1.84598e-05	0.891227	-0.483522	0.0006128	1.2722	-0.326925
48381720	chr19:48381720:G:C	4.58265e-06	-1.90776e-10	-0.985612	8.97402e-05	-1.90776e-10	-0.975845
48381953	chr19:48381953:G:A	3.17015e-06	-1.90776e-10	-1.35411	6.26555e-05	-1.90776e-10	-1.33511
48382072	chr19:48382072:C:T	2.7033e-06	-1.90776e-10	-1.51342	5.24354e-05	-1.90776e-10	-1.51318
48382350	chr19:48382350:A:G	2.09196e-06	-1.18947	-0.580319	3.42895e-05	-1.4054	-0.532525
48382461	chr19:48382461:T:C	3.77561e-06	-1.90776e-10	-1.17933	6.81632e-05	-1.90776e-10	-1.25086
48382476	chr19:48382476:A:G	3.7219e-06	-1.90776e-10	-1.19366	6.81628e-05	-1.90776e-10	-1.25086
48382692	chr19:48382692:G:A	3.09613e-06	-1.37773	-9.17177e-10	6.33179e-05	-1.32459	-9.17177e-10
48382987	chr19:48382987:T:TC	2.70469e-06	-1.90776e-10	-1.5129	5.24057e-05	-1.90776e-10	-1.51375
48383178	chr19:48383178:G:T	9.57361e-06	-1.90776e-10	-0.248879	0.000182423	-1.90776e-10	-0.266433
48383228	chr19:48383228:TTCA:T	4.65227e-06	-1.90776e-10	-0.970533	8.67717e-05	-1.90776e-10	-1.00948
48383586	chr19:48383586:A:G	3.29582e-06	-1.17352	-0.141716	5.56168e-05	-1.39652	-0.05776
48383865	chr19:48383865:C:A	4.89382e-06	0.492016	-1.41193	4.54937e-05	-0.247203	-1.40799
48383987	chr19:48383987:T:C	1.50565e-06	-1.15868	-0.939989	2.52203e-05	-1.3819	-0.86321
48384847	chr19:48384847:G:T	1.02004e-06	-1.13264	-1.3554	1.69068e-05	-1.2926	-1.35245
48385027	chr19:48385027:C:T	3.0195e-06	-1.90776e-10	-1.4028	5.82809e-05	-1.90776e-10	-1.40749
48385152	chr19:48385152:G:A	2.70401e-06	-1.90776e-10	-1.51315	5.26266e-05	-1.90776e-10	-1.50954
48385195	chr19:48385195:A:G	3.9199e-06	-1.14182	-9.17177e-10	7.63406e-05	-1.13756	-9.17177e-10
48385274	chr19:48385274:C:T	1.1697e-05	0.62362	-0.672173	0.000321262	0.801971	-0.502479
48385387	chr19:48385387:C:A	2.71853e-06	-1.90776e-10	-1.5078	5.34248e-05	-1.90776e-10	-1.49449
48385540	chr19:48385540:C:G	2.15925e-05	1.58218	-1.01772	0.00048872	1.5898	-0.870774
48386096	chr19:48386096:C:T	2.57077e-05	-1.90776e-10	0.738901	0.000488054	-1.90776e-10	0.717662
48386136	chr19:48386136:C:T	2.07643e-05	1.66469	-1.13934	0.000477659	1.70618	-1.01005
48386301	chr19:48386301:A:G	4.22476e-05	2.01006	-0.7744	0.00082019	1.83091	-0.594136
48386470	chr19:48386470:T:C	1.71267e-05	0.899161	-0.566412	0.000406662	0.927575	-0.392356
48386620	chr19:48386620:G:A	3.13516e-06	-1.90776e-10	-1.36521	6.05053e-05	-1.90776e-10	-1.37003
48386969	chr19:48386969:G:A	1.6956e-06	-0.899578	-1.08027	2.61901e-05	-1.10119	-1.1062
48387498	chr19:48387498:A:G	1.28519e-06	-0.743658	-1.51332	3.0333e-05	-0.568792	-1.49174
48387862	chr19:48387862:T:G	3.32422e-06	-1.90776e-10	-1.30665	6.60057e-05	-1.90776e-10	-1.28302
48388011	chr19:48388011:A:T	3.55269e-06	-1.90776e-10	-1.24018	6.45201e-05	-1.90776e-10	-1.30579
48388280	chr19:48388280:G:A	2.46603e-06	-1.06893	-0.536349	4.24791e-05	-1.33265	-0.391106
48388557	chr19:48388557:G:A	3.12071e-05	1.20608	-0.27332	0.000726502	1.22365	-0.108176
48388928	chr19:48388928:G:GA	6.09782e-06	-1.90776e-10	-0.699958	0.000144226	-1.90776e-10	-0.501382
48389175	chr19:48389175:T:C	5.08616e-05	1.88259	-0.46137	0.00124448	1.89642	-0.242709
48389360	chr19:48389360:A:C	2.79973e-06	-1.90776e-10	-1.47837	5.37567e-05	-1.90776e-10	-1.4883
48390418	chr19:48390418:C:T	2.09383e-05	1.37632	-0.842634	0.000487614	1.38705	-0.670291
48391064	chr19:48391064:T:A	3.30214e-06	-1.90776e-10	-1.31332	6.51017e-05	-1.90776e-10	-1.29681
48392700	chr19:48392700:A:G	1.0978e-05	0.377507	-0.489504	0.000172184	-0.0126149	-0.311587
48392800	chr19:48392800:A:G	6.63019e-07	-1.41111	-1.50773	1.29975e-05	-1.42562	-1.48238
48392948	chr19:48392948:A:G	8.68995e-06	0.173322	-0.519044	0.000139575	-0.18928	-0.344882
48393197	chr19:48393197:C:T	3.33643e-05	-1.90776e-10	0.999597	0.000783639	-1.90776e-10	1.19119
48393263	chr19:48393263:G:C	3.54952e-06	-1.90776e-10	-1.24108	6.95543e-05	-1.90776e-10	-1.23066
48393986	chr19:48393986:C:A	6.60569e-06	-0.533916	-0.0860416	0.000115403	-0.727348	0.00301823
48394255	chr19:48394255:A:G	1.39801e-06	-0.716126	-1.45671	1.96959e-05	-1.07706	-1.41529
48394312	chr19:48394312:G:A	2.78236e-06	-1.90776e-10	-1.48459	5.37895e-05	-1.90776e-10	-1.48768
48394509	chr19:48394509:C:T	1.95432e-05	-1.90776e-10	0.464739	0.000448429	-1.90776e-10	0.632987
48394603	chr19:48394603:G:A	2.73419e-06	-1.90776e-10	-1.50205	5.27811e-05	-1.90776e-10	-1.50661
48394853	chr19:48394853:T:C	3.5763e-06	-1.90776e-10	-1.23356	7.1057e-05	-1.90776e-10	-1.20928
48394990	chr19:48394990:T:A	3.48459e-06	-1.90776e-10	-1.25954	6.77715e-05	-1.90776e-10	-1.25662
48395017	chr19:48395017:C:A	7.51396e-05	1.82553	-0.0140741	0.000347388	0.436692	-0.0590115
48395264	chr19:48395264:C:G	2.60872e-06	-1.54903	-9.17177e-10	5.17326e-05	-1.52667	-9.17177e-10
48396040	chr19:48396040:T:C	7.13099e-07	-1.54596	-1.30006	1.47701e-05	-1.55414	-1.22602
48396177	chr19:48396177:G:A	9.32633e-07	-1.54976	-1.02788	1.86794e-05	-1.5209	-1.02445
48397011	chr19:48397011:G:A	1.39757e-06	-1.55139	-0.621764	2.49356e-05	-1.54983	-0.706635
48397049	chr19:48397049:C:T	3.93882e-06	-1.90776e-10	-1.13701	7.12213e-05	-1.90776e-10	-1.20697
48397394	chr19:48397394:T:C	4.15277e-06	-1.08411	-9.17177e-10	6.63937e-05	-1.27716	-9.17177e-10
48397575	chr19:48397575:T:C	6.28919e-06	-0.669057	-9.17177e-10	0.000109164	-0.779915	-9.17177e-10
48397704	chr19:48397704:C:T	2.62643e-06	-1.12759	-0.414672	3.86348e-05	-1.30568	-0.512933
48399373	chr19:48399373:G:A	1.15729e-06	-1.54242	-0.819392	2.16036e-05	-1.50241	-0.897491
48399400	chr19:48399400:T:C	4.15443e-06	-1.90776e-10	-1.08371	8.15654e-05	-1.90776e-10	-1.07136
48401150	chr19:48401150:G:A	3.12749e-06	-1.90776e-10	-1.36766	6.06107e-05	-1.90776e-10	-1.36829
48401643	chr19:48401643:G:A	5.60761e-06	-1.55401	0.770241	9.08594e-05	-1.54414	0.580686
48401888	chr19:48401888:G:A	1.07916e-06	-1.05547	-1.37623	2.0592e-05	-1.04142	-1.40644
48402035	chr19:48402035:G:A	2.76331e-06	-1.90776e-10	-1.49146	5.36124e-05	-1.90776e-10	-1.49098
48402049	chr19:48402049:G:A	4.90608e-06	-1.54682	0.629407	8.82631e-05	-1.55322	0.560776
48402580	chr19:48402580:A:G	5.1664e-06	-1.54496	0.679249	8.32482e-05	-1.55386	0.502921
48403230	chr19:48403230:A:G	3.98712e-06	-1.90776e-10	-1.12482	8.64032e-05	-1.90776e-10	-1.01374
48403262	chr19:48403262:T:C	1.06978e-06	-1.55262	-0.887815	2.08519e-05	-1.54837	-0.886949
48403436	chr19:48403436:T:G	3.42844e-06	0.131925	-1.40771	2.55652e-05	-0.79902	-1.43251
48403454	chr19:48403454:G:A	1.93542e-06	-0.48947	-1.35809	2.31011e-05	-0.894924	-1.43796
48404132	chr19:48404132:C:T	2.88623e-06	-1.90776e-10	-1.44794	5.49795e-05	-1.90776e-10	-1.4658
48404172	chr19:48404172:G:A	2.96844e-06	-1.90776e-10	-1.41985	5.72506e-05	-1.90776e-10	-1.42533
48404212	chr19:48404212:T:C	1.15994e-06	-1.02859	-1.33093	1.9721e-05	-1.1736	-1.31747
48405374	chr19:48405374:AG:A	1.12447e-06	-1.08552	-1.30506	2.04054e-05	-1.19303	-1.26393
48406086	chr19:48406086:T:C	1.90703e-06	-1.25987	-0.602477	3.73524e-05	-1.34367	-0.508701
48406154	chr19:48406154:C:T	4.2499e-06	-1.90776e-10	-1.06099	8.25083e-05	-1.90776e-10	-1.05986
48406346	chr19:48406346:A:G	2.71112e-06	-1.90776e-10	-1.51053	5.26404e-05	-1.90776e-10	-1.50928
48406579	chr19:48406579:C:A	4.00624e-06	-1.90776e-10	-1.12004	8.08518e-05	-1.90776e-10	-1.08015
48406821	chr19:48406821:G:A	1.33954e-06	-1.3588	-0.856769	2.59705e-05	-1.4273	-0.788505
48406960	chr19:48406960:TTTTC:T	2.93841e-06	-1.90776e-10	-1.43002	5.58357e-05	-1.90776e-10	-1.45035
48407555	chr19:48407555:G:A	8.41836e-06	-1.90776e-10	-0.377474	0.000153224	-1.90776e-10	-0.440862
48408554	chr19:48408554:C:T	2.70863e-06	-1.90776e-10	-1.51144	5.25835e-05	-1.90776e-10	-1.51036
48409057	chr19:48409057:G:A	2.07925e-05	-1.90776e-10	0.526705	0.000451595	-1.90776e-10	0.640022
48409064	chr19:48409064:G:A	1.10716e-05	-1.90776e-10	-0.103508	0.000216227	-1.90776e-10	-0.0964324
48409126	chr19:48409126:G:A	4.1141e-06	-1.90776e-10	-1.09347	8.66187e-05	-1.90776e-10	-1.01125
48409132	chr19:48409132:A:G	1.60187e-06	-1.2233	-0.813421	3.03722e-05	-1.30877	-0.75047
48409170	chr19:48409170:T:C	2.70848e-06	-1.90776e-10	-1.5115	5.25791e-05	-1.90776e-10	-1.51044
48409229	chr19:48409229:C:A	3.21628e-06	-1.90776e-10	-1.33966	6.097e-05	-1.90776e-10	-1.36238
48409556	chr19:48409556:C:T	1.21682e-06	-1.5431	-0.768543	2.14463e-05	-1.55409	-0.853124
48409702	chr19:48409702:T:C	2.82017e-06	-1.90776e-10	-1.47109	5.5937e-05	-1.90776e-10	-1.44854
48409931	chr19:48409931:C:G	2.64898e-06	-1.53372	-9.17177e-10	5.3454e-05	-1.49394	-9.17177e-10
48409936	chr19:48409936:C:T	3.48548e-06	-1.90776e-10	-1.25928	6.36222e-05	-1.90776e-10	-1.3198
48410076	chr19:48410076:C:T	2.63782e-06	-1.53793	-9.17177e-10	5.41511e-05	-1.48099	-9.17177e-10
48410402	chr19:48410402:C:T	3.5535e-06	-1.90776e-10	-1.23995	6.88093e-05	-1.90776e-10	-1.24142
48410921	chr19:48410921:G:C	8.72241e-07	-1.25709	-1.38749	1.76545e-05	-1.25398	-1.34779
48410981	chr19:48410981:G:A	1.71065e-05	0.331571	-9.17177e-10	0.000275318	0.145165	-9.17177e-10
48411225	chr19:48411225:T:C	1.34698e-05	-1.90776e-10	0.0925596	0.0002607	-1.90776e-10	0.0906058
48411417	chr19:48411417:C:T	7.63744e-07	-1.43575	-1.34166	1.50507e-05	-1.36111	-1.40023
48411785	chr19:48411785:A:C	5.74457e-07	-1.55119	-1.51103	1.17448e-05	-1.49908	-1.51028
48411946	chr19:48411946:A:G	1.96692e-05	-1.90776e-10	0.471166	0.000382903	-1.90776e-10	0.475017
48412143	chr19:48412143:G:A	2.48311e-06	-0.573134	-1.02524	5.88968e-05	-0.255723	-1.14125
48412514	chr19:48412514:G:A	2.7148e-06	-1.90776e-10	-1.50917	5.26999e-05	-1.90776e-10	-1.50815
48412907	chr19:48412907:G:A	4.12981e-06	-1.90776e-10	-1.08966	8.75906e-05	-1.90776e-10	-1.00009
48413017	chr19:48413017:T:G	4.18656e-06	-1.90776e-10	-1.07601	8.61275e-05	-1.90776e-10	-1.01693
48413077	chr19:48413077:A:G	3.93722e-06	-1.90776e-10	-1.13741	7.26252e-05	-1.90776e-10	-1.18745
48413299	chr19:48413299:G:A	8.68637e-06	0.45343	-0.799563	0.000114565	0.0285935	-0.760217
48414160	chr19:48414160:T:C	7.97529e-06	-1.90776e-10	-0.431541	0.00014454	-1.90776e-10	-0.499207
48414649	chr19:48414649:G:C	8.15055e-07	-1.50942	-1.20297	1.70545e-05	-1.43872	-1.19763
48414794	chr19:48414794:A:G	4.70564e-06	-1.90776e-10	-0.959126	9.06418e-05	-1.90776e-10	-0.965849
48414900	chr19:48414900:C:T	3.86412e-06	-1.15615	-9.17177e-10	0.000118063	-0.701547	-9.17177e-10
48415002	chr19:48415002:C:T	4.66324e-06	-0.968178	-9.17177e-10	8.06667e-05	-1.08244	-9.17177e-10
48415426	chr19:48415426:T:C	3.95803e-06	-1.13214	-9.17177e-10	0.000123763	-0.654395	-9.17177e-10
48416170	chr19:48416170:T:C	2.73235e-06	-1.50273	-9.17177e-10	5.85434e-05	-1.40299	-9.17177e-10
48416212	chr19:48416212:C:T	9.86282e-06	-1.90776e-10	-0.219117	0.000192003	-1.90776e-10	-0.215253
48416213	chr19:48416213:G:A	7.66221e-07	-1.50842	-1.26575	1.60342e-05	-1.43651	-1.26153
48416801	chr19:48416801:C:T	2.83412e-06	-1.46616	-9.17177e-10	6.77417e-05	-1.25706	-9.17177e-10
48417709	chr19:48417709:C:T	2.82633e-06	-1.90776e-10	-1.46891	5.46422e-05	-1.90776e-10	-1.47196
48417934	chr19:48417934:T:C	2.74666e-06	-1.90776e-10	-1.4975	5.32072e-05	-1.90776e-10	-1.49857
48418741	chr19:48418741:C:T	4.22518e-06	-1.90776e-10	-1.06683	7.85171e-05	-1.90776e-10	-1.10945
48418957	chr19:48418957:CAG:C	3.86792e-06	-1.90776e-10	-1.15517	7.91072e-05	-1.90776e-10	-1.10196
48419081	chr19:48419081:C:G	3.43318e-06	-0.346391	-0.928009	5.12414e-05	-0.666911	-0.869306
48419844	chr19:48419844:C:A	4.52906e-06	-1.90776e-10	-0.997375	8.58565e-05	-1.90776e-10	-1.02009
48420405	chr19:48420405:G:A	3.40716e-06	-1.28201	-9.17177e-10	9.92412e-05	-0.87521	-9.17177e-10
48420672	chr19:48420672:A:G	3.4397e-06	-1.90776e-10	-1.27251	6.11556e-05	-1.90776e-10	-1.35934
48421148	chr19:48421148:T:G	9.32305e-07	-1.47596	-1.10202	1.88963e-05	-1.54506	-0.988737
48421255	chr19:48421255:C:T	2.84796e-06	-1.90776e-10	-1.46129	5.43677e-05	-1.90776e-10	-1.47699
48421325	chr19:48421325:G:A	2.70974e-06	-1.90776e-10	-1.51104	5.254e-05	-1.90776e-10	-1.51119
48421382	chr19:48421382:T:C	7.08049e-06	-1.90776e-10	-0.550545	0.000127227	-1.90776e-10	-0.626792
48421669	chr19:48421669:T:C	6.97592e-07	-1.43412	-1.43389	1.46313e-05	-1.34503	-1.44457
48421706	chr19:48421706:G:A	1.35805e-06	-1.06623	-1.13561	1.89311e-05	-1.39188	-1.14008
48422639	chr19:48422639:G:A	1.79613e-06	-0.853048	-1.0692	3.05059e-05	-1.03733	-1.01751
48422679	chr19:48422679:C:T	8.42248e-07	-1.16615	-1.51341	1.16213e-05	-1.51032	-1.5096
48423361	chr19:48423361:G:C	3.64518e-06	-1.90776e-10	-1.21448	7.59227e-05	-1.90776e-10	-1.14305
48423738	chr19:48423738:C:A	2.79149e-06	-1.48131	-9.17177e-10	5.3837e-05	-1.4868	-9.17177e-10
48423763	chr19:48423763:G:A	1.08192e-06	-1.04722	-1.38193	1.88854e-05	-1.19175	-1.34262
48424597	chr19:48424597:CCTAA:C	3.01045e-06	-1.90776e-10	-1.4058	5.93365e-05	-1.90776e-10	-1.38954
48424858	chr19:48424858:C:T	6.73139e-06	-1.90776e-10	-0.601107	0.000127808	-1.90776e-10	-0.622233
48424865	chr19:48424865:C:T	2.67045e-06	-1.52564	-9.17177e-10	5.07607e-05	-1.54564	-9.17177e-10
48424964	chr19:48424964:G:A	3.00711e-06	-1.90776e-10	-1.40691	5.9265e-05	-1.90776e-10	-1.39074
48425031	chr19:48425031:T:C	2.70788e-06	-1.90776e-10	-1.51172	5.25172e-05	-1.90776e-10	-1.51162
48425067	chr19:48425067:A:G	2.90335e-06	-1.90776e-10	-1.44202	5.68663e-05	-1.90776e-10	-1.43206
48425307	chr19:48425307:T:C	4.12187e-06	-1.90776e-10	-1.09158	8.87419e-05	-1.90776e-10	-0.987032
48425449	chr19:48425449:T:C	3.41811e-06	-1.5497	0.270896	6.49402e-05	-1.55415	0.254858
48425909	chr19:48425909:C:T	3.32939e-06	-1.90776e-10	-1.3051	6.55442e-05	-1.90776e-10	-1.29004
48425926	chr19:48425926:C:T	2.88353e-06	-1.44887	-9.17177e-10	5.43796e-05	-1.47677	-9.17177e-10
48426353	chr19:48426353:G:A	3.3574e-06	-1.90776e-10	-1.29672	6.5935e-05	-1.90776e-10	-1.28409
48426534	chr19:48426534:T:C	6.33731e-07	-1.46866	-1.49536	1.12792e-05	-1.54175	-1.50806
48427102	chr19:48427102:T:C	1.22452e-06	-1.431	-0.874346	2.40278e-05	-1.52639	-0.767167
48427210	chr19:48427210:A:G	4.0687e-06	-1.90776e-10	-1.10457	8.0267e-05	-1.90776e-10	-1.0874
48427298	chr19:48427298:C:G	1.00724e-06	-1.41571	-1.08496	1.91446e-05	-1.51875	-1.00199
48427410	chr19:48427410:A:G	9.87608e-07	-1.41207	-1.10829	1.87304e-05	-1.51696	-1.02565
48427674	chr19:48427674:T:C	4.94895e-06	-1.90776e-10	-0.908713	9.73594e-05	-1.90776e-10	-0.894354
48427724	chr19:48427724:G:A	6.39148e-07	-1.47301	-1.48249	1.13505e-05	-1.5432	-1.5003
48427732	chr19:48427732:C:T	8.96124e-07	-1.40464	-1.21292	1.67642e-05	-1.51307	-1.14045
48427964	chr19:48427964:G:C	1.01109e-06	-1.39177	-1.10509	1.90215e-05	-1.5063	-1.02089
48427965	chr19:48427965:C:T	1.02894e-06	-1.38724	-1.09212	1.93333e-05	-1.5038	-1.00713
48428052	chr19:48428052:T:G	3.42786e-06	-1.90776e-10	-1.27595	6.25186e-05	-1.90776e-10	-1.3373
48428816	chr19:48428816:T:G	2.61511e-06	-1.54658	-9.17177e-10	6.26339e-05	-1.33546	-9.17177e-10
48428822	chr19:48428822:A:C	8.29533e-06	-0.0333584	-0.358837	0.000130033	-0.369131	-0.235846
48429080	chr19:48429080:T:C	2.61359e-06	-1.54716	-9.17177e-10	6.24497e-05	-1.3384	-9.17177e-10
48429288	chr19:48429288:T:C	2.61457e-06	-1.54679	-9.17177e-10	6.24795e-05	-1.33792	-9.17177e-10
48430714	chr19:48430714:A:G	3.35594e-06	-1.90776e-10	-1.29716	6.84878e-05	-1.90776e-10	-1.24611
48430888	chr19:48430888:T:G	4.29076e-06	-1.90776e-10	-1.05142	8.32643e-05	-1.90776e-10	-1.05074
48431477	chr19:48431477:G:A	3.68354e-06	-1.90776e-10	-1.20402	6.90034e-05	-1.90776e-10	-1.23861
48431859	chr19:48431859:A:G	3.05081e-06	-1.90776e-10	-1.39248	5.87566e-05	-1.90776e-10	-1.39936
48432214	chr19:48432214:TTTTC:T	3.17373e-06	-1.90776e-10	-1.35298	6.07421e-05	-1.90776e-10	-1.36613
48432392	chr19:48432392:C:T	4.28154e-06	-1.90776e-10	-1.05358	7.92073e-05	-1.90776e-10	-1.10069
48432396	chr19:48432396:T:C	1.03833e-06	-1.47024	-1.00004	2.34514e-05	-1.41067	-0.90716
48432697	chr19:48432697:G:A	4.76883e-06	-1.90776e-10	-0.945787	9.18413e-05	-1.90776e-10	-0.952701
48433549	chr19:48433549:C:T	3.23947e-06	-1.90776e-10	-1.33248	6.46416e-05	-1.90776e-10	-1.30391
48433777	chr19:48433777:C:G	5.49058e-06	-1.90776e-10	-0.804854	0.000100738	-1.90776e-10	-0.860238
48433902	chr19:48433902:A:G	6.19195e-07	-1.51698	-1.47024	1.25995e-05	-1.46425	-1.47486
48433904	chr19:48433904:G:A	3.48952e-06	-1.25813	-9.17177e-10	6.82617e-05	-1.24942	-9.17177e-10
48433971	chr19:48433971:T:C	3.59856e-06	-1.90776e-10	-1.22735	6.53104e-05	-1.90776e-10	-1.29361
48434609	chr19:48434609:T:C	7.84977e-06	-1.90776e-10	-0.447405	0.000123955	-1.90776e-10	-0.652842
48434645	chr19:48434645:G:A	3.3856e-05	-1.37072	2.38494	0.000362787	-1.51848	1.93953
48434830	chr19:48434830:C:T	1.69058e-06	-1.18416	-0.798657	2.58974e-05	-1.41399	-0.804634
48435482	chr19:48435482:G:A	2.72616e-05	-1.32055	2.11815	0.000292914	-1.49126	1.69837
48435527	chr19:48435527:T:C	3.06274e-06	-1.90776e-10	-1.38858	5.75894e-05	-1.90776e-10	-1.41942
48435689	chr19:48435689:T:C	5.74961e-06	-0.875896	0.117139	5.29426e-05	-1.31143	-0.192123
48435719	chr19:48435719:T:A	2.76098e-06	-1.4923	-9.17177e-10	5.55263e-05	-1.45591	-9.17177e-10
48435793	chr19:48435793:C:G	2.8262e-06	-1.90776e-10	-1.46895	5.38403e-05	-1.90776e-10	-1.48674
48436336	chr19:48436336:T:C	2.78277e-06	-1.90776e-10	-1.48444	5.3592e-05	-1.90776e-10	-1.49136
48437045	chr19:48437045:C:T	3.44466e-06	-1.27106	-9.17177e-10	6.79801e-05	-1.25355	-9.17177e-10
48438015	chr19:48438015:T:TAG	5.98567e-07	-1.50795	-1.51315	1.10808e-05	-1.55427	-1.51328
48439158	chr19:48439158:G:A	2.94217e-06	-1.90776e-10	-1.42874	5.62339e-05	-1.90776e-10	-1.44324
48440117	chr19:48440117:A:G	3.16945e-06	-1.35433	-9.17177e-10	8.28625e-05	-1.05558	-9.17177e-10
48440664	chr19:48440664:T:C	1.28647e-06	-0.758608	-1.49738	1.60475e-05	-1.20131	-1.4959
48440981	chr19:48440981:G:A	3.13095e-06	-1.36655	-9.17177e-10	5.60215e-05	-1.44703	-9.17177e-10
48441033	chr19:48441033:G:A	6.96957e-06	-1.90776e-10	-0.566335	0.000135136	-1.90776e-10	-0.566483
48441132	chr19:48441132:AGACAGGTGGACCACAAG:A	2.80449e-06	-1.90776e-10	-1.47667	5.38644e-05	-1.90776e-10	-1.48629
48441979	chr19:48441979:C:T	2.75912e-06	-1.49298	-9.17177e-10	5.55161e-05	-1.45609	-9.17177e-10
48442430	chr19:48442430:G:A	4.16113e-06	-1.90776e-10	-1.0821	8.34909e-05	-1.90776e-10	-1.04803
48444069	chr19:48444069:G:T	7.26755e-06	-1.45399	0.929523	9.95434e-05	-1.54333	0.671157
48445039	chr19:48445039:A:G	8.12582e-07	-1.55167	-1.16376	1.59315e-05	-1.52857	-1.1759
48445133	chr19:48445133:TA:T	7.66861e-07	-1.28267	-1.49067	1.19368e-05	-1.48877	-1.50437
48445200	chr19:48445200:T:G	3.0878e-06	-1.90776e-10	-1.38043	6.04785e-05	-1.90776e-10	-1.37047
48445513	chr19:48445513:G:A	8.19891e-07	-1.54391	-1.16256	1.57376e-05	-1.54212	-1.17459
48445721	chr19:48445721:C:A	7.74695e-07	-1.27228	-1.4909	1.19974e-05	-1.48355	-1.50452
48445783	chr19:48445783:G:A	2.77994e-06	-1.90776e-10	-1.48546	5.34853e-05	-1.90776e-10	-1.49336
48446507	chr19:48446507:G:A	7.04394e-07	-1.55426	-1.30404	1.33979e-05	-1.52624	-1.35142
48446509	chr19:48446509:C:G	3.24593e-06	-1.05364	-0.276851	3.53104e-05	-1.39377	-0.514813
48446591	chr19:48446591:C:G	2.73333e-06	-1.90776e-10	-1.50237	5.30652e-05	-1.90776e-10	-1.50124
48447002	chr19:48447002:C:T	7.32969e-07	-1.33441	-1.48414	1.17024e-05	-1.51252	-1.50045
48447607	chr19:48447607:C:A	7.62747e-07	-1.30153	-1.47719	1.19416e-05	-1.4973	-1.49543
48447623	chr19:48447623:C:T	7.32721e-07	-1.49822	-1.32066	1.17925e-05	-1.54321	-1.46209
48447754	chr19:48447754:G:A	4.56499e-06	-0.989472	-9.17177e-10	9.69514e-05	-0.898554	-9.17177e-10
48447824	chr19:48447824:T:G	2.93578e-06	-1.90776e-10	-1.43092	5.75877e-05	-1.90776e-10	-1.41946
48448193	chr19:48448193:T:C	7.76426e-07	-1.28705	-1.47389	1.20482e-05	-1.49055	-1.4933
48448301	chr19:48448301:T:G	5.10731e-06	-1.90776e-10	-0.877215	9.0636e-05	-1.90776e-10	-0.965912
48448310	chr19:48448310:C:A	8.07486e-07	-1.23866	-1.48306	1.22674e-05	-1.46613	-1.49968
48448361	chr19:48448361:G:A	5.91768e-06	-1.18838	0.458434	0.000106168	-1.3116	0.503861
48448522	chr19:48448522:G:C	5.24393e-06	-1.90776e-10	-0.850817	9.28609e-05	-1.90776e-10	-0.941661
48448745	chr19:48448745:A:G	1.17555e-06	-1.44081	-0.905342	2.70257e-05	-1.42149	-0.754483
48449031	chr19:48449031:G:A	3.08693e-06	-1.90776e-10	-1.38071	6.04609e-05	-1.90776e-10	-1.37077
48449107	chr19:48449107:A:G	9.0105e-07	-1.27406	-1.33802	1.44246e-05	-1.4829	-1.32093
48449141	chr19:48449141:C:T	6.1573e-06	-1.90776e-10	-0.69025	0.000107938	-1.90776e-10	-0.791203
48449255	chr19:48449255:G:A	7.90234e-07	-1.26472	-1.4786	1.21371e-05	-1.47984	-1.49665
48449283	chr19:48449283:G:A	6.90017e-07	-1.40313	-1.4758	1.14596e-05	-1.53926	-1.49467
48449334	chr19:48449334:T:C	7.65179e-07	-1.30001	-1.47553	1.19473e-05	-1.50269	-1.48957
48449373	chr19:48449373:C:T	2.77869e-06	-1.90776e-10	-1.48591	5.31557e-05	-1.90776e-10	-1.49954
48449417	chr19:48449417:T:C	9.00534e-07	-1.2737	-1.33895	1.44115e-05	-1.48271	-1.32203
48449482	chr19:48449482:A:G	9.09682e-07	-1.26359	-1.33895	1.44859e-05	-1.47756	-1.32203
48449497	chr19:48449497:G:A	3.33998e-06	-1.90776e-10	-1.30192	6.57468e-05	-1.90776e-10	-1.28695
48449693	chr19:48449693:T:C	8.88743e-07	-1.25757	-1.36826	1.41038e-05	-1.47445	-1.35187
48449728	chr19:48449728:A:G	9.10416e-07	-1.25112	-1.35062	1.43928e-05	-1.47113	-1.33491
48449994	chr19:48449994:C:T	3.15443e-06	-1.35908	-9.17177e-10	6.37674e-05	-1.31752	-9.17177e-10
48450000	chr19:48450000:C:T	2.85189e-06	-1.45991	-9.17177e-10	5.0378e-05	-1.55321	-9.17177e-10
48451164	chr19:48451164:G:A	6.35711e-07	-1.47858	-1.48232	1.12918e-05	-1.55311	-1.49557
48451314	chr19:48451314:A:T	1.21976e-06	-1.03611	-1.27312	1.74806e-05	-1.34628	-1.26539
48451327	chr19:48451327:A:G	2.70534e-06	-1.90776e-10	-1.51266	5.24102e-05	-1.90776e-10	-1.51366
48451648	chr19:48451648:G:A	7.71017e-06	-1.90776e-10	-0.465348	0.000139526	-1.90776e-10	-0.534515
48451988	chr19:48451988:C:T	0.000364459	-1.90776e-10	3.39053	0.00905713	-1.90776e-10	3.63854
48452096	chr19:48452096:T:C	1.15413e-06	-0.854235	-1.51031	1.54044e-05	-1.23077	-1.50734
48452373	chr19:48452373:C:T	2.40469e-05	-1.90776e-10	0.672118	0.000537204	-1.90776e-10	0.813615
48452502	chr19:48452502:G:A	3.97709e-06	-1.90776e-10	-1.12734	7.67419e-05	-1.90776e-10	-1.13232
48452741	chr19:48452741:G:A	1.73069e-05	-1.90776e-10	0.343215	0.000321127	-1.90776e-10	0.299072
48453200	chr19:48453200:C:G	2.98917e-06	-1.90776e-10	-1.41289	5.88437e-05	-1.90776e-10	-1.39788
48453500	chr19:48453500:G:A	7.00293e-07	-1.35109	-1.51305	1.58996e-05	-1.19842	-1.50805
48453729	chr19:48453729:A:C	3.4181e-06	-1.90776e-10	-1.2788	6.67905e-05	-1.90776e-10	-1.2712
48454240	chr19:48454240:T:C	1.52438e-06	-0.705693	-1.38061	2.75e-05	-0.734869	-1.42371
48454298	chr19:48454298:C:T	1.96436e-05	-1.90776e-10	0.469862	0.000363257	-1.90776e-10	0.422347
48454381	chr19:48454381:C:T	8.64957e-07	-1.51228	-1.14069	1.92472e-05	-1.43797	-1.07742
48454818	chr19:48454818:G:A	2.31706e-06	-1.49624	-0.171351	4.53873e-05	-1.51137	-0.146162
48455344	chr19:48455344:A:G	2.11143e-05	-1.90776e-10	0.542061	0.000265482	-1.90776e-10	0.108785
48455562	chr19:48455562:T:A	6.34752e-06	-1.90776e-10	-0.659824	0.000123668	-1.90776e-10	-0.65516
48455932	chr19:48455932:C:A	4.73595e-06	-1.90776e-10	-0.952707	9.06708e-05	-1.90776e-10	-0.965528
48455978	chr19:48455978:T:G	7.55844e-07	-1.32105	-1.46676	1.4931e-05	-1.2969	-1.47243
48456021	chr19:48456021:C:G	7.7213e-07	-1.39539	-1.3711	1.47246e-05	-1.40393	-1.37932
48456231	chr19:48456231:T:C	6.45013e-07	-1.45285	-1.49353	1.19805e-05	-1.48878	-1.5007
48456612	chr19:48456612:G:A	5.91543e-07	-1.55344	-1.47947	1.19155e-05	-1.53729	-1.45763
48456743	chr19:48456743:C:A	4.41442e-06	-1.90776e-10	-1.02301	8.67576e-05	-1.90776e-10	-1.00965
48456764	chr19:48456764:C:T	1.35114e-05	-1.90776e-10	0.0956473	0.000177534	-1.90776e-10	-0.293602
48456791	chr19:48456791:G:A	4.14192e-06	-1.90776e-10	-1.08673	8.1313e-05	-1.90776e-10	-1.07446
48456960	chr19:48456960:G:A	3.64459e-06	-1.21465	-9.17177e-10	5.7827e-05	-1.41531	-9.17177e-10
48457260	chr19:48457260:G:A	3.5087e-06	-1.25264	-9.17177e-10	5.99529e-05	-1.3792	-9.17177e-10
48457845	chr19:48457845:C:T	5.84665e-07	-1.54933	-1.49528	1.17694e-05	-1.50065	-1.50661
48457947	chr19:48457947:A:C	3.05106e-06	-1.90776e-10	-1.3924	6.01906e-05	-1.90776e-10	-1.37525
48458408	chr19:48458408:A:G	5.14327e-06	-1.90776e-10	-0.8702	0.000100411	-1.90776e-10	-0.863491
48458536	chr19:48458536:A:G	4.03796e-06	-1.90776e-10	-1.11215	6.76961e-05	-1.90776e-10	-1.25774
48459672	chr19:48459672:G:A	7.42978e-07	-1.30923	-1.49574	1.46688e-05	-1.28842	-1.49863
48459775	chr19:48459775:T:C	3.86635e-06	-1.90776e-10	-1.15558	6.54721e-05	-1.90776e-10	-1.29114
48459988	chr19:48459988:C:A	9.13324e-07	-1.38503	-1.21353	1.55873e-05	-1.46062	-1.26568
48460404	chr19:48460404:C:T	7.40263e-07	-1.30385	-1.50479	1.46292e-05	-1.28299	-1.50676
48460473	chr19:48460473:C:A	5.18134e-06	-1.90776e-10	-0.862825	0.000101162	-1.90776e-10	-0.856038
48460680	chr19:48460680:T:C	5.1431e-06	-1.90776e-10	-0.870232	0.000100406	-1.90776e-10	-0.863537
48461048	chr19:48461048:C:T	2.71396e-06	-1.50647	-0.00300747	3.99162e-05	-1.55408	-0.231896
48461096	chr19:48461096:G:A	2.91552e-06	-1.90776e-10	-1.43784	5.71189e-05	-1.90776e-10	-1.42763
48461275	chr19:48461275:G:A	3.88646e-06	-1.90776e-10	-1.15039	6.5675e-05	-1.90776e-10	-1.28804
48462896	chr19:48462896:G:A	2.12934e-05	-1.90776e-10	0.550511	0.000392464	-1.90776e-10	0.499681
48462920	chr19:48462920:C:T	3.05113e-06	-1.90776e-10	-1.39238	6.01892e-05	-1.90776e-10	-1.37527
48463108	chr19:48463108:C:G	8.95585e-06	-1.90776e-10	-0.315582	0.00017459	-1.90776e-10	-0.310321
48463581	chr19:48463581:G:C	3.04301e-06	-1.90776e-10	-1.39504	5.99469e-05	-1.90776e-10	-1.3793
48464758	chr19:48464758:C:T	3.53525e-06	-1.2451	-9.17177e-10	6.63838e-05	-1.27731	-9.17177e-10
48464800	chr19:48464800:C:T	2.73068e-06	-1.90776e-10	-1.50334	5.30224e-05	-1.90776e-10	-1.50205
48465592	chr19:48465592:G:A	1.48502e-06	-1.34821	-0.764245	2.46612e-05	-1.43046	-0.837067
48465752	chr19:48465752:T:C	1.64421e-05	-1.90776e-10	0.291954	0.000209865	-1.90776e-10	-0.126301
48465759	chr19:48465759:G:A	9.43374e-06	-1.90776e-10	-0.263596	0.00020669	-1.90776e-10	-0.141545
48465761	chr19:48465761:G:A	5.62873e-06	-1.90776e-10	-0.780005	0.000107657	-1.90776e-10	-0.793818
48466356	chr19:48466356:G:A	2.06597e-06	-1.36454	-0.417751	3.42302e-05	-1.44113	-0.498529
48466409	chr19:48466409:T:C	1.32535e-05	-1.90776e-10	0.0763756	0.000304194	-1.90776e-10	0.244902
48466475	chr19:48466475:C:T	1.34368e-06	-1.35831	-0.854166	2.24639e-05	-1.43823	-0.922622
48466622	chr19:48466622:T:C	2.52013e-06	-1.48475	-0.0988238	4.83892e-05	-1.55229	-0.0412019
48466647	chr19:48466647:G:T	2.12934e-05	-1.90776e-10	0.550511	0.000392464	-1.90776e-10	0.499681
48466679	chr19:48466679:A:G	1.22721e-06	-1.49612	-0.807031	2.37983e-05	-1.48128	-0.82187
48466985	chr19:48466985:A:G	1.99378e-06	-1.39126	-0.426598	3.34326e-05	-1.46217	-0.501064
48467388	chr19:48467388:G:GT	5.62695e-06	-1.90776e-10	-0.780321	0.000110793	-1.90776e-10	-0.765103
48467922	chr19:48467922:C:A	5.71463e-07	-1.55427	-1.51318	1.12992e-05	-1.53554	-1.51249
48468214	chr19:48468214:G:A	3.6267e-06	-1.90776e-10	-1.21956	6.7944e-05	-1.90776e-10	-1.25408
48468252	chr19:48468252:A:G	5.46892e-06	-1.90776e-10	-0.808808	0.000107617	-1.90776e-10	-0.794184
48468417	chr19:48468417:C:T	4.87559e-06	-1.90776e-10	-0.923647	9.60423e-05	-1.90776e-10	-0.907975
48468898	chr19:48468898:G:C	4.10763e-06	-1.4889	0.393855	5.9548e-05	-1.55366	0.167684
48468959	chr19:48468959:A:G	4.47171e-06	-1.90776e-10	-1.01012	8.8059e-05	-1.90776e-10	-0.994756
48469172	chr19:48469172:C:T	2.60024e-06	-1.55228	-9.17177e-10	5.1044e-05	-1.54007	-9.17177e-10
48469282	chr19:48469282:A:C	3.93522e-06	-1.49185	0.353931	5.73799e-05	-1.55339	0.130317
48469483	chr19:48469483:T:C	7.07861e-07	-1.34817	-1.50522	1.27446e-05	-1.45272	-1.47494
48469633	chr19:48469633:C:T	6.16911e-07	-1.55394	-1.43697	1.23323e-05	-1.52313	-1.43742
48469817	chr19:48469817:C:G	2.79313e-06	-1.90776e-10	-1.48073	5.84442e-05	-1.90776e-10	-1.40469
48469839	chr19:48469839:G:A	6.8404e-07	-1.39463	-1.49299	1.26207e-05	-1.48454	-1.45289
48470090	chr19:48470090:T:C	3.84894e-06	-1.90776e-10	-1.16009	7.54207e-05	-1.90776e-10	-1.14968
48470121	chr19:48470121:C:G	3.46803e-06	-1.90776e-10	-1.2643	6.91851e-05	-1.90776e-10	-1.23598
48470274	chr19:48470274:C:T	3.05132e-05	-1.90776e-10	0.91027	0.000704708	-1.90776e-10	1.08502
48470748	chr19:48470748:G:A	3.84235e-06	-1.90776e-10	-1.1618	7.5291e-05	-1.90776e-10	-1.1514
48470982	chr19:48470982:A:G	2.13715e-05	-1.90776e-10	0.554167	0.000268071	-1.90776e-10	0.118487
48471003	chr19:48471003:A:G	3.84308e-06	-1.90776e-10	-1.16162	7.53056e-05	-1.90776e-10	-1.15121
48471247	chr19:48471247:C:T	2.91312e-06	-1.43866	-9.17177e-10	5.97966e-05	-1.38181	-9.17177e-10
48471320	chr19:48471320:T:G	3.80768e-06	-1.90776e-10	-1.17087	7.46841e-05	-1.90776e-10	-1.1595
48471447	chr19:48471447:T:C	6.4343e-07	-1.43569	-1.51314	1.17549e-05	-1.51039	-1.4981
48471758	chr19:48471758:A:G	2.59795e-06	-1.55317	-9.17177e-10	5.11895e-05	-1.53723	-9.17177e-10
48471915	chr19:48471915:G:A	3.85093e-06	-1.90776e-10	-1.15957	7.54559e-05	-1.90776e-10	-1.14921
48472761	chr19:48472761:A:G	3.55438e-05	-1.90776e-10	1.06288	0.000658706	-1.90776e-10	1.01751
48473240	chr19:48473240:T:C	6.37631e-07	-1.44577	-1.51212	1.15454e-05	-1.51624	-1.51024
48473484	chr19:48473484:A:G	2.98161e-06	-1.90776e-10	-1.41542	5.77918e-05	-1.90776e-10	-1.41592
48473544	chr19:48473544:C:T	3.84235e-06	-1.90776e-10	-1.1618	7.5291e-05	-1.90776e-10	-1.1514
48473646	chr19:48473646:C:T	3.5768e-06	-1.90776e-10	-1.23342	7.00125e-05	-1.90776e-10	-1.22409
48473712	chr19:48473712:A:G	3.67053e-06	-1.90776e-10	-1.20755	7.21999e-05	-1.90776e-10	-1.19333
48473762	chr19:48473762:C:T	6.81046e-07	-1.39296	-1.49906	1.14381e-05	-1.54632	-1.4895
48474222	chr19:48474222:C:T	1.39541e-06	-1.51916	-0.65554	3.04792e-05	-1.4412	-0.614515
48474444	chr19:48474444:C:T	1.32274e-06	-1.50157	-0.726612	2.91906e-05	-1.41134	-0.687574
48475068	chr19:48475068:T:C	6.45938e-07	-1.43391	-1.51103	1.18664e-05	-1.50928	-1.48977
48475354	chr19:48475354:T:C	3.83886e-06	-1.90776e-10	-1.16271	7.52151e-05	-1.90776e-10	-1.15241
48475380	chr19:48475380:G:A	3.84235e-06	-1.90776e-10	-1.1618	7.5291e-05	-1.90776e-10	-1.1514
48475442	chr19:48475442:A:T	6.70743e-07	-1.43111	-1.47614	1.26534e-05	-1.50749	-1.42735
48475632	chr19:48475632:A:G	3.71091e-06	-1.90776e-10	-1.19661	7.27786e-05	-1.90776e-10	-1.18534
48475654	chr19:48475654:A:G	3.81496e-06	-1.90776e-10	-1.16896	7.48303e-05	-1.90776e-10	-1.15754
48475796	chr19:48475796:A:G	2.90807e-06	-1.90776e-10	-1.4404	5.71021e-05	-1.90776e-10	-1.42792
48475805	chr19:48475805:C:A	4.22785e-06	-1.90776e-10	-1.06619	8.29543e-05	-1.90776e-10	-1.05447
48475819	chr19:48475819:A:G	3.84235e-06	-1.90776e-10	-1.1618	7.5291e-05	-1.90776e-10	-1.1514
48475868	chr19:48475868:A:G	3.84235e-06	-1.90776e-10	-1.1618	7.5291e-05	-1.90776e-10	-1.1514
48475891	chr19:48475891:G:A	8.79872e-06	-1.90776e-10	-0.333283	0.000164723	-1.90776e-10	-0.3685
48476244	chr19:48476244:C:T	3.84235e-06	-1.90776e-10	-1.1618	7.5291e-05	-1.90776e-10	-1.1514
48476484	chr19:48476484:G:A	0.000129787	-1.90776e-10	2.35801	0.00319924	-1.90776e-10	2.5979
48477021	chr19:48477021:TGCCA:T	3.84235e-06	-1.90776e-10	-1.1618	7.5291e-05	-1.90776e-10	-1.1514
48477027	chr19:48477027:TTA:T	3.83401e-06	-1.90776e-10	-1.16398	7.51258e-05	-1.90776e-10	-1.1536
48477231	chr19:48477231:G:C	2.78326e-06	-1.90776e-10	-1.48427	5.40644e-05	-1.90776e-10	-1.48259
48477277	chr19:48477277:T:C	5.84627e-07	-1.54414	-1.50053	1.12031e-05	-1.54321	-1.51337
48477357	chr19:48477357:C:T	3.95325e-06	-1.5493	0.415951	5.50106e-05	-1.55175	0.0865138
48477779	chr19:48477779:C:T	3.54192e-06	-1.90776e-10	-1.24322	6.46398e-05	-1.90776e-10	-1.30393
48479305	chr19:48479305:T:G	2.61081e-06	-1.54823	-9.17177e-10	5.0325e-05	-1.55426	-9.17177e-10
48479435	chr19:48479435:C:T	2.81684e-06	-1.47227	-9.17177e-10	5.63081e-05	-1.44192	-9.17177e-10
48479493	chr19:48479493:C:G	3.57106e-06	-1.90776e-10	-1.23503	7.06175e-05	-1.90776e-10	-1.21549
48479644	chr19:48479644:C:A	5.53627e-06	-1.90776e-10	-0.796567	9.77523e-05	-1.90776e-10	-0.890326
48479862	chr19:48479862:C:T	4.61047e-06	-1.90776e-10	-0.979559	9.0783e-05	-1.90776e-10	-0.964291
48479996	chr19:48479996:T:C	3.10345e-06	-1.37538	-9.17177e-10	5.53178e-05	-1.45967	-9.17177e-10
48480268	chr19:48480268:C:A	4.30476e-06	-1.90776e-10	-1.04817	8.45528e-05	-1.90776e-10	-1.03539
48480641	chr19:48480641:C:T	1.7586e-05	-1.90776e-10	0.359216	0.000230434	-1.90776e-10	-0.0328007
48480658	chr19:48480658:T:TAC	4.26639e-06	-1.90776e-10	-1.05712	8.38904e-05	-1.90776e-10	-1.04325
48480715	chr19:48480715:G:A	3.58674e-06	-1.90776e-10	-1.23065	7.01313e-05	-1.90776e-10	-1.22239
48480803	chr19:48480803:A:G	7.60545e-07	-1.34299	-1.43861	1.12632e-05	-1.54142	-1.50981
48481373	chr19:48481373:C:T	3.30083e-06	-1.90776e-10	-1.31372	6.52417e-05	-1.90776e-10	-1.29466
48481828	chr19:48481828:T:C	4.30476e-06	-1.90776e-10	-1.04817	8.45528e-05	-1.90776e-10	-1.03539
48481858	chr19:48481858:C:T	4.42253e-06	-1.90776e-10	-1.02118	8.68878e-05	-1.90776e-10	-1.00815
48481921	chr19:48481921:TA:T	5.23883e-06	-1.54953	0.697741	0.000116417	-1.52537	0.809787
48482280	chr19:48482280:C:CA	4.30476e-06	-1.90776e-10	-1.04817	8.45528e-05	-1.90776e-10	-1.03539
48482322	chr19:48482322:A:G	9.43459e-06	-1.54598	1.28248	0.000215119	-1.5323	1.43073
48482508	chr19:48482508:ACCAAAGCTG:A	4.31951e-06	-1.90776e-10	-1.04475	8.48407e-05	-1.90776e-10	-1.03199
48482637	chr19:48482637:T:C	2.38161e-05	-1.90776e-10	0.662474	0.000298996	-1.90776e-10	0.227666
48482647	chr19:48482647:A:C	3.29737e-06	-1.90776e-10	-1.31476	6.52148e-05	-1.90776e-10	-1.29508
48483652	chr19:48483652:A:G	9.99635e-06	-0.205669	-9.17177e-10	0.000174192	-0.312603	-9.17177e-10
48483743	chr19:48483743:T:C	4.29764e-06	-1.90776e-10	-1.04982	8.44091e-05	-1.90776e-10	-1.03709
48484021	chr19:48484021:C:T	4.30476e-06	-1.90776e-10	-1.04817	8.45528e-05	-1.90776e-10	-1.03539
48484146	chr19:48484146:ATTACC:A	3.23273e-06	-1.47345	0.138884	5.09203e-05	-1.55183	0.00932513
48484180	chr19:48484180:C:T	3.13141e-06	-1.90776e-10	-1.36641	6.29948e-05	-1.90776e-10	-1.32971
48484746	chr19:48484746:C:G	4.30476e-06	-1.90776e-10	-1.04817	8.45528e-05	-1.90776e-10	-1.03539
48484768	chr19:48484768:A:G	4.30476e-06	-1.90776e-10	-1.04817	8.45528e-05	-1.90776e-10	-1.03539
48484792	chr19:48484792:G:A	4.97359e-06	-1.90776e-10	-0.903746	9.90185e-05	-1.90776e-10	-0.877456
48484825	chr19:48484825:C:T	2.88363e-06	-1.90776e-10	-1.44884	5.70096e-05	-1.90776e-10	-1.42954
48484846	chr19:48484846:C:T	4.30476e-06	-1.90776e-10	-1.04817	8.45528e-05	-1.90776e-10	-1.03539
48484855	chr19:48484855:A:G	1.65697e-05	-1.90776e-10	0.299688	0.000310551	-1.90776e-10	0.265586
48484998	chr19:48484998:G:A	4.69545e-06	-1.90776e-10	-0.961295	9.29699e-05	-1.90776e-10	-0.940487
48485054	chr19:48485054:C:T	1.28748e-05	-1.90776e-10	0.0473849	0.000244519	-1.90776e-10	0.0265293
48485068	chr19:48485068:C:T	5.98445e-06	-1.90776e-10	-0.718725	0.000117837	-1.90776e-10	-0.703461
48485135	chr19:48485135:G:A	3.24717e-06	-1.90776e-10	-1.3301	6.4199e-05	-1.90776e-10	-1.31078
48485171	chr19:48485171:C:T	2.73685e-05	-1.90776e-10	0.801505	0.000483439	-1.90776e-10	0.708162
48485599	chr19:48485599:G:A	2.81778e-05	-1.90776e-10	0.830645	0.000542774	-1.90776e-10	0.82393
48486083	chr19:48486083:G:A	2.83565e-06	-1.46562	-9.17177e-10	5.14973e-05	-1.53123	-9.17177e-10
48486283	chr19:48486283:C:T	1.10977e-06	-1.54454	-0.859192	1.82769e-05	-1.55348	-1.01364
48486560	chr19:48486560:T:C	1.3811e-05	-1.31871	1.43628	0.000247373	-1.42333	1.46146
48486607	chr19:48486607:A:G	4.17723e-06	-1.90776e-10	-1.07824	8.18021e-05	-1.90776e-10	-1.06846
48486638	chr19:48486638:C:T	2.84885e-06	-1.90776e-10	-1.46097	5.54114e-05	-1.90776e-10	-1.45798
48486682	chr19:48486682:T:C	4.12663e-06	-1.90776e-10	-1.09043	8.07336e-05	-1.90776e-10	-1.08161
48486738	chr19:48486738:T:C	2.83707e-06	-1.90776e-10	-1.46512	5.64041e-05	-1.90776e-10	-1.44022
48486774	chr19:48486774:T:C	1.90011e-05	-1.22698	1.66359	0.000349788	-1.35044	1.73501
48486867	chr19:48486867:T:G	3.2489e-06	-1.90776e-10	-1.32957	6.42513e-05	-1.90776e-10	-1.30996
48487194	chr19:48487194:C:A	3.46576e-06	-1.90776e-10	-1.26496	6.86957e-05	-1.90776e-10	-1.24308
48487312	chr19:48487312:T:C	4.14981e-06	-1.90776e-10	-1.08483	8.11773e-05	-1.90776e-10	-1.07613
48487323	chr19:48487323:C:T	6.59609e-06	-1.90776e-10	-0.621412	0.000133223	-1.90776e-10	-0.580739
48487334	chr19:48487334:C:T	1.94449e-05	0.459695	-9.17177e-10	0.000323638	0.306863	-9.17177e-10
48487365	chr19:48487365:G:A	4.13589e-06	-1.90776e-10	-1.08819	8.09004e-05	-1.90776e-10	-1.07954
48487403	chr19:48487403:G:C	4.13767e-06	-1.90776e-10	-1.08775	8.09316e-05	-1.90776e-10	-1.07916
48487422	chr19:48487422:G:A	8.84082e-06	-1.32048	0.991969	0.000155617	-1.42435	0.998989
48487720	chr19:48487720:G:A	4.15154e-06	-1.90776e-10	-1.08441	8.12147e-05	-1.90776e-10	-1.07567
48487864	chr19:48487864:C:T	1.13693e-06	-1.31208	-1.06747	2.08333e-05	-1.43572	-1.00049
48488061	chr19:48488061:A:G	4.16414e-06	-1.90776e-10	-1.08138	8.14668e-05	-1.90776e-10	-1.07257
48488139	chr19:48488139:C:T	4.1592e-06	-1.90776e-10	-1.08257	8.13699e-05	-1.90776e-10	-1.07376
48488301	chr19:48488301:C:T	4.14907e-06	-1.90776e-10	-1.08501	8.1165e-05	-1.90776e-10	-1.07628
48488761	chr19:48488761:T:C	3.39997e-06	-1.28412	-9.17177e-10	5.83991e-05	-1.40546	-9.17177e-10
48488770	chr19:48488770:G:C	1.67462e-05	-1.90776e-10	0.310282	0.000215005	-1.90776e-10	-0.102103
48489009	chr19:48489009:G:A	4.15584e-06	-1.90776e-10	-1.08337	8.13004e-05	-1.90776e-10	-1.07461
48489070	chr19:48489070:C:T	1.32149e-05	-1.90776e-10	0.0734552	0.000266167	-1.90776e-10	0.11136
48489226	chr19:48489226:G:C	3.54583e-05	-1.90776e-10	1.06047	0.000649515	-1.90776e-10	1.00346
48489293	chr19:48489293:G:A	5.8209e-07	-1.54155	-1.50747	1.11008e-05	-1.55425	-1.51149
48489380	chr19:48489380:C:T	9.36663e-07	-1.41268	-1.16064	1.75513e-05	-1.48955	-1.11808
48489566	chr19:48489566:C:T	3.58482e-06	-1.23118	-9.17177e-10	6.08615e-05	-1.36416	-9.17177e-10
48489581	chr19:48489581:A:G	1.23154e-06	-1.37761	-0.922015	2.31683e-05	-1.48003	-0.849949
48489650	chr19:48489650:G:A	6.28321e-06	-1.90776e-10	-0.670007	0.000141966	-1.90776e-10	-0.517178
48490007	chr19:48490007:C:CAG	5.56901e-06	-1.3124	0.521726	7.44332e-05	-1.45032	0.287455
48490292	chr19:48490292:G:A	7.90936e-07	-1.41842	-1.32401	1.40767e-05	-1.50719	-1.32105
48491590	chr19:48491590:A:G	4.15497e-06	-1.90776e-10	-1.08358	8.12841e-05	-1.90776e-10	-1.07481
48491592	chr19:48491592:T:A	3.74174e-06	-1.90776e-10	-1.18834	7.71818e-05	-1.90776e-10	-1.1266
48491641	chr19:48491641:T:C	3.25123e-06	-1.90776e-10	-1.32885	6.35832e-05	-1.90776e-10	-1.32041
48491971	chr19:48491971:T:A	1.72733e-05	-1.27279	1.61406	0.000317534	-1.38684	1.67467
48492175	chr19:48492175:T:C	3.03308e-06	-1.90776e-10	-1.39831	5.91724e-05	-1.90776e-10	-1.39231
48492259	chr19:48492259:G:T	3.96269e-06	-1.90776e-10	-1.13097	7.546e-05	-1.90776e-10	-1.14916
48492265	chr19:48492265:T:C	1.9964e-05	-1.90776e-10	0.486042	0.00035225	-1.90776e-10	0.391577
48492333	chr19:48492333:T:C	3.61196e-06	-1.90776e-10	-1.22364	7.46186e-05	-1.90776e-10	-1.16037
48492366	chr19:48492366:T:C	7.75912e-07	-1.37034	-1.39127	1.34958e-05	-1.48172	-1.38866
48493180	chr19:48493180:T:C	7.8822e-07	-1.25399	-1.49188	1.37014e-05	-1.37178	-1.48349
48494627	chr19:48494627:C:T	1.24364e-05	-1.90776e-10	0.0127359	0.000249616	-1.90776e-10	0.0471606
48494649	chr19:48494649:C:T	7.45414e-06	-0.499119	-9.17177e-10	9.35742e-05	-0.934009	-9.17177e-10
48494813	chr19:48494813:A:G	4.6794e-06	-1.90776e-10	-0.964719	9.2078e-05	-1.90776e-10	-0.950127
48494890	chr19:48494890:A:G	1.75147e-06	-1.45699	-0.490442	2.56907e-05	-1.53528	-0.691356
48495048	chr19:48495048:C:T	3.58295e-06	-1.2317	-9.17177e-10	6.06675e-05	-1.36736	-9.17177e-10
48495085	chr19:48495085:T:C	1.68298e-06	-1.35596	-0.631363	2.39469e-05	-1.476	-0.820922
48495310	chr19:48495310:T:C	1.88696e-06	-1.38589	-0.487033	2.6729e-05	-1.4988	-0.688216
48495722	chr19:48495722:G:A	4.30523e-06	-1.90776e-10	-1.04806	8.33011e-05	-1.90776e-10	-1.0503
48495745	chr19:48495745:C:T	1.66456e-05	-1.90776e-10	0.304255	0.000386536	-1.90776e-10	0.484462
48496062	chr19:48496062:G:T	2.85729e-06	-1.90776e-10	-1.45802	5.56331e-05	-1.90776e-10	-1.45399
48496300	chr19:48496300:TC:T	2.07756e-06	-1.08634	-0.690351	3.45607e-05	-1.29404	-0.636011
48496525	chr19:48496525:C:T	3.64257e-05	-1.90776e-10	1.08739	0.000681897	-1.90776e-10	1.05212
48496527	chr19:48496527:G:C	4.30523e-06	-1.90776e-10	-1.04806	8.33011e-05	-1.90776e-10	-1.0503
48496577	chr19:48496577:G:A	9.67752e-06	-1.90776e-10	-0.238083	0.000193853	-1.90776e-10	-0.205664
48496593	chr19:48496593:A:G	8.01573e-07	-1.40278	-1.32629	1.27862e-05	-1.50583	-1.41857
48497084	chr19:48497084:C:T	2.92273e-06	-1.90776e-10	-1.43537	5.73091e-05	-1.90776e-10	-1.4243
48497136	chr19:48497136:A:G	9.6679e-06	-0.239078	-9.17177e-10	0.000167724	-0.350445	-9.17177e-10
48497181	chr19:48497181:G:T	9.67752e-06	-1.90776e-10	-0.238083	0.000193853	-1.90776e-10	-0.205664
48497251	chr19:48497251:C:G	1.86232e-06	-1.32404	-0.562027	2.60336e-05	-1.45606	-0.757314
48497387	chr19:48497387:C:T	2.85256e-06	-1.90776e-10	-1.45967	5.65827e-05	-1.90776e-10	-1.43706
48498270	chr19:48498270:G:A	4.81281e-06	-1.90776e-10	-0.936607	0.000107365	-1.90776e-10	-0.796531
48498343	chr19:48498343:A:G	1.88626e-06	-1.31916	-0.554128	2.63158e-05	-1.45321	-0.749386
48499992	chr19:48499992:ACCAGAGAGAGGGGGACAGAGACCCAGAGGGTAACAGAGAC:A	2.73341e-06	-1.90776e-10	-1.50234	5.31102e-05	-1.90776e-10	-1.5004
48500002	chr19:48500002:G:A	2.93201e-06	-1.90776e-10	-1.4322	5.70083e-05	-1.90776e-10	-1.42957
48500109	chr19:48500109:A:C	3.47294e-06	-1.26289	-9.17177e-10	5.9177e-05	-1.39223	-9.17177e-10
48500494	chr19:48500494:G:A	8.03818e-07	-1.39822	-1.32805	1.66338e-05	-1.4468	-1.21453
48500700	chr19:48500700:G:C	3.26703e-06	-1.32401	-9.17177e-10	6.88047e-05	-1.24149	-9.17177e-10
48500758	chr19:48500758:G:A	9.2268e-07	-1.07598	-1.51239	1.53871e-05	-1.22938	-1.50985
48501087	chr19:48501087:G:A	9.67752e-06	-1.90776e-10	-0.238083	0.000193853	-1.90776e-10	-0.205664
48501190	chr19:48501190:G:A	6.44026e-06	-1.90776e-10	-0.64532	0.000122602	-1.90776e-10	-0.663823
48501294	chr19:48501294:C:T	3.84272e-06	-1.16171	-9.17177e-10	6.39489e-05	-1.31468	-9.17177e-10
48501660	chr19:48501660:C:T	4.04112e-06	-1.11137	-9.17177e-10	0.000109054	-0.780919	-9.17177e-10
48502643	chr19:48502643:G:A	3.82081e-06	-1.90776e-10	-1.16743	6.94948e-05	-1.90776e-10	-1.23151
48502674	chr19:48502674:T:C	1.49948e-06	-0.700028	-1.40274	2.38525e-05	-0.900876	-1.4
48502972	chr19:48502972:G:A	3.2933e-06	-1.316	-9.17177e-10	5.69479e-05	-1.43063	-9.17177e-10
48503088	chr19:48503088:C:G	1.21907e-06	-1.18717	-1.12263	2.15631e-05	-1.32116	-1.08062
48503197	chr19:48503197:G:A	1.4392e-05	-1.90776e-10	0.158781	0.000209522	-1.90776e-10	-0.127937
48504001	chr19:48504001:G:A	4.0447e-05	-1.90776e-10	1.1921	0.000555951	-1.90776e-10	0.847917
48504035	chr19:48504035:T:C	3.3988e-06	-1.28446	-9.17177e-10	5.82511e-05	-1.408	-9.17177e-10
48504279	chr19:48504279:A:G	3.41731e-06	-1.27903	-9.17177e-10	5.83246e-05	-1.40674	-9.17177e-10
48504447	chr19:48504447:T:C	1.48386e-05	-1.90776e-10	0.189342	0.000215338	-1.90776e-10	-0.100554
48504492	chr19:48504492:T:G	8.57641e-07	-1.14786	-1.5136	1.44944e-05	-1.28665	-1.51235
48504503	chr19:48504503:C:T	8.59694e-07	-1.14774	-1.51133	1.45559e-05	-1.28654	-1.50823
48505255	chr19:48505255:A:G	5.70457e-06	-1.90776e-10	-0.766622	0.00010997	-1.90776e-10	-0.772558
48505276	chr19:48505276:G:A	1.18389e-06	-1.21614	-1.12294	2.10808e-05	-1.34351	-1.08089
48505774	chr19:48505774:T:C	1.09121e-06	-1.28614	-1.13446	1.97185e-05	-1.39812	-1.09308
48505817	chr19:48505817:C:T	2.7398e-06	-1.90776e-10	-1.5	5.31906e-05	-1.90776e-10	-1.49888
48505941	chr19:48505941:G:C	7.67118e-06	-1.90776e-10	-0.470418	0.000170727	-1.90776e-10	-0.332696
48505969	chr19:48505969:C:T	1.69442e-05	-1.90776e-10	0.322034	0.000225206	-1.90776e-10	-0.0557466
48506003	chr19:48506003:G:A	3.09712e-06	-1.90776e-10	-1.37742	6.15837e-05	-1.90776e-10	-1.35237
48506244	chr19:48506244:T:C	2.75072e-06	-1.90776e-10	-1.49603	5.4595e-05	-1.90776e-10	-1.47282
48506609	chr19:48506609:C:T	2.90987e-06	-1.90776e-10	-1.43978	5.64106e-05	-1.90776e-10	-1.44011
48506726	chr19:48506726:G:A	1.80913e-06	-0.964222	-0.950821	2.97247e-05	-1.20341	-0.87738
48507333	chr19:48507333:A:T	1.76339e-05	-1.90776e-10	0.361934	0.000232698	-1.90776e-10	-0.0230221
48507367	chr19:48507367:C:T	1.4109e-05	-1.90776e-10	0.138927	0.000281337	-1.90776e-10	0.166789
48507609	chr19:48507609:A:T	1.44878e-05	-1.90776e-10	0.165421	0.000191771	-1.90776e-10	-0.216462
48507845	chr19:48507845:G:A	3.40624e-06	-1.28228	-9.17177e-10	5.8159e-05	-1.40958	-9.17177e-10
48507909	chr19:48507909:C:T	1.01188e-06	-1.42105	-1.07502	1.95089e-05	-1.39778	-1.10411
48508066	chr19:48508066:C:T	1.39797e-05	-1.90776e-10	0.129715	0.000278705	-1.90776e-10	0.15739
48508174	chr19:48508174:G:A	3.41411e-06	-1.90776e-10	-1.27997	6.41e-05	-1.90776e-10	-1.31232
48508515	chr19:48508515:T:C	3.71785e-06	-1.90776e-10	-1.19474	7.06086e-05	-1.90776e-10	-1.21561
48508717	chr19:48508717:T:C	2.80037e-06	-1.90776e-10	-1.47814	5.38739e-05	-1.90776e-10	-1.48612
48508765	chr19:48508765:A:G	2.78785e-06	-1.90776e-10	-1.48262	5.36569e-05	-1.90776e-10	-1.49015
48509612	chr19:48509612:A:G	2.70926e-06	-1.90776e-10	-1.51121	5.25017e-05	-1.90776e-10	-1.51192
48509756	chr19:48509756:C:T	1.80223e-05	-1.90776e-10	0.383724	0.000235108	-1.90776e-10	-0.0127186
48509941	chr19:48509941:C:G	1.01889e-06	-1.39675	-1.09243	1.86013e-05	-1.48058	-1.06895
48510194	chr19:48510194:G:T	2.20336e-05	-1.90776e-10	0.584682	0.000282586	-1.90776e-10	0.171221
48510223	chr19:48510223:C:A	1.93541e-05	-1.90776e-10	0.455015	0.000359596	-1.90776e-10	0.412217
48510320	chr19:48510320:G:A	3.38534e-06	-1.90776e-10	-1.28843	6.78182e-05	-1.90776e-10	-1.25593
48510807	chr19:48510807:T:G	2.75272e-06	-1.90776e-10	-1.4953	5.47531e-05	-1.90776e-10	-1.46993
48510834	chr19:48510834:T:C	1.9136e-06	-1.53235	-0.326553	2.85435e-05	-1.5489	-0.572434
48510845	chr19:48510845:C:T	1.00653e-05	-1.90776e-10	-0.198799	0.000201359	-1.90776e-10	-0.167675
48512535	chr19:48512535:G:A	3.70592e-06	-1.90776e-10	-1.19796	7.31884e-05	-1.90776e-10	-1.17973
48512758	chr19:48512758:T:A	4.33188e-06	-1.90776e-10	-1.04189	8.29134e-05	-1.90776e-10	-1.05497
48513526	chr19:48513526:G:T	2.62728e-06	-1.54194	-9.17177e-10	5.1693e-05	-1.52744	-9.17177e-10
48513885	chr19:48513885:A:G	7.4961e-06	-1.90776e-10	-0.493506	0.000143629	-1.90776e-10	-0.505533
48514011	chr19:48514011:C:T	2.82e-05	-1.90776e-10	0.831433	0.000351559	-1.90776e-10	0.389615
48514224	chr19:48514224:G:A	7.05143e-06	-1.90776e-10	-0.554658	0.000135632	-1.90776e-10	-0.562821
48514584	chr19:48514584:T:C	4.6627e-06	-1.90776e-10	-0.968295	8.93435e-05	-1.90776e-10	-0.980275
48514609	chr19:48514609:G:A	1.09993e-06	-1.41341	-0.999236	2.02894e-05	-1.49142	-0.971239
48515011	chr19:48515011:A:G	3.48924e-06	-1.90776e-10	-1.25821	6.78275e-05	-1.90776e-10	-1.2558
48515123	chr19:48515123:G:A	3.2485e-06	-1.90776e-10	-1.3297	6.36054e-05	-1.90776e-10	-1.32007
48515146	chr19:48515146:A:G	3.95004e-06	-1.90776e-10	-1.13416	7.63803e-05	-1.90776e-10	-1.13704
48515887	chr19:48515887:C:T	1.27473e-05	-1.90776e-10	0.0374318	0.000256132	-1.90776e-10	0.0729307
48516042	chr19:48516042:C:A	4.32019e-06	-1.04459	-9.17177e-10	6.71474e-05	-1.26587	-9.17177e-10
48516477	chr19:48516477:CAA:C	5.35493e-06	-1.90776e-10	-0.829871	0.000102859	-1.90776e-10	-0.839401
48516493	chr19:48516493:G:A	2.4008e-05	-1.90776e-10	0.670498	0.000405941	-1.90776e-10	0.533443
48516967	chr19:48516967:C:T	2.91908e-06	-1.43662	-9.17177e-10	5.9657e-05	-1.38415	-9.17177e-10
48517058	chr19:48517058:T:C	6.07116e-07	-1.50304	-1.50389	1.15424e-05	-1.51455	-1.51218
48517070	chr19:48517070:C:T	3.27199e-06	-1.90776e-10	-1.32249	5.5907e-05	-1.90776e-10	-1.44907
48517270	chr19:48517270:G:A	2.59588e-06	-1.55396	-9.17177e-10	5.16467e-05	-1.52834	-9.17177e-10
48517844	chr19:48517844:G:A	3.27497e-06	-1.55393	0.232349	4.99352e-05	-1.54734	-0.0146962
48517897	chr19:48517897:C:T	2.08056e-05	-1.90776e-10	0.527333	0.000346513	-1.90776e-10	0.375157
48518011	chr19:48518011:A:G	4.17623e-06	-1.90776e-10	-1.07848	8.38775e-05	-1.90776e-10	-1.04341
48518187	chr19:48518187:A:G	2.48344e-06	-1.55427	-0.0439734	3.85151e-05	-1.54304	-0.278677
48518637	chr19:48518637:C:G	2.73443e-06	-1.90776e-10	-1.50196	5.24775e-05	-1.90776e-10	-1.51238
48518746	chr19:48518746:C:A	4.56716e-06	-1.90776e-10	-0.988997	8.56823e-05	-1.90776e-10	-1.02212
48518776	chr19:48518776:A:G	3.41018e-05	-1.90776e-10	1.02146	0.000622136	-1.90776e-10	0.960395
48519118	chr19:48519118:A:C	3.13641e-06	-1.90776e-10	-1.36481	6.18535e-05	-1.90776e-10	-1.34799
48519119	chr19:48519119:C:A	3.2059e-06	-1.90776e-10	-1.3429	6.34521e-05	-1.90776e-10	-1.32248
48519253	chr19:48519253:C:T	2.72319e-06	-1.90776e-10	-1.50609	5.26748e-05	-1.90776e-10	-1.50863
48519389	chr19:48519389:A:C	2.70309e-06	-1.90776e-10	-1.51349	5.24424e-05	-1.90776e-10	-1.51305
48519651	chr19:48519651:G:T	2.78e-06	-1.90776e-10	-1.48544	5.41608e-05	-1.90776e-10	-1.48081
48519653	chr19:48519653:G:A	3.2838e-06	-1.90776e-10	-1.31889	6.44885e-05	-1.90776e-10	-1.30628
48519760	chr19:48519760:C:A	7.58572e-06	-1.90776e-10	-0.481621	0.000134327	-1.90776e-10	-0.572487
48520011	chr19:48520011:G:A	3.82471e-06	-1.26967	0.10326	6.3922e-05	-1.24916	-0.0659435
48520216	chr19:48520216:A:G	6.98692e-06	-1.90776e-10	-0.563849	0.000149274	-1.90776e-10	-0.466982
48520353	chr19:48520353:G:A	2.75091e-06	-1.90776e-10	-1.49596	5.2923e-05	-1.90776e-10	-1.50392
48520539	chr19:48520539:GC:G	6.01551e-06	-1.90776e-10	-0.713547	0.000133664	-1.90776e-10	-0.577432
48521041	chr19:48521041:C:T	2.59958e-06	-1.55254	-9.17177e-10	5.16308e-05	-1.52864	-9.17177e-10
48521196	chr19:48521196:C:T	5.62228e-06	-1.90776e-10	-0.781151	0.000110047	-1.90776e-10	-0.771857
48521800	chr19:48521800:G:T	4.58297e-05	-1.90776e-10	1.31704	0.000793823	-1.90776e-10	1.2041
48522036	chr19:48522036:A:G	1.55729e-06	-0.557805	-1.50713	4.02375e-05	-0.293326	-1.48464
48522323	chr19:48522323:T:G	9.76881e-06	-1.90776e-10	-0.228694	0.000169791	-1.90776e-10	-0.338197
48523085	chr19:48523085:G:A	0.000117735	-1.90776e-10	2.26055	0.00203508	-1.90776e-10	2.14552
48523459	chr19:48523459:T:C	8.30125e-05	-1.90776e-10	1.9111	0.00143927	-1.90776e-10	1.79913
48523951	chr19:48523951:G:A	3.87675e-06	-1.15289	-9.17177e-10	6.17067e-05	-1.35037	-9.17177e-10
48523954	chr19:48523954:C:T	1.41533e-05	-1.90776e-10	0.142056	0.000290109	-1.90776e-10	0.197495
48524023	chr19:48524023:A:G	2.74627e-06	-1.90776e-10	-1.49765	5.28467e-05	-1.90776e-10	-1.50537
48524101	chr19:48524101:G:A	3.07368e-06	-1.90776e-10	-1.38501	6.25872e-05	-1.90776e-10	-1.3362
48524137	chr19:48524137:G:A	5.97089e-06	-1.90776e-10	-0.720993	0.000126101	-1.90776e-10	-0.635678
48524426	chr19:48524426:A:G	3.00036e-06	-1.90776e-10	-1.40916	6.11214e-05	-1.90776e-10	-1.3599
48524684	chr19:48524684:A:G	6.1661e-06	-1.90776e-10	-0.688822	0.00013163	-1.90776e-10	-0.592768
48524903	chr19:48524903:T:C	2.86679e-06	-1.90776e-10	-1.4547	5.51699e-05	-1.90776e-10	-1.46235
48525049	chr19:48525049:G:A	3.50076e-06	-1.90776e-10	-1.25491	6.86261e-05	-1.90776e-10	-1.24409
48525093	chr19:48525093:AG:A	3.11331e-06	-1.90776e-10	-1.3722	6.14546e-05	-1.90776e-10	-1.35446
48525202	chr19:48525202:C:T	3.80639e-06	-1.90776e-10	-1.17121	7.71212e-05	-1.90776e-10	-1.12739
48525244	chr19:48525244:A:G	2.75549e-06	-1.90776e-10	-1.49429	5.29673e-05	-1.90776e-10	-1.50309
48525333	chr19:48525333:A:G	6.89101e-07	-1.40133	-1.47893	1.17428e-05	-1.52119	-1.48834
48525486	chr19:48525486:G:A	2.99028e-06	-1.90776e-10	-1.41252	5.67396e-05	-1.90776e-10	-1.43429
48525684	chr19:48525684:C:G	2.77386e-06	-1.90776e-10	-1.48765	5.44701e-05	-1.90776e-10	-1.47511
48525726	chr19:48525726:A:G	2.73237e-06	-1.90776e-10	-1.50272	5.26646e-05	-1.90776e-10	-1.50882
48525748	chr19:48525748:T:C	2.73999e-06	-1.90776e-10	-1.49993	5.27655e-05	-1.90776e-10	-1.50691
48526280	chr19:48526280:C:G	2.84945e-06	-1.90776e-10	-1.46076	5.59123e-05	-1.90776e-10	-1.44898
48526563	chr19:48526563:T:C	5.35303e-06	-1.90776e-10	-0.830226	0.00011312	-1.90776e-10	-0.744317
48526654	chr19:48526654:G:A	1.51697e-05	-1.90776e-10	0.211413	0.000312178	-1.90776e-10	0.270809
48526667	chr19:48526667:A:G	2.74162e-06	-1.90776e-10	-1.49934	5.2785e-05	-1.90776e-10	-1.50654
48526771	chr19:48526771:A:T	2.85608e-06	-1.90776e-10	-1.45844	5.41741e-05	-1.90776e-10	-1.48056
48526828	chr19:48526828:T:C	2.74895e-06	-1.90776e-10	-1.49667	5.28859e-05	-1.90776e-10	-1.50463
48526880	chr19:48526880:A:G	2.70292e-06	-1.90776e-10	-1.51356	5.25045e-05	-1.90776e-10	-1.51186
48527113	chr19:48527113:A:G	2.74635e-06	-1.90776e-10	-1.49762	5.28499e-05	-1.90776e-10	-1.50531
48527197	chr19:48527197:C:CAAT	2.71902e-06	-1.90776e-10	-1.50762	5.27957e-05	-1.90776e-10	-1.50633
48527538	chr19:48527538:C:T	2.80164e-06	-1.90776e-10	-1.47768	5.36338e-05	-1.90776e-10	-1.49058
48527745	chr19:48527745:A:T	2.62e-06	-1.49196	-0.0527522	4.32158e-05	-1.54959	-0.156972
48528319	chr19:48528319:C:T	2.91387e-06	-1.43841	-9.17177e-10	5.94552e-05	-1.38754	-9.17177e-10
48528556	chr19:48528556:A:C	1.56398e-05	-1.90776e-10	0.241929	0.000268991	-1.90776e-10	0.121915
48528665	chr19:48528665:G:C	2.72445e-06	-1.90776e-10	-1.50562	5.25644e-05	-1.90776e-10	-1.51072
48528731	chr19:48528731:A:C	2.84271e-06	-1.90776e-10	-1.46313	5.60044e-05	-1.90776e-10	-1.44733
48528752	chr19:48528752:T:C	5.235e-06	-1.90776e-10	-0.852521	9.34997e-05	-1.90776e-10	-0.934806
48528769	chr19:48528769:G:A	1.36251e-05	-1.90776e-10	0.104025	0.000280245	-1.90776e-10	0.162899
48528985	chr19:48528985:G:A	3.98757e-06	-1.90776e-10	-1.12471	8.08646e-05	-1.90776e-10	-1.07999
48528996	chr19:48528996:C:T	5.13797e-06	-1.90776e-10	-0.871231	0.000108419	-1.90776e-10	-0.78676
48529033	chr19:48529033:A:T	2.70471e-06	-1.90776e-10	-1.51289	5.24149e-05	-1.90776e-10	-1.51357
48529095	chr19:48529095:T:C	3.28788e-06	-1.90776e-10	-1.31765	6.86743e-05	-1.90776e-10	-1.24339
48529667	chr19:48529667:C:T	2.74737e-06	-1.90776e-10	-1.49725	5.27104e-05	-1.90776e-10	-1.50795
48529681	chr19:48529681:G:C	2.74356e-06	-1.90776e-10	-1.49863	5.2811e-05	-1.90776e-10	-1.50604
48529969	chr19:48529969:G:A	3.14426e-06	-1.90776e-10	-1.36231	6.51483e-05	-1.90776e-10	-1.2961
48530111	chr19:48530111:T:C	1.76514e-05	-1.90776e-10	0.362928	0.000375975	-1.90776e-10	0.456759
48530212	chr19:48530212:T:C	2.7376e-06	-1.90776e-10	-1.50081	5.26063e-05	-1.90776e-10	-1.50993
48530252	chr19:48530252:A:G	2.76274e-06	-1.90776e-10	-1.49167	5.28361e-05	-1.90776e-10	-1.50557
48530338	chr19:48530338:A:G	0.000108007	-1.90776e-10	2.17431	0.00185931	-1.90776e-10	2.05519
48530376	chr19:48530376:G:A	2.74635e-06	-1.90776e-10	-1.49762	5.28499e-05	-1.90776e-10	-1.50531
48530427	chr19:48530427:T:C	1.05134e-05	-1.90776e-10	-0.155239	0.000215603	-1.90776e-10	-0.0993243
48530595	chr19:48530595:T:A	2.94784e-06	-1.90776e-10	-1.42682	5.80221e-05	-1.90776e-10	-1.41194
48530727	chr19:48530727:TA:T	6.16916e-06	-1.90776e-10	-0.688326	0.000119368	-1.90776e-10	-0.690549
48530738	chr19:48530738:G:T	2.78049e-06	-1.90776e-10	-1.48526	5.33014e-05	-1.90776e-10	-1.4968
48530754	chr19:48530754:A:G	6.31913e-07	-1.52013	-1.44676	1.1694e-05	-1.55426	-1.45943
48530913	chr19:48530913:C:T	2.74851e-06	-1.90776e-10	-1.49683	5.46006e-05	-1.90776e-10	-1.47272
48531006	chr19:48531006:G:T	3.79652e-06	-1.90776e-10	-1.1738	7.67189e-05	-1.90776e-10	-1.13262
48531263	chr19:48531263:G:A	2.81339e-06	-1.90776e-10	-1.4735	5.64275e-05	-1.90776e-10	-1.43981
48531285	chr19:48531285:A:G	1.36865e-05	-1.90776e-10	0.108519	0.000235954	-1.90776e-10	-0.00912841
48531603	chr19:48531603:C:A	2.73922e-06	-1.90776e-10	-1.50021	5.27462e-05	-1.90776e-10	-1.50727
48531676	chr19:48531676:G:A	2.73724e-06	-1.90776e-10	-1.50094	5.32073e-05	-1.90776e-10	-1.49857
48531686	chr19:48531686:A:G	2.70758e-06	-1.90776e-10	-1.51183	5.24091e-05	-1.90776e-10	-1.51368
48531831	chr19:48531831:AAACACCAC:A	2.7047e-06	-1.90776e-10	-1.5129	5.24882e-05	-1.90776e-10	-1.51218
48532039	chr19:48532039:C:T	9.85305e-06	-1.90776e-10	-0.220108	0.000169908	-1.90776e-10	-0.337505
48532050	chr19:48532050:G:A	1.50296e-05	-1.90776e-10	0.202134	0.00030938	-1.90776e-10	0.261808
48532143	chr19:48532143:G:A	2.81241e-06	-1.90776e-10	-1.47385	5.45481e-05	-1.90776e-10	-1.47368
48532346	chr19:48532346:C:T	1.03568e-05	-1.90776e-10	-0.170247	0.000178129	-1.90776e-10	-0.290257
48532766	chr19:48532766:C:T	3.39286e-06	-1.90776e-10	-1.28622	6.84305e-05	-1.90776e-10	-1.24695
48532966	chr19:48532966:T:C	7.46907e-07	-1.32442	-1.47528	1.66536e-05	-1.22156	-1.43858
48533051	chr19:48533051:G:GA	2.70245e-06	-1.90776e-10	-1.51373	5.24087e-05	-1.90776e-10	-1.51369
48533480	chr19:48533480:C:T	3.5932e-06	-1.90776e-10	-1.22885	7.34707e-05	-1.90776e-10	-1.17588
48533688	chr19:48533688:C:T	2.7141e-06	-1.90776e-10	-1.50943	5.30103e-05	-1.90776e-10	-1.50228
48533697	chr19:48533697:T:G	2.73611e-06	-1.90776e-10	-1.50135	5.25852e-05	-1.90776e-10	-1.51033
48533883	chr19:48533883:C:T	2.7356e-06	-1.90776e-10	-1.50154	5.25781e-05	-1.90776e-10	-1.51046
48534307	chr19:48534307:G:A	2.70916e-06	-1.90776e-10	-1.51125	5.25583e-05	-1.90776e-10	-1.51084
48534502	chr19:48534502:G:A	2.79508e-06	-1.90776e-10	-1.48003	5.58895e-05	-1.90776e-10	-1.44939
48534842	chr19:48534842:C:T	3.22341e-06	-1.90776e-10	-1.33745	6.35282e-05	-1.90776e-10	-1.32128
48534859	chr19:48534859:G:C	1.01993e-05	-1.90776e-10	-0.185567	0.000175413	-1.90776e-10	-0.305622
48535309	chr19:48535309:C:T	2.81171e-06	-1.90776e-10	-1.47409	5.45543e-05	-1.90776e-10	-1.47357
48535732	chr19:48535732:T:A	6.49344e-06	-1.90776e-10	-0.637096	0.000136378	-1.90776e-10	-0.557333
48535891	chr19:48535891:G:A	2.7082e-06	-1.90776e-10	-1.51161	5.26014e-05	-1.90776e-10	-1.51002
48535934	chr19:48535934:T:C	6.9458e-07	-1.43864	-1.43369	1.24675e-05	-1.53797	-1.41167
48535982	chr19:48535982:T:C	6.20185e-06	-1.90776e-10	-0.683041	0.000112627	-1.90776e-10	-0.748678
48536442	chr19:48536442:A:G	2.97267e-06	-1.90776e-10	-1.41843	5.82166e-05	-1.90776e-10	-1.40859
48536533	chr19:48536533:G:A	4.39541e-06	-1.02733	-9.17177e-10	5.90187e-05	-1.39491	-9.17177e-10
48536847	chr19:48536847:T:A	3.52832e-06	-1.90776e-10	-1.24707	7.21985e-05	-1.90776e-10	-1.19334
48536851	chr19:48536851:A:T	4.4426e-06	-1.90776e-10	-1.01665	9.445e-05	-1.90776e-10	-0.924693
48536894	chr19:48536894:G:C	6.25848e-06	-1.90776e-10	-0.673951	0.000113882	-1.90776e-10	-0.737604
48537056	chr19:48537056:C:G	2.92593e-06	0.0242875	-1.45856	6.73414e-05	0.150974	-1.41396
48537304	chr19:48537304:A:T	2.71737e-06	-1.90776e-10	-1.50822	5.25201e-05	-1.90776e-10	-1.51157
48537828	chr19:48537828:A:G	5.46555e-06	-1.90776e-10	-0.809423	0.000112056	-1.90776e-10	-0.75376
48537845	chr19:48537845:T:C	4.55556e-06	-1.90776e-10	-0.991541	9.52076e-05	-1.90776e-10	-0.916704
48538516	chr19:48538516:A:G	1.62927e-06	-1.4859	-0.533855	2.26113e-05	-1.55308	-0.801235
48538718	chr19:48538718:T:C	4.39108e-06	-1.02831	-9.17177e-10	6.56175e-05	-1.28892	-9.17177e-10
48538826	chr19:48538826:T:TG	3.43651e-06	-1.90776e-10	-1.27343	6.61952e-05	-1.90776e-10	-1.28016
48539141	chr19:48539141:C:A	2.7153e-06	-1.90776e-10	-1.50899	5.25014e-05	-1.90776e-10	-1.51192
48539348	chr19:48539348:C:T	3.60845e-06	-1.90776e-10	-1.22461	6.97105e-05	-1.90776e-10	-1.22841
48539354	chr19:48539354:G:C	3.56915e-06	-1.90776e-10	-1.23556	7.27858e-05	-1.90776e-10	-1.18524
48539360	chr19:48539360:T:C	3.53941e-06	-1.90776e-10	-1.24393	7.20758e-05	-1.90776e-10	-1.19504
48539410	chr19:48539410:C:T	3.66858e-06	-1.90776e-10	-1.20808	7.06725e-05	-1.90776e-10	-1.21471
48539562	chr19:48539562:C:G	1.92606e-05	-1.90776e-10	0.450175	0.000455293	-1.90776e-10	0.648177
48539881	chr19:48539881:G:A	3.58181e-06	-1.90776e-10	-1.23202	7.30115e-05	-1.90776e-10	-1.18215
48540050	chr19:48540050:A:G	1.34272e-06	-1.50362	-0.709568	2.34335e-05	-1.53752	-0.781078
48540076	chr19:48540076:G:T	1.49463e-05	-1.48795	1.68452	0.000284594	-1.41522	1.59352
48540220	chr19:48540220:C:T	1.28797e-06	-1.49021	-0.764609	2.23614e-05	-1.52949	-0.83594
48540436	chr19:48540436:T:C	1.26967e-06	-1.50823	-0.760904	2.21681e-05	-1.54014	-0.833968
48540598	chr19:48540598:C:T	2.59611e-06	-1.55387	-9.17177e-10	5.09879e-05	-1.54118	-9.17177e-10
48540665	chr19:48540665:C:T	2.59533e-06	-1.55417	-9.17177e-10	5.13732e-05	-1.53365	-9.17177e-10
48540760	chr19:48540760:T:C	3.49975e-06	-1.55391	0.298708	6.30158e-05	-1.54464	0.215266
48540832	chr19:48540832:G:A	3.92802e-06	-1.90776e-10	-1.13975	7.90569e-05	-1.90776e-10	-1.1026
48541094	chr19:48541094:T:C	1.22938e-06	-1.43439	-0.866985	1.75854e-05	-1.52744	-1.07826
48541174	chr19:48541174:G:A	3.48644e-06	-1.90776e-10	-1.25901	7.09727e-05	-1.90776e-10	-1.21047
48541251	chr19:48541251:T:A	4.3226e-06	-1.04403	-9.17177e-10	5.60386e-05	-1.44672	-9.17177e-10
48541670	chr19:48541670:T:C	1.07942e-06	-1.53445	-0.89701	1.92844e-05	-1.55209	-0.961371
48541734	chr19:48541734:G:A	1.5101e-06	-1.53597	-0.559739	2.79136e-05	-1.55249	-0.59116
48542012	chr19:48542012:A:T	4.91722e-06	-1.90776e-10	-0.915146	0.000103317	-1.90776e-10	-0.834962
48542167	chr19:48542167:A:G	2.59732e-06	-1.55341	-9.17177e-10	5.14159e-05	-1.53282	-9.17177e-10
48542184	chr19:48542184:C:T	1.97522e-05	-1.90776e-10	0.475375	0.000463876	-1.90776e-10	0.666855
48542243	chr19:48542243:CAT:C	1.10865e-06	-1.50723	-0.897513	1.947e-05	-1.53926	-0.964629
48542259	chr19:48542259:T:C	1.48798e-06	-1.54715	-0.56332	2.8304e-05	-1.55425	-0.57551
48542266	chr19:48542266:A:G	1.28402e-06	-1.50914	-0.748745	2.24057e-05	-1.54027	-0.823177
48542934	chr19:48542934:G:T	7.51899e-06	-0.490457	-9.17177e-10	0.000109836	-0.773775	-9.17177e-10
48542971	chr19:48542971:G:T	3.26718e-06	-1.32396	-9.17177e-10	6.25893e-05	-1.33617	-9.17177e-10
48543091	chr19:48543091:C:T	1.60674e-05	-1.44223	1.71113	0.000310681	-1.352	1.61801
48543305	chr19:48543305:G:A	9.39793e-07	-1.53327	-1.03672	1.68553e-05	-1.55166	-1.09644
48543762	chr19:48543762:C:A	6.97582e-07	-1.35553	-1.5125	1.36169e-05	-1.36481	-1.49664
48543789	chr19:48543789:C:T	7.22972e-07	-1.32022	-1.51206	1.40797e-05	-1.32973	-1.4983
48544719	chr19:48544719:C:T	3.47649e-06	-1.90776e-10	-1.26187	6.99367e-05	-1.90776e-10	-1.22517
48544881	chr19:48544881:C:T	1.56255e-05	-1.90776e-10	0.241015	0.000363724	-1.90776e-10	0.423631
48544899	chr19:48544899:C:T	2.70616e-06	-1.90776e-10	-1.51236	5.26283e-05	-1.90776e-10	-1.50951
48544947	chr19:48544947:T:C	5.29464e-06	-1.54174	0.700544	0.000101117	-1.50091	0.644433
48545171	chr19:48545171:C:T	2.99113e-06	-1.90776e-10	-1.41224	5.90991e-05	-1.90776e-10	-1.39355
48545225	chr19:48545225:A:G	3.85296e-06	-1.90776e-10	-1.15905	7.93461e-05	-1.90776e-10	-1.09894
48545330	chr19:48545330:C:T	2.70964e-06	-1.90776e-10	-1.51107	5.27055e-05	-1.90776e-10	-1.50804
48545372	chr19:48545372:AT:A	2.71866e-06	-1.90776e-10	-1.50775	5.29501e-05	-1.90776e-10	-1.50341
48545941	chr19:48545941:G:C	1.93265e-05	-1.90776e-10	0.45359	0.000440007	-1.90776e-10	0.614027
48546067	chr19:48546067:T:G	3.52026e-06	-1.90776e-10	-1.24935	7.15902e-05	-1.90776e-10	-1.20181
48546194	chr19:48546194:C:T	2.70586e-06	-1.90776e-10	-1.51247	5.25401e-05	-1.90776e-10	-1.51119
48546204	chr19:48546204:G:A	1.89693e-06	-0.578882	-1.28877	1.95918e-05	-1.12357	-1.37408
48546233	chr19:48546233:C:T	2.70936e-06	-1.90776e-10	-1.51118	5.26184e-05	-1.90776e-10	-1.5097
48546257	chr19:48546257:G:A	2.70527e-06	-1.90776e-10	-1.51269	5.25532e-05	-1.90776e-10	-1.51094
48546372	chr19:48546372:G:T	3.5632e-05	1.61399	-0.548632	0.000187141	0.342746	-0.583649
48546473	chr19:48546473:C:A	2.70271e-06	-1.90776e-10	-1.51363	5.2435e-05	-1.90776e-10	-1.51319
48546507	chr19:48546507:C:T	2.02678e-06	-1.55355	-0.247892	3.80186e-05	-1.53287	-0.301822
48546677	chr19:48546677:C:T	2.98132e-06	-1.90776e-10	-1.41552	5.79548e-05	-1.90776e-10	-1.4131
48546769	chr19:48546769:C:T	1.35062e-05	-1.31369	1.40895	0.00025846	-1.19972	1.2817
48546853	chr19:48546853:G:A	2.74182e-06	-1.90776e-10	-1.49927	5.30069e-05	-1.90776e-10	-1.50234
48546902	chr19:48546902:G:A	3.51191e-06	-1.90776e-10	-1.25173	7.17668e-05	-1.90776e-10	-1.19934
48546938	chr19:48546938:C:T	2.50066e-05	-1.90776e-10	0.711252	0.000530618	-1.90776e-10	0.801278
48547255	chr19:48547255:G:A	6.40531e-06	-1.90776e-10	-0.650762	0.000111403	-1.90776e-10	-0.759606
48547795	chr19:48547795:C:T	3.24753e-06	-1.90776e-10	-1.32999	6.32401e-05	-1.90776e-10	-1.32583
48547796	chr19:48547796:G:A	1.10747e-06	-1.44829	-0.957521	2.25608e-05	-1.50846	-0.848089
48547879	chr19:48547879:T:A	1.48287e-06	-0.655024	-1.45889	2.92726e-05	-0.717566	-1.37855
48547918	chr19:48547918:T:TTAA	2.72703e-06	-1.90776e-10	-1.50468	5.32564e-05	-1.90776e-10	-1.49765
48547927	chr19:48547927:AT:A	4.31112e-06	-1.90776e-10	-1.04669	8.85999e-05	-1.90776e-10	-0.988633
48547967	chr19:48547967:T:C	4.80536e-06	-1.90776e-10	-0.938157	0.000101388	-1.90776e-10	-0.853811
48548008	chr19:48548008:C:T	3.24816e-06	-1.90776e-10	-1.3298	6.2803e-05	-1.90776e-10	-1.33276
48548057	chr19:48548057:T:C	3.17395e-06	-1.90776e-10	-1.35291	6.18765e-05	-1.90776e-10	-1.34762
48548069	chr19:48548069:A:G	2.73223e-06	-1.90776e-10	-1.50277	5.34262e-05	-1.90776e-10	-1.49446
48548186	chr19:48548186:T:A	5.51648e-06	-1.90776e-10	-0.800148	0.000117448	-1.90776e-10	-0.706771
48548356	chr19:48548356:T:C	4.36819e-06	-1.34292	0.309385	8.4269e-05	-1.23077	0.192017
48548379	chr19:48548379:G:A	6.86263e-07	-1.54855	-1.33584	1.4007e-05	-1.47764	-1.35557
48548694	chr19:48548694:G:A	9.68262e-07	-1.12991	-1.41023	1.33605e-05	-1.41545	-1.46501
48548903	chr19:48548903:A:G	1.14525e-06	-0.862246	-1.51002	2.29062e-05	-0.881363	-1.45999
48549177	chr19:48549177:C:T	2.72359e-06	-1.90776e-10	-1.50594	5.29422e-05	-1.90776e-10	-1.50356
48549278	chr19:48549278:A:C	2.71052e-06	-1.04537	-0.465375	3.65814e-05	-1.20951	-0.663709
48549523	chr19:48549523:CAATT:C	1.09819e-06	-0.901266	-1.51296	2.13103e-05	-0.9202	-1.49337
48549702	chr19:48549702:T:C	4.18156e-06	-1.90776e-10	-1.0772	7.95943e-05	-1.90776e-10	-1.09582
48549749	chr19:48549749:G:T	1.84423e-06	-1.52724	-0.368583	3.58281e-05	-1.47676	-0.41727
48549810	chr19:48549810:G:A	2.86042e-06	-1.90776e-10	-1.45692	5.60686e-05	-1.90776e-10	-1.44619
48550109	chr19:48550109:G:T	2.88374e-06	-1.90776e-10	-1.4488	5.64698e-05	-1.90776e-10	-1.43906
48550165	chr19:48550165:C:T	4.49573e-06	-1.00476	-9.17177e-10	6.52493e-05	-1.29455	-9.17177e-10
48550243	chr19:48550243:T:C	2.61245e-06	-1.5476	-9.17177e-10	5.12022e-05	-1.53698	-9.17177e-10
48550521	chr19:48550521:C:T	4.68838e-06	-1.90776e-10	-0.962801	9.75518e-05	-1.90776e-10	-0.89238
48550687	chr19:48550687:A:G	4.9973e-06	-1.90776e-10	-0.898991	0.00010323	-1.90776e-10	-0.835808
48550723	chr19:48550723:C:T	2.84245e-06	-1.90776e-10	-1.46322	5.57629e-05	-1.90776e-10	-1.45165
48550724	chr19:48550724:A:G	1.58341e-06	-1.15255	-0.895763	2.95421e-05	-1.0953	-0.991646
48550822	chr19:48550822:G:A	2.71993e-06	-1.90776e-10	-1.50728	5.28494e-05	-1.90776e-10	-1.50532
48550836	chr19:48550836:G:A	3.48908e-06	-1.51689	0.258641	6.99506e-05	-1.45637	0.231392
48550914	chr19:48550914:T:C	2.80281e-06	-1.90776e-10	-1.47727	5.49222e-05	-1.90776e-10	-1.46685
48551128	chr19:48551128:G:A	2.72492e-06	-1.90776e-10	-1.50545	5.29628e-05	-1.90776e-10	-1.50317
48551223	chr19:48551223:A:C	5.21611e-06	-1.90776e-10	-0.856137	0.00011035	-1.90776e-10	-0.769107
48551600	chr19:48551600:A:G	8.9232e-07	-1.1104	-1.51142	1.68799e-05	-1.13933	-1.50731
48551624	chr19:48551624:C:T	1.48127e-05	-1.90776e-10	0.187596	0.000277138	-1.90776e-10	0.151753
48551635	chr19:48551635:G:A	4.20953e-06	-1.90776e-10	-1.07054	8.51949e-05	-1.90776e-10	-1.02782
48551703	chr19:48551703:C:T	3.94521e-06	-1.90776e-10	-1.13539	8.13549e-05	-1.90776e-10	-1.07394
48551868	chr19:48551868:C:T	4.0913e-06	-1.90776e-10	-1.09903	8.26851e-05	-1.90776e-10	-1.05772
48551878	chr19:48551878:G:A	3.54594e-06	-1.40466	0.162573	7.02292e-05	-1.30702	0.0860224
48552022	chr19:48552022:A:C	3.24836e-06	-1.90776e-10	-1.32974	6.59201e-05	-1.90776e-10	-1.28432
48552059	chr19:48552059:C:G	9.38614e-07	-1.05867	-1.51257	1.57844e-05	-1.20008	-1.51366
48552156	chr19:48552156:G:A	8.47044e-06	-1.90776e-10	-0.371306	0.000165414	-1.90776e-10	-0.364315
48552421	chr19:48552421:G:A	3.01665e-06	-1.90776e-10	-1.40374	5.99653e-05	-1.90776e-10	-1.379
48552539	chr19:48552539:T:C	9.10173e-07	-1.26087	-1.34114	1.58591e-05	-1.26522	-1.4438
48552913	chr19:48552913:G:C	4.61863e-06	-1.90776e-10	-0.97779	8.04093e-05	-1.90776e-10	-1.08563
48552966	chr19:48552966:G:A	5.33933e-06	-1.90776e-10	-0.832789	0.000113452	-1.90776e-10	-0.741384
48553517	chr19:48553517:C:T	8.06329e-06	-1.90776e-10	-0.420567	0.000165926	-1.90776e-10	-0.361224
48553569	chr19:48553569:T:C	2.42638e-05	2.15816	-1.47706	0.0001775	1.20341	-1.4972
48553598	chr19:48553598:C:G	2.9715e-06	-1.90776e-10	-1.41882	5.35772e-05	-1.90776e-10	-1.49164
48553655	chr19:48553655:C:T	5.54438e-06	-1.90776e-10	-0.795103	0.000107948	-1.90776e-10	-0.79111
48554066	chr19:48554066:T:C	5.80296e-06	-1.90776e-10	-0.749521	0.000115257	-1.90776e-10	-0.725599
48554112	chr19:48554112:C:A	8.4339e-06	-1.90776e-10	-0.37563	0.000184551	-1.90776e-10	-0.254838
48554411	chr19:48554411:C:T	2.70242e-06	-1.90776e-10	-1.51374	5.24253e-05	-1.90776e-10	-1.51337
48554532	chr19:48554532:C:A	1.60826e-05	-1.90776e-10	0.269848	0.000309301	-1.90776e-10	0.26155
48554920	chr19:48554920:C:T	4.47128e-06	-1.90776e-10	-1.01021	8.6394e-05	-1.90776e-10	-1.01385
48555069	chr19:48555069:G:A	1.54553e-05	-1.90776e-10	0.230063	0.00030073	-1.90776e-10	0.233449
48555115	chr19:48555115:G:A	2.77916e-06	-1.90776e-10	-1.48574	5.6304e-05	-1.90776e-10	-1.442
48555212	chr19:48555212:C:T	2.38653e-05	-1.90776e-10	0.664535	0.00046689	-1.90776e-10	0.67333
48555238	chr19:48555238:C:T	5.79154e-06	-1.90776e-10	-0.75149	0.00011146	-1.90776e-10	-0.759101
48555307	chr19:48555307:T:G	1.59938e-06	-1.26742	-0.77085	3.23233e-05	-1.28151	-0.715464
48555825	chr19:48555825:C:T	2.74985e-06	-1.90776e-10	-1.49634	5.34042e-05	-1.90776e-10	-1.49487
48555906	chr19:48555906:A:AT	8.98771e-06	-1.90776e-10	-0.31203	0.000163712	-1.90776e-10	-0.374655
48555941	chr19:48555941:T:C	2.94109e-06	-1.90776e-10	-1.42911	5.89915e-05	-1.90776e-10	-1.39537
48556228	chr19:48556228:C:T	3.15332e-06	-1.90776e-10	-1.35943	6.41575e-05	-1.90776e-10	-1.31142
48556272	chr19:48556272:A:G	2.63827e-06	-1.53776	-9.17177e-10	5.03822e-05	-1.55313	-9.17177e-10
48556333	chr19:48556333:C:T	3.58219e-06	-1.90776e-10	-1.23191	7.27633e-05	-1.90776e-10	-1.18555
48556480	chr19:48556480:C:G	6.1124e-07	-1.53768	-1.46247	1.30043e-05	-1.55418	-1.35331
48556772	chr19:48556772:G:A	3.46035e-06	-1.90776e-10	-1.26652	7.02892e-05	-1.90776e-10	-1.22015
48557019	chr19:48557019:G:T	0.00108122	2.83814	1.63982	0.00593107	1.72205	1.49314
48557228	chr19:48557228:A:G	8.69233e-07	-1.13451	-1.51352	1.62937e-05	-1.16875	-1.51323
48557240	chr19:48557240:G:GCTTT	8.65188e-07	-1.13935	-1.51335	1.62191e-05	-1.17315	-1.51342
48557278	chr19:48557278:G:A	3.49471e-06	-1.90776e-10	-1.25664	7.19669e-05	-1.90776e-10	-1.19656
48557547	chr19:48557547:G:A	5.60744e-06	0.193562	-0.977356	3.83171e-05	-0.696091	-1.13078
48557643	chr19:48557643:A:C	6.2333e-06	0.367804	-1.04579	3.9866e-05	-0.577768	-1.20947
48557645	chr19:48557645:G:A	2.74943e-06	-1.90776e-10	-1.4965	5.30219e-05	-1.90776e-10	-1.50206
48557787	chr19:48557787:T:C	7.6694e-06	0.358467	-0.829117	4.7321e-05	-0.585372	-1.03044
48557846	chr19:48557846:G:A	6.8891e-06	-0.577949	-9.17177e-10	8.69557e-05	-1.00737	-9.17177e-10
48558322	chr19:48558322:C:T	1.41344e-05	-1.90776e-10	0.140724	0.000269726	-1.90776e-10	0.124643
48558335	chr19:48558335:GT:G	5.03643e-06	0.33335	-1.22454	3.44456e-05	-0.597072	-1.33631
48558825	chr19:48558825:C:T	3.85742e-06	-1.90776e-10	-1.15789	7.46889e-05	-1.90776e-10	-1.15943
48558906	chr19:48558906:A:G	1.82141e-06	-0.453914	-1.45436	2.04814e-05	-1.02845	-1.4248
48559306	chr19:48559306:G:A	6.12958e-07	-1.51292	-1.48442	1.11546e-05	-1.54757	-1.51335
48559572	chr19:48559572:T:C	8.66156e-06	-1.90776e-10	-0.348994	0.000188043	-1.90776e-10	-0.236092
48559849	chr19:48559849:CA:C	3.16802e-06	-1.90776e-10	-1.35478	6.10958e-05	-1.90776e-10	-1.36032
48560135	chr19:48560135:G:A	4.2781e-06	-1.90776e-10	-1.05438	8.43771e-05	-1.90776e-10	-1.03747
48560371	chr19:48560371:A:G	5.2427e-06	-1.90776e-10	-0.851053	9.93029e-05	-1.90776e-10	-0.874589
48560434	chr19:48560434:C:A	2.84412e-06	-1.90776e-10	-1.46263	5.88013e-05	-1.90776e-10	-1.3986
48560651	chr19:48560651:T:C	5.50894e-06	-1.90776e-10	-0.801516	0.000104213	-1.90776e-10	-0.826328
48560863	chr19:48560863:G:A	2.98743e-06	-1.90776e-10	-1.41348	5.77212e-05	-1.90776e-10	-1.41714
48560899	chr19:48560899:C:T	5.9716e-06	-1.90776e-10	-0.720873	0.000111991	-1.90776e-10	-0.754344
48560940	chr19:48560940:C:G	6.28699e-06	-0.669407	-9.17177e-10	8.3454e-05	-1.04847	-9.17177e-10
48561004	chr19:48561004:C:T	2.76282e-06	-1.90776e-10	-1.49164	5.36581e-05	-1.90776e-10	-1.49013
48561416	chr19:48561416:T:C	2.38775e-06	-0.126909	-1.51063	7.80026e-05	0.393013	-1.50903
48561597	chr19:48561597:C:T	1.79386e-06	-0.530451	-1.39307	4.79334e-05	-0.302852	-1.3001
48561702	chr19:48561702:C:T	2.13801e-06	-0.261677	-1.48634	3.24872e-05	-0.479269	-1.51265
48561795	chr19:48561795:C:T	6.91379e-06	-1.90776e-10	-0.574371	0.000129862	-1.90776e-10	-0.606292
48561905	chr19:48561905:G:A	2.93962e-06	-0.484463	-0.945146	3.60974e-05	-0.958201	-0.928343
48562037	chr19:48562037:A:G	1.16433e-06	-1.22893	-1.12681	1.80777e-05	-1.45271	-1.12537
48562218	chr19:48562218:T:C	2.82098e-06	-1.90776e-10	-1.47081	5.45514e-05	-1.90776e-10	-1.47362
48562375	chr19:48562375:A:G	2.75841e-06	-1.1106	-0.382632	4.69308e-05	-1.39419	-0.2299
48562724	chr19:48562724:A:G	1.84773e-06	-1.51546	-0.37847	3.54519e-05	-1.51315	-0.391437
48562741	chr19:48562741:G:A	2.70594e-06	-1.90776e-10	-1.51244	5.24138e-05	-1.90776e-10	-1.51359
48562754	chr19:48562754:A:G	1.93271e-05	0.453621	-9.17177e-10	0.000531359	0.802675	-9.17177e-10
48562780	chr19:48562780:G:A	9.21592e-07	-1.46207	-1.12748	1.56699e-05	-1.51407	-1.20695
48563461	chr19:48563461:C:T	5.55621e-05	-1.90776e-10	1.50961	0.0011608	-1.90776e-10	1.5841
48563679	chr19:48563679:T:C	7.60062e-07	-1.33682	-1.44543	1.40059e-05	-1.37102	-1.46226
48563682	chr19:48563682:G:A	3.06885e-06	-1.90776e-10	-1.38658	5.885e-05	-1.90776e-10	-1.39777
48563792	chr19:48563792:G:A	3.32214e-06	-1.90776e-10	-1.30728	6.4165e-05	-1.90776e-10	-1.3113
48563825	chr19:48563825:C:T	3.81185e-06	-1.90776e-10	-1.16977	7.17373e-05	-1.90776e-10	-1.19975
48564107	chr19:48564107:G:A	1.57951e-06	-1.26431	-0.786471	2.58152e-05	-1.48587	-0.735934
48564282	chr19:48564282:A:G	1.57854e-05	-1.90776e-10	0.251194	0.000291231	-1.90776e-10	0.201355
48564447	chr19:48564447:G:A	1.87111e-06	-0.80139	-1.07997	2.76212e-05	-1.23232	-0.921859
48565618	chr19:48565618:G:A	7.11087e-06	-1.90776e-10	-0.546264	0.000128357	-1.90776e-10	-0.617945
48565904	chr19:48565904:A:G	5.96248e-07	-1.55419	-1.47079	1.16062e-05	-1.54287	-1.47836
48565934	chr19:48565934:A:G	6.78939e-07	-1.39532	-1.4998	1.1307e-05	-1.54236	-1.50499
48566017	chr19:48566017:A:G	1.22404e-06	-1.21235	-1.09338	1.8877e-05	-1.46432	-1.0705
48566061	chr19:48566061:C:T	2.03814e-06	-1.12694	-0.668912	3.22887e-05	-1.41112	-0.58693
48566075	chr19:48566075:G:A	1.99493e-06	-1.18063	-0.63665	3.2427e-05	-1.44155	-0.552219
48566100	chr19:48566100:C:T	8.83042e-07	-1.41228	-1.22	1.46842e-05	-1.54525	-1.24074
48566102	chr19:48566102:G:A	2.10243e-06	-1.14534	-0.61945	3.36205e-05	-1.42139	-0.536236
48566151	chr19:48566151:C:T	7.19164e-06	-1.90776e-10	-0.53497	0.000129683	-1.90776e-10	-0.607671
48566277	chr19:48566277:G:A	3.27983e-06	-1.90776e-10	-1.3201	6.5714e-05	-1.90776e-10	-1.28745
48566366	chr19:48566366:G:A	1.40397e-05	-1.16863	1.30263	0.000226332	-1.43772	1.38696
48566382	chr19:48566382:G:C	1.55193e-06	-1.22692	-0.841465	2.53411e-05	-1.46668	-0.773651
48566659	chr19:48566659:T:C	8.01408e-05	-1.90776e-10	1.8759	0.00170254	-1.90776e-10	1.96711
48566708	chr19:48566708:A:G	1.94635e-06	-1.18637	-0.655563	3.16687e-05	-1.44488	-0.572553
48566791	chr19:48566791:A:G	2.03788e-06	-1.16203	-0.63395	3.27941e-05	-1.43122	-0.551292
48566877	chr19:48566877:C:T	2.04182e-06	-1.16915	-0.624897	3.29886e-05	-1.43491	-0.541697
48566892	chr19:48566892:T:A	2.13102e-06	-1.17333	-0.577956	3.45504e-05	-1.43734	-0.493007
48566918	chr19:48566918:A:G	2.00561e-06	-1.16053	-0.651408	3.21777e-05	-1.43032	-0.571165
48566989	chr19:48566989:C:G	7.06638e-06	-1.90776e-10	-0.55254	0.000127505	-1.90776e-10	-0.624605
48567135	chr19:48567135:G:A	1.58899e-06	-1.20382	-0.84097	2.59904e-05	-1.45465	-0.760389
48567269	chr19:48567269:G:GAA	6.37284e-05	-1.90776e-10	1.64674	0.00134402	-1.90776e-10	1.73066
48567335	chr19:48567335:G:A	9.69963e-07	-1.41767	-1.12072	1.71117e-05	-1.54653	-1.08647
48567423	chr19:48567423:G:A	6.10667e-06	-1.90776e-10	-0.698507	0.000137822	-1.90776e-10	-0.546801
48567425	chr19:48567425:G:A	1.80289e-06	-1.10667	-0.811824	3.09935e-05	-1.39924	-0.639746
48567434	chr19:48567434:C:T	9.3879e-07	-1.28249	-1.28857	1.41056e-05	-1.49964	-1.32655
48567542	chr19:48567542:T:C	1.8293e-06	-1.11072	-0.793237	3.14855e-05	-1.40177	-0.621466
48567557	chr19:48567557:A:C	6.78123e-07	-1.48354	-1.41277	1.47667e-05	-1.30011	-1.48028
48567611	chr19:48567611:G:A	6.77376e-05	-1.90776e-10	1.70775	0.0014285	-1.90776e-10	1.79162
48567617	chr19:48567617:A:G	1.90187e-06	-1.09566	-0.769392	3.26482e-05	-1.39274	-0.594232
48567707	chr19:48567707:C:T	4.19247e-06	-0.34828	-0.726318	2.17003e-05	-1.41176	-0.98368
48567788	chr19:48567788:G:A	8.51514e-07	-1.47098	-1.19765	2.08026e-05	-1.27663	-1.16106
48567861	chr19:48567861:T:C	8.42877e-07	-1.47459	-1.20423	2.05703e-05	-1.28109	-1.16783
48567956	chr19:48567956:C:T	8.24457e-07	-1.51203	-1.18889	1.67805e-05	-1.36152	-1.29103
48568281	chr19:48568281:A:G	8.88203e-07	-1.4926	-1.13385	2.14682e-05	-1.31459	-1.0916
48568311	chr19:48568311:A:T	8.20952e-07	-1.49705	-1.20813	1.96152e-05	-1.32435	-1.17211
48568499	chr19:48568499:A:G	1.70721e-06	-1.4707	-0.502322	4.16237e-05	-1.27681	-0.467279
48568520	chr19:48568520:G:A	2.29644e-06	-0.69767	-0.978858	2.97679e-05	-1.06106	-1.01827
48568628	chr19:48568628:C:G	2.78538e-06	-1.90776e-10	-1.4835	5.32158e-05	-1.90776e-10	-1.49841
48568758	chr19:48568758:T:C	3.84244e-06	-1.90776e-10	-1.16178	7.41945e-05	-1.90776e-10	-1.16607
48568849	chr19:48568849:T:C	6.32931e-06	-1.90776e-10	-0.662697	0.000142072	-1.90776e-10	-0.516427
48568852	chr19:48568852:C:A	8.97813e-07	-1.29471	-1.32097	1.46787e-05	-1.50513	-1.28124
48568890	chr19:48568890:T:TC	6.13393e-07	-1.48845	-1.50819	1.40759e-05	-1.31465	-1.51365
48568982	chr19:48568982:C:A	8.22782e-06	-0.400367	-9.17177e-10	8.65307e-05	-1.01226	-9.17177e-10
48569008	chr19:48569008:A:G	8.87444e-07	-1.45888	-1.16842	1.88625e-05	-1.26071	-1.27488
48569020	chr19:48569020:G:A	8.87431e-07	-1.45193	-1.17538	1.89655e-05	-1.24957	-1.28058
48569101	chr19:48569101:A:G	8.50507e-07	-1.4943	-1.17551	1.76084e-05	-1.32352	-1.28087
48569192	chr19:48569192:A:C	2.75534e-06	-1.90776e-10	-1.49435	5.53747e-05	-1.90776e-10	-1.45864
48569203	chr19:48569203:G:A	2.4776e-06	-1.55358	-0.0470223	4.22169e-05	-1.48629	-0.243654
48569210	chr19:48569210:C:T	9.10568e-07	-1.47294	-1.12864	1.91212e-05	-1.28228	-1.23968
48569264	chr19:48569264:T:C	1.05596e-06	-1.24836	-1.20508	1.70769e-05	-1.48214	-1.1529
48569554	chr19:48569554:T:G	9.21553e-07	-1.55141	-1.03818	2.02909e-05	-1.40555	-1.05704
48569569	chr19:48569569:G:C	7.89492e-07	-1.55338	-1.19087	1.81196e-05	-1.38392	-1.19185
48569654	chr19:48569654:A:G	8.92911e-07	-1.55027	-1.07089	1.94801e-05	-1.4139	-1.08947
48569672	chr19:48569672:G:T	1.05995e-06	-1.55182	-0.897852	2.29842e-05	-1.40608	-0.931876
48569680	chr19:48569680:G:T	9.5681e-07	-1.54714	-1.0049	2.04971e-05	-1.4293	-1.02318
48569744	chr19:48569744:A:G	7.5798e-07	-1.55268	-1.23231	1.70936e-05	-1.39467	-1.23939
48569753	chr19:48569753:G:A	9.29754e-07	-1.54024	-1.04048	1.9297e-05	-1.45189	-1.06093
48569757	chr19:48569757:C:G	5.21808e-06	-1.90776e-10	-0.855759	0.00011503	-1.90776e-10	-0.727573
48569769	chr19:48569769:T:G	8.55494e-06	-1.90776e-10	-0.36138	0.000159304	-1.90776e-10	-0.401951
48569912	chr19:48569912:T:C	8.20264e-07	-1.54997	-1.15605	1.82091e-05	-1.41245	-1.15839
48569948	chr19:48569948:G:A	1.15784e-06	-1.28404	-1.07729	1.91613e-05	-1.50073	-1.01914
48570380	chr19:48570380:T:C	1.12783e-06	-1.55392	-0.833676	2.04649e-05	-1.55425	-0.899795
48570422	chr19:48570422:G:C	7.51097e-07	-1.55258	-1.24153	1.70487e-05	-1.39348	-1.24321
48570542	chr19:48570542:A:G	7.98419e-07	-1.55424	-1.17877	1.87665e-05	-1.36381	-1.17688
48571321	chr19:48571321:C:T	9.45205e-06	-1.90776e-10	-0.261657	0.000175375	-1.90776e-10	-0.305838
48571357	chr19:48571357:C:T	9.70532e-07	-1.5532	-0.984599	2.1953e-05	-1.38845	-0.995414
48571507	chr19:48571507:G:A	8.78451e-07	-1.54781	-1.08967	1.92572e-05	-1.4257	-1.08918
48571655	chr19:48571655:AT:A	9.66515e-07	-1.54771	-0.994235	2.09489e-05	-1.42508	-1.0056
48571697	chr19:48571697:GAGA:G	8.27216e-07	-1.55217	-1.14541	1.87849e-05	-1.3967	-1.14301
48571825	chr19:48571825:G:C	8.97367e-07	-1.55362	-1.06256	2.07188e-05	-1.38022	-1.0615
48571904	chr19:48571904:T:C	1.00694e-06	-1.5426	-0.958368	2.13267e-05	-1.44378	-0.969023
48572080	chr19:48572080:G:C	8.92504e-07	-1.35392	-1.2677	1.60815e-05	-1.37644	-1.31866
48572197	chr19:48572197:T:G	9.05817e-07	-1.55324	-1.05357	2.07753e-05	-1.38596	-1.05304
48572208	chr19:48572208:G:A	5.71225e-06	-1.90776e-10	-0.765276	9.67574e-05	-1.90776e-10	-0.900556
48572255	chr19:48572255:C:T	3.80839e-06	-1.90776e-10	-1.17068	7.29059e-05	-1.90776e-10	-1.18359
48572281	chr19:48572281:G:A	8.99503e-07	-1.55313	-1.06067	2.06334e-05	-1.3871	-1.05875
48572374	chr19:48572374:A:G	9.85375e-07	-1.53572	-0.986906	2.03762e-05	-1.46088	-0.997509
48572455	chr19:48572455:A:T	6.62157e-07	-1.55294	-1.36721	1.45445e-05	-1.39767	-1.39788
48572554	chr19:48572554:C:G	9.54159e-07	-1.51402	-1.0408	1.9635e-05	-1.49704	-0.998407
48573022	chr19:48573022:C:T	5.15137e-06	-1.90776e-10	-0.868626	9.88379e-05	-1.90776e-10	-0.879283
48573080	chr19:48573080:T:C	8.06028e-05	-1.90776e-10	1.88165	0.00171762	-1.90776e-10	1.97593
48573128	chr19:48573128:G:C	7.94126e-05	-1.90776e-10	1.86677	0.0016943	-1.90776e-10	1.96226
48573177	chr19:48573177:T:C	8.82835e-05	-1.90776e-10	1.97266	0.00188651	-1.90776e-10	2.06972
48573181	chr19:48573181:T:C	6.25815e-06	-1.90776e-10	-0.674004	0.000117084	-1.90776e-10	-0.70987
48573204	chr19:48573204:A:G	7.8308e-07	-1.48426	-1.26815	1.777e-05	-1.28562	-1.30964
48573345	chr19:48573345:G:A	3.08433e-06	-1.52573	0.144171	5.53255e-05	-1.39108	-0.0684444
48573374	chr19:48573374:G:A	7.61092e-05	-1.90776e-10	1.82428	0.00162433	-1.90776e-10	1.92009
48573430	chr19:48573430:G:A	1.20371e-06	-1.53041	-0.792074	2.33816e-05	-1.40148	-0.919328
48573565	chr19:48573565:G:A	9.01596e-07	-1.37	-1.24147	1.61385e-05	-1.39193	-1.29963
48573672	chr19:48573672:T:G	3.26618e-06	-1.50442	0.180157	6.04514e-05	-1.34335	-0.0275703
48573800	chr19:48573800:G:A	1.86097e-06	-1.42514	-0.461652	4.37472e-05	-1.19431	-0.500023
48573807	chr19:48573807:T:C	3.22974e-06	-1.51005	0.174561	5.93183e-05	-1.35503	-0.0348159
48573921	chr19:48573921:G:A	3.57312e-06	-1.90776e-10	-1.23445	6.87464e-05	-1.90776e-10	-1.24234
48573974	chr19:48573974:C:T	2.38924e-06	-1.30483	-0.332089	3.70999e-05	-1.5111	-0.348053
48574019	chr19:48574019:G:C	1.47614e-06	-1.55428	-0.56418	3.5333e-05	-1.55202	-0.355928
48574195	chr19:48574195:A:G	7.17885e-07	-1.47942	-1.35992	1.66298e-05	-1.27254	-1.38902
48574264	chr19:48574264:CTTCA:C	7.84881e-05	-1.90776e-10	1.85506	0.0016752	-1.90776e-10	1.95092
48574884	chr19:48574884:G:A	2.79577e-06	-1.54569	0.0659117	6.51964e-05	-1.55173	0.256372
48574950	chr19:48574950:T:C	7.70332e-06	-1.90776e-10	-0.466237	0.000147818	-1.90776e-10	-0.47678
48575054	chr19:48575054:A:G	6.5879e-05	-1.90776e-10	1.67993	0.00169587	-1.90776e-10	1.96319
48575170	chr19:48575170:A:G	6.98389e-07	-1.54322	-1.32365	1.37683e-05	-1.53426	-1.31613
48575436	chr19:48575436:G:T	6.66871e-07	-1.52717	-1.38588	1.42563e-05	-1.39846	-1.4171
48575516	chr19:48575516:C:T	0.0001085	-1.90776e-10	2.17886	0.0028391	-1.90776e-10	2.47848
48575582	chr19:48575582:A:G	1.78836e-06	-1.34628	-0.580307	3.56204e-05	-1.38055	-0.519299
48575640	chr19:48575640:C:T	1.26842e-06	-1.18185	-1.08826	1.93805e-05	-1.48072	-1.02777
48575989	chr19:48575989:C:T	8.96714e-07	-1.29678	-1.32013	1.46506e-05	-1.51162	-1.27666
48576205	chr19:48576205:G:A	2.00025e-06	-1.36234	-0.452277	3.70995e-05	-1.53489	-0.324274
48576533	chr19:48576533:T:C	2.72772e-06	-1.90776e-10	-1.50442	5.45333e-05	-1.90776e-10	-1.47395
48576797	chr19:48576797:T:C	8.85567e-06	-1.90776e-10	-0.326831	0.000173506	-1.90776e-10	-0.316553
48576919	chr19:48576919:G:A	1.25233e-06	-1.55291	-0.729977	2.8109e-05	-1.52	-0.616672
48577475	chr19:48577475:C:T	6.09757e-06	-1.53777	0.837775	0.000157846	-1.43433	1.02319
48577569	chr19:48577569:C:T	1.03314e-06	-1.17691	-1.29838	1.56893e-05	-1.47799	-1.2418
48578071	chr19:48578071:G:A	1.29125e-06	-1.36507	-0.88721	2.1531e-05	-1.53039	-0.872881
48578227	chr19:48578227:G:C	1.08942e-06	-1.5524	-0.869842	2.40043e-05	-1.52998	-0.764549
48578255	chr19:48578255:G:A	2.86884e-06	-1.90776e-10	-1.45398	5.44641e-05	-1.90776e-10	-1.47522
48578379	chr19:48578379:C:T	2.8401e-06	-1.46405	-9.17177e-10	5.15042e-05	-1.5311	-9.17177e-10
48578494	chr19:48578494:A:T	5.92059e-07	-1.55157	-1.48046	1.13925e-05	-1.55344	-1.48637
48578530	chr19:48578530:C:T	1.48985e-06	-1.2694	-0.839808	2.37306e-05	-1.51616	-0.789836
48578769	chr19:48578769:G:A	1.15284e-06	-1.28047	-1.08519	1.87329e-05	-1.52035	-1.02213
48579008	chr19:48579008:G:A	9.35088e-07	-1.25932	-1.31568	1.48568e-05	-1.51269	-1.26161
48579149	chr19:48579149:A:T	8.90299e-07	-1.28659	-1.33749	1.43684e-05	-1.52175	-1.28598
48579172	chr19:48579172:T:C	6.90935e-06	-1.90776e-10	-0.575014	0.000133821	-1.90776e-10	-0.576261
48579343	chr19:48579343:C:A	1.46505e-06	-1.5093	-0.6167	2.94647e-05	-1.55405	-0.535518
48579432	chr19:48579432:A:G	2.62932e-06	-1.54117	-9.17177e-10	5.23543e-05	-1.51473	-9.17177e-10
48579726	chr19:48579726:C:T	3.80416e-06	-1.90776e-10	-1.17179	8.15631e-05	-1.90776e-10	-1.07139
48579738	chr19:48579738:T:C	3.62762e-06	-1.90776e-10	-1.21931	7.7265e-05	-1.90776e-10	-1.12552
48579742	chr19:48579742:A:G	3.65667e-06	-1.90776e-10	-1.21134	7.80443e-05	-1.90776e-10	-1.11549
48579745	chr19:48579745:T:C	3.78579e-06	-1.90776e-10	-1.17663	8.10412e-05	-1.90776e-10	-1.07781
48579760	chr19:48579760:C:T	3.26304e-06	-1.90776e-10	-1.32523	6.14593e-05	-1.90776e-10	-1.35439
48580066	chr19:48580066:A:G	2.99069e-06	-0.452505	-0.95988	2.69101e-05	-1.26302	-0.91724
48580236	chr19:48580236:A:G	1.64169e-06	-0.505231	-1.50693	1.78258e-05	-1.08318	-1.50893
48580249	chr19:48580249:C:T	4.03255e-06	-1.90776e-10	-1.11349	8.03374e-05	-1.90776e-10	-1.08653
48580261	chr19:48580261:TTTTC:T	4.11154e-06	-1.90776e-10	-1.09409	7.9072e-05	-1.90776e-10	-1.1024
48580372	chr19:48580372:GC:G	1.18997e-06	-1.21453	-1.11942	1.55937e-05	-1.50588	-1.22001
48580857	chr19:48580857:C:T	0.000108965	-0.341209	2.52435	0.00102809	-1.01824	2.48093
48581274	chr19:48581274:T:C	7.05556e-06	-1.29135	0.737282	0.000178795	-1.43219	1.14567
48581334	chr19:48581334:G:A	6.36018e-06	-1.90776e-10	-0.657832	0.000127769	-1.90776e-10	-0.622542
48581339	chr19:48581339:T:C	1.16003e-06	-1.09025	-1.26919	1.48493e-05	-1.5294	-1.24541
48581455	chr19:48581455:A:G	1.57336e-05	-1.48745	1.73536	0.00044088	-1.55425	2.17026
48581943	chr19:48581943:C:T	1.31822e-05	-1.49676	1.56774	0.000365643	-1.55391	1.98281
48582168	chr19:48582168:G:C	1.20666e-05	-1.49044	1.47299	0.000330377	-1.55424	1.88171
48582447	chr19:48582447:CACTT:C	2.86486e-06	-1.90776e-10	-1.45537	5.3864e-05	-1.90776e-10	-1.4863
48582453	chr19:48582453:C:T	1.34281e-05	-1.46529	1.55475	0.000356221	-1.55272	1.95551
48582476	chr19:48582476:A:T	1.41476e-05	-1.48162	1.62327	0.000387239	-1.55416	2.04044
48582583	chr19:48582583:A:C	1.5572e-05	-1.44898	1.68657	0.00041621	-1.54999	2.10841
48582642	chr19:48582642:A:G	1.15913e-05	-1.49507	1.43744	0.000316554	-1.55401	1.83874
48582677	chr19:48582677:T:C	1.27779e-05	-1.47823	1.51805	0.000345673	-1.55399	1.92672
48582711	chr19:48582711:T:C	1.47421e-05	-1.47965	1.66246	0.000403807	-1.55388	2.08205
48582736	chr19:48582736:G:A	4.30848e-06	-0.712287	-0.335015	4.63851e-05	-1.2833	-0.35249
48582798	chr19:48582798:G:A	1.59819e-05	-1.45613	1.71969	0.000423455	-1.55127	2.12696
48582961	chr19:48582961:T:A	1.49353e-05	-1.54596	1.7418	0.000452307	-1.52572	2.16732
48582979	chr19:48582979:C:T	3.18759e-06	-1.34862	-9.17177e-10	5.74717e-05	-1.42147	-9.17177e-10
48583046	chr19:48583046:G:A	1.36727e-05	0.107513	-9.17177e-10	0.000123934	-0.653011	-9.17177e-10
48583176	chr19:48583176:C:CAGAAT	1.41531e-05	-1.48762	1.62966	0.000389808	-1.55428	2.04717
48583689	chr19:48583689:G:A	5.9069e-07	-1.52149	-1.51286	1.125e-05	-1.541	-1.51139
48583814	chr19:48583814:TCAAA:T	3.59375e-06	-0.423699	-0.804992	3.89813e-05	-1.08454	-0.725142
48584035	chr19:48584035:C:T	1.31885e-05	-1.5048	1.57626	0.000370603	-1.55303	1.9954
48584277	chr19:48584277:G:A	3.30936e-06	-1.90776e-10	-1.31113	6.31621e-05	-1.90776e-10	-1.32706
48584410	chr19:48584410:T:C	7.04734e-06	-0.940603	0.385364	7.30191e-05	-1.48668	0.304639
48584499	chr19:48584499:G:A	7.21951e-06	-1.90776e-10	-0.531101	0.00014303	-1.90776e-10	-0.509711
48584541	chr19:48584541:C:G	1.96661e-06	-1.47654	-0.355038	4.79534e-05	-1.55357	-0.0489653
48584789	chr19:48584789:G:A	3.40794e-06	-1.90776e-10	-1.28178	6.39512e-05	-1.90776e-10	-1.31464
48584808	chr19:48584808:T:C	1.58481e-06	-0.572182	-1.47524	1.46333e-05	-1.28644	-1.50303
48584911	chr19:48584911:C:T	1.403e-05	-0.670152	0.803459	0.00016106	-1.26998	0.878993
48585433	chr19:48585433:T:C	8.51054e-07	-1.44108	-1.22809	1.33909e-05	-1.5521	-1.32609
48585665	chr19:48585665:G:A	9.82675e-07	-1.46192	-1.06344	1.53685e-05	-1.55395	-1.1865
48585735	chr19:48585735:T:C	1.17973e-06	-1.35678	-0.98583	1.96798e-05	-1.43761	-1.05557
48585795	chr19:48585795:G:A	7.05076e-06	-0.554754	-9.17177e-10	9.38766e-05	-0.930783	-9.17177e-10
48586052	chr19:48586052:T:A	8.47454e-07	-1.21029	-1.46312	1.14556e-05	-1.55045	-1.48384
48586229	chr19:48586229:A:G	5.2532e-06	-1.90776e-10	-0.849051	9.23975e-05	-1.90776e-10	-0.946664
48586307	chr19:48586307:T:G	1.54089e-06	-1.37943	-0.696099	2.13995e-05	-1.53425	-0.875148
48586330	chr19:48586330:C:A	7.47036e-06	-1.90776e-10	-0.496946	0.000133766	-1.90776e-10	-0.576669
48586348	chr19:48586348:G:T	3.59989e-06	-1.90776e-10	-1.22698	6.66224e-05	-1.90776e-10	-1.27372
48586364	chr19:48586364:C:T	3.12646e-06	-1.90776e-10	-1.36799	5.86497e-05	-1.90776e-10	-1.40118
48586454	chr19:48586454:A:G	1.4967e-06	-1.35859	-0.746039	2.06297e-05	-1.52651	-0.919519
48586538	chr19:48586538:T:C	8.25541e-07	-1.25973	-1.43987	1.17712e-05	-1.55401	-1.4531
48586675	chr19:48586675:C:G	1.4657e-06	-1.3924	-0.733161	2.06209e-05	-1.53799	-0.908464
48587041	chr19:48587041:G:A	8.92564e-05	-1.90776e-10	1.98362	0.00188267	-1.90776e-10	2.06768
48587049	chr19:48587049:T:C	3.43863e-06	-1.50823	0.235416	5.28667e-05	-1.54939	0.0444054
48587091	chr19:48587091:A:G	3.6279e-06	-1.48134	0.26211	5.41632e-05	-1.554	0.0732403
48587725	chr19:48587725:T:C	0.000136739	-1.11617	3.52636	0.00177397	-1.22887	3.23709
48587754	chr19:48587754:G:A	7.77449e-05	-1.37798	3.22353	0.00186937	-1.49503	3.55562
48588258	chr19:48588258:C:A	8.92432e-06	-1.90776e-10	-0.319108	0.000177731	-1.90776e-10	-0.292493
48588487	chr19:48588487:G:A	2.70777e-06	-1.90776e-10	-1.51176	5.27737e-05	-1.90776e-10	-1.50675
48588496	chr19:48588496:A:G	2.78709e-06	-1.90776e-10	-1.48289	5.34179e-05	-1.90776e-10	-1.49462
48588500	chr19:48588500:A:G	2.79608e-06	-1.90776e-10	-1.47967	5.35819e-05	-1.90776e-10	-1.49155
48588507	chr19:48588507:C:T	3.60773e-06	-1.90776e-10	-1.22481	7.46499e-05	-1.90776e-10	-1.15995
48588603	chr19:48588603:AAC:A	5.37692e-06	-1.90776e-10	-0.825774	0.000115275	-1.90776e-10	-0.725439
48588605	chr19:48588605:C:T	2.71349e-06	-1.90776e-10	-1.50965	5.31798e-05	-1.90776e-10	-1.49908
48588609	chr19:48588609:TA:T	5.37692e-06	-1.90776e-10	-0.825774	0.000115275	-1.90776e-10	-0.725439
48588637	chr19:48588637:C:T	2.71218e-06	-1.90776e-10	-1.51014	5.2887e-05	-1.90776e-10	-1.50461
48588683	chr19:48588683:G:A	4.07577e-06	-1.90776e-10	-1.10283	8.49215e-05	-1.90776e-10	-1.03104
48588855	chr19:48588855:G:A	2.57712e-06	-0.864027	-0.697188	3.42761e-05	-1.35124	-0.58707
48588977	chr19:48588977:C:A	6.13521e-07	-1.49595	-1.50048	1.17039e-05	-1.54685	-1.46599
48589173	chr19:48589173:A:G	9.08483e-07	-1.20522	-1.39865	1.22279e-05	-1.55345	-1.41559
48589234	chr19:48589234:T:C	7.35664e-07	-1.54326	-1.27161	1.33946e-05	-1.55358	-1.32433
48589280	chr19:48589280:A:C	6.76763e-06	-1.90776e-10	-0.595738	0.000111917	-1.90776e-10	-0.755003
48589294	chr19:48589294:G:A	0.000130307	0.870825	1.49118	0.000894915	-0.389064	1.71303
48589644	chr19:48589644:A:G	7.94549e-06	-1.90776e-10	-0.435284	0.000153373	-1.90776e-10	-0.439893
48589974	chr19:48589974:TTTTC:T	2.71584e-06	-1.90776e-10	-1.50879	5.2416e-05	-1.90776e-10	-1.51355
48590153	chr19:48590153:A:C	2.65745e-06	-1.53052	-9.17177e-10	5.18369e-05	-1.52466	-9.17177e-10
48590368	chr19:48590368:G:A	2.72163e-06	-1.90776e-10	-1.50666	5.25479e-05	-1.90776e-10	-1.51104
48590394	chr19:48590394:G:T	1.18723e-06	-1.39588	-0.940381	1.7284e-05	-1.55402	-1.06896
48590590	chr19:48590590:A:G	4.21035e-06	-1.90776e-10	-1.07034	0.000102142	-1.90776e-10	-0.846404
48590838	chr19:48590838:GTTTA:G	1.27885e-06	-1.05356	-1.20837	4.34923e-05	-0.488603	-1.21158
48591213	chr19:48591213:T:C	1.46792e-06	-0.918446	-1.20559	5.1337e-05	-0.345578	-1.18877
48591513	chr19:48591513:G:A	2.7319e-06	-1.90776e-10	-1.50289	5.26884e-05	-1.90776e-10	-1.50837
48591599	chr19:48591599:C:T	1.69196e-05	0.320586	-9.17177e-10	0.000100846	-0.859166	-9.17177e-10
48591918	chr19:48591918:G:A	5.03064e-06	-1.90776e-10	-0.892342	0.000112338	-1.90776e-10	-0.751255
48592206	chr19:48592206:G:C	1.03072e-06	-1.36559	-1.11204	1.43813e-05	-1.55384	-1.253
48592518	chr19:48592518:C:A	1.34962e-06	-0.865427	-1.34264	1.5104e-05	-1.51973	-1.23807
48592614	chr19:48592614:G:A	1.50131e-06	-0.728139	-1.37341	1.4998e-05	-1.4844	-1.28044
48592641	chr19:48592641:G:A	3.02648e-06	-1.90776e-10	-1.40049	6.666e-05	-1.90776e-10	-1.27316
48592651	chr19:48592651:C:T	3.01403e-06	-1.90776e-10	-1.40461	6.05159e-05	-1.90776e-10	-1.36986
48592741	chr19:48592741:C:T	4.07482e-06	-1.90776e-10	-1.10306	7.72884e-05	-1.90776e-10	-1.12522
48592808	chr19:48592808:C:T	1.10621e-06	-1.1753	-1.23165	1.36497e-05	-1.51345	-1.3456
48592910	chr19:48592910:G:A	1.62852e-05	0.282369	-9.17177e-10	9.76355e-05	-0.891523	-9.17177e-10
48593054	chr19:48593054:G:A	1.62595e-05	0.226771	0.0540199	9.89865e-05	-0.923194	0.0454135
48593594	chr19:48593594:C:T	3.78026e-06	0.181711	-1.35981	3.10102e-05	-0.677035	-1.36141
48593641	chr19:48593641:T:A	2.13642e-05	1.0501	-0.496272	6.6931e-05	-0.814491	-0.454611
48593869	chr19:48593869:G:A	9.18462e-07	-1.10735	-1.48559	1.2014e-05	-1.47364	-1.51305
48593983	chr19:48593983:G:T	2.61475e-06	-1.54672	-9.17177e-10	5.05809e-05	-1.54919	-9.17177e-10
48593997	chr19:48593997:G:A	2.78358e-06	0.0194255	-1.50358	2.6426e-05	-0.69013	-1.50829
48594406	chr19:48594406:C:T	1.03376e-06	-0.996936	-1.47775	1.14768e-05	-1.5482	-1.48423
48594630	chr19:48594630:A:T	6.91101e-07	-1.51549	-1.36187	2.12183e-05	-1.07819	-1.33971
48594692	chr19:48594692:C:T	1.18736e-06	-0.967722	-1.36843	1.25385e-05	-1.55072	-1.39325
48594902	chr19:48594902:CCAG:C	6.43585e-07	-1.44989	-1.4987	1.19314e-05	-1.48107	-1.51252
48595099	chr19:48595099:A:G	1.58182e-06	-0.61866	-1.43065	1.66703e-05	-1.17425	-1.48489
48595154	chr19:48595154:T:C	4.24874e-06	-1.90776e-10	-1.06127	9.22643e-05	-1.90776e-10	-0.948106
48595305	chr19:48595305:CA:C	6.62755e-07	-1.4269	-1.49234	1.17557e-05	-1.49837	-1.51006
48595518	chr19:48595518:C:T	6.56572e-07	-1.43698	-1.49163	1.18494e-05	-1.49142	-1.50906
48595522	chr19:48595522:C:T	1.57316e-06	-0.629871	-1.42493	1.66605e-05	-1.17835	-1.48137
48595594	chr19:48595594:CAGA:C	2.85289e-06	-1.45956	-9.17177e-10	5.13629e-05	-1.53385	-9.17177e-10
48595749	chr19:48595749:A:C	7.45893e-07	-1.29037	-1.51069	1.11782e-05	-1.54919	-1.50961
48595933	chr19:48595933:A:G	6.46096e-07	-1.43453	-1.51017	1.26268e-05	-1.48733	-1.44961
48596124	chr19:48596124:A:G	5.7902e-07	-1.54156	-1.51274	1.61462e-05	-1.18664	-1.50444
48596190	chr19:48596190:G:A	2.83637e-06	-1.90776e-10	-1.46536	6.30399e-05	-1.90776e-10	-1.329
48596234	chr19:48596234:T:C	6.73554e-07	-1.38945	-1.51362	1.19507e-05	-1.51414	-1.47783
48596698	chr19:48596698:C:T	9.97538e-07	-1.15906	-1.3513	1.3741e-05	-1.51374	-1.33864
48596922	chr19:48596922:G:A	3.065e-06	-1.90776e-10	-1.38784	5.73572e-05	-1.90776e-10	-1.42347
48597395	chr19:48597395:T:TTGCAG	5.29448e-06	-0.155646	-0.685578	4.19237e-05	-0.932871	-0.804041
48597406	chr19:48597406:C:T	6.44548e-07	-1.45037	-1.49672	1.23377e-05	-1.47478	-1.48532
48597446	chr19:48597446:T:C	5.76301e-07	-1.54555	-1.51346	1.66481e-05	-1.22352	-1.43695
48598079	chr19:48598079:A:G	3.21316e-06	-1.90776e-10	-1.34063	5.63327e-05	-1.90776e-10	-1.44149
48598145	chr19:48598145:C:T	3.71626e-06	-1.90776e-10	-1.19517	7.93486e-05	-1.90776e-10	-1.09891
48598320	chr19:48598320:C:T	1.79436e-06	-0.519735	-1.40351	1.90618e-05	-1.13961	-1.38546
48598417	chr19:48598417:C:T	2.66263e-06	-1.52857	-9.17177e-10	5.62885e-05	-1.44227	-9.17177e-10
48598570	chr19:48598570:C:T	1.3024e-06	-1.54747	-0.696213	2.57161e-05	-1.44872	-0.776931
48598699	chr19:48598699:C:T	3.03134e-06	0.110488	-1.50937	1.29583e-05	-1.40315	-1.50788
48598733	chr19:48598733:G:A	1.13528e-06	-0.900835	-1.48018	1.68146e-05	-1.3414	-1.30912
48599142	chr19:48599142:C:T	3.66557e-06	-0.0699239	-1.13898	1.41935e-05	-1.55424	-1.26574
48599342	chr19:48599342:C:T	5.28017e-06	-0.84393	-9.17177e-10	7.27372e-05	-1.18591	-9.17177e-10
48599475	chr19:48599475:C:A	2.48095e-05	0.703339	-9.17177e-10	0.000259723	0.0868514	-9.17177e-10
48599525	chr19:48599525:G:A	2.69415e-06	-0.00878787	-1.50802	1.24369e-05	-1.43952	-1.51258
48599557	chr19:48599557:G:A	1.50454e-06	-0.627146	-1.47225	1.75754e-05	-1.16081	-1.44546
48599986	chr19:48599986:C:T	8.88483e-07	-1.20205	-1.42408	1.26883e-05	-1.49921	-1.43287
48600107	chr19:48600107:G:C	2.98563e-06	-1.90776e-10	-1.41408	6.11497e-05	-1.90776e-10	-1.35944
48600190	chr19:48600190:C:T	0.000435771	4.7152	-1.14597	1.8421e-05	-1.08144	-1.47783
48600262	chr19:48600262:C:T	3.62811e-06	-1.90776e-10	-1.21918	6.66152e-05	-1.90776e-10	-1.27383
48600448	chr19:48600448:G:A	3.14469e-06	-1.90776e-10	-1.36217	5.47182e-05	-1.90776e-10	-1.47057
48600480	chr19:48600480:C:T	9.64928e-07	-1.04285	-1.50074	1.26523e-05	-1.42203	-1.51289
48600514	chr19:48600514:G:A	6.27077e-07	-1.55168	-1.42289	1.66292e-05	-1.2595	-1.4021
48601051	chr19:48601051:C:T	0.000546771	5.03655	-1.24041	2.0037e-05	-0.98772	-1.48746
48601209	chr19:48601209:C:T	3.0744e-06	-1.90776e-10	-1.38478	5.48925e-05	-1.90776e-10	-1.46739
48601482	chr19:48601482:C:T	1.91521e-05	0.841219	-0.396696	0.000110105	-0.18879	-0.582539
48601634	chr19:48601634:G:A	3.43381e-06	-1.90776e-10	-1.27422	8.70778e-05	-1.90776e-10	-1.00596
48601638	chr19:48601638:G:A	5.49597e-06	-1.90776e-10	-0.803874	0.000355674	-1.90776e-10	0.401251
48601869	chr19:48601869:C:T	7.28152e-07	-1.31143	-1.5137	1.13031e-05	-1.5391	-1.50859
48602154	chr19:48602154:AAAAAAAAAAAAT:A	2.70405e-06	-1.90776e-10	-1.51314	5.25662e-05	-1.90776e-10	-1.51069
48602879	chr19:48602879:C:T	1.07888e-06	-1.29457	-1.1374	1.60746e-05	-1.54431	-1.15121
48602942	chr19:48602942:C:G	1.25067e-06	-0.81781	-1.4664	2.44459e-05	-0.954103	-1.3222
48603015	chr19:48603015:C:A	3.02122e-06	-1.90776e-10	-1.40223	6.17789e-05	-1.90776e-10	-1.3492
48603738	chr19:48603738:G:A	1.36443e-06	-1.36925	-0.827907	1.86073e-05	-1.54487	-1.00434
48603803	chr19:48603803:G:A	1.36347e-05	-1.90776e-10	0.104727	0.000668129	-1.90776e-10	1.03172
48604086	chr19:48604086:G:A	2.75067e-06	-1.90776e-10	-1.49604	5.24505e-05	-1.90776e-10	-1.51289
48604155	chr19:48604155:G:A	2.70377e-06	-1.90776e-10	-1.51324	5.30506e-05	-1.90776e-10	-1.50152
48604191	chr19:48604191:C:G	7.16949e-06	-1.90776e-10	-0.538054	0.000192737	-1.90776e-10	-0.211437
48604812	chr19:48604812:G:A	3.81874e-06	-1.90776e-10	-1.16797	8.24481e-05	-1.90776e-10	-1.06059
48605239	chr19:48605239:C:T	2.60164e-05	-1.90776e-10	0.75084	0.00157121	-1.90776e-10	1.88684
48605385	chr19:48605385:C:A	2.08774e-06	-0.471151	-1.30066	1.53803e-05	-1.44568	-1.29399
48605389	chr19:48605389:A:G	3.48674e-06	-1.90776e-10	-1.25892	8.43883e-05	-1.90776e-10	-1.03733
48605515	chr19:48605515:C:A	3.08195e-06	-1.90776e-10	-1.38233	5.69368e-05	-1.90776e-10	-1.43082
48606453	chr19:48606453:A:ACTTTC	7.60013e-05	2.95945	-1.13658	3.1468e-05	-0.739691	-1.2841
48606539	chr19:48606539:A:G	7.69801e-06	-1.90776e-10	-0.466927	0.000587252	-1.90776e-10	0.90269
48607015	chr19:48607015:C:G	3.22465e-06	-1.90776e-10	-1.33706	5.88398e-05	-1.90776e-10	-1.39795
48607347	chr19:48607347:G:A	3.66172e-06	-1.90776e-10	-1.20996	7.59755e-05	-1.90776e-10	-1.14235
48607965	chr19:48607965:C:T	2.74177e-06	-1.90776e-10	-1.49929	5.33211e-05	-1.90776e-10	-1.49643
48607980	chr19:48607980:A:G	4.09784e-06	-1.90776e-10	-1.09743	0.00010767	-1.90776e-10	-0.793689
48608926	chr19:48608926:T:G	4.26676e-06	-1.90776e-10	-1.05703	7.46345e-05	-1.90776e-10	-1.16016
48608979	chr19:48608979:T:C	3.1572e-06	-1.90776e-10	-1.3582	6.30121e-05	-1.90776e-10	-1.32944
48609038	chr19:48609038:T:C	2.03068e-06	-0.752996	-1.04652	1.59846e-05	-1.42723	-1.27391
48609042	chr19:48609042:G:A	1.79949e-06	-1.2362	-0.684185	6.72904e-05	-0.559675	-0.704071
48609348	chr19:48609348:G:A	1.04903e-06	-1.03842	-1.4216	1.24611e-05	-1.55385	-1.39631
48609360	chr19:48609360:C:T	3.00154e-06	-1.40876	-9.17177e-10	8.08063e-05	-1.08071	-9.17177e-10
48609726	chr19:48609726:A:C	1.82834e-06	-0.822473	-1.08201	1.51431e-05	-1.45434	-1.30088
48609736	chr19:48609736:G:A	1.11941e-06	-0.915994	-1.47909	1.15744e-05	-1.546	-1.47796
48609772	chr19:48609772:G:C	1.87945e-06	-0.765336	-1.11158	1.51922e-05	-1.43273	-1.31925
48609846	chr19:48609846:G:A	3.87175e-06	-1.90776e-10	-1.15418	9.96394e-05	-1.90776e-10	-0.871206
48610204	chr19:48610204:G:C	2.70554e-06	-1.90776e-10	-1.51259	5.24361e-05	-1.90776e-10	-1.51317
48610979	chr19:48610979:T:G	0.00147723	5.89767	-1.10763	2.39592e-05	-0.859647	-1.43676
48611152	chr19:48611152:T:C	6.38953e-06	-1.90776e-10	-0.653228	0.000136007	-1.90776e-10	-0.56006
48611191	chr19:48611191:C:T	3.68807e-05	2.57081	-1.47101	0.000152517	1.0105	-1.45599
48611216	chr19:48611216:T:C	7.51487e-07	-1.27991	-1.51368	1.1321e-05	-1.53511	-1.51099
48611222	chr19:48611222:T:G	4.13732e-06	0.0517811	-1.13962	1.57032e-05	-1.43809	-1.28081
48611956	chr19:48611956:C:T	2.81749e-06	-1.90776e-10	-1.47204	5.44149e-05	-1.90776e-10	-1.47613
48612183	chr19:48612183:C:T	1.7234e-06	-0.963397	-1.00019	1.45413e-05	-1.52201	-1.27376
48612420	chr19:48612420:A:T	4.88799e-06	0.0561125	-0.97722	1.6536e-05	-1.46183	-1.20539
48612517	chr19:48612517:T:G	8.36499e-07	-1.51204	-1.17437	2.52145e-05	-1.07162	-1.17372
48612634	chr19:48612634:C:T	3.26724e-06	-1.90776e-10	-1.32394	6.77545e-05	-1.90776e-10	-1.25687
48612657	chr19:48612657:C:T	2.71492e-06	-1.90776e-10	-1.50913	5.29942e-05	-1.90776e-10	-1.50258
48612661	chr19:48612661:CAA:C	4.62944e-06	0.041952	-1.0174	1.63756e-05	-1.44821	-1.22876
48613102	chr19:48613102:T:C	8.12065e-05	3.18942	-1.30031	4.1481e-05	-0.334059	-1.41347
48613181	chr19:48613181:A:G	6.7628e-06	0.365153	-0.961604	1.89321e-05	-1.3592	-1.1727
48613298	chr19:48613298:A:G	0.000337186	4.68797	-1.37523	2.66921e-05	-0.675591	-1.51281
48613599	chr19:48613599:A:G	2.72149e-06	-1.90776e-10	-1.50671	5.24063e-05	-1.90776e-10	-1.51374
48613655	chr19:48613655:T:C	3.37853e-06	-1.29045	-9.17177e-10	5.7249e-05	-1.42535	-9.17177e-10
48613847	chr19:48613847:C:T	5.53111e-06	0.268033	-1.06553	1.68742e-05	-1.3897	-1.25727
48614441	chr19:48614441:C:T	3.16607e-06	-1.90776e-10	-1.3554	7.70456e-05	-1.90776e-10	-1.12837
48614858	chr19:48614858:G:A	9.94434e-06	-1.90776e-10	-0.210885	0.000212107	-1.90776e-10	-0.115673
48615114	chr19:48615114:G:A	2.52551e-06	-0.131039	-1.45041	2.0827e-05	-0.930805	-1.50571
48615134	chr19:48615134:C:T	6.89671e-06	-1.90776e-10	-0.576845	0.000496248	-1.90776e-10	0.734313
48617177	chr19:48617177:C:T	2.46671e-06	-0.570453	-1.03455	1.61248e-05	-1.40107	-1.29133
48618417	chr19:48618417:G:A	2.73313e-06	-1.90776e-10	-1.50244	5.25123e-05	-1.90776e-10	-1.51172
48618531	chr19:48618531:T:C	9.24036e-06	0.525603	-0.809911	9.42164e-05	-0.519431	-0.407738
48618792	chr19:48618792:T:C	1.00533e-05	0.580097	-0.780084	0.000101867	-0.480735	-0.368362
48618991	chr19:48618991:T:C	3.3584e-05	2.39192	-1.38576	2.69644e-05	-0.708987	-1.46926
48619017	chr19:48619017:G:A	8.66267e-06	-1.90776e-10	-0.348866	0.000705018	-1.90776e-10	1.08546
48620381	chr19:48620381:T:G	5.69569e-06	-1.90776e-10	-0.76818	0.000103174	-1.90776e-10	-0.836346
48621808	chr19:48621808:T:A	6.83191e-06	-1.90776e-10	-0.586285	8.72877e-05	-1.90776e-10	-1.00355
48621992	chr19:48621992:A:G	8.92702e-06	1.12348	-1.44229	2.36757e-05	-0.847338	-1.46098
48622026	chr19:48622026:T:C	9.06247e-06	1.14839	-1.45214	5.56306e-05	0.00623569	-1.46027
48622275	chr19:48622275:A:T	3.67277e-06	0.214149	-1.42109	2.64466e-05	-0.697379	-1.50026
48622766	chr19:48622766:T:TG	3.28764e-06	-1.90776e-10	-1.31772	7.62499e-05	-1.90776e-10	-1.13875
48622994	chr19:48622994:C:T	3.07945e-06	-1.90776e-10	-1.38314	7.75366e-05	-1.90776e-10	-1.12201
48623105	chr19:48623105:G:A	2.9802e-06	-1.90776e-10	-1.4159	7.27164e-05	-1.90776e-10	-1.1862
48624233	chr19:48624233:C:T	5.80207e-05	2.84847	-1.29556	3.52904e-05	-0.497266	-1.41189
48624496	chr19:48624496:G:C	2.95602e-06	-1.90776e-10	-1.42405	5.97623e-05	-1.90776e-10	-1.38239
48625185	chr19:48625185:A:C	3.00787e-06	-1.90776e-10	-1.40666	6.33867e-05	-1.90776e-10	-1.32351
48625515	chr19:48625515:T:C	2.85968e-06	-1.90776e-10	-1.45718	6.79852e-05	-1.90776e-10	-1.25347
48625687	chr19:48625687:C:T	3.52712e-06	-1.90776e-10	-1.24741	6.29023e-05	-1.90776e-10	-1.33118
48626296	chr19:48626296:G:A	3.55726e-06	-1.90776e-10	-1.2389	7.57945e-05	-1.90776e-10	-1.14474
48626534	chr19:48626534:A:G	3.81393e-06	0.176102	-1.34533	1.72518e-05	-1.25117	-1.37368
48626602	chr19:48626602:G:A	4.17076e-06	-0.949479	-0.130312	3.1723e-05	-1.52314	-0.492577
48627315	chr19:48627315:A:G	9.13407e-06	-1.90776e-10	-0.295877	0.000183832	-1.90776e-10	-0.258741
48627460	chr19:48627460:A:T	2.89366e-06	-1.90776e-10	-1.44536	6.96858e-05	-1.90776e-10	-1.22877
48628060	chr19:48628060:G:T	2.12141e-05	-1.90776e-10	0.546776	0.000335228	-1.90776e-10	0.342048
48629377	chr19:48629377:G:A	7.43146e-07	-1.42347	-1.38128	1.25434e-05	-1.55157	-1.392
48629389	chr19:48629389:G:A	2.98358e-06	-1.90776e-10	-1.41476	7.34744e-05	-1.90776e-10	-1.17583
48630504	chr19:48630504:C:T	3.25197e-06	0.153209	-1.48184	2.06516e-05	-0.932979	-1.51199
48630903	chr19:48630903:C:T	3.41075e-06	-1.28096	-9.17177e-10	6.30035e-05	-1.32957	-9.17177e-10
48631114	chr19:48631114:A:G	2.91393e-06	-1.90776e-10	-1.43838	7.03381e-05	-1.90776e-10	-1.21945
48631272	chr19:48631272:A:C	2.9335e-06	-1.90776e-10	-1.43169	6.05613e-05	-1.90776e-10	-1.36911
48631299	chr19:48631299:G:A	5.5599e-06	-1.90776e-10	-0.792309	7.56836e-05	-1.90776e-10	-1.1462
48631467	chr19:48631467:C:T	4.53597e-06	-0.99585	-9.17177e-10	7.07779e-05	-1.21322	-9.17177e-10
48631993	chr19:48631993:C:T	2.90376e-06	-1.90776e-10	-1.44188	6.98316e-05	-1.90776e-10	-1.22668
48632285	chr19:48632285:T:C	7.1029e-06	0.83152	-1.37891	1.95933e-05	-1.09526	-1.40232
48632533	chr19:48632533:A:G	8.62525e-06	1.06661	-1.4198	4.23422e-05	-0.288697	-1.43828
48633129	chr19:48633129:T:C	2.70597e-06	-1.90776e-10	-1.51243	5.24994e-05	-1.90776e-10	-1.51196
48633258	chr19:48633258:T:C	5.99616e-05	2.79795	-1.21213	3.14309e-05	-0.660094	-1.36488
48633394	chr19:48633394:G:A	5.58654e-06	0.311155	-1.09868	4.58977e-05	-0.861179	-0.78517
48634322	chr19:48634322:GCA:G	1.26376e-05	0.0287908	-9.17177e-10	0.00011334	-0.742368	-9.17177e-10
48635029	chr19:48635029:C:G	6.43416e-05	2.89485	-1.23853	3.2246e-05	-0.616014	-1.38336
48636583	chr19:48636583:A:AGGAG	8.61826e-07	-1.18743	-1.46916	1.16093e-05	-1.55072	-1.47024
48636678	chr19:48636678:G:C	2.90991e-06	-1.90776e-10	-1.43977	7.01381e-05	-1.90776e-10	-1.2223
48637344	chr19:48637344:C:T	3.27601e-06	-1.90776e-10	-1.32126	5.80751e-05	-1.90776e-10	-1.41103
48637552	chr19:48637552:A:C	3.98023e-06	0.0297805	-1.15633	1.41614e-05	-1.46037	-1.36187
48638149	chr19:48638149:AAGAC:A	9.94627e-05	3.46287	-1.37098	3.92909e-05	-0.321078	-1.48069
48638275	chr19:48638275:T:C	2.78906e-06	-0.610899	-0.871284	1.79061e-05	-1.41666	-1.17096
48639768	chr19:48639768:T:C	3.15912e-06	-0.654898	-0.702696	2.00198e-05	-1.43289	-1.04315
48640467	chr19:48640467:C:T	9.17297e-06	1.0671	-1.35873	4.44153e-05	-0.291139	-1.38804
48640625	chr19:48640625:C:T	2.83186e-06	-1.90776e-10	-1.46696	5.3675e-05	-1.90776e-10	-1.48982
48640990	chr19:48640990:T:G	3.9022e-06	-1.90776e-10	-1.14635	7.25591e-05	-1.90776e-10	-1.18836
48641677	chr19:48641677:T:C	1.03762e-05	1.03785	-1.20622	4.99762e-05	-0.309219	-1.252
48642256	chr19:48642256:C:T	5.84044e-05	2.75451	-1.19501	3.05214e-05	-0.686819	-1.36752
48642355	chr19:48642355:T:C	2.75882e-06	-1.90776e-10	-1.49308	5.24621e-05	-1.90776e-10	-1.51267
48642611	chr19:48642611:TAGG:T	0.000422793	4.47665	-0.937653	1.63356e-05	-1.28258	-1.39683
48643273	chr19:48643273:G:T	2.65505e-06	-1.53142	-9.17177e-10	5.72763e-05	-1.42488	-9.17177e-10
48643437	chr19:48643437:TA:T	7.84914e-06	0.910976	-1.35846	4.23054e-05	-0.339777	-1.38807
48643697	chr19:48643697:C:T	8.6782e-06	-1.90776e-10	-0.347074	0.000703002	-1.90776e-10	1.0826
48644237	chr19:48644237:G:C	3.32666e-06	0.156697	-1.46262	2.07356e-05	-0.930985	-1.50993
48644846	chr19:48644846:C:T	6.85168e-06	-1.90776e-10	-0.583394	0.000494969	-1.90776e-10	0.731731
48644886	chr19:48644886:C:T	1.25877e-06	-0.836537	-1.44121	1.22012e-05	-1.53001	-1.44122
48645239	chr19:48645239:G:A	3.09567e-06	-1.90776e-10	-1.37788	6.5265e-05	-1.90776e-10	-1.29431
48645524	chr19:48645524:C:T	8.24944e-05	3.21581	-1.31096	3.58028e-05	-0.452242	-1.44249
48645788	chr19:48645788:GACTGA:G	2.82856e-06	-1.90776e-10	-1.46812	5.35549e-05	-1.90776e-10	-1.49206
48646350	chr19:48646350:G:A	1.06211e-05	-1.90776e-10	-0.145044	0.000943157	-1.90776e-10	1.37647
48646680	chr19:48646680:T:G	8.16091e-06	0.904237	-1.31277	4.32469e-05	-0.353654	-1.35218
48648066	chr19:48648066:T:G	8.78298e-06	-1.90776e-10	-0.335073	0.0007157	-1.90776e-10	1.1005
48648861	chr19:48648861:C:T	2.71061e-06	-1.90776e-10	-1.51072	5.24312e-05	-1.90776e-10	-1.51326
48649353	chr19:48649353:G:A	3.08136e-06	-1.90776e-10	-1.38252	6.99543e-05	-1.90776e-10	-1.22492
48649423	chr19:48649423:G:A	4.78352e-05	1.35987	-9.17177e-10	0.000330224	0.327007	-9.17177e-10
48649451	chr19:48649451:G:C	7.48442e-06	1.01661	-1.51167	3.7537e-05	-0.389164	-1.45827
48649687	chr19:48649687:G:A	8.44908e-06	-1.90776e-10	-0.373831	0.000122106	-1.90776e-10	-0.667875
48649762	chr19:48649762:C:G	2.7742e-06	-1.90776e-10	-1.48753	5.53153e-05	-1.90776e-10	-1.45971
48650464	chr19:48650464:C:T	2.72025e-06	-1.90776e-10	-1.50717	5.51424e-05	-1.90776e-10	-1.46284
48650567	chr19:48650567:C:A	2.58023e-05	1.22523	-0.482652	1.64385e-05	-1.53315	-1.13998
48650671	chr19:48650671:A:G	8.17322e-07	-1.19857	-1.51104	1.24826e-05	-1.43732	-1.51111
48650941	chr19:48650941:C:T	2.73539e-06	-1.90776e-10	-1.50161	6.21041e-05	-1.90776e-10	-1.34395
48651755	chr19:48651755:T:C	1.66077e-06	-1.09347	-0.907141	1.54763e-05	-1.54306	-1.1904
48651988	chr19:48651988:A:G	2.74615e-06	-1.90776e-10	-1.49769	5.34603e-05	-1.90776e-10	-1.49382
48651998	chr19:48651998:C:T	1.84687e-06	-0.688492	-1.20591	1.45461e-05	-1.51755	-1.27789
48651999	chr19:48651999:G:A	8.5534e-07	-1.15048	-1.51366	1.20785e-05	-1.46765	-1.51368
48652336	chr19:48652336:C:T	5.18592e-06	-1.90776e-10	-0.861941	7.15038e-05	-1.90776e-10	-1.20301
48652504	chr19:48652504:G:A	3.04019e-06	-1.90776e-10	-1.39597	5.94242e-05	-1.90776e-10	-1.38806
48652955	chr19:48652955:AG:A	5.4137e-06	-1.90776e-10	-0.818957	0.000103358	-1.90776e-10	-0.834568
48653051	chr19:48653051:C:T	1.05477e-06	-1.29421	-1.16035	1.2609e-05	-1.55031	-1.38804
48653105	chr19:48653105:G:A	3.05064e-06	-1.90776e-10	-1.39254	5.96377e-05	-1.90776e-10	-1.38448
48653460	chr19:48653460:G:A	2.76064e-06	-1.90776e-10	-1.49243	5.24798e-05	-1.90776e-10	-1.51233
48653711	chr19:48653711:T:A	2.78721e-06	-1.90776e-10	-1.48285	5.38214e-05	-1.90776e-10	-1.48709
48653878	chr19:48653878:G:A	9.40148e-07	-1.0585	-1.5111	1.16986e-05	-1.49964	-1.51365
48653998	chr19:48653998:C:T	9.33082e-07	-1.0683	-1.50885	1.17218e-05	-1.49845	-1.51287
48653999	chr19:48653999:G:A	5.55212e-06	-1.90776e-10	-0.793709	8.72603e-05	-1.90776e-10	-1.00387
48654232	chr19:48654232:C:T	2.71489e-06	-0.458747	-1.05039	1.42426e-05	-1.49747	-1.31906
48654881	chr19:48654881:A:G	9.46548e-07	-1.05028	-1.51254	1.16466e-05	-1.50403	-1.51372
48655275	chr19:48655275:A:G	7.98794e-05	3.37978	-1.50715	1.18114e-05	-1.49434	-1.50936
48655852	chr19:48655852:A:G	4.27766e-06	-1.90776e-10	-1.05448	0.000135582	-1.90776e-10	-0.563184
48656998	chr19:48656998:G:A	9.3458e-07	-1.06518	-1.51036	1.18265e-05	-1.49952	-1.5029
48657290	chr19:48657290:A:G	3.0938e-06	-0.345471	-1.03302	1.47888e-05	-1.4699	-1.309
48657762	chr19:48657762:G:A	5.98745e-06	-1.90776e-10	-0.718223	0.000151055	-1.90776e-10	-0.455121
48657774	chr19:48657774:C:A	9.14021e-06	-1.90776e-10	-0.295205	0.000194379	-1.90776e-10	-0.202952
48658078	chr19:48658078:T:A	6.87761e-06	-1.90776e-10	-0.579618	0.000304123	-1.90776e-10	0.24467
48658236	chr19:48658236:T:A	2.74628e-06	-1.90776e-10	-1.49764	5.45195e-05	-1.90776e-10	-1.47421
48658520	chr19:48658520:G:A	2.70276e-06	-1.90776e-10	-1.51362	5.92278e-05	-1.90776e-10	-1.39137
48658714	chr19:48658714:C:T	1.90492e-05	-1.90776e-10	0.439137	0.000298115	-1.90776e-10	0.224717
48658813	chr19:48658813:G:A	4.22132e-06	-1.90776e-10	-1.06774	6.73995e-05	-1.90776e-10	-1.26213
48658999	chr19:48658999:A:G	1.20077e-05	-1.90776e-10	-0.0223422	0.000236093	-1.90776e-10	-0.00853809
48659244	chr19:48659244:G:A	1.3747e-05	1.61648	-1.50355	1.72607e-05	-1.17446	-1.44987
48659764	chr19:48659764:G:A	1.77322e-05	-1.90776e-10	0.367496	0.0024524	-1.90776e-10	2.33206
48660181	chr19:48660181:T:C	2.73018e-06	-1.50352	-9.17177e-10	5.13934e-05	-1.53325	-9.17177e-10
48660962	chr19:48660962:G:A	2.94303e-06	0.0434848	-1.47193	1.5037e-05	-1.38092	-1.38132
48661483	chr19:48661483:T:C	1.6534e-05	1.72543	-1.4279	1.63302e-05	-1.19152	-1.48823
48661687	chr19:48661687:G:A	3.03625e-06	-1.90776e-10	-1.39727	5.45629e-05	-1.90776e-10	-1.47341
48661695	chr19:48661695:A:G	9.2851e-06	0.795569	-1.07505	1.46546e-05	-1.55212	-1.23588
48662308	chr19:48662308:A:AT	2.889e-06	-1.90776e-10	-1.44698	5.2721e-05	-1.90776e-10	-1.50775
48663033	chr19:48663033:T:C	3.04972e-06	-1.90776e-10	-1.39284	5.6963e-05	-1.90776e-10	-1.43036
48663286	chr19:48663286:C:T	7.69414e-06	-1.90776e-10	-0.467429	0.000148282	-1.90776e-10	-0.473649
48663289	chr19:48663289:C:G	2.70406e-06	-1.51313	-9.17177e-10	6.34588e-05	-1.32237	-9.17177e-10
48663876	chr19:48663876:C:A	2.81367e-06	-1.90776e-10	-1.4734	5.34258e-05	-1.90776e-10	-1.49447
48664104	chr19:48664104:G:A	3.69887e-06	-0.0623958	-1.13747	3.56472e-05	-1.00836	-0.890731
48664274	chr19:48664274:A:G	2.6199e-06	-1.54475	-9.17177e-10	5.05009e-05	-1.55077	-9.17177e-10
48664522	chr19:48664522:C:T	2.61346e-06	-1.54721	-9.17177e-10	5.38732e-05	-1.48613	-9.17177e-10
48664748	chr19:48664748:G:A	6.14605e-07	-1.49619	-1.49847	2.16431e-05	-0.90025	-1.49782
48664925	chr19:48664925:T:C	0.000116785	1.83998	0.412467	4.03166e-05	-1.52343	-0.252573
48664936	chr19:48664936:G:A	2.85648e-06	-1.4583	-9.17177e-10	5.09776e-05	-1.54138	-9.17177e-10
48664987	chr19:48664987:A:G	1.26778e-05	0.0319632	-9.17177e-10	0.000269289	0.123022	-9.17177e-10
48665139	chr19:48665139:G:T	3.88161e-06	-1.90776e-10	-1.15164	6.42032e-05	-1.90776e-10	-1.31071
48665171	chr19:48665171:C:T	2.71156e-06	-1.90776e-10	-1.51036	5.43071e-05	-1.90776e-10	-1.47811
48665300	chr19:48665300:A:G	1.90289e-06	-0.644575	-1.21994	1.33937e-05	-1.52954	-1.34844
48665480	chr19:48665480:G:A	1.70405e-06	-0.68513	-1.28975	1.28196e-05	-1.5225	-1.39929
48665685	chr19:48665685:G:A	0.000285777	3.48092	-0.333592	1.55495e-05	-1.55368	-1.17505
48665959	chr19:48665959:TG:T	2.51435e-06	-0.172013	-1.41386	1.29499e-05	-1.44347	-1.46821
48666807	chr19:48666807:C:T	2.77068e-06	-1.90776e-10	-1.48879	5.35298e-05	-1.90776e-10	-1.49252
48666810	chr19:48666810:G:A	4.65677e-06	-1.90776e-10	-0.969566	9.50091e-05	-1.90776e-10	-0.918791
48666811	chr19:48666811:G:A	2.96327e-05	1.64192	-0.760927	1.83296e-05	-1.51697	-1.04727
48666874	chr19:48666874:G:A	2.8082e-06	-1.90776e-10	-1.47535	5.42052e-05	-1.90776e-10	-1.47999
48667236	chr19:48667236:AGAG:A	4.2539e-06	-1.90776e-10	-1.06005	8.70294e-05	-1.90776e-10	-1.00652
48667778	chr19:48667778:C:G	5.91985e-07	-1.55327	-1.47889	1.62209e-05	-1.19008	-1.49639
48668336	chr19:48668336:T:C	2.47469e-06	-0.156778	-1.445	1.27517e-05	-1.43849	-1.4886
48668749	chr19:48668749:G:A	2.70862e-06	-1.90776e-10	-1.51145	5.31066e-05	-1.90776e-10	-1.50046
48668909	chr19:48668909:G:A	2.84118e-06	-1.90776e-10	-1.46367	5.33677e-05	-1.90776e-10	-1.49556
48668921	chr19:48668921:C:T	2.79004e-06	-1.90776e-10	-1.48183	5.38813e-05	-1.90776e-10	-1.48598
48670406	chr19:48670406:C:T	7.64722e-06	-1.90776e-10	-0.473547	0.000148796	-1.90776e-10	-0.47019
48672012	chr19:48672012:C:T	2.75889e-06	-1.90776e-10	-1.49306	5.91594e-05	-1.90776e-10	-1.39253
48672151	chr19:48672151:C:T	2.83247e-06	-1.90776e-10	-1.46674	5.4581e-05	-1.90776e-10	-1.47308
48672642	chr19:48672642:CTT:C	2.79269e-06	-0.0115329	-1.46935	1.35135e-05	-1.36543	-1.50364
48672707	chr19:48672707:G:C	5.95731e-07	-1.55372	-1.47214	1.5298e-05	-1.25341	-1.49163
48672909	chr19:48672909:T:C	3.79823e-06	-1.90776e-10	-1.17335	6.31786e-05	-1.90776e-10	-1.3268
48673697	chr19:48673697:C:T	5.36251e-06	0.627432	-1.45589	1.68084e-05	-1.13733	-1.51356
48673777	chr19:48673777:G:A	2.82832e-06	-1.90776e-10	-1.4682	5.24074e-05	-1.90776e-10	-1.51372
48674005	chr19:48674005:G:A	4.14226e-06	0.375619	-1.46227	1.5692e-05	-1.22017	-1.49944
48674439	chr19:48674439:AG:A	7.05983e-05	3.21027	-1.46115	1.5172e-05	-1.252	-1.50131
48674537	chr19:48674537:C:A	2.80339e-06	-1.90776e-10	-1.47706	5.35158e-05	-1.90776e-10	-1.49279
48674737	chr19:48674737:T:C	4.62226e-06	-0.977005	-9.17177e-10	5.50499e-05	-1.46452	-9.17177e-10
48675435	chr19:48675435:G:A	2.70259e-06	-1.90776e-10	-1.51368	5.44871e-05	-1.90776e-10	-1.4748
48675495	chr19:48675495:C:T	7.1986e-07	-1.3331	-1.50348	2.65181e-05	-0.696255	-1.49868
48676131	chr19:48676131:G:C	8.02991e-07	-1.44581	-1.28149	2.88377e-05	-0.852353	-1.25873
48676224	chr19:48676224:C:T	4.25025e-06	0.343599	-1.40451	1.50851e-05	-1.28282	-1.47624
48676506	chr19:48676506:A:G	2.72454e-06	-1.90776e-10	-1.50559	5.24074e-05	-1.90776e-10	-1.51371
48677071	chr19:48677071:A:G	3.7582e-06	0.208995	-1.39294	1.44516e-05	-1.33248	-1.46948
48677084	chr19:48677084:A:G	5.00565e-06	-1.90776e-10	-0.897321	8.15049e-05	-1.90776e-10	-1.0721
48678387	chr19:48678387:T:C	2.82483e-06	-1.90776e-10	-1.46944	5.6745e-05	-1.90776e-10	-1.4342
48678688	chr19:48678688:A:G	4.54983e-06	0.390454	-1.38325	1.55241e-05	-1.26708	-1.46329
48679006	chr19:48679006:T:C	5.63791e-06	-1.90776e-10	-0.778375	9.78722e-05	-1.90776e-10	-0.889101
48679021	chr19:48679021:A:G	3.34927e-06	-0.0528421	-1.2463	1.45661e-05	-1.42426	-1.36981
48679110	chr19:48679110:G:T	2.85507e-06	-1.90776e-10	-1.45879	5.32962e-05	-1.90776e-10	-1.4969
48679969	chr19:48679969:G:A	4.77026e-06	-0.945489	-9.17177e-10	5.59238e-05	-1.44877	-9.17177e-10
48679992	chr19:48679992:G:C	3.37426e-06	-1.90776e-10	-1.29171	6.77901e-05	-1.90776e-10	-1.25635
48680126	chr19:48680126:G:A	2.81447e-06	-1.90776e-10	-1.47312	5.74738e-05	-1.90776e-10	-1.42144
48680448	chr19:48680448:G:A	2.98692e-05	1.20157	-0.31263	2.50229e-05	-1.54757	-0.705404
48680713	chr19:48680713:G:A	3.17941e-06	-1.90776e-10	-1.35119	5.79306e-05	-1.90776e-10	-1.41352
48680720	chr19:48680720:G:A	4.14195e-05	-1.90776e-10	1.21586	0.000774147	-1.90776e-10	1.179
48680796	chr19:48680796:G:A	5.18209e-06	-1.90776e-10	-0.862681	8.61671e-05	-1.90776e-10	-1.01647
48681039	chr19:48681039:G:A	1.045e-06	-1.41474	-1.04913	1.59238e-05	-1.55204	-1.15291
48681123	chr19:48681123:G:A	2.92618e-06	-1.90776e-10	-1.43419	5.26106e-05	-1.90776e-10	-1.50985
48682588	chr19:48682588:G:A	5.46119e-06	-1.90776e-10	-0.810222	8.99508e-05	-1.90776e-10	-0.973501
48682889	chr19:48682889:C:T	6.85213e-06	-1.90776e-10	-0.583329	0.000122455	-1.90776e-10	-0.665017
48682911	chr19:48682911:A:G	6.01529e-07	-1.51031	-1.50586	2.51939e-05	-0.752266	-1.4939
48682941	chr19:48682941:C:T	2.96035e-06	-1.90776e-10	-1.42258	5.55209e-05	-1.90776e-10	-1.456
48683460	chr19:48683460:T:C	2.47178e-05	1.39984	-0.700206	4.78513e-05	-0.785536	-0.819129
48683512	chr19:48683512:C:G	1.46906e-05	1.38859	-1.20927	2.65892e-05	-0.804921	-1.38734
48684010	chr19:48684010:G:A	2.50814e-05	1.67305	-0.958811	3.55771e-05	-0.668316	-1.23275
48684067	chr19:48684067:G:T	3.14289e-05	1.96161	-1.02177	3.96628e-05	-0.515624	-1.27673
48684281	chr19:48684281:C:T	2.76784e-06	-1.90776e-10	-1.48982	5.56443e-05	-1.90776e-10	-1.45378
48684284	chr19:48684284:C:T	3.17882e-05	1.8792	-0.927992	4.0479e-05	-0.559106	-1.21287
48684354	chr19:48684354:G:A	3.61459e-05	1.974	-0.894329	4.40395e-05	-0.501929	-1.18575
48684378	chr19:48684378:G:A	6.51109e-06	0.41575	-1.05013	3.83122e-05	-0.819324	-1.00767
48684460	chr19:48684460:G:A	6.79265e-06	-1.90776e-10	-0.592047	0.000107863	-1.90776e-10	-0.791898
48685001	chr19:48685001:C:T	9.80849e-07	-1.54539	-0.981832	3.15813e-05	-1.00611	-1.01409
48685224	chr19:48685224:T:C	1.05563e-06	-1.54235	-0.911407	3.45218e-05	-0.984398	-0.946775
48685370	chr19:48685370:G:A	1.17388e-06	-1.53626	-0.811318	3.95766e-05	-0.946977	-0.847548
48685561	chr19:48685561:G:A	6.66775e-06	-1.90776e-10	-0.610606	0.000107293	-1.90776e-10	-0.797203
48685567	chr19:48685567:T:C	2.74344e-06	-1.90776e-10	-1.49868	5.77775e-05	-1.90776e-10	-1.41616
48685853	chr19:48685853:T:G	7.22806e-07	-1.51915	-1.31335	1.48515e-05	-1.53708	-1.23758
48685874	chr19:48685874:A:G	1.02544e-06	-1.53523	-0.947534	3.44603e-05	-0.929572	-1.00338
48685939	chr19:48685939:C:T	9.42328e-07	-1.54785	-1.01944	3.01961e-05	-1.02163	-1.04342
48686158	chr19:48686158:A:G	1.1173e-06	-1.51878	-0.8782	3.98678e-05	-0.846736	-0.940459
48686257	chr19:48686257:T:C	2.89979e-06	-1.90776e-10	-1.44325	5.96506e-05	-1.90776e-10	-1.38426
48686272	chr19:48686272:T:C	1.31183e-06	-1.55386	-0.682613	3.92573e-05	-1.10077	-0.70186
48686486	chr19:48686486:T:TA	2.34955e-06	-1.55322	-0.100443	3.45322e-05	-1.02583	-0.905044
48686637	chr19:48686637:C:T	2.83842e-06	-1.90776e-10	-1.46464	6.21604e-05	-1.90776e-10	-1.34304
48686642	chr19:48686642:T:C	4.99906e-06	-1.90776e-10	-0.898639	9.48851e-05	-1.90776e-10	-0.920097
48686764	chr19:48686764:T:C	1.95528e-06	-1.50776	-0.3296	3.87199e-05	-1.46924	-0.34717
48686866	chr19:48686866:C:T	1.08383e-05	-1.52141	1.3966	0.000182878	-0.814787	0.550841
48686989	chr19:48686989:C:A	2.71339e-06	-1.90776e-10	-1.50969	5.919e-05	-1.90776e-10	-1.39201
48687108	chr19:48687108:A:G	1.04944e-05	-1.51674	1.35969	0.00018082	-0.794645	0.519386
48687308	chr19:48687308:CCCAGTCT:C	2.86392e-06	-1.4557	-9.17177e-10	7.15681e-05	-1.20211	-9.17177e-10
48687819	chr19:48687819:G:A	2.28708e-06	-1.55401	-0.126604	7.23454e-05	-1.08875	-0.10256
48687870	chr19:48687870:T:C	6.11669e-07	-1.5075	-1.49195	1.14547e-05	-1.5347	-1.49966
48687879	chr19:48687879:A:G	6.11312e-07	-1.50772	-1.49232	1.14497e-05	-1.53485	-1.49995
48687968	chr19:48687968:T:C	6.27334e-07	-1.49363	-1.48053	1.16719e-05	-1.52537	-1.49022
48688099	chr19:48688099:G:A	4.95281e-06	-1.90776e-10	-0.907933	9.45461e-05	-1.90776e-10	-0.923676
48688376	chr19:48688376:G:A	1.42446e-05	-1.90776e-10	0.148488	0.000209904	-1.90776e-10	-0.126114
48688434	chr19:48688434:C:T	6.05369e-07	-1.51157	-1.49824	1.13671e-05	-1.53729	-1.50475
48688664	chr19:48688664:A:G	6.08287e-07	-1.51164	-1.49336	1.14103e-05	-1.53732	-1.50093
48688746	chr19:48688746:G:T	6.02468e-07	-1.5177	-1.4969	1.13364e-05	-1.54106	-1.50369
48688792	chr19:48688792:C:T	8.10652e-07	-1.35506	-1.36274	1.45232e-05	-1.40873	-1.38828
48689126	chr19:48689126:C:T	7.72868e-07	-1.48196	-1.28358	1.45444e-05	-1.50427	-1.29128
48689297	chr19:48689297:C:T	5.28193e-05	1.45899	-9.17177e-10	0.000414577	0.554496	-9.17177e-10
48689384	chr19:48689384:TAATA:T	7.31741e-07	-1.52064	-1.29957	1.38859e-05	-1.53548	-1.30641
48689477	chr19:48689477:C:T	9.27275e-07	-1.51186	-1.07154	3.50724e-05	-0.792455	-1.12289
48689599	chr19:48689599:A:G	6.88648e-07	-1.42031	-1.46061	1.25569e-05	-1.46875	-1.47374
48689837	chr19:48689837:A:G	6.57758e-07	-1.55331	-1.37349	1.84654e-05	-1.16901	-1.38786
48689925	chr19:48689925:A:G	3.29917e-06	-1.90776e-10	-1.31422	7.3076e-05	-1.90776e-10	-1.18126
48690217	chr19:48690217:T:C	3.08482e-06	-1.90776e-10	-1.3814	5.8452e-05	-1.90776e-10	-1.40456
48690328	chr19:48690328:G:A	7.3287e-07	-1.37274	-1.44594	1.32156e-05	-1.43035	-1.46102
48690335	chr19:48690335:T:A	7.31005e-07	-1.37209	-1.44914	1.31854e-05	-1.42982	-1.46383
48690404	chr19:48690404:A:T	7.96005e-07	-1.34271	-1.39332	1.41861e-05	-1.40579	-1.41471
48690492	chr19:48690492:C:T	0.000109017	-1.90776e-10	2.18361	0.00145104	-1.90776e-10	1.80727
48690549	chr19:48690549:T:C	7.24602e-07	-1.3793	-1.45072	1.31428e-05	-1.43507	-1.46182
48690595	chr19:48690595:A:T	6.92134e-07	-1.41201	-1.46385	1.26497e-05	-1.46152	-1.47361
48690601	chr19:48690601:G:A	7.1443e-07	-1.39231	-1.45185	1.29873e-05	-1.44586	-1.46293
48690632	chr19:48690632:C:T	7.04581e-07	-1.40761	-1.45043	1.28404e-05	-1.45857	-1.4616
48690680	chr19:48690680:G:A	7.85254e-07	-1.3973	-1.35234	1.47165e-05	-1.452	-1.33179
48690701	chr19:48690701:T:A	6.84084e-07	-1.40598	-1.48158	1.25065e-05	-1.45737	-1.48915
48690714	chr19:48690714:G:A	5.46653e-06	-1.90776e-10	-0.809244	0.000137524	-1.90776e-10	-0.548968
48690848	chr19:48690848:C:G	7.04994e-07	-1.43249	-1.42497	1.28514e-05	-1.4786	-1.4407
48690959	chr19:48690959:T:G	8.12954e-07	-1.33574	-1.37923	1.29326e-05	-1.52457	-1.38844
48691039	chr19:48691039:T:C	7.10664e-07	-1.40649	-1.44295	1.29078e-05	-1.45777	-1.45716
48691151	chr19:48691151:C:G	0.000105196	-1.90776e-10	2.14794	0.00140205	-1.90776e-10	1.77293
48691183	chr19:48691183:C:T	6.94526e-07	-1.46429	-1.40812	1.27793e-05	-1.50317	-1.42177
48691269	chr19:48691269:T:C	7.372e-07	-1.43664	-1.37614	1.35173e-05	-1.48432	-1.38448
48691505	chr19:48691505:T:A	6.32971e-07	-1.4855	-1.47972	1.17656e-05	-1.5206	-1.48699
48691513	chr19:48691513:A:T	2.7243e-06	-1.90776e-10	-1.50568	5.94643e-05	-1.90776e-10	-1.38739
48691623	chr19:48691623:C:T	9.14328e-07	-1.1998	-1.39765	1.5967e-05	-1.29324	-1.409
48691635	chr19:48691635:T:C	7.24975e-07	-1.44146	-1.38805	1.32974e-05	-1.48562	-1.39958
48691640	chr19:48691640:G:A	2.75607e-06	-1.90776e-10	-1.49408	5.7017e-05	-1.90776e-10	-1.42941
48691703	chr19:48691703:T:C	5.14019e-06	-1.90776e-10	-0.870799	9.81444e-05	-1.90776e-10	-0.886324
48691833	chr19:48691833:A:G	7.12001e-07	-1.44093	-1.40663	1.30734e-05	-1.4853	-1.41688
48691985	chr19:48691985:TTGTA:T	7.67301e-07	-1.48649	-1.28627	1.42508e-05	-1.51861	-1.29734
48692018	chr19:48692018:C:G	4.509e-06	-1.90776e-10	-1.00181	8.62334e-05	-1.90776e-10	-1.01571
48692051	chr19:48692051:T:C	7.63433e-07	-1.48798	-1.28984	1.41878e-05	-1.51981	-1.30057
48692101	chr19:48692101:C:T	7.6538e-07	-1.4921	-1.28317	1.42362e-05	-1.52276	-1.29422
48692154	chr19:48692154:C:T	6.72812e-07	-1.39626	-1.50791	1.18435e-05	-1.48729	-1.5137
48692424	chr19:48692424:C:T	7.66108e-07	-1.4957	-1.27862	1.42642e-05	-1.52531	-1.2897
48692425	chr19:48692425:A:G	7.77443e-07	-1.48858	-1.27105	1.44448e-05	-1.52024	-1.28219
48692504	chr19:48692504:AC:A	6.1761e-07	-1.54583	-1.44395	1.17394e-05	-1.55195	-1.45787
48692510	chr19:48692510:C:T	7.39606e-07	-1.49037	-1.31916	1.37663e-05	-1.52155	-1.32898
48692528	chr19:48692528:T:C	7.82479e-07	-1.49163	-1.26155	1.45508e-05	-1.52241	-1.2727
48692998	chr19:48692998:G:A	7.65412e-07	-1.44024	-1.33499	1.43967e-05	-1.47527	-1.33049
48693206	chr19:48693206:G:A	7.69018e-07	-1.5069	-1.26363	1.43585e-05	-1.53311	-1.27531
48693406	chr19:48693406:G:A	8.39969e-05	-1.90776e-10	1.92289	0.00113726	-1.90776e-10	1.56361
48693465	chr19:48693465:G:A	6.60424e-07	-1.46011	-1.46265	1.20389e-05	-1.50407	-1.48055
48693719	chr19:48693719:C:T	4.61165e-06	-1.90776e-10	-0.979304	0.000104362	-1.90776e-10	-0.8249
48693956	chr19:48693956:A:G	2.87224e-06	-1.90776e-10	-1.4528	6.33601e-05	-1.90776e-10	-1.32393
48693992	chr19:48693992:G:A	3.02462e-06	-1.90776e-10	-1.4011	6.53705e-05	-1.90776e-10	-1.29269
48694447	chr19:48694447:G:A	4.8076e-06	-1.90776e-10	-0.937691	7.74459e-05	-1.90776e-10	-1.12318
48694728	chr19:48694728:C:A	7.28921e-05	-1.90776e-10	1.78109	0.000994792	-1.90776e-10	1.42977
48695079	chr19:48695079:T:C	8.68891e-07	-1.34165	-1.30678	1.36853e-05	-1.52418	-1.33226
48695088	chr19:48695088:G:A	3.13755e-06	-1.90776e-10	-1.36445	6.83853e-05	-1.90776e-10	-1.24761
48695419	chr19:48695419:C:T	2.86051e-06	-1.90776e-10	-1.45689	6.28874e-05	-1.90776e-10	-1.33142
48695512	chr19:48695512:A:G	2.70992e-06	-1.90776e-10	-1.51097	5.4612e-05	-1.90776e-10	-1.47251
48695615	chr19:48695615:G:A	8.73192e-06	-1.90776e-10	-0.340903	0.000194636	-1.90776e-10	-0.201633
48695707	chr19:48695707:C:T	6.30625e-06	-1.90776e-10	-0.666347	0.000138099	-1.90776e-10	-0.544795
48695750	chr19:48695750:T:C	8.49137e-07	-1.30482	-1.3666	1.55843e-05	-1.35953	-1.36697
48695865	chr19:48695865:T:G	5.9685e-07	-1.54414	-1.47984	1.13442e-05	-1.53817	-1.50589
48696176	chr19:48696176:T:C	6.93634e-07	-1.52812	-1.34558	1.36519e-05	-1.54378	-1.31511
48696196	chr19:48696196:G:C	3.66466e-06	-1.90776e-10	-1.20915	6.53008e-05	-1.90776e-10	-1.29376
48696547	chr19:48696547:G:C	3.9952e-06	0.365182	-1.48798	1.5978e-05	-1.2018	-1.49975
48696569	chr19:48696569:G:C	1.90426e-05	-1.90776e-10	0.438792	0.000271843	-1.90776e-10	0.132461
48697008	chr19:48697008:T:C	2.78479e-06	-1.90776e-10	-1.48372	5.70876e-05	-1.90776e-10	-1.42818
48697768	chr19:48697768:C:T	3.01843e-06	-1.90776e-10	-1.40315	5.33776e-05	-1.90776e-10	-1.49537
48697960	chr19:48697960:C:T	0.00220648	4.0979	1.09337	0.000189701	-1.47879	1.25147
48698868	chr19:48698868:G:A	6.20447e-06	-1.90776e-10	-0.682618	0.000115557	-1.90776e-10	-0.722997
48699514	chr19:48699514:T:G	4.84937e-06	-1.90776e-10	-0.929039	0.000214828	-1.90776e-10	-0.102925
48700403	chr19:48700403:C:T	4.26082e-06	0.27777	-1.3362	1.23076e-05	-1.45232	-1.51023
48700471	chr19:48700471:C:T	2.71345e-06	-1.90776e-10	-1.50967	5.74554e-05	-1.90776e-10	-1.42175
48700476	chr19:48700476:A:G	2.68616e-06	-0.179903	-1.33987	1.14366e-05	-1.52619	-1.50975
48700482	chr19:48700482:A:G	3.34995e-06	0.0408105	-1.33975	1.17676e-05	-1.49785	-1.50956
48700735	chr19:48700735:G:A	3.79943e-06	0.200941	-1.37398	1.19465e-05	-1.48333	-1.509
48700764	chr19:48700764:A:C	4.00546e-06	0.1656	-1.28583	1.17338e-05	-1.49662	-1.51367
48701573	chr19:48701573:A:G	2.62392e-06	-1.54322	-9.17177e-10	5.50188e-05	-1.46509	-9.17177e-10
48702748	chr19:48702748:C:G	3.48225e-06	0.20269	-1.4629	2.0379e-05	-0.967164	-1.49109
48702851	chr19:48702851:C:G	0.05372	7.81992	0.563735	2.13445e-05	-1.4064	-1.00557
48702888	chr19:48702888:G:C	0.0544184	7.7829	0.613673	2.17972e-05	-1.41084	-0.980141
48702915	chr19:48702915:C:T	0.0435292	7.58798	0.585315	2.10699e-05	-1.43391	-0.991007
48703029	chr19:48703029:A:G	4.43268e-06	-1.90776e-10	-1.01889	5.83457e-05	-1.90776e-10	-1.40638
48703102	chr19:48703102:C:T	2.76312e-06	-1.90776e-10	-1.49153	5.64265e-05	-1.90776e-10	-1.43983
48703304	chr19:48703304:C:T	5.34822e-06	-1.90776e-10	-0.831124	0.000100591	-1.90776e-10	-0.8617
48703364	chr19:48703364:A:G	3.94952e-06	-1.90776e-10	-1.13429	7.3048e-05	-1.90776e-10	-1.18165
48703417	chr19:48703417:G:A	0.0502774	7.74497	0.572452	2.12191e-05	-1.41631	-1.00156
48703469	chr19:48703469:C:T	3.96129e-06	0.38173	-1.51305	1.91314e-05	-1.01038	-1.51105
48703470	chr19:48703470:G:A	2.84611e-06	-1.90776e-10	-1.46194	6.28203e-05	-1.90776e-10	-1.33248
48703728	chr19:48703728:G:A	0.0714563	8.40733	0.261619	1.92278e-05	-1.3605	-1.15591
48703766	chr19:48703766:AC:A	3.25541e-06	-1.90776e-10	-1.32757	6.73239e-05	-1.90776e-10	-1.26325
48703998	chr19:48703998:A:G	0.0253409	7.87354	-0.241256	1.5014e-05	-1.42563	-1.33815
48704000	chr19:48704000:T:C	0.0314009	8.07425	-0.227552	1.52792e-05	-1.40242	-1.34385
48704175	chr19:48704175:A:G	3.15146e-06	-1.90776e-10	-1.36002	5.24882e-05	-1.90776e-10	-1.51218
48704297	chr19:48704297:C:T	0.014238	7.67768	-0.621896	1.43584e-05	-1.44696	-1.36147
48704430	chr19:48704430:AAAAAAAAAAAAG:A	0.0697999	8.6455	-9.17177e-10	6.41989e-05	-1.31078	-9.17177e-10
48704461	chr19:48704461:T:C	0.018309	7.85327	-0.546005	1.51565e-05	-1.42661	-1.32772
48704535	chr19:48704535:G:A	0.0252938	8.47625	-0.845819	1.36366e-05	-1.35684	-1.50317
48704783	chr19:48704783:C:A	3.59366e-06	-1.90776e-10	-1.22872	5.40414e-05	-1.90776e-10	-1.48301
48704791	chr19:48704791:A:G	3.51993e-06	-1.90776e-10	-1.24945	5.37099e-05	-1.90776e-10	-1.48917
48704795	chr19:48704795:G:A	2.77883e-06	-1.90776e-10	-1.48586	7.86999e-05	-1.90776e-10	-1.10712
48705244	chr19:48705244:A:G	0.00888291	7.6314	-1.04741	1.25823e-05	-1.4514	-1.48907
48705286	chr19:48705286:T:C	0.00928215	7.67684	-1.04888	1.26378e-05	-1.44666	-1.48942
48705307	chr19:48705307:C:T	0.00913326	7.67588	-1.06409	1.25924e-05	-1.44688	-1.49279
48705351	chr19:48705351:C:T	3.16699e-06	-1.90776e-10	-1.35511	6.80952e-05	-1.90776e-10	-1.25186
48705372	chr19:48705372:G:C	0.00846238	7.55613	-1.02063	1.25634e-05	-1.45935	-1.48263
48705484	chr19:48705484:G:C	8.43184e-06	-1.90776e-10	-0.375873	0.000125876	-1.90776e-10	-0.637463
48705721	chr19:48705721:A:G	0.0393485	8.44212	-0.369793	1.5315e-05	-1.36071	-1.38323
48705969	chr19:48705969:G:A	0.0297239	8.49781	-0.705991	1.40125e-05	-1.35412	-1.47869
48706061	chr19:48706061:G:A	0.0254932	8.37737	-0.739094	1.3718e-05	-1.36854	-1.48551
48706068	chr19:48706068:C:T	0.0264471	8.35749	-0.682477	1.38366e-05	-1.37181	-1.47364
48706082	chr19:48706082:T:C	0.0272984	8.43645	-0.729758	1.38454e-05	-1.361	-1.48381
48706186	chr19:48706186:C:T	2.85003e-06	-1.90776e-10	-1.46056	5.29779e-05	-1.90776e-10	-1.50289
48706207	chr19:48706207:C:A	0.0136132	7.97196	-0.961057	1.34144e-05	-1.40986	-1.46657
48706250	chr19:48706250:G:GCAC	2.83951e-06	-1.90776e-10	-1.46426	5.30712e-05	-1.90776e-10	-1.50113
48706309	chr19:48706309:A:G	0.0245447	8.39421	-0.793851	1.36421e-05	-1.36492	-1.49468
48706539	chr19:48706539:A:G	5.07127e-06	-1.90776e-10	-0.884297	9.55783e-05	-1.90776e-10	-0.912818
48706643	chr19:48706643:A:G	2.6415e-06	-1.53654	-9.17177e-10	6.95682e-05	-1.23046	-9.17177e-10
48706778	chr19:48706778:C:T	2.81044e-06	-1.90776e-10	-1.47455	5.57839e-05	-1.90776e-10	-1.45128
48706885	chr19:48706885:G:T	2.73869e-06	-1.90776e-10	-1.50041	5.51248e-05	-1.90776e-10	-1.46316
48707126	chr19:48707126:G:A	2.70767e-06	-1.90776e-10	-1.5118	6.42228e-05	-1.90776e-10	-1.3104
48707184	chr19:48707184:C:T	2.80844e-06	-1.90776e-10	-1.47526	5.34298e-05	-1.90776e-10	-1.4944
48707576	chr19:48707576:G:A	2.84436e-06	-1.90776e-10	-1.46255	5.31217e-05	-1.90776e-10	-1.50018
48707650	chr19:48707650:A:T	3.5757e-06	-1.90776e-10	-1.23373	6.09503e-05	-1.90776e-10	-1.3627
48708047	chr19:48708047:C:T	3.09917e-06	-1.90776e-10	-1.37676	5.24567e-05	-1.90776e-10	-1.51278
48708051	chr19:48708051:G:A	3.12259e-06	-1.90776e-10	-1.36923	5.24917e-05	-1.90776e-10	-1.51211
48708450	chr19:48708450:A:G	3.05445e-06	-1.90776e-10	-1.39129	5.24123e-05	-1.90776e-10	-1.51362
48708454	chr19:48708454:A:C	2.98507e-06	-1.90776e-10	-1.41426	5.24341e-05	-1.90776e-10	-1.51321
48708681	chr19:48708681:G:A	2.82865e-06	-1.90776e-10	-1.46809	5.62959e-05	-1.90776e-10	-1.44214
48708712	chr19:48708712:T:C	0.011873	7.56233	-0.688195	1.4354e-05	-1.4376	-1.37114
48708948	chr19:48708948:G:C	3.01234e-06	-1.90776e-10	-1.40517	5.24097e-05	-1.90776e-10	-1.51367
48709041	chr19:48709041:G:A	2.97248e-06	-1.90776e-10	-1.41849	5.24509e-05	-1.90776e-10	-1.51289
48709163	chr19:48709163:A:G	2.94145e-06	-1.90776e-10	-1.42899	5.25202e-05	-1.90776e-10	-1.51157
48709235	chr19:48709235:G:A	2.72357e-06	-1.90776e-10	-1.50594	5.68669e-05	-1.90776e-10	-1.43205
48709808	chr19:48709808:C:A	3.29552e-06	-1.90776e-10	-1.31532	5.30805e-05	-1.90776e-10	-1.50095
48709907	chr19:48709907:TC:T	3.29617e-06	-1.90776e-10	-1.31513	5.30821e-05	-1.90776e-10	-1.50092
48710027	chr19:48710027:G:A	0.039056	8.31743	-0.252567	1.62129e-05	-1.34801	-1.33895
48710247	chr19:48710247:G:A	0.0341364	8.27014	-0.339905	1.5624e-05	-1.35479	-1.36917
48710249	chr19:48710249:T:C	3.89956e-06	-1.90776e-10	-1.14702	5.63981e-05	-1.90776e-10	-1.44033
48710303	chr19:48710303:T:G	5.48646e-06	-1.90776e-10	-0.805606	6.83767e-05	-1.90776e-10	-1.24773
48710347	chr19:48710347:T:C	4.36789e-06	-1.03361	-9.17177e-10	5.19602e-05	-1.52229	-9.17177e-10
48710362	chr19:48710362:G:A	1.1748e-05	-1.90776e-10	-0.0442045	0.000182218	-1.90776e-10	-0.26756
48710434	chr19:48710434:TTTTG:T	3.23136e-06	-1.90776e-10	-1.33498	6.88898e-05	-1.90776e-10	-1.24026
48710576	chr19:48710576:G:A	0.0057146	6.80487	-0.661981	1.25674e-05	-1.51105	-1.43061
48710876	chr19:48710876:C:T	3.35649e-06	0.0355907	-1.33258	3.19416e-05	-1.07888	-0.929979
48710883	chr19:48710883:G:A	3.86039e-06	-1.90776e-10	-1.15712	7.37587e-05	-1.90776e-10	-1.17196
48711017	chr19:48711017:G:A	0.0119437	8.24564	-1.36556	1.44309e-05	-1.29875	-1.50464
48711213	chr19:48711213:T:C	0.000424005	2.68588	0.85598	3.92416e-05	-1.54527	-0.257754
48711491	chr19:48711491:T:C	4.7374e-05	2.04029	-0.690109	1.16505e-05	-1.54801	-1.4694
48711823	chr19:48711823:G:T	3.36346e-06	-1.90776e-10	-1.29492	6.08905e-05	-1.90776e-10	-1.36369
48711838	chr19:48711838:C:T	0.00846196	6.97612	-0.440677	1.63865e-05	-1.30129	-1.37501
48711902	chr19:48711902:T:C	4.80327e-06	-1.90776e-10	-0.938591	9.07256e-05	-1.90776e-10	-0.964924
48711957	chr19:48711957:C:T	2.92536e-06	-1.90776e-10	-1.43447	0.000137057	-1.90776e-10	-0.552369
48712045	chr19:48712045:C:T	5.50147e-06	0.702706	-1.50558	1.60363e-05	-1.25339	-1.44452
48712082	chr19:48712082:T:C	3.00258e-06	-1.90776e-10	-1.40842	0.000133393	-1.90776e-10	-0.579461
48712391	chr19:48712391:T:C	3.04507e-06	-1.90776e-10	-1.39436	0.000138947	-1.90776e-10	-0.53867
48712776	chr19:48712776:G:C	3.14922e-06	-1.36074	-9.17177e-10	5.21091e-05	-1.51942	-9.17177e-10
48713836	chr19:48713836:C:T	2.86508e-06	-1.90776e-10	-1.45529	5.28038e-05	-1.90776e-10	-1.50618
48714048	chr19:48714048:A:G	4.34672e-05	2.19665	-0.932534	1.12673e-05	-1.53959	-1.51127
48714183	chr19:48714183:T:C	2.70845e-06	-1.90776e-10	-1.51151	5.25021e-05	-1.90776e-10	-1.51191
48714803	chr19:48714803:C:T	0.0666659	7.73978	0.859781	3.68773e-05	-1.31374	-0.551423
48715085	chr19:48715085:G:A	2.73053e-06	-1.90776e-10	-1.50339	5.2627e-05	-1.90776e-10	-1.50954
48715173	chr19:48715173:A:G	0.0126556	7.23681	-0.29884	1.81743e-05	-1.25158	-1.32117
48715181	chr19:48715181:A:G	2.70311e-06	-1.90776e-10	-1.51349	5.34745e-05	-1.90776e-10	-1.49356
48715345	chr19:48715345:C:T	0.0158504	7.37669	-0.213627	1.97755e-05	-1.21895	-1.26937
48716202	chr19:48716202:T:C	0.0138979	7.88931	-0.857712	1.68659e-05	-1.13465	-1.51282
48716885	chr19:48716885:C:T	3.40099e-06	-1.90776e-10	-1.28382	6.95898e-05	-1.90776e-10	-1.23015
48717066	chr19:48717066:A:G	0.0107686	7.23718	-0.460687	1.70928e-05	-1.25322	-1.38089
48717113	chr19:48717113:A:C	2.09666e-06	-1.315	-0.45254	2.89562e-05	-1.44411	-0.66287
48717297	chr19:48717297:T:C	8.70681e-06	-1.90776e-10	-0.343783	0.000143926	-1.90776e-10	-0.503462
48717406	chr19:48717406:C:G	2.83932e-06	-1.90776e-10	-1.46433	5.31855e-05	-1.90776e-10	-1.49898
48717786	chr19:48717786:C:A	4.18446e-06	-1.90776e-10	-1.07651	0.00010302	-1.90776e-10	-0.837841
48717893	chr19:48717893:T:TG	4.743e-06	-1.90776e-10	-0.951218	8.90135e-05	-1.90776e-10	-0.983976
48717947	chr19:48717947:C:T	1.19242e-06	-0.906114	-1.42579	1.35279e-05	-1.54875	-1.31926
48717948	chr19:48717948:G:GC	3.02733e-06	-1.40021	-9.17177e-10	6.18852e-05	-1.34748	-9.17177e-10
48717952	chr19:48717952:G:A	1.15631e-06	-0.936867	-1.42579	1.34942e-05	-1.55125	-1.31926
48717956	chr19:48717956:T:C	1.14491e-06	-0.946768	-1.42579	1.3486e-05	-1.55185	-1.31926
48718415	chr19:48718415:T:A	0.0074149	7.45811	-1.05476	2.09259e-05	-0.969748	-1.46203
48718808	chr19:48718808:G:A	2.86278e-06	-1.90776e-10	-1.4561	0.000103539	-1.90776e-10	-0.832818
48719088	chr19:48719088:A:G	2.75057e-06	-1.90776e-10	-1.49608	5.24819e-05	-1.90776e-10	-1.5123
48719152	chr19:48719152:C:T	2.70392e-06	-1.90776e-10	-1.51319	5.246e-05	-1.90776e-10	-1.51271
48719226	chr19:48719226:C:G	0.000124413	3.8193	-1.50358	2.78171e-05	-1.31473	-0.832382
48719256	chr19:48719256:A:C	2.7063e-06	-1.90776e-10	-1.51231	5.24257e-05	-1.90776e-10	-1.51337
48719308	chr19:48719308:C:G	2.70657e-06	-1.90776e-10	-1.51221	5.24238e-05	-1.90776e-10	-1.5134
48719585	chr19:48719585:A:C	2.6629e-06	-1.52847	-9.17177e-10	5.07355e-05	-1.54614	-9.17177e-10
48719762	chr19:48719762:C:G	7.00369e-05	2.83151	-1.09037	1.24409e-05	-1.47967	-1.4721
48719928	chr19:48719928:T:G	3.38049e-06	-1.90776e-10	-1.28987	6.45258e-05	-1.90776e-10	-1.3057
48720010	chr19:48720010:C:T	8.5155e-06	-1.90776e-10	-0.366	0.000135997	-1.90776e-10	-0.560129
48720376	chr19:48720376:C:G	0.000110579	3.70968	-1.51183	1.63706e-05	-1.51952	-1.15775
48720492	chr19:48720492:C:T	2.70288e-06	-1.90776e-10	-1.51357	5.25136e-05	-1.90776e-10	-1.51169
48720560	chr19:48720560:C:A	3.41136e-06	-1.90776e-10	-1.28078	6.50765e-05	-1.90776e-10	-1.2972
48720596	chr19:48720596:C:T	5.55292e-06	-1.90776e-10	-0.793565	0.000103437	-1.90776e-10	-0.8338
48720684	chr19:48720684:A:G	4.32276e-06	-1.90776e-10	-1.04399	8.38588e-05	-1.90776e-10	-1.04363
48721132	chr19:48721132:T:C	0.000100621	3.61703	-1.51356	1.68749e-05	-1.52622	-1.12071
48721227	chr19:48721227:C:T	5.9731e-05	2.85028	-1.26832	1.256e-05	-1.47596	-1.46628
48721457	chr19:48721457:A:G	4.57065e-06	-1.90776e-10	-0.988233	0.000180014	-1.90776e-10	-0.27973
48721709	chr19:48721709:A:C	8.78582e-05	3.48006	-1.51222	1.61698e-05	-1.534	-1.15561
48721764	chr19:48721764:T:C	5.14092e-06	-1.90776e-10	-0.870657	0.000117269	-1.90776e-10	-0.708297
48723445	chr19:48723445:G:A	3.58915e-06	-1.90776e-10	-1.22997	6.26908e-05	-1.90776e-10	-1.33455
48723474	chr19:48723474:C:T	3.10105e-06	-1.90776e-10	-1.37615	6.61764e-05	-1.90776e-10	-1.28044
48723638	chr19:48723638:ACAGT:A	8.3142e-06	-1.90776e-10	-0.389924	0.000423583	-1.90776e-10	0.575986
48723786	chr19:48723786:G:A	0.00329164	6.11124	-0.519988	1.47812e-05	-1.41875	-1.36065
48723999	chr19:48723999:C:T	0.00301648	6.22301	-0.719054	1.38483e-05	-1.40398	-1.44062
48724186	chr19:48724186:C:T	0.00308075	6.42848	-0.90344	1.3625e-05	-1.37427	-1.48659
48724579	chr19:48724579:C:G	3.36571e-06	-1.90776e-10	-1.29425	6.42453e-05	-1.90776e-10	-1.31006
48724748	chr19:48724748:G:A	2.94603e-06	-1.90776e-10	-1.42743	5.72661e-05	-1.90776e-10	-1.42505
48724802	chr19:48724802:C:T	2.59609e-06	-1.55388	-9.17177e-10	6.00632e-05	-1.37737	-9.17177e-10
48725015	chr19:48725015:T:C	0.00325112	6.45969	-0.880817	1.37684e-05	-1.36863	-1.48175
48725347	chr19:48725347:C:T	5.92125e-07	-1.53621	-1.49572	1.69628e-05	-1.15051	-1.49123
48725812	chr19:48725812:G:A	5.90419e-07	-1.53909	-1.49572	1.67227e-05	-1.16477	-1.49123
48725974	chr19:48725974:T:C	6.85007e-06	0.43529	-1.01892	9.19373e-05	-0.154157	-0.7975
48726066	chr19:48726066:G:A	0.000129552	3.86992	-1.51373	1.6806e-05	-1.55426	-1.09676
48726076	chr19:48726076:G:A	3.37053e-06	-1.90776e-10	-1.29282	6.43344e-05	-1.90776e-10	-1.30867
48726268	chr19:48726268:T:C	0.00361621	6.30307	-0.617775	1.46832e-05	-1.39232	-1.39374
48726702	chr19:48726702:G:T	2.90394e-06	-1.90776e-10	-1.44182	5.64199e-05	-1.90776e-10	-1.43994
48727122	chr19:48727122:A:G	7.60548e-06	0.446003	-0.925023	0.000103532	-0.146885	-0.685994
48727955	chr19:48727955:C:T	6.36763e-07	-1.49376	-1.46549	1.39885e-05	-1.35091	-1.48362
48728943	chr19:48728943:G:A	3.72006e-06	-1.90776e-10	-1.19415	0.00023197	-1.90776e-10	-0.0261576
48728969	chr19:48728969:G:A	0.00335303	6.44099	-0.831258	1.38781e-05	-1.36618	-1.47627
48730149	chr19:48730149:C:A	3.97392e-05	2.64485	-1.4704	1.18739e-05	-1.53526	-1.46316
48730181	chr19:48730181:C:T	6.14739e-07	-1.5032	-1.49125	1.39317e-05	-1.33464	-1.50396
48730394	chr19:48730394:C:T	3.38669e-06	-1.90776e-10	-1.28804	6.57932e-05	-1.90776e-10	-1.28625
48730568	chr19:48730568:T:C	3.03806e-06	-1.90776e-10	-1.39667	5.59296e-05	-1.90776e-10	-1.44867
48730791	chr19:48730791:C:T	2.80911e-06	-1.90776e-10	-1.47502	6.36995e-05	-1.90776e-10	-1.31859
48731024	chr19:48731024:C:T	5.06861e-05	2.79269	-1.37493	0.000301336	1.67155	-1.43609
48731042	chr19:48731042:A:T	4.84497e-05	2.88599	-1.51335	1.79329e-05	-1.51526	-1.07086
48731114	chr19:48731114:A:C	2.88231e-06	-1.90776e-10	-1.4493	5.40347e-05	-1.90776e-10	-1.48314
48731302	chr19:48731302:A:C	3.39168e-06	-1.90776e-10	-1.28656	6.58848e-05	-1.90776e-10	-1.28486
48731311	chr19:48731311:A:G	2.98776e-06	-1.90776e-10	-1.41337	5.63251e-05	-1.90776e-10	-1.44162
48731422	chr19:48731422:A:G	2.88573e-06	-1.90776e-10	-1.44811	5.40775e-05	-1.90776e-10	-1.48234
48732230	chr19:48732230:A:G	3.37833e-06	-1.90776e-10	-1.29051	6.56418e-05	-1.90776e-10	-1.28855
48732240	chr19:48732240:A:T	2.83661e-06	-1.90776e-10	-1.46528	5.82547e-05	-1.90776e-10	-1.40794
48732921	chr19:48732921:A:G	7.0451e-06	-1.90776e-10	-0.555557	0.000333228	-1.90776e-10	0.336062
48733208	chr19:48733208:G:A	4.81667e-06	0.207656	-1.14346	3.91959e-05	-0.828576	-0.975614
48733762	chr19:48733762:G:A	2.86621e-06	-1.90776e-10	-1.4549	5.38147e-05	-1.90776e-10	-1.48722
48733996	chr19:48733996:C:T	6.65298e-07	-1.44894	-1.46647	1.3061e-05	-1.41835	-1.48478
48734290	chr19:48734290:G:A	2.45816e-05	2.17234	-1.47823	1.17549e-05	-1.55387	-1.45462
48734295	chr19:48734295:A:C	3.78832e-05	2.61234	-1.48572	1.20932e-05	-1.53632	-1.44379
48734438	chr19:48734438:C:T	3.82152e-06	-1.90776e-10	-1.16724	9.01828e-05	-1.90776e-10	-0.970925
48734471	chr19:48734471:G:A	2.93535e-06	-1.90776e-10	-1.43106	5.46728e-05	-1.90776e-10	-1.4714
48734494	chr19:48734494:T:C	5.58494e-05	2.97348	-1.45871	0.000330617	1.8221	-1.4939
48734565	chr19:48734565:G:A	6.17762e-07	-1.47585	-1.51369	2.01815e-05	-0.954355	-1.51364
48734583	chr19:48734583:G:A	2.71821e-06	-1.90776e-10	-1.50792	5.31097e-05	-1.90776e-10	-1.5004
48734673	chr19:48734673:T:G	6.70003e-07	-1.44785	-1.46051	1.31019e-05	-1.41992	-1.48009
48734900	chr19:48734900:C:G	2.71653e-06	-1.90776e-10	-1.50853	5.24161e-05	-1.90776e-10	-1.51355
48735094	chr19:48735094:G:A	3.2616e-06	-1.90776e-10	-1.32567	6.22818e-05	-1.90776e-10	-1.34109
48735595	chr19:48735595:G:T	1.0283e-05	-0.177392	-9.17177e-10	0.000101147	-0.856185	-9.17177e-10
48735769	chr19:48735769:T:C	0.00871519	6.1551	0.409835	2.63531e-05	-1.28834	-0.912835
48735782	chr19:48735782:C:G	2.70459e-06	-1.90776e-10	-1.51294	5.25771e-05	-1.90776e-10	-1.51048
48735796	chr19:48735796:T:C	0.00299441	5.43117	0.0654433	2.56747e-05	-1.39845	-0.828806
48736017	chr19:48736017:G:A	6.93539e-07	-1.42707	-1.44677	1.29773e-05	-1.44057	-1.46899
48736135	chr19:48736135:G:A	2.98506e-06	-1.90776e-10	-1.41427	6.36543e-05	-1.90776e-10	-1.3193
48736214	chr19:48736214:G:A	6.14611e-06	-1.90776e-10	-0.692069	9.78053e-05	-1.90776e-10	-0.889784
48736359	chr19:48736359:T:C	7.07594e-07	-1.41975	-1.43403	1.30179e-05	-1.44836	-1.45808
48736575	chr19:48736575:A:G	6.85288e-06	-1.90776e-10	-0.583219	0.000321103	-1.90776e-10	0.298997
48736600	chr19:48736600:T:A	6.82403e-07	-1.43622	-1.45381	1.30196e-05	-1.4316	-1.47471
48736883	chr19:48736883:A:G	3.67781e-06	-1.90776e-10	-1.20557	7.92823e-05	-1.90776e-10	-1.09975
48737242	chr19:48737242:T:C	2.75487e-06	-1.90776e-10	-1.49452	5.59369e-05	-1.90776e-10	-1.44854
48737434	chr19:48737434:G:C	3.16245e-06	-1.90776e-10	-1.35654	6.88321e-05	-1.90776e-10	-1.24109
48737757	chr19:48737757:G:A	0.00301962	5.88068	-0.375683	1.71071e-05	-1.33536	-1.29791
48737758	chr19:48737758:C:T	0.00301507	5.88133	-0.377839	1.70911e-05	-1.33549	-1.29871
48737890	chr19:48737890:G:A	2.80981e-06	-1.47477	-9.17177e-10	6.90342e-05	-1.23816	-9.17177e-10
48738143	chr19:48738143:C:T	4.0944e-05	2.56404	-1.35972	1.14511e-05	-1.52103	-1.51365
48738237	chr19:48738237:G:A	2.74475e-06	-1.90776e-10	-1.4982	7.09477e-05	-1.90776e-10	-1.21082
48738253	chr19:48738253:T:C	2.7034e-06	-1.90776e-10	-1.51338	5.29719e-05	-1.90776e-10	-1.503
48738719	chr19:48738719:A:G	0.00205121	5.53086	-0.412569	1.56508e-05	-1.39338	-1.32886
48740748	chr19:48740748:G:A	3.17623e-06	-1.90776e-10	-1.35219	6.17065e-05	-1.90776e-10	-1.35037
48740962	chr19:48740962:C:A	5.89854e-05	2.95162	-1.38222	1.31207e-05	-1.46484	-1.43373
48740963	chr19:48740963:G:A	5.89854e-05	2.95162	-1.38222	1.31207e-05	-1.46484	-1.43373
48741324	chr19:48741324:T:C	5.76441e-06	-1.90776e-10	-0.756186	0.000128251	-1.90776e-10	-0.618773
48742202	chr19:48742202:C:G	3.11225e-06	-1.90776e-10	-1.37254	0.000149623	-1.90776e-10	-0.464647
48742592	chr19:48742592:C:T	3.221e-06	-1.90776e-10	-1.3382	6.15217e-05	-1.90776e-10	-1.35337
48743121	chr19:48743121:G:A	1.27188e-06	-0.936584	-1.33081	1.71e-05	-1.55206	-1.08162
48743609	chr19:48743609:A:G	0.00306798	5.85669	-0.335805	2.0881e-05	-1.32506	-1.10887
48743829	chr19:48743829:A:G	8.73518e-05	3.01456	-1.05251	1.34034e-05	-1.45106	-1.4262
48744344	chr19:48744344:C:T	7.94719e-05	2.98661	-1.11909	1.29837e-05	-1.45514	-1.45393
48744436	chr19:48744436:C:T	9.16246e-05	3.13574	-1.12593	1.32523e-05	-1.432	-1.4566
48744529	chr19:48744529:G:A	8.37298e-05	3.03879	-1.11908	1.30869e-05	-1.44736	-1.4538
48744643	chr19:48744643:G:A	9.8103e-05	3.19438	-1.11625	1.34443e-05	-1.42093	-1.45327
48744684	chr19:48744684:G:A	3.04247e-06	-1.90776e-10	-1.39522	5.82024e-05	-1.90776e-10	-1.40884
48744706	chr19:48744706:G:T	7.56441e-05	2.9349	-1.11674	1.28964e-05	-1.46249	-1.45332
48744765	chr19:48744765:A:C	8.30377e-05	3.01541	-1.10401	1.31144e-05	-1.45081	-1.44824
48744774	chr19:48744774:A:G	3.14392e-06	-1.90776e-10	-1.36242	6.21949e-05	-1.90776e-10	-1.34249
48744795	chr19:48744795:C:T	0.00156114	5.8781	-1.03281	1.40244e-05	-1.32814	-1.50382
48744863	chr19:48744863:A:G	8.93809e-05	3.1002	-1.11519	1.32389e-05	-1.43729	-1.45231
48745038	chr19:48745038:G:A	7.94519e-05	2.99709	-1.12982	1.29544e-05	-1.45334	-1.45798
48745074	chr19:48745074:G:A	8.77117e-05	3.08389	-1.11773	1.31894e-05	-1.43998	-1.45337
48745383	chr19:48745383:A:G	8.27915e-05	2.96945	-1.06102	1.33246e-05	-1.45523	-1.42793
48746080	chr19:48746080:CTG:C	3.03067e-06	-1.90776e-10	-1.3991	5.79909e-05	-1.90776e-10	-1.41248
48746120	chr19:48746120:C:G	2.89173e-06	-1.90776e-10	-1.44603	5.7085e-05	-1.90776e-10	-1.42822
48746186	chr19:48746186:A:T	8.90203e-05	3.07388	-1.0929	1.33693e-05	-1.43956	-1.44024
48746189	chr19:48746189:A:G	3.89347e-06	-1.90776e-10	-1.14859	6.4257e-05	-1.90776e-10	-1.30987
48746379	chr19:48746379:C:G	4.51573e-06	-1.90776e-10	-1.00032	8.44747e-05	-1.90776e-10	-1.03631
48746406	chr19:48746406:C:G	2.60701e-06	-1.54969	-9.17177e-10	5.44615e-05	-1.47527	-9.17177e-10
48746538	chr19:48746538:C:T	6.84886e-05	3.0266	-1.30782	1.27214e-05	-1.44531	-1.48416
48746631	chr19:48746631:G:A	6.65961e-05	2.99131	-1.30055	1.2621e-05	-1.45057	-1.48683
48746933	chr19:48746933:C:G	2.70833e-06	-1.90776e-10	-1.51156	5.24332e-05	-1.90776e-10	-1.51322
48746982	chr19:48746982:C:T	0.00264581	5.79572	-0.422877	2.01516e-05	-1.33207	-1.13741
48747151	chr19:48747151:C:A	2.70646e-06	-1.90776e-10	-1.51225	5.31811e-05	-1.90776e-10	-1.49906
48747281	chr19:48747281:A:G	0.00064667	5.45683	-1.49289	2.54616e-05	-0.997619	-1.23797
48747336	chr19:48747336:TCCTCCGC:T	2.85173e-06	-1.90776e-10	-1.45996	5.88943e-05	-1.90776e-10	-1.39702
48747415	chr19:48747415:C:T	8.31422e-06	1.02393	-1.41385	4.13802e-05	-0.383641	-1.36632
48748396	chr19:48748396:G:A	3.21354e-06	-1.90776e-10	-1.34052	5.82773e-05	-1.90776e-10	-1.40755
48748498	chr19:48748498:G:A	1.14789e-06	-0.866857	-1.50311	1.12096e-05	-1.54719	-1.5088
48748631	chr19:48748631:C:T	2.7279e-06	-1.90776e-10	-1.50436	5.33482e-05	-1.90776e-10	-1.49592
48748894	chr19:48748894:A:G	3.5089e-06	0.260692	-1.51328	1.11735e-05	-1.55328	-1.50593
48748917	chr19:48748917:C:T	4.97745e-06	-1.90776e-10	-0.902971	0.00011956	-1.90776e-10	-0.688949
48748980	chr19:48748980:C:T	1.18948e-06	-0.851082	-1.48329	1.15394e-05	-1.52234	-1.50466
48749163	chr19:48749163:G:A	3.13799e-06	-1.90776e-10	-1.36431	5.72446e-05	-1.90776e-10	-1.42543
48749422	chr19:48749422:T:C	1.58949e-05	1.00548	-0.747366	1.69385e-05	-1.39803	-1.24514
48749441	chr19:48749441:C:T	2.71464e-06	0.00384036	-1.51307	1.13132e-05	-1.55208	-1.49471
48749794	chr19:48749794:C:T	3.30692e-06	-1.90776e-10	-1.31187	7.16393e-05	-1.90776e-10	-1.20112
48749952	chr19:48749952:T:C	1.21628e-05	-0.00950834	-9.17177e-10	0.000131707	-0.592184	-9.17177e-10
48750004	chr19:48750004:A:G	2.91044e-06	0.0732543	-1.51284	1.12593e-05	-1.54448	-1.50709
48750460	chr19:48750460:G:T	1.22425e-05	-1.90776e-10	-0.00297276	0.000607098	-1.90776e-10	0.935927
48751247	chr19:48751247:G:A	2.06482e-05	0.51974	-9.17177e-10	0.000117062	-0.710062	-9.17177e-10
48751316	chr19:48751316:T:A	2.12465e-05	1.79165	-1.24335	1.79299e-05	-1.38257	-1.20373
48751678	chr19:48751678:G:A	2.70555e-06	-1.90776e-10	-1.51258	5.24057e-05	-1.90776e-10	-1.51375
48751698	chr19:48751698:C:T	5.71441e-06	0.748297	-1.51319	1.70132e-05	-1.40313	-1.23565
48752271	chr19:48752271:G:A	2.71932e-06	-1.90776e-10	-1.50751	5.27713e-05	-1.90776e-10	-1.5068
48752465	chr19:48752465:A:G	3.2376e-06	-1.90776e-10	-1.33306	5.64217e-05	-1.90776e-10	-1.43991
48752738	chr19:48752738:G:A	3.55963e-06	-1.90776e-10	-1.23823	7.27072e-05	-1.90776e-10	-1.18632
48752973	chr19:48752973:A:G	2.73805e-06	-1.90776e-10	-1.50064	5.25081e-05	-1.90776e-10	-1.5118
48753131	chr19:48753131:T:C	3.56362e-06	0.23098	-1.46809	1.12046e-05	-1.55329	-1.50315
48753330	chr19:48753330:C:T	3.35947e-06	-1.90776e-10	-1.2961	6.36197e-05	-1.90776e-10	-1.31984
48753402	chr19:48753402:G:A	3.53874e-06	-1.24412	-9.17177e-10	5.18053e-05	-1.52527	-9.17177e-10
48753746	chr19:48753746:T:C	4.53116e-06	-1.90776e-10	-0.996912	9.45792e-05	-1.90776e-10	-0.923326
48753777	chr19:48753777:G:A	3.02062e-06	-1.90776e-10	-1.40243	6.01131e-05	-1.90776e-10	-1.37654
48753884	chr19:48753884:T:G	1.61682e-06	-0.571085	-1.45634	1.16605e-05	-1.55127	-1.46528
48754385	chr19:48754385:G:A	3.9246e-06	-1.90776e-10	-1.14063	7.41037e-05	-1.90776e-10	-1.1673
48755303	chr19:48755303:G:C	1.97921e-05	1.17332	-0.695922	0.000177285	0.245126	-0.540131
48756064	chr19:48756064:C:G	7.01313e-06	-0.560104	-9.17177e-10	7.27578e-05	-1.18563	-9.17177e-10
48756118	chr19:48756118:C:T	3.83262e-05	2.36948	-1.23123	0.000259061	1.15866	-1.07436
48756272	chr19:48756272:A:G	4.6761e-05	2.25226	-0.915099	1.20005e-05	-1.55423	-1.43359
48756844	chr19:48756844:C:T	6.52442e-07	-1.43004	-1.50488	1.11587e-05	-1.55353	-1.50702
48757371	chr19:48757371:G:A	1.857e-06	-0.736339	-1.15259	1.94222e-05	-1.41541	-1.09094
48757376	chr19:48757376:G:A	5.28153e-06	-1.90776e-10	-0.843672	0.000119627	-1.90776e-10	-0.688388
48757885	chr19:48757885:G:A	3.13053e-06	-1.90776e-10	-1.36669	6.07812e-05	-1.90776e-10	-1.36548
48758010	chr19:48758010:C:T	1.19703e-06	-1.22119	-1.10685	1.72256e-05	-1.55218	-1.07419
48758211	chr19:48758211:C:T	1.49616e-05	-1.90776e-10	0.197596	0.000401401	-1.90776e-10	0.522199
48758381	chr19:48758381:C:T	7.86702e-07	-1.24633	-1.50147	1.17117e-05	-1.54101	-1.47117
48758397	chr19:48758397:T:C	1.67868e-06	-1.34053	-0.649349	3.29563e-05	-1.50823	-0.469349
48758505	chr19:48758505:C:G	8.47734e-07	-1.16429	-1.50879	1.14066e-05	-1.55228	-1.48629
48758524	chr19:48758524:T:C	1.19369e-06	-1.50912	-0.821725	2.27748e-05	-1.53549	-0.811615
48758988	chr19:48758988:G:T	5.32018e-06	-1.90776e-10	-0.836382	0.000145844	-1.90776e-10	-0.490227
48759106	chr19:48759106:G:A	3.06739e-05	-1.90776e-10	0.915522	0.000871882	-1.90776e-10	1.29789
48759675	chr19:48759675:C:T	8.44685e-07	-1.254	-1.42269	1.30929e-05	-1.52602	-1.37468
48759809	chr19:48759809:C:A	6.92703e-06	-0.17803	-0.394427	5.21724e-05	-1.54399	0.0257852
48759871	chr19:48759871:C:T	8.57308e-07	-1.27026	-1.39159	1.3593e-05	-1.52602	-1.33719
48760050	chr19:48760050:T:C	6.73337e-07	-1.52516	-1.37824	1.47511e-05	-1.55428	-1.22717
48760057	chr19:48760057:C:T	6.64139e-06	-1.90776e-10	-0.614567	0.000129606	-1.90776e-10	-0.608262
48760070	chr19:48760070:G:A	2.63563e-06	-1.53876	-9.17177e-10	6.28677e-05	-1.33173	-9.17177e-10
48760213	chr19:48760213:C:A	2.70573e-06	-1.90776e-10	-1.51252	5.28578e-05	-1.90776e-10	-1.50516
48760251	chr19:48760251:G:A	1.20413e-06	-1.3995	-0.92263	2.32809e-05	-1.54892	-0.776215
48760613	chr19:48760613:G:A	2.77646e-06	-1.90776e-10	-1.48671	5.24315e-05	-1.90776e-10	-1.51326
48760629	chr19:48760629:G:A	9.36002e-07	-1.46928	-1.10475	1.68915e-05	-1.54029	-1.10567
48760993	chr19:48760993:C:G	5.53579e-06	-1.90776e-10	-0.796655	0.000161132	-1.90776e-10	-0.390538
48761108	chr19:48761108:G:A	2.98622e-06	-1.90776e-10	-1.41388	5.82336e-05	-1.90776e-10	-1.4083
48762721	chr19:48762721:G:C	2.71324e-06	-1.90776e-10	-1.50974	5.25155e-05	-1.90776e-10	-1.51166
48762802	chr19:48762802:G:C	5.2552e-06	-1.90776e-10	-0.84867	0.000101869	-1.90776e-10	-0.849077
48762979	chr19:48762979:C:T	2.85452e-06	-1.90776e-10	-1.45899	6.01445e-05	-1.90776e-10	-1.37601
48763125	chr19:48763125:G:A	8.49342e-07	-1.22848	-1.4427	1.48611e-05	-1.54308	-1.23094
48763133	chr19:48763133:C:G	7.02679e-06	-0.879513	0.321355	0.000231305	-1.46213	1.4331
48763508	chr19:48763508:G:T	3.81983e-06	-1.90776e-10	-1.16768	6.57232e-05	-1.90776e-10	-1.28731
48763549	chr19:48763549:C:T	2.10765e-06	-0.624094	-1.13822	3.11412e-05	-1.32478	-0.709457
48763679	chr19:48763679:G:A	5.44206e-06	-0.774527	-0.039204	0.000117374	-1.49275	0.785355
48763744	chr19:48763744:T:C	1.23803e-05	-1.90776e-10	0.00822057	0.000223767	-1.90776e-10	-0.0621572
48764266	chr19:48764266:A:C	2.7494e-06	-1.90776e-10	-1.4965	5.3496e-05	-1.90776e-10	-1.49316
48764480	chr19:48764480:G:C	2.26852e-06	-0.386061	-1.3027	0.000172407	1.00127	-1.32417
48764481	chr19:48764481:G:A	2.16052e-06	-0.298309	-1.43923	0.0001722	1.12758	-1.45169
48764625	chr19:48764625:A:T	1.27851e-05	0.414552	-0.374163	7.48265e-05	-0.757996	-0.399596
48764937	chr19:48764937:G:A	3.78908e-06	-0.724805	-0.450961	5.93964e-05	-1.50184	0.113308
48765091	chr19:48765091:T:C	3.25198e-06	-1.90776e-10	-1.32863	6.36845e-05	-1.90776e-10	-1.31882
48766302	chr19:48766302:T:C	7.89619e-06	-0.552288	0.110779	0.000131161	-1.53766	0.941318
48766449	chr19:48766449:C:T	8.56179e-07	-1.49013	-1.17303	1.37253e-05	-1.55422	-1.29931
48766589	chr19:48766589:G:C	2.7457e-06	-1.90776e-10	-1.49785	5.29576e-05	-1.90776e-10	-1.50327
48766839	chr19:48766839:CTT:C	2.74442e-06	-1.90776e-10	-1.49832	5.29378e-05	-1.90776e-10	-1.50365
48766973	chr19:48766973:G:A	2.84403e-06	-0.412092	-1.05057	0.000209932	0.958005	-1.08398
48767062	chr19:48767062:T:C	6.54194e-06	-1.90776e-10	-0.629656	0.000100029	-1.90776e-10	-0.867303
48767219	chr19:48767219:G:A	6.41544e-06	-1.90776e-10	-0.649181	0.000119729	-1.90776e-10	-0.687533
48767251	chr19:48767251:T:TC	6.95418e-06	-1.90776e-10	-0.568546	0.000135522	-1.90776e-10	-0.563627
48767403	chr19:48767403:G:GAGGAAGTTGCACAGTTGGGTGCATT	2.74788e-06	-1.90776e-10	-1.49706	5.2664e-05	-1.90776e-10	-1.50883
48767477	chr19:48767477:G:A	3.35882e-06	0.162049	-1.45835	0.000327559	1.7383	-1.41939
48767481	chr19:48767481:A:G	7.04614e-06	0.306022	-0.861431	1.4042e-05	-1.54306	-1.28765
48767615	chr19:48767615:C:T	2.34691e-06	-0.157605	-1.49719	1.21571e-05	-1.4636	-1.51125
48767752	chr19:48767752:G:A	3.67921e-06	-0.123835	-1.08135	3.36244e-05	-0.87701	-1.0805
48767989	chr19:48767989:G:A	3.53057e-06	-1.90776e-10	-1.24643	7.95881e-05	-1.90776e-10	-1.0959
48768209	chr19:48768209:C:CGAG	3.43429e-06	-1.90776e-10	-1.27408	7.68217e-05	-1.90776e-10	-1.13128
48768211	chr19:48768211:CCT:C	1.57864e-06	-0.555191	-1.49613	0.000112463	0.750119	-1.50026
48768212	chr19:48768212:CT:C	3.34167e-06	-1.90776e-10	-1.30142	7.44058e-05	-1.90776e-10	-1.16323
48768226	chr19:48768226:T:C	3.81907e-06	-1.90776e-10	-1.16788	7.41463e-05	-1.90776e-10	-1.16672
48768292	chr19:48768292:A:G	2.9166e-06	-1.90776e-10	-1.43747	8.27739e-05	-1.90776e-10	-1.05665
48768450	chr19:48768450:A:C	3.32599e-06	-1.90776e-10	-1.30612	7.11152e-05	-1.90776e-10	-1.20846
48768514	chr19:48768514:G:A	3.08796e-06	-1.38038	-9.17177e-10	5.16134e-05	-1.52898	-9.17177e-10
48768652	chr19:48768652:G:C	2.79027e-06	-1.90776e-10	-1.48175	5.24991e-05	-1.90776e-10	-1.51197
48768716	chr19:48768716:A:C	2.89197e-06	-1.90776e-10	-1.44595	5.56673e-05	-1.90776e-10	-1.45337
48769036	chr19:48769036:C:T	3.27714e-06	-1.90776e-10	-1.32092	7.23418e-05	-1.90776e-10	-1.19136
48769227	chr19:48769227:G:T	2.57805e-06	-1.09048	-0.47037	7.9458e-05	-1.39106	0.293529
48769670	chr19:48769670:G:A	2.74106e-06	-1.90776e-10	-1.49955	6.34295e-05	-1.90776e-10	-1.32283
48769893	chr19:48769893:G:A	2.70379e-06	-1.90776e-10	-1.51324	5.48877e-05	-1.90776e-10	-1.46747
48769897	chr19:48769897:A:G	2.8865e-06	-0.365571	-1.08227	2.84006e-05	-1.05367	-1.07269
48769956	chr19:48769956:T:C	3.6575e-06	-1.30953	0.0984216	0.000171839	-1.19556	0.869351
48769983	chr19:48769983:G:A	2.59602e-06	-1.55391	-9.17177e-10	5.67105e-05	-1.4348	-9.17177e-10
48770527	chr19:48770527:G:A	2.20447e-06	-1.1355	-0.581899	0.000177328	-1.43593	1.14116
48770586	chr19:48770586:G:A	1.25315e-05	0.0110171	0.00933598	8.5316e-05	-1.00684	-0.0195653
48770641	chr19:48770641:C:T	2.83737e-06	-1.46501	-9.17177e-10	5.75058e-05	-1.42088	-9.17177e-10
48770760	chr19:48770760:C:T	2.89324e-06	-0.326929	-1.11858	0.000221579	1.09037	-1.16235
48770843	chr19:48770843:C:T	2.763e-06	-1.90776e-10	-1.49157	6.24284e-05	-1.90776e-10	-1.33874
48770850	chr19:48770850:T:G	2.89645e-06	-1.90776e-10	-1.4444	6.55284e-05	-1.90776e-10	-1.29028
48771455	chr19:48771455:T:C	2.2321e-05	-1.90776e-10	0.597639	0.550999	-1.90776e-10	7.74672
48771619	chr19:48771619:G:A	5.27596e-06	-1.90776e-10	-0.844728	0.000119348	-1.90776e-10	-0.690722
48771718	chr19:48771718:C:T	2.94421e-06	-1.21292	-0.215133	0.000125709	-1.29892	0.660128
48772316	chr19:48772316:G:A	1.45458e-05	-0.157311	0.326726	0.000105162	-1.10141	0.284152
48772527	chr19:48772527:C:T	2.86914e-06	-1.90776e-10	-1.45388	5.5318e-05	-1.90776e-10	-1.45967
48772925	chr19:48772925:A:G	8.01774e-06	-1.90776e-10	-0.426232	0.000146794	-1.90776e-10	-0.483736
48772968	chr19:48772968:A:G	3.28984e-06	0.0809962	-1.39805	0.000314166	1.69099	-1.41383
48773073	chr19:48773073:G:A	5.91742e-06	-1.90776e-10	-0.729989	0.000145552	-1.90776e-10	-0.492232
48773375	chr19:48773375:A:G	3.30279e-06	-1.90776e-10	-1.31312	7.18373e-05	-1.90776e-10	-1.19836
48774202	chr19:48774202:G:A	4.30457e-06	-1.90776e-10	-1.04821	8.45886e-05	-1.90776e-10	-1.03496
48774705	chr19:48774705:A:C	2.71555e-06	-1.90776e-10	-1.50889	5.87244e-05	-1.90776e-10	-1.39991
48774825	chr19:48774825:T:C	2.90981e-06	-1.90776e-10	-1.4398	6.13573e-05	-1.90776e-10	-1.35605
48774889	chr19:48774889:C:T	4.24937e-06	-1.06112	-9.17177e-10	5.16411e-05	-1.52845	-9.17177e-10
48774893	chr19:48774893:C:T	7.5999e-06	-1.90776e-10	-0.479753	0.000175439	-1.90776e-10	-0.305471
48774986	chr19:48774986:A:G	4.71535e-06	-1.90776e-10	-0.957065	8.53829e-05	-1.90776e-10	-1.02562
48775046	chr19:48775046:G:A	1.9743e-06	-0.643003	-1.18467	1.80384e-05	-1.54646	-1.03379
48775193	chr19:48775193:C:T	3.1052e-06	-1.90776e-10	-1.37481	6.70002e-05	-1.90776e-10	-1.26807
48776291	chr19:48776291:C:T	4.73859e-06	-1.90776e-10	-0.95215	9.46606e-05	-1.90776e-10	-0.922465
48776778	chr19:48776778:C:T	6.26026e-07	-1.49937	-1.47688	1.53056e-05	-1.32676	-1.41779
48776883	chr19:48776883:C:T	6.59056e-07	-1.50985	-1.41499	1.34446e-05	-1.3619	-1.51228
48777458	chr19:48777458:A:G	5.87841e-07	-1.52637	-1.51282	1.31402e-05	-1.40679	-1.49029
48777510	chr19:48777510:C:CT	1.40608e-05	-1.90776e-10	0.135504	0.000252003	-1.90776e-10	0.0566793
48777568	chr19:48777568:G:A	1.58152e-05	-1.90776e-10	0.253081	0.000399	-1.90776e-10	0.516197
48777632	chr19:48777632:A:G	4.8843e-06	-1.90776e-10	-0.921863	0.000107347	-1.90776e-10	-0.796699
48778141	chr19:48778141:C:T	3.21732e-06	-1.90776e-10	-1.33934	5.53236e-05	-1.90776e-10	-1.45956
48778581	chr19:48778581:A:G	1.64828e-06	-1.38739	-0.62076	3.17423e-05	-1.31064	-0.704476
48779148	chr19:48779148:A:T	3.77335e-06	-1.90776e-10	-1.17993	7.30758e-05	-1.90776e-10	-1.18127
48779378	chr19:48779378:C:T	2.79487e-06	-1.90776e-10	-1.4801	5.63824e-05	-1.90776e-10	-1.44061
48779546	chr19:48779546:G:C	6.42093e-06	0.774863	-1.42319	2.0915e-05	-0.92296	-1.50934
48779992	chr19:48779992:C:T	2.78683e-06	-1.90776e-10	-1.48298	5.77525e-05	-1.90776e-10	-1.4166
48780780	chr19:48780780:TG:T	3.1079e-06	-1.90776e-10	-1.37394	6.13087e-05	-1.90776e-10	-1.35684
48780939	chr19:48780939:CA:C	1.00583e-06	-0.992933	-1.50914	1.95489e-05	-0.988801	-1.51104
48781408	chr19:48781408:C:A	1.47704e-05	-1.90776e-10	0.184739	0.000294852	-1.90776e-10	0.213712
48781568	chr19:48781568:T:C	4.57053e-06	-1.90776e-10	-0.98826	8.94609e-05	-1.90776e-10	-0.978962
48781591	chr19:48781591:G:C	8.38569e-07	-1.27592	-1.40803	2.15867e-05	-1.06834	-1.33235
48781624	chr19:48781624:C:T	1.16353e-05	-1.90776e-10	-0.0538437	0.000232234	-1.90776e-10	-0.0250163
48782114	chr19:48782114:G:T	7.67266e-06	-1.90776e-10	-0.470225	0.000147008	-1.90776e-10	-0.482278
48782191	chr19:48782191:T:A	2.74442e-06	-1.90776e-10	-1.49832	5.31858e-05	-1.90776e-10	-1.49897
48782230	chr19:48782230:C:T	6.00681e-07	-1.55347	-1.46411	1.94195e-05	-1.44292	-1.06356
48782261	chr19:48782261:A:C	5.85528e-07	-1.54778	-1.49535	1.64983e-05	-1.50311	-1.1664
48782500	chr19:48782500:C:A	5.74957e-07	-1.54795	-1.5134	1.19744e-05	-1.48579	-1.5042
48782738	chr19:48782738:T:C	9.08584e-07	-1.17427	-1.42949	1.68471e-05	-1.32583	-1.32276
48783001	chr19:48783001:A:G	5.9754e-07	-1.55428	-1.46855	1.67185e-05	-1.46666	-1.18959
48783029	chr19:48783029:G:A	8.6202e-07	-1.22361	-1.43276	1.44631e-05	-1.34369	-1.45747
48783365	chr19:48783365:G:A	8.63563e-07	-1.14103	-1.51355	1.86124e-05	-1.05891	-1.49002
48783405	chr19:48783405:C:T	8.71768e-07	-1.1314	-1.51372	1.8709e-05	-1.0481	-1.49566
48783450	chr19:48783450:C:A	5.75799e-07	-1.54847	-1.51141	2.0367e-05	-1.03941	-1.41944
48783453	chr19:48783453:C:A	2.38348e-06	-1.27005	-0.36927	2.85524e-05	-1.45116	-0.66986
48783511	chr19:48783511:CAG:C	5.7777e-06	-1.90776e-10	-0.753884	9.74981e-05	-1.90776e-10	-0.89293
48783588	chr19:48783588:G:A	6.10856e-06	-1.90776e-10	-0.698197	0.000103154	-1.90776e-10	-0.836536
48783665	chr19:48783665:T:A	4.12139e-06	-1.90776e-10	-1.0917	6.99358e-05	-1.90776e-10	-1.22519
48783766	chr19:48783766:C:T	3.35379e-06	-1.90776e-10	-1.2978	5.31057e-05	-1.90776e-10	-1.50048
48783954	chr19:48783954:C:T	7.2129e-07	-1.50315	-1.33146	1.29434e-05	-1.54956	-1.36262
48783974	chr19:48783974:A:G	7.29971e-07	-1.49008	-1.33255	1.28919e-05	-1.55254	-1.36363
48783983	chr19:48783983:C:T	2.7251e-06	-1.90776e-10	-1.50538	5.30831e-05	-1.90776e-10	-1.50091
48784044	chr19:48784044:C:T	5.75886e-07	-1.55305	-1.50668	1.18929e-05	-1.50734	-1.48948
48784170	chr19:48784170:C:T	3.25957e-06	-1.90776e-10	-1.32629	5.34242e-05	-1.90776e-10	-1.4945
48784235	chr19:48784235:C:T	1.0796e-06	-0.921351	-1.50995	1.77015e-05	-1.0854	-1.51371
48784524	chr19:48784524:T:C	9.12598e-07	-1.20113	-1.39821	2.26613e-05	-1.12805	-1.22406
48785155	chr19:48785155:G:A	1.0255e-06	-0.973103	-1.50961	2.31578e-05	-0.874961	-1.45547
48785405	chr19:48785405:G:C	9.12415e-07	-1.19209	-1.40746	2.03235e-05	-0.958828	-1.50216
48785617	chr19:48785617:G:A	5.84061e-07	-1.53283	-1.51281	1.12328e-05	-1.55245	-1.50147
48785631	chr19:48785631:C:T	7.1473e-07	-1.37891	-1.46483	1.82291e-05	-1.21255	-1.3572
48785819	chr19:48785819:A:G	7.47606e-07	-1.37145	-1.42731	1.96155e-05	-1.20185	-1.29459
48785845	chr19:48785845:C:T	7.17406e-07	-1.50531	-1.33469	1.60591e-05	-1.55165	-1.14484
48785853	chr19:48785853:G:A	9.8152e-06	-1.90776e-10	-0.223957	0.000176755	-1.90776e-10	-0.298
48785948	chr19:48785948:T:TATTG	1.82108e-06	-1.39128	-0.517183	2.49647e-05	-1.54513	-0.710168
48786258	chr19:48786258:ATCTG:A	1.30038e-06	-0.733036	-1.5122	2.90461e-05	-0.62514	-1.47874
48786648	chr19:48786648:C:T	3.1077e-06	-1.90776e-10	-1.37401	5.45982e-05	-1.90776e-10	-1.47276
48786726	chr19:48786726:T:C	3.79597e-06	-1.90776e-10	-1.17395	7.5709e-05	-1.90776e-10	-1.14587
48787329	chr19:48787329:T:A	6.69878e-07	-1.50036	-1.40819	1.16435e-05	-1.55217	-1.46585
48787333	chr19:48787333:T:C	1.16355e-05	-1.90776e-10	-0.0538316	0.000185048	-1.90776e-10	-0.252148
48787477	chr19:48787477:A:G	1.04336e-06	-0.956355	-1.50909	2.22607e-05	-0.860877	-1.50906
48787543	chr19:48787543:A:G	5.79541e-07	-1.5459	-1.50751	1.1467e-05	-1.54477	-1.48851
48788253	chr19:48788253:A:G	5.80129e-07	-1.53896	-1.51344	1.23275e-05	-1.45647	-1.50446
48788347	chr19:48788347:GAC:G	3.44953e-06	-1.90776e-10	-1.26965	5.46363e-05	-1.90776e-10	-1.47206
48788406	chr19:48788406:A:T	7.83632e-06	-1.90776e-10	-0.44912	6.38432e-05	-1.90776e-10	-1.31633
48788676	chr19:48788676:C:T	3.75825e-06	-1.18394	-9.17177e-10	6.50853e-05	-1.29706	-9.17177e-10
48788879	chr19:48788879:A:G	7.34789e-06	-1.90776e-10	-0.513475	0.000120862	-1.90776e-10	-0.678111
48788985	chr19:48788985:A:G	6.86118e-07	-1.38252	-1.50208	1.35031e-05	-1.37236	-1.49749
48789249	chr19:48789249:C:T	2.69086e-06	-1.51803	-9.17177e-10	5.39299e-05	-1.48508	-9.17177e-10
48789389	chr19:48789389:T:C	7.50231e-07	-1.46709	-1.32817	2.63892e-05	-0.863306	-1.3365
48789469	chr19:48789469:G:A	6.1421e-07	-1.53671	-1.4586	1.15611e-05	-1.5253	-1.49982
48789639	chr19:48789639:G:A	2.73727e-06	-1.90776e-10	-1.50093	5.3302e-05	-1.90776e-10	-1.49679
48789709	chr19:48789709:T:A	4.91708e-06	-0.915174	-9.17177e-10	8.82755e-05	-0.9923	-9.17177e-10
48789845	chr19:48789845:C:G	5.72932e-07	-1.55427	-1.51061	1.19848e-05	-1.55412	-1.43501
48789904	chr19:48789904:T:C	2.81472e-06	-1.90776e-10	-1.47303	5.25912e-05	-1.90776e-10	-1.51022
48790233	chr19:48790233:G:A	3.05904e-06	-1.90776e-10	-1.38979	6.31423e-05	-1.90776e-10	-1.32737
48790339	chr19:48790339:C:T	2.70632e-06	-1.90776e-10	-1.5123	8.52455e-05	-1.90776e-10	-1.02723
48790640	chr19:48790640:G:A	6.05554e-07	-1.5457	-1.4638	1.17014e-05	-1.5115	-1.50156
48790801	chr19:48790801:C:A	5.95376e-07	-1.53893	-1.48752	1.38929e-05	-1.53785	-1.30353
48790914	chr19:48790914:G:A	5.79238e-07	-1.5479	-1.50603	1.2822e-05	-1.54921	-1.37239
48790920	chr19:48790920:C:T	6.05314e-07	-1.51512	-1.49477	1.37894e-05	-1.51291	-1.33596
48790967	chr19:48790967:A:G	5.89509e-07	-1.52451	-1.51184	1.27379e-05	-1.52439	-1.40379
48791076	chr19:48791076:T:C	6.10583e-07	-1.52385	-1.47739	1.43212e-05	-1.52427	-1.28675
48791080	chr19:48791080:T:C	8.70298e-07	-1.39911	-1.24769	1.84802e-05	-1.24598	-1.31008
48791217	chr19:48791217:A:G	3.25777e-06	-1.90776e-10	-1.32685	6.19668e-05	-1.90776e-10	-1.34616
48791261	chr19:48791261:T:G	3.65628e-06	-1.90776e-10	-1.21144	6.62279e-05	-1.90776e-10	-1.27966
48791372	chr19:48791372:G:A	1.05105e-06	-0.982677	-1.47542	2.8706e-05	-0.734214	-1.38144
48791443	chr19:48791443:G:T	6.34448e-07	-1.44916	-1.51373	1.26014e-05	-1.44887	-1.49008
48791458	chr19:48791458:C:T	2.80977e-06	-1.90776e-10	-1.47479	5.65645e-05	-1.90776e-10	-1.43738
48791585	chr19:48791585:G:A	1.45722e-06	-0.868698	-1.26266	2.14332e-05	-1.07825	-1.32957
48791596	chr19:48791596:T:C	2.70318e-06	-1.90776e-10	-1.51346	9.08957e-05	-1.90776e-10	-0.963051
48791660	chr19:48791660:T:C	2.16661e-06	-0.538529	-1.19619	5.87571e-05	-0.789693	-0.609659
48791691	chr19:48791691:G:A	2.49895e-06	-0.423788	-1.16823	6.79555e-05	-0.690773	-0.563137
48791742	chr19:48791742:G:A	2.13505e-06	-0.56193	-1.18747	5.8258e-05	-0.812407	-0.595475
48791844	chr19:48791844:T:C	2.16794e-06	-0.538864	-1.19525	5.86845e-05	-0.792734	-0.607854
48791917	chr19:48791917:GATTCAAACA:G	2.22527e-06	-0.481769	-1.22624	5.85136e-05	-0.742555	-0.660949
48792083	chr19:48792083:G:C	3.81747e-06	-1.90776e-10	-1.1683	7.62264e-05	-1.90776e-10	-1.13906
48792473	chr19:48792473:T:C	5.22107e-06	-1.90776e-10	-0.855187	9.58207e-05	-1.90776e-10	-0.910285
48792519	chr19:48792519:T:C	8.41944e-07	-1.40296	-1.27697	1.36566e-05	-1.55317	-1.30537
48792563	chr19:48792563:G:A	2.007e-06	-0.692987	-1.11826	6.33541e-05	-0.921565	-0.402459
48792573	chr19:48792573:G:A	2.05542e-06	-0.693029	-1.09438	6.57725e-05	-0.922183	-0.364378
48792596	chr19:48792596:A:G	1.57067e-06	-1.41093	-0.645459	3.20009e-05	-1.52464	-0.48236
48792831	chr19:48792831:G:C	5.92825e-07	-1.54142	-1.48932	1.61762e-05	-1.19065	-1.49858
48792972	chr19:48792972:C:T	5.23146e-05	-1.90776e-10	1.44939	0.00104226	-1.90776e-10	1.47639
48793118	chr19:48793118:G:A	4.80817e-06	-0.937572	-9.17177e-10	6.23014e-05	-1.34078	-9.17177e-10
48793397	chr19:48793397:C:T	5.95346e-07	-1.53412	-1.49238	1.67423e-05	-1.15148	-1.50334
48793511	chr19:48793511:A:C	3.24307e-06	-1.90776e-10	-1.33137	5.96336e-05	-1.90776e-10	-1.38454
48793551	chr19:48793551:C:A	3.14878e-05	0.941712	-9.17177e-10	0.000427017	0.584061	-9.17177e-10
48793568	chr19:48793568:T:C	2.79909e-06	-1.90776e-10	-1.47859	5.30589e-05	-1.90776e-10	-1.50136
48793720	chr19:48793720:T:C	1.80536e-06	-0.907725	-1.00941	2.49487e-05	-1.13432	-1.12162
48793930	chr19:48793930:G:A	2.86824e-06	-1.90776e-10	-1.45419	5.38723e-05	-1.90776e-10	-1.48615
48793948	chr19:48793948:AAAAAT:A	1.16622e-06	-0.876471	-1.47765	1.7293e-05	-1.11776	-1.5047
48794211	chr19:48794211:C:T	4.44742e-06	-1.90776e-10	-1.01557	8.03367e-05	-1.90776e-10	-1.08654
48794422	chr19:48794422:C:T	3.21289e-06	-1.90776e-10	-1.34072	6.70691e-05	-1.90776e-10	-1.26704
48794479	chr19:48794479:C:A	2.89084e-06	-1.90776e-10	-1.44634	7.0443e-05	-1.90776e-10	-1.21796
48794551	chr19:48794551:G:A	3.16978e-06	-1.90776e-10	-1.35423	6.59857e-05	-1.90776e-10	-1.28333
48794756	chr19:48794756:G:A	2.79867e-06	-1.90776e-10	-1.47875	7.8347e-05	-1.90776e-10	-1.11162
48795259	chr19:48795259:C:T	2.78023e-06	-1.90776e-10	-1.48536	5.46972e-05	-1.90776e-10	-1.47095
48795545	chr19:48795545:G:A	2.83824e-06	-1.90776e-10	-1.4647	5.60583e-05	-1.90776e-10	-1.44637
48795582	chr19:48795582:T:C	4.24246e-06	-1.90776e-10	-1.06275	7.69258e-05	-1.90776e-10	-1.12992
48795668	chr19:48795668:T:C	3.23879e-06	-1.90776e-10	-1.33269	5.95667e-05	-1.90776e-10	-1.38567
48795671	chr19:48795671:A:G	4.54531e-06	-1.90776e-10	-0.993793	8.45247e-05	-1.90776e-10	-1.03572
48795814	chr19:48795814:C:A	1.3064e-06	-0.979482	-1.26113	1.87952e-05	-1.19274	-1.34642
48795852	chr19:48795852:T:C	5.97248e-06	-1.90776e-10	-0.720727	0.000126003	-1.90776e-10	-0.636461
48796202	chr19:48796202:A:C	2.8622e-06	-1.4563	-9.17177e-10	6.83799e-05	-1.24768	-9.17177e-10
48796570	chr19:48796570:C:T	1.8281e-06	-0.827288	-1.07732	2.30998e-05	-1.08357	-1.24937
48796868	chr19:48796868:A:G	2.7068e-06	-1.90776e-10	-1.51212	5.31587e-05	-1.90776e-10	-1.49948
48796911	chr19:48796911:A:G	6.04297e-06	-1.90776e-10	-0.708993	0.000127532	-1.90776e-10	-0.624396
48797174	chr19:48797174:G:A	6.16331e-06	-0.689275	-9.17177e-10	8.63521e-05	-1.01433	-9.17177e-10
48797243	chr19:48797243:G:A	8.33498e-06	-1.90776e-10	-0.387428	0.000171633	-1.90776e-10	-0.327406
48797348	chr19:48797348:T:C	1.62007e-06	-1.52821	-0.497209	3.56271e-05	-1.20105	-0.698603
48797636	chr19:48797636:C:T	6.78295e-07	-1.47632	-1.41974	1.22007e-05	-1.54001	-1.43126
48797656	chr19:48797656:T:C	9.19416e-07	-1.42025	-1.17165	1.29401e-05	-1.55292	-1.35951
48797676	chr19:48797676:T:C	2.81181e-06	-1.90776e-10	-1.47406	7.51078e-05	-1.90776e-10	-1.15384
48797794	chr19:48797794:ATTTCTTTT:A	1.53776e-06	-0.91892	-1.15864	2.03094e-05	-1.14721	-1.31447
48797994	chr19:48797994:C:T	6.19192e-07	-1.47399	-1.51324	1.2241e-05	-1.50376	-1.46421
48798367	chr19:48798367:A:G	2.70327e-06	-1.90776e-10	-1.51343	9.58123e-05	-1.90776e-10	-0.910372
48798412	chr19:48798412:A:G	1.41212e-06	-1.45837	-0.704427	2.83303e-05	-1.53505	-0.593778
48798620	chr19:48798620:C:T	7.29054e-07	-1.53481	-1.28909	1.20115e-05	-1.52384	-1.46307
48799029	chr19:48799029:A:G	7.99491e-07	-1.28945	-1.44222	1.24687e-05	-1.43745	-1.51209
48799066	chr19:48799066:T:C	8.96581e-07	-1.27031	-1.34675	1.26835e-05	-1.44849	-1.48397
48799205	chr19:48799205:C:T	2.84086e-06	-1.90776e-10	-1.46378	5.61381e-05	-1.90776e-10	-1.44495
48799881	chr19:48799881:G:C	2.75418e-06	-1.90776e-10	-1.49477	5.29636e-05	-1.90776e-10	-1.50316
48800483	chr19:48800483:G:A	1.02146e-06	-0.973707	-1.51295	1.30228e-05	-1.54691	-1.35915
48800570	chr19:48800570:G:A	9.12139e-07	-1.27083	-1.32902	1.27857e-05	-1.4483	-1.47614
48800958	chr19:48800958:C:T	3.89408e-06	0.129744	-1.27817	2.28398e-05	-1.36341	-0.980849
48801008	chr19:48801008:G:A	2.17879e-06	-0.316021	-1.4131	2.81435e-05	-0.652912	-1.48253
48801143	chr19:48801143:A:G	2.85017e-06	-1.90776e-10	-1.46051	5.5186e-05	-1.90776e-10	-1.46206
48801293	chr19:48801293:A:C	2.84559e-06	-1.90776e-10	-1.46212	5.73012e-05	-1.90776e-10	-1.42444
48801403	chr19:48801403:T:G	8.84428e-07	-1.2974	-1.3333	1.29799e-05	-1.43143	-1.47793
48801567	chr19:48801567:T:A	2.71786e-06	-1.90776e-10	-1.50804	0.000113453	-1.90776e-10	-0.741379
48801569	chr19:48801569:T:A	2.74733e-06	-1.90776e-10	-1.49726	0.000124387	-1.90776e-10	-0.649365
48801796	chr19:48801796:C:T	4.61624e-06	-0.978308	-9.17177e-10	6.80091e-05	-1.25312	-9.17177e-10
48801984	chr19:48801984:G:T	3.36927e-06	-1.90776e-10	-1.29319	5.96895e-05	-1.90776e-10	-1.38361
48802164	chr19:48802164:C:T	2.06319e-06	-0.502938	-1.2807	2.61557e-05	-0.812351	-1.39634
48802985	chr19:48802985:A:T	2.2845e-06	-0.406521	-1.27522	2.84462e-05	-0.73033	-1.39442
48803019	chr19:48803019:A:G	9.10928e-07	-1.28467	-1.31651	1.29712e-05	-1.44007	-1.46996
48803364	chr19:48803364:A:T	3.49178e-06	-1.90776e-10	-1.25748	6.60566e-05	-1.90776e-10	-1.28225
48803516	chr19:48803516:A:G	3.87697e-06	-1.90776e-10	-1.15284	7.14293e-05	-1.90776e-10	-1.20406
48803933	chr19:48803933:T:C	5.44581e-05	-1.90776e-10	1.48954	0.00111171	-1.90776e-10	1.54089
48804058	chr19:48804058:A:G	9.17756e-07	-1.28274	-1.31098	1.29865e-05	-1.44157	-1.46728
48804286	chr19:48804286:G:A	8.41455e-07	-1.28291	-1.3976	1.34714e-05	-1.48152	-1.39067
48804360	chr19:48804360:A:G	7.34138e-07	-1.32772	-1.48922	1.85222e-05	-1.50022	-1.05358
48804401	chr19:48804401:G:A	3.35337e-06	-1.90776e-10	-1.29792	6.43887e-05	-1.90776e-10	-1.30782
48804591	chr19:48804591:G:A	3.42068e-06	-1.90776e-10	-1.27805	6.46573e-05	-1.90776e-10	-1.30366
48804682	chr19:48804682:G:A	8.86084e-07	-1.31232	-1.31651	1.32221e-05	-1.42091	-1.46996
48804725	chr19:48804725:T:C	4.3725e-06	-1.90776e-10	-1.03255	9.39312e-05	-1.90776e-10	-0.930201
48804742	chr19:48804742:G:A	6.565e-07	-1.55397	-1.37475	1.29028e-05	-1.45015	-1.46517
48805410	chr19:48805410:T:TG	2.88827e-06	-1.90776e-10	-1.44723	5.68156e-05	-1.90776e-10	-1.43295
48807508	chr19:48807508:C:T	1.04399e-06	-1.51462	-0.950222	2.09542e-05	-1.55356	-0.876868
48808264	chr19:48808264:T:C	3.07083e-06	-1.38594	-9.17177e-10	5.10565e-05	-1.53983	-9.17177e-10
48808273	chr19:48808273:C:G	1.15158e-06	-1.55372	-0.813032	1.91415e-05	-1.47433	-1.04658
48808687	chr19:48808687:G:A	3.08041e-06	-1.90776e-10	-1.38283	6.4778e-05	-1.90776e-10	-1.3018
48808715	chr19:48808715:A:G	2.74364e-06	-1.90776e-10	-1.4986	5.29178e-05	-1.90776e-10	-1.50402
48809369	chr19:48809369:T:C	2.70421e-06	-1.90776e-10	-1.51308	5.25779e-05	-1.90776e-10	-1.51047
48809522	chr19:48809522:C:T	7.11389e-07	-1.52773	-1.32069	1.49496e-05	-1.48468	-1.2834
48809743	chr19:48809743:T:C	9.09956e-07	-1.29723	-1.30502	1.31579e-05	-1.43199	-1.46375
48809765	chr19:48809765:A:AT	4.21705e-06	-1.90776e-10	-1.06875	7.89347e-05	-1.90776e-10	-1.10414
48809982	chr19:48809982:A:C	3.15898e-06	-0.583429	-0.774211	3.66552e-05	-0.877611	-0.993597
48811879	chr19:48811879:C:T	6.11495e-07	-1.49906	-1.50068	1.15519e-05	-1.5265	-1.49942
48812103	chr19:48812103:C:T	2.52081e-05	-1.90776e-10	0.719277	0.00051316	-1.90776e-10	0.767824
48812313	chr19:48812313:G:T	6.84453e-06	-0.584439	-9.17177e-10	0.000217975	-0.0883812	-9.17177e-10
48812444	chr19:48812444:G:A	7.80355e-07	-1.52224	-1.23365	1.66415e-05	-1.46871	-1.19215
48812557	chr19:48812557:G:T	1.2378e-05	0.00803331	-9.17177e-10	0.000169078	-0.342406	-9.17177e-10
48812728	chr19:48812728:C:T	3.68227e-06	-1.90776e-10	-1.20436	7.77809e-05	-1.90776e-10	-1.11887
48812735	chr19:48812735:C:T	6.67257e-07	-1.41009	-1.50238	1.21764e-05	-1.52957	-1.44369
48812871	chr19:48812871:T:A	2.97725e-06	-1.90776e-10	-1.41689	6.12131e-05	-1.90776e-10	-1.3584
48812949	chr19:48812949:T:C	3.41195e-06	-1.2806	-9.17177e-10	6.2144e-05	-1.34331	-9.17177e-10
48813841	chr19:48813841:C:T	8.1861e-07	-1.55389	-1.15415	1.67331e-05	-1.54507	-1.1103
48813938	chr19:48813938:G:A	2.71016e-06	-1.90776e-10	-1.51088	7.79348e-05	-1.90776e-10	-1.11689
48814143	chr19:48814143:T:G	3.16796e-06	-1.90776e-10	-1.3548	6.00044e-05	-1.90776e-10	-1.37835
48814144	chr19:48814144:G:T	3.10177e-06	-1.90776e-10	-1.37592	5.88296e-05	-1.90776e-10	-1.39812
48814259	chr19:48814259:C:T	5.03869e-06	-1.90776e-10	-0.890743	0.000101566	-1.90776e-10	-0.852057
48814453	chr19:48814453:C:T	8.85242e-07	-1.18243	-1.44735	1.17405e-05	-1.4964	-1.51332
48814509	chr19:48814509:C:T	1.65213e-06	-0.492173	-1.51365	2.17565e-05	-0.879984	-1.51287
48814624	chr19:48814624:G:A	2.70984e-06	-1.90776e-10	-1.511	7.78015e-05	-1.90776e-10	-1.1186
48814669	chr19:48814669:G:A	2.70441e-06	-1.90776e-10	-1.51301	7.54404e-05	-1.90776e-10	-1.14942
48814967	chr19:48814967:T:C	6.13326e-07	-1.48682	-1.50993	1.13383e-05	-1.53508	-1.5095
48815123	chr19:48815123:G:A	6.74439e-06	-0.599178	-9.17177e-10	9.56082e-05	-0.912504	-9.17177e-10
48815222	chr19:48815222:T:C	2.71101e-06	-1.90776e-10	-1.51057	7.82492e-05	-1.90776e-10	-1.11286
48815526	chr19:48815526:T:G	2.75439e-06	-1.90776e-10	-1.49469	5.32145e-05	-1.90776e-10	-1.49843
48815536	chr19:48815536:G:A	2.72285e-06	-1.90776e-10	-1.50621	5.26846e-05	-1.90776e-10	-1.50844
48815653	chr19:48815653:G:A	2.82689e-06	-1.90776e-10	-1.46871	5.58627e-05	-1.90776e-10	-1.44987
48815657	chr19:48815657:C:T	2.71308e-06	-1.90776e-10	-1.5098	7.87846e-05	-1.90776e-10	-1.10605
48815747	chr19:48815747:C:A	9.85488e-07	-1.16382	-1.35869	1.19497e-05	-1.50337	-1.48869
48816230	chr19:48816230:C:T	1.23993e-06	-1.54914	-0.743688	2.19532e-05	-1.40828	-0.975567
48816407	chr19:48816407:A:C	2.1853e-06	-1.23236	-0.493778	2.06139e-05	-1.52145	-0.925344
48816956	chr19:48816956:T:C	8.34672e-07	-1.55428	-1.13433	1.51735e-05	-1.45752	-1.29569
48816975	chr19:48816975:A:T	7.82791e-07	-1.4889	-1.26388	1.16308e-05	-1.55271	-1.4664
48817308	chr19:48817308:G:C	6.71895e-07	-1.45012	-1.45543	1.23347e-05	-1.54361	-1.41674
48817399	chr19:48817399:G:C	7.50509e-07	-1.39157	-1.40332	1.36185e-05	-1.51975	-1.34159
48817750	chr19:48817750:A:C	7.48811e-07	-1.38512	-1.41204	1.34893e-05	-1.51691	-1.35396
48818168	chr19:48818168:G:A	1.26384e-06	-1.30242	-0.971316	2.20315e-05	-1.4711	-0.909189
48818654	chr19:48818654:G:A	9.32112e-07	-1.22884	-1.34935	1.23205e-05	-1.47668	-1.48482
48818860	chr19:48818860:G:A	7.03223e-07	-1.41861	-1.44136	1.27093e-05	-1.53243	-1.398
48819146	chr19:48819146:G:A	2.71828e-06	-1.90776e-10	-1.50789	5.28916e-05	-1.90776e-10	-1.50452
48819330	chr19:48819330:G:A	3.57438e-06	-1.90776e-10	-1.2341	6.47336e-05	-1.90776e-10	-1.30248
48820006	chr19:48820006:A:C	7.21144e-07	-1.47468	-1.36012	1.38928e-05	-1.55063	-1.29076
48820247	chr19:48820247:G:T	2.85996e-06	-1.90776e-10	-1.45708	5.66416e-05	-1.90776e-10	-1.43602
48820342	chr19:48820342:T:C	2.72364e-06	-1.90776e-10	-1.50592	7.91551e-05	-1.90776e-10	-1.10135
48820459	chr19:48820459:G:C	2.80243e-06	-1.90776e-10	-1.4774	9.37524e-05	-1.90776e-10	-0.932106
48820617	chr19:48820617:C:T	7.15002e-07	-1.51169	-1.33167	1.42323e-05	-1.55415	-1.2631
48820904	chr19:48820904:A:C	1.0837e-05	-1.90776e-10	-0.124927	0.000229915	-1.90776e-10	-0.0350535
48820920	chr19:48820920:T:C	4.82088e-06	-1.90776e-10	-0.934932	9.6918e-05	-1.90776e-10	-0.898898
48821073	chr19:48821073:C:T	3.28577e-06	-1.31829	-9.17177e-10	5.6698e-05	-1.43502	-9.17177e-10
48821117	chr19:48821117:A:G	2.75624e-06	-1.90776e-10	-1.49402	8.48516e-05	-1.90776e-10	-1.03186
48821144	chr19:48821144:G:C	6.4782e-07	-1.5133	-1.42874	1.21324e-05	-1.47217	-1.50472
48821368	chr19:48821368:C:T	8.97856e-06	-0.313049	-9.17177e-10	0.000120063	-0.684749	-9.17177e-10
48821422	chr19:48821422:T:C	3.58166e-06	-1.90776e-10	-1.23206	6.73075e-05	-1.90776e-10	-1.26349
48821681	chr19:48821681:GTGA:G	1.35849e-06	-1.25295	-0.948569	2.30708e-05	-1.44669	-0.887504
48821958	chr19:48821958:G:A	6.24053e-06	-1.90776e-10	-0.676823	0.000125569	-1.90776e-10	-0.639906
48822443	chr19:48822443:ATGG:A	1.24413e-06	-1.21401	-1.07544	2.09497e-05	-1.42518	-1.00545
48822528	chr19:48822528:C:T	7.60303e-07	-1.48949	-1.29244	1.65793e-05	-1.2584	-1.40621
48822663	chr19:48822663:GTGA:G	3.12072e-06	-1.90776e-10	-1.36982	6.30799e-05	-1.90776e-10	-1.32836
48823200	chr19:48823200:G:A	3.06959e-06	-1.90776e-10	-1.38635	5.55379e-05	-1.90776e-10	-1.4557
48823525	chr19:48823525:A:G	2.60003e-06	-1.55236	-9.17177e-10	5.50914e-05	-1.46377	-9.17177e-10
48823939	chr19:48823939:T:C	9.09723e-07	-1.4372	-1.1653	1.25571e-05	-1.53761	-1.40487
48823943	chr19:48823943:T:A	2.70256e-06	-1.90776e-10	-1.51369	5.24071e-05	-1.90776e-10	-1.51372
48824021	chr19:48824021:G:A	2.73254e-06	-1.90776e-10	-1.50266	6.47877e-05	-1.90776e-10	-1.30165
48824024	chr19:48824024:G:A	2.93233e-06	-1.90776e-10	-1.43209	5.83012e-05	-1.90776e-10	-1.40714
48824073	chr19:48824073:G:A	1.18008e-06	-1.42348	-0.918826	2.16966e-05	-1.53575	-0.85986
48824637	chr19:48824637:G:A	2.87543e-06	-1.90776e-10	-1.45169	5.69647e-05	-1.90776e-10	-1.43033
48824712	chr19:48824712:G:A	8.72384e-07	-1.26376	-1.38066	1.51066e-05	-1.44578	-1.31185
48824828	chr19:48824828:C:T	2.7611e-06	-1.90776e-10	-1.49226	8.78449e-05	-1.90776e-10	-0.997191
48824933	chr19:48824933:G:A	2.84376e-06	-1.90776e-10	-1.46276	5.62671e-05	-1.90776e-10	-1.44265
48825109	chr19:48825109:G:A	3.98589e-06	-1.90776e-10	-1.12513	7.78281e-05	-1.90776e-10	-1.11826
48825128	chr19:48825128:T:C	6.98863e-07	-1.3944	-1.47179	1.38149e-05	-1.51496	-1.33206
48825618	chr19:48825618:G:C	1.04447e-06	-1.1231	-1.34128	1.20298e-05	-1.47345	-1.51193
48825704	chr19:48825704:T:C	5.79565e-07	-1.55418	-1.49918	2.00296e-05	-0.993476	-1.48208
48825936	chr19:48825936:T:C	1.76976e-06	-0.568359	-1.36868	2.84493e-05	-0.685024	-1.43962
48826028	chr19:48826028:G:A	7.39407e-07	-1.35052	-1.45928	5.231e-05	-0.00194013	-1.51363
48826117	chr19:48826117:G:C	5.90322e-06	-1.90776e-10	-0.732391	0.000102394	-1.90776e-10	-0.843936
48826146	chr19:48826146:C:G	3.93962e-06	-1.90776e-10	-1.1368	5.42013e-05	-1.90776e-10	-1.48006
48826176	chr19:48826176:C:T	8.48613e-07	-1.54815	-1.12389	1.71075e-05	-1.37139	-1.26186
48826272	chr19:48826272:C:T	7.04846e-07	-1.37362	-1.48404	1.47379e-05	-1.31251	-1.46983
48826355	chr19:48826355:G:A	7.97495e-07	-1.28337	-1.4508	1.55715e-05	-1.2323	-1.49502
48826443	chr19:48826443:G:A	2.85565e-06	-1.90776e-10	-1.45859	5.62857e-05	-1.90776e-10	-1.44232
48826777	chr19:48826777:G:A	2.80242e-06	-1.90776e-10	-1.47741	5.42404e-05	-1.90776e-10	-1.47934
48827074	chr19:48827074:G:A	8.99955e-07	-1.18243	-1.43087	1.73333e-05	-1.11451	-1.50563
48827325	chr19:48827325:G:A	9.67747e-07	-1.17627	-1.36441	1.73087e-05	-1.10788	-1.51367
48827559	chr19:48827559:A:G	3.08416e-06	-1.90776e-10	-1.38161	5.87529e-05	-1.90776e-10	-1.39942
48827561	chr19:48827561:A:G	3.54237e-06	-1.90776e-10	-1.24309	6.17862e-05	-1.90776e-10	-1.34908
48827914	chr19:48827914:A:G	5.9429e-07	-1.53191	-1.49637	1.14727e-05	-1.52106	-1.51174
48828012	chr19:48828012:G:A	5.78001e-07	-1.54673	-1.50934	1.12562e-05	-1.54954	-1.5023
48828058	chr19:48828058:G:A	2.89956e-06	-1.90776e-10	-1.44333	5.56887e-05	-1.90776e-10	-1.45299
48828368	chr19:48828368:T:C	1.02535e-06	-1.21806	-1.26479	1.68171e-05	-1.15128	-1.49908
48828844	chr19:48828844:G:A	8.87848e-07	-1.27831	-1.34853	1.54875e-05	-1.21976	-1.51296
48828951	chr19:48828951:A:T	3.41323e-06	-1.90776e-10	-1.28023	6.96741e-05	-1.90776e-10	-1.22893
48829078	chr19:48829078:A:C	3.00097e-06	-1.90776e-10	-1.40895	5.74804e-05	-1.90776e-10	-1.42132
48829084	chr19:48829084:A:T	6.71079e-07	-1.545	-1.36176	1.82432e-05	-1.32597	-1.243
48829413	chr19:48829413:A:G	8.83579e-07	-1.31281	-1.31886	1.49396e-05	-1.25894	-1.5098
48830359	chr19:48830359:G:T	5.7963e-07	-1.54748	-1.50577	1.15202e-05	-1.55076	-1.4779
48830541	chr19:48830541:G:A	2.79695e-06	-1.90776e-10	-1.47936	5.38521e-05	-1.90776e-10	-1.48652
48830934	chr19:48830934:G:A	2.81779e-06	-1.90776e-10	-1.47194	5.54633e-05	-1.90776e-10	-1.45704
48831222	chr19:48831222:T:A	6.86754e-07	-1.37601	-1.50766	4.869e-05	-0.159559	-1.42773
48831277	chr19:48831277:G:A	6.43477e-07	-1.54994	-1.39882	1.16806e-05	-1.55181	-1.46302
48831356	chr19:48831356:C:T	2.6154e-06	-1.54647	-9.17177e-10	5.39473e-05	-1.48475	-9.17177e-10
48831734	chr19:48831734:C:T	7.04506e-07	-1.35518	-1.50297	5.22127e-05	-0.105327	-1.41211
48831946	chr19:48831946:C:T	3.03312e-05	-0.271797	1.17608	0.000211927	-0.882188	0.765665
48832037	chr19:48832037:C:T	4.46845e-06	-1.90776e-10	-1.01085	9.37814e-05	-1.90776e-10	-0.931797
48832708	chr19:48832708:G:A	3.65837e-06	-1.90776e-10	-1.21087	7.10005e-05	-1.90776e-10	-1.21008
48833601	chr19:48833601:C:T	2.5992e-06	-1.55268	-9.17177e-10	5.08025e-05	-1.54482	-9.17177e-10
48833624	chr19:48833624:C:T	9.21861e-06	0.227545	-0.51421	7.2514e-05	-0.734525	-0.454459
48833778	chr19:48833778:A:G	1.29287e-06	-1.00804	-1.24298	2.1385e-05	-1.07146	-1.33861
48833980	chr19:48833980:A:G	1.79965e-06	-0.86347	-1.05682	2.11846e-05	-1.39991	-1.01958
48834054	chr19:48834054:G:T	2.90187e-06	-1.90776e-10	-1.44253	5.71925e-05	-1.90776e-10	-1.42634
48834127	chr19:48834127:T:C	2.88793e-06	-1.90776e-10	-1.44735	5.57703e-05	-1.90776e-10	-1.45152
48834187	chr19:48834187:G:GT	9.32854e-06	-1.90776e-10	-0.27481	0.000170771	-1.90776e-10	-0.332442
48835841	chr19:48835841:T:C	8.26668e-07	-1.4181	-1.28014	1.88154e-05	-1.22924	-1.30885
48836453	chr19:48836453:T:C	2.84333e-06	-1.46291	-9.17177e-10	5.61733e-05	-1.44432	-9.17177e-10
48837233	chr19:48837233:G:A	3.21737e-06	-1.90776e-10	-1.33933	6.20302e-05	-1.90776e-10	-1.34514
48837286	chr19:48837286:G:A	1.04209e-06	-1.33095	-1.13571	1.88093e-05	-1.35865	-1.17976
48837404	chr19:48837404:C:A	1.04368e-06	-1.31213	-1.153	1.88186e-05	-1.34102	-1.1969
48837489	chr19:48837489:T:C	1.09935e-06	-1.31134	-1.10183	1.97944e-05	-1.34028	-1.14708
48838135	chr19:48838135:A:G	2.91516e-06	-1.90776e-10	-1.43796	5.72241e-05	-1.90776e-10	-1.42579
48838491	chr19:48838491:C:T	3.58138e-06	-1.90776e-10	-1.23214	6.73649e-05	-1.90776e-10	-1.26264
48838888	chr19:48838888:T:G	3.00765e-06	-1.2101	-0.19663	0.000107731	-0.390822	-0.402301
48838980	chr19:48838980:C:G	6.71914e-07	-1.39612	-1.50939	2.70473e-05	-0.671688	-1.50349
48839012	chr19:48839012:T:C	1.1214e-06	-1.42241	-0.9709	2.58452e-05	-1.11155	-1.10909
48839109	chr19:48839109:C:G	2.02698e-06	-1.26613	-0.535209	7.53395e-05	-0.44747	-0.703289
48839143	chr19:48839143:C:T	4.19361e-06	-1.90776e-10	-1.07433	7.90944e-05	-1.90776e-10	-1.10212
48839153	chr19:48839153:C:T	1.02407e-06	-1.32471	-1.15939	1.8496e-05	-1.35279	-1.20242
48840030	chr19:48840030:C:T	1.03928e-05	-0.166772	-9.17177e-10	0.000158648	-0.406072	-9.17177e-10
48840032	chr19:48840032:T:C	2.30383e-06	-1.22938	-0.443935	8.4248e-05	-0.425734	-0.613265
48840213	chr19:48840213:G:A	4.15201e-06	-1.90776e-10	-1.0843	7.86181e-05	-1.90776e-10	-1.10816
48840436	chr19:48840436:T:C	3.21208e-06	-1.90776e-10	-1.34097	6.51203e-05	-1.90776e-10	-1.29653
48841094	chr19:48841094:G:A	2.59677e-06	-1.55362	-9.17177e-10	5.51851e-05	-1.46207	-9.17177e-10
48841264	chr19:48841264:C:T	8.99071e-07	-1.31242	-1.30186	1.61202e-05	-1.31309	-1.3796
48841575	chr19:48841575:C:T	2.60087e-06	-1.55204	-9.17177e-10	5.41469e-05	-1.48106	-9.17177e-10
48841856	chr19:48841856:G:T	1.21501e-06	-1.08213	-1.231	2.14225e-05	-1.124	-1.28433
48842229	chr19:48842229:C:T	9.71191e-07	-1.1212	-1.41592	1.87284e-05	-1.16078	-1.38195
48842384	chr19:48842384:C:T	2.87019e-06	-1.90776e-10	-1.45351	5.73411e-05	-1.90776e-10	-1.42375
48842401	chr19:48842401:G:A	2.71436e-06	-1.50933	-9.17177e-10	5.44939e-05	-1.47468	-9.17177e-10
48842831	chr19:48842831:C:T	2.72102e-06	-1.90776e-10	-1.50688	5.294e-05	-1.90776e-10	-1.5036
48842841	chr19:48842841:C:T	1.28734e-05	0.0472734	-9.17177e-10	0.000601946	0.927405	-9.17177e-10
48842991	chr19:48842991:G:C	2.71383e-06	-1.90776e-10	-1.50953	5.60651e-05	-1.90776e-10	-1.44625
48842992	chr19:48842992:G:A	6.96011e-07	-1.48543	-1.38485	1.26991e-05	-1.51947	-1.41176
48843108	chr19:48843108:T:C	1.23483e-06	-1.48172	-0.815237	2.28014e-05	-1.48332	-0.862626
48843183	chr19:48843183:T:A	2.80167e-06	-1.90776e-10	-1.47767	5.4971e-05	-1.90776e-10	-1.46596
48843281	chr19:48843281:C:T	6.83068e-07	-1.42225	-1.4668	2.49939e-05	-0.742635	-1.5115
48843629	chr19:48843629:C:T	9.18761e-07	-1.27768	-1.31494	1.65105e-05	-1.27939	-1.38938
48843913	chr19:48843913:A:C	6.43219e-07	-1.53995	-1.40921	1.48838e-05	-1.44215	-1.33034
48843961	chr19:48843961:G:A	2.67363e-06	-1.52445	-9.17177e-10	5.34815e-05	-1.49343	-9.17177e-10
48844507	chr19:48844507:A:G	3.18641e-06	-1.90776e-10	-1.34899	6.25003e-05	-1.90776e-10	-1.33759
48845285	chr19:48845285:A:G	1.10544e-06	-1.42381	-0.98384	2.55436e-05	-1.11554	-1.11684
48845585	chr19:48845585:G:C	8.74156e-07	-1.29191	-1.35047	1.58657e-05	-1.29307	-1.41554
48845638	chr19:48845638:G:A	2.70642e-06	-1.90776e-10	-1.51226	5.2521e-05	-1.90776e-10	-1.51155
48845766	chr19:48845766:G:A	8.80611e-07	-1.28709	-1.34794	1.59735e-05	-1.28825	-1.41358
48845768	chr19:48845768:G:A	6.81835e-07	-1.41805	-1.47281	2.52902e-05	-0.729556	-1.51279
48845838	chr19:48845838:C:A	6.26957e-07	-1.47653	-1.49823	1.19601e-05	-1.4887	-1.50249
48845990	chr19:48845990:G:A	3.45863e-06	-1.90776e-10	-1.26702	7.10913e-05	-1.90776e-10	-1.2088
48846220	chr19:48846220:G:A	2.70535e-06	-1.90776e-10	-1.51266	5.24952e-05	-1.90776e-10	-1.51204
48846225	chr19:48846225:A:C	2.70248e-06	-1.90776e-10	-1.51372	5.24086e-05	-1.90776e-10	-1.51369
48846367	chr19:48846367:T:C	9.18818e-07	-1.27999	-1.31257	3.55309e-05	-0.468979	-1.43338
48846406	chr19:48846406:G:A	9.0888e-07	-1.26577	-1.33766	1.64435e-05	-1.26694	-1.40589
48846751	chr19:48846751:G:C	2.70642e-06	-1.90776e-10	-1.51226	5.2521e-05	-1.90776e-10	-1.51155
48846983	chr19:48846983:G:A	8.72397e-07	-1.29393	-1.35047	1.58337e-05	-1.29509	-1.41554
48847183	chr19:48847183:G:A	2.70599e-06	-1.90776e-10	-1.51242	5.25221e-05	-1.90776e-10	-1.51153
48847306	chr19:48847306:C:T	2.70281e-06	-1.90776e-10	-1.5136	5.2519e-05	-1.90776e-10	-1.51159
48847323	chr19:48847323:C:T	9.1437e-07	-1.24465	-1.35276	1.65936e-05	-1.24642	-1.41732
48847436	chr19:48847436:A:T	8.88166e-07	-1.30526	-1.32123	3.35793e-05	-0.520002	-1.43885
48847727	chr19:48847727:G:A	6.09981e-07	-1.48908	-1.51314	2.08441e-05	-0.94289	-1.4928
48847878	chr19:48847878:G:A	2.80701e-06	-1.90776e-10	-1.47577	5.46812e-05	-1.90776e-10	-1.47124
48848117	chr19:48848117:G:T	2.70311e-06	-1.90776e-10	-1.51349	5.24164e-05	-1.90776e-10	-1.51354
48848172	chr19:48848172:T:A	3.83252e-06	-1.90776e-10	-1.16437	7.17313e-05	-1.90776e-10	-1.19984
48848258	chr19:48848258:G:A	5.94155e-06	-1.90776e-10	-0.725919	0.000123904	-1.90776e-10	-0.653256
48848359	chr19:48848359:A:G	1.49156e-05	-1.90776e-10	0.194518	0.000234159	-1.90776e-10	-0.0167623
48849027	chr19:48849027:G:A	3.5614e-06	-1.90776e-10	-1.23773	7.3211e-05	-1.90776e-10	-1.17942
48849045	chr19:48849045:G:A	6.83758e-07	-1.37499	-1.51305	1.29986e-05	-1.39504	-1.51288
48849208	chr19:48849208:G:T	6.95539e-07	-1.47932	-1.39164	1.65372e-05	-1.22035	-1.4468
48850084	chr19:48850084:G:A	3.54588e-06	-1.90776e-10	-1.2421	6.73956e-05	-1.90776e-10	-1.26218
48850223	chr19:48850223:C:T	1.1313e-06	-1.41776	-0.966754	2.70829e-05	-1.10091	-1.07295
48850272	chr19:48850272:G:A	7.93954e-07	-1.38463	-1.35399	2.25239e-05	-1.04336	-1.31483
48850279	chr19:48850279:G:A	2.73598e-06	-1.90776e-10	-1.5014	5.33831e-05	-1.90776e-10	-1.49527
48850281	chr19:48850281:G:A	1.31182e-05	-1.90776e-10	0.0661151	0.000274745	-1.90776e-10	0.143079
48850624	chr19:48850624:C:T	7.10218e-07	-1.40391	-1.44616	2.6305e-05	-0.69741	-1.50559
48850724	chr19:48850724:G:A	1.54902e-05	-1.90776e-10	0.23232	0.000236737	-1.90776e-10	-0.00581549
48851059	chr19:48851059:T:C	4.06041e-06	-1.90776e-10	-1.10661	8.10381e-05	-1.90776e-10	-1.07784
48851072	chr19:48851072:C:T	6.45846e-07	-1.44292	-1.50216	2.37976e-05	-0.793709	-1.50947
48851124	chr19:48851124:A:G	9.43786e-07	-1.10593	-1.45981	4.24081e-05	-0.227764	-1.49766
48851169	chr19:48851169:A:G	4.38544e-06	-1.90776e-10	-1.0296	8.19239e-05	-1.90776e-10	-1.06697
48851206	chr19:48851206:G:A	3.04175e-06	-1.90776e-10	-1.39546	5.94715e-05	-1.90776e-10	-1.38727
48851265	chr19:48851265:A:G	8.96343e-07	-1.43412	-1.1832	2.1578e-05	-1.13507	-1.26602
48851590	chr19:48851590:C:T	6.54653e-07	-1.48371	-1.44783	1.21727e-05	-1.48175	-1.49182
48851739	chr19:48851739:G:A	8.65609e-07	-1.30822	-1.34399	1.56581e-05	-1.30978	-1.41199
48851807	chr19:48851807:G:A	1.39819e-06	-1.24423	-0.928482	2.37838e-05	-1.24543	-1.05833
48851871	chr19:48851871:A:G	1.05384e-06	-1.23658	-1.21887	4.07771e-05	-0.380638	-1.384
48852148	chr19:48852148:C:T	7.47174e-07	-1.36127	-1.43808	2.91186e-05	-0.598748	-1.50264
48852379	chr19:48852379:C:G	5.56959e-06	-0.790567	-9.17177e-10	0.00011631	-0.7165	-9.17177e-10
48852704	chr19:48852704:G:A	3.12435e-06	-1.90776e-10	-1.36866	5.97709e-05	-1.90776e-10	-1.38224
48852864	chr19:48852864:CAG:C	7.23663e-07	-1.39992	-1.4314	2.67397e-05	-0.686769	-1.49984
48852927	chr19:48852927:C:T	2.71578e-06	-1.90776e-10	-1.50881	5.32956e-05	-1.90776e-10	-1.49691
48853037	chr19:48853037:T:C	8.72092e-07	-1.13958	-1.50517	4.24108e-05	-0.211656	-1.5137
48853060	chr19:48853060:A:G	8.48188e-07	-1.17291	-1.49963	4.02551e-05	-0.2648	-1.51273
48853216	chr19:48853216:G:A	3.57342e-06	-1.90776e-10	-1.23437	6.2546e-05	-1.90776e-10	-1.33686
48853940	chr19:48853940:G:A	6.41956e-07	-1.47114	-1.47999	1.19514e-05	-1.50728	-1.48464
48854085	chr19:48854085:C:T	2.7488e-06	-1.90776e-10	-1.49672	5.3901e-05	-1.90776e-10	-1.48561
48854165	chr19:48854165:TTCTCTCCCCAACTC:T	2.98329e-06	-1.90776e-10	-1.41486	5.9495e-05	-1.90776e-10	-1.38687
48854184	chr19:48854184:A:G	2.99154e-06	-1.90776e-10	-1.4121	5.9685e-05	-1.90776e-10	-1.38368
48854395	chr19:48854395:G:T	3.01827e-06	-1.90776e-10	-1.4032	6.03044e-05	-1.90776e-10	-1.37336
48854419	chr19:48854419:T:C	1.09967e-06	-0.925126	-1.48775	5.77933e-05	0.0548793	-1.47077
48854550	chr19:48854550:A:C	3.56362e-06	-1.90776e-10	-1.23711	6.24234e-05	-1.90776e-10	-1.33882
48854822	chr19:48854822:C:T	5.21176e-06	-1.90776e-10	-0.85697	0.000103134	-1.90776e-10	-0.836735
48854854	chr19:48854854:C:T	7.52654e-07	-1.3948	-1.39723	2.74825e-05	-0.675417	-1.4838
48855062	chr19:48855062:C:G	8.0349e-07	-1.51247	-1.21421	1.8722e-05	-1.30307	-1.23999
48855476	chr19:48855476:C:T	2.82143e-06	-1.90776e-10	-1.47064	5.33078e-05	-1.90776e-10	-1.49668
48855539	chr19:48855539:G:A	8.62355e-07	-1.5003	-1.15568	2.03981e-05	-1.27243	-1.18489
48855772	chr19:48855772:G:C	2.8305e-06	-1.90776e-10	-1.46744	5.33921e-05	-1.90776e-10	-1.4951
48855890	chr19:48855890:T:C	8.66491e-07	-1.22251	-1.42868	4.20637e-05	-0.37302	-1.36056
48855963	chr19:48855963:G:A	2.80154e-06	-1.90776e-10	-1.47772	5.30873e-05	-1.90776e-10	-1.50083
48855973	chr19:48855973:G:C	8.95388e-06	-0.315801	-9.17177e-10	0.000199079	-0.17906	-9.17177e-10
48856515	chr19:48856515:C:T	2.71457e-06	-1.90776e-10	-1.50925	5.28676e-05	-1.90776e-10	-1.50497
48856684	chr19:48856684:A:C	1.48679e-06	-0.881023	-1.23025	8.34569e-05	0.105747	-1.15418
48856701	chr19:48856701:G:A	9.6677e-07	-1.35494	-1.18674	1.33633e-05	-1.53958	-1.34066
48856767	chr19:48856767:C:T	8.75294e-06	-1.90776e-10	-0.338499	0.00017106	-1.90776e-10	-0.330748
48856836	chr19:48856836:T:C	2.59524e-06	-1.55421	-9.17177e-10	5.03243e-05	-1.55427	-9.17177e-10
48857001	chr19:48857001:T:C	5.73268e-07	-1.554	-1.51029	1.14589e-05	-1.55401	-1.47998
48857161	chr19:48857161:C:T	8.04019e-07	-1.54836	-1.17766	1.90785e-05	-1.37455	-1.14965
48857358	chr19:48857358:T:C	0.000220151	-1.90776e-10	2.88642	0.00484634	-1.90776e-10	3.01321
48857391	chr19:48857391:C:T	3.10302e-06	0.13799	-1.5135	4.62443e-05	-0.129622	-1.5092
48857519	chr19:48857519:G:C	3.09328e-06	-1.90776e-10	-1.37866	6.01061e-05	-1.90776e-10	-1.37665
48857647	chr19:48857647:T:C	3.0557e-06	-1.90776e-10	-1.39088	5.98365e-05	-1.90776e-10	-1.38115
48857998	chr19:48857998:T:C	5.87191e-07	-1.54164	-1.49865	1.98764e-05	-1.05427	-1.42896
48858040	chr19:48858040:A:G	2.79681e-06	-1.90776e-10	-1.47941	5.33113e-05	-1.90776e-10	-1.49661
48858184	chr19:48858184:T:G	5.71996e-07	-1.55391	-1.51261	1.67967e-05	-1.17968	-1.47191
48858406	chr19:48858406:G:A	5.71352e-07	-1.55411	-1.51353	1.63897e-05	-1.18655	-1.48956
48858514	chr19:48858514:C:T	2.88611e-06	-1.55426	0.106282	5.99241e-05	-1.46115	0.0814691
48858516	chr19:48858516:A:G	7.63084e-06	-1.90776e-10	-0.475691	0.000147115	-1.90776e-10	-0.48155
48858744	chr19:48858744:T:A	2.61912e-06	-1.54505	-9.17177e-10	8.03844e-05	-1.08594	-9.17177e-10
48860294	chr19:48860294:A:G	2.75501e-06	-1.90776e-10	-1.49447	5.38616e-05	-1.90776e-10	-1.48635
48860415	chr19:48860415:G:C	2.71663e-06	-1.5085	-9.17177e-10	5.07621e-05	-1.54561	-9.17177e-10
48861139	chr19:48861139:C:T	5.72341e-07	-1.55216	-1.51375	1.70123e-05	-1.15482	-1.48401
48861163	chr19:48861163:G:A	1.66046e-06	-0.819799	-1.181	2.72472e-05	-0.92512	-1.24269
48861194	chr19:48861194:A:T	1.1755e-06	-0.869536	-1.47666	2.05112e-05	-0.94047	-1.51132
48861254	chr19:48861254:G:A	5.74709e-07	-1.54827	-1.51351	1.78904e-05	-1.11291	-1.47559
48861368	chr19:48861368:C:T	1.2034e-06	-1.46115	-0.861591	2.92178e-05	-1.19324	-0.904743
48861791	chr19:48861791:A:C	1.40485e-06	-1.46201	-0.705946	2.6171e-05	-1.44533	-0.762776
48861848	chr19:48861848:G:A	3.03394e-06	-1.90776e-10	-1.39803	5.99091e-05	-1.90776e-10	-1.37994
48862331	chr19:48862331:A:G	1.09375e-06	-1.53531	-0.882973	2.45668e-05	-1.54674	-0.724625
48862398	chr19:48862398:A:G	2.97976e-06	-1.90776e-10	-1.41605	5.79574e-05	-1.90776e-10	-1.41306
48862565	chr19:48862565:G:A	2.39969e-05	-1.90776e-10	0.670037	0.000505556	-1.90776e-10	0.752894
48862889	chr19:48862889:G:C	1.73974e-06	-1.22057	-0.733586	3.28573e-05	-1.19149	-0.789096
48862913	chr19:48862913:T:C	5.78531e-07	-1.54179	-1.51336	1.87518e-05	-1.06746	-1.47402
48863079	chr19:48863079:CACTA:C	2.86687e-06	-1.90776e-10	-1.45467	5.56709e-05	-1.90776e-10	-1.45331
48863505	chr19:48863505:G:A	2.70241e-06	-1.90776e-10	-1.51375	5.27373e-05	-1.90776e-10	-1.50744
48863570	chr19:48863570:G:A	5.95248e-07	-1.54924	-1.47743	1.70716e-05	-1.12245	-1.5129
48863851	chr19:48863851:C:T	2.52025e-05	-1.90776e-10	0.719055	0.000530259	-1.90776e-10	0.800601
48863999	chr19:48863999:C:T	3.01629e-06	-1.90776e-10	-1.40386	5.85312e-05	-1.90776e-10	-1.4032
48864127	chr19:48864127:G:A	6.34003e-06	-1.90776e-10	-0.661005	0.000133937	-1.90776e-10	-0.575396
48864318	chr19:48864318:A:G	9.03525e-07	-1.54652	-1.06282	2.01544e-05	-1.53393	-0.935407
48864415	chr19:48864415:G:A	1.05809e-06	-1.53544	-0.915986	2.31274e-05	-1.37235	-0.959398
48864482	chr19:48864482:C:T	1.11734e-06	-1.5449	-0.852044	2.37687e-05	-1.40536	-0.899036
48864702	chr19:48864702:A:G	5.77523e-07	-1.54339	-1.5135	1.82407e-05	-1.07863	-1.49048
48864894	chr19:48864894:A:G	5.77307e-07	-1.5445	-1.51277	1.80339e-05	-1.08545	-1.49506
48865140	chr19:48865140:T:C	6.36683e-06	-1.90776e-10	-0.656787	0.000134639	-1.90776e-10	-0.570163
48865154	chr19:48865154:G:GC	2.70568e-06	-1.90776e-10	-1.51254	5.27219e-05	-1.90776e-10	-1.50773
48865208	chr19:48865208:A:G	5.91873e-06	-1.90776e-10	-0.729766	0.000124657	-1.90776e-10	-0.6472
48865586	chr19:48865586:T:C	6.87066e-07	-1.55421	-1.329	1.48228e-05	-1.50316	-1.27343
48865897	chr19:48865897:C:T	1.08802e-06	-1.4901	-0.933426	4.99909e-05	-0.869095	-0.691828
48866686	chr19:48866686:A:G	6.89773e-07	-1.54359	-1.33569	1.46038e-05	-1.52967	-1.26181
48866732	chr19:48866732:G:A	5.87674e-07	-1.52585	-1.51362	1.99924e-05	-0.988436	-1.48898
48866834	chr19:48866834:G:A	3.45291e-06	-1.90776e-10	-1.26867	6.67644e-05	-1.90776e-10	-1.27159
48866905	chr19:48866905:G:A	3.58573e-06	-1.23093	-9.17177e-10	7.39134e-05	-1.16987	-9.17177e-10
48866981	chr19:48866981:G:A	3.45291e-06	-1.90776e-10	-1.26867	6.67644e-05	-1.90776e-10	-1.27159
48867053	chr19:48867053:C:T	1.03067e-06	-1.55212	-0.925559	2.36896e-05	-1.20936	-1.09837
48867244	chr19:48867244:ACTT:A	7.46914e-07	-1.55426	-1.24543	1.73407e-05	-1.26344	-1.35627
48867352	chr19:48867352:G:T	8.84462e-07	-1.55238	-1.07829	2.08906e-05	-1.21317	-1.22029
48867562	chr19:48867562:G:T	5.82479e-07	-1.53622	-1.51213	1.11537e-05	-1.54726	-1.51374
48867931	chr19:48867931:A:G	1.77235e-06	-1.38905	-0.546535	3.27543e-05	-1.36638	-0.617352
48867973	chr19:48867973:G:A	3.72629e-06	-1.41289	0.220418	7.10567e-05	-1.39091	0.181623
48868154	chr19:48868154:G:A	0.000115738	-1.90776e-10	2.24344	0.00248338	-1.90776e-10	2.34461
48868241	chr19:48868241:T:C	7.14141e-07	-1.54619	-1.29837	1.57451e-05	-1.52841	-1.18782
48868278	chr19:48868278:C:T	2.80427e-06	-1.90776e-10	-1.47674	5.66323e-05	-1.90776e-10	-1.43618
48868849	chr19:48868849:G:A	1.66367e-06	-1.43938	-0.559485	3.00283e-05	-1.41873	-0.651897
48868987	chr19:48868987:G:A	9.36215e-07	-1.51196	-1.06184	2.03785e-05	-1.37547	-1.08281
48869119	chr19:48869119:G:C	6.13457e-07	-1.52024	-1.4763	1.98187e-05	-0.973074	-1.51306
48869729	chr19:48869729:C:T	3.37637e-06	-1.90776e-10	-1.29109	6.74431e-05	-1.90776e-10	-1.26148
48869737	chr19:48869737:C:T	3.15574e-06	-1.90776e-10	-1.35866	6.1138e-05	-1.90776e-10	-1.35963
48869742	chr19:48869742:C:A	2.83573e-06	-1.90776e-10	-1.46559	5.54209e-05	-1.90776e-10	-1.45781
48869826	chr19:48869826:AC:A	3.04606e-05	-1.90776e-10	0.908546	0.000620893	-1.90776e-10	0.958395
48869877	chr19:48869877:C:G	3.37062e-06	-1.90776e-10	-1.29279	6.73134e-05	-1.90776e-10	-1.2634
48869943	chr19:48869943:C:T	2.73813e-06	-1.90776e-10	-1.50062	5.45624e-05	-1.90776e-10	-1.47342
48870124	chr19:48870124:G:A	7.4233e-06	-1.90776e-10	-0.503265	0.000132918	-1.90776e-10	-0.583032
48870167	chr19:48870167:T:C	9.13711e-07	-1.51009	-1.08804	1.9897e-05	-1.37288	-1.10932
48870168	chr19:48870168:T:C	2.73641e-06	-1.90776e-10	-1.50124	5.45003e-05	-1.90776e-10	-1.47456
48870375	chr19:48870375:A:G	7.37032e-07	-1.55427	-1.25874	1.70931e-05	-1.48961	-1.14448
48870438	chr19:48870438:G:A	5.75609e-06	-0.757631	-9.17177e-10	0.000126866	-0.629629	-9.17177e-10
48870754	chr19:48870754:G:A	2.73634e-06	-1.90776e-10	-1.50127	5.45095e-05	-1.90776e-10	-1.47439
48870817	chr19:48870817:G:A	3.15156e-06	-1.35999	-9.17177e-10	5.8705e-05	-1.40024	-9.17177e-10
48870851	chr19:48870851:C:T	9.11579e-07	-1.51729	-1.08318	1.97187e-05	-1.38723	-1.10397
48870864	chr19:48870864:A:G	5.74436e-07	-1.55373	-1.50853	1.17221e-05	-1.49802	-1.51326
48871089	chr19:48871089:G:A	8.97109e-07	-1.51277	-1.1037	1.94845e-05	-1.37925	-1.12389
48871281	chr19:48871281:A:G	2.64307e-06	-1.53595	-9.17177e-10	5.06544e-05	-1.54774	-9.17177e-10
48871284	chr19:48871284:C:T	5.84498e-07	-1.55002	-1.49487	1.15189e-05	-1.51703	-1.51174
48871689	chr19:48871689:T:C	3.33929e-06	-1.90776e-10	-1.30213	6.17251e-05	-1.90776e-10	-1.35007
48871708	chr19:48871708:C:T	3.3234e-06	-1.90776e-10	-1.3069	6.63632e-05	-1.90776e-10	-1.27762
48872134	chr19:48872134:A:C	3.30219e-06	-1.90776e-10	-1.3133	6.19381e-05	-1.90776e-10	-1.34663
48872268	chr19:48872268:G:T	4.52218e-06	-0.998894	-9.17177e-10	8.24765e-05	-1.06025	-9.17177e-10
48872419	chr19:48872419:T:C	5.86756e-07	-1.55072	-1.49031	1.1565e-05	-1.51459	-1.51019
48872643	chr19:48872643:T:C	5.94092e-07	-1.54229	-1.48632	1.13868e-05	-1.53176	-1.50855
48872749	chr19:48872749:A:C	3.22224e-05	-1.90776e-10	0.964773	0.000656359	-1.90776e-10	1.01394
48872755	chr19:48872755:G:C	2.8965e-05	-1.90776e-10	0.8582	0.000589212	-1.90776e-10	0.906022
48872829	chr19:48872829:A:G	8.93487e-07	-1.48696	-1.13356	1.9887e-05	-1.32864	-1.15406
48872964	chr19:48872964:C:T	2.82816e-06	-1.46826	-9.17177e-10	5.81372e-05	-1.40996	-9.17177e-10
48873015	chr19:48873015:AC:A	2.87578e-06	-1.90776e-10	-1.45157	5.51867e-05	-1.90776e-10	-1.46204
48873055	chr19:48873055:G:C	3.6251e-05	-1.90776e-10	1.08258	0.000739381	-1.90776e-10	1.13305
48873577	chr19:48873577:A:G	2.9298e-06	-1.90776e-10	-1.43296	0.000132928	-1.90776e-10	-0.582955
48873785	chr19:48873785:G:A	2.70391e-06	-1.90776e-10	-1.51319	5.25683e-05	-1.90776e-10	-1.51065
48873863	chr19:48873863:C:T	3.01299e-06	-1.90776e-10	-1.40495	5.7555e-05	-1.90776e-10	-1.42002
48873955	chr19:48873955:A:G	5.69775e-06	-1.90776e-10	-0.767818	0.000100606	-1.90776e-10	-0.861556
48873985	chr19:48873985:G:C	6.92444e-07	-1.46724	-1.40818	1.57672e-05	-1.28907	-1.42576
48874167	chr19:48874167:G:A	1.2034e-06	-1.55414	-0.768595	2.81598e-05	-1.29202	-0.84285
48874616	chr19:48874616:G:A	6.75126e-07	-1.55374	-1.347	1.93208e-05	-1.2175	-1.29408
48874834	chr19:48874834:G:A	5.84152e-06	-1.90776e-10	-0.742897	0.000108017	-1.90776e-10	-0.790477
48874867	chr19:48874867:C:T	2.99024e-06	-1.90776e-10	-1.41254	6.23335e-05	-1.90776e-10	-1.34026
48874988	chr19:48874988:T:C	6.11897e-07	-1.53589	-1.46319	1.14939e-05	-1.54075	-1.4902
48875016	chr19:48875016:G:A	3.74633e-06	-1.18711	-9.17177e-10	6.51791e-05	-1.29563	-9.17177e-10
48875051	chr19:48875051:A:G	6.20683e-07	-1.50356	-1.48126	1.1221e-05	-1.55316	-1.50182
48875260	chr19:48875260:A:G	6.19219e-07	-1.50552	-1.48167	1.43483e-05	-1.3514	-1.45773
48875414	chr19:48875414:C:T	3.59931e-06	-1.90776e-10	-1.22715	6.95117e-05	-1.90776e-10	-1.23127
48875442	chr19:48875442:CAGAT:C	6.02142e-07	-1.54771	-1.46744	1.19837e-05	-1.53403	-1.45519
48875491	chr19:48875491:T:C	1.04579e-05	-1.90776e-10	-0.160532	0.000172302	-1.90776e-10	-0.323514
48875737	chr19:48875737:A:G	6.65175e-07	-1.44038	-1.47521	1.62235e-05	-1.23328	-1.45303
48875910	chr19:48875910:C:T	6.80271e-07	-1.41459	-1.47856	1.68523e-05	-1.19084	-1.45744
48876069	chr19:48876069:T:C	1.01246e-06	-1.39079	-1.10472	1.67442e-05	-1.53162	-1.12309
48876100	chr19:48876100:C:T	3.69253e-06	-1.90776e-10	-1.20158	7.11776e-05	-1.90776e-10	-1.20759
48876374	chr19:48876374:C:T	2.83168e-06	-1.90776e-10	-1.46702	5.29381e-05	-1.90776e-10	-1.50364
48876609	chr19:48876609:A:G	7.20908e-07	-1.32541	-1.50972	1.82909e-05	-1.05572	-1.51064
48876620	chr19:48876620:C:T	7.05542e-07	-1.34331	-1.51336	1.77539e-05	-1.08256	-1.5136
48876705	chr19:48876705:T:C	6.94923e-07	-1.37684	-1.495	1.75127e-05	-1.13102	-1.47881
48876731	chr19:48876731:C:T	6.89143e-07	-1.40385	-1.47634	1.67189e-05	-1.18163	-1.4746
48876889	chr19:48876889:G:A	3.53462e-06	-1.90776e-10	-1.24528	6.81749e-05	-1.90776e-10	-1.25069
48877272	chr19:48877272:C:T	3.33264e-06	-1.90776e-10	-1.30412	6.97821e-05	-1.90776e-10	-1.22739
48877390	chr19:48877390:C:T	2.92353e-06	-1.90776e-10	-1.4351	5.67511e-05	-1.90776e-10	-1.43409
48877608	chr19:48877608:G:A	7.67676e-07	-1.38869	-1.38358	1.99633e-05	-1.14911	-1.32976
48877832	chr19:48877832:C:T	5.91309e-07	-1.52064	-1.51266	1.12083e-05	-1.54281	-1.5133
48878011	chr19:48878011:TCTC:T	6.57309e-07	-1.42653	-1.50096	1.56649e-05	-1.21573	-1.50561
48878016	chr19:48878016:TCC:T	2.73046e-06	-1.90776e-10	-1.50342	5.28055e-05	-1.90776e-10	-1.50615
48878108	chr19:48878108:A:G	7.09787e-07	-1.35054	-1.50014	1.77647e-05	-1.10169	-1.49386
48878375	chr19:48878375:G:A	2.91401e-06	-1.90776e-10	-1.43836	5.6582e-05	-1.90776e-10	-1.43707
48878899	chr19:48878899:C:T	2.7854e-06	-1.90776e-10	-1.4835	5.36188e-05	-1.90776e-10	-1.49086
48878940	chr19:48878940:C:T	3.20063e-06	-1.90776e-10	-1.34454	6.40618e-05	-1.90776e-10	-1.31292
48879161	chr19:48879161:G:A	7.44672e-07	-1.3101	-1.4926	1.86613e-05	-1.0481	-1.49821
48879397	chr19:48879397:GC:AC	6.21123e-07	-1.47695	-1.50716	2.37279e-05	-0.85279	-1.45332
48879442	chr19:48879442:AG:A	4.64481e-06	-1.90776e-10	-0.972139	9.33573e-05	-1.90776e-10	-0.93633
48879651	chr19:48879651:C:T	2.70831e-06	-1.90776e-10	-1.51157	5.29673e-05	-1.90776e-10	-1.50309
48879712	chr19:48879712:G:A	6.45271e-07	-1.43602	-1.50996	2.53495e-05	-0.737174	-1.50283
48879813	chr19:48879813:C:A	2.70887e-06	-1.90776e-10	-1.51136	5.24359e-05	-1.90776e-10	-1.51317
48879988	chr19:48879988:C:T	6.72066e-06	-1.90776e-10	-0.602702	0.000121435	-1.90776e-10	-0.673386
48880012	chr19:48880012:C:T	7.59094e-07	-1.44157	-1.34195	1.31657e-05	-1.5527	-1.34245
48880395	chr19:48880395:T:C	2.16032e-05	-1.90776e-10	0.564952	0.000337747	-1.90776e-10	0.349533
48880429	chr19:48880429:C:G	6.49986e-07	-1.47091	-1.46778	1.15647e-05	-1.55423	-1.47058
48880432	chr19:48880432:G:A	2.87436e-05	-1.90776e-10	0.850527	0.000448873	-1.90776e-10	0.633976
48880731	chr19:48880731:G:A	2.81469e-06	-1.90776e-10	-1.47304	5.41234e-05	-1.90776e-10	-1.4815
48880817	chr19:48880817:T:A	6.87906e-07	-1.43646	-1.44553	1.16665e-05	-1.55277	-1.46327
48881015	chr19:48881015:T:C	3.06913e-06	-1.90776e-10	-1.38649	5.4829e-05	-1.90776e-10	-1.46854
48881529	chr19:48881529:C:A	1.90702e-05	-1.15131	1.59155	0.000325474	-1.40411	1.71663
48881666	chr19:48881666:G:A	3.80733e-06	-1.90776e-10	-1.17096	7.58205e-05	-1.90776e-10	-1.14439
48881678	chr19:48881678:G:A	2.66315e-06	-1.52838	-9.17177e-10	5.16101e-05	-1.52905	-9.17177e-10
48881897	chr19:48881897:A:G	5.73792e-07	-1.54964	-1.51373	1.37167e-05	-1.36113	-1.49302
48881974	chr19:48881974:G:A	2.31452e-05	-1.23992	1.87382	0.000344771	-1.4587	1.82882
48882222	chr19:48882222:G:A	3.06862e-06	-1.90776e-10	-1.38666	5.48236e-05	-1.90776e-10	-1.46864
48882680	chr19:48882680:G:A	6.3553e-06	-1.90776e-10	-0.6586	0.000109792	-1.90776e-10	-0.774178
48882706	chr19:48882706:A:C	6.3553e-06	-1.90776e-10	-0.6586	0.000109792	-1.90776e-10	-0.774178
48883239	chr19:48883239:A:G	7.15008e-06	-1.90776e-10	-0.540765	0.000123145	-1.90776e-10	-0.659398
48883490	chr19:48883490:T:G	2.87033e-06	-1.90776e-10	-1.45346	5.80074e-05	-1.90776e-10	-1.41219
48883545	chr19:48883545:A:C	2.70306e-06	-1.90776e-10	-1.5135	5.24058e-05	-1.90776e-10	-1.51375
48883601	chr19:48883601:A:G	2.70938e-06	-1.90776e-10	-1.51117	5.2425e-05	-1.90776e-10	-1.51338
48884232	chr19:48884232:G:A	4.22236e-06	-1.06749	-9.17177e-10	0.000114662	-0.730771	-9.17177e-10
48884383	chr19:48884383:C:G	2.81308e-06	-1.90776e-10	-1.47361	5.40744e-05	-1.90776e-10	-1.4824
48884386	chr19:48884386:A:G	1.03516e-05	-1.90776e-10	-0.170752	0.000170375	-1.90776e-10	-0.334761
48884500	chr19:48884500:G:A	9.57782e-07	-1.1294	-1.42162	5.70773e-05	-0.141276	-1.28708
48884678	chr19:48884678:G:A	2.80627e-06	-1.90776e-10	-1.47603	5.39998e-05	-1.90776e-10	-1.48378
48885052	chr19:48885052:C:T	5.21308e-06	-1.50437	0.64765	0.000109233	-1.55406	0.774776
48885205	chr19:48885205:A:T	1.82556e-06	-0.803154	-1.10285	3.69346e-05	-0.71172	-1.15189
48885314	chr19:48885314:C:T	2.81785e-06	-1.90776e-10	-1.47191	5.41977e-05	-1.90776e-10	-1.48013
48885397	chr19:48885397:C:A	6.15125e-06	-1.53986	0.848631	0.000154211	-1.41414	0.979696
48885712	chr19:48885712:C:T	2.83107e-06	-1.90776e-10	-1.46723	5.44319e-05	-1.90776e-10	-1.47581
48885752	chr19:48885752:G:A	2.70599e-06	-1.90776e-10	-1.51242	5.25161e-05	-1.90776e-10	-1.51164
48885774	chr19:48885774:A:G	2.81228e-06	-1.90776e-10	-1.47389	5.40996e-05	-1.90776e-10	-1.48194
48885784	chr19:48885784:C:T	2.88812e-06	-1.90776e-10	-1.44728	5.54683e-05	-1.90776e-10	-1.45695
48886037	chr19:48886037:T:C	2.73465e-06	-1.90776e-10	-1.50188	5.42214e-05	-1.90776e-10	-1.47969
48886078	chr19:48886078:G:A	3.27409e-06	-1.90776e-10	-1.32185	6.23404e-05	-1.90776e-10	-1.34015
48886167	chr19:48886167:G:A	6.19977e-06	-1.52925	0.845876	0.000134821	-1.54793	0.979114
48886255	chr19:48886255:G:A	1.2662e-06	-1.40749	-0.864379	2.34294e-05	-1.53718	-0.781594
48886364	chr19:48886364:C:T	2.8172e-06	-1.90776e-10	-1.47214	5.42196e-05	-1.90776e-10	-1.47972
48886584	chr19:48886584:C:T	2.81956e-06	-1.90776e-10	-1.47131	5.42275e-05	-1.90776e-10	-1.47957
48886677	chr19:48886677:A:G	1.85442e-06	-0.841713	-1.0486	3.71437e-05	-0.751518	-1.10645
48886911	chr19:48886911:A:C	3.10565e-06	-1.90776e-10	-1.37466	6.10411e-05	-1.90776e-10	-1.36122
48887481	chr19:48887481:T:C	2.10733e-06	-0.838406	-0.92406	4.14716e-05	-0.745489	-1.00227
48887544	chr19:48887544:T:C	8.90603e-06	-1.90776e-10	-0.32116	0.000177905	-1.90776e-10	-0.291514
48887621	chr19:48887621:A:G	1.74717e-06	-0.806731	-1.14316	3.53965e-05	-0.711162	-1.19499
48888028	chr19:48888028:G:A	3.30959e-06	-1.90776e-10	-1.31106	6.29628e-05	-1.90776e-10	-1.33022
48888113	chr19:48888113:C:T	2.9803e-06	-1.90776e-10	-1.41587	5.70873e-05	-1.90776e-10	-1.42818
48888328	chr19:48888328:A:G	3.48355e-06	-1.52183	0.261994	7.55715e-05	-1.55058	0.4029
48888478	chr19:48888478:T:C	3.0157e-06	-1.90776e-10	-1.40406	6.1216e-05	-1.90776e-10	-1.35835
48888939	chr19:48888939:G:A	2.70279e-06	-1.90776e-10	-1.5136	5.24063e-05	-1.90776e-10	-1.51374
48889125	chr19:48889125:C:T	2.72366e-06	-1.90776e-10	-1.50591	5.3682e-05	-1.90776e-10	-1.48969
48889126	chr19:48889126:G:A	6.18419e-06	0.823272	-1.50916	9.36561e-05	0.57168	-1.50481
48889172	chr19:48889172:C:T	1.14606e-05	-1.55374	1.48476	0.000285878	-1.50827	1.69108
48889291	chr19:48889291:C:T	1.18013e-06	-1.39883	-0.943433	2.17406e-05	-1.53305	-0.86053
48889610	chr19:48889610:C:G	0.000368599	3.40182	-9.17177e-10	0.0056691	3.17002	-9.17177e-10
48889817	chr19:48889817:T:C	2.7076e-06	-1.90776e-10	-1.51183	5.25425e-05	-1.90776e-10	-1.51114
48889942	chr19:48889942:G:A	2.91491e-06	-1.54531	0.107262	6.60358e-05	-1.53322	0.25065
48890758	chr19:48890758:A:G	2.84013e-06	-1.90776e-10	-1.46404	5.46572e-05	-1.90776e-10	-1.47168
48890875	chr19:48890875:G:A	3.11862e-06	-1.3705	-9.17177e-10	5.61692e-05	-1.44439	-9.17177e-10
48891246	chr19:48891246:C:A	4.54498e-06	-1.90776e-10	-0.993866	8.00733e-05	-1.90776e-10	-1.08982
48891539	chr19:48891539:A:G	2.8392e-06	-1.46437	-9.17177e-10	5.39752e-05	-1.48424	-9.17177e-10
48891556	chr19:48891556:GC:G	1.53746e-06	-1.01243	-1.06533	3.04237e-05	-0.929571	-1.12797
48891643	chr19:48891643:C:T	9.12902e-07	-1.12052	-1.4785	1.88927e-05	-1.03817	-1.49582
48891644	chr19:48891644:G:A	7.43157e-06	-1.90776e-10	-0.502151	0.000127011	-1.90776e-10	-0.628486
48891675	chr19:48891675:A:G	1.23465e-06	-1.43825	-0.858852	2.34699e-05	-1.54555	-0.7715
48891725	chr19:48891725:A:G	3.24295e-06	-1.90776e-10	-1.3314	6.38846e-05	-1.90776e-10	-1.31569
48891759	chr19:48891759:A:G	3.33339e-06	-1.90776e-10	-1.3039	6.54976e-05	-1.90776e-10	-1.29075
48891841	chr19:48891841:T:C	3.2938e-06	-1.90776e-10	-1.31585	6.48908e-05	-1.90776e-10	-1.30006
48892010	chr19:48892010:A:G	1.12929e-06	-1.46111	-0.925192	2.17344e-05	-1.55112	-0.842743
48892416	chr19:48892416:A:C	2.04893e-06	-0.960725	-0.829844	6.78665e-05	-0.56953	-0.685692
48892532	chr19:48892532:C:T	1.08746e-06	-1.42493	-0.999115	1.93657e-05	-1.54231	-0.966955
48892534	chr19:48892534:T:C	1.08277e-06	-1.40899	-1.01938	1.90419e-05	-1.53713	-0.988988
48892539	chr19:48892539:T:C	2.95553e-06	-1.90776e-10	-1.42421	6.02229e-05	-1.90776e-10	-1.37471
48892567	chr19:48892567:G:A	3.42157e-06	-1.27779	-9.17177e-10	6.80334e-05	-1.25276	-9.17177e-10
48892655	chr19:48892655:C:G	2.80411e-06	-1.90776e-10	-1.4768	9.10038e-05	-1.90776e-10	-0.961862
48892658	chr19:48892658:C:T	2.7037e-06	-1.90776e-10	-1.51327	5.25688e-05	-1.90776e-10	-1.51064
48892661	chr19:48892661:A:G	1.1089e-06	-1.43084	-0.973676	1.98657e-05	-1.54383	-0.939935
48892676	chr19:48892676:T:C	4.48677e-06	-1.19258	0.185826	0.000120873	-0.818925	0.1409
48892703	chr19:48892703:C:T	8.8161e-07	-1.12023	-1.51367	4.64869e-05	-0.141198	-1.49239
48892737	chr19:48892737:C:T	2.76048e-06	-1.90776e-10	-1.49249	5.32538e-05	-1.90776e-10	-1.49769
48892852	chr19:48892852:A:G	2.73146e-06	-1.50305	-9.17177e-10	5.58723e-05	-1.44969	-9.17177e-10
48893242	chr19:48893242:C:T	1.76618e-06	-1.53889	-0.400183	3.56052e-05	-1.53374	-0.36653
48893366	chr19:48893366:C:T	2.26388e-06	-1.01312	-0.677692	7.39417e-05	-0.645169	-0.524318
48893480	chr19:48893480:G:A	2.45935e-06	-0.870278	-0.737713	8.36638e-05	-0.455377	-0.590581
48893667	chr19:48893667:C:A	1.48476e-06	-1.39507	-0.717571	2.74573e-05	-1.53058	-0.629549
48893846	chr19:48893846:G:A	4.08117e-06	-1.10151	-9.17177e-10	5.25879e-05	-1.51028	-9.17177e-10
48893957	chr19:48893957:C:T	9.08792e-07	-1.18056	-1.42296	5.0821e-05	-0.25196	-1.29249
48894093	chr19:48894093:C:A	8.46327e-07	-1.16127	-1.51347	4.34588e-05	-0.217038	-1.48391
48894266	chr19:48894266:G:C	1.37473e-06	-1.17754	-1.01209	2.6027e-05	-1.13157	-1.08206
48894375	chr19:48894375:G:T	9.93262e-07	-1.39216	-1.12249	1.72401e-05	-1.53064	-1.09489
48894639	chr19:48894639:CCAA:C	8.5573e-07	-1.15071	-1.51298	4.44833e-05	-0.197662	-1.47999
48894760	chr19:48894760:AT:A	9.10749e-07	-1.17946	-1.42191	5.10494e-05	-0.249195	-1.29077
48894997	chr19:48894997:C:T	2.99839e-06	-1.90776e-10	-1.40981	6.07155e-05	-1.90776e-10	-1.36657
48895148	chr19:48895148:C:T	1.13163e-05	-1.41163	1.32998	0.000190604	-1.53719	1.31462
48895581	chr19:48895581:C:G	3.59474e-06	-1.90776e-10	-1.22842	6.75555e-05	-1.90776e-10	-1.25981
48895590	chr19:48895590:A:G	9.92791e-07	-1.1507	-1.36442	5.67006e-05	-0.199239	-1.23574
48895722	chr19:48895722:A:C	2.62863e-06	-1.54143	-9.17177e-10	5.1842e-05	-1.52456	-9.17177e-10
48896371	chr19:48896371:CCA:C	1.4139e-06	-1.39284	-0.768695	2.60535e-05	-1.52971	-0.682902
48896419	chr19:48896419:T:C	8.48302e-07	-1.16183	-1.51058	4.41557e-05	-0.219665	-1.46538
48896564	chr19:48896564:G:A	1.99793e-06	-0.884326	-0.931454	6.68304e-05	-0.473172	-0.797434
48896677	chr19:48896677:G:A	2.72307e-06	-1.90776e-10	-1.50613	5.2609e-05	-1.90776e-10	-1.50988
48896721	chr19:48896721:T:C	8.29958e-07	-1.18475	-1.50952	4.24902e-05	-0.262275	-1.46122
48896731	chr19:48896731:T:C	8.41824e-07	-1.17042	-1.50966	4.36022e-05	-0.235959	-1.4617
48896743	chr19:48896743:C:T	8.3837e-07	-1.17447	-1.50971	4.32771e-05	-0.243244	-1.4619
48897079	chr19:48897079:G:A	1.21956e-06	-1.39997	-0.909428	2.14037e-05	-1.53405	-0.875153
48897119	chr19:48897119:A:G	2.70521e-06	-1.90776e-10	-1.51271	5.24071e-05	-1.90776e-10	-1.51372
48897254	chr19:48897254:T:C	8.25297e-07	-1.19019	-1.50971	4.20171e-05	-0.272791	-1.4619
48897377	chr19:48897377:C:T	1.15538e-06	-1.43903	-0.924433	2.11874e-05	-1.54551	-0.873848
48897518	chr19:48897518:G:A	1.14743e-06	-1.39948	-0.970888	2.00891e-05	-1.53382	-0.938767
48897545	chr19:48897545:C:T	2.77784e-06	-1.90776e-10	-1.48622	5.35598e-05	-1.90776e-10	-1.49196
48897783	chr19:48897783:C:T	2.7107e-06	-1.90776e-10	-1.51068	5.32598e-05	-1.90776e-10	-1.49758
48897799	chr19:48897799:T:G	2.73135e-06	-1.90776e-10	-1.50309	5.30541e-05	-1.90776e-10	-1.50145
48897843	chr19:48897843:A:G	2.75062e-06	-1.90776e-10	-1.49606	5.30992e-05	-1.90776e-10	-1.5006
48898127	chr19:48898127:C:A	8.53686e-07	-1.1551	-1.51098	4.44511e-05	-0.212105	-1.46627
48898187	chr19:48898187:C:T	1.39333e-06	-0.850052	-1.32614	4.29197e-05	-0.451126	-1.26231
48898380	chr19:48898380:G:A	1.14518e-05	-1.50953	1.43979	0.000264887	-1.32489	1.43143
48898695	chr19:48898695:A:C	9.30644e-07	-1.07084	-1.50893	5.20348e-05	-0.0621975	-1.45865
48898802	chr19:48898802:C:A	1.4227e-06	-0.804086	-1.35125	4.41007e-05	-0.394193	-1.29209
48898995	chr19:48898995:T:C	2.86639e-06	-1.90776e-10	-1.45483	5.58422e-05	-1.90776e-10	-1.45023
48899182	chr19:48899182:C:A	2.70718e-06	-1.90776e-10	-1.51198	5.25438e-05	-1.90776e-10	-1.51112
48899247	chr19:48899247:C:A	2.73031e-06	-1.90776e-10	-1.50348	5.3033e-05	-1.90776e-10	-1.50185
48899248	chr19:48899248:G:A	2.74311e-06	-1.90776e-10	-1.4988	5.32974e-05	-1.90776e-10	-1.49688
48899429	chr19:48899429:G:T	9.39371e-07	-1.05805	-1.51239	5.24876e-05	-0.0397678	-1.47242
48899508	chr19:48899508:T:C	8.97433e-07	-1.1184	-1.4977	4.93329e-05	-0.145691	-1.42848
48899752	chr19:48899752:T:A	9.00539e-07	-1.10646	-1.50619	4.9333e-05	-0.124092	-1.45008
48899798	chr19:48899798:A:G	8.68768e-07	-1.14049	-1.50808	4.60842e-05	-0.186328	-1.45597
48899884	chr19:48899884:A:G	9.21754e-07	-1.07917	-1.5102	5.10573e-05	-0.0766581	-1.46316
48899907	chr19:48899907:G:C	1.02469e-05	-1.49845	1.31754	0.000237809	-1.31072	1.30942
48899921	chr19:48899921:G:T	7.46527e-07	-1.32406	-1.47615	3.321e-05	-0.562884	-1.40703
48900279	chr19:48900279:G:T	8.47006e-06	-1.90776e-10	-0.371351	0.000143526	-1.90776e-10	-0.506249
48900308	chr19:48900308:A:C	1.08407e-06	-1.40714	-1.02002	1.98614e-05	-1.53626	-0.94773
48900335	chr19:48900335:T:C	3.92e-06	-1.90776e-10	-1.1418	7.77642e-05	-1.90776e-10	-1.11908
48900420	chr19:48900420:G:C	1.16756e-06	-1.41845	-0.934523	2.18817e-05	-1.54003	-0.847082
48900584	chr19:48900584:G:A	3.0293e-06	-1.39956	-9.17177e-10	5.23011e-05	-1.51575	-9.17177e-10
48900668	chr19:48900668:T:C	7.81867e-06	-0.451374	-9.17177e-10	0.000145081	-0.49547	-9.17177e-10
48901110	chr19:48901110:CCTGACT:C	7.76802e-06	-1.53812	1.08025	0.000151337	-1.54095	1.0877
48901136	chr19:48901136:C:T	1.04385e-06	-1.45869	-1.00628	2.00772e-05	-1.55054	-0.922643
48901191	chr19:48901191:A:T	3.04224e-06	-1.90776e-10	-1.39529	5.84379e-05	-1.90776e-10	-1.4048
48901278	chr19:48901278:T:G	8.45678e-07	-1.16295	-1.51255	4.16054e-05	-0.238959	-1.50557
48901327	chr19:48901327:C:T	4.84559e-06	-1.90776e-10	-0.929819	0.000109014	-1.90776e-10	-0.781283
48902311	chr19:48902311:A:G	6.16679e-06	-1.90776e-10	-0.68871	0.000123701	-1.90776e-10	-0.6549
48902918	chr19:48902918:A:T	1.16175e-06	-0.880735	-1.47723	3.24415e-05	-0.493196	-1.50013
48902956	chr19:48902956:T:C	7.21587e-06	-1.42556	0.89395	0.000215256	-1.19569	1.09476
48904102	chr19:48904102:G:A	8.25684e-06	-0.396847	-9.17177e-10	0.000118878	-0.694666	-9.17177e-10
48904148	chr19:48904148:T:C	2.75889e-06	-1.90776e-10	-1.49306	5.31912e-05	-1.90776e-10	-1.49887
48904403	chr19:48904403:G:A	1.02311e-06	-0.975022	-1.51002	5.75087e-05	0.0848873	-1.50572
48904476	chr19:48904476:C:T	8.09369e-07	-1.21252	-1.50687	3.78572e-05	-0.327254	-1.51169
48904690	chr19:48904690:A:G	8.4589e-07	-1.16719	-1.50806	4.10063e-05	-0.247793	-1.51125
48904758	chr19:48904758:G:A	9.99254e-07	-1.43475	-1.07389	1.87537e-05	-1.5445	-0.996876
48904764	chr19:48904764:C:T	3.35613e-06	-1.90776e-10	-1.2971	6.28383e-05	-1.90776e-10	-1.3322
48904972	chr19:48904972:TG:T	9.69151e-07	-1.46792	-1.0713	1.8771e-05	-1.55206	-0.988385
48904988	chr19:48904988:C:T	3.33105e-06	-1.90776e-10	-1.3046	6.51614e-05	-1.90776e-10	-1.2959
48905046	chr19:48905046:C:T	9.72391e-07	-1.54886	-0.987029	2.24955e-05	-1.55094	-0.808506
48905144	chr19:48905144:G:C	3.65197e-06	-1.21262	-9.17177e-10	7.29706e-05	-1.18271	-9.17177e-10
48905686	chr19:48905686:T:C	9.57301e-07	-1.04994	-1.50159	5.08373e-05	-0.0328379	-1.51129
48905747	chr19:48905747:T:C	8.68396e-07	-1.14728	-1.50172	4.23717e-05	-0.212794	-1.51349
48905769	chr19:48905769:G:A	3.75006e-06	-1.18612	-9.17177e-10	5.71633e-05	-1.42685	-9.17177e-10
48905964	chr19:48905964:TGTGCTAGGCAG:T	8.09561e-07	-1.40048	-1.31868	1.41427e-05	-1.5331	-1.29047
48906196	chr19:48906196:G:A	6.13966e-06	-1.90776e-10	-0.693119	0.000106567	-1.90776e-10	-0.803994
48906211	chr19:48906211:T:C	1.11157e-06	-1.42184	-0.980275	1.99213e-05	-1.55425	-0.926726
48906934	chr19:48906934:G:T	1.12553e-06	-0.877765	-1.51187	3.24624e-05	-0.487143	-1.50554
48907005	chr19:48907005:C:T	6.78113e-06	-0.593745	-9.17177e-10	0.000198786	-0.180536	-9.17177e-10
48907040	chr19:48907040:T:C	2.68919e-06	-1.55036	0.0317077	6.01605e-05	-1.52743	0.151684
48907338	chr19:48907338:C:T	2.38816e-06	-1.55339	-0.0839748	5.36252e-05	-1.51674	0.0259912
48907713	chr19:48907713:T:C	1.23119e-06	-1.14973	-1.15018	2.47541e-05	-1.06831	-1.19546
48907775	chr19:48907775:A:G	2.51139e-06	-1.47608	-0.110969	6.53136e-05	-1.28358	-0.00998338
48907941	chr19:48907941:T:G	3.37503e-06	0.178621	-1.47011	5.4338e-05	0.016441	-1.49398
48908033	chr19:48908033:G:T	6.52005e-06	-1.90776e-10	-0.633007	0.000113268	-1.90776e-10	-0.743003
48908192	chr19:48908192:G:A	2.85209e-06	-1.90776e-10	-1.45984	5.60753e-05	-1.90776e-10	-1.44607
48908303	chr19:48908303:T:C	9.05387e-07	-1.11155	-1.49573	4.53954e-05	-0.144222	-1.51313
48908602	chr19:48908602:C:T	2.7919e-06	-1.90776e-10	-1.48117	5.57556e-05	-1.90776e-10	-1.45179
48908844	chr19:48908844:C:A	9.08872e-07	-1.10699	-1.49645	4.58372e-05	-0.134658	-1.51301
48909162	chr19:48909162:C:T	2.77782e-06	-1.90776e-10	-1.48622	5.53401e-05	-1.90776e-10	-1.45927
48909248	chr19:48909248:TA:T	8.37678e-06	-0.382426	-9.17177e-10	0.000151824	-0.450039	-9.17177e-10
48909283	chr19:48909283:C:T	2.90556e-06	-1.90776e-10	-1.44126	5.74538e-05	-1.90776e-10	-1.42178
48909397	chr19:48909397:G:A	5.23906e-06	-0.851747	-9.17177e-10	9.85267e-05	-0.882436	-9.17177e-10
48909979	chr19:48909979:T:C	5.67763e-06	-1.90776e-10	-0.771355	0.000117282	-1.90776e-10	-0.708179
48910002	chr19:48910002:T:C	1.15999e-06	-1.15861	-1.20087	1.73782e-05	-1.42953	-1.18802
48910102	chr19:48910102:C:T	3.44345e-06	-1.27142	-9.17177e-10	7.21736e-05	-1.19369	-9.17177e-10
48910242	chr19:48910242:A:G	2.73441e-06	-1.90776e-10	-1.50197	5.39487e-05	-1.90776e-10	-1.48473
48910562	chr19:48910562:T:C	8.3351e-07	-1.17839	-1.51161	3.54931e-05	-0.3914	-1.51203
48910634	chr19:48910634:G:A	3.54561e-06	-1.90776e-10	-1.24218	7.22542e-05	-1.90776e-10	-1.19257
48910665	chr19:48910665:C:G	2.72457e-06	-1.90776e-10	-1.50558	5.28466e-05	-1.90776e-10	-1.50537
48911328	chr19:48911328:G:A	2.89582e-06	-1.90776e-10	-1.44462	5.61859e-05	-1.90776e-10	-1.4441
48911562	chr19:48911562:C:T	4.32809e-06	-1.90776e-10	-1.04276	8.97128e-05	-1.90776e-10	-0.97615
48911639	chr19:48911639:C:T	2.82882e-06	-1.90776e-10	-1.46803	5.51607e-05	-1.90776e-10	-1.46251
48911704	chr19:48911704:CTCT:C	2.70535e-06	-1.90776e-10	-1.51266	5.28751e-05	-1.90776e-10	-1.50483
48911874	chr19:48911874:C:T	1.15298e-06	-1.07299	-1.29255	4.83616e-05	-0.234404	-1.35965
48912225	chr19:48912225:T:C	1.49205e-06	-0.695182	-1.41256	7.90412e-05	0.362965	-1.46576
48912377	chr19:48912377:G:T	2.52512e-06	-1.48374	-0.0978631	4.32167e-05	-1.55135	-0.155189
48912714	chr19:48912714:T:TA	2.29319e-06	-1.55317	-0.124776	7.97008e-05	-1.3343	0.239819
48912914	chr19:48912914:C:T	2.70509e-06	-1.51275	-9.17177e-10	5.04836e-05	-1.55112	-9.17177e-10
48913199	chr19:48913199:G:A	1.02657e-06	-0.981546	-1.50012	2.09655e-05	-0.981025	-1.44886
48913304	chr19:48913304:A:C	4.83237e-06	-1.90776e-10	-0.932552	7.97544e-05	-1.90776e-10	-1.09381
48913679	chr19:48913679:C:T	8.41516e-07	-1.19722	-1.48322	2.01114e-05	-0.960008	-1.51147
48913817	chr19:48913817:G:A	7.41677e-07	-1.55411	-1.25262	1.48401e-05	-1.51941	-1.25602
48913941	chr19:48913941:G:C	2.8763e-06	-1.90776e-10	-1.45139	5.65738e-05	-1.90776e-10	-1.43722
48913971	chr19:48913971:T:C	5.15203e-06	-1.90776e-10	-0.868498	0.000100024	-1.90776e-10	-0.867356
48913989	chr19:48913989:A:G	1.91512e-06	-1.36045	-0.497661	3.1353e-05	-1.29626	-0.731187
48914068	chr19:48914068:C:T	2.76639e-06	-1.90776e-10	-1.49034	5.2468e-05	-1.90776e-10	-1.51256
48914230	chr19:48914230:A:C	9.43077e-07	-1.3245	-1.24199	1.99971e-05	-1.25432	-1.22285
48914401	chr19:48914401:T:C	5.21821e-06	-0.152861	-0.702874	7.72551e-05	-0.448846	-0.676805
48914432	chr19:48914432:C:G	5.96873e-06	-1.90776e-10	-0.721354	7.98715e-05	-1.90776e-10	-1.09234
48914616	chr19:48914616:G:A	4.03768e-06	-1.90776e-10	-1.11222	6.09953e-05	-1.90776e-10	-1.36197
48914684	chr19:48914684:T:C	8.91506e-07	-1.27728	-1.34545	1.87009e-05	-1.21875	-1.32545
48914796	chr19:48914796:AT:A	2.9709e-06	-1.41902	-9.17177e-10	5.33169e-05	-1.49651	-9.17177e-10
48914797	chr19:48914797:T:A	8.62765e-07	-1.20211	-1.45339	1.90728e-05	-1.02062	-1.50388
48914981	chr19:48914981:G:T	2.80975e-06	-1.90776e-10	-1.47479	5.47832e-05	-1.90776e-10	-1.46938
48915007	chr19:48915007:G:A	2.79264e-06	-1.4809	-9.17177e-10	5.54463e-05	-1.45735	-9.17177e-10
48915111	chr19:48915111:G:A	4.33262e-06	-1.90776e-10	-1.04172	6.39207e-05	-1.90776e-10	-1.31512
48915403	chr19:48915403:T:C	1.44013e-06	-0.851512	-1.29164	3.34331e-05	-0.678462	-1.28475
48915412	chr19:48915412:C:T	2.74851e-06	-1.90776e-10	-1.49683	5.49497e-05	-1.90776e-10	-1.46634
48915429	chr19:48915429:C:T	2.7024e-06	-1.90776e-10	-1.51375	5.24085e-05	-1.90776e-10	-1.5137
48915728	chr19:48915728:T:C	1.07314e-05	-1.90776e-10	-0.134718	0.000203643	-1.90776e-10	-0.156394
48915755	chr19:48915755:C:T	3.43203e-06	-1.90776e-10	-1.27474	6.87304e-05	-1.90776e-10	-1.24257
48915761	chr19:48915761:G:A	9.46056e-07	-1.13001	-1.43333	2.15134e-05	-0.957976	-1.44611
48916010	chr19:48916010:A:G	2.94286e-06	-0.817103	-0.611403	5.26967e-05	-0.580722	-0.92749
48916051	chr19:48916051:A:G	2.71782e-06	-1.90776e-10	-1.50806	5.26539e-05	-1.90776e-10	-1.50902
48916393	chr19:48916393:G:A	4.59218e-06	-1.90776e-10	-0.983534	6.64056e-05	-1.90776e-10	-1.27698
48916583	chr19:48916583:GC:G	5.96477e-07	-1.55245	-1.47215	1.15799e-05	-1.55164	-1.47186
48916646	chr19:48916646:A:G	2.18907e-06	-1.50262	-0.221788	5.20373e-05	-1.41312	-0.107683
48916654	chr19:48916654:A:C	1.04911e-06	-0.946915	-1.51304	2.53823e-05	-0.739301	-1.49941
48917684	chr19:48917684:C:T	5.16182e-06	-1.90776e-10	-0.866599	7.20116e-05	-1.90776e-10	-1.19594
48917696	chr19:48917696:A:G	1.01694e-05	-1.90776e-10	-0.188509	0.000204508	-1.90776e-10	-0.152158
48917797	chr19:48917797:A:G	1.76655e-06	-0.507653	-1.43121	3.67965e-05	-0.377038	-1.49032
48917879	chr19:48917879:A:ATGATC	6.03583e-07	-1.53544	-1.47732	1.24846e-05	-1.47003	-1.47824
48917894	chr19:48917894:C:T	3.27531e-06	-1.90776e-10	-1.32148	6.08335e-05	-1.90776e-10	-1.36462
48918471	chr19:48918471:A:T	1.592e-06	-0.707666	-1.33523	3.48437e-05	-0.478403	-1.44349
48918572	chr19:48918572:A:G	1.43669e-06	-0.771466	-1.37408	3.12031e-05	-0.670517	-1.36173
48918646	chr19:48918646:A:G	3.15367e-06	-1.42223	0.0629043	7.88348e-05	-1.30258	0.19717
48918709	chr19:48918709:T:C	1.80002e-06	-0.438113	-1.48198	3.82398e-05	-0.31682	-1.51207
48919175	chr19:48919175:C:T	1.13713e-05	-0.0767987	-9.17177e-10	0.000222841	-0.0663057	-9.17177e-10
48919180	chr19:48919180:A:T	6.31112e-07	-1.51269	-1.45547	1.18662e-05	-1.54447	-1.4546
48919395	chr19:48919395:C:T	6.43055e-07	-1.51242	-1.437	1.21379e-05	-1.54203	-1.4344
48919514	chr19:48919514:A:G	9.24466e-06	-0.0754556	-0.208388	0.000145819	-0.372386	-0.118013
48919607	chr19:48919607:A:G	2.88203e-06	-1.90776e-10	-1.44939	5.66769e-05	-1.90776e-10	-1.4354
48919608	chr19:48919608:G:T	2.87639e-06	-1.90776e-10	-1.45135	5.65551e-05	-1.90776e-10	-1.43755
48919871	chr19:48919871:C:T	3.59174e-06	-1.90776e-10	-1.22925	7.40231e-05	-1.90776e-10	-1.16839
48919875	chr19:48919875:C:T	5.84522e-07	-1.55043	-1.49442	1.13373e-05	-1.54478	-1.49988
48919968	chr19:48919968:C:A	3.47027e-06	-1.90776e-10	-1.26366	6.97292e-05	-1.90776e-10	-1.22814
48919997	chr19:48919997:G:T	6.46409e-06	-1.90776e-10	-0.641626	0.000133222	-1.90776e-10	-0.580743
48920058	chr19:48920058:C:T	1.98615e-06	-1.52207	-0.299616	4.12404e-05	-1.51331	-0.240036
48920168	chr19:48920168:C:T	2.93498e-06	-1.90776e-10	-1.43119	5.66367e-05	-1.90776e-10	-1.43611
48920270	chr19:48920270:A:G	3.002e-06	-1.90776e-10	-1.40861	5.90879e-05	-1.90776e-10	-1.39374
48920378	chr19:48920378:G:C	2.75689e-06	-1.90776e-10	-1.49378	5.33136e-05	-1.90776e-10	-1.49657
48920526	chr19:48920526:G:A	2.50217e-06	-0.765728	-0.825002	6.40441e-05	-0.395561	-0.917631
48920599	chr19:48920599:T:C	6.28592e-07	-1.46653	-1.50563	1.29121e-05	-1.41982	-1.49478
48920877	chr19:48920877:C:T	6.83268e-07	-1.40989	-1.47887	1.43039e-05	-1.45111	-1.36112
48920904	chr19:48920904:C:T	5.32928e-05	-1.90776e-10	1.46791	0.00113505	-1.90776e-10	1.56166
48920960	chr19:48920960:G:A	6.49928e-07	-1.55349	-1.38529	1.5366e-05	-1.5452	-1.19541
48920990	chr19:48920990:C:T	5.87954e-07	-1.55407	-1.48493	1.26165e-05	-1.55371	-1.38404
48921097	chr19:48921097:C:T	1.14995e-06	-1.00942	-1.35875	2.6167e-05	-0.726018	-1.48225
48921098	chr19:48921098:A:G	3.13342e-06	-1.90776e-10	-1.36576	6.25221e-05	-1.90776e-10	-1.33724
48921124	chr19:48921124:C:A	1.10452e-06	-1.0402	-1.36827	2.50297e-05	-0.766072	-1.48663
48921163	chr19:48921163:A:G	3.41849e-06	-1.90776e-10	-1.27869	7.22363e-05	-1.90776e-10	-1.19282
48921382	chr19:48921382:C:T	5.08514e-06	-1.90776e-10	-0.881565	0.000104274	-1.90776e-10	-0.825744
48921668	chr19:48921668:C:T	1.08851e-06	-1.04592	-1.37716	2.47553e-05	-0.773793	-1.48993
48922001	chr19:48922001:G:A	5.00176e-06	-1.90776e-10	-0.898099	9.71693e-05	-1.90776e-10	-0.896309
48922007	chr19:48922007:G:C	4.88516e-06	-1.90776e-10	-0.921687	9.4929e-05	-1.90776e-10	-0.919634
48922085	chr19:48922085:C:T	2.86567e-06	-1.90776e-10	-1.45509	5.6398e-05	-1.90776e-10	-1.44033
48922280	chr19:48922280:G:A	2.87881e-06	-1.90776e-10	-1.45051	5.66753e-05	-1.90776e-10	-1.43542
48922289	chr19:48922289:G:A	2.8955e-06	-1.90776e-10	-1.44473	5.7034e-05	-1.90776e-10	-1.42912
48922319	chr19:48922319:C:T	4.35058e-06	-1.90776e-10	-1.03758	8.56697e-05	-1.90776e-10	-1.02226
48922394	chr19:48922394:C:G	3.90809e-06	-1.90776e-10	-1.14484	7.39116e-05	-1.90776e-10	-1.16989
48922515	chr19:48922515:T:C	7.04095e-07	-1.38339	-1.47534	1.45465e-05	-1.29809	-1.49732
48922563	chr19:48922563:G:A	2.71043e-06	-1.90776e-10	-1.51078	5.25954e-05	-1.90776e-10	-1.51014
48922581	chr19:48922581:G:A	1.10555e-06	-1.07192	-1.33563	2.44507e-05	-0.805105	-1.471
48922594	chr19:48922594:C:A	3.15104e-06	-1.90776e-10	-1.36016	6.21885e-05	-1.90776e-10	-1.34259
48922765	chr19:48922765:T:C	2.86039e-06	-1.90776e-10	-1.45693	5.24811e-05	-1.90776e-10	-1.51231
48922808	chr19:48922808:T:G	2.70774e-06	-1.90776e-10	-1.51177	5.24833e-05	-1.90776e-10	-1.51227
48922842	chr19:48922842:G:A	1.22324e-06	-0.985409	-1.32098	2.74843e-05	-0.695622	-1.46353
48923139	chr19:48923139:C:G	2.6277e-06	-1.54178	-9.17177e-10	5.98785e-05	-1.38045	-9.17177e-10
48923210	chr19:48923210:G:A	3.61588e-06	-1.90776e-10	-1.22255	7.02017e-05	-1.90776e-10	-1.22139
48923230	chr19:48923230:T:C	3.71022e-06	-1.90776e-10	-1.1968	7.03103e-05	-1.90776e-10	-1.21984
48923231	chr19:48923231:T:C	1.38747e-05	1.21838	-1.0962	0.000161774	0.600697	-0.987263
48923241	chr19:48923241:G:A	3.71318e-06	-1.90776e-10	-1.196	7.03779e-05	-1.90776e-10	-1.21888
48923606	chr19:48923606:G:A	3.89708e-06	-1.90776e-10	-1.14766	7.95527e-05	-1.90776e-10	-1.09634
48923644	chr19:48923644:C:T	3.94844e-06	-1.90776e-10	-1.13457	7.46392e-05	-1.90776e-10	-1.1601
48924050	chr19:48924050:G:A	9.44314e-06	-1.27189	1.00929	0.000215011	-1.25694	1.15486
48924356	chr19:48924356:G:A	1.2761e-05	-1.90776e-10	0.0385078	0.000272516	-1.90776e-10	0.134933
48924397	chr19:48924397:ACT:A	3.26608e-06	-1.90776e-10	-1.3243	6.23429e-05	-1.90776e-10	-1.34011
48924489	chr19:48924489:A:G	6.29348e-06	-1.45163	0.783255	0.000125366	-1.36928	0.727755
48924897	chr19:48924897:A:G	8.36717e-07	-1.17317	-1.51299	1.60817e-05	-1.18503	-1.51005
48925811	chr19:48925811:C:T	2.39706e-06	-1.47865	-0.154995	5.16468e-05	-1.40388	-0.124458
48925889	chr19:48925889:AAAAT:A	4.52987e-06	-1.90776e-10	-0.997196	9.67593e-05	-1.90776e-10	-0.900537
48925943	chr19:48925943:T:C	2.83895e-06	-1.90776e-10	-1.46445	5.56823e-05	-1.90776e-10	-1.4531
48926108	chr19:48926108:C:T	2.76941e-06	-1.48925	-9.17177e-10	5.21385e-05	-1.51886	-9.17177e-10
48926220	chr19:48926220:C:G	2.83985e-06	-1.90776e-10	-1.46414	5.47699e-05	-1.90776e-10	-1.46962
48926330	chr19:48926330:TCTCAGAACAAAACAAA:T	1.19177e-05	-1.90776e-10	-0.0298656	0.00024296	-1.90776e-10	0.020134
48926775	chr19:48926775:C:T	7.80324e-07	-1.50892	-1.24702	1.43436e-05	-1.51727	-1.29219
48926814	chr19:48926814:G:A	4.68923e-06	-1.90776e-10	-0.962621	9.06059e-05	-1.90776e-10	-0.966245
48926922	chr19:48926922:C:G	6.56746e-06	-1.90776e-10	-0.625761	0.000113803	-1.90776e-10	-0.738297
48927106	chr19:48927106:T:C	2.93453e-06	-1.90776e-10	-1.43134	5.68042e-05	-1.90776e-10	-1.43315
48927175	chr19:48927175:C:T	3.12883e-06	-1.90776e-10	-1.36723	5.82466e-05	-1.90776e-10	-1.40808
48927424	chr19:48927424:A:G	9.07239e-06	-1.90776e-10	-0.302653	0.000170795	-1.90776e-10	-0.332298
48927454	chr19:48927454:A:G	5.95696e-06	-1.90776e-10	-0.723328	0.000114823	-1.90776e-10	-0.72937
48927667	chr19:48927667:T:C	3.01593e-06	-1.90776e-10	-1.40398	5.82877e-05	-1.90776e-10	-1.40737
48927717	chr19:48927717:G:A	1.21182e-06	-0.818199	-1.49757	3.66464e-05	-0.450469	-1.42098
48927802	chr19:48927802:GA:G	1.8126e-06	-0.516823	-1.3963	2.86403e-05	-0.806028	-1.31192
48927887	chr19:48927887:G:T	1.17825e-05	-0.041271	-9.17177e-10	0.000167252	-0.353261	-9.17177e-10
48928119	chr19:48928119:A:C	3.28577e-06	-1.90776e-10	-1.31829	6.28693e-05	-1.90776e-10	-1.33171
48928145	chr19:48928145:A:C	3.27517e-06	-1.90776e-10	-1.32152	6.26675e-05	-1.90776e-10	-1.33492
48928366	chr19:48928366:C:T	3.06683e-06	-1.90776e-10	-1.38724	6.12194e-05	-1.90776e-10	-1.3583
48928494	chr19:48928494:T:C	3.46661e-06	-1.90776e-10	-1.26471	7.22339e-05	-1.90776e-10	-1.19285
48928685	chr19:48928685:G:A	1.07945e-06	-1.20307	-1.22837	2.43823e-05	-0.907934	-1.37097
48928817	chr19:48928817:C:T	1.15368e-06	-0.870003	-1.49493	1.54918e-05	-1.22582	-1.50663
48928875	chr19:48928875:G:A	7.2993e-06	0.894726	-1.41484	8.09355e-05	0.37633	-1.45544
48928962	chr19:48928962:T:A	1.63616e-06	-0.643331	-1.37221	2.53884e-05	-0.930442	-1.30803
48929006	chr19:48929006:T:A	4.85681e-06	-0.927508	-9.17177e-10	0.000106426	-0.805313	-9.17177e-10
48929116	chr19:48929116:T:C	3.1906e-06	-1.90776e-10	-1.34768	6.19033e-05	-1.90776e-10	-1.34719
48929268	chr19:48929268:A:G	2.77302e-06	-1.90776e-10	-1.48795	5.39046e-05	-1.90776e-10	-1.48555
48929410	chr19:48929410:T:C	5.00264e-06	-1.90776e-10	-0.897924	9.76665e-05	-1.90776e-10	-0.891205
48929534	chr19:48929534:C:T	3.39571e-06	-1.90776e-10	-1.28538	6.63317e-05	-1.90776e-10	-1.27809
48929990	chr19:48929990:C:T	1.35633e-06	-0.776128	-1.42697	4.37452e-05	-0.440114	-1.25427
48930330	chr19:48930330:G:A	3.05245e-06	-1.39194	-9.17177e-10	6.19214e-05	-1.3469	-9.17177e-10
48930458	chr19:48930458:A:C	7.07283e-07	-1.35456	-1.49966	1.24847e-05	-1.44947	-1.49879
48930679	chr19:48930679:T:C	7.97081e-07	-1.23134	-1.50335	2.05513e-05	-0.956003	-1.49384
48931142	chr19:48931142:C:T	3.5859e-06	-1.23088	-9.17177e-10	5.74116e-05	-1.42252	-9.17177e-10
48931533	chr19:48931533:T:C	2.74644e-06	-1.90776e-10	-1.49758	5.27859e-05	-1.90776e-10	-1.50652
48931845	chr19:48931845:A:G	2.82737e-06	-1.90776e-10	-1.46854	5.44803e-05	-1.90776e-10	-1.47492
48932108	chr19:48932108:G:C	3.29997e-06	-1.90776e-10	-1.31398	6.56508e-05	-1.90776e-10	-1.28841
48932149	chr19:48932149:G:A	5.85083e-07	-1.55409	-1.4898	1.38325e-05	-1.4634	-1.38234
48932320	chr19:48932320:C:A	2.79925e-06	-1.90776e-10	-1.47854	5.41992e-05	-1.90776e-10	-1.4801
48932466	chr19:48932466:G:A	9.4378e-06	-1.90776e-10	-0.263165	0.000177375	-1.90776e-10	-0.294498
48932988	chr19:48932988:G:C	1.47208e-06	-1.15059	-0.970629	4.97541e-05	-0.941174	-0.624498
48933236	chr19:48933236:T:G	8.21433e-07	-1.19442	-1.51018	2.23516e-05	-0.949659	-1.41621
48933305	chr19:48933305:A:G	4.88699e-06	-1.90776e-10	-0.921312	0.000105008	-1.90776e-10	-0.818727
48933725	chr19:48933725:G:C	2.80501e-06	-1.90776e-10	-1.47648	5.50649e-05	-1.90776e-10	-1.46425
48933866	chr19:48933866:G:A	9.15876e-07	-1.11804	-1.47773	2.41875e-05	-0.828407	-1.45852
48934649	chr19:48934649:C:T	3.21975e-06	-1.90776e-10	-1.33858	6.35834e-05	-1.90776e-10	-1.32041
48934729	chr19:48934729:CTCTT:C	7.46812e-07	-1.29138	-1.50845	1.22606e-05	-1.53034	-1.43604
48934744	chr19:48934744:A:G	7.64992e-07	-1.26606	-1.50971	1.22967e-05	-1.52232	-1.44111
48935106	chr19:48935106:G:A	9.10555e-07	-1.08934	-1.51225	1.27412e-05	-1.4897	-1.43822
48935176	chr19:48935176:C:G	9.42203e-07	-1.05584	-1.51158	1.29672e-05	-1.47687	-1.43346
48935261	chr19:48935261:C:T	2.61454e-06	-1.5468	-9.17177e-10	5.12567e-05	-1.53592	-9.17177e-10
48936106	chr19:48936106:G:A	4.01289e-06	-1.90776e-10	-1.11838	8.0677e-05	-1.90776e-10	-1.08231
48936138	chr19:48936138:G:A	3.2368e-06	-1.90776e-10	-1.3333	5.83385e-05	-1.90776e-10	-1.4065
48936324	chr19:48936324:C:T	4.36897e-06	-1.90776e-10	-1.03336	8.70294e-05	-1.90776e-10	-1.00652
48936612	chr19:48936612:C:G	4.24706e-06	-1.90776e-10	-1.06166	8.55987e-05	-1.90776e-10	-1.02309
48936653	chr19:48936653:G:A	6.52565e-07	-1.44082	-1.49391	1.16612e-05	-1.53195	-1.48455
48936928	chr19:48936928:C:T	9.06323e-07	-1.09278	-1.51346	1.32945e-05	-1.42341	-1.462
48937004	chr19:48937004:A:G	8.3654e-07	-1.17974	-1.50663	1.22604e-05	-1.4681	-1.49829
48937163	chr19:48937163:GATC:G	8.81356e-07	-1.12141	-1.51277	1.28494e-05	-1.43771	-1.48176
48937234	chr19:48937234:G:A	4.46432e-05	-1.90776e-10	1.29081	0.00294417	-1.90776e-10	2.51482
48937572	chr19:48937572:A:G	8.71637e-07	-1.13345	-1.51182	1.27578e-05	-1.44124	-1.48539
48937580	chr19:48937580:AG:A	2.83072e-06	-1.90776e-10	-1.46736	5.55355e-05	-1.90776e-10	-1.45574
48937639	chr19:48937639:C:T	8.98847e-07	-1.10354	-1.51099	1.34991e-05	-1.42691	-1.44323
48937692	chr19:48937692:G:A	9.11002e-07	-1.089	-1.5121	1.30403e-05	-1.42001	-1.48471
48937705	chr19:48937705:G:A	8.57591e-07	-1.16977	-1.49175	1.21893e-05	-1.461	-1.5112
48937707	chr19:48937707:G:A	8.90885e-07	-1.12428	-1.49915	1.25156e-05	-1.4382	-1.50759
48937719	chr19:48937719:G:A	8.95096e-07	-1.11823	-1.50048	1.25719e-05	-1.43476	-1.50654
48937726	chr19:48937726:G:C	9.47833e-07	-1.07228	-1.48918	1.28097e-05	-1.41067	-1.51189
48938252	chr19:48938252:A:G	3.26175e-06	-1.90776e-10	-1.32563	6.34523e-05	-1.90776e-10	-1.32248
48938393	chr19:48938393:A:G	8.7867e-07	-1.14161	-1.49562	1.21768e-05	-1.46373	-1.5095
48938527	chr19:48938527:G:A	8.88364e-07	-1.1223	-1.50396	1.24091e-05	-1.46121	-1.49312
48938536	chr19:48938536:G:A	7.5895e-07	-1.29312	-1.49059	1.14203e-05	-1.52555	-1.51182
48938707	chr19:48938707:C:T	3.44169e-06	-1.90776e-10	-1.27193	6.8234e-05	-1.90776e-10	-1.24982
48938726	chr19:48938726:A:G	2.72851e-06	-1.90776e-10	-1.50413	5.24294e-05	-1.90776e-10	-1.5133
48939199	chr19:48939199:G:A	2.60917e-06	-1.54886	-9.17177e-10	5.03512e-05	-1.55374	-9.17177e-10
48939251	chr19:48939251:G:A	1.05264e-06	-0.943349	-1.51324	1.31058e-05	-1.38626	-1.51345
48939286	chr19:48939286:A:C	9.02505e-07	-1.33867	-1.2718	1.86297e-05	-1.34696	-1.20105
48939478	chr19:48939478:C:T	1.21333e-06	-1.37518	-0.939341	2.45079e-05	-1.38666	-0.88711
48939524	chr19:48939524:C:T	3.1339e-06	-1.90776e-10	-1.36561	6.13631e-05	-1.90776e-10	-1.35595
48939676	chr19:48939676:T:C	8.41282e-07	-1.17014	-1.51058	1.2979e-05	-1.46252	-1.44691
48940055	chr19:48940055:A:T	8.96888e-07	-1.10484	-1.51187	1.33223e-05	-1.42978	-1.45354
48940104	chr19:48940104:C:T	3.36287e-06	-1.90776e-10	-1.29509	5.67798e-05	-1.90776e-10	-1.43358
48940193	chr19:48940193:A:G	4.26549e-06	-1.90776e-10	-1.05733	6.791e-05	-1.90776e-10	-1.25458
48940312	chr19:48940312:G:A	2.71906e-06	-1.90776e-10	-1.5076	5.37523e-05	-1.90776e-10	-1.48838
48940313	chr19:48940313:T:C	9.62279e-07	-1.03776	-1.50858	1.40267e-05	-1.39308	-1.43872
48940342	chr19:48940342:G:A	6.44084e-07	-1.43429	-1.51352	1.19331e-05	-1.48178	-1.51167
48940401	chr19:48940401:G:A	1.44111e-06	-0.632595	-1.50988	1.61548e-05	-1.17726	-1.51329
48941038	chr19:48941038:T:C	9.31492e-07	-1.06614	-1.51271	1.35271e-05	-1.40851	-1.45956
48941257	chr19:48941257:G:A	3.00709e-06	-1.90776e-10	-1.40692	5.9231e-05	-1.90776e-10	-1.39132
48941506	chr19:48941506:C:A	2.96009e-06	-1.90776e-10	-1.42267	5.75992e-05	-1.90776e-10	-1.41926
48942047	chr19:48942047:G:A	3.01991e-06	-1.90776e-10	-1.40266	6.01797e-05	-1.90776e-10	-1.37543
48942085	chr19:48942085:T:G	9.77415e-07	-1.01702	-1.51371	1.36089e-05	-1.38334	-1.4787
48942255	chr19:48942255:C:T	8.86359e-07	-1.12693	-1.50159	1.36505e-05	-1.44093	-1.41806
48942422	chr19:48942422:C:T	1.49146e-06	-0.615954	-1.49218	1.64282e-05	-1.16766	-1.5061
48942517	chr19:48942517:C:T	6.32057e-07	-1.45299	-1.51368	1.17497e-05	-1.49576	-1.51317
48942555	chr19:48942555:C:T	2.77767e-06	-1.90776e-10	-1.48628	5.30215e-05	-1.90776e-10	-1.50207
48942560	chr19:48942560:T:C	9.39944e-07	-1.09754	-1.47229	1.48109e-05	-1.42527	-1.35212
48943972	chr19:48943972:GC:G	1.3038e-06	-1.54371	-0.698893	3.1408e-05	-1.52673	-0.498976
48944132	chr19:48944132:TG:T	2.7612e-06	-1.90776e-10	-1.49222	5.4132e-05	-1.90776e-10	-1.48134
48944320	chr19:48944320:G:A	6.25615e-07	-1.46708	-1.50983	1.17692e-05	-1.50295	-1.50433
48944456	chr19:48944456:G:A	6.1945e-07	-1.47486	-1.51195	1.16584e-05	-1.509	-1.50773
48944491	chr19:48944491:GGA:G	1.55118e-06	-0.777555	-1.29132	2.62603e-05	-0.965517	-1.23919
48944651	chr19:48944651:G:C	4.04277e-06	-1.90776e-10	-1.11096	8.06201e-05	-1.90776e-10	-1.08301
48945183	chr19:48945183:T:C	9.19771e-07	-1.53657	-1.05495	1.79545e-05	-1.54825	-1.03667
48945341	chr19:48945341:A:G	3.34288e-06	-1.90776e-10	-1.30106	6.39597e-05	-1.90776e-10	-1.31451
48945367	chr19:48945367:A:T	3.28949e-06	-1.90776e-10	-1.31716	6.54182e-05	-1.90776e-10	-1.29196
48945381	chr19:48945381:A:G	2.60604e-06	-0.27591	-1.27415	3.46835e-05	-0.894548	-1.03195
48945689	chr19:48945689:G:A	2.86413e-06	-1.90776e-10	-1.45563	5.6635e-05	-1.90776e-10	-1.43614
48945945	chr19:48945945:G:C	7.73479e-07	-1.55261	-1.21214	1.41286e-05	-1.55183	-1.27272
48946246	chr19:48946246:C:T	2.70267e-06	-1.90776e-10	-1.51365	5.26947e-05	-1.90776e-10	-1.50825
48946385	chr19:48946385:G:A	2.75099e-06	-1.90776e-10	-1.49593	5.31843e-05	-1.90776e-10	-1.499
48946604	chr19:48946604:G:T	3.55506e-06	-1.90776e-10	-1.23952	7.23341e-05	-1.90776e-10	-1.19147
48946794	chr19:48946794:C:T	2.66924e-06	-1.52609	-9.17177e-10	5.23677e-05	-1.51447	-9.17177e-10
48947339	chr19:48947339:A:G	2.77075e-06	-1.90776e-10	-1.48877	5.32826e-05	-1.90776e-10	-1.49715
48947371	chr19:48947371:C:T	4.92117e-06	-1.90776e-10	-0.914343	9.67107e-05	-1.90776e-10	-0.901039
48947406	chr19:48947406:A:G	5.33563e-06	-1.90776e-10	-0.833482	9.71939e-05	-1.90776e-10	-0.896056
48947457	chr19:48947457:G:A	2.9499e-06	-1.90776e-10	-1.42612	5.73859e-05	-1.90776e-10	-1.42297
48947465	chr19:48947465:C:T	4.35622e-06	0.475374	-1.51166	4.19599e-05	-0.277282	-1.45877
48947527	chr19:48947527:A:G	4.77861e-06	0.531496	-1.47524	6.24491e-05	0.174745	-1.51316
48947836	chr19:48947836:C:T	2.8663e-06	-1.90776e-10	-1.45487	5.55202e-05	-1.90776e-10	-1.45602
48947960	chr19:48947960:A:G	4.14259e-06	-1.24669	0.160124	5.08939e-05	-1.38184	-0.161182
48947968	chr19:48947968:G:A	4.29817e-06	-1.0497	-9.17177e-10	7.71455e-05	-1.12707	-9.17177e-10
48947991	chr19:48947991:C:T	4.26736e-06	-1.90776e-10	-1.05689	8.45539e-05	-1.90776e-10	-1.03537
48948035	chr19:48948035:T:C	5.08995e-06	0.632948	-1.51357	7.01167e-05	0.266696	-1.4893
48948234	chr19:48948234:T:C	8.6143e-07	-1.15135	-1.5057	1.27336e-05	-1.41699	-1.51153
48948308	chr19:48948308:T:A	3.00125e-06	-1.90776e-10	-1.40886	5.81467e-05	-1.90776e-10	-1.40979
48948396	chr19:48948396:G:A	2.9912e-06	-1.90776e-10	-1.41222	5.75195e-05	-1.90776e-10	-1.42064
48948426	chr19:48948426:T:C	1.07454e-06	-1.18542	-1.25057	1.90713e-05	-1.25689	-1.26769
48948429	chr19:48948429:C:T	3.00125e-06	-1.90776e-10	-1.40886	5.81467e-05	-1.90776e-10	-1.40979
48948807	chr19:48948807:G:A	2.15913e-06	-0.447261	-1.29092	2.78278e-05	-0.770572	-1.37616
48949027	chr19:48949027:T:C	2.75385e-06	-1.90776e-10	-1.49489	5.34644e-05	-1.90776e-10	-1.49375
48949143	chr19:48949143:T:C	3.68769e-06	-1.90776e-10	-1.20289	7.07948e-05	-1.90776e-10	-1.21298
48949190	chr19:48949190:C:G	2.98592e-06	-1.90776e-10	-1.41398	5.78754e-05	-1.90776e-10	-1.41447
48949205	chr19:48949205:A:G	1.24813e-06	-1.55422	-0.732024	2.62341e-05	-1.54789	-0.657814
48949612	chr19:48949612:A:C	1.17548e-06	-0.987622	-1.35859	2.26072e-05	-1.04615	-1.30834
48949673	chr19:48949673:C:A	2.75318e-06	-1.90776e-10	-1.49513	5.40066e-05	-1.90776e-10	-1.48366
48949907	chr19:48949907:C:T	2.77252e-06	-1.90776e-10	-1.48813	5.40414e-05	-1.90776e-10	-1.48301
48949909	chr19:48949909:G:A	2.71744e-06	-1.90776e-10	-1.5082	5.284e-05	-1.90776e-10	-1.50549
48949953	chr19:48949953:G:A	6.87194e-07	-1.37125	-1.51178	1.25892e-05	-1.47553	-1.4644
48950820	chr19:48950820:C:T	2.77449e-06	-1.90776e-10	-1.48742	5.38754e-05	-1.90776e-10	-1.48609
48950989	chr19:48950989:C:T	6.38852e-07	-1.54373	-1.41224	1.21313e-05	-1.54711	-1.42987
48950998	chr19:48950998:C:A	7.33763e-07	-1.53457	-1.28289	1.38011e-05	-1.53884	-1.30918
48952004	chr19:48952004:TTTTTC:T	1.22054e-06	-0.910691	-1.3979	2.31799e-05	-0.977334	-1.35214
48952469	chr19:48952469:C:T	2.8347e-06	-1.90776e-10	-1.46595	5.49829e-05	-1.90776e-10	-1.46574
48952668	chr19:48952668:A:T	1.07779e-06	-0.960085	-1.47289	1.96796e-05	-1.00412	-1.48906
48952897	chr19:48952897:G:T	8.34523e-07	-1.27821	-1.41058	1.6201e-05	-1.29494	-1.39275
48953015	chr19:48953015:G:A	2.67362e-06	-1.52446	-9.17177e-10	5.13429e-05	-1.53424	-9.17177e-10
48953023	chr19:48953023:T:A	7.78518e-07	-1.24483	-1.51342	1.46552e-05	-1.28679	-1.50117
48953584	chr19:48953584:C:T	5.03407e-06	-0.89166	-9.17177e-10	8.76434e-05	-0.999487	-9.17177e-10
48953695	chr19:48953695:C:T	9.44067e-07	-1.07215	-1.4933	1.61116e-05	-1.22958	-1.46364
48953748	chr19:48953748:T:C	3.04645e-06	-1.90776e-10	-1.39391	6.05742e-05	-1.90776e-10	-1.36889
48953782	chr19:48953782:C:T	9.84922e-07	-1.04755	-1.47553	1.69002e-05	-1.20801	-1.43743
48953783	chr19:48953783:G:A	1.10045e-06	-0.898757	-1.51341	1.76503e-05	-1.0958	-1.50621
48953795	chr19:48953795:T:C	2.83093e-06	-1.90776e-10	-1.46728	5.56055e-05	-1.90776e-10	-1.45448
48953915	chr19:48953915:C:CAT	3.18248e-06	-1.90776e-10	-1.35023	6.33667e-05	-1.90776e-10	-1.32382
48954352	chr19:48954352:AAAAC:A	8.05207e-07	-1.26344	-1.46111	1.55671e-05	-1.30453	-1.42308
48954681	chr19:48954681:A:G	9.46281e-07	-1.04981	-1.51329	1.75957e-05	-1.09378	-1.51132
48955005	chr19:48955005:C:T	1.39419e-06	-0.670584	-1.50499	2.47178e-05	-0.796829	-1.46841
48955023	chr19:48955023:C:G	4.79891e-06	-1.90776e-10	-0.939499	9.29934e-05	-1.90776e-10	-0.940235
48955197	chr19:48955197:C:G	6.2203e-06	-1.90776e-10	-0.680071	0.000119942	-1.90776e-10	-0.685753
48955847	chr19:48955847:A:G	5.74328e-06	0.731738	-1.4916	5.39833e-05	0.0270826	-1.51117
48955955	chr19:48955955:A:G	9.55096e-07	-1.04025	-1.51358	1.77056e-05	-1.08552	-1.51337
48956353	chr19:48956353:T:C	2.94361e-06	-1.90776e-10	-1.42825	5.73937e-05	-1.90776e-10	-1.42283
48956428	chr19:48956428:G:A	5.55452e-06	-0.793277	-9.17177e-10	0.000113775	-0.738541	-9.17177e-10
48956619	chr19:48956619:T:A	9.19629e-07	-1.09629	-1.49539	1.55884e-05	-1.25248	-1.47376
48956796	chr19:48956796:T:C	1.1057e-06	-0.930216	-1.4772	2.01222e-05	-0.978986	-1.49195
48957463	chr19:48957463:C:T	7.59031e-06	-0.481016	-9.17177e-10	0.000150787	-0.456896	-9.17177e-10
48957466	chr19:48957466:A:G	1.26132e-06	-0.9754	-1.30033	2.22477e-05	-1.0399	-1.33063
48957504	chr19:48957504:G:A	1.39888e-05	-1.30274	1.43311	0.000221616	-1.36223	1.29042
48957521	chr19:48957521:C:T	5.82658e-06	-1.38425	0.638789	9.69182e-05	-1.43243	0.533533
48957523	chr19:48957523:C:T	1.08561e-05	-1.90776e-10	-0.123158	0.000211472	-1.90776e-10	-0.118672
48957658	chr19:48957658:C:A	1.19545e-06	-1.19227	-1.13709	2.29416e-05	-1.23184	-1.10797
48957689	chr19:48957689:C:G	1.12398e-05	-0.788934	0.700502	0.000175017	-0.901359	0.593477
48958048	chr19:48958048:T:C	2.14165e-06	-0.493678	-1.25263	3.93589e-05	-0.572906	-1.22713
48958071	chr19:48958071:T:C	5.96325e-07	-1.51532	-1.50954	1.21645e-05	-1.5274	-1.44685
48958577	chr19:48958577:G:A	6.91301e-06	-0.2434	-0.331083	0.000104022	-0.737349	-0.0908135
48958674	chr19:48958674:G:T	2.7149e-06	-1.90776e-10	-1.50913	5.24755e-05	-1.90776e-10	-1.51242
48958787	chr19:48958787:C:T	5.7735e-06	-1.90776e-10	-0.75461	0.000110001	-1.90776e-10	-0.772273
48959147	chr19:48959147:G:A	2.87814e-06	-1.90776e-10	-1.45074	5.49177e-05	-1.90776e-10	-1.46693
48959225	chr19:48959225:T:C	7.70644e-07	-1.48119	-1.28723	1.36033e-05	-1.5201	-1.34235
48959451	chr19:48959451:G:A	9.50214e-07	-1.4262	-1.13276	1.5613e-05	-1.48261	-1.24204
48959713	chr19:48959713:C:T	4.34992e-06	-0.286177	-0.751554	4.98214e-05	-0.769543	-0.794775
48959783	chr19:48959783:A:G	8.6799e-07	-1.53207	-1.11739	1.5382e-05	-1.54919	-1.19038
48959831	chr19:48959831:A:AG	2.70709e-06	-1.90776e-10	-1.51201	5.24278e-05	-1.90776e-10	-1.51333
48960027	chr19:48960027:A:C	8.73962e-07	-1.14089	-1.50172	1.44744e-05	-1.28981	-1.51057
48960437	chr19:48960437:C:G	1.36926e-05	-1.90776e-10	0.10897	0.000242287	-1.90776e-10	0.0173607
48960456	chr19:48960456:C:T	7.89363e-06	-1.90776e-10	-0.441832	0.000143208	-1.90776e-10	-0.508465
48961106	chr19:48961106:C:T	4.89777e-06	-0.919109	-9.17177e-10	0.000102026	-0.847531	-9.17177e-10
48961714	chr19:48961714:G:A	2.02132e-06	-0.422672	-1.38147	3.42692e-05	-0.586407	-1.35211
48961803	chr19:48961803:G:A	4.82084e-06	-0.934941	-9.17177e-10	9.78411e-05	-0.889418	-9.17177e-10
48962396	chr19:48962396:C:T	6.97251e-07	-1.5469	-1.3216	1.23341e-05	-1.55401	-1.40639
48962397	chr19:48962397:G:A	3.06123e-06	-1.90776e-10	-1.38907	5.968e-05	-1.90776e-10	-1.38377
48962467	chr19:48962467:G:A	3.06123e-06	-1.90776e-10	-1.38907	5.968e-05	-1.90776e-10	-1.38377
48962469	chr19:48962469:A:G	7.82003e-07	-1.47079	-1.28299	1.54783e-05	-1.47569	-1.25763
48962703	chr19:48962703:T:G	5.74204e-07	-1.5499	-1.51276	1.14247e-05	-1.53618	-1.50081
48963455	chr19:48963455:GTCTC:G	2.73811e-06	-1.90776e-10	-1.50062	5.26449e-05	-1.90776e-10	-1.50919
48963472	chr19:48963472:C:G	2.75784e-06	-1.90776e-10	-1.49344	5.28875e-05	-1.90776e-10	-1.5046
48964523	chr19:48964523:G:A	2.83862e-06	-1.90776e-10	-1.46457	5.42671e-05	-1.90776e-10	-1.47885
48965159	chr19:48965159:G:A	3.14778e-06	-1.90776e-10	-1.36119	6.11954e-05	-1.90776e-10	-1.35869
48965830	chr19:48965830:T:C	1.00734e-06	-1.02568	-1.4749	2.19514e-05	-0.884897	-1.49904
48966155	chr19:48966155:G:A	2.97741e-06	-1.90776e-10	-1.41684	5.8847e-05	-1.90776e-10	-1.39782
48966943	chr19:48966943:G:A	1.949e-06	-0.406432	-1.43414	3.64098e-05	-0.466958	-1.41097
48967450	chr19:48967450:G:A	1.31589e-05	0.0692082	-9.17177e-10	0.000219308	-0.0822881	-9.17177e-10
48967978	chr19:48967978:T:C	2.73227e-06	-1.90776e-10	-1.50276	5.26213e-05	-1.90776e-10	-1.50964
48968073	chr19:48968073:T:C	5.84423e-07	-1.53174	-1.51328	1.16324e-05	-1.50572	-1.51325
48968171	chr19:48968171:ACACT:A	3.15494e-06	-1.90776e-10	-1.35892	6.25889e-05	-1.90776e-10	-1.33618
48968447	chr19:48968447:T:C	2.73321e-06	-1.90776e-10	-1.50241	5.26326e-05	-1.90776e-10	-1.50943
48968563	chr19:48968563:G:A	1.99079e-06	-0.409577	-1.40978	3.41416e-05	-0.51284	-1.42941
48968901	chr19:48968901:C:T	4.16118e-06	-1.90776e-10	-1.08209	8.56469e-05	-1.90776e-10	-1.02253
48969032	chr19:48969032:C:T	2.765e-06	-1.90776e-10	-1.49085	5.43567e-05	-1.90776e-10	-1.4772
48969489	chr19:48969489:G:A	4.39369e-06	-1.90776e-10	-1.02772	7.89411e-05	-1.90776e-10	-1.10406
48969576	chr19:48969576:C:T	2.86906e-06	-1.90776e-10	-1.4539	5.43395e-05	-1.90776e-10	-1.47751
48969978	chr19:48969978:A:G	4.61463e-06	-1.90776e-10	-0.978656	8.26455e-05	-1.90776e-10	-1.0582
48970169	chr19:48970169:G:A	8.11324e-07	-1.20356	-1.51341	1.4485e-05	-1.28657	-1.51308
48970173	chr19:48970173:G:A	2.77675e-06	-1.90776e-10	-1.48661	5.39192e-05	-1.90776e-10	-1.48528
48971418	chr19:48971418:T:G	2.72521e-06	-1.90776e-10	-1.50534	5.29653e-05	-1.90776e-10	-1.50313
48972058	chr19:48972058:C:T	3.79663e-06	-1.90776e-10	-1.17378	6.78905e-05	-1.90776e-10	-1.25487
48972140	chr19:48972140:C:A	2.70272e-06	-1.90776e-10	-1.51363	5.24611e-05	-1.90776e-10	-1.51269
48972195	chr19:48972195:G:A	6.97457e-06	-1.06011	0.494489	0.000137502	-1.38769	0.838565
48972198	chr19:48972198:T:C	2.73046e-06	-1.90776e-10	-1.50342	5.2433e-05	-1.90776e-10	-1.51323
48972207	chr19:48972207:A:G	5.2124e-05	-1.90776e-10	1.44574	0.000954479	-1.90776e-10	1.3884
48972301	chr19:48972301:C:G	2.81161e-06	-1.90776e-10	-1.47413	5.33091e-05	-1.90776e-10	-1.49666
48972539	chr19:48972539:C:T	3.47495e-06	-1.90776e-10	-1.26231	6.8856e-05	-1.90776e-10	-1.24075
48972603	chr19:48972603:C:T	6.2045e-06	-1.90776e-10	-0.682613	0.000117623	-1.90776e-10	-0.705283
48972619	chr19:48972619:C:T	1.49024e-06	-0.806091	-1.30286	2.60273e-05	-1.03138	-1.18224
48972640	chr19:48972640:A:G	3.65389e-06	-1.90776e-10	-1.2121	6.6798e-05	-1.90776e-10	-1.27109
48972657	chr19:48972657:G:T	7.07759e-07	-1.52893	-1.32461	1.34804e-05	-1.54338	-1.32814
48973008	chr19:48973008:A:G	1.50021e-06	-0.999421	-1.10286	2.34582e-05	-1.16865	-1.14889
48973103	chr19:48973103:T:A	2.75799e-06	-1.90776e-10	-1.49339	5.26949e-05	-1.90776e-10	-1.50825
48973265	chr19:48973265:T:C	2.99469e-06	-1.90776e-10	-1.41105	5.83287e-05	-1.90776e-10	-1.40667
48973421	chr19:48973421:G:A	2.80959e-06	-1.90776e-10	-1.47485	5.34429e-05	-1.90776e-10	-1.49415
48973582	chr19:48973582:T:C	3.09214e-06	-1.90776e-10	-1.37903	6.01814e-05	-1.90776e-10	-1.3754
48973887	chr19:48973887:C:T	4.25762e-06	-1.90776e-10	-1.05918	8.43251e-05	-1.90776e-10	-1.03808
48973910	chr19:48973910:C:T	2.78131e-05	0.81762	-9.17177e-10	0.000375227	0.454768	-9.17177e-10
48973963	chr19:48973963:C:CATGCCCA	3.34161e-06	-1.90776e-10	-1.30143	6.19381e-05	-1.90776e-10	-1.34663
48974176	chr19:48974176:T:C	4.22703e-06	-1.90776e-10	-1.06639	8.36763e-05	-1.90776e-10	-1.04581
48974188	chr19:48974188:G:A	2.9846e-06	-1.90776e-10	-1.41442	5.81993e-05	-1.90776e-10	-1.40889
48974206	chr19:48974206:C:T	2.80052e-06	-1.90776e-10	-1.47808	5.31493e-05	-1.90776e-10	-1.49966
48974217	chr19:48974217:T:C	4.22865e-06	-1.90776e-10	-1.06601	8.37102e-05	-1.90776e-10	-1.0454
48974476	chr19:48974476:G:C	2.96823e-06	-1.90776e-10	-1.41992	5.7634e-05	-1.90776e-10	-1.41865
48974914	chr19:48974914:CTTTCT:C	1.28526e-06	-1.41954	-0.83739	2.15355e-05	-1.46282	-0.940246
48974994	chr19:48974994:A:G	2.8399e-06	-1.90776e-10	-1.46412	5.72519e-05	-1.90776e-10	-1.4253
48975177	chr19:48975177:T:C	1.07043e-06	-1.14304	-1.29679	1.86057e-05	-1.23278	-1.31651
48975318	chr19:48975318:T:C	7.45945e-06	-1.90776e-10	-0.498407	0.000147634	-1.90776e-10	-0.478026
48975463	chr19:48975463:C:T	8.17818e-06	-1.90776e-10	-0.406419	0.000161944	-1.90776e-10	-0.385514
48975666	chr19:48975666:G:A	1.10883e-05	0.332332	-0.43433	0.000166083	0.179201	-0.539476
48975799	chr19:48975799:T:TG	8.14735e-06	-1.90776e-10	-0.410196	0.000161455	-1.90776e-10	-0.388534
48975801	chr19:48975801:C:CTGTAGTCCCAGCTA	8.16637e-06	-1.90776e-10	-0.407864	0.00016181	-1.90776e-10	-0.386341
48975937	chr19:48975937:A:G	3.11775e-06	-1.90776e-10	-1.37078	6.17693e-05	-1.90776e-10	-1.34936
48976063	chr19:48976063:T:G	8.14923e-06	-1.90776e-10	-0.409966	0.000161376	-1.90776e-10	-0.389025
48976188	chr19:48976188:C:A	8.16746e-06	-1.90776e-10	-0.40773	0.000161731	-1.90776e-10	-0.386827
48976194	chr19:48976194:G:A	8.19333e-06	-1.90776e-10	-0.404568	0.000162242	-1.90776e-10	-0.383674
48976258	chr19:48976258:T:C	5.20548e-06	-1.90776e-10	-0.858177	9.72573e-05	-1.90776e-10	-0.895404
48976286	chr19:48976286:C:A	8.17818e-06	-1.90776e-10	-0.406419	0.000161944	-1.90776e-10	-0.385514
48976576	chr19:48976576:C:T	8.14952e-06	-1.90776e-10	-0.40993	0.00016137	-1.90776e-10	-0.389064
48976635	chr19:48976635:G:A	7.02854e-06	-1.90776e-10	-0.55791	0.000119112	-1.90776e-10	-0.692699
48976715	chr19:48976715:G:T	3.40437e-06	-1.90776e-10	-1.28283	6.7171e-05	-1.90776e-10	-1.26552
48976720	chr19:48976720:A:T	7.9528e-06	-1.90776e-10	-0.434365	0.000141554	-1.90776e-10	-0.520086
48976937	chr19:48976937:T:C	3.02615e-06	-1.90776e-10	-1.4006	5.68153e-05	-1.90776e-10	-1.43296
48976954	chr19:48976954:C:A	8.70123e-06	-1.90776e-10	-0.344424	0.00017226	-1.90776e-10	-0.323758
48977073	chr19:48977073:G:A	1.25078e-06	-1.29331	-0.990813	2.02258e-05	-1.35237	-1.11343
48977280	chr19:48977280:A:G	8.73101e-06	-1.90776e-10	-0.341007	0.0001726	-1.90776e-10	-0.321785
48977679	chr19:48977679:G:A	2.71412e-06	-1.90776e-10	-1.50942	5.3255e-05	-1.90776e-10	-1.49767
48977685	chr19:48977685:G:A	2.83399e-06	-1.90776e-10	-1.4662	5.3906e-05	-1.90776e-10	-1.48552
48977799	chr19:48977799:C:G	1.07118e-05	-0.13654	-9.17177e-10	0.000181186	-0.273239	-9.17177e-10
48977986	chr19:48977986:T:C	8.26351e-05	-1.90776e-10	1.90655	0.00138983	-1.90776e-10	1.76418
48978376	chr19:48978376:C:T	1.06073e-06	-1.06008	-1.38885	1.7292e-05	-1.12833	-1.49419
48978642	chr19:48978642:C:A	6.46352e-06	-1.90776e-10	-0.641715	0.000111524	-1.90776e-10	-0.758521
48978699	chr19:48978699:T:G	1.28768e-05	0.0475349	-9.17177e-10	0.0002145	-0.104452	-9.17177e-10
48978841	chr19:48978841:A:G	3.6539e-06	-1.90776e-10	-1.21209	5.72257e-05	-1.90776e-10	-1.42576
48978844	chr19:48978844:T:A	3.34945e-06	-1.90776e-10	-1.29909	6.31917e-05	-1.90776e-10	-1.32659
48978948	chr19:48978948:A:T	1.68088e-06	-1.05567	-0.932904	2.63568e-05	-1.15829	-1.04275
48979060	chr19:48979060:C:T	5.3358e-06	-1.90776e-10	-0.833449	0.0001003	-1.90776e-10	-0.864595
48979097	chr19:48979097:A:G	2.63948e-06	-1.53731	-9.17177e-10	5.10832e-05	-1.53931	-9.17177e-10
48979178	chr19:48979178:C:T	3.18868e-06	-1.90776e-10	-1.34828	6.3001e-05	-1.90776e-10	-1.32961
48979255	chr19:48979255:G:A	2.85788e-06	-1.90776e-10	-1.45781	5.69948e-05	-1.90776e-10	-1.4298
48979786	chr19:48979786:C:T	3.32905e-06	-1.90776e-10	-1.3052	6.70306e-05	-1.90776e-10	-1.26761
48979829	chr19:48979829:G:T	1.56247e-06	-1.15642	-0.9052	2.46098e-05	-1.24374	-1.02588
48979967	chr19:48979967:CAG:C	5.57946e-06	-1.90776e-10	-0.788797	0.000103125	-1.90776e-10	-0.836824
48980083	chr19:48980083:C:T	3.59294e-06	-1.90776e-10	-1.22892	7.35716e-05	-1.90776e-10	-1.1745
48980091	chr19:48980091:C:T	5.34029e-06	-1.90776e-10	-0.832609	0.000100382	-1.90776e-10	-0.863785
48980314	chr19:48980314:C:T	4.37344e-06	-1.90776e-10	-1.03234	8.06183e-05	-1.90776e-10	-1.08304
48980750	chr19:48980750:C:T	2.93463e-06	-1.90776e-10	-1.43131	5.74483e-05	-1.90776e-10	-1.42188
48981045	chr19:48981045:A:G	2.42785e-06	-1.05856	-0.56232	5.4694e-05	-1.16358	-0.30743
48981055	chr19:48981055:G:A	2.77772e-06	-1.90776e-10	-1.48626	6.42451e-05	-1.90776e-10	-1.31006
48981152	chr19:48981152:T:C	5.60516e-06	-1.90776e-10	-0.784201	9.78586e-05	-1.90776e-10	-0.88924
48981447	chr19:48981447:A:G	3.69553e-06	-1.90776e-10	-1.20077	7.45032e-05	-1.90776e-10	-1.16192
48982291	chr19:48982291:G:A	8.70157e-07	-1.24999	-1.39698	1.63624e-05	-1.32247	-1.3553
48982501	chr19:48982501:C:T	3.03522e-06	-0.797368	-0.600236	4.25386e-05	-1.01379	-0.70856
48982556	chr19:48982556:T:C	2.90384e-06	-1.90776e-10	-1.44185	5.64068e-05	-1.90776e-10	-1.44017
48983390	chr19:48983390:T:C	3.47128e-06	-1.90776e-10	-1.26336	7.60674e-05	-1.90776e-10	-1.14114
48983590	chr19:48983590:C:T	2.75063e-06	-1.90776e-10	-1.49606	5.33256e-05	-1.90776e-10	-1.49635
48983725	chr19:48983725:C:CCCAG	2.85304e-06	-1.90776e-10	-1.4595	5.64029e-05	-1.90776e-10	-1.44024
48983741	chr19:48983741:C:T	8.64318e-06	-1.90776e-10	-0.351118	0.000163605	-1.90776e-10	-0.37531
48984298	chr19:48984298:T:C	1.09791e-06	-0.974334	-1.44014	2.16307e-05	-1.02457	-1.37408
48984556	chr19:48984556:C:T	1.11454e-05	-1.90776e-10	-0.096864	0.000277068	-1.90776e-10	0.151499
48984593	chr19:48984593:G:A	2.70556e-06	-1.90776e-10	-1.51258	5.2443e-05	-1.90776e-10	-1.51304
48984820	chr19:48984820:A:G	5.12009e-06	-1.90776e-10	-0.874716	0.000117179	-1.90776e-10	-0.709057
48984872	chr19:48984872:C:T	4.32995e-06	-1.90776e-10	-1.04233	8.75711e-05	-1.90776e-10	-1.00031
48984953	chr19:48984953:CAT:C	3.10648e-06	-1.90776e-10	-1.3744	5.84099e-05	-1.90776e-10	-1.40528
48985337	chr19:48985337:G:A	6.51779e-06	-1.90776e-10	-0.633354	0.000130973	-1.90776e-10	-0.59777
48985591	chr19:48985591:C:T	3.82168e-06	-1.90776e-10	-1.1672	8.09799e-05	-1.90776e-10	-1.07856
48986057	chr19:48986057:C:A	3.20888e-06	-1.90776e-10	-1.34197	6.23377e-05	-1.90776e-10	-1.3402
48986160	chr19:48986160:G:A	2.91588e-06	-1.90776e-10	-1.43772	5.52736e-05	-1.90776e-10	-1.46047
48986688	chr19:48986688:G:T	9.56014e-07	-1.06663	-1.48624	1.84418e-05	-1.11018	-1.44797
48987021	chr19:48987021:C:T	3.446e-06	-1.90776e-10	-1.27067	7.43688e-05	-1.90776e-10	-1.16373
48987266	chr19:48987266:T:C	3.3147e-06	-1.90776e-10	-1.30952	7.09576e-05	-1.90776e-10	-1.21068
48987560	chr19:48987560:C:T	5.10322e-06	-0.878017	-9.17177e-10	0.00013028	-0.603076	-9.17177e-10
48987668	chr19:48987668:A:G	3.53966e-06	-1.90776e-10	-1.24386	7.64387e-05	-1.90776e-10	-1.13627
48987778	chr19:48987778:A:G	4.33569e-06	0.137655	-1.17866	6.67056e-05	-0.121221	-1.15125
48987903	chr19:48987903:C:T	2.83916e-06	-1.90776e-10	-1.46438	5.46138e-05	-1.90776e-10	-1.47248
48988037	chr19:48988037:T:C	7.44227e-07	-1.38866	-1.41463	1.6597e-05	-1.36522	-1.29832
48988217	chr19:48988217:T:C	2.84972e-06	-1.90776e-10	-1.46067	5.47927e-05	-1.90776e-10	-1.46921
48988537	chr19:48988537:G:A	2.71816e-06	-1.90776e-10	-1.50793	5.24739e-05	-1.90776e-10	-1.51245
48988588	chr19:48988588:G:C	5.25027e-06	-1.90776e-10	-0.849609	0.000105483	-1.90776e-10	-0.814211
48988643	chr19:48988643:C:A	2.91313e-06	-1.90776e-10	-1.43866	5.59228e-05	-1.90776e-10	-1.44879
48988724	chr19:48988724:T:C	3.65261e-06	-1.90776e-10	-1.21245	7.95378e-05	-1.90776e-10	-1.09653
48989025	chr19:48989025:C:T	3.05319e-06	-1.90776e-10	-1.3917	6.17089e-05	-1.90776e-10	-1.35034
48989721	chr19:48989721:G:A	6.76612e-06	-1.90776e-10	-0.595961	0.000128295	-1.90776e-10	-0.618429
48989727	chr19:48989727:G:A	3.0389e-06	-1.90776e-10	-1.39639	6.34193e-05	-1.90776e-10	-1.323
48990524	chr19:48990524:C:G	4.84012e-06	-1.90776e-10	-0.93095	9.06862e-05	-1.90776e-10	-0.965359
48992630	chr19:48992630:T:C	2.8853e-06	-1.90776e-10	-1.44826	5.67023e-05	-1.90776e-10	-1.43495
48992870	chr19:48992870:A:ACACAGGAGT	2.76912e-06	-1.90776e-10	-1.48936	5.30835e-05	-1.90776e-10	-1.5009
48992897	chr19:48992897:G:GGTTC	6.46405e-06	-1.90776e-10	-0.641633	0.000119771	-1.90776e-10	-0.687178
48993294	chr19:48993294:A:C	4.7835e-06	0.374208	-1.31692	6.60406e-05	0.0571067	-1.3396
48993421	chr19:48993421:T:C	5.48664e-06	-0.805573	-9.17177e-10	8.02735e-05	-1.08732	-9.17177e-10
48993529	chr19:48993529:C:T	5.62051e-06	0.536312	-1.31778	7.93786e-05	0.213221	-1.31176
48993741	chr19:48993741:G:A	2.73346e-06	-1.90776e-10	-1.50232	5.32941e-05	-1.90776e-10	-1.49694
48993765	chr19:48993765:A:C	4.97323e-06	0.425493	-1.32931	6.84431e-05	0.103535	-1.3503
48993866	chr19:48993866:T:C	4.65037e-06	0.542673	-1.51362	6.5237e-05	0.215835	-1.51057
48994020	chr19:48994020:G:A	4.36701e-06	0.328287	-1.3621	6.07071e-05	0.0154705	-1.38217
48994196	chr19:48994196:A:C	4.88032e-06	0.371769	-1.29445	6.73442e-05	0.0548996	-1.31785
48994700	chr19:48994700:C:T	4.7486e-06	-1.90776e-10	-0.950039	9.03974e-05	-1.90776e-10	-0.968548
48995170	chr19:48995170:T:G	2.75753e-06	-1.90776e-10	-1.49355	5.28834e-05	-1.90776e-10	-1.50467
48995844	chr19:48995844:G:A	6.36184e-07	-1.49119	-1.46896	1.22393e-05	-1.49287	-1.47524
48996073	chr19:48996073:A:G	2.74714e-06	-1.90776e-10	-1.49733	5.27525e-05	-1.90776e-10	-1.50715
48996252	chr19:48996252:A:T	2.46709e-06	-0.305974	-1.29887	3.89644e-05	-0.464052	-1.34606
48996473	chr19:48996473:G:A	2.77683e-06	-1.90776e-10	-1.48658	5.31726e-05	-1.90776e-10	-1.49922
48996474	chr19:48996474:C:T	5.6796e-06	0.587423	-1.35843	0.000115585	0.628857	-1.35161
48996643	chr19:48996643:A:T	2.70677e-06	-1.90776e-10	-1.51213	5.24216e-05	-1.90776e-10	-1.51344
48996677	chr19:48996677:C:T	2.78108e-06	-1.90776e-10	-1.48505	5.36407e-05	-1.90776e-10	-1.49046
48996747	chr19:48996747:G:A	1.07307e-06	-1.54297	-0.894398	1.98885e-05	-1.51989	-0.962735
48996838	chr19:48996838:T:A	2.72029e-06	-1.90776e-10	-1.50715	5.2543e-05	-1.90776e-10	-1.51113
48997109	chr19:48997109:G:A	4.43138e-06	0.39336	-1.41254	8.75992e-05	0.418592	-1.41858
48997313	chr19:48997313:G:A	2.80054e-06	-1.90776e-10	-1.47808	5.34741e-05	-1.90776e-10	-1.49357
48997498	chr19:48997498:G:A	2.8835e-06	-1.44888	-9.17177e-10	5.46838e-05	-1.4712	-9.17177e-10
48997522	chr19:48997522:G:A	2.75993e-06	-1.90776e-10	-1.49269	5.36051e-05	-1.90776e-10	-1.49112
48997540	chr19:48997540:A:G	2.78096e-06	-1.90776e-10	-1.48509	5.42427e-05	-1.90776e-10	-1.47929
48998081	chr19:48998081:G:A	2.77633e-06	-1.90776e-10	-1.48676	5.31254e-05	-1.90776e-10	-1.50011
48998172	chr19:48998172:C:G	2.77369e-06	-1.90776e-10	-1.48771	5.30898e-05	-1.90776e-10	-1.50078
48998526	chr19:48998526:C:T	2.75862e-06	-1.90776e-10	-1.49316	5.28908e-05	-1.90776e-10	-1.50453
48999137	chr19:48999137:G:A	2.72549e-06	-1.90776e-10	-1.50524	5.26697e-05	-1.90776e-10	-1.50872
48999268	chr19:48999268:G:A	3.41725e-06	-1.27905	-9.17177e-10	6.13445e-05	-1.35626	-9.17177e-10
48999494	chr19:48999494:A:C	6.53649e-06	-1.90776e-10	-0.630488	0.000126947	-1.90776e-10	-0.628994
48999767	chr19:48999767:T:A	2.71908e-06	-1.90776e-10	-1.5076	5.29232e-05	-1.90776e-10	-1.50392
48999881	chr19:48999881:A:G	2.71595e-06	-1.90776e-10	-1.50875	5.24395e-05	-1.90776e-10	-1.5131
49000064	chr19:49000064:G:T	3.2994e-06	-1.31415	-9.17177e-10	5.96074e-05	-1.38498	-9.17177e-10
49000268	chr19:49000268:T:C	2.7024e-06	-1.90776e-10	-1.51375	5.24228e-05	-1.90776e-10	-1.51342
49000302	chr19:49000302:T:C	2.7024e-06	-1.90776e-10	-1.51375	5.24228e-05	-1.90776e-10	-1.51342
49000329	chr19:49000329:C:T	5.34784e-06	0.39624	-1.22744	7.70834e-05	0.0846861	-1.21256
49000530	chr19:49000530:G:A	2.96053e-06	-1.90776e-10	-1.42252	5.72421e-05	-1.90776e-10	-1.42547
49000567	chr19:49000567:TAAATA:T	2.8085e-06	-1.90776e-10	-1.47524	5.42832e-05	-1.90776e-10	-1.47855
49000686	chr19:49000686:G:A	2.70268e-06	-1.90776e-10	-1.51365	5.27923e-05	-1.90776e-10	-1.5064
49001136	chr19:49001136:G:A	2.72605e-06	-1.90776e-10	-1.50503	5.29515e-05	-1.90776e-10	-1.50339
49001352	chr19:49001352:T:C	2.70303e-06	-1.90776e-10	-1.51352	5.2406e-05	-1.90776e-10	-1.51374
49001398	chr19:49001398:G:A	1.05329e-05	-0.153385	-9.17177e-10	0.000101175	-0.855909	-9.17177e-10
49001823	chr19:49001823:G:A	6.7057e-06	0.749675	-1.3546	0.000131722	0.781795	-1.37386
49002322	chr19:49002322:T:C	2.79332e-06	-1.90776e-10	-1.48066	5.33588e-05	-1.90776e-10	-1.49572
49002438	chr19:49002438:A:G	3.93707e-06	-1.90776e-10	-1.13745	8.61323e-05	-1.90776e-10	-1.01688
49002730	chr19:49002730:A:G	2.77555e-06	-1.90776e-10	-1.48704	5.30988e-05	-1.90776e-10	-1.50061
49002745	chr19:49002745:C:T	2.82771e-06	-1.90776e-10	-1.46842	5.54984e-05	-1.90776e-10	-1.45641
49002831	chr19:49002831:C:T	2.72855e-06	-1.90776e-10	-1.50412	5.25601e-05	-1.90776e-10	-1.51081
49002837	chr19:49002837:G:A	1.18856e-05	-1.90776e-10	-0.0325638	0.000199336	-1.90776e-10	-0.177771
49002876	chr19:49002876:C:T	4.25845e-06	-1.90776e-10	-1.05898	8.09927e-05	-1.90776e-10	-1.0784
49002880	chr19:49002880:C:T	3.73001e-06	-1.90776e-10	-1.19148	8.11656e-05	-1.90776e-10	-1.07627
49002976	chr19:49002976:A:C	2.71429e-06	-1.50936	-9.17177e-10	5.22382e-05	-1.51695	-9.17177e-10
49003073	chr19:49003073:C:A	7.66461e-06	0.980252	-1.45153	0.000155824	1.01891	-1.44295
49003133	chr19:49003133:T:C	8.11498e-06	1.03046	-1.44464	0.000159899	1.0578	-1.45602
49003150	chr19:49003150:TC:T	2.76257e-06	-1.90776e-10	-1.49173	5.29903e-05	-1.90776e-10	-1.50265
49003401	chr19:49003401:T:C	2.72549e-06	-1.90776e-10	-1.50524	5.26697e-05	-1.90776e-10	-1.50872
49003427	chr19:49003427:C:T	3.1025e-06	-1.90776e-10	-1.37568	5.94401e-05	-1.90776e-10	-1.38779
49003465	chr19:49003465:A:G	2.72629e-06	-1.90776e-10	-1.50495	5.26817e-05	-1.90776e-10	-1.50849
49003690	chr19:49003690:A:G	2.76498e-06	-1.90776e-10	-1.49086	5.3026e-05	-1.90776e-10	-1.50198
49003720	chr19:49003720:G:T	7.17285e-07	-1.54085	-1.29932	1.36617e-05	-1.51653	-1.34164
49003765	chr19:49003765:C:T	2.75874e-06	-1.90776e-10	-1.49312	5.29361e-05	-1.90776e-10	-1.50368
49003862	chr19:49003862:C:T	6.88342e-06	0.634488	-1.21326	0.000142836	0.676227	-1.1873
49004261	chr19:49004261:C:T	2.76257e-06	-1.90776e-10	-1.49173	5.29903e-05	-1.90776e-10	-1.50265
49004285	chr19:49004285:A:G	7.69014e-06	0.974332	-1.44228	0.000150839	0.997338	-1.45389
49004321	chr19:49004321:T:C	9.08231e-06	0.684004	-0.985564	0.000169282	0.692186	-1.03338
49004845	chr19:49004845:T:G	6.08833e-06	-1.90776e-10	-0.701515	0.000122872	-1.90776e-10	-0.661619
49004866	chr19:49004866:G:A	7.72931e-06	0.929495	-1.39236	0.000158645	0.968775	-1.37487
49005008	chr19:49005008:A:G	7.13821e-06	0.892652	-1.43508	0.000140475	0.92038	-1.44811
49005354	chr19:49005354:GCTC:G	1.12481e-05	-0.0876907	-9.17177e-10	0.000193351	-0.208255	-9.17177e-10
49005639	chr19:49005639:CA:C	3.90686e-06	0.265571	-1.41073	7.86521e-05	0.287685	-1.39541
49005790	chr19:49005790:C:T	2.71049e-06	-1.90776e-10	-1.51076	5.24594e-05	-1.90776e-10	-1.51272
49005856	chr19:49005856:G:A	2.89309e-06	-1.90776e-10	-1.44556	5.69636e-05	-1.90776e-10	-1.43035
49005946	chr19:49005946:G:T	2.72549e-06	-1.90776e-10	-1.50524	5.26697e-05	-1.90776e-10	-1.50872
49006380	chr19:49006380:G:C	2.82814e-06	-1.90776e-10	-1.46827	5.54941e-05	-1.90776e-10	-1.45649
49006540	chr19:49006540:G:T	7.39806e-06	0.83946	-1.34613	0.000152213	0.878066	-1.32555
49006657	chr19:49006657:C:T	3.01972e-06	-1.90776e-10	-1.40272	5.69871e-05	-1.90776e-10	-1.42994
49006985	chr19:49006985:C:T	1.65947e-06	-0.779043	-1.22235	2.31247e-05	-1.02569	-1.30617
49007173	chr19:49007173:C:T	3.05012e-06	-1.90776e-10	-1.39271	5.74959e-05	-1.90776e-10	-1.42105
49007255	chr19:49007255:G:A	3.51948e-06	-1.90776e-10	-1.24957	7.52928e-05	-1.90776e-10	-1.15138
49007433	chr19:49007433:T:C	2.82814e-06	-1.90776e-10	-1.46827	5.54941e-05	-1.90776e-10	-1.45649
49007647	chr19:49007647:G:A	6.95009e-06	-1.90776e-10	-0.569134	0.000125288	-1.90776e-10	-0.642148
49007652	chr19:49007652:G:A	3.91556e-06	-1.90776e-10	-1.14293	7.97345e-05	-1.90776e-10	-1.09406
49007756	chr19:49007756:A:G	3.92602e-06	-1.90776e-10	-1.14026	7.54843e-05	-1.90776e-10	-1.14884
49007761	chr19:49007761:G:A	1.0366e-05	0.791403	-0.960763	0.00020524	0.824927	-0.973512
49007798	chr19:49007798:A:G	3.23304e-06	-1.90776e-10	-1.33447	6.08447e-05	-1.90776e-10	-1.36444
49007830	chr19:49007830:G:A	2.8789e-06	-1.90776e-10	-1.45048	5.6792e-05	-1.90776e-10	-1.43337
49007912	chr19:49007912:T:C	2.82778e-06	-1.90776e-10	-1.4684	5.57297e-05	-1.90776e-10	-1.45225
49008402	chr19:49008402:G:A	7.0223e-06	0.940833	-1.49963	0.000140448	0.975212	-1.50314
49008479	chr19:49008479:C:T	8.68318e-06	1.1666	-1.5131	0.000173086	1.19477	-1.51375
49008583	chr19:49008583:C:T	6.521e-06	0.87942	-1.51228	0.000130566	0.912324	-1.51321
49008967	chr19:49008967:G:A	3.37241e-06	-1.90776e-10	-1.29226	6.43094e-05	-1.90776e-10	-1.30906
49009403	chr19:49009403:C:T	2.88308e-06	-1.90776e-10	-1.44903	5.47377e-05	-1.90776e-10	-1.47021
49009409	chr19:49009409:C:T	4.27115e-06	0.411741	-1.46775	8.75934e-05	0.480437	-1.48049
49009587	chr19:49009587:G:A	3.2431e-06	-1.90776e-10	-1.33136	6.19856e-05	-1.90776e-10	-1.34586
49009765	chr19:49009765:C:T	6.00136e-06	0.0755534	-0.791456	0.000124193	0.138125	-0.789056
49010042	chr19:49010042:C:T	2.71566e-06	-1.90776e-10	-1.50885	5.26255e-05	-1.90776e-10	-1.50956
49010143	chr19:49010143:A:G	3.77533e-06	-1.90776e-10	-1.1794	6.94121e-05	-1.90776e-10	-1.2327
49010242	chr19:49010242:A:G	2.74232e-06	-1.90776e-10	-1.49908	5.36675e-05	-1.90776e-10	-1.48996
49010245	chr19:49010245:T:C	8.01281e-07	-1.37196	-1.35747	1.78213e-05	-1.34497	-1.2474
49010283	chr19:49010283:T:C	8.75335e-07	-1.52475	-1.11629	1.42263e-05	-1.54701	-1.27066
49011018	chr19:49011018:G:A	2.91606e-06	-1.90776e-10	-1.43766	5.60107e-05	-1.90776e-10	-1.44722
49011063	chr19:49011063:C:T	8.61343e-06	-1.90776e-10	-0.354566	0.00018036	-1.90776e-10	-0.277811
49011400	chr19:49011400:G:A	3.20686e-06	-1.90776e-10	-1.3426	6.53333e-05	-1.90776e-10	-1.29326
49011546	chr19:49011546:C:T	7.75604e-07	-1.5455	-1.2165	1.53742e-05	-1.55148	-1.18859
49011557	chr19:49011557:G:A	7.31786e-07	-1.55343	-1.26673	1.45576e-05	-1.55413	-1.24052
49011700	chr19:49011700:C:T	1.73611e-06	-0.667766	-1.28847	3.28384e-05	-0.723432	-1.25773
49012030	chr19:49012030:A:G	1.13475e-06	-1.05926	-1.32221	2.29121e-05	-1.08884	-1.25226
49012106	chr19:49012106:G:A	4.98714e-06	0.5745	-1.47553	0.000100143	0.612678	-1.47884
49012146	chr19:49012146:G:A	2.70261e-06	-1.90776e-10	-1.51367	5.24058e-05	-1.90776e-10	-1.51375
49012186	chr19:49012186:A:C	7.65125e-06	-1.90776e-10	-0.47302	0.000142133	-1.90776e-10	-0.515999
49012674	chr19:49012674:C:T	7.91843e-07	-1.54565	-1.19563	1.5778e-05	-1.5505	-1.16365
49012722	chr19:49012722:C:T	1.52312e-06	-0.844419	-1.24271	2.926e-05	-0.889014	-1.20753
49013368	chr19:49013368:G:C	3.23349e-06	-1.90776e-10	-1.33433	6.4168e-05	-1.90776e-10	-1.31126
49013883	chr19:49013883:C:T	5.06769e-06	0.626964	-1.51197	0.000103855	0.679081	-1.50885
49013889	chr19:49013889:C:T	5.38573e-06	0.627637	-1.45177	0.000112092	0.679536	-1.43298
49013956	chr19:49013956:G:A	5.75303e-07	-1.55421	-1.50654	1.11046e-05	-1.55405	-1.51135
49014036	chr19:49014036:G:C	9.3315e-07	-1.54215	-1.03493	1.89568e-05	-1.54325	-0.987347
49014074	chr19:49014074:C:G	4.93387e-06	0.587375	-1.49914	0.000100598	0.639682	-1.50132
49014139	chr19:49014139:C:T	6.86706e-07	-1.37283	-1.5109	1.45629e-05	-1.28138	-1.51291
49014186	chr19:49014186:C:T	6.4681e-06	-1.90776e-10	-0.641007	0.000134739	-1.90776e-10	-0.569422
49014304	chr19:49014304:G:A	2.84251e-06	-1.90776e-10	-1.4632	5.6327e-05	-1.90776e-10	-1.44159
49014328	chr19:49014328:A:C	2.72771e-06	-1.90776e-10	-1.50443	5.28271e-05	-1.90776e-10	-1.50574
49014770	chr19:49014770:G:A	7.72637e-06	-1.90776e-10	-0.46325	0.000132622	-1.90776e-10	-0.585264
49014793	chr19:49014793:C:T	6.61994e-06	-1.90776e-10	-0.617803	0.000122746	-1.90776e-10	-0.662646
49015227	chr19:49015227:C:T	1.64453e-06	-0.870636	-1.1398	3.3481e-05	-0.863962	-1.09782
49015318	chr19:49015318:A:G	5.74617e-07	-1.55428	-1.50766	1.11099e-05	-1.55427	-1.51066
49015801	chr19:49015801:T:C	9.27018e-07	-1.54966	-1.03401	2.06632e-05	-1.54879	-0.895623
49015983	chr19:49015983:G:A	5.29779e-06	0.658296	-1.49889	0.000107906	0.709589	-1.50109
49016209	chr19:49016209:A:G	7.82278e-07	-1.55417	-1.19927	1.6903e-05	-1.55379	-1.09148
49016263	chr19:49016263:G:A	7.26067e-06	-1.90776e-10	-0.525417	0.000124949	-1.90776e-10	-0.644856
49016528	chr19:49016528:CT:C	9.00287e-07	-1.5542	-1.05873	1.99656e-05	-1.55403	-0.924723
49016536	chr19:49016536:A:G	9.44606e-07	-1.5527	-1.01218	2.10928e-05	-1.55209	-0.871744
49016598	chr19:49016598:T:G	1.67942e-06	-0.959084	-1.03036	3.76677e-05	-0.959086	-0.884875
49016648	chr19:49016648:A:G	5.87898e-06	0.729624	-1.46613	0.00011959	0.781456	-1.47015
49016740	chr19:49016740:A:G	9.34287e-07	-1.53255	-1.04331	2.08691e-05	-1.52988	-0.904611
49016783	chr19:49016783:G:A	2.7578e-06	-1.90776e-10	-1.49346	5.31169e-05	-1.90776e-10	-1.50027
49016836	chr19:49016836:G:T	2.91558e-06	-1.43782	-9.17177e-10	5.50145e-05	-1.46517	-9.17177e-10
49017115	chr19:49017115:A:T	5.8233e-07	-1.55233	-1.49628	1.10899e-05	-1.55298	-1.51375
49017224	chr19:49017224:C:T	2.74847e-06	-1.90776e-10	-1.49684	5.36648e-05	-1.90776e-10	-1.49001
49017319	chr19:49017319:C:T	2.0322e-06	-0.66416	-1.13461	4.06586e-05	-0.674554	-1.093
49017355	chr19:49017355:G:A	9.78531e-07	-1.52938	-1.00022	1.9867e-05	-1.53372	-0.949985
49017357	chr19:49017357:C:T	5.06587e-06	0.584874	-1.47024	0.000103145	0.631859	-1.46849
49017546	chr19:49017546:T:C	2.82124e-06	-1.90776e-10	-1.47071	5.52283e-05	-1.90776e-10	-1.46129
49017571	chr19:49017571:A:T	5.31604e-06	0.65541	-1.49257	0.000108566	0.709828	-1.49524
49017585	chr19:49017585:A:T	5.13891e-06	0.622799	-1.49385	0.000104868	0.676364	-1.49642
49017587	chr19:49017587:A:G	5.12969e-06	0.62101	-1.49385	0.000104676	0.674543	-1.49644
49017606	chr19:49017606:A:C	7.62688e-06	0.784072	-1.26028	0.000157191	0.829936	-1.24524
49017633	chr19:49017633:G:A	3.93989e-06	0.37543	-1.51217	8.04699e-05	0.425881	-1.51076
49017757	chr19:49017757:A:C	5.00711e-06	0.596773	-1.4938	0.000102149	0.650049	-1.49638
49018228	chr19:49018228:G:A	3.06142e-06	-1.38901	-9.17177e-10	5.96142e-05	-1.38487	-9.17177e-10
49018537	chr19:49018537:G:C	1.52508e-06	-1.53253	-0.553307	2.96304e-05	-1.54281	-0.541147
49018611	chr19:49018611:C:T	2.70298e-06	-1.90776e-10	-1.51353	5.2407e-05	-1.90776e-10	-1.51372
49018742	chr19:49018742:G:T	3.48751e-06	-1.90776e-10	-1.2587	6.94828e-05	-1.90776e-10	-1.23168
49018818	chr19:49018818:A:T	7.33582e-06	0.673286	-1.18841	0.000141428	0.730279	-1.25125
49018826	chr19:49018826:C:T	3.12538e-06	-1.90776e-10	-1.36833	5.89201e-05	-1.90776e-10	-1.39658
49018849	chr19:49018849:G:A	8.43855e-07	-1.55411	-1.12356	1.77313e-05	-1.55383	-1.0436
49018958	chr19:49018958:G:T	2.91362e-06	-1.90776e-10	-1.43849	5.63843e-05	-1.90776e-10	-1.44057
49019194	chr19:49019194:C:G	2.81957e-06	-1.90776e-10	-1.47131	5.52111e-05	-1.90776e-10	-1.4616
49019264	chr19:49019264:C:G	2.66263e-06	-1.52857	-9.17177e-10	5.29115e-05	-1.50414	-9.17177e-10
49019831	chr19:49019831:C:T	1.11403e-06	-1.50876	-0.891148	2.18164e-05	-1.52019	-0.869911
49020017	chr19:49020017:A:G	2.91322e-06	-1.90776e-10	-1.43863	5.59606e-05	-1.90776e-10	-1.44812
49020133	chr19:49020133:A:C	4.45559e-06	-1.90776e-10	-1.01373	8.49734e-05	-1.90776e-10	-1.03042
49020941	chr19:49020941:C:G	5.28993e-06	-0.842083	-9.17177e-10	8.7585e-05	-1.00015	-9.17177e-10
49020963	chr19:49020963:G:T	2.39163e-06	-0.799532	-0.83638	4.95776e-05	-0.809284	-0.759942
49021169	chr19:49021169:G:A	7.59699e-06	-1.90776e-10	-0.480136	0.000159348	-1.90776e-10	-0.401671
49021764	chr19:49021764:C:T	5.9569e-06	-1.90776e-10	-0.723338	0.000107248	-1.90776e-10	-0.797623
49022191	chr19:49022191:A:G	2.91055e-06	-1.43955	-9.17177e-10	5.41189e-05	-1.48158	-9.17177e-10
49022233	chr19:49022233:C:T	7.82831e-06	-1.90776e-10	-0.450142	0.000165974	-1.90776e-10	-0.360933
49022508	chr19:49022508:G:C	4.42362e-06	-1.90776e-10	-1.02093	8.83038e-05	-1.90776e-10	-0.99198
49023846	chr19:49023846:C:T	7.01072e-06	-1.90776e-10	-0.560449	0.000127475	-1.90776e-10	-0.624847
49023871	chr19:49023871:C:A	6.01565e-07	-1.54832	-1.46779	1.14861e-05	-1.54191	-1.48972
49024252	chr19:49024252:G:A	9.02017e-06	-1.90776e-10	-0.308426	0.000239728	-1.90776e-10	0.00674056
49024367	chr19:49024367:T:A	3.25533e-06	-1.32759	-9.17177e-10	5.59813e-05	-1.44775	-9.17177e-10
49024503	chr19:49024503:C:T	3.60641e-06	-1.90776e-10	-1.22518	6.9577e-05	-1.90776e-10	-1.23033
49025202	chr19:49025202:CTAT:C	2.62622e-06	-1.54234	-9.17177e-10	5.06848e-05	-1.54714	-9.17177e-10
49025283	chr19:49025283:C:A	2.70242e-06	-1.90776e-10	-1.51374	5.24383e-05	-1.90776e-10	-1.51313
49025353	chr19:49025353:G:C	3.00235e-06	-1.90776e-10	-1.40849	5.71386e-05	-1.90776e-10	-1.42728
49025470	chr19:49025470:G:A	4.4897e-06	-1.90776e-10	-1.0061	8.234e-05	-1.90776e-10	-1.06191
49025504	chr19:49025504:T:A	4.62604e-06	-1.90776e-10	-0.976187	9.26407e-05	-1.90776e-10	-0.944035
49025523	chr19:49025523:C:T	2.42958e-05	0.682416	-9.17177e-10	0.000412482	0.549429	-9.17177e-10
49025859	chr19:49025859:T:A	3.31492e-06	-1.90776e-10	-1.30946	6.64566e-05	-1.90776e-10	-1.27621
49025949	chr19:49025949:C:T	2.71835e-06	-1.50786	-9.17177e-10	5.06419e-05	-1.54798	-9.17177e-10
49025960	chr19:49025960:C:A	3.38078e-06	-1.90776e-10	-1.28978	6.77089e-05	-1.90776e-10	-1.25755
49026004	chr19:49026004:G:A	7.34874e-06	-1.90776e-10	-0.51336	0.000125909	-1.90776e-10	-0.637205
49026113	chr19:49026113:CAG:C	3.13644e-06	-0.475129	-0.88967	4.49551e-05	-0.760097	-0.907003
49026144	chr19:49026144:G:A	1.05146e-05	-1.90776e-10	-0.155119	0.000187361	-1.90776e-10	-0.239729
49026147	chr19:49026147:A:G	9.19375e-07	-1.55368	-1.03827	1.58746e-05	-1.55208	-1.15597
49026462	chr19:49026462:G:C	7.1139e-06	-1.90776e-10	-0.545839	0.00013123	-1.90776e-10	-0.595812
49026479	chr19:49026479:G:A	8.6295e-07	-1.30734	-1.34795	1.53046e-05	-1.34471	-1.3999
49026483	chr19:49026483:C:G	2.74369e-06	-1.49859	-9.17177e-10	5.0975e-05	-1.54143	-9.17177e-10
49026532	chr19:49026532:G:A	2.73682e-06	-1.90776e-10	-1.50109	5.3038e-05	-1.90776e-10	-1.50175
49026547	chr19:49026547:C:T	9.07446e-07	-1.09162	-1.51339	1.35427e-05	-1.35352	-1.5134
49026557	chr19:49026557:C:T	3.66752e-06	-1.90776e-10	-1.20837	6.97989e-05	-1.90776e-10	-1.22714
49026680	chr19:49026680:T:C	8.12432e-07	-1.40109	-1.31452	1.55503e-05	-1.50626	-1.22242
49026695	chr19:49026695:G:T	4.48812e-06	-1.90776e-10	-1.00645	8.58549e-05	-1.90776e-10	-1.02011
49026699	chr19:49026699:A:G	7.47256e-07	-1.48245	-1.31679	1.58071e-05	-1.5177	-1.1946
49026724	chr19:49026724:A:G	9.45354e-07	-1.05508	-1.509	1.62033e-05	-1.18047	-1.50707
49026742	chr19:49026742:C:G	6.22987e-07	-1.54088	-1.44024	1.23772e-05	-1.49114	-1.46576
49026764	chr19:49026764:A:G	5.97734e-07	-1.53796	-1.48454	1.11078e-05	-1.55421	-1.5109
49026771	chr19:49026771:T:C	6.46086e-06	-1.90776e-10	-0.642126	0.00011759	-1.90776e-10	-0.705556
49026781	chr19:49026781:T:C	8.46279e-07	-1.52678	-1.14802	1.60318e-05	-1.55203	-1.14615
49026993	chr19:49026993:G:A	1.85711e-06	-0.603266	-1.2856	3.69894e-05	-0.517101	-1.34503
49027003	chr19:49027003:T:C	5.04604e-06	-1.90776e-10	-0.889285	9.76674e-05	-1.90776e-10	-0.891195
49027078	chr19:49027078:A:C	2.86224e-06	-1.90776e-10	-1.45629	5.5614e-05	-1.90776e-10	-1.45433
49027480	chr19:49027480:T:C	1.96566e-06	-0.589257	-1.2428	4.91804e-05	-0.525991	-1.05128
49027536	chr19:49027536:A:C	3.77174e-06	-1.90776e-10	-1.18035	8.02646e-05	-1.90776e-10	-1.08744
49027541	chr19:49027541:C:CA	3.77589e-06	-1.90776e-10	-1.17925	8.12012e-05	-1.90776e-10	-1.07583
49027630	chr19:49027630:T:C	1.15436e-06	-1.54914	-0.815203	2.30025e-05	-1.52928	-0.807884
49027636	chr19:49027636:T:A	2.79223e-06	-1.90776e-10	-1.48105	5.31714e-05	-1.90776e-10	-1.49924
49027730	chr19:49027730:G:A	8.63614e-07	-1.55415	-1.10036	1.80061e-05	-1.51655	-1.06551
49027835	chr19:49027835:T:C	2.82499e-06	-1.90776e-10	-1.46938	5.41582e-05	-1.90776e-10	-1.48085
49028045	chr19:49028045:G:C	3.54416e-06	-1.90776e-10	-1.24259	0.000103051	-1.90776e-10	-0.837536
49028063	chr19:49028063:G:T	2.10416e-06	-0.255936	-1.50804	4.57996e-05	-0.188331	-1.46016
49028488	chr19:49028488:G:A	6.61162e-07	-1.55157	-1.37007	1.32109e-05	-1.53494	-1.35678
49028577	chr19:49028577:A:G	1.47894e-05	-1.90776e-10	0.18602	0.000278239	-1.90776e-10	0.155715
49028609	chr19:49028609:G:A	5.91503e-07	-1.55385	-1.47913	1.16305e-05	-1.54407	-1.47506
49028655	chr19:49028655:C:T	3.91128e-06	-1.90776e-10	-1.14402	7.67526e-05	-1.90776e-10	-1.13218
49028804	chr19:49028804:G:A	3.6107e-06	-0.530507	-0.693479	5.96557e-05	-0.472296	-0.911878
49029019	chr19:49029019:G:T	3.71953e-06	-1.90776e-10	-1.19429	7.27962e-05	-1.90776e-10	-1.1851
49029142	chr19:49029142:C:A	8.50627e-06	-1.90776e-10	-0.367085	0.000155635	-1.90776e-10	-0.425253
49029253	chr19:49029253:C:T	8.07091e-07	-1.41158	-1.31063	1.45178e-05	-1.47999	-1.31739
49029314	chr19:49029314:G:C	3.31502e-06	-1.90776e-10	-1.30943	6.56327e-05	-1.90776e-10	-1.28869
49029470	chr19:49029470:C:T	4.11689e-06	-1.90776e-10	-1.09279	7.83966e-05	-1.90776e-10	-1.11098
49029471	chr19:49029471:C:T	3.94373e-06	-1.90776e-10	-1.13576	7.51015e-05	-1.90776e-10	-1.15392
49029569	chr19:49029569:A:G	5.76132e-07	-1.55289	-1.50642	1.13339e-05	-1.54014	-1.50483
49029750	chr19:49029750:T:C	8.40052e-06	-1.90776e-10	-0.379596	0.000158424	-1.90776e-10	-0.407489
49029766	chr19:49029766:C:G	4.90899e-06	-1.90776e-10	-0.91682	9.11166e-05	-1.90776e-10	-0.960624
49029783	chr19:49029783:C:T	6.82213e-06	-0.587717	-9.17177e-10	9.97215e-05	-0.870382	-9.17177e-10
49029828	chr19:49029828:A:C	4.65628e-06	-1.90776e-10	-0.969672	9.20698e-05	-1.90776e-10	-0.950217
49029906	chr19:49029906:T:C	7.19864e-07	-1.53967	-1.29691	1.40872e-05	-1.51629	-1.31121
49030513	chr19:49030513:C:T	3.98023e-06	-1.90776e-10	-1.12655	7.65681e-05	-1.90776e-10	-1.13458
49031306	chr19:49031306:G:GTC	8.1877e-06	-1.90776e-10	-0.405256	0.000151067	-1.90776e-10	-0.455042
49031346	chr19:49031346:A:T	4.97776e-06	-1.90776e-10	-0.902909	9.56024e-05	-1.90776e-10	-0.912566
49031518	chr19:49031518:C:G	3.9693e-06	-1.90776e-10	-1.1293	7.6065e-05	-1.90776e-10	-1.14118
49031647	chr19:49031647:T:G	2.59742e-06	-1.55337	-9.17177e-10	5.03924e-05	-1.55292	-9.17177e-10
49031652	chr19:49031652:A:G	2.78054e-06	-1.90776e-10	-1.48525	5.34476e-05	-1.90776e-10	-1.49406
49031671	chr19:49031671:A:C	2.72726e-06	-1.50459	-9.17177e-10	6.78896e-05	-1.25488	-9.17177e-10
49031767	chr19:49031767:T:C	5.89563e-07	-1.52485	-1.51141	1.11586e-05	-1.54784	-1.51271
49031779	chr19:49031779:T:C	9.07538e-06	-1.90776e-10	-0.302323	0.00017131	-1.90776e-10	-0.32929
49031807	chr19:49031807:T:C	8.96595e-06	-1.90776e-10	-0.314455	0.000169331	-1.90776e-10	-0.340906
49031934	chr19:49031934:T:C	3.56668e-06	-1.90776e-10	-1.23625	6.84771e-05	-1.90776e-10	-1.24626
49032032	chr19:49032032:C:A	3.61679e-06	-1.90776e-10	-1.2223	6.95044e-05	-1.90776e-10	-1.23137
49032186	chr19:49032186:G:C	6.34061e-06	-1.90776e-10	-0.660913	0.0001193	-1.90776e-10	-0.691124
49032234	chr19:49032234:T:C	6.84645e-07	-1.55426	-1.33248	1.3463e-05	-1.54414	-1.32868
49032240	chr19:49032240:G:A	4.16929e-06	-1.90776e-10	-1.08014	7.98775e-05	-1.90776e-10	-1.09227
49032347	chr19:49032347:G:A	2.71802e-06	-1.90776e-10	-1.50799	5.26263e-05	-1.90776e-10	-1.50955
49033509	chr19:49033509:C:G	5.89485e-06	-1.90776e-10	-0.73381	0.00014044	-1.90776e-10	-0.527986
49034061	chr19:49034061:C:T	3.98078e-06	-1.90776e-10	-1.12641	7.48178e-05	-1.90776e-10	-1.15771
49034124	chr19:49034124:G:C	2.70267e-06	-1.90776e-10	-1.51365	5.24057e-05	-1.90776e-10	-1.51375
49034414	chr19:49034414:C:T	2.94355e-06	-1.90776e-10	-1.42827	5.70481e-05	-1.90776e-10	-1.42887
49034766	chr19:49034766:C:T	1.51022e-05	-1.90776e-10	0.206951	0.000286688	-1.90776e-10	0.185632
49034825	chr19:49034825:TTTA:T	8.12547e-06	-1.90776e-10	-0.412886	0.000153342	-1.90776e-10	-0.44009
49034889	chr19:49034889:G:A	3.08365e-06	-1.38177	-9.17177e-10	5.94008e-05	-1.38846	-9.17177e-10
49034967	chr19:49034967:C:T	4.81972e-06	-1.90776e-10	-0.935173	9.22273e-05	-1.90776e-10	-0.948507
49035278	chr19:49035278:A:T	4.14555e-06	-1.90776e-10	-1.08585	7.72002e-05	-1.90776e-10	-1.12636
49035334	chr19:49035334:G:C	1.37137e-06	-0.707869	-1.48421	3.03966e-05	-0.654299	-1.40413
49035372	chr19:49035372:T:G	3.24241e-06	-1.90776e-10	-1.33157	6.22675e-05	-1.90776e-10	-1.34132
49035449	chr19:49035449:C:T	4.35826e-06	-1.90776e-10	-1.03582	8.07214e-05	-1.90776e-10	-1.08176
49035719	chr19:49035719:C:A	4.41379e-06	-1.90776e-10	-1.02316	8.26296e-05	-1.90776e-10	-1.05839
49036121	chr19:49036121:C:T	3.06353e-06	-1.90776e-10	-1.38832	5.92191e-05	-1.90776e-10	-1.39152
49036946	chr19:49036946:T:C	1.40081e-06	-0.697613	-1.47323	2.83786e-05	-0.632545	-1.49458
49037068	chr19:49037068:A:G	3.49403e-06	-1.90776e-10	-1.25683	6.91496e-05	-1.90776e-10	-1.23649
49037178	chr19:49037178:G:C	4.53581e-06	-1.90776e-10	-0.995885	8.47566e-05	-1.90776e-10	-1.03298
49038393	chr19:49038393:G:A	1.03133e-05	-1.90776e-10	-0.174455	0.000196242	-1.90776e-10	-0.193417
49038568	chr19:49038568:T:C	1.88945e-06	-0.621794	-1.24981	3.41462e-05	-0.558973	-1.38314
49038749	chr19:49038749:A:G	1.62724e-06	-0.679043	-1.34196	3.03009e-05	-0.617939	-1.44365
49038813	chr19:49038813:G:C	1.71119e-06	-0.633315	-1.33738	3.201e-05	-0.566775	-1.43994
49038920	chr19:49038920:T:C	6.94693e-06	-1.90776e-10	-0.569589	0.00012999	-1.90776e-10	-0.605303
49039190	chr19:49039190:G:A	4.76316e-06	-0.946978	-9.17177e-10	7.29974e-05	-1.18234	-9.17177e-10
49039381	chr19:49039381:G:C	3.29057e-06	-1.90776e-10	-1.31683	6.3086e-05	-1.90776e-10	-1.32826
49039516	chr19:49039516:C:G	2.36861e-06	-0.718941	-0.926643	5.2256e-05	-0.656575	-0.860035
49039799	chr19:49039799:G:C	1.36324e-06	-0.688072	-1.50995	2.92586e-05	-0.630143	-1.46645
49039858	chr19:49039858:C:T	3.41609e-05	-0.403284	1.42648	0.000536619	-0.40716	1.21968
49039862	chr19:49039862:A:G	3.00849e-06	-1.90776e-10	-1.40645	5.90457e-05	-1.90776e-10	-1.39445
49040272	chr19:49040272:A:C	2.7159e-06	-1.90776e-10	-1.50876	5.92277e-05	-1.90776e-10	-1.39137
49040538	chr19:49040538:G:A	2.98452e-06	-1.90776e-10	-1.41445	7.6283e-05	-1.90776e-10	-1.13831
49040627	chr19:49040627:G:T	3.7294e-06	-1.90776e-10	-1.19164	7.12733e-05	-1.90776e-10	-1.20624
49040677	chr19:49040677:C:A	3.04159e-06	-1.90776e-10	-1.39551	7.92604e-05	-1.90776e-10	-1.10003
49041001	chr19:49041001:C:G	9.8636e-06	-1.90776e-10	-0.219038	0.0001876	-1.90776e-10	-0.23845
49041173	chr19:49041173:G:A	5.28987e-05	-0.431625	1.89211	0.000853379	-0.456291	1.73273
49041370	chr19:49041370:T:A	3.45774e-06	-1.90776e-10	-1.26727	6.72337e-05	-1.90776e-10	-1.26459
49041722	chr19:49041722:C:G	2.91909e-06	-1.90776e-10	-1.43662	5.292e-05	-1.90776e-10	-1.50398
49041750	chr19:49041750:T:A	1.04068e-05	-1.90776e-10	-0.165425	0.000196977	-1.90776e-10	-0.189676
49041922	chr19:49041922:T:C	2.9743e-05	-1.90776e-10	0.884706	0.000552394	-1.90776e-10	0.841499
49042250	chr19:49042250:C:T	2.72114e-06	-1.90776e-10	-1.50684	5.97764e-05	-1.90776e-10	-1.38215
49042297	chr19:49042297:C:T	7.80751e-06	-1.90776e-10	-0.452803	0.000150946	-1.90776e-10	-0.455842
49042544	chr19:49042544:G:C	7.5884e-06	-1.90776e-10	-0.481268	9.94375e-05	-1.90776e-10	-0.873234
49042563	chr19:49042563:G:T	3.42395e-06	-1.90776e-10	-1.27709	6.55213e-05	-1.90776e-10	-1.29039
49042568	chr19:49042568:G:A	6.54111e-07	-1.55382	-1.37855	1.27653e-05	-1.54896	-1.37707
49042615	chr19:49042615:A:C	7.39276e-07	-1.49751	-1.31246	1.37801e-05	-1.44177	-1.40777
49042674	chr19:49042674:G:C	3.07108e-06	-1.90776e-10	-1.38586	8.06555e-05	-1.90776e-10	-1.08258
49042724	chr19:49042724:G:A	2.7552e-06	-1.90776e-10	-1.4944	5.33117e-05	-1.90776e-10	-1.49661
49042825	chr19:49042825:T:G	2.76284e-06	-1.90776e-10	-1.49163	5.24409e-05	-1.90776e-10	-1.51308
49042961	chr19:49042961:T:C	4.85879e-06	-1.90776e-10	-0.927098	9.00242e-05	-1.90776e-10	-0.972685
49043013	chr19:49043013:A:C	6.28327e-07	-1.54257	-1.43002	1.20997e-05	-1.55218	-1.4274
49043054	chr19:49043054:A:C	9.89838e-06	-1.90776e-10	-0.215517	0.000187336	-1.90776e-10	-0.239861
49043110	chr19:49043110:C:G	2.37631e-05	1.24011	-0.579866	0.000271628	0.894815	-0.763144
49043692	chr19:49043692:TG:T	2.71211e-06	-1.22727	-0.282891	5.79028e-05	-1.18275	-0.231248
49043742	chr19:49043742:G:A	8.74576e-06	-1.90776e-10	-0.339319	0.000175903	-1.90776e-10	-0.302829
49043919	chr19:49043919:C:T	5.66017e-06	-1.90776e-10	-0.774435	0.000109538	-1.90776e-10	-0.776493
49044354	chr19:49044354:G:C	2.76114e-06	-1.90776e-10	-1.49224	5.41851e-05	-1.90776e-10	-1.48036
49044424	chr19:49044424:G:A	1.04487e-05	-0.400151	0.238739	0.000207421	-0.38842	0.250406
49045102	chr19:49045102:C:T	7.16902e-06	-0.53812	-9.17177e-10	0.000146923	-0.482852	-9.17177e-10
49045592	chr19:49045592:A:T	6.63282e-07	-1.55208	-1.36636	1.31087e-05	-1.53477	-1.36472
49045604	chr19:49045604:A:T	9.62603e-07	-1.20309	-1.34291	1.92202e-05	-1.10331	-1.41349
49045684	chr19:49045684:CA:C	3.76503e-06	-1.90776e-10	-1.18213	7.19217e-05	-1.90776e-10	-1.19719
49045746	chr19:49045746:C:T	2.89513e-06	-1.90776e-10	-1.44486	5.321e-05	-1.90776e-10	-1.49852
49045859	chr19:49045859:C:G	2.96713e-06	-1.90776e-10	-1.42029	5.38421e-05	-1.90776e-10	-1.48671
49045940	chr19:49045940:A:C	2.83709e-06	-1.90776e-10	-1.46511	5.27422e-05	-1.90776e-10	-1.50735
49046205	chr19:49046205:C:G	2.71616e-06	-1.50867	-9.17177e-10	5.844e-05	-1.40476	-9.17177e-10
49046242	chr19:49046242:T:C	3.13397e-06	-1.90776e-10	-1.36559	8.3693e-05	-1.90776e-10	-1.04561
49046359	chr19:49046359:A:G	9.18465e-07	-1.36392	-1.22902	1.94892e-05	-1.35648	-1.14643
49046492	chr19:49046492:T:A	2.94534e-06	-1.90776e-10	-1.42766	5.80785e-05	-1.90776e-10	-1.41097
49046678	chr19:49046678:T:TGGG	2.79391e-06	-1.90776e-10	-1.48045	5.25104e-05	-1.90776e-10	-1.51175
49046698	chr19:49046698:G:A	1.11514e-05	-1.90776e-10	-0.0963237	0.000216405	-1.90776e-10	-0.0956133
49046741	chr19:49046741:A:G	3.9073e-06	-1.90776e-10	-1.14504	7.54007e-05	-1.90776e-10	-1.14995
49046820	chr19:49046820:C:A	7.31953e-07	-1.52644	-1.29349	1.48013e-05	-1.48392	-1.29413
49046836	chr19:49046836:C:T	1.21142e-05	-0.365653	0.35214	0.000217706	-0.365037	0.275421
49046843	chr19:49046843:G:A	3.35778e-06	-1.90776e-10	-1.29661	7.61662e-05	-1.90776e-10	-1.13985
49047511	chr19:49047511:A:G	2.70256e-06	-1.90776e-10	-1.51369	5.35141e-05	-1.90776e-10	-1.49282
49047533	chr19:49047533:T:C	5.52053e-06	-1.90776e-10	-0.799414	0.000105418	-1.90776e-10	-0.814833
49048811	chr19:49048811:A:T	8.07049e-07	-1.21837	-1.50389	1.51597e-05	-1.25535	-1.49877
49049007	chr19:49049007:C:G	8.35194e-06	-0.385394	-9.17177e-10	0.000167472	-0.351949	-9.17177e-10
49049297	chr19:49049297:C:A	6.45455e-07	-1.47082	-1.47486	1.34358e-05	-1.40586	-1.46899
49049334	chr19:49049334:CT:C	2.62291e-06	-1.5436	-9.17177e-10	5.29048e-05	-1.50427	-9.17177e-10
49049542	chr19:49049542:C:T	3.17811e-06	-1.90776e-10	-1.3516	6.20348e-05	-1.90776e-10	-1.34507
49049591	chr19:49049591:T:C	2.81467e-06	-1.47305	-9.17177e-10	6.13507e-05	-1.35616	-9.17177e-10
49049969	chr19:49049969:G:C	8.14325e-06	-1.90776e-10	-0.410699	0.000157293	-1.90776e-10	-0.414655
49050010	chr19:49050010:C:T	6.83653e-06	-1.90776e-10	-0.585609	0.000131212	-1.90776e-10	-0.595949
49050123	chr19:49050123:A:C	5.87778e-06	-1.90776e-10	-0.73671	0.000111633	-1.90776e-10	-0.757549
49050580	chr19:49050580:C:T	6.08186e-06	-1.90776e-10	-0.702577	0.000116771	-1.90776e-10	-0.712548
49050606	chr19:49050606:C:T	5.11229e-06	-1.90776e-10	-0.876242	0.000139576	-1.90776e-10	-0.534153
49050633	chr19:49050633:C:T	7.2384e-06	-1.90776e-10	-0.528489	0.000131888	-1.90776e-10	-0.590808
49050709	chr19:49050709:A:G	5.69913e-06	-1.90776e-10	-0.767575	0.000161164	-1.90776e-10	-0.390338
49050868	chr19:49050868:C:CAG	5.1763e-06	-1.90776e-10	-0.863797	0.000143105	-1.90776e-10	-0.509186
49051092	chr19:49051092:C:T	2.73362e-06	-1.90776e-10	-1.50226	5.35383e-05	-1.90776e-10	-1.49237
49051401	chr19:49051401:C:G	9.16009e-06	-1.00503	0.711997	0.000141018	-0.943095	0.419222
49051444	chr19:49051444:A:G	7.6298e-07	-1.28743	-1.49098	1.41815e-05	-1.32661	-1.49421
49051472	chr19:49051472:A:G	1.08558e-06	-1.17556	-1.25022	1.80652e-05	-1.31278	-1.266
49051529	chr19:49051529:T:C	9.44965e-06	-1.90776e-10	-0.261911	0.000147159	-1.90776e-10	-0.48125
49051542	chr19:49051542:C:T	1.96254e-06	-0.322394	-1.51125	4.22804e-05	-0.216088	-1.51235
49051665	chr19:49051665:T:A	8.42462e-06	-0.37673	-9.17177e-10	0.000166043	-0.360519	-9.17177e-10
49051747	chr19:49051747:C:T	2.72074e-06	-1.90776e-10	-1.50698	5.30618e-05	-1.90776e-10	-1.50131
49052017	chr19:49052017:AT:A	4.98655e-06	-1.90776e-10	-0.901144	9.55452e-05	-1.90776e-10	-0.913164
49052018	chr19:49052018:T:A	2.6631e-06	-1.5284	-9.17177e-10	5.18934e-05	-1.52357	-9.17177e-10
49052170	chr19:49052170:C:T	3.16562e-05	2.32423	-1.37719	0.000491353	2.08516	-1.36077
49052277	chr19:49052277:CAG:C	5.58237e-06	-1.90776e-10	-0.788275	0.000103481	-1.90776e-10	-0.833375
49052334	chr19:49052334:T:C	3.13733e-05	-1.90776e-10	0.938069	0.000603747	-1.90776e-10	0.930391
49052339	chr19:49052339:T:C	3.32025e-06	-1.90776e-10	-1.30785	6.13783e-05	-1.90776e-10	-1.35571
49052441	chr19:49052441:T:A	2.76147e-06	-1.90776e-10	-1.49213	5.32395e-05	-1.90776e-10	-1.49796
49052442	chr19:49052442:C:A	1.19863e-05	1.07042	-1.09454	0.000209749	0.846832	-0.973685
49052468	chr19:49052468:C:T	1.81608e-06	-0.549511	-1.3617	3.2153e-05	-0.619845	-1.38241
49052637	chr19:49052637:C:T	1.50621e-06	-0.997112	-1.10118	2.51889e-05	-1.04509	-1.20127
49052693	chr19:49052693:A:C	3.29826e-06	-1.31449	-9.17177e-10	6.28668e-05	-1.33175	-9.17177e-10
49053158	chr19:49053158:T:C	5.34107e-06	-1.90776e-10	-0.832463	0.000100825	-1.90776e-10	-0.859376
49053181	chr19:49053181:G:A	6.5308e-06	-1.90776e-10	-0.63136	0.000123176	-1.90776e-10	-0.659148
49053343	chr19:49053343:A:T	1.04509e-06	-1.16343	-1.30036	1.63686e-05	-1.31418	-1.36322
49053574	chr19:49053574:G:T	4.628e-06	-1.90776e-10	-0.975764	8.56109e-05	-1.90776e-10	-1.02295
49053704	chr19:49053704:G:A	3.16867e-06	-1.90776e-10	-1.35458	6.13585e-05	-1.90776e-10	-1.35603
49053792	chr19:49053792:C:T	2.98062e-06	-1.41576	-9.17177e-10	5.68709e-05	-1.43198	-9.17177e-10
49054266	chr19:49054266:C:T	2.76162e-06	-1.90776e-10	-1.49207	5.38727e-05	-1.90776e-10	-1.48614
49054268	chr19:49054268:C:T	6.11853e-06	-1.90776e-10	-0.696567	0.000114727	-1.90776e-10	-0.730205
49054282	chr19:49054282:G:C	4.63311e-06	-1.90776e-10	-0.974661	8.74464e-05	-1.90776e-10	-1.00174
49054509	chr19:49054509:G:A	1.18078e-05	-0.0391262	-9.17177e-10	0.000219799	-0.0800484	-9.17177e-10
49054781	chr19:49054781:G:A	4.10367e-06	-1.90776e-10	-1.09601	8.14261e-05	-1.90776e-10	-1.07307
49055241	chr19:49055241:T:C	1.35816e-06	-0.739196	-1.46256	2.0172e-05	-0.978012	-1.49046
49055433	chr19:49055433:T:G	1.61115e-06	-0.763243	-1.2677	2.32516e-05	-0.988902	-1.33749
49055522	chr19:49055522:G:C	8.64537e-07	-1.51726	-1.13619	1.64111e-05	-1.52502	-1.14978
49055627	chr19:49055627:C:T	1.00687e-06	-1.02461	-1.47643	1.58851e-05	-1.20601	-1.50137
49055656	chr19:49055656:A:G	5.2588e-06	-0.754897	-0.0930879	0.000109412	-0.599785	-0.17786
49055705	chr19:49055705:A:G	4.08698e-06	-1.90776e-10	-1.10008	8.09812e-05	-1.90776e-10	-1.07855
49055732	chr19:49055732:G:A	1.08161e-06	-0.968594	-1.46084	1.67929e-05	-1.16215	-1.48966
49055754	chr19:49055754:C:T	1.03339e-06	-1.01765	-1.45739	1.62038e-05	-1.201	-1.48652
49055769	chr19:49055769:C:G	4.02101e-06	-1.90776e-10	-1.11635	7.59034e-05	-1.90776e-10	-1.1433
49055771	chr19:49055771:A:T	4.03165e-06	-1.90776e-10	-1.11371	7.60862e-05	-1.90776e-10	-1.1409
49055795	chr19:49055795:A:C	3.70465e-06	-1.90776e-10	-1.1983	6.98264e-05	-1.90776e-10	-1.22675
49055832	chr19:49055832:G:A	4.93796e-06	-0.910937	-9.17177e-10	9.96545e-05	-0.871054	-9.17177e-10
49055871	chr19:49055871:C:T	3.82297e-06	-1.90776e-10	-1.16686	7.04623e-05	-1.90776e-10	-1.21769
49056072	chr19:49056072:G:A	8.14169e-07	-1.27012	-1.44336	1.40547e-05	-1.3784	-1.45141
49056261	chr19:49056261:C:G	6.48462e-07	-1.50903	-1.43201	1.25384e-05	-1.52985	-1.41411
49056825	chr19:49056825:C:T	2.69952e-06	-1.51482	-9.17177e-10	5.33703e-05	-1.49551	-9.17177e-10
49057663	chr19:49057663:AC:A	7.32845e-07	-1.34579	-1.47292	1.36959e-05	-1.42162	-1.43405
49057845	chr19:49057845:G:A	7.00128e-06	-1.90776e-10	-0.561796	0.000127521	-1.90776e-10	-0.624481
49057904	chr19:49057904:C:A	2.86811e-06	-1.90776e-10	-1.45423	5.58366e-05	-1.90776e-10	-1.45033
49058611	chr19:49058611:C:T	8.29926e-06	-0.391722	-9.17177e-10	0.000115478	-0.72368	-9.17177e-10
49058685	chr19:49058685:T:C	2.8425e-06	-0.56728	-0.895925	3.50354e-05	-0.897702	-1.0187
49058958	chr19:49058958:G:A	2.01121e-06	-1.05492	-0.754231	2.772e-05	-1.25332	-0.89729
49059324	chr19:49059324:G:A	2.87557e-06	-1.90776e-10	-1.45164	5.57671e-05	-1.90776e-10	-1.45158
49060289	chr19:49060289:G:A	1.43598e-06	-0.951313	-1.19473	2.20001e-05	-1.16326	-1.21846
49060845	chr19:49060845:C:T	3.36442e-06	-1.90776e-10	-1.29463	6.40255e-05	-1.90776e-10	-1.31348
49060867	chr19:49060867:A:G	8.53639e-07	-1.40546	-1.26067	1.56249e-05	-1.46363	-1.26027
49061255	chr19:49061255:T:C	7.04943e-06	-1.90776e-10	-0.554942	0.000130852	-1.90776e-10	-0.598693
49061795	chr19:49061795:C:T	2.70738e-06	-1.90776e-10	-1.51191	5.24757e-05	-1.90776e-10	-1.51241
49062073	chr19:49062073:G:A	4.81728e-06	-1.90776e-10	-0.935679	9.12442e-05	-1.90776e-10	-0.959224
49062161	chr19:49062161:G:A	2.7991e-06	-1.47859	-9.17177e-10	5.16241e-05	-1.52877	-9.17177e-10
49064334	chr19:49064334:G:A	3.40655e-06	-1.28219	-9.17177e-10	6.52807e-05	-1.29407	-9.17177e-10
49066310	chr19:49066310:C:G	2.90244e-06	-1.90776e-10	-1.44234	5.5831e-05	-1.90776e-10	-1.45043
49066969	chr19:49066969:C:T	2.7176e-06	-1.50814	-9.17177e-10	5.24726e-05	-1.51247	-9.17177e-10
49067856	chr19:49067856:C:T	1.24571e-06	-0.996791	-1.2914	2.1284e-05	-1.25078	-1.16402
49068136	chr19:49068136:G:A	2.72441e-06	-1.90776e-10	-1.50564	5.24107e-05	-1.90776e-10	-1.51365
49068142	chr19:49068142:T:G	5.98979e-07	-1.52396	-1.49645	1.15295e-05	-1.5413	-1.48655
49068309	chr19:49068309:T:C	8.14511e-07	-1.20379	-1.50926	1.43523e-05	-1.29752	-1.51133
49069200	chr19:49069200:C:G	3.15927e-05	-1.90776e-10	0.945037	0.000599417	-1.90776e-10	0.923194
49069290	chr19:49069290:C:T	5.92455e-07	-1.5293	-1.50207	1.14069e-05	-1.5447	-1.49385
49069504	chr19:49069504:T:C	2.71981e-06	-1.90776e-10	-1.50733	5.25533e-05	-1.90776e-10	-1.51094
49069572	chr19:49069572:C:T	5.08575e-06	-0.881446	-9.17177e-10	8.92407e-05	-0.981426	-9.17177e-10
49069755	chr19:49069755:C:T	5.78253e-07	-1.55425	-1.50138	1.18299e-05	-1.54817	-1.45397
49069949	chr19:49069949:C:T	4.05129e-06	-1.52013	0.41128	9.66046e-05	-1.50553	0.603395
49070181	chr19:49070181:A:G	1.59611e-06	-1.48481	-0.555511	3.22143e-05	-1.49054	-0.509817
49070261	chr19:49070261:G:A	5.83757e-07	-1.53287	-1.51328	1.11882e-05	-1.54687	-1.51104
49070875	chr19:49070875:G:A	1.0041e-05	-1.90776e-10	-0.201212	0.000211992	-1.90776e-10	-0.116215
49070990	chr19:49070990:G:A	5.94052e-07	-1.51798	-1.5107	1.12685e-05	-1.53773	-1.51302
49071005	chr19:49071005:G:A	2.94702e-05	-1.90776e-10	0.875492	0.000548228	-1.90776e-10	0.833927
49071812	chr19:49071812:G:A	3.44181e-06	-1.90776e-10	-1.27189	9.82629e-05	-1.90776e-10	-0.885117
49072361	chr19:49072361:A:G	5.76199e-07	-1.55256	-1.50663	1.11159e-05	-1.55386	-1.51053
49072773	chr19:49072773:G:T	4.754e-06	-0.948902	-9.17177e-10	8.408e-05	-1.04099	-9.17177e-10
49072898	chr19:49072898:C:T	3.58807e-06	-0.564001	-0.666273	4.18007e-05	-0.884155	-0.855695
49073154	chr19:49073154:G:A	5.89262e-07	-1.55413	-1.48265	1.13494e-05	-1.55169	-1.49191
49073240	chr19:49073240:C:T	5.65359e-06	-0.775599	-9.17177e-10	9.90043e-05	-0.877601	-9.17177e-10
49073279	chr19:49073279:T:C	1.28836e-05	-1.90776e-10	0.0480681	0.000276607	-1.90776e-10	0.149834
49073545	chr19:49073545:C:G	3.4776e-06	-1.26155	-9.17177e-10	6.68664e-05	-1.27007	-9.17177e-10
49073566	chr19:49073566:T:C	3.45292e-06	-1.90776e-10	-1.26867	6.47333e-05	-1.90776e-10	-1.30249
49074263	chr19:49074263:TTTC:T	2.78982e-06	-1.90776e-10	-1.48191	5.48863e-05	-1.90776e-10	-1.4675
49074319	chr19:49074319:T:C	9.58794e-07	-1.52879	-1.02118	1.78598e-05	-1.54501	-1.0452
49074373	chr19:49074373:T:C	9.82392e-07	-1.32975	-1.19591	1.82038e-05	-1.38589	-1.18524
49075522	chr19:49075522:C:T	3.01808e-06	-1.445	0.0417368	6.64593e-05	-1.42603	0.14986
49075698	chr19:49075698:C:A	2.51705e-06	-1.44952	-0.135283	5.55472e-05	-1.43048	-0.0250518
49075703	chr19:49075703:G:A	6.44269e-07	-1.55062	-1.39691	1.32385e-05	-1.53542	-1.35421
49075997	chr19:49075997:T:C	1.60233e-06	-1.42211	-0.61432	2.93068e-05	-1.48137	-0.613578
49076174	chr19:49076174:G:A	1.67508e-05	-1.90776e-10	0.310558	0.000477251	-1.90776e-10	0.695278
49076199	chr19:49076199:CTAAAATACAT:C	2.45045e-06	-1.49899	-0.112627	5.40551e-05	-1.48456	0.0017958
49076589	chr19:49076589:T:C	1.95984e-05	-1.90776e-10	0.467559	0.000439398	-1.90776e-10	0.612643
49076639	chr19:49076639:G:T	2.73153e-06	-1.50303	-9.17177e-10	5.35636e-05	-1.49189	-9.17177e-10
49076880	chr19:49076880:A:G	1.41257e-05	-1.90776e-10	0.140104	0.00030466	-1.90776e-10	0.246434
49077238	chr19:49077238:T:A	1.51991e-06	-1.54838	-0.54086	2.51026e-05	-1.54677	-0.703019
49078069	chr19:49078069:T:C	1.01189e-06	-1.48963	-1.00644	1.85226e-05	-1.51766	-1.03611
49078253	chr19:49078253:T:C	9.60789e-07	-1.50061	-1.04728	1.76751e-05	-1.5257	-1.0749
49078688	chr19:49078688:T:C	1.17396e-06	-1.42237	-0.925135	2.63641e-05	-1.39254	-0.808219
49078707	chr19:49078707:TTTATTTA:T	9.49016e-07	-1.29184	-1.26837	1.68633e-05	-1.35556	-1.29207
49079567	chr19:49079567:GC:G	5.81516e-06	-0.74742	-9.17177e-10	0.000129276	-0.610818	-9.17177e-10
49079899	chr19:49079899:G:C	3.27522e-06	-1.90776e-10	-1.3215	5.79648e-05	-1.90776e-10	-1.41293
49080383	chr19:49080383:G:T	8.13684e-07	-1.34452	-1.36955	1.76244e-05	-1.30603	-1.29745
49080782	chr19:49080782:A:G	1.63398e-06	-1.55335	-0.463514	2.73671e-05	-1.53681	-0.626606
49080914	chr19:49080914:T:G	4.72782e-06	-1.43644	0.482013	0.000114768	-1.41356	0.683706
49081474	chr19:49081474:C:T	2.70614e-06	-1.90776e-10	-1.51237	5.27652e-05	-1.90776e-10	-1.50691
49081793	chr19:49081793:C:T	7.84042e-07	-1.32695	-1.42423	1.68075e-05	-1.28731	-1.36363
49081795	chr19:49081795:T:G	1.83818e-05	-1.25721	1.66068	0.000331898	-1.25398	1.58605
49081987	chr19:49081987:T:A	2.70629e-06	-1.90776e-10	-1.51231	5.24311e-05	-1.90776e-10	-1.51326
49082136	chr19:49082136:G:A	2.70273e-06	-1.90776e-10	-1.51363	5.24363e-05	-1.90776e-10	-1.51316
49082137	chr19:49082137:C:G	3.01075e-06	-1.90776e-10	-1.4057	5.998e-05	-1.90776e-10	-1.37875
49082935	chr19:49082935:C:T	2.70338e-06	-1.90776e-10	-1.51338	5.29549e-05	-1.90776e-10	-1.50332
49083091	chr19:49083091:AC:A	2.70813e-06	-1.90776e-10	-1.51163	5.26931e-05	-1.90776e-10	-1.50828
49083121	chr19:49083121:C:T	2.70566e-06	-1.90776e-10	-1.51254	5.2787e-05	-1.90776e-10	-1.5065
49083150	chr19:49083150:C:T	8.10291e-07	-1.35499	-1.36326	1.76093e-05	-1.31755	-1.28678
49083222	chr19:49083222:T:A	2.70605e-06	-1.90776e-10	-1.5124	5.24292e-05	-1.90776e-10	-1.5133
49083299	chr19:49083299:C:T	5.05293e-06	-1.34559	0.457669	0.000108584	-1.34216	0.556918
49083988	chr19:49083988:T:C	7.69545e-07	-1.36684	-1.40301	1.65254e-05	-1.33008	-1.33778
49084258	chr19:49084258:A:G	5.10244e-06	-1.90776e-10	-0.878169	0.000101037	-1.90776e-10	-0.857281
49086144	chr19:49086144:C:A	7.47332e-05	-1.90776e-10	1.80604	0.00134228	-1.90776e-10	1.72936
49086326	chr19:49086326:T:C	8.91892e-06	-1.90776e-10	-0.319713	0.000173535	-1.90776e-10	-0.316387
49086781	chr19:49086781:G:A	4.27283e-06	-1.90776e-10	-1.05561	8.1417e-05	-1.90776e-10	-1.07318
49086840	chr19:49086840:G:A	7.79907e-06	-0.453884	-9.17177e-10	0.000142929	-0.510414	-9.17177e-10
49087041	chr19:49087041:G:A	1.99523e-05	-1.90776e-10	0.485455	0.000440889	-1.90776e-10	0.616029
49087142	chr19:49087142:T:G	2.65985e-06	-1.52962	-9.17177e-10	6.51683e-05	-1.29579	-9.17177e-10
49087298	chr19:49087298:T:C	2.70465e-06	-1.51291	-9.17177e-10	5.33647e-05	-1.49561	-9.17177e-10
49088071	chr19:49088071:A:C	3.88e-06	-1.15205	-9.17177e-10	7.07855e-05	-1.21311	-9.17177e-10
49088407	chr19:49088407:G:C	2.70902e-06	-1.90776e-10	-1.5113	5.35592e-05	-1.90776e-10	-1.49198
49088722	chr19:49088722:C:T	6.84129e-07	-1.37376	-1.51374	1.15399e-05	-1.5176	-1.50936
49089767	chr19:49089767:A:G	2.74774e-06	-1.90776e-10	-1.49711	5.32935e-05	-1.90776e-10	-1.49695
49091207	chr19:49091207:A:G	1.00372e-06	-1.50748	-0.996697	1.92485e-05	-1.40981	-1.10552
49091506	chr19:49091506:A:T	2.70245e-06	-1.90776e-10	-1.51373	5.29607e-05	-1.90776e-10	-1.50321
49091750	chr19:49091750:A:G	2.28114e-06	-1.45581	-0.227403	4.12486e-05	-1.54686	-0.206286
49091899	chr19:49091899:C:T	4.96293e-06	-0.905893	-9.17177e-10	8.35982e-05	-1.04674	-9.17177e-10
49092257	chr19:49092257:C:T	2.86229e-06	-1.90776e-10	-1.45627	5.32517e-05	-1.90776e-10	-1.49773
49092609	chr19:49092609:A:G	2.718e-06	-1.90776e-10	-1.50799	5.25666e-05	-1.90776e-10	-1.51068
49092750	chr19:49092750:T:G	6.33773e-07	-1.47814	-1.48581	1.23919e-05	-1.4455	-1.51022
49094047	chr19:49094047:A:G	1.98659e-05	-1.90776e-10	0.481115	0.000362039	-1.90776e-10	0.418988
49094226	chr19:49094226:C:T	4.31746e-06	-1.90776e-10	-1.04522	7.9754e-05	-1.90776e-10	-1.09382
49094757	chr19:49094757:T:C	3.96026e-06	-1.13158	-9.17177e-10	7.21676e-05	-1.19377	-9.17177e-10
49094941	chr19:49094941:C:T	6.34267e-07	-1.45254	-1.51063	1.27229e-05	-1.41815	-1.51121
49095023	chr19:49095023:G:A	3.55697e-06	-1.90776e-10	-1.23898	7.09206e-05	-1.90776e-10	-1.2112
49095346	chr19:49095346:C:T	2.91159e-06	-1.43919	-9.17177e-10	5.56459e-05	-1.45376	-9.17177e-10
49095364	chr19:49095364:C:T	6.86361e-07	-1.47403	-1.41021	1.35598e-05	-1.42204	-1.44362
49095499	chr19:49095499:T:G	2.71574e-06	-1.90776e-10	-1.50882	5.24061e-05	-1.90776e-10	-1.51374
49095753	chr19:49095753:T:C	2.00402e-06	-1.4894	-0.323337	4.11173e-05	-1.44487	-0.311465
49096076	chr19:49096076:TG:T	2.70295e-06	-1.90776e-10	-1.51354	5.24097e-05	-1.90776e-10	-1.51367
49096231	chr19:49096231:A:G	2.70301e-06	-1.90776e-10	-1.51352	5.30894e-05	-1.90776e-10	-1.50079
49096371	chr19:49096371:A:AG	3.03646e-06	-1.90776e-10	-1.3972	5.85602e-05	-1.90776e-10	-1.40271
49096405	chr19:49096405:T:G	7.36541e-07	-1.42569	-1.38799	1.47423e-05	-1.39793	-1.38412
49096927	chr19:49096927:C:T	6.03951e-07	-1.54009	-1.47206	1.21973e-05	-1.5284	-1.44315
49097086	chr19:49097086:C:T	7.46288e-07	-1.47503	-1.32551	1.37661e-05	-1.44447	-1.40609
49097121	chr19:49097121:ACT:A	0.000108932	-1.90776e-10	2.18284	0.0019609	-1.90776e-10	2.10839
49097335	chr19:49097335:G:A	6.51864e-07	-1.4669	-1.46891	1.19993e-05	-1.54924	-1.43868
49097544	chr19:49097544:G:A	2.9908e-06	-1.90776e-10	-1.41235	5.72637e-05	-1.90776e-10	-1.4251
49097588	chr19:49097588:G:A	2.71865e-06	-1.90776e-10	-1.50775	5.24431e-05	-1.90776e-10	-1.51303
49097653	chr19:49097653:C:T	4.60837e-06	-1.90776e-10	-0.980014	8.67947e-05	-1.90776e-10	-1.00922
49097851	chr19:49097851:TC:T	2.70271e-06	-1.90776e-10	-1.51364	5.30375e-05	-1.90776e-10	-1.50176
49098148	chr19:49098148:T:C	2.70246e-06	-1.90776e-10	-1.51373	5.24382e-05	-1.90776e-10	-1.51313
49099030	chr19:49099030:T:C	2.65266e-06	-1.53233	-9.17177e-10	5.21222e-05	-1.51917	-9.17177e-10
49099103	chr19:49099103:AG:A	2.93414e-06	-1.90776e-10	-1.43147	5.6223e-05	-1.90776e-10	-1.44344
49099366	chr19:49099366:G:A	2.59731e-06	-1.55341	-9.17177e-10	5.05043e-05	-1.55071	-9.17177e-10
49099857	chr19:49099857:A:G	3.98994e-06	-1.90776e-10	-1.12411	7.62662e-05	-1.90776e-10	-1.13853
49099968	chr19:49099968:A:G	1.71554e-05	-1.90776e-10	0.334425	0.000380615	-1.90776e-10	0.469025
49100573	chr19:49100573:G:A	5.86306e-06	-0.115921	-0.623297	7.03352e-05	-0.656031	-0.56346
49100731	chr19:49100731:G:A	2.68684e-06	-1.51952	-9.17177e-10	5.29659e-05	-1.50311	-9.17177e-10
49100822	chr19:49100822:AAAAAG:A	2.73165e-06	-1.90776e-10	-1.50298	5.29583e-05	-1.90776e-10	-1.50326
49100943	chr19:49100943:G:A	2.1578e-05	-1.90776e-10	0.563784	0.000396476	-1.90776e-10	0.509853
49101030	chr19:49101030:C:T	5.78402e-05	-1.90776e-10	1.5498	0.00134875	-1.90776e-10	1.73417
49101121	chr19:49101121:C:T	1.71554e-05	-1.90776e-10	0.334425	0.000380615	-1.90776e-10	0.469025
49101272	chr19:49101272:G:A	7.49467e-05	-1.90776e-10	1.80889	0.00135205	-1.90776e-10	1.73662
49102413	chr19:49102413:C:T	2.95862e-06	-1.90776e-10	-1.42317	5.75221e-05	-1.90776e-10	-1.42059
49103182	chr19:49103182:G:A	3.22701e-06	-1.33633	-9.17177e-10	5.8238e-05	-1.40823	-9.17177e-10
49103268	chr19:49103268:T:C	2.90893e-06	-1.90776e-10	-1.4401	5.56045e-05	-1.90776e-10	-1.4545
49103321	chr19:49103321:G:A	2.95263e-06	-1.90776e-10	-1.42519	5.95721e-05	-1.90776e-10	-1.38558
49103724	chr19:49103724:A:G	3.78698e-06	-1.90776e-10	-1.17632	7.02248e-05	-1.90776e-10	-1.22106
49104395	chr19:49104395:C:T	4.69587e-06	-0.961206	-9.17177e-10	8.64145e-05	-1.01361	-9.17177e-10
49105088	chr19:49105088:G:A	2.70822e-06	-1.90776e-10	-1.5116	5.2582e-05	-1.90776e-10	-1.51039
49105783	chr19:49105783:C:T	6.38981e-07	-1.45556	-1.50021	1.30167e-05	-1.39585	-1.51068
49105925	chr19:49105925:A:G	2.61283e-06	-1.54746	-9.17177e-10	5.10211e-05	-1.54052	-9.17177e-10
49106242	chr19:49106242:G:T	4.6494e-06	-1.90776e-10	-0.97115	0.000100306	-1.90776e-10	-0.864542
49106600	chr19:49106600:C:A	2.70649e-06	-1.90776e-10	-1.51224	5.29608e-05	-1.90776e-10	-1.50321
49106971	chr19:49106971:C:T	7.56738e-06	-1.90776e-10	-0.484041	0.000140922	-1.90776e-10	-0.524558
49107132	chr19:49107132:T:C	1.18246e-06	-1.26011	-1.08018	2.77964e-05	-1.12685	-1.02101
49107156	chr19:49107156:C:T	7.29995e-07	-1.42486	-1.39774	1.41455e-05	-1.35612	-1.46725
49108062	chr19:49108062:C:T	1.50011e-06	-1.02079	-1.08156	1.91846e-05	-1.29282	-1.22583
49108608	chr19:49108608:T:G	3.52298e-06	-1.90776e-10	-1.24858	7.18906e-05	-1.90776e-10	-1.19762
49108699	chr19:49108699:C:G	1.14019e-05	-1.90776e-10	-0.0741102	0.000202606	-1.90776e-10	-0.161501
49108997	chr19:49108997:G:A	2.73659e-06	-1.90776e-10	-1.50118	5.28305e-05	-1.90776e-10	-1.50567
49109771	chr19:49109771:T:G	3.22503e-06	-1.90776e-10	-1.33695	6.09062e-05	-1.90776e-10	-1.36343
49109779	chr19:49109779:A:AC	6.67985e-05	-1.90776e-10	1.69379	0.00126171	-1.90776e-10	1.66746
49109842	chr19:49109842:T:G	1.03011e-05	-1.90776e-10	-0.175641	0.000207391	-1.90776e-10	-0.138159
49110269	chr19:49110269:G:C	2.88752e-06	-1.90776e-10	-1.44749	5.66692e-05	-1.90776e-10	-1.43553
49110674	chr19:49110674:T:C	4.03148e-06	-1.90776e-10	-1.11375	8.10188e-05	-1.90776e-10	-1.07808
49111409	chr19:49111409:C:T	2.64825e-06	-1.53399	-9.17177e-10	5.14489e-05	-1.53217	-9.17177e-10
49112081	chr19:49112081:C:A	1.08383e-05	-1.90776e-10	-0.124806	0.000242067	-1.90776e-10	0.0164492
49112335	chr19:49112335:C:A	8.20204e-07	-1.53676	-1.16933	1.5798e-05	-1.52613	-1.18675
49112424	chr19:49112424:G:A	2.70303e-06	-1.90776e-10	-1.51352	5.24075e-05	-1.90776e-10	-1.51371
49112702	chr19:49112702:G:A	4.44414e-06	-1.90776e-10	-1.0163	8.8437e-05	-1.90776e-10	-0.990473
49113144	chr19:49113144:C:T	8.84959e-06	0.580745	-0.908262	8.86237e-05	-0.0981853	-0.890178
49113601	chr19:49113601:T:TA	3.65784e-06	-1.90776e-10	-1.21102	7.59066e-05	-1.90776e-10	-1.14326
49114449	chr19:49114449:T:C	6.28092e-07	-1.50293	-1.47002	1.21307e-05	-1.51322	-1.4638
49114595	chr19:49114595:G:A	1.56315e-05	-1.90776e-10	0.241397	0.000272952	-1.90776e-10	0.136534
49114632	chr19:49114632:G:T	2.57775e-06	-0.0714387	-1.48953	3.25157e-05	-0.503761	-1.48728
49114644	chr19:49114644:A:C	7.61546e-07	-1.50394	-1.27635	1.65314e-05	-1.44131	-1.2262
49114717	chr19:49114717:C:T	4.24069e-06	-1.90776e-10	-1.06316	8.45021e-05	-1.90776e-10	-1.03599
49114745	chr19:49114745:C:T	2.85644e-06	-1.90776e-10	-1.45831	5.37512e-05	-1.90776e-10	-1.4884
49115133	chr19:49115133:T:C	2.70355e-06	-1.90776e-10	-1.51332	5.25339e-05	-1.90776e-10	-1.51131
49115387	chr19:49115387:A:G	1.22416e-05	-1.90776e-10	-0.00305104	0.000274593	-1.90776e-10	0.142527
49115424	chr19:49115424:CATG:C	1.77322e-06	-0.434033	-1.50106	2.38267e-05	-0.802309	-1.49965
49115521	chr19:49115521:A:G	1.79366e-06	-0.421855	-1.50178	2.4049e-05	-0.792361	-1.50031
49115762	chr19:49115762:G:A	6.99095e-06	0.530118	-1.09339	6.89177e-05	-0.144824	-1.09503
49115818	chr19:49115818:T:C	1.07877e-05	-1.90776e-10	-0.129484	0.000240778	-1.90776e-10	0.0111135
49115819	chr19:49115819:C:T	1.26066e-05	-1.90776e-10	0.0263308	0.000283644	-1.90776e-10	0.174958
49116224	chr19:49116224:G:C	7.7075e-06	-1.90776e-10	-0.465694	0.000143765	-1.90776e-10	-0.504582
49116226	chr19:49116226:A:C	2.92207e-06	-1.4356	-9.17177e-10	6.14153e-05	-1.35511	-9.17177e-10
49116304	chr19:49116304:T:C	3.78599e-06	-1.90776e-10	-1.17658	7.21555e-05	-1.90776e-10	-1.19394
49116979	chr19:49116979:C:A	9.05709e-07	-1.54854	-1.05838	1.74854e-05	-1.55283	-1.05857
49117071	chr19:49117071:T:C	8.33931e-07	-1.54771	-1.14178	1.60264e-05	-1.55234	-1.14618
49117129	chr19:49117129:C:G	8.68986e-07	-1.55169	-1.09662	1.78771e-05	-1.54845	-1.0408
49117205	chr19:49117205:C:T	7.93894e-07	-1.553	-1.1857	1.53738e-05	-1.54887	-1.19123
49117375	chr19:49117375:C:T	1.56069e-06	-0.58452	-1.47824	2.15659e-05	-0.925559	-1.47609
49117608	chr19:49117608:G:A	8.60814e-07	-1.5505	-1.10727	1.76865e-05	-1.54659	-1.05337
49117764	chr19:49117764:C:G	2.77388e-06	-1.90776e-10	-1.48764	5.44809e-05	-1.90776e-10	-1.47491
49118098	chr19:49118098:C:A	1.44658e-06	-0.661488	-1.4772	2.0213e-05	-0.991317	-1.47512
49118112	chr19:49118112:C:T	3.39156e-06	-1.90776e-10	-1.2866	6.26261e-05	-1.90776e-10	-1.33558
49118166	chr19:49118166:C:T	2.46048e-06	-0.53918	-1.06835	3.18161e-05	-0.893227	-1.11956
49118335	chr19:49118335:G:C	6.24844e-07	-1.51952	-1.45862	1.20134e-05	-1.52917	-1.45757
49118594	chr19:49118594:C:T	1.24483e-05	-1.90776e-10	0.0136984	0.000280113	-1.90776e-10	0.162428
49118648	chr19:49118648:A:G	2.67887e-06	-1.52249	-9.17177e-10	5.21665e-05	-1.51832	-9.17177e-10
49118707	chr19:49118707:T:C	1.32453e-06	-1.40298	-0.823853	2.58887e-05	-1.54768	-0.671273
49119420	chr19:49119420:G:C	7.00253e-07	-1.35464	-1.50956	1.48463e-05	-1.26528	-1.50973
49119681	chr19:49119681:C:T	2.70697e-06	-1.90776e-10	-1.51206	5.24673e-05	-1.90776e-10	-1.51257
49119824	chr19:49119824:G:C	3.24454e-06	-1.33092	-9.17177e-10	6.11956e-05	-1.35869	-9.17177e-10
49119989	chr19:49119989:C:T	3.34856e-06	-1.90776e-10	-1.29936	6.29794e-05	-1.90776e-10	-1.32996
49120108	chr19:49120108:C:T	4.55494e-06	0.521646	-1.51332	4.537e-05	-0.145404	-1.51251
49120678	chr19:49120678:T:C	1.21179e-06	-1.55381	-0.761978	2.39594e-05	-1.55076	-0.74564
49121545	chr19:49121545:A:C	2.70327e-06	-1.90776e-10	-1.51343	5.24092e-05	-1.90776e-10	-1.51368
49121707	chr19:49121707:C:T	4.38925e-06	-1.49158	0.462851	8.57754e-05	-1.47773	0.456695
49121708	chr19:49121708:G:A	5.66927e-06	-1.90776e-10	-0.772829	0.000114461	-1.90776e-10	-0.732531
49121720	chr19:49121720:G:C	1.27042e-06	-0.772692	-1.49585	1.83147e-05	-1.071	-1.49406
49122122	chr19:49122122:T:C	2.22646e-06	-0.271945	-1.43553	2.91196e-05	-0.668649	-1.4327
49122162	chr19:49122162:C:T	4.00517e-06	-1.1203	-9.17177e-10	7.51049e-05	-1.15388	-9.17177e-10
49122226	chr19:49122226:G:A	1.75587e-06	-0.484876	-1.46005	2.38343e-05	-0.844506	-1.45713
49122410	chr19:49122410:C:T	1.76162e-06	-0.430308	-1.51135	2.36295e-05	-0.79956	-1.51071
49122412	chr19:49122412:C:T	1.00488e-06	-1.52408	-0.978945	2.15695e-05	-1.513	-0.888485
49122562	chr19:49122562:A:G	4.40154e-06	-1.90776e-10	-1.02593	8.78243e-05	-1.90776e-10	-0.997426
49122890	chr19:49122890:A:T	1.62701e-06	-0.512802	-1.50834	2.20721e-05	-0.86888	-1.50957
49122923	chr19:49122923:G:A	3.12076e-06	-1.90776e-10	-1.36981	6.08298e-05	-1.90776e-10	-1.36468
49123061	chr19:49123061:C:A	7.17796e-07	-1.35188	-1.48758	1.49436e-05	-1.25561	-1.51288
49123130	chr19:49123130:A:G	1.6587e-06	-0.492996	-1.50886	2.24074e-05	-0.855246	-1.50813
49123772	chr19:49123772:G:C	2.70322e-06	-1.90776e-10	-1.51344	5.24662e-05	-1.90776e-10	-1.51259
49123845	chr19:49123845:C:T	5.93495e-06	-1.90776e-10	-0.727031	0.000123018	-1.90776e-10	-0.660436
49123939	chr19:49123939:CTCT:C	3.36918e-06	-1.90776e-10	-1.29322	6.3418e-05	-1.90776e-10	-1.32302
49124598	chr19:49124598:T:C	2.59583e-06	-1.55398	-9.17177e-10	5.10005e-05	-1.54093	-9.17177e-10
49124630	chr19:49124630:C:A	5.53136e-06	-0.797456	-9.17177e-10	0.000111787	-0.756169	-9.17177e-10
49124722	chr19:49124722:G:C	3.83191e-06	0.268361	-1.43289	4.35089e-05	-0.20625	-1.49355
49124922	chr19:49124922:C:A	2.91427e-06	-1.90776e-10	-1.43827	5.82313e-05	-1.90776e-10	-1.40834
49125074	chr19:49125074:A:T	2.70678e-06	-1.90776e-10	-1.51213	5.24345e-05	-1.90776e-10	-1.5132
49125501	chr19:49125501:A:AG	4.05266e-06	-1.10852	-9.17177e-10	6.62537e-05	-1.27927	-9.17177e-10
49125609	chr19:49125609:A:G	5.89784e-06	-0.733303	-9.17177e-10	9.52707e-05	-0.916041	-9.17177e-10
49125629	chr19:49125629:G:A	1.36244e-05	-1.90776e-10	0.103974	0.000263801	-1.90776e-10	0.102431
49125943	chr19:49125943:G:T	1.54794e-06	-0.794598	-1.27637	2.67019e-05	-0.87734	-1.31069
49126229	chr19:49126229:T:C	1.11495e-06	-1.02057	-1.37851	1.6272e-05	-1.31747	-1.36584
49126393	chr19:49126393:T:C	3.22085e-06	0.113224	-1.45147	3.80371e-05	-0.327603	-1.5066
49126481	chr19:49126481:C:G	9.51605e-07	-1.36525	-1.19224	1.82171e-05	-1.47089	-1.09951
49126732	chr19:49126732:G:T	5.95197e-07	-1.51304	-1.51371	1.11481e-05	-1.54857	-1.51292
49127166	chr19:49127166:G:A	1.33043e-05	-1.90776e-10	0.0802004	0.000295191	-1.90776e-10	0.21486
49127258	chr19:49127258:T:C	2.87057e-06	-1.90776e-10	-1.45338	5.6016e-05	-1.90776e-10	-1.44713
49127606	chr19:49127606:T:A	1.16962e-06	-1.09398	-1.25723	1.72265e-05	-1.27576	-1.35055
49128212	chr19:49128212:T:C	7.63466e-06	-0.47519	-9.17177e-10	0.000179034	-0.285186	-9.17177e-10
49128245	chr19:49128245:A:G	5.73412e-06	-0.761454	-9.17177e-10	9.30185e-05	-0.939965	-9.17177e-10
49128396	chr19:49128396:C:T	3.8498e-06	-1.90776e-10	-1.15987	7.36591e-05	-1.90776e-10	-1.17332
49128441	chr19:49128441:G:A	2.86726e-06	-1.45453	-9.17177e-10	5.60881e-05	-1.44584	-9.17177e-10
49128822	chr19:49128822:C:A	2.25602e-06	-0.407333	-1.28695	2.90744e-05	-0.725264	-1.37764
49129052	chr19:49129052:T:C	3.13554e-06	0.0887343	-1.45382	3.72308e-05	-0.348486	-1.50714
49129184	chr19:49129184:C:T	1.2746e-05	-1.90776e-10	0.0373307	0.000282348	-1.90776e-10	0.170376
49129197	chr19:49129197:C:T	3.58016e-06	-1.90776e-10	-1.23248	7.19089e-05	-1.90776e-10	-1.19736
49129340	chr19:49129340:T:C	2.74149e-06	-1.49939	-9.17177e-10	5.25981e-05	-1.51008	-9.17177e-10
49129369	chr19:49129369:C:T	4.61946e-06	-1.90776e-10	-0.97761	8.60896e-05	-1.90776e-10	-1.01737
49129370	chr19:49129370:CG:C	3.44285e-06	-1.90776e-10	-1.27159	7.0434e-05	-1.90776e-10	-1.21809
49129515	chr19:49129515:C:T	2.82182e-06	-0.0176644	-1.45284	3.37543e-05	-0.448032	-1.50562
49130258	chr19:49130258:C:T	2.70362e-06	-1.5133	-9.17177e-10	5.03309e-05	-1.55414	-9.17177e-10
49131099	chr19:49131099:C:G	3.47395e-06	-1.90776e-10	-1.2626	6.58057e-05	-1.90776e-10	-1.28606
49131341	chr19:49131341:T:C	4.49918e-06	-1.00399	-9.17177e-10	7.54756e-05	-1.14895	-9.17177e-10
49131437	chr19:49131437:G:A	4.4948e-06	-1.00497	-9.17177e-10	7.85803e-05	-1.10864	-9.17177e-10
49132023	chr19:49132023:A:G	4.5505e-06	-0.992652	-9.17177e-10	7.62269e-05	-1.13905	-9.17177e-10
49132081	chr19:49132081:C:T	4.55174e-06	-0.99238	-9.17177e-10	7.62448e-05	-1.13881	-9.17177e-10
49132143	chr19:49132143:T:C	1.67152e-06	-1.55407	-0.440084	2.30678e-05	-1.54796	-0.786366
49132222	chr19:49132222:C:T	2.8482e-06	-1.90776e-10	-1.4612	5.46669e-05	-1.90776e-10	-1.4715
49132981	chr19:49132981:G:C	2.71326e-06	-1.90776e-10	-1.50974	5.24473e-05	-1.90776e-10	-1.51296
49134439	chr19:49134439:G:A	4.52875e-06	-1.90776e-10	-0.997442	9.45664e-05	-1.90776e-10	-0.923461
49134468	chr19:49134468:C:T	2.74151e-06	-1.90776e-10	-1.49938	5.28795e-05	-1.90776e-10	-1.50475
49134933	chr19:49134933:GC:G	4.78426e-06	-0.942556	-9.17177e-10	7.95673e-05	-1.09616	-9.17177e-10
49135199	chr19:49135199:A:G	4.11785e-06	-1.09256	-9.17177e-10	6.64127e-05	-1.27687	-9.17177e-10
49136142	chr19:49136142:C:G	7.15217e-07	-1.55011	-1.29295	1.48501e-05	-1.52842	-1.24634
49136691	chr19:49136691:A:G	4.67642e-06	0.108116	-1.07347	4.07535e-05	-0.537384	-1.22784
49136745	chr19:49136745:G:T	1.00172e-06	-1.43663	-1.06954	1.69209e-05	-1.48514	-1.15908
49137037	chr19:49137037:C:T	1.02052e-06	-1.27113	-1.21644	2.26704e-05	-1.08749	-1.26421
49137154	chr19:49137154:G:A	7.52795e-06	-1.90776e-10	-0.489266	0.000141331	-1.90776e-10	-0.521656
49137281	chr19:49137281:T:C	3.25867e-06	-1.32657	-9.17177e-10	5.79617e-05	-1.41298	-9.17177e-10
49137360	chr19:49137360:C:T	9.06801e-06	-0.919183	0.616047	8.46805e-05	-1.27714	0.243266
49137578	chr19:49137578:C:T	8.00322e-06	-1.90776e-10	-0.428045	0.000118461	-1.90776e-10	-0.698183
49137761	chr19:49137761:T:G	4.31094e-06	-1.90776e-10	-1.04673	8.20679e-05	-1.90776e-10	-1.06522
49137973	chr19:49137973:A:G	5.91632e-07	-1.523	-1.50976	1.16184e-05	-1.52408	-1.49609
49138394	chr19:49138394:C:T	2.83387e-06	-1.46624	-9.17177e-10	5.52855e-05	-1.46025	-9.17177e-10
49138567	chr19:49138567:CAA:C	8.14358e-07	-1.33943	-1.37381	1.80374e-05	-1.17354	-1.40678
49138697	chr19:49138697:C:T	7.91417e-07	-1.32562	-1.4162	1.76728e-05	-1.1577	-1.44304
49138772	chr19:49138772:C:T	5.82438e-06	-0.745837	-9.17177e-10	9.4398e-05	-0.925243	-9.17177e-10
49138898	chr19:49138898:G:A	2.82051e-06	-1.90776e-10	-1.47097	5.49137e-05	-1.90776e-10	-1.467
49139007	chr19:49139007:A:G	6.44975e-07	-1.5212	-1.42524	1.344e-05	-1.41764	-1.45689
49139483	chr19:49139483:C:G	5.4041e-06	-1.90776e-10	-0.820731	0.000103171	-1.90776e-10	-0.836374
49139651	chr19:49139651:G:A	5.55221e-06	-0.793693	-9.17177e-10	9.05546e-05	-0.96681	-9.17177e-10
49139839	chr19:49139839:G:T	1.41138e-06	-0.689142	-1.47418	2.34053e-05	-0.850766	-1.46904
49140147	chr19:49140147:T:C	2.93851e-06	-1.11262	-0.317364	4.49323e-05	-1.23852	-0.429089
49140232	chr19:49140232:T:C	5.81388e-06	-0.74764	-9.17177e-10	9.43011e-05	-0.92627	-9.17177e-10
49140280	chr19:49140280:A:G	1.12244e-06	-1.33743	-1.05495	1.94116e-05	-1.40558	-1.10131
49140511	chr19:49140511:G:T	5.67883e-06	-0.771143	-9.17177e-10	9.23728e-05	-0.946931	-9.17177e-10
49140755	chr19:49140755:T:C	3.24598e-06	-1.0721	-0.258375	5.0923e-05	-1.18603	-0.356421
49141049	chr19:49141049:C:T	5.6966e-06	-0.768019	-9.17177e-10	9.26461e-05	-0.943977	-9.17177e-10
49141051	chr19:49141051:G:A	2.71093e-06	-1.90776e-10	-1.5106	5.25843e-05	-1.90776e-10	-1.51035
49141077	chr19:49141077:C:T	1.30944e-06	-0.777302	-1.46099	2.10362e-05	-0.951682	-1.47484
49141223	chr19:49141223:C:A	1.97313e-06	-1.36141	-0.46686	3.25932e-05	-1.42487	-0.563788
49141557	chr19:49141557:TGA:T	1.14519e-06	-0.954607	-1.41771	2.18589e-05	-0.971475	-1.41668
49141919	chr19:49141919:C:G	1.00748e-06	-1.17245	-1.32799	1.66783e-05	-1.28966	-1.36899
49141929	chr19:49141929:G:A	2.5965e-06	-1.55373	-9.17177e-10	5.09317e-05	-1.54228	-9.17177e-10
49142492	chr19:49142492:C:T	6.22391e-06	-0.67949	-9.17177e-10	0.000100181	-0.865787	-9.17177e-10
49142749	chr19:49142749:A:G	6.2154e-07	-1.48522	-1.49822	1.15796e-05	-1.55237	-1.47115
49142792	chr19:49142792:C:T	2.91562e-06	-1.90776e-10	-1.43781	5.94647e-05	-1.90776e-10	-1.38738
49143130	chr19:49143130:C:G	5.79213e-06	-0.751389	-9.17177e-10	9.39286e-05	-0.930228	-9.17177e-10
49143219	chr19:49143219:C:G	8.16293e-07	-1.40856	-1.30231	1.50024e-05	-1.52736	-1.2372
49143585	chr19:49143585:C:T	2.74841e-06	-1.90776e-10	-1.49687	5.32626e-05	-1.90776e-10	-1.49753
49143593	chr19:49143593:G:A	2.70844e-06	-1.90776e-10	-1.51152	5.25556e-05	-1.90776e-10	-1.51089
49143801	chr19:49143801:G:A	7.76616e-07	-1.37798	-1.38272	1.38823e-05	-1.51526	-1.32689
49143878	chr19:49143878:T:G	7.25749e-07	-1.32206	-1.50638	1.47469e-05	-1.29076	-1.49097
49143949	chr19:49143949:C:T	6.5644e-06	-1.16033	0.534099	0.000113925	-1.43038	0.693156
49144027	chr19:49144027:TG:T	7.32817e-07	-1.31884	-1.49991	1.23546e-05	-1.48428	-1.47445
49144361	chr19:49144361:T:A	7.57209e-07	-1.35687	-1.42914	1.32913e-05	-1.50495	-1.38071
49144807	chr19:49144807:A:G	1.72996e-06	-1.3142	-0.645584	2.85558e-05	-1.38768	-0.733222
49145273	chr19:49145273:A:G	1.35424e-06	-1.42076	-0.783882	2.29851e-05	-1.47297	-0.86495
49145413	chr19:49145413:C:T	8.92207e-07	-1.25088	-1.37106	1.44124e-05	-1.47862	-1.32605
49145565	chr19:49145565:A:C	4.43153e-06	-1.90776e-10	-1.01914	8.38836e-05	-1.90776e-10	-1.04333
49145794	chr19:49145794:T:G	6.41288e-07	-1.50889	-1.44327	1.25024e-05	-1.55404	-1.3928
49146241	chr19:49146241:C:T	9.80628e-07	-1.25207	-1.27539	1.48278e-05	-1.44034	-1.33591
49146315	chr19:49146315:G:A	3.11194e-06	-1.37264	-9.17177e-10	6.35833e-05	-1.32041	-9.17177e-10
49146531	chr19:49146531:A:T	2.91144e-06	-1.90776e-10	-1.43924	5.76203e-05	-1.90776e-10	-1.41889
49146636	chr19:49146636:G:A	2.25908e-06	-0.965806	-0.727126	3.6435e-05	-0.907545	-0.969689
49146755	chr19:49146755:C:A	3.67106e-06	-1.90776e-10	-1.20741	6.74605e-05	-1.90776e-10	-1.26122
49146911	chr19:49146911:T:C	6.91753e-07	-1.40187	-1.47455	1.2206e-05	-1.53036	-1.44048
49147062	chr19:49147062:G:A	1.34096e-06	-1.0823	-1.1322	1.84139e-05	-1.36747	-1.19219
49147116	chr19:49147116:A:G	3.18826e-06	-1.90776e-10	-1.34841	6.16897e-05	-1.90776e-10	-1.35065
49147214	chr19:49147214:T:G	6.60421e-07	-1.41845	-1.50432	1.12794e-05	-1.5366	-1.51318
49147288	chr19:49147288:A:G	1.01144e-06	-1.51076	-0.985754	2.22812e-05	-1.41255	-0.956473
49147301	chr19:49147301:C:T	2.72783e-06	-1.90776e-10	-1.50438	5.29387e-05	-1.90776e-10	-1.50363
49147453	chr19:49147453:A:C	1.83634e-05	-1.90776e-10	0.402473	0.000341793	-1.90776e-10	0.361441
49147615	chr19:49147615:T:C	6.72414e-07	-1.45846	-1.44631	1.14545e-05	-1.5487	-1.48568
49147616	chr19:49147616:G:T	6.94327e-07	-1.43674	-1.43596	1.16553e-05	-1.5429	-1.4741
49148362	chr19:49148362:C:T	2.70741e-06	-1.90776e-10	-1.5119	5.26678e-05	-1.90776e-10	-1.50876
49148533	chr19:49148533:G:A	6.23478e-07	-1.52987	-1.45046	1.14454e-05	-1.54949	-1.48569
49148871	chr19:49148871:GT:G	5.99996e-07	-1.50519	-1.51353	1.11285e-05	-1.55426	-1.50899
49148873	chr19:49148873:G:A	6.01675e-07	-1.5024	-1.51353	1.11288e-05	-1.55427	-1.50896
49149130	chr19:49149130:C:T	4.95508e-06	-1.90776e-10	-0.907475	0.000101553	-1.90776e-10	-0.852181
49149359	chr19:49149359:C:T	3.26096e-06	-1.90776e-10	-1.32587	6.35624e-05	-1.90776e-10	-1.32074
49149397	chr19:49149397:CCTGA:C	2.72244e-06	-1.90776e-10	-1.50636	5.28557e-05	-1.90776e-10	-1.5052
49151164	chr19:49151164:C:T	1.93599e-06	-1.38568	-0.461587	3.17415e-05	-1.47172	-0.543417
49151446	chr19:49151446:T:A	2.72323e-06	-1.90776e-10	-1.50607	5.28712e-05	-1.90776e-10	-1.50491
49151595	chr19:49151595:G:A	6.47959e-07	-1.42898	-1.51284	1.2194e-05	-1.46176	-1.51006
49151951	chr19:49151951:A:G	2.84839e-06	-1.90776e-10	-1.46113	5.55037e-05	-1.90776e-10	-1.45631
49152984	chr19:49152984:C:G	5.84056e-06	-1.90776e-10	-0.743063	0.000124945	-1.90776e-10	-0.644887
49153101	chr19:49153101:T:TTCA	1.41453e-06	-1.35582	-0.805265	2.00865e-05	-1.44151	-1.0312
49153168	chr19:49153168:C:T	2.66366e-06	-1.52819	-9.17177e-10	6.38393e-05	-1.3164	-9.17177e-10
49153431	chr19:49153431:C:T	2.79077e-06	-1.90776e-10	-1.48157	5.45015e-05	-1.90776e-10	-1.47453
49153881	chr19:49153881:C:T	5.24986e-06	-1.90776e-10	-0.849687	9.60643e-05	-1.90776e-10	-0.907746
49154166	chr19:49154166:A:G	8.2476e-06	-1.90776e-10	-0.397967	0.000164784	-1.90776e-10	-0.368129
49155110	chr19:49155110:C:T	6.8533e-07	-1.41708	-1.46866	1.47569e-05	-1.36372	-1.41733
49155133	chr19:49155133:T:C	2.36054e-06	-1.52492	-0.124082	5.74941e-05	-1.54462	0.123542
49155210	chr19:49155210:C:T	3.19299e-06	-1.90776e-10	-1.34693	6.28524e-05	-1.90776e-10	-1.33198
49155618	chr19:49155618:T:G	7.19802e-07	-1.50994	-1.32673	1.38105e-05	-1.45884	-1.38849
49155757	chr19:49155757:T:C	6.804e-07	-1.392	-1.50096	1.48074e-05	-1.30851	-1.46913
49156132	chr19:49156132:T:C	7.74854e-06	-1.90776e-10	-0.460384	0.000151769	-1.90776e-10	-0.450402
49157632	chr19:49157632:A:G	6.04208e-07	-1.50017	-1.51155	1.14797e-05	-1.51853	-1.51366
49158325	chr19:49158325:T:C	6.92558e-07	-1.50629	-1.36896	1.19776e-05	-1.53615	-1.45357
49158421	chr19:49158421:G:C	7.12735e-07	-1.35266	-1.49387	1.21607e-05	-1.48536	-1.4892
49158582	chr19:49158582:TGTTTC:T	9.73854e-06	-0.231797	-9.17177e-10	0.000100904	-0.858598	-9.17177e-10
49158750	chr19:49158750:TG:T	9.0933e-06	0.0720384	-0.372389	8.76635e-05	-0.399665	-0.599593
49158783	chr19:49158783:G:T	2.89036e-06	-1.90776e-10	-1.44651	5.63693e-05	-1.90776e-10	-1.44084
49159613	chr19:49159613:G:A	1.52409e-06	-0.75655	-1.32994	2.61115e-05	-0.850799	-1.35959
49159698	chr19:49159698:G:A	2.7133e-06	-1.90776e-10	-1.50972	5.24158e-05	-1.90776e-10	-1.51356
49159715	chr19:49159715:T:A	3.56415e-06	-1.90776e-10	-1.23696	6.70517e-05	-1.90776e-10	-1.2673
49160219	chr19:49160219:T:G	5.78808e-07	-1.55381	-1.50087	1.11518e-05	-1.55062	-1.51054
49160256	chr19:49160256:C:T	3.85916e-06	-1.90776e-10	-1.15744	7.10385e-05	-1.90776e-10	-1.20954
49160441	chr19:49160441:G:A	6.96889e-07	-1.42826	-1.44076	1.20677e-05	-1.51183	-1.4704
49160532	chr19:49160532:G:A	7.91163e-06	0.0829072	-0.522462	8.42935e-05	-0.330419	-0.70804
49160861	chr19:49160861:G:T	2.59514e-06	-1.55425	-9.17177e-10	5.03432e-05	-1.5539	-9.17177e-10
49160967	chr19:49160967:C:G	9.60155e-07	-1.18793	-1.36062	1.35805e-05	-1.4217	-1.44242
49160980	chr19:49160980:G:A	2.68277e-06	-1.52104	-9.17177e-10	5.1355e-05	-1.534	-9.17177e-10
49161075	chr19:49161075:C:T	2.70549e-06	-1.90776e-10	-1.5126	5.24094e-05	-1.90776e-10	-1.51368
49161105	chr19:49161105:A:G	4.61135e-06	-1.90776e-10	-0.979368	9.12628e-05	-1.90776e-10	-0.959021
49161293	chr19:49161293:T:C	2.59522e-06	-1.55422	-9.17177e-10	5.0721e-05	-1.54642	-9.17177e-10
49161445	chr19:49161445:C:A	2.67107e-06	-1.52541	-9.17177e-10	5.1182e-05	-1.53738	-9.17177e-10
49162083	chr19:49162083:G:A	9.09686e-07	-1.49512	-1.10743	2.10316e-05	-1.4842	-0.942536
49162194	chr19:49162194:A:C	9.8705e-07	-1.07126	-1.44966	1.5314e-05	-1.2799	-1.4641
49162245	chr19:49162245:A:G	1.06579e-06	-1.00395	-1.44022	1.62607e-05	-1.22848	-1.45553
49162260	chr19:49162260:C:T	1.04656e-06	-1.03408	-1.4283	1.60735e-05	-1.2507	-1.44489
49162447	chr19:49162447:G:A	3.09797e-06	-1.90776e-10	-1.37714	6.09798e-05	-1.90776e-10	-1.36222
49163004	chr19:49163004:C:T	6.70925e-06	-0.604402	-9.17177e-10	0.000139253	-0.536468	-9.17177e-10
49163005	chr19:49163005:G:A	2.75633e-06	-1.90776e-10	-1.49399	5.41093e-05	-1.90776e-10	-1.48176
49163125	chr19:49163125:A:AC	9.73082e-07	-1.02549	-1.50968	1.49689e-05	-1.25419	-1.5126
49163143	chr19:49163143:T:C	3.55654e-06	-1.90776e-10	-1.2391	6.83049e-05	-1.90776e-10	-1.24878
49163204	chr19:49163204:T:A	1.014e-06	-0.999417	-1.49457	1.85127e-05	-1.05954	-1.49476
49163298	chr19:49163298:T:C	1.07016e-06	-0.976869	-1.46321	1.44942e-05	-1.29398	-1.50503
49163316	chr19:49163316:C:T	6.21177e-07	-1.52464	-1.45939	1.31322e-05	-1.51388	-1.38381
49163368	chr19:49163368:G:C	2.72884e-06	-1.50401	-9.17177e-10	5.2015e-05	-1.52123	-9.17177e-10
49163448	chr19:49163448:C:T	4.69539e-06	-1.90776e-10	-0.961308	9.10281e-05	-1.90776e-10	-0.961596
49163588	chr19:49163588:C:G	2.68697e-06	-1.51947	-9.17177e-10	5.13909e-05	-1.5333	-9.17177e-10
49163614	chr19:49163614:C:T	3.23419e-06	-1.90776e-10	-1.33411	5.97379e-05	-1.90776e-10	-1.3828
49163687	chr19:49163687:G:A	3.91349e-06	-1.90776e-10	-1.14346	7.64468e-05	-1.90776e-10	-1.13617
49163692	chr19:49163692:G:A	3.32718e-06	-1.90776e-10	-1.30576	6.4088e-05	-1.90776e-10	-1.31251
49163779	chr19:49163779:G:A	9.85038e-06	-1.90776e-10	-0.220378	0.000183639	-1.90776e-10	-0.25979
49164020	chr19:49164020:A:T	2.62223e-05	-1.90776e-10	0.758722	0.000506956	-1.90776e-10	0.75566
49164094	chr19:49164094:T:C	1.31564e-06	-1.10848	-1.12509	2.00942e-05	-1.30408	-1.16825
49164194	chr19:49164194:T:C	1.48765e-06	-1.42116	-0.689528	2.77609e-05	-1.45422	-0.694911
49164671	chr19:49164671:TG:T	3.50259e-06	-1.25439	-9.17177e-10	5.96514e-05	-1.38425	-9.17177e-10
49164904	chr19:49164904:AT:A	3.83507e-06	-1.1637	-9.17177e-10	9.01665e-05	-0.971105	-9.17177e-10
49164909	chr19:49164909:A:AT	2.79866e-06	-1.47875	-9.17177e-10	5.31504e-05	-1.49964	-9.17177e-10
49165100	chr19:49165100:A:G	1.16794e-05	-1.90776e-10	-0.0500629	0.000248507	-1.90776e-10	0.0427083
49165539	chr19:49165539:C:G	3.87649e-06	-1.90776e-10	-1.15296	7.41908e-05	-1.90776e-10	-1.16612
49165686	chr19:49165686:G:A	2.85874e-06	-1.90776e-10	-1.45751	5.57609e-05	-1.90776e-10	-1.45169
49166229	chr19:49166229:C:G	4.66685e-06	-1.90776e-10	-0.967403	8.58348e-05	-1.90776e-10	-1.02034
49166320	chr19:49166320:A:G	2.24453e-06	-1.55423	-0.145157	4.10927e-05	-1.552	-0.204936
49167861	chr19:49167861:C:T	6.92803e-06	-1.90776e-10	-0.572313	0.000127229	-1.90776e-10	-0.626776
49167894	chr19:49167894:G:A	1.04104e-06	-0.976524	-1.49114	1.63862e-05	-1.18694	-1.48939
49167955	chr19:49167955:T:G	2.38784e-06	-1.53646	-0.101044	4.59137e-05	-1.54685	-0.0991548
49167971	chr19:49167971:C:T	3.10242e-05	-1.90776e-10	0.92688	0.000658519	-1.90776e-10	1.01723
49168103	chr19:49168103:C:T	4.03236e-06	-1.90776e-10	-1.11354	8.03967e-05	-1.90776e-10	-1.08579
49168246	chr19:49168246:C:T	3.91127e-06	-1.90776e-10	-1.14403	7.76949e-05	-1.90776e-10	-1.11997
49168514	chr19:49168514:C:T	2.74084e-06	-1.55069	0.0510636	5.37391e-05	-1.55411	0.0654854
49168558	chr19:49168558:G:A	2.86556e-06	-1.90776e-10	-1.45512	5.60412e-05	-1.90776e-10	-1.44668
49168723	chr19:49168723:G:A	1.43077e-06	-1.54023	-0.609446	2.73286e-05	-1.54869	-0.616144
49169572	chr19:49169572:C:T	2.77468e-06	-1.48735	-9.17177e-10	5.46906e-05	-1.47107	-9.17177e-10
49169769	chr19:49169769:G:A	2.756e-06	-1.90776e-10	-1.49411	5.37305e-05	-1.90776e-10	-1.48878
49169820	chr19:49169820:A:C	3.13892e-05	-1.90776e-10	0.938574	0.000628631	-1.90776e-10	0.97078
49169982	chr19:49169982:T:G	2.71578e-06	-1.90776e-10	-1.50881	5.28281e-05	-1.90776e-10	-1.50572
49170095	chr19:49170095:T:G	2.72118e-06	-1.90776e-10	-1.50682	5.29491e-05	-1.90776e-10	-1.50343
49170221	chr19:49170221:G:A	6.71565e-06	-1.90776e-10	-0.603449	0.000128115	-1.90776e-10	-0.619834
49170416	chr19:49170416:T:G	2.72504e-06	-1.90776e-10	-1.5054	5.29528e-05	-1.90776e-10	-1.50336
49171196	chr19:49171196:A:G	9.06799e-06	-1.90776e-10	-0.303138	0.000195417	-1.90776e-10	-0.19763
49171232	chr19:49171232:A:G	3.50742e-06	-1.90776e-10	-1.25301	6.59585e-05	-1.90776e-10	-1.28374
49171306	chr19:49171306:C:G	5.69361e-06	-1.90776e-10	-0.768544	0.000112758	-1.90776e-10	-0.747523
49171514	chr19:49171514:T:C	5.8725e-06	-1.90776e-10	-0.737609	0.00012332	-1.90776e-10	-0.65798
49171760	chr19:49171760:G:T	4.09582e-06	-1.09792	-9.17177e-10	8.33937e-05	-1.04919	-9.17177e-10
49171781	chr19:49171781:G:GGGGC	2.76917e-06	-1.90776e-10	-1.48934	5.46664e-05	-1.90776e-10	-1.47151
49171915	chr19:49171915:T:C	2.59134e-05	-1.90776e-10	0.74687	0.00051766	-1.90776e-10	0.776556
49171976	chr19:49171976:C:T	6.20323e-07	-1.47271	-1.5127	1.21319e-05	-1.46334	-1.51358
49172199	chr19:49172199:C:T	2.62048e-06	-1.54453	-9.17177e-10	5.05761e-05	-1.54928	-9.17177e-10
49172546	chr19:49172546:ATTCT:A	8.15269e-07	-1.54373	-1.16839	1.54483e-05	-1.54985	-1.18541
49173500	chr19:49173500:A:G	3.39933e-06	-1.90776e-10	-1.28431	6.73151e-05	-1.90776e-10	-1.26338
49173505	chr19:49173505:C:T	8.43287e-06	-1.90776e-10	-0.375752	0.000181064	-1.90776e-10	-0.273916
49173513	chr19:49173513:A:G	7.04616e-07	-1.52827	-1.32972	1.33609e-05	-1.53846	-1.34197
49173671	chr19:49173671:T:C	3.85388e-06	-0.24939	-0.909419	4.63556e-05	-0.615795	-1.02063
49173726	chr19:49173726:C:T	2.92578e-06	-1.90776e-10	-1.43433	5.64322e-05	-1.90776e-10	-1.43972
49173888	chr19:49173888:A:G	1.01478e-06	-1.02106	-1.47216	1.59543e-05	-1.2323	-1.47073
49174187	chr19:49174187:C:T	3.59996e-06	-0.237084	-0.989882	4.36277e-05	-0.605731	-1.09134
49174995	chr19:49174995:C:T	2.85444e-06	-1.90776e-10	-1.45901	5.44523e-05	-1.90776e-10	-1.47544
49175818	chr19:49175818:G:A	6.7115e-07	-1.53879	-1.36786	1.28469e-05	-1.54574	-1.37392
49175918	chr19:49175918:C:T	2.83367e-06	-1.90776e-10	-1.46632	5.47003e-05	-1.90776e-10	-1.47089
49176302	chr19:49176302:A:C	3.03921e-06	-1.90776e-10	-1.39629	5.95229e-05	-1.90776e-10	-1.3864
49176400	chr19:49176400:A:G	9.03324e-07	-1.25441	-1.35516	1.51528e-05	-1.39821	-1.35637
49176528	chr19:49176528:T:C	8.12598e-07	-1.33398	-1.38143	1.56554e-05	-1.37091	-1.35104
49176602	chr19:49176602:C:T	9.3501e-07	-1.06157	-1.51352	1.46802e-05	-1.27315	-1.51311
49176671	chr19:49176671:G:T	9.43905e-07	-1.05854	-1.50708	1.49294e-05	-1.27131	-1.49813
49176796	chr19:49176796:A:T	8.08253e-07	-1.41868	-1.30209	1.57792e-05	-1.44826	-1.26581
49176912	chr19:49176912:G:A	7.97842e-07	-1.30319	-1.43055	1.52305e-05	-1.34269	-1.40677
49176947	chr19:49176947:C:A	3.08231e-06	-1.90776e-10	-1.38221	5.87499e-05	-1.90776e-10	-1.39947
49176962	chr19:49176962:A:G	6.54396e-07	-1.54042	-1.39151	1.25197e-05	-1.54701	-1.39845
49177012	chr19:49177012:G:A	2.84125e-06	-1.90776e-10	-1.46364	5.64691e-05	-1.90776e-10	-1.43907
49177216	chr19:49177216:A:G	2.61707e-06	-1.54583	-9.17177e-10	5.05267e-05	-1.55026	-9.17177e-10
49177337	chr19:49177337:T:C	2.61759e-06	-1.54564	-9.17177e-10	5.05222e-05	-1.55035	-9.17177e-10
49177432	chr19:49177432:A:G	2.90469e-06	-1.90776e-10	-1.44156	5.6023e-05	-1.90776e-10	-1.447
49177482	chr19:49177482:T:C	1.04283e-06	-1.38121	-1.08474	2.06722e-05	-1.41337	-1.0306
49177577	chr19:49177577:C:T	7.58422e-05	-1.90776e-10	1.82077	0.00171962	-1.90776e-10	1.97709
49177616	chr19:49177616:A:G	8.63963e-07	-1.23154	-1.42257	1.43693e-05	-1.38229	-1.42538
49177708	chr19:49177708:C:T	2.72785e-06	-1.90776e-10	-1.50438	5.26795e-05	-1.90776e-10	-1.50854
49177764	chr19:49177764:AG:A	1.48749e-06	-0.612622	-1.49818	2.07928e-05	-0.92475	-1.5134
49177881	chr19:49177881:C:T	6.11148e-06	-1.90776e-10	-0.697719	0.000128424	-1.90776e-10	-0.617426
49177967	chr19:49177967:A:G	7.51223e-06	-1.90776e-10	-0.491356	0.000137843	-1.90776e-10	-0.546648
49178024	chr19:49178024:G:A	7.57901e-07	-1.27463	-1.51046	1.27513e-05	-1.41481	-1.51232
49178104	chr19:49178104:G:A	9.88884e-06	-1.90776e-10	-0.216482	0.000192352	-1.90776e-10	-0.213437
49178335	chr19:49178335:AAC:A	2.71728e-06	-1.90776e-10	-1.50826	5.25908e-05	-1.90776e-10	-1.51022
49178432	chr19:49178432:G:A	2.59507e-06	-1.55428	-9.17177e-10	5.03679e-05	-1.55341	-9.17177e-10
49178511	chr19:49178511:G:A	2.73392e-06	-1.90776e-10	-1.50215	5.2872e-05	-1.90776e-10	-1.50489
49178524	chr19:49178524:A:G	3.78562e-06	-1.17668	-9.17177e-10	6.29335e-05	-1.33068	-9.17177e-10
49178721	chr19:49178721:C:T	8.96515e-07	-1.38327	-1.23386	1.56199e-05	-1.48648	-1.23774
49178765	chr19:49178765:T:A	4.75501e-06	-0.948689	-9.17177e-10	7.33213e-05	-1.17791	-9.17177e-10
49178915	chr19:49178915:T:A	2.70622e-06	-1.90776e-10	-1.51234	5.24951e-05	-1.90776e-10	-1.51204
49179213	chr19:49179213:G:A	7.27875e-06	-1.90776e-10	-0.522929	0.000155133	-1.90776e-10	-0.428479
49179274	chr19:49179274:C:T	1.17147e-06	-0.897445	-1.45219	1.70362e-05	-1.15178	-1.48564
49179297	chr19:49179297:C:T	3.15776e-06	-1.90776e-10	-1.35803	6.19357e-05	-1.90776e-10	-1.34667
49179472	chr19:49179472:C:T	3.33253e-06	-1.90776e-10	-1.30416	6.40925e-05	-1.90776e-10	-1.31244
49179481	chr19:49179481:C:T	2.86647e-05	-1.90776e-10	0.847779	0.000573247	-1.90776e-10	0.878554
49179594	chr19:49179594:C:T	2.7856e-06	-1.90776e-10	-1.48342	5.38014e-05	-1.90776e-10	-1.48746
49179617	chr19:49179617:T:A	6.14056e-06	-0.692973	-9.17177e-10	0.000112771	-0.747406	-9.17177e-10
49179641	chr19:49179641:C:T	9.79299e-07	-1.34649	-1.18232	1.67704e-05	-1.46251	-1.19064
49179668	chr19:49179668:G:A	2.7856e-06	-1.90776e-10	-1.48342	5.38014e-05	-1.90776e-10	-1.48746
49179734	chr19:49179734:G:A	8.83e-07	-1.38723	-1.24509	1.54116e-05	-1.48882	-1.24882
49179739	chr19:49179739:G:A	3.69489e-06	-1.20094	-9.17177e-10	6.17143e-05	-1.35025	-9.17177e-10
49179875	chr19:49179875:G:A	3.13181e-06	-1.90776e-10	-1.36628	5.9744e-05	-1.90776e-10	-1.38269
49179960	chr19:49179960:G:A	8.5403e-07	-1.20413	-1.46154	1.42478e-05	-1.37688	-1.43928
49179966	chr19:49179966:G:A	9.64038e-07	-1.34748	-1.19703	1.65215e-05	-1.46315	-1.20495
49180009	chr19:49180009:C:T	9.82204e-07	-1.35074	-1.17511	1.68303e-05	-1.46519	-1.18439
49180063	chr19:49180063:T:C	9.84662e-07	-1.36911	-1.15424	1.69837e-05	-1.47718	-1.16333
49180256	chr19:49180256:C:A	7.87909e-07	-1.33862	-1.40764	1.35423e-05	-1.45681	-1.41013
49180294	chr19:49180294:C:T	1.06828e-05	-1.90776e-10	-0.139252	0.000208222	-1.90776e-10	-0.134156
49180543	chr19:49180543:T:C	2.59579e-06	-1.554	-9.17177e-10	5.04463e-05	-1.55185	-9.17177e-10
49181011	chr19:49181011:A:G	7.37715e-06	-1.90776e-10	-0.509502	0.000157219	-1.90776e-10	-0.415122
49181102	chr19:49181102:A:G	9.88189e-07	-1.34149	-1.17828	1.69247e-05	-1.45779	-1.1862
49181329	chr19:49181329:T:A	6.5101e-07	-1.42619	-1.51093	1.26269e-05	-1.4235	-1.51343
49181677	chr19:49181677:G:A	3.01064e-06	-1.90776e-10	-1.40574	5.77141e-05	-1.90776e-10	-1.41726
49182478	chr19:49182478:ATCCATCCATCCATC:A	2.71244e-06	-1.90776e-10	-1.51004	5.25698e-05	-1.90776e-10	-1.51062
49182771	chr19:49182771:CCAAAGCCCCAGCCCTAAAAGGGGGAGCTGCGGAGCT:C	4.79307e-06	-0.940717	-9.17177e-10	9.04667e-05	-0.967781	-9.17177e-10
49183040	chr19:49183040:G:A	2.78433e-06	-1.90776e-10	-1.48388	5.38075e-05	-1.90776e-10	-1.48735
49183436	chr19:49183436:G:A	2.87479e-06	-1.90776e-10	-1.45191	5.54966e-05	-1.90776e-10	-1.45644
49183458	chr19:49183458:G:T	2.59924e-06	-1.55267	-9.17177e-10	5.05574e-05	-1.54965	-9.17177e-10
49183705	chr19:49183705:G:A	7.57846e-07	-1.27885	-1.50632	1.27838e-05	-1.41771	-1.50687
49183709	chr19:49183709:C:A	7.953e-07	-1.25904	-1.47788	1.33246e-05	-1.40347	-1.47968
49183749	chr19:49183749:A:G	3.00174e-06	-1.90776e-10	-1.4087	5.78689e-05	-1.90776e-10	-1.41458
49183842	chr19:49183842:C:T	2.70241e-06	-1.90776e-10	-1.51375	5.2406e-05	-1.90776e-10	-1.51374
49184026	chr19:49184026:G:T	8.79615e-07	-1.16431	-1.47185	1.43582e-05	-1.3345	-1.47394
49184202	chr19:49184202:C:A	7.54265e-07	-1.33126	-1.45864	1.66228e-05	-1.17011	-1.49188
49184628	chr19:49184628:C:T	1.00573e-05	-1.90776e-10	-0.199594	0.000185155	-1.90776e-10	-0.251572
49185107	chr19:49185107:G:A	1.5082e-06	-0.612569	-1.4844	2.08932e-05	-0.92445	-1.50889
49185759	chr19:49185759:G:T	1.15568e-06	-1.08107	-1.28213	1.86074e-05	-1.26847	-1.28074
49186043	chr19:49186043:G:A	1.00676e-05	-1.90776e-10	-0.19857	0.000192154	-1.90776e-10	-0.214467
49186046	chr19:49186046:C:T	2.7024e-06	-1.90776e-10	-1.51375	5.24158e-05	-1.90776e-10	-1.51356
49186417	chr19:49186417:G:A	1.13832e-06	-1.15597	-1.22237	1.91267e-05	-1.32789	-1.19379
49186564	chr19:49186564:T:TC	2.94643e-06	-1.90776e-10	-1.42729	5.68325e-05	-1.90776e-10	-1.43265
49186597	chr19:49186597:T:C	9.66884e-07	-1.07529	-1.46628	1.56821e-05	-1.26632	-1.45392
49186610	chr19:49186610:A:G	1.03904e-06	-1.01934	-1.45025	1.66732e-05	-1.22235	-1.43661
49186637	chr19:49186637:C:T	4.77153e-06	-0.945221	-9.17177e-10	0.000105371	-0.815275	-9.17177e-10
49186680	chr19:49186680:T:C	7.77357e-07	-1.25017	-1.50958	1.29341e-05	-1.39964	-1.51326
49187119	chr19:49187119:G:A	9.20631e-06	-1.90776e-10	-0.288	0.000165926	-1.90776e-10	-0.361219
49187257	chr19:49187257:A:G	2.7032e-06	-1.90776e-10	-1.51345	5.24496e-05	-1.90776e-10	-1.51291
49187527	chr19:49187527:T:A	3.01167e-06	-1.90776e-10	-1.40539	5.7117e-05	-1.90776e-10	-1.42766
49187590	chr19:49187590:C:G	2.84938e-06	-1.90776e-10	-1.46079	5.55585e-05	-1.90776e-10	-1.45533
49187622	chr19:49187622:G:A	2.72725e-06	-1.90776e-10	-1.5046	5.28803e-05	-1.90776e-10	-1.50473
49187663	chr19:49187663:A:G	1.7446e-05	-1.90776e-10	0.351221	0.000361805	-1.90776e-10	0.418341
49187852	chr19:49187852:G:T	2.7062e-06	-1.90776e-10	-1.51234	5.24435e-05	-1.90776e-10	-1.51303
49188001	chr19:49188001:T:C	1.73955e-05	-1.90776e-10	0.348325	0.000360747	-1.90776e-10	0.415414
49188112	chr19:49188112:T:A	1.15812e-06	-1.03756	-1.32354	1.86395e-05	-1.22257	-1.32491
49188170	chr19:49188170:G:A	2.77918e-06	-1.90776e-10	-1.48573	5.39047e-05	-1.90776e-10	-1.48555
49188248	chr19:49188248:C:T	2.85407e-06	-1.90776e-10	-1.45914	5.56497e-05	-1.90776e-10	-1.45369
49188335	chr19:49188335:G:T	2.79246e-06	-1.90776e-10	-1.48097	5.32054e-05	-1.90776e-10	-1.4986
49188565	chr19:49188565:T:C	1.31458e-06	-0.978236	-1.25614	2.07374e-05	-1.18324	-1.25758
49189681	chr19:49189681:A:G	2.70384e-06	-1.90776e-10	-1.51322	5.24534e-05	-1.90776e-10	-1.51284
49189861	chr19:49189861:A:G	2.34504e-06	-0.918461	-0.737124	3.72306e-05	-1.13393	-0.721704
49189921	chr19:49189921:A:G	2.72166e-06	-1.90776e-10	-1.50665	5.3485e-05	-1.90776e-10	-1.49336
49190411	chr19:49190411:G:A	4.45396e-06	-1.90776e-10	-1.01409	8.57364e-05	-1.90776e-10	-1.02149
49190567	chr19:49190567:A:G	1.2342e-06	-1.0196	-1.27787	2.19975e-05	-1.05424	-1.32759
49190609	chr19:49190609:C:T	4.01911e-06	-1.90776e-10	-1.11683	7.73442e-05	-1.90776e-10	-1.1245
49191134	chr19:49191134:A:G	2.7101e-06	-1.90776e-10	-1.5109	5.24874e-05	-1.90776e-10	-1.51219
49191308	chr19:49191308:A:G	3.175e-06	-1.90776e-10	-1.35258	5.89428e-05	-1.90776e-10	-1.3962
49191750	chr19:49191750:A:G	1.70929e-06	-0.479037	-1.49277	2.33548e-05	-0.812822	-1.50914
49191787	chr19:49191787:C:T	3.74605e-06	-1.90776e-10	-1.18719	7.01872e-05	-1.90776e-10	-1.2216
49191890	chr19:49191890:C:T	6.79712e-07	-1.39114	-1.50284	1.36749e-05	-1.36328	-1.49392
49192047	chr19:49192047:C:G	3.72004e-06	-1.90776e-10	-1.19415	7.31202e-05	-1.90776e-10	-1.18066
49192425	chr19:49192425:G:A	1.9711e-06	-0.318855	-1.51044	2.74786e-05	-0.673531	-1.48583
49192764	chr19:49192764:A:G	9.24062e-07	-1.46411	-1.12275	1.65796e-05	-1.48136	-1.18324
49192982	chr19:49192982:C:G	7.03144e-06	-1.90776e-10	-0.557498	0.000144279	-1.90776e-10	-0.501014
49193608	chr19:49193608:C:T	7.30969e-07	-1.34184	-1.47943	1.48774e-05	-1.30864	-1.46429
49193763	chr19:49193763:A:G	1.20867e-06	-1.47213	-0.846242	2.15993e-05	-1.4888	-0.911309
49193800	chr19:49193800:T:C	1.17786e-06	-1.06394	-1.28025	1.91126e-05	-1.24999	-1.27243
49193854	chr19:49193854:C:T	2.78209e-06	-1.90776e-10	-1.48469	5.37152e-05	-1.90776e-10	-1.48907
49194318	chr19:49194318:G:A	2.81587e-06	-1.90776e-10	-1.47262	5.50677e-05	-1.90776e-10	-1.4642
49194360	chr19:49194360:C:A	1.67444e-06	-0.722672	-1.26974	2.75317e-05	-1.00886	-1.14856
49194377	chr19:49194377:T:C	1.26545e-06	-1.46616	-0.806305	2.25332e-05	-1.4837	-0.874069
49194473	chr19:49194473:A:G	1.44971e-06	-1.26419	-0.872332	2.44153e-05	-1.4	-0.877553
49194545	chr19:49194545:T:A	2.94379e-06	-1.42819	-9.17177e-10	6.0035e-05	-1.37784	-9.17177e-10
49194915	chr19:49194915:C:T	2.85665e-06	-1.90776e-10	-1.45824	5.5171e-05	-1.90776e-10	-1.46233
49195001	chr19:49195001:A:G	2.70243e-06	-1.90776e-10	-1.51374	5.24081e-05	-1.90776e-10	-1.5137
49195083	chr19:49195083:T:A	1.28437e-06	-1.39515	-0.862468	2.30798e-05	-1.41086	-0.922943
49195251	chr19:49195251:G:T	3.96532e-06	-1.90776e-10	-1.1303	0.000116007	-1.90776e-10	-0.719111
49195393	chr19:49195393:C:T	3.18287e-06	-1.90776e-10	-1.35011	6.15577e-05	-1.90776e-10	-1.35279
49195433	chr19:49195433:C:T	5.85891e-06	-1.90776e-10	-0.739924	0.000122025	-1.90776e-10	-0.668538
49195440	chr19:49195440:A:G	1.10033e-06	-1.38211	-1.03017	1.99335e-05	-1.39929	-1.08108
49195480	chr19:49195480:C:T	7.49123e-06	-1.90776e-10	-0.494156	0.000137576	-1.90776e-10	-0.548588
49195605	chr19:49195605:G:A	3.57031e-06	-1.90776e-10	-1.23524	6.78817e-05	-1.90776e-10	-1.255
49195622	chr19:49195622:G:A	2.80563e-06	-1.47626	-9.17177e-10	6.01885e-05	-1.37528	-9.17177e-10
49195752	chr19:49195752:T:C	7.57558e-07	-1.28589	-1.49965	1.45428e-05	-1.30137	-1.4943
49195917	chr19:49195917:G:A	1.30189e-06	-0.997117	-1.24696	2.25708e-05	-1.23585	-1.12025
49196501	chr19:49196501:TGCTGCGGGGGCC:T	6.63421e-06	-1.90776e-10	-0.615649	0.000123702	-1.90776e-10	-0.654889
49196609	chr19:49196609:C:T	9.06418e-07	-1.10308	-1.50307	1.71843e-05	-1.12148	-1.50728
49196848	chr19:49196848:C:T	3.28754e-06	-1.90776e-10	-1.31775	6.27027e-05	-1.90776e-10	-1.33436
49196948	chr19:49196948:A:G	1.81295e-06	-0.701884	-1.21105	3.02088e-05	-0.983529	-1.0811
49197714	chr19:49197714:G:A	9.4989e-07	-1.33505	-1.22424	1.69438e-05	-1.4545	-1.18836
49198314	chr19:49198314:A:G	6.66341e-06	-1.90776e-10	-0.611257	0.000121378	-1.90776e-10	-0.673854
49198417	chr19:49198417:C:T	4.69355e-06	-1.90776e-10	-0.961699	9.75148e-05	-1.90776e-10	-0.89276
49198466	chr19:49198466:G:A	3.124e-06	-1.90776e-10	-1.36877	6.03948e-05	-1.90776e-10	-1.37186
49198517	chr19:49198517:A:G	5.86207e-06	-1.90776e-10	-0.739386	0.000123358	-1.90776e-10	-0.657676
49198587	chr19:49198587:G:T	7.71517e-07	-1.36054	-1.40675	1.37592e-05	-1.47276	-1.37829
49198678	chr19:49198678:G:A	2.70842e-06	-1.90776e-10	-1.51152	5.24059e-05	-1.90776e-10	-1.51374
49198826	chr19:49198826:A:T	3.36999e-06	-1.90776e-10	-1.29298	6.51751e-05	-1.90776e-10	-1.29569
49199002	chr19:49199002:A:G	2.67706e-05	0.779417	-9.17177e-10	0.000466741	0.67301	-9.17177e-10
49199063	chr19:49199063:G:C	8.42374e-07	-1.40554	-1.27388	1.55123e-05	-1.50127	-1.22986
49199248	chr19:49199248:TTTTGG:T	6.8535e-07	-1.51538	-1.37034	1.30026e-05	-1.50552	-1.4021
49199377	chr19:49199377:G:T	7.04205e-07	-1.34992	-1.50866	1.22488e-05	-1.4657	-1.50163
49199513	chr19:49199513:C:A	4.39366e-06	-1.90776e-10	-1.02773	8.63057e-05	-1.90776e-10	-1.01487
49199554	chr19:49199554:C:T	2.64217e-06	-1.53629	-9.17177e-10	6.34267e-05	-1.32288	-9.17177e-10
49199707	chr19:49199707:A:G	5.00185e-06	-1.90776e-10	-0.898082	9.04775e-05	-1.90776e-10	-0.967663
49199778	chr19:49199778:C:T	2.63915e-06	-1.53743	-9.17177e-10	5.03717e-05	-1.55333	-9.17177e-10
49200110	chr19:49200110:A:C	4.54279e-06	-1.90776e-10	-0.994348	8.18508e-05	-1.90776e-10	-1.06787
49200144	chr19:49200144:T:C	1.87484e-06	-1.37043	-0.508932	3.22823e-05	-1.4778	-0.520447
49200215	chr19:49200215:C:T	7.81718e-06	-1.90776e-10	-0.451565	0.000136736	-1.90776e-10	-0.55471
49200490	chr19:49200490:G:C	3.33249e-06	-1.90776e-10	-1.30417	6.44927e-05	-1.90776e-10	-1.30621
49200507	chr19:49200507:A:G	7.52553e-07	-1.43001	-1.36217	1.37105e-05	-1.51542	-1.33918
49200766	chr19:49200766:T:C	3.28679e-06	-1.90776e-10	-1.31798	6.38032e-05	-1.90776e-10	-1.31696
49200800	chr19:49200800:G:A	4.41083e-06	-1.90776e-10	-1.02383	8.28105e-05	-1.90776e-10	-1.05621
49201172	chr19:49201172:G:A	7.56089e-07	-1.46637	-1.32112	1.426e-05	-1.53435	-1.28096
49201259	chr19:49201259:T:A	4.04925e-06	-1.90776e-10	-1.10936	7.42544e-05	-1.90776e-10	-1.16527
49201451	chr19:49201451:A:G	9.19458e-07	-1.32556	-1.2663	1.58322e-05	-1.44536	-1.26535
49201644	chr19:49201644:C:G	4.14679e-06	-1.90776e-10	-1.08555	8.13679e-05	-1.90776e-10	-1.07378
49201828	chr19:49201828:C:G	2.73256e-06	-1.90776e-10	-1.50265	5.2648e-05	-1.90776e-10	-1.50913
49201859	chr19:49201859:CA:C	6.50312e-07	-1.44055	-1.49764	1.16114e-05	-1.5195	-1.50127
49201881	chr19:49201881:G:A	3.13258e-06	-1.90776e-10	-1.36603	5.91346e-05	-1.90776e-10	-1.39295
49201992	chr19:49201992:G:A	7.01358e-06	-1.90776e-10	-0.56004	0.000129475	-1.90776e-10	-0.609276
49202034	chr19:49202034:G:A	2.75525e-06	-1.90776e-10	-1.49438	5.29497e-05	-1.90776e-10	-1.50342
49202092	chr19:49202092:C:T	1.23994e-05	-1.90776e-10	0.00975704	0.00023548	-1.90776e-10	-0.011136
49202196	chr19:49202196:T:G	1.26552e-05	-1.90776e-10	0.0301772	0.000239614	-1.90776e-10	0.00626777
49202213	chr19:49202213:C:T	4.11721e-06	-1.90776e-10	-1.09271	7.64136e-05	-1.90776e-10	-1.1366
49202239	chr19:49202239:C:T	4.93602e-06	-1.90776e-10	-0.911329	9.06388e-05	-1.90776e-10	-0.965881
49202246	chr19:49202246:C:G	5.34259e-06	-1.90776e-10	-0.832178	9.79467e-05	-1.90776e-10	-0.88834
49202251	chr19:49202251:C:A	2.77462e-06	-1.90776e-10	-1.48738	5.32477e-05	-1.90776e-10	-1.49781
49202383	chr19:49202383:G:A	9.03315e-07	-1.33978	-1.26979	1.49188e-05	-1.45206	-1.31808
49202421	chr19:49202421:G:A	2.72377e-06	-1.50587	-9.17177e-10	5.18001e-05	-1.52537	-9.17177e-10
49202462	chr19:49202462:G:A	2.59524e-06	-1.55421	-9.17177e-10	5.0409e-05	-1.55259	-9.17177e-10
49202677	chr19:49202677:C:T	1.30237e-05	-1.90776e-10	0.0588837	0.000229433	-1.90776e-10	-0.0371536
49202793	chr19:49202793:G:A	1.8847e-05	-1.90776e-10	0.428464	0.000355923	-1.90776e-10	0.401952
```
