## Supplementary material for "Characterization of shared and ancestry-specific signals driving complex traits using multi-ancestry fine-mapping": susiex_nc2.cs80.summary

```
# chr19:48202850-49202850
CS_ID	CS_LENGTH	CS_PURITY	MAX_PIP_SNP	BP	REF_ALLELE	ALT_ALLELE	REF_FRQ	BETA	SE	-LOG10P	MAX_PIP	POST-HOC_PROB_POP1	POST-HOC_PROB_POP2
1	22	0.810845	chr19:48703728:G:A	48703728	A,A	G,G	1,1	-inf,-inf	inf,inf	5.31278,1.35872	0.0714563	0.962465	0.419313
2	678	0	chr19:48771455:T:C	48771455	NA,C	NA,T	NA,1	NA,-inf	NA,inf	NA,5.02599	0.550999	0.433506	0.530025
```
