## Supplementary material for "Characterization of shared and ancestry-specific signals driving complex traits using multi-ancestry fine-mapping": susiex_nc3.cs80.cs

```
CS_ID	SNP	BP	REF_ALLELE	ALT_ALLELE	REF_FRQ	BETA	SE	-LOG10P	CS_PIP	OVRL_PIP
1	chr19:48704430:AAAAAAAAAAAAG:A	48704430	A,NA	AAAAAAAAAAAAG,NA	1,NA	-inf,NA	inf,NA	5.426,NA	0.0706698	0.0708722
1	chr19:48703728:G:A	48703728	A,A	G,G	1,1	-inf,-inf	inf,inf	5.31278,1.35872	0.0700858	0.070144
1	chr19:48714803:C:T	48714803	T,T	C,C	1,1	-inf,-inf	inf,inf	4.99473,1.40214	0.0655826	0.0657237
1	chr19:48702888:G:C	48702888	C,C	G,G	1,1	-inf,-inf	inf,inf	5.01529,1.55819	0.0534469	0.0535133
1	chr19:48702851:C:G	48702851	G,G	C,C	1,1	-inf,-inf	inf,inf	5.03291,1.53018	0.0527661	0.0528313
1	chr19:48703417:G:A	48703417	A,A	G,G	1,1	-inf,-inf	inf,inf	4.99721,1.5348	0.0493812	0.0494463
1	chr19:48702915:C:T	48702915	T,T	C,C	1,1	-inf,-inf	inf,inf	4.92241,1.54413	0.0427811	0.042846
1	chr19:48705721:A:G	48705721	G,G	A,A	1,1	-inf,-inf	inf,inf	5.32923,1.01274	0.0399727	0.0400212
1	chr19:48710027:G:A	48710027	A,A	G,G	1,1	-inf,-inf	inf,inf	5.26963,1.08174	0.0397628	0.0398138
1	chr19:48710247:G:A	48710247	A,A	G,G	1,1	-inf,-inf	inf,inf	5.24721,1.03034	0.0347508	0.0348004
1	chr19:48704000:T:C	48704000	C,C	T,T	1,1	-inf,-inf	inf,inf	5.15445,1.0893	0.0309909	0.0310395
1	chr19:48705969:G:A	48705969	A,A	G,G	1,1	-inf,-inf	inf,inf	5.35569,0.794206	0.0302213	0.0302668
1	chr19:48706082:T:C	48706082	C,C	T,T	1,1	-inf,-inf	inf,inf	5.32652,0.777828	0.0277643	0.0278094
1	chr19:48706068:C:T	48706068	T,T	C,C	1,1	-inf,-inf	inf,inf	5.28901,0.809474	0.0269079	0.026953
1	chr19:48706061:G:A	48706061	A,A	G,G	1,1	-inf,-inf	inf,inf	5.29844,0.771859	0.0259326	0.0259775
1	chr19:48704535:G:A	48704535	A,A	G,G	1,1	-inf,-inf	inf,inf	5.34551,0.69945	0.025707	0.0257519
1	chr19:48703998:A:G	48703998	G,G	A,A	1,1	-inf,-inf	inf,inf	5.05894,1.07027	0.0250074	0.0250556
1	chr19:48706309:A:G	48706309	G,G	A,A	1,1	-inf,-inf	inf,inf	5.30635,0.735025	0.0249781	0.0250229
1	chr19:48704461:T:C	48704461	C,C	T,T	1,1	-inf,-inf	inf,inf	5.04936,1.00369	0.0180957	0.0181426
1	chr19:48715345:C:T	48715345	T,T	C,C	1,1	-inf,-inf	inf,inf	4.82139,0.802191	0.0160336	0.0161098
1	chr19:48704297:C:T	48704297	T,T	C,C	1,1	-inf,-inf	inf,inf	4.96573,0.952068	0.0140947	0.0141397
1	chr19:48706207:C:A	48706207	A,A	C,C	1,1	-inf,-inf	inf,inf	5.10557,0.698875	0.0138377	0.0138814
1	chr19:48716202:T:C	48716202	C,C	T,T	1,1	-inf,-inf	inf,inf	5.06596,0.408412	0.0137791	0.0138382
2	chr19:48771455:T:C	48771455	NA,C	NA,T	NA,1	NA,-inf	NA,inf	NA,5.02599	0.559953	0.560363
2	chr19:48451988:C:T	48451988	NA,T	NA,C	NA,1	NA,-inf	NA,inf	NA,2.98216	0.007091	0.0249299
2	chr19:48889610:C:G	48889610	G,NA	C,NA	1,NA	inf,NA	inf,NA	2.92029,NA	0.00523188	0.0182363
2	chr19:48557019:G:T	48557019	T,T	G,G	1,1	-inf,-inf	inf,inf	2.63909,1.98801	0.00491334	0.0197344
2	chr19:48857358:T:C	48857358	NA,C	NA,T	NA,1	NA,inf	NA,inf	NA,2.74312	0.00448618	0.0137203
2	chr19:48937234:G:A	48937234	NA,A	NA,G	NA,1	NA,-inf	NA,inf	NA,2.45687	0.00297687	0.00496458
2	chr19:48476484:G:A	48476484	NA,A	NA,G	NA,1	NA,-inf	NA,inf	NA,2.46044	0.00258683	0.00901006
2	chr19:48659764:G:A	48659764	NA,A	NA,G	NA,1	NA,-inf	NA,inf	NA,2.55028	0.00250105	0.00312297
2	chr19:48868154:G:A	48868154	NA,A	NA,G	NA,1	NA,-inf	NA,inf	NA,2.30326	0.00241383	0.00836581
2	chr19:48575516:C:T	48575516	NA,T	NA,C	NA,1	NA,-inf	NA,inf	NA,2.40851	0.00226996	0.00756614
2	chr19:48281634:C:A	48281634	A,NA	C,NA	1,NA	inf,NA	inf,NA	3.16822,NA	0.00207403	0.00751787
2	chr19:49097121:ACT:A	49097121	NA,A	NA,ACT	NA,1	NA,inf	NA,inf	NA,2.33212	0.00178386	0.00602109
2	chr19:49177577:C:T	49177577	NA,T	NA,C	NA,1	NA,-inf	NA,inf	NA,2.17852	0.00166668	0.00513481
2	chr19:48523085:G:A	48523085	NA,A	NA,G	NA,1	NA,inf	NA,inf	NA,2.30604	0.0015963	0.00665812
2	chr19:48587754:G:A	48587754	A,A	G,G	1,1	inf,-inf	inf,inf	0.264745,2.95152	0.001535	0.00486449
2	chr19:48587725:T:C	48587725	C,C	T,T	1,1	inf,inf	inf,inf	0.474108,2.79843	0.00150575	0.00731369
2	chr19:48587041:G:A	48587041	NA,A	NA,G	NA,1	NA,-inf	NA,inf	NA,2.22714	0.00149326	0.00567018
2	chr19:48605239:C:T	48605239	NA,T	NA,C	NA,1	NA,-inf	NA,inf	NA,2.04384	0.00147948	0.0028507
2	chr19:48573177:T:C	48573177	NA,C	NA,T	NA,1	NA,-inf	NA,inf	NA,2.22287	0.00147366	0.00565453
2	chr19:48530338:A:G	48530338	NA,G	NA,A	NA,1	NA,inf	NA,inf	NA,2.261	0.00146386	0.00610212
2	chr19:48977986:T:C	48977986	NA,C	NA,T	NA,1	NA,-inf	NA,inf	NA,2.10097	0.0013794	0.00494684
2	chr19:48575054:A:G	48575054	NA,G	NA,A	NA,1	NA,-inf	NA,inf	NA,2.15068	0.00137866	0.00457855
2	chr19:48213194:T:A	48213194	NA,A	NA,T	NA,1	NA,inf	NA,inf	NA,2.05798	0.0013627	0.00475358
2	chr19:48690492:C:T	48690492	NA,T	NA,C	NA,1	NA,inf	NA,inf	NA,2.29518	0.00135866	0.00476506
2	chr19:48573080:T:C	48573080	NA,C	NA,T	NA,1	NA,-inf	NA,inf	NA,2.17642	0.0013469	0.00515527
2	chr19:48566659:T:C	48566659	NA,C	NA,T	NA,1	NA,-inf	NA,inf	NA,2.16341	0.00134669	0.00519182
2	chr19:48573128:G:C	48573128	NA,C	NA,G	NA,1	NA,-inf	NA,inf	NA,2.16899	0.00133056	0.00508564
2	chr19:48574264:CTTCA:C	48574264	NA,C	NA,CTTCA	NA,1	NA,-inf	NA,inf	NA,2.16156	0.00131532	0.00503888
2	chr19:48691151:C:G	48691151	NA,G	NA,C	NA,1	NA,inf	NA,inf	NA,2.27701	0.00131319	0.00460572
2	chr19:49101030:C:T	49101030	NA,T	NA,C	NA,1	NA,-inf	NA,inf	NA,2.0115	0.00130937	0.00418013
2	chr19:48332337:C:T	48332337	NA,T	NA,C	NA,1	NA,-inf	NA,inf	NA,1.99098	0.00130147	0.0040661
2	chr19:48573374:G:A	48573374	NA,A	NA,G	NA,1	NA,-inf	NA,inf	NA,2.14688	0.00127726	0.00488071
2	chr19:49101272:G:A	49101272	NA,A	NA,G	NA,1	NA,inf	NA,inf	NA,2.13734	0.00123822	0.00419276
2	chr19:48374966:ACT:A	48374966	A,A	ACT,ACT	1,1	-inf,-inf	inf,inf	2.11501,0.998056	0.00123782	0.00480294
2	chr19:49086144:C:A	49086144	NA,A	NA,C	NA,1	NA,inf	NA,inf	NA,2.13816	0.00123016	0.00415191
2	chr19:48920904:C:T	48920904	NA,T	NA,C	NA,1	NA,-inf	NA,inf	NA,1.89909	0.00116409	0.00393684
2	chr19:49109779:A:AC	49109779	NA,AC	NA,A	NA,1	NA,inf	NA,inf	NA,2.08894	0.00115728	0.0038574
2	chr19:48523459:T:C	48523459	NA,C	NA,T	NA,1	NA,inf	NA,inf	NA,2.12785	0.00114471	0.00473153
2	chr19:48567611:G:A	48567611	NA,A	NA,G	NA,1	NA,-inf	NA,inf	NA,2.08565	0.00113028	0.00431109
2	chr19:48803933:T:C	48803933	NA,C	NA,T	NA,1	NA,-inf	NA,inf	NA,1.85475	0.00110947	0.00414318
2	chr19:48389175:T:C	48389175	C,C	T,T	1,1	-inf,-inf	inf,inf	2.16032,0.962993	0.00110393	0.00350732
2	chr19:48693406:G:A	48693406	NA,A	NA,G	NA,1	NA,inf	NA,inf	NA,2.16775	0.00106983	0.00371741
2	chr19:48567269:G:GAA	48567269	NA,GAA	NA,G	NA,1	NA,-inf	NA,inf	NA,2.05432	0.00106619	0.00405954
2	chr19:48792972:C:T	48792972	NA,T	NA,C	NA,1	NA,-inf	NA,inf	NA,1.8063	0.00103804	0.00404817
2	chr19:48646350:G:A	48646350	NA,A	NA,G	NA,1	NA,-inf	NA,inf	NA,1.98002	0.00095951	0.00137891
2	chr19:48972207:A:G	48972207	NA,G	NA,A	NA,1	NA,-inf	NA,inf	NA,1.88926	0.0009523	0.00328675
2	chr19:48233851:A:C	48233851	NA,C	NA,A	NA,1	NA,-inf	NA,inf	NA,1.87942	0.000942302	0.00304484
2	chr19:48233848:T:TGG	48233848	NA,TGG	NA,T	NA,1	NA,-inf	NA,inf	NA,1.87942	0.000942302	0.00304484
2	chr19:48694728:C:A	48694728	NA,A	NA,C	NA,1	NA,inf	NA,inf	NA,2.09458	0.000937815	0.00325794
2	chr19:48563461:C:T	48563461	NA,T	NA,C	NA,1	NA,-inf	NA,inf	NA,1.97816	0.000933277	0.00354613
2	chr19:48580857:C:T	48580857	T,T	C,C	1,1	inf,inf	inf,inf	0.95882,2.49887	0.000932335	0.00322414
2	chr19:48236014:C:G	48236014	NA,G	NA,C	NA,1	NA,-inf	NA,inf	NA,1.87294	0.000927325	0.00301222
2	chr19:48233849:A:AAGTCTATG	48233849	NA,AAGTCTATG	NA,A	NA,1	NA,-inf	NA,inf	NA,1.86819	0.000922143	0.00298025
2	chr19:48759106:G:A	48759106	NA,A	NA,G	NA,1	NA,inf	NA,inf	NA,1.78528	0.000887381	0.00240389
2	chr19:48589294:G:A	48589294	A,A	G,G	1,1	inf,inf	inf,inf	1.62118,2.11419	0.00085589	0.00243432
2	chr19:49041173:G:A	49041173	A,A	G,G	1,1	-inf,-inf	inf,inf	0.906775,2.10585	0.000824011	0.0029522
2	chr19:48680720:G:A	48680720	NA,A	NA,G	NA,1	NA,inf	NA,inf	NA,1.85049	0.000792048	0.00242721
2	chr19:48648066:T:G	48648066	NA,G	NA,T	NA,1	NA,-inf	NA,inf	NA,1.82937	0.000728248	0.00108063
2	chr19:48386301:A:G	48386301	G,G	A,A	1,1	-inf,-inf	inf,inf	2.22836,0.751303	0.000725614	0.00237969
2	chr19:48619017:G:A	48619017	NA,A	NA,G	NA,1	NA,-inf	NA,inf	NA,1.8317	0.000718514	0.00106229
2	chr19:48643697:C:T	48643697	NA,T	NA,C	NA,1	NA,-inf	NA,inf	NA,1.81975	0.00071539	0.00106385
2	chr19:48873055:G:C	48873055	NA,C	NA,G	NA,1	NA,inf	NA,inf	NA,1.76543	0.000698838	0.0023024
2	chr19:48393197:C:T	48393197	NA,T	NA,C	NA,1	NA,-inf	NA,inf	NA,1.72191	0.00069388	0.00240178
2	chr19:49167971:C:T	49167971	NA,T	NA,C	NA,1	NA,-inf	NA,inf	NA,1.65176	0.000664676	0.00217671
2	chr19:48521800:G:T	48521800	NA,T	NA,G	NA,1	NA,inf	NA,inf	NA,1.82497	0.000662669	0.00262992
2	chr19:48603803:G:A	48603803	NA,A	NA,G	NA,1	NA,-inf	NA,inf	NA,1.61531	0.000644201	0.0013465
2	chr19:48388557:G:A	48388557	A,A	G,G	1,1	-inf,-inf	inf,inf	1.81241,1.03344	0.000638896	0.00214682
2	chr19:48470274:C:T	48470274	NA,T	NA,C	NA,1	NA,-inf	NA,inf	NA,1.69927	0.000637131	0.00210642
2	chr19:49169820:A:C	49169820	NA,C	NA,A	NA,1	NA,-inf	NA,inf	NA,1.66646	0.000626147	0.00204803
2	chr19:48872749:A:C	48872749	NA,C	NA,A	NA,1	NA,inf	NA,inf	NA,1.70261	0.000621653	0.00204915
2	chr19:48842841:C:T	48842841	T,NA	C,NA	1,NA	-inf,NA	inf,NA	1.17486,NA	0.000618293	0.00204117
2	chr19:49052334:T:C	49052334	NA,C	NA,T	NA,1	NA,-inf	NA,inf	NA,1.62373	0.000616345	0.002097
2	chr19:48496525:C:T	48496525	NA,T	NA,C	NA,1	NA,inf	NA,inf	NA,1.75166	0.00061206	0.00215009
2	chr19:48750460:G:T	48750460	NA,T	NA,G	NA,1	NA,inf	NA,inf	NA,1.31213	0.00060852	0.00157534
2	chr19:48606539:A:G	48606539	NA,G	NA,A	NA,1	NA,-inf	NA,inf	NA,1.73312	0.000602017	0.000910034
2	chr19:48472761:A:G	48472761	NA,G	NA,A	NA,1	NA,inf	NA,inf	NA,1.73067	0.000592345	0.00210114
2	chr19:48869826:AC:A	48869826	NA,A	NA,AC	NA,1	NA,inf	NA,inf	NA,1.67196	0.000590474	0.00194355
2	chr19:48489226:G:C	48489226	NA,C	NA,G	NA,1	NA,inf	NA,inf	NA,1.73173	0.000586297	0.00206769
2	chr19:49179481:C:T	49179481	NA,T	NA,C	NA,1	NA,-inf	NA,inf	NA,1.61588	0.000571341	0.00187521
2	chr19:48872755:G:C	48872755	NA,C	NA,G	NA,1	NA,inf	NA,inf	NA,1.64553	0.000559164	0.00184381
2	chr19:49069200:C:G	49069200	NA,G	NA,C	NA,1	NA,inf	NA,inf	NA,1.69367	0.0005591	0.00186438
2	chr19:49041922:T:C	49041922	NA,C	NA,T	NA,1	NA,inf	NA,inf	NA,1.58714	0.000553273	0.00193086
2	chr19:48518776:A:G	48518776	NA,G	NA,A	NA,1	NA,inf	NA,inf	NA,1.70151	0.000548424	0.00199878
2	chr19:48381692:G:A	48381692	A,A	G,G	1,1	-inf,-inf	inf,inf	1.64581,0.902004	0.000544942	0.00183493
2	chr19:48562754:A:G	48562754	G,NA	A,NA	1,NA	inf,NA	inf,NA	1.3966,NA	0.000544467	0.00180856
2	chr19:49039858:C:T	49039858	T,T	C,C	1,1	-inf,-inf	inf,inf	0.923124,1.84396	0.000521972	0.00192141
2	chr19:48546938:C:T	48546938	NA,T	NA,C	NA,1	NA,-inf	NA,inf	NA,1.57972	0.000517704	0.00165104
2	chr19:49171915:T:C	49171915	NA,C	NA,T	NA,1	NA,-inf	NA,inf	NA,1.56364	0.00051657	0.00169202
2	chr19:48812103:C:T	48812103	NA,T	NA,C	NA,1	NA,-inf	NA,inf	NA,1.46074	0.000515506	0.0018909
2	chr19:48485599:G:A	48485599	NA,A	NA,G	NA,1	NA,-inf	NA,inf	NA,1.58727	0.000515482	0.00180928
2	chr19:49071005:G:A	49071005	NA,A	NA,G	NA,1	NA,inf	NA,inf	NA,1.6438	0.000512364	0.00173669
2	chr19:48452373:C:T	48452373	NA,T	NA,C	NA,1	NA,-inf	NA,inf	NA,1.53611	0.000507376	0.00170409
2	chr19:49164020:A:T	49164020	NA,T	NA,A	NA,1	NA,-inf	NA,inf	NA,1.55064	0.000506932	0.00170105
2	chr19:48863851:C:T	48863851	NA,T	NA,C	NA,1	NA,inf	NA,inf	NA,1.57581	0.000506458	0.00165299
2	chr19:48615134:C:T	48615134	NA,T	NA,C	NA,1	NA,-inf	NA,inf	NA,1.64061	0.000506409	0.000784931
2	chr19:48644846:C:T	48644846	NA,T	NA,C	NA,1	NA,-inf	NA,inf	NA,1.6355	0.000505057	0.00078297
2	chr19:48862565:G:A	48862565	NA,A	NA,G	NA,1	NA,-inf	NA,inf	NA,1.46389	0.000503878	0.00178401
2	chr19:48386096:C:T	48386096	NA,T	NA,C	NA,1	NA,-inf	NA,inf	NA,1.54536	0.000498507	0.00163699
2	chr19:49052170:C:T	49052170	T,T	C,C	1,1	-inf,inf	inf,inf	2.36361,0.235506	0.000497859	0.00166558
2	chr19:48485171:C:T	48485171	NA,T	NA,C	NA,1	NA,-inf	NA,inf	NA,1.60051	0.000497839	0.00158518
2	chr19:48504001:G:A	48504001	NA,A	NA,G	NA,1	NA,inf	NA,inf	NA,1.61047	0.000483163	0.00230902
2	chr19:49076174:G:A	49076174	NA,A	NA,G	NA,1	NA,-inf	NA,inf	NA,1.54998	0.000481629	0.00120437
2	chr19:49199002:A:G	49199002	G,NA	A,NA	1,NA	-inf,NA	inf,NA	1.56966,NA	0.000478869	0.00160071
2	chr19:48880432:G:A	48880432	NA,A	NA,G	NA,1	NA,-inf	NA,inf	NA,1.53293	0.000462173	0.00166256
2	chr19:48309757:A:G	48309757	G,NA	A,NA	1,NA	-inf,NA	inf,NA	2.20047,NA	0.000456588	0.00160147
2	chr19:48542184:C:T	48542184	NA,T	NA,C	NA,1	NA,-inf	NA,inf	NA,1.4956	0.000454257	0.00136832
2	chr19:48539562:C:G	48539562	NA,G	NA,C	NA,1	NA,-inf	NA,inf	NA,1.48605	0.00044653	0.0013371
2	chr19:48793551:C:A	48793551	A,NA	C,NA	1,NA	-inf,NA	inf,NA	1.65416,NA	0.000439314	0.00147423
2	chr19:49087041:G:A	49087041	NA,A	NA,G	NA,1	NA,-inf	NA,inf	NA,1.43899	0.000438483	0.00140977
2	chr19:48390418:C:T	48390418	T,T	C,C	1,1	-inf,-inf	inf,inf	1.90072,0.693184	0.000437317	0.00144985
2	chr19:48385540:C:G	48385540	G,G	C,C	1,1	-inf,-inf	inf,inf	2.00941,0.579655	0.000437286	0.00144872
2	chr19:48291710:A:G	48291710	NA,G	NA,A	NA,1	NA,inf	NA,inf	NA,1.54234	0.00043554	0.00144289
2	chr19:48409057:G:A	48409057	NA,A	NA,G	NA,1	NA,-inf	NA,inf	NA,1.4756	0.00043406	0.00140769
2	chr19:49076589:T:C	49076589	NA,C	NA,T	NA,1	NA,-inf	NA,inf	NA,1.43419	0.000433598	0.00139275
2	chr19:48386136:C:T	48386136	T,T	C,C	1,1	-inf,-inf	inf,inf	2.04913,0.480445	0.000432105	0.00144738
2	chr19:48545941:G:C	48545941	NA,C	NA,G	NA,1	NA,-inf	NA,inf	NA,1.45983	0.000430217	0.00133747
2	chr19:48723638:ACAGT:A	48723638	NA,A	NA,ACAGT	NA,1	NA,inf	NA,inf	NA,1.06388	0.000425282	0.00113458
2	chr19:48241687:C:T	48241687	NA,T	NA,C	NA,1	NA,-inf	NA,inf	NA,1.46898	0.00042474	0.00147112
2	chr19:48689297:C:T	48689297	T,NA	C,NA	1,NA	inf,NA	inf,NA	1.92433,NA	0.000423576	0.00144895
2	chr19:49025523:C:T	49025523	T,NA	C,NA	1,NA	inf,NA	inf,NA	1.52163,NA	0.000417759	0.00140434
2	chr19:48582961:T:A	48582961	A,A	T,T	1,1	-inf,-inf	inf,inf	0.0476626,2.34742	0.000417733	0.00103483
2	chr19:48555212:C:T	48555212	NA,T	NA,C	NA,1	NA,inf	NA,inf	NA,1.53	0.000414626	0.00146608
2	chr19:48758211:C:T	48758211	NA,T	NA,C	NA,1	NA,inf	NA,inf	NA,1.38659	0.000409908	0.00113661
2	chr19:48581455:A:G	48581455	G,G	A,A	1,1	-inf,-inf	inf,inf	0.149139,2.34871	0.000408588	0.0010061
2	chr19:48777568:G:A	48777568	NA,A	NA,G	NA,1	NA,inf	NA,inf	NA,1.34386	0.000407704	0.00123418
2	chr19:48394509:C:T	48394509	NA,T	NA,C	NA,1	NA,-inf	NA,inf	NA,1.43292	0.000404175	0.00139311
2	chr19:48582798:G:A	48582798	A,A	G,G	1,1	-inf,-inf	inf,inf	0.186223,2.32718	0.00039129	0.000981672
2	chr19:49099968:A:G	49099968	NA,G	NA,A	NA,1	NA,-inf	NA,inf	NA,1.35479	0.000388251	0.00123093
2	chr19:49101121:C:T	49101121	NA,T	NA,C	NA,1	NA,-inf	NA,inf	NA,1.35479	0.000388251	0.00123093
2	chr19:48582583:A:C	48582583	C,C	A,A	1,1	-inf,-inf	inf,inf	0.194058,2.31685	0.000385313	0.000958264
2	chr19:48973910:C:T	48973910	T,NA	C,NA	1,NA	-inf,NA	inf,NA	1.59029,NA	0.00038456	0.00129279
2	chr19:49187663:A:G	49187663	NA,G	NA,A	NA,1	NA,-inf	NA,inf	NA,1.32752	0.000377449	0.00123468
2	chr19:49100943:G:A	49100943	NA,A	NA,G	NA,1	NA,inf	NA,inf	NA,1.48019	0.00037685	0.00126123
2	chr19:49188001:T:C	49188001	NA,C	NA,T	NA,1	NA,-inf	NA,inf	NA,1.32595	0.000376343	0.00123106
2	chr19:48530111:T:C	48530111	NA,C	NA,T	NA,1	NA,inf	NA,inf	NA,1.39289	0.000374582	0.00117549
2	chr19:48582711:T:C	48582711	C,C	T,T	1,1	-inf,-inf	inf,inf	0.158734,2.30375	0.000373981	0.000930508
2	chr19:48386470:T:C	48386470	C,C	T,T	1,1	-inf,-inf	inf,inf	1.65153,0.888357	0.000368122	0.00117958
2	chr19:48601638:G:A	48601638	NA,A	NA,G	NA,1	NA,-inf	NA,inf	NA,1.47296	0.000366335	0.00058895
2	chr19:49202793:G:A	49202793	NA,A	NA,G	NA,1	NA,inf	NA,inf	NA,1.34724	0.000363701	0.00124483
2	chr19:48492265:T:C	48492265	NA,C	NA,T	NA,1	NA,-inf	NA,inf	NA,1.42202	0.00036311	0.00117117
2	chr19:48583176:C:CAGAAT	48583176	CAGAAT,CAGAAT	C,C	1,1	-inf,-inf	inf,inf	0.148918,2.28558	0.000361156	0.000899947
2	chr19:48516493:G:A	48516493	NA,A	NA,G	NA,1	NA,inf	NA,inf	NA,1.45635	0.000360589	0.00141704
2	chr19:48462896:G:A	48462896	NA,A	NA,G	NA,1	NA,inf	NA,inf	NA,1.45211	0.000359589	0.00127181
2	chr19:48466647:G:T	48466647	NA,T	NA,G	NA,1	NA,inf	NA,inf	NA,1.45211	0.000359589	0.00127181
2	chr19:48582476:A:T	48582476	T,T	A,A	1,1	-inf,-inf	inf,inf	0.156456,2.28212	0.000358785	0.000894376
2	chr19:48411946:A:G	48411946	NA,G	NA,A	NA,1	NA,inf	NA,inf	NA,1.42365	0.000357842	0.00122271
2	chr19:48544881:C:T	48544881	NA,T	NA,C	NA,1	NA,-inf	NA,inf	NA,1.36064	0.000356843	0.00108592
2	chr19:49147453:A:C	49147453	NA,C	NA,A	NA,1	NA,inf	NA,inf	NA,1.31912	0.000354434	0.00122189
2	chr19:48225018:C:G	48225018	NA,G	NA,C	NA,1	NA,inf	NA,inf	NA,1.34355	0.000350537	0.00126255
2	chr19:48226404:T:C	48226404	C,C	T,T	1,1	-inf,-inf	inf,inf	0.574108,1.83553	0.000345713	0.00111028
2	chr19:49094047:A:G	49094047	NA,G	NA,A	NA,1	NA,inf	NA,inf	NA,1.44103	0.00034505	0.00114607
2	chr19:48584035:C:T	48584035	T,T	C,C	1,1	-inf,-inf	inf,inf	0.125764,2.25748	0.00034366	0.000856589
2	chr19:48880395:T:C	48880395	NA,C	NA,T	NA,1	NA,-inf	NA,inf	NA,1.34499	0.000343485	0.0013111
2	chr19:48350095:G:A	48350095	NA,A	NA,G	NA,1	NA,-inf	NA,inf	NA,1.24897	0.000342899	0.00105582
2	chr19:48495745:C:T	48495745	NA,T	NA,C	NA,1	NA,-inf	NA,inf	NA,1.375	0.000342811	0.00115379
2	chr19:48628060:G:T	48628060	NA,T	NA,G	NA,1	NA,inf	NA,inf	NA,1.44013	0.000340575	0.00113444
2	chr19:48881974:G:A	48881974	A,A	G,G	1,1	inf,-inf	inf,inf	0.38329,2.06756	0.00033942	0.00125568
2	chr19:48649423:G:A	48649423	A,NA	G,NA	1,NA	inf,NA	inf,NA	1.87201,NA	0.000339265	0.00116424
2	chr19:48581943:C:T	48581943	T,T	C,C	1,1	-inf,-inf	inf,inf	0.136927,2.25153	0.000338981	0.000846907
2	chr19:48395017:C:A	48395017	A,A	C,C	1,1	inf,inf	inf,inf	2.11417,1.15541	0.000337989	0.00117463
2	chr19:48734494:T:C	48734494	C,C	T,T	1,1	inf,inf	inf,inf	2.68576,0.181582	0.000337784	0.00115822
2	chr19:48732921:A:G	48732921	NA,G	NA,A	NA,1	NA,inf	NA,inf	NA,0.961185	0.000336521	0.000903626
2	chr19:48454298:C:T	48454298	NA,T	NA,C	NA,1	NA,inf	NA,inf	NA,1.40733	0.00033394	0.00118044
2	chr19:48767477:G:A	48767477	A,A	G,G	1,1	-inf,inf	inf,inf	1.23898,0.210289	0.000333582	0.00105908
2	chr19:48582453:C:T	48582453	T,T	C,C	1,1	-inf,-inf	inf,inf	0.175888,2.24088	0.000330814	0.000830425
2	chr19:48510223:C:A	48510223	NA,A	NA,C	NA,1	NA,inf	NA,inf	NA,1.41811	0.0003305	0.00114122
2	chr19:48881529:C:A	48881529	A,A	C,C	1,1	inf,-inf	inf,inf	0.449479,2.01018	0.000327686	0.00105452
2	chr19:48487334:C:T	48487334	T,NA	C,NA	1,NA	-inf,NA	inf,NA	1.40363,NA	0.000327274	0.00110201
2	chr19:48434645:G:A	48434645	A,A	G,G	1,1	-inf,-inf	inf,inf	0.268871,2.22057	0.000325585	0.00152977
2	chr19:48736575:A:G	48736575	NA,G	NA,A	NA,1	NA,inf	NA,inf	NA,0.944353	0.000324387	0.000871572
2	chr19:48582677:T:C	48582677	C,C	T,T	1,1	-inf,-inf	inf,inf	0.160609,2.22378	0.000320852	0.000803909
2	chr19:48772968:A:G	48772968	G,G	A,A	1,1	-inf,inf	inf,inf	1.19443,0.254807	0.000320687	0.00102974
2	chr19:49081795:T:G	49081795	G,G	T,T	1,1	inf,inf	inf,inf	0.367175,2.02278	0.000316588	0.00109524
2	chr19:48486774:T:C	48486774	C,C	T,T	1,1	-inf,inf	inf,inf	0.392406,2.1064	0.000316382	0.00101921
2	chr19:48514011:C:T	48514011	NA,T	NA,C	NA,1	NA,inf	NA,inf	NA,1.3564	0.000316167	0.00161446
2	chr19:48526654:G:A	48526654	NA,A	NA,G	NA,1	NA,inf	NA,inf	NA,1.2993	0.000310984	0.000991179
2	chr19:48517897:C:T	48517897	NA,T	NA,C	NA,1	NA,inf	NA,inf	NA,1.37235	0.000309769	0.00122344
2	chr19:48532050:G:A	48532050	NA,A	NA,G	NA,1	NA,inf	NA,inf	NA,1.29433	0.000308218	0.000982229
2	chr19:48731024:C:T	48731024	T,T	C,C	1,1	inf,inf	inf,inf	2.59599,0.282745	0.00030746	0.00104204
2	chr19:48582168:G:C	48582168	C,C	G,G	1,1	-inf,-inf	inf,inf	0.145292,2.19978	0.000306857	0.000769367
2	chr19:49076880:A:G	49076880	NA,G	NA,A	NA,1	NA,-inf	NA,inf	NA,1.24131	0.000304506	0.000989563
2	chr19:48658714:C:T	48658714	NA,T	NA,C	NA,1	NA,inf	NA,inf	NA,1.38168	0.000302873	0.00101004
2	chr19:49127166:G:A	49127166	NA,A	NA,G	NA,1	NA,-inf	NA,inf	NA,1.24551	0.000302071	0.000922412
2	chr19:48781408:C:A	48781408	NA,A	NA,C	NA,1	NA,inf	NA,inf	NA,1.27117	0.000301426	0.00096084
2	chr19:48224647:T:C	48224647	NA,C	NA,T	NA,1	NA,inf	NA,inf	NA,1.25602	0.000299984	0.00107792
2	chr19:48452741:G:A	48452741	NA,A	NA,G	NA,1	NA,inf	NA,inf	NA,1.34205	0.000296024	0.0010404
2	chr19:48582642:A:G	48582642	G,G	A,A	1,1	-inf,-inf	inf,inf	0.139193,2.17781	0.000294248	0.000740798
2	chr19:48225468:G:A	48225468	NA,A	NA,G	NA,1	NA,inf	NA,inf	NA,1.24483	0.000294073	0.00105688
2	chr19:48658078:T:A	48658078	NA,A	NA,T	NA,1	NA,-inf	NA,inf	NA,1.29894	0.000293386	0.000598865
2	chr19:48385274:C:T	48385274	T,T	C,C	1,1	-inf,-inf	inf,inf	1.50499,0.817615	0.000291534	0.00094008
2	chr19:49115819:C:T	49115819	NA,T	NA,C	NA,1	NA,-inf	NA,inf	NA,1.233	0.000289182	0.000867807
2	chr19:48523954:C:T	48523954	NA,T	NA,C	NA,1	NA,inf	NA,inf	NA,1.25924	0.000289143	0.000923914
2	chr19:49129184:C:T	49129184	NA,T	NA,C	NA,1	NA,-inf	NA,inf	NA,1.22121	0.000288968	0.00088319
2	chr19:48491971:T:A	48491971	A,A	T,T	1,1	-inf,inf	inf,inf	0.356664,2.07609	0.0002888	0.000933266
2	chr19:48554532:C:A	48554532	NA,A	NA,C	NA,1	NA,inf	NA,inf	NA,1.31109	0.000287866	0.000991366
2	chr19:48984556:C:T	48984556	NA,T	NA,C	NA,1	NA,-inf	NA,inf	NA,1.18615	0.000287849	0.000828474
2	chr19:48484855:A:G	48484855	NA,G	NA,A	NA,1	NA,inf	NA,inf	NA,1.32223	0.000287346	0.00100205
2	chr19:48889172:C:T	48889172	T,T	C,C	1,1	inf,-inf	inf,inf	0.0135456,1.98723	0.000286857	0.000883904
2	chr19:48223668:T:C	48223668	NA,C	NA,T	NA,1	NA,inf	NA,inf	NA,1.22824	0.000285661	0.00103139
2	chr19:49118594:C:T	49118594	NA,T	NA,C	NA,1	NA,-inf	NA,inf	NA,1.22585	0.000285602	0.000857228
2	chr19:48850281:G:A	48850281	NA,A	NA,G	NA,1	NA,inf	NA,inf	NA,1.20892	0.000283722	0.000893022
2	chr19:48410981:G:A	48410981	A,NA	G,NA	1,NA	inf,NA	inf,NA	1.33096,NA	0.000282959	0.000946961
2	chr19:48223907:G:A	48223907	NA,A	NA,G	NA,1	NA,inf	NA,inf	NA,1.21941	0.000281369	0.00101302
2	chr19:49115387:A:G	49115387	NA,G	NA,A	NA,1	NA,-inf	NA,inf	NA,1.21568	0.000280032	0.000841466
2	chr19:48924356:G:A	48924356	NA,A	NA,G	NA,1	NA,-inf	NA,inf	NA,1.18918	0.000279999	0.000888409
2	chr19:49028577:A:G	49028577	NA,G	NA,A	NA,1	NA,inf	NA,inf	NA,1.21844	0.00027928	0.00096472
2	chr19:48528769:G:A	48528769	NA,A	NA,G	NA,1	NA,inf	NA,inf	NA,1.24016	0.00027919	0.000890455
2	chr19:49114595:G:A	49114595	NA,A	NA,G	NA,1	NA,inf	NA,inf	NA,1.23909	0.000279181	0.000964223
2	chr19:48489070:C:T	48489070	NA,T	NA,C	NA,1	NA,inf	NA,inf	NA,1.20841	0.000278336	0.000874611
2	chr19:48664987:A:G	48664987	G,NA	A,NA	1,NA	-inf,NA	inf,NA	1.16651,NA	0.000277097	0.000922459
2	chr19:48320288:G:A	48320288	A,A	G,G	1,1	inf,inf	inf,inf	0.487389,1.52072	0.000277011	0.000879411
2	chr19:49073279:T:C	49073279	NA,C	NA,T	NA,1	NA,-inf	NA,inf	NA,1.18927	0.000276834	0.000900467
2	chr19:48564282:A:G	48564282	NA,G	NA,A	NA,1	NA,inf	NA,inf	NA,1.31143	0.000276634	0.000928919
2	chr19:49034766:C:T	49034766	NA,T	NA,C	NA,1	NA,inf	NA,inf	NA,1.28518	0.000275522	0.000917175
2	chr19:48215408:TGATGA:T	48215408	T,NA	TGATGA,NA	1,NA	-inf,NA	inf,NA	1.0281,NA	0.000274983	0.000909477
2	chr19:48285446:C:T	48285446	NA,T	NA,C	NA,1	NA,inf	NA,inf	NA,1.28253	0.000274846	0.000983632
2	chr19:48466409:T:C	48466409	NA,C	NA,T	NA,1	NA,-inf	NA,inf	NA,1.21902	0.000274321	0.000949264
2	chr19:48555069:G:A	48555069	NA,A	NA,G	NA,1	NA,inf	NA,inf	NA,1.288	0.000272238	0.00095943
2	chr19:48482637:T:C	48482637	NA,C	NA,T	NA,1	NA,inf	NA,inf	NA,1.27062	0.000271993	0.00136279
2	chr19:49043110:C:G	49043110	G,G	C,C	1,1	-inf,-inf	inf,inf	1.81319,0.712131	0.000270293	0.00101478
2	chr19:48507367:C:T	48507367	NA,T	NA,C	NA,1	NA,inf	NA,inf	NA,1.25047	0.000269903	0.000895161
2	chr19:48898380:G:A	48898380	A,A	G,G	1,1	-inf,-inf	inf,inf	0.117379,1.84577	0.000267968	0.000967155
2	chr19:48508066:C:T	48508066	NA,T	NA,C	NA,1	NA,inf	NA,inf	NA,1.24526	0.000267439	0.000887032
2	chr19:48599475:C:A	48599475	A,NA	C,NA	1,NA	inf,NA	inf,NA	1.5293,NA	0.000267292	0.000903132
2	chr19:48756118:C:T	48756118	T,T	C,C	1,1	inf,-inf	inf,inf	2.38447,0.359644	0.00026678	0.000908737
2	chr19:49125629:G:A	49125629	NA,A	NA,G	NA,1	NA,-inf	NA,inf	NA,1.1703	0.000265532	0.000918255
2	chr19:48696569:G:C	48696569	NA,C	NA,G	NA,1	NA,inf	NA,inf	NA,1.39381	0.000264155	0.000899126
2	chr19:48435482:G:A	48435482	A,A	G,G	1,1	-inf,-inf	inf,inf	0.312231,2.09401	0.000263884	0.00122006
2	chr19:48485054:C:T	48485054	NA,T	NA,C	NA,1	NA,-inf	NA,inf	NA,1.17341	0.000262798	0.000829908
2	chr19:48411225:T:C	48411225	NA,C	NA,T	NA,1	NA,inf	NA,inf	NA,1.1734	0.000262558	0.000896212
2	chr19:48777510:C:CT	48777510	NA,CT	NA,C	NA,1	NA,-inf	NA,inf	NA,1.14731	0.000261919	0.000932679
2	chr19:48224102:C:T	48224102	NA,T	NA,C	NA,1	NA,inf	NA,inf	NA,1.17444	0.00025931	0.000929418
2	chr19:48510194:G:T	48510194	NA,T	NA,G	NA,1	NA,inf	NA,inf	NA,1.23689	0.000256394	0.00127109
2	chr19:48551624:C:T	48551624	NA,T	NA,C	NA,1	NA,inf	NA,inf	NA,1.26322	0.000255967	0.00089183
2	chr19:49165100:A:G	49165100	NA,G	NA,A	NA,1	NA,inf	NA,inf	NA,1.13261	0.000254947	0.000817507
2	chr19:48543091:C:T	48543091	T,T	C,C	1,1	inf,inf	inf,inf	0.199906,2.04956	0.000253743	0.000993073
2	chr19:48558322:C:T	48558322	NA,T	NA,C	NA,1	NA,inf	NA,inf	NA,1.24156	0.000253683	0.000866065
2	chr19:48294822:G:A	48294822	A,NA	G,NA	1,NA	-inf,NA	inf,NA	1.38493,NA	0.000253371	0.000859542
2	chr19:48515887:C:T	48515887	NA,T	NA,C	NA,1	NA,inf	NA,inf	NA,1.19115	0.000252901	0.000824555
2	chr19:48926330:TCTCAGAACAAAACAAA:T	48926330	NA,T	NA,TCTCAGAACAAAACAAA	NA,1	NA,-inf	NA,inf	NA,1.11716	0.000252697	0.00083
2	chr19:48960437:C:G	48960437	NA,G	NA,C	NA,1	NA,inf	NA,inf	NA,1.11016	0.000250774	0.000922535
2	chr19:48494627:C:T	48494627	NA,T	NA,C	NA,1	NA,inf	NA,inf	NA,1.17328	0.000249133	0.000810147
2	chr19:48220649:C:T	48220649	T,NA	C,NA	1,NA	inf,NA	inf,NA	1.07973,NA	0.000248505	0.00082864
2	chr19:49112081:C:A	49112081	NA,A	NA,C	NA,1	NA,-inf	NA,inf	NA,1.14592	0.000246872	0.000744042
2	chr19:49024252:G:A	49024252	NA,A	NA,G	NA,1	NA,-inf	NA,inf	NA,1.11387	0.00024634	0.000677367
2	chr19:49202196:T:G	49202196	NA,G	NA,T	NA,1	NA,inf	NA,inf	NA,1.15759	0.000245988	0.000810242
2	chr19:49115818:T:C	49115818	NA,C	NA,T	NA,1	NA,-inf	NA,inf	NA,1.14254	0.000245754	0.000740922
2	chr19:48470982:A:G	48470982	NA,G	NA,A	NA,1	NA,inf	NA,inf	NA,1.212	0.000245254	0.0012212
2	chr19:48850724:G:A	48850724	NA,A	NA,G	NA,1	NA,-inf	NA,inf	NA,1.1952	0.000244952	0.000882055
2	chr19:48455344:A:G	48455344	NA,G	NA,A	NA,1	NA,inf	NA,inf	NA,1.20956	0.000244044	0.00120245
2	chr19:49202092:C:T	49202092	NA,T	NA,C	NA,1	NA,inf	NA,inf	NA,1.14817	0.000241671	0.000794296
2	chr19:48899907:G:C	48899907	C,C	G,G	1,1	-inf,-inf	inf,inf	0.1331,1.78111	0.000241017	0.000870447
2	chr19:48658999:A:G	48658999	NA,G	NA,A	NA,1	NA,-inf	NA,inf	NA,1.13441	0.00023938	0.000789596
2	chr19:48528556:A:C	48528556	NA,C	NA,A	NA,1	NA,inf	NA,inf	NA,1.25246	0.000238458	0.000905435
2	chr19:48728943:G:A	48728943	NA,A	NA,G	NA,1	NA,-inf	NA,inf	NA,1.18511	0.000238265	0.000400898
2	chr19:48781624:C:T	48781624	NA,T	NA,C	NA,1	NA,inf	NA,inf	NA,1.13685	0.000237744	0.000759673
2	chr19:48820904:A:C	48820904	NA,C	NA,A	NA,1	NA,inf	NA,inf	NA,1.07726	0.000235119	0.000768246
2	chr19:48848359:A:G	48848359	NA,G	NA,A	NA,1	NA,inf	NA,inf	NA,1.17071	0.000233105	0.000868788
2	chr19:48540076:G:T	48540076	T,T	G,G	1,1	inf,inf	inf,inf	0.147219,2.03548	0.000232455	0.000910224
2	chr19:48290150:G:A	48290150	NA,A	NA,G	NA,1	NA,inf	NA,inf	NA,1.07222	0.000231785	0.00104654
2	chr19:49202677:C:T	49202677	NA,T	NA,C	NA,1	NA,inf	NA,inf	NA,1.13496	0.000231757	0.000811182
2	chr19:48919175:C:T	48919175	T,NA	C,NA	1,NA	-inf,NA	inf,NA	1.10503,NA	0.0002303	0.000766195
2	chr19:48763133:C:G	48763133	G,G	C,C	1,1	inf,inf	inf,inf	0.630967,2.04979	0.000227578	0.000374889
2	chr19:48924050:G:A	48924050	A,A	G,G	1,1	inf,-inf	inf,inf	0.353753,1.69749	0.000227417	0.000716944
2	chr19:49054509:G:A	49054509	A,NA	G,NA	1,NA	-inf,NA	inf,NA	1.12598,NA	0.000227357	0.000756884
2	chr19:48770760:C:T	48770760	T,T	C,C	1,1	-inf,inf	inf,inf	0.965035,0.496717	0.000226885	0.000713533
2	chr19:48812313:G:T	48812313	T,NA	G,NA	1,NA	-inf,NA	inf,NA	0.811433,NA	0.000226324	0.000746822
2	chr19:48967450:G:A	48967450	A,NA	G,NA	1,NA	-inf,NA	inf,NA	1.18723,NA	0.000225697	0.000754308
2	chr19:48273590:T:C	48273590	C,C	T,T	1,1	-inf,inf	inf,inf	0.985144,1.4133	0.000225597	0.000738424
2	chr19:48614858:G:A	48614858	NA,A	NA,G	NA,1	NA,-inf	NA,inf	NA,0.934352	0.00022341	0.000807592
2	chr19:48486560:T:C	48486560	C,C	T,T	1,1	-inf,inf	inf,inf	0.319324,1.95689	0.000222581	0.000753427
2	chr19:49046698:G:A	49046698	NA,A	NA,G	NA,1	NA,-inf	NA,inf	NA,1.06308	0.000222183	0.000752854
2	chr19:48978699:T:G	48978699	G,NA	T,NA	1,NA	-inf,NA	inf,NA	1.17523,NA	0.000220787	0.000737857
2	chr19:48957504:G:A	48957504	A,A	G,G	1,1	inf,-inf	inf,inf	0.330406,1.86003	0.000220196	0.000788495
2	chr19:48763744:T:C	48763744	NA,C	NA,T	NA,1	NA,inf	NA,inf	NA,1.20281	0.000219924	0.000700843
2	chr19:48902956:T:C	48902956	C,C	T,T	1,1	-inf,-inf	inf,inf	0.216908,1.6811	0.000217791	0.00066713
2	chr19:48409064:G:A	48409064	NA,A	NA,G	NA,1	NA,inf	NA,inf	NA,1.07283	0.000216138	0.00073375
2	chr19:48546769:C:T	48546769	T,T	C,C	1,1	inf,inf	inf,inf	0.318464,1.87094	0.000216116	0.000858936
2	chr19:48831946:C:T	48831946	T,T	C,C	1,1	-inf,-inf	inf,inf	0.996347,1.66536	0.000215708	0.000839075
2	chr19:48530427:T:C	48530427	NA,C	NA,T	NA,1	NA,inf	NA,inf	NA,1.09385	0.00021563	0.000688159
2	chr19:48699514:T:G	48699514	NA,G	NA,T	NA,1	NA,inf	NA,inf	NA,0.651945	0.000215409	0.000641152
2	chr19:49052442:C:A	49052442	A,A	C,C	1,1	-inf,inf	inf,inf	1.72258,0.535121	0.000215255	0.000666209
2	chr19:48509756:C:T	48509756	NA,T	NA,C	NA,1	NA,inf	NA,inf	NA,1.13427	0.000214929	0.00104568
2	chr19:48480641:C:T	48480641	NA,T	NA,C	NA,1	NA,inf	NA,inf	NA,1.1218	0.000214922	0.00102612
2	chr19:48766973:G:A	48766973	A,A	G,G	1,1	-inf,inf	inf,inf	0.915767,0.553384	0.000214876	0.000669508
2	chr19:49180294:C:T	49180294	NA,T	NA,C	NA,1	NA,inf	NA,inf	NA,1.05728	0.000214589	0.000708754
2	chr19:49046836:C:T	49046836	T,T	C,C	1,1	-inf,-inf	inf,inf	0.945007,1.30299	0.000213708	0.000752479
2	chr19:49109842:T:G	49109842	NA,G	NA,T	NA,1	NA,inf	NA,inf	NA,1.04128	0.000213063	0.000700948
2	chr19:48507333:A:T	48507333	NA,T	NA,A	NA,1	NA,inf	NA,inf	NA,1.12727	0.000212769	0.00102751
2	chr19:49070875:G:A	49070875	NA,A	NA,G	NA,1	NA,-inf	NA,inf	NA,1.04134	0.000212387	0.000697943
2	chr19:48333416:G:T	48333416	T,T	G,G	1,1	inf,inf	inf,inf	1.00244,0.862735	0.000211312	0.000676382
2	chr19:48957523:C:T	48957523	NA,T	NA,C	NA,1	NA,inf	NA,inf	NA,1.09237	0.000211244	0.000692108
2	chr19:48531285:A:G	48531285	NA,G	NA,A	NA,1	NA,inf	NA,inf	NA,1.17924	0.000210616	0.000795172
2	chr19:48915728:T:C	48915728	NA,C	NA,T	NA,1	NA,-inf	NA,inf	NA,1.04668	0.000210615	0.00070567
2	chr19:49108699:C:G	49108699	NA,G	NA,C	NA,1	NA,inf	NA,inf	NA,1.07131	0.000207478	0.000709093
2	chr19:49002837:G:A	49002837	NA,A	NA,G	NA,1	NA,inf	NA,inf	NA,1.06343	0.000207421	0.00072837
2	chr19:48917696:A:G	48917696	NA,G	NA,A	NA,1	NA,-inf	NA,inf	NA,1.01633	0.000207216	0.000703643
2	chr19:48297428:C:T	48297428	NA,T	NA,C	NA,1	NA,-inf	NA,inf	NA,1.057	0.000207178	0.000739574
2	chr19:48505969:C:T	48505969	NA,T	NA,C	NA,1	NA,inf	NA,inf	NA,1.1107	0.000206341	0.000986441
2	chr19:48855973:G:C	48855973	C,NA	G,NA	1,NA	-inf,NA	inf,NA	0.969242,NA	0.000206235	0.00068422
2	chr19:48907005:C:T	48907005	T,NA	C,NA	1,NA	-inf,NA	inf,NA	0.806425,NA	0.000205872	0.00068061
2	chr19:49044424:G:A	49044424	A,A	G,G	1,1	-inf,-inf	inf,inf	0.924821,1.28594	0.000205152	0.000677784
2	chr19:48688376:G:A	48688376	NA,A	NA,G	NA,1	NA,inf	NA,inf	NA,1.23863	0.000204804	0.000692612
2	chr19:48657774:C:A	48657774	NA,A	NA,C	NA,1	NA,-inf	NA,inf	NA,0.887199	0.000204537	0.000738163
2	chr19:48566366:G:A	48566366	A,A	G,G	1,1	-inf,-inf	inf,inf	0.432068,1.8525	0.000203952	0.000728368
2	chr19:48695615:G:A	48695615	NA,A	NA,G	NA,1	NA,-inf	NA,inf	NA,1.39063	0.000203227	0.000450955
2	chr19:49007761:G:A	49007761	A,A	G,G	1,1	inf,inf	inf,inf	1.58428,0.548086	0.000201566	0.00068775
2	chr19:48510845:C:T	48510845	NA,T	NA,C	NA,1	NA,inf	NA,inf	NA,1.05206	0.000201348	0.000656257
2	chr19:48504447:T:C	48504447	NA,C	NA,T	NA,1	NA,inf	NA,inf	NA,1.06925	0.000201053	0.000903614
2	chr19:48482322:A:G	48482322	G,G	A,A	1,1	-inf,-inf	inf,inf	0.047019,1.93499	0.000200289	0.000611238
2	chr19:49041750:T:A	49041750	NA,A	NA,T	NA,1	NA,inf	NA,inf	NA,1.02784	0.000199297	0.000679375
2	chr19:48465759:G:A	48465759	NA,A	NA,G	NA,1	NA,-inf	NA,inf	NA,1.02509	0.000199118	0.000658961
2	chr19:49038393:G:A	49038393	NA,A	NA,G	NA,1	NA,inf	NA,inf	NA,1.02239	0.000198293	0.000676827
2	chr19:49178104:G:A	49178104	NA,A	NA,G	NA,1	NA,inf	NA,inf	NA,1.01635	0.000198239	0.000652541
2	chr19:48488770:G:C	48488770	NA,C	NA,G	NA,1	NA,inf	NA,inf	NA,1.08618	0.00019804	0.000966793
2	chr19:48322041:A:C	48322041	C,C	A,A	1,1	inf,inf	inf,inf	0.886594,0.951127	0.000197947	0.000626473
2	chr19:49005354:GCTC:G	49005354	G,NA	GCTC,NA	1,NA	inf,NA	inf,NA	1.10221,NA	0.000197525	0.000661833
2	chr19:48381283:G:A	48381283	NA,A	NA,G	NA,1	NA,-inf	NA,inf	NA,1.04659	0.000197356	0.00064922
2	chr19:49171196:A:G	49171196	NA,G	NA,A	NA,1	NA,-inf	NA,inf	NA,1.01587	0.000196764	0.000620086
2	chr19:49186043:G:A	49186043	NA,A	NA,G	NA,1	NA,-inf	NA,inf	NA,1.00598	0.000196685	0.000667126
2	chr19:48503197:G:A	48503197	NA,A	NA,G	NA,1	NA,inf	NA,inf	NA,1.05375	0.000195827	0.000877218
2	chr19:48315528:A:C	48315528	NA,C	NA,A	NA,1	NA,inf	NA,inf	NA,1.05386	0.000195511	0.00072629
2	chr19:48604191:C:G	48604191	NA,G	NA,C	NA,1	NA,inf	NA,inf	NA,0.839195	0.000194966	0.000636445
2	chr19:48559572:T:C	48559572	NA,C	NA,T	NA,1	NA,-inf	NA,inf	NA,0.989676	0.000194369	0.000600926
2	chr19:48496577:G:A	48496577	NA,A	NA,G	NA,1	NA,inf	NA,inf	NA,1.02921	0.000194111	0.000632463
2	chr19:48501087:G:A	48501087	NA,A	NA,G	NA,1	NA,inf	NA,inf	NA,1.02921	0.000194111	0.000632463
2	chr19:48497181:G:T	48497181	NA,T	NA,G	NA,1	NA,inf	NA,inf	NA,1.02921	0.000194111	0.000632463
2	chr19:48465752:T:C	48465752	NA,C	NA,T	NA,1	NA,inf	NA,inf	NA,1.07599	0.000194101	0.000943625
2	chr19:49026144:G:A	49026144	NA,A	NA,G	NA,1	NA,inf	NA,inf	NA,1.02436	0.000192951	0.00065734
2	chr19:48546372:G:T	48546372	T,T	G,G	1,1	inf,inf	inf,inf	2.00204,0.822949	0.00019243	0.000660754
2	chr19:49184628:C:T	49184628	NA,T	NA,C	NA,1	NA,inf	NA,inf	NA,0.9924	0.000191348	0.000655357
2	chr19:48240448:A:G	48240448	NA,G	NA,A	NA,1	NA,inf	NA,inf	NA,1.00761	0.000191131	0.000648174
2	chr19:48554112:C:A	48554112	NA,A	NA,C	NA,1	NA,-inf	NA,inf	NA,0.975347	0.000190937	0.000589049
2	chr19:49163779:G:A	49163779	NA,A	NA,G	NA,1	NA,inf	NA,inf	NA,0.991602	0.000189732	0.000640947
2	chr19:49043054:A:C	49043054	NA,C	NA,A	NA,1	NA,inf	NA,inf	NA,0.999222	0.000189629	0.000646262
2	chr19:48787333:T:C	48787333	NA,C	NA,T	NA,1	NA,-inf	NA,inf	NA,1.06509	0.000189597	0.000662768
2	chr19:48895148:C:T	48895148	T,T	C,C	1,1	inf,-inf	inf,inf	0.236131,1.794	0.000189249	0.00068924
2	chr19:48299326:G:A	48299326	NA,A	NA,G	NA,1	NA,inf	NA,inf	NA,1.03447	0.000189057	0.000701521
2	chr19:49041001:C:G	49041001	NA,G	NA,C	NA,1	NA,inf	NA,inf	NA,0.99739	0.000188655	0.000645872
2	chr19:48627315:A:G	48627315	NA,G	NA,A	NA,1	NA,inf	NA,inf	NA,0.983064	0.000188256	0.000613344
2	chr19:48977799:C:G	48977799	G,NA	C,NA	1,NA	-inf,NA	inf,NA	1.07264,NA	0.000186578	0.000623273
2	chr19:49011063:C:T	49011063	NA,T	NA,C	NA,1	NA,-inf	NA,inf	NA,0.953706	0.000185833	0.000598813
2	chr19:48383178:G:T	48383178	NA,T	NA,G	NA,1	NA,-inf	NA,inf	NA,1.00948	0.000185199	0.000608383
2	chr19:49128212:T:C	49128212	C,NA	T,NA	1,NA	inf,NA	inf,NA	0.877151,NA	0.000185159	0.00061426
2	chr19:48755303:G:C	48755303	C,C	G,G	1,1	inf,-inf	inf,inf	1.77599,0.702695	0.000184425	0.000633899
2	chr19:48785853:G:A	48785853	NA,A	NA,G	NA,1	NA,-inf	NA,inf	NA,0.930765	0.000183458	0.000665477
2	chr19:48416212:C:T	48416212	NA,T	NA,C	NA,1	NA,inf	NA,inf	NA,1.03654	0.000183007	0.000622233
2	chr19:49173505:C:T	49173505	NA,T	NA,C	NA,1	NA,-inf	NA,inf	NA,0.969876	0.000182467	0.000577659
2	chr19:48774893:C:T	48774893	NA,T	NA,C	NA,1	NA,inf	NA,inf	NA,0.979876	0.000182254	0.000522229
2	chr19:48697960:C:T	48697960	T,T	C,C	1,1	inf,inf	inf,inf	3.24035,2.14754	0.000182158	0.00246691
2	chr19:48721457:A:G	48721457	NA,G	NA,A	NA,1	NA,inf	NA,inf	NA,0.652795	0.000182048	0.00051545
2	chr19:48887544:T:C	48887544	NA,C	NA,T	NA,1	NA,-inf	NA,inf	NA,0.975934	0.00018203	0.000588355
2	chr19:48932466:G:A	48932466	NA,A	NA,G	NA,1	NA,-inf	NA,inf	NA,0.971608	0.000181639	0.000614659
2	chr19:48686866:C:T	48686866	T,T	C,C	1,1	-inf,inf	inf,inf	0.100977,1.75856	0.000181443	0.000718871
2	chr19:49043742:G:A	49043742	NA,A	NA,G	NA,1	NA,inf	NA,inf	NA,0.965601	0.000181302	0.000582908
2	chr19:48381579:AG:A	48381579	NA,A	NA,AG	NA,1	NA,-inf	NA,inf	NA,0.997034	0.000181173	0.000595942
2	chr19:48364956:G:A	48364956	NA,A	NA,G	NA,1	NA,inf	NA,inf	NA,0.994078	0.000180433	0.000621934
2	chr19:48588258:C:A	48588258	NA,A	NA,C	NA,1	NA,inf	NA,inf	NA,0.984054	0.000180119	0.000582192
2	chr19:48710362:G:A	48710362	NA,A	NA,G	NA,1	NA,inf	NA,inf	NA,1.14489	0.000179896	0.000594129
2	chr19:49086326:T:C	49086326	NA,C	NA,T	NA,1	NA,-inf	NA,inf	NA,0.939457	0.000179453	0.000601936
2	chr19:48687108:A:G	48687108	G,G	A,A	1,1	-inf,inf	inf,inf	0.108616,1.74119	0.000179442	0.000708797
2	chr19:48507609:A:T	48507609	NA,T	NA,A	NA,1	NA,inf	NA,inf	NA,1.0176	0.000179357	0.000847997
2	chr19:48483652:A:G	48483652	G,NA	A,NA	1,NA	inf,NA	inf,NA	1.03445,NA	0.000178971	0.000598104
2	chr19:48875491:T:C	48875491	NA,C	NA,T	NA,1	NA,-inf	NA,inf	NA,0.99156	0.000177817	0.000627669
2	chr19:48977280:A:G	48977280	NA,G	NA,A	NA,1	NA,inf	NA,inf	NA,0.961392	0.000176706	0.000573158
2	chr19:48764480:G:C	48764480	C,C	G,G	1,1	-inf,inf	inf,inf	0.930876,0.351713	0.000176415	0.000559953
2	chr19:48976954:C:A	48976954	NA,A	NA,C	NA,1	NA,inf	NA,inf	NA,0.959533	0.000176384	0.000571953
2	chr19:48764481:G:A	48764481	A,A	G,G	1,1	-inf,inf	inf,inf	0.98148,0.205111	0.000176222	0.000569137
2	chr19:48797243:G:A	48797243	NA,A	NA,G	NA,1	NA,inf	NA,inf	NA,0.939402	0.000176161	0.000566579
2	chr19:48275657:A:G	48275657	G,G	A,A	1,1	-inf,inf	inf,inf	1.01169,1.25338	0.00017602	0.000584638
2	chr19:49031779:T:C	49031779	NA,C	NA,T	NA,1	NA,-inf	NA,inf	NA,0.934331	0.00017599	0.000604463
2	chr19:48463108:C:G	48463108	NA,G	NA,C	NA,1	NA,inf	NA,inf	NA,0.988181	0.000174796	0.000568353
2	chr19:48957689:C:G	48957689	G,G	C,C	1,1	inf,-inf	inf,inf	0.687943,1.48533	0.000174784	0.000615879
2	chr19:48812557:G:T	48812557	T,NA	G,NA	1,NA	-inf,NA	inf,NA	1.15288,NA	0.000174564	0.000585095
2	chr19:48927424:A:G	48927424	NA,G	NA,A	NA,1	NA,-inf	NA,inf	NA,0.945432	0.000174552	0.000594013
2	chr19:48770527:G:A	48770527	A,A	G,G	1,1	-inf,inf	inf,inf	0.457086,1.70707	0.000174352	0.000252667
2	chr19:48834187:G:GT	48834187	NA,GT	NA,G	NA,1	NA,-inf	NA,inf	NA,0.969781	0.000174299	0.000589339
2	chr19:49031807:T:C	49031807	NA,C	NA,T	NA,1	NA,-inf	NA,inf	NA,0.92752	0.000173961	0.000597312
2	chr19:48884386:A:G	48884386	NA,G	NA,A	NA,1	NA,-inf	NA,inf	NA,0.957168	0.000173885	0.000642771
2	chr19:48353910:T:C	48353910	NA,C	NA,T	NA,1	NA,inf	NA,inf	NA,0.906054	0.000173687	0.000745328
2	chr19:48927887:G:T	48927887	T,NA	G,NA	1,NA	-inf,NA	inf,NA	1.12481,NA	0.000173059	0.000579096
2	chr19:48856767:C:T	48856767	NA,T	NA,C	NA,1	NA,inf	NA,inf	NA,1.00484	0.000171705	0.000539788
2	chr19:49049007:C:G	49049007	G,NA	C,NA	1,NA	-inf,NA	inf,NA	0.931733,NA	0.000171678	0.000572879
2	chr19:48975666:G:A	48975666	A,A	G,G	1,1	-inf,inf	inf,inf	1.33079,0.801199	0.000171376	0.0006284
2	chr19:49022233:C:T	49022233	NA,T	NA,C	NA,1	NA,-inf	NA,inf	NA,0.903367	0.000171174	0.000547636
2	chr19:49187119:G:A	49187119	NA,A	NA,G	NA,1	NA,inf	NA,inf	NA,0.923161	0.000170967	0.000600005
2	chr19:49008479:C:T	49008479	T,T	C,C	1,1	inf,inf	inf,inf	1.78075,0.00950626	0.000170582	0.00057812
2	chr19:48553569:T:C	48553569	C,C	T,T	1,1	-inf,-inf	inf,inf	2.29456,0.0798409	0.000170574	0.000607755
2	chr19:48497136:A:G	48497136	G,NA	A,NA	1,NA	-inf,NA	inf,NA	1.01837,NA	0.000170375	0.000572279
2	chr19:49051665:T:A	49051665	A,NA	T,NA	1,NA	-inf,NA	inf,NA	0.936798,NA	0.000170184	0.000568097
2	chr19:49154166:A:G	49154166	NA,G	NA,A	NA,1	NA,-inf	NA,inf	NA,0.892686	0.000169996	0.000571717
2	chr19:48475891:G:A	48475891	NA,A	NA,G	NA,1	NA,inf	NA,inf	NA,0.944628	0.000169383	0.000562462
2	chr19:48571321:C:T	48571321	NA,T	NA,C	NA,1	NA,inf	NA,inf	NA,1.01868	0.000169344	0.000567415
2	chr19:48769956:T:C	48769956	C,C	T,T	1,1	inf,inf	inf,inf	0.325152,1.90332	0.000168929	0.000293705
2	chr19:48300261:C:T	48300261	NA,T	NA,C	NA,1	NA,inf	NA,inf	NA,0.965446	0.000168918	0.000625245
2	chr19:48983741:C:T	48983741	NA,T	NA,C	NA,1	NA,inf	NA,inf	NA,0.929752	0.000168533	0.000561434
2	chr19:48555906:A:AT	48555906	NA,AT	NA,A	NA,1	NA,-inf	NA,inf	NA,0.96617	0.000168497	0.000553232
2	chr19:48576797:T:C	48576797	NA,C	NA,T	NA,1	NA,-inf	NA,inf	NA,0.964664	0.000167583	0.000573044
2	chr19:48297796:G:A	48297796	NA,A	NA,G	NA,1	NA,inf	NA,inf	NA,0.962864	0.000167554	0.000616914
2	chr19:49004321:T:C	49004321	C,C	T,T	1,1	inf,inf	inf,inf	1.52724,0.526978	0.000166431	0.000570685
2	chr19:48976194:G:A	48976194	NA,A	NA,G	NA,1	NA,inf	NA,inf	NA,0.924088	0.000166133	0.000539082
2	chr19:48923231:T:C	48923231	C,C	T,T	1,1	-inf,inf	inf,inf	1.79914,0.489326	0.000166067	0.000541501
2	chr19:48975463:C:T	48975463	NA,T	NA,C	NA,1	NA,inf	NA,inf	NA,0.923034	0.000165829	0.000538078
2	chr19:48976286:C:A	48976286	NA,A	NA,C	NA,1	NA,inf	NA,inf	NA,0.923034	0.000165829	0.000538078
2	chr19:48975801:C:CTGTAGTCCCAGCTA	48975801	NA,CTGTAGTCCCAGCTA	NA,C	NA,1	NA,inf	NA,inf	NA,0.922544	0.000165693	0.000537409
2	chr19:48976188:C:A	48976188	NA,A	NA,C	NA,1	NA,inf	NA,inf	NA,0.922275	0.000165613	0.000537371
2	chr19:48456764:C:T	48456764	NA,T	NA,C	NA,1	NA,inf	NA,inf	NA,0.978862	0.000165493	0.000783168
2	chr19:49050709:A:G	49050709	NA,G	NA,A	NA,1	NA,-inf	NA,inf	NA,0.908907	0.000165422	0.000428717
2	chr19:48975799:T:TG	48975799	NA,TG	NA,T	NA,1	NA,inf	NA,inf	NA,0.921463	0.000165301	0.000536037
2	chr19:48976063:T:G	48976063	NA,G	NA,T	NA,1	NA,inf	NA,inf	NA,0.920945	0.000165252	0.000536212
2	chr19:48976576:C:T	48976576	NA,T	NA,C	NA,1	NA,inf	NA,inf	NA,0.920967	0.000165244	0.00053619
2	chr19:48552156:G:A	48552156	NA,A	NA,G	NA,1	NA,-inf	NA,inf	NA,0.931972	0.000164922	0.000553925
2	chr19:48227781:T:C	48227781	NA,C	NA,T	NA,1	NA,inf	NA,inf	NA,0.910445	0.000164244	0.000585499
2	chr19:49021169:G:A	49021169	NA,A	NA,G	NA,1	NA,-inf	NA,inf	NA,0.880334	0.000164094	0.000529052
2	chr19:48840030:C:T	48840030	T,NA	C,NA	1,NA	-inf,NA	inf,NA	1.05519,NA	0.000163742	0.00054762
2	chr19:49029750:T:C	49029750	NA,C	NA,T	NA,1	NA,-inf	NA,inf	NA,0.889117	0.000162773	0.000559129
2	chr19:48760993:C:G	48760993	NA,G	NA,C	NA,1	NA,inf	NA,inf	NA,0.892667	0.000162721	0.000424081
2	chr19:48532346:C:T	48532346	NA,T	NA,C	NA,1	NA,inf	NA,inf	NA,1.02514	0.000161965	0.000601092
2	chr19:48581274:T:C	48581274	C,C	T,T	1,1	inf,-inf	inf,inf	0.339144,1.82449	0.000161802	0.000413413
2	chr19:48553517:C:T	48553517	NA,T	NA,C	NA,1	NA,inf	NA,inf	NA,0.903509	0.000161098	0.000550449
2	chr19:48217553:T:C	48217553	NA,C	NA,T	NA,1	NA,inf	NA,inf	NA,0.872712	0.000160801	0.00053258
2	chr19:48303569:C:T	48303569	T,NA	C,NA	1,NA	-inf,NA	inf,NA	1.12353,NA	0.000160586	0.000543658
2	chr19:49029142:C:A	49029142	NA,A	NA,C	NA,1	NA,-inf	NA,inf	NA,0.881421	0.000160368	0.000559974
2	chr19:48534859:G:C	48534859	NA,C	NA,G	NA,1	NA,inf	NA,inf	NA,1.01527	0.000159639	0.000592878
2	chr19:49049969:G:C	49049969	NA,C	NA,G	NA,1	NA,inf	NA,inf	NA,0.891507	0.000159214	0.000539045
2	chr19:48392700:A:G	48392700	G,G	A,A	1,1	-inf,-inf	inf,inf	1.3711,0.932354	0.000158825	0.000510407
2	chr19:49181011:A:G	49181011	NA,G	NA,A	NA,1	NA,-inf	NA,inf	NA,0.888945	0.000158683	0.000503797
2	chr19:48505941:G:C	48505941	NA,C	NA,G	NA,1	NA,-inf	NA,inf	NA,0.898207	0.000158174	0.000544032
2	chr19:48909248:TA:T	48909248	T,NA	TA,NA	1,NA	inf,NA	inf,NA	0.930144,NA	0.000157748	0.00052448
2	chr19:49003133:T:C	49003133	C,C	T,T	1,1	inf,inf	inf,inf	1.7098,0.150464	0.00015753	0.000535046
2	chr19:49156132:T:C	49156132	NA,C	NA,T	NA,1	NA,inf	NA,inf	NA,0.883284	0.000157428	0.000510729
2	chr19:48407555:G:A	48407555	NA,A	NA,G	NA,1	NA,inf	NA,inf	NA,0.906807	0.000157001	0.000530404
2	chr19:48305925:G:A	48305925	NA,A	NA,G	NA,1	NA,-inf	NA,inf	NA,0.897218	0.000156778	0.000533306
2	chr19:48657762:G:A	48657762	NA,A	NA,G	NA,1	NA,-inf	NA,inf	NA,0.754211	0.000156692	0.000488974
2	chr19:49179213:G:A	49179213	NA,A	NA,G	NA,1	NA,-inf	NA,inf	NA,0.879662	0.000156624	0.000497915
2	chr19:49004866:G:A	49004866	A,A	G,G	1,1	inf,inf	inf,inf	1.65699,0.21792	0.000156564	0.000527897
2	chr19:48522323:T:G	48522323	NA,G	NA,T	NA,1	NA,inf	NA,inf	NA,0.990903	0.000156519	0.000575246
2	chr19:49017606:A:C	49017606	C,C	A,A	1,1	inf,-inf	inf,inf	1.58004,0.346326	0.000156214	0.00052041
2	chr19:48957463:C:T	48957463	T,NA	C,NA	1,NA	-inf,NA	inf,NA	0.873493,NA	0.00015618	0.000519081
2	chr19:48670406:C:T	48670406	NA,T	NA,C	NA,1	NA,inf	NA,inf	NA,0.863109	0.00015612	0.000509735
2	chr19:48611191:C:T	48611191	T,T	C,C	1,1	inf,-inf	inf,inf	2.48527,0.242943	0.000155993	0.000533053
2	chr19:49031306:G:GTC	49031306	NA,GTC	NA,G	NA,1	NA,-inf	NA,inf	NA,0.867339	0.000155756	0.000538043
2	chr19:48885397:C:A	48885397	A,A	C,C	1,1	-inf,-inf	inf,inf	0.0626619,1.58142	0.000155709	0.000529866
2	chr19:49042297:C:T	49042297	NA,T	NA,C	NA,1	NA,-inf	NA,inf	NA,0.858702	0.00015543	0.000524728
2	chr19:48356067:C:T	48356067	NA,T	NA,C	NA,1	NA,-inf	NA,inf	NA,0.871927	0.000155252	0.000543942
2	chr19:49034825:TTTA:T	49034825	NA,T	NA,TTTA	NA,1	NA,inf	NA,inf	NA,0.882516	0.000154958	0.000530388
2	chr19:48532039:C:T	48532039	NA,T	NA,C	NA,1	NA,inf	NA,inf	NA,0.99661	0.000154894	0.000573711
2	chr19:48252840:T:C	48252840	C,NA	T,NA	1,NA	-inf,NA	inf,NA	1.0436,NA	0.000154816	0.00051984
2	chr19:48569769:T:G	48569769	NA,G	NA,T	NA,1	NA,inf	NA,inf	NA,0.959964	0.000154141	0.000516608
2	chr19:48742202:C:G	48742202	NA,G	NA,C	NA,1	NA,-inf	NA,inf	NA,0.919211	0.000153956	0.000293713
2	chr19:49003073:C:A	49003073	A,A	C,C	1,1	inf,inf	inf,inf	1.6836,0.141444	0.000153876	0.000521543
2	chr19:48520216:A:G	48520216	NA,G	NA,A	NA,1	NA,-inf	NA,inf	NA,0.846001	0.000153605	0.000486708
2	chr19:48289038:A:G	48289038	NA,G	NA,A	NA,1	NA,-inf	NA,inf	NA,0.893585	0.000152885	0.000490736
2	chr19:48577475:C:T	48577475	T,T	C,C	1,1	inf,inf	inf,inf	0.0672906,1.60086	0.000152839	0.000519041
2	chr19:48584911:C:T	48584911	T,T	C,C	1,1	inf,inf	inf,inf	0.764086,1.63131	0.000152508	0.000500437
2	chr19:48589644:A:G	48589644	NA,G	NA,A	NA,1	NA,-inf	NA,inf	NA,0.879945	0.000152268	0.000523596
2	chr19:48772925:A:G	48772925	NA,G	NA,A	NA,1	NA,-inf	NA,inf	NA,0.836241	0.00015198	0.000535334
2	chr19:48901110:CCTGACT:C	48901110	C,C	CCTGACT,CCTGACT	1,1	inf,-inf	inf,inf	0.0705413,1.67327	0.000151925	0.000541136
2	chr19:48858516:A:G	48858516	NA,G	NA,A	NA,1	NA,inf	NA,inf	NA,0.858357	0.000151801	0.000504137
2	chr19:48782114:G:T	48782114	NA,T	NA,G	NA,1	NA,-inf	NA,inf	NA,0.836704	0.000151739	0.000518709
2	chr19:49045102:C:T	49045102	T,NA	C,NA	1,NA	-inf,NA	inf,NA	0.840943,NA	0.000151402	0.000504018
2	chr19:48975318:T:C	48975318	NA,C	NA,T	NA,1	NA,inf	NA,inf	NA,0.868204	0.000151275	0.000491171
2	chr19:48239687:A:G	48239687	NA,G	NA,A	NA,1	NA,inf	NA,inf	NA,0.860308	0.000150871	0.000537316
2	chr19:48773073:G:A	48773073	NA,A	NA,G	NA,1	NA,inf	NA,inf	NA,0.842081	0.00015073	0.000427188
2	chr19:49006540:G:T	49006540	T,T	G,G	1,1	inf,inf	inf,inf	1.60965,0.263251	0.000150309	0.000506429
2	chr19:48900668:T:C	48900668	C,NA	T,NA	1,NA	-inf,NA	inf,NA	0.890882,NA	0.000150233	0.000499934
2	chr19:48919514:A:G	48919514	G,G	A,A	1,1	inf,inf	inf,inf	1.10713,1.03311	0.000150101	0.000487696
2	chr19:48238781:T:C	48238781	NA,C	NA,T	NA,1	NA,inf	NA,inf	NA,0.856844	0.000150083	0.000534278
2	chr19:48758988:G:T	48758988	NA,T	NA,G	NA,1	NA,inf	NA,inf	NA,0.767123	0.00015008	0.00042687
2	chr19:48574950:T:C	48574950	NA,C	NA,T	NA,1	NA,inf	NA,inf	NA,0.835225	0.000149477	0.000521358
2	chr19:49116224:G:C	49116224	NA,C	NA,G	NA,1	NA,inf	NA,inf	NA,0.835569	0.000149385	0.000510226
2	chr19:49192982:C:G	49192982	NA,G	NA,C	NA,1	NA,inf	NA,inf	NA,0.83278	0.000148763	0.000480486
2	chr19:48229235:A:G	48229235	NA,G	NA,A	NA,1	NA,inf	NA,inf	NA,0.850808	0.000148685	0.000528792
2	chr19:49004285:A:G	49004285	G,G	A,A	1,1	inf,inf	inf,inf	1.68045,0.152824	0.000148683	0.000505103
2	chr19:49086840:G:A	49086840	A,NA	G,NA	1,NA	inf,NA	inf,NA	0.889568,NA	0.000147972	0.000492589
2	chr19:48414160:T:C	48414160	NA,C	NA,T	NA,1	NA,-inf	NA,inf	NA,0.874689	0.000147929	0.000500275
2	chr19:48960456:C:T	48960456	NA,T	NA,C	NA,1	NA,inf	NA,inf	NA,0.819698	0.000147749	0.000526323
2	chr19:49137154:G:A	49137154	NA,A	NA,G	NA,1	NA,-inf	NA,inf	NA,0.828331	0.000147686	0.000498723
2	chr19:49051529:T:C	49051529	NA,C	NA,T	NA,1	NA,inf	NA,inf	NA,0.911937	0.000147506	0.000545691
2	chr19:48900279:G:T	48900279	NA,T	NA,G	NA,1	NA,inf	NA,inf	NA,0.850702	0.00014748	0.000534149
2	chr19:48663286:C:T	48663286	NA,T	NA,C	NA,1	NA,-inf	NA,inf	NA,0.866422	0.000147011	0.000502849
2	chr19:49050868:C:CAG	49050868	NA,CAG	NA,C	NA,1	NA,-inf	NA,inf	NA,0.840371	0.000146799	0.000385575
2	chr19:49012186:A:C	49012186	NA,C	NA,A	NA,1	NA,inf	NA,inf	NA,0.855551	0.000146449	0.000489498
2	chr19:48229258:T:TA	48229258	NA,TA	NA,T	NA,1	NA,inf	NA,inf	NA,0.841047	0.000146239	0.000519989
2	chr19:48976720:A:T	48976720	NA,T	NA,A	NA,1	NA,inf	NA,inf	NA,0.794593	0.00014616	0.000540555
2	chr19:48489650:G:A	48489650	NA,A	NA,G	NA,1	NA,-inf	NA,inf	NA,0.763345	0.000146021	0.000471412
2	chr19:48226080:C:A	48226080	NA,A	NA,C	NA,1	NA,inf	NA,inf	NA,0.846877	0.000145948	0.000526025
2	chr19:49106971:C:T	49106971	NA,T	NA,C	NA,1	NA,-inf	NA,inf	NA,0.840288	0.000145769	0.000490928
2	chr19:49033509:C:G	49033509	NA,G	NA,C	NA,1	NA,-inf	NA,inf	NA,0.823255	0.000145341	0.000419885
2	chr19:48241129:T:C	48241129	NA,C	NA,T	NA,1	NA,inf	NA,inf	NA,0.835789	0.000145292	0.000492468
2	chr19:48297790:T:C	48297790	C,C	T,T	1,1	inf,-inf	inf,inf	1.26363,0.237667	0.000144934	0.000501931
2	chr19:48228400:T:C	48228400	NA,C	NA,T	NA,1	NA,inf	NA,inf	NA,0.83493	0.000144763	0.000514565
2	chr19:48228193:G:C	48228193	NA,C	NA,G	NA,1	NA,inf	NA,inf	NA,0.83493	0.000144763	0.000514565
2	chr19:48972195:G:A	48972195	A,A	G,G	1,1	-inf,inf	inf,inf	0.509951,1.48726	0.000144585	0.000422817
2	chr19:48237024:T:C	48237024	NA,C	NA,T	NA,1	NA,inf	NA,inf	NA,0.833637	0.000144398	0.000513109
2	chr19:48690714:G:A	48690714	NA,A	NA,G	NA,1	NA,-inf	NA,inf	NA,0.722628	0.000144352	0.000434519
2	chr19:48717297:T:C	48717297	NA,C	NA,T	NA,1	NA,inf	NA,inf	NA,0.991178	0.000144322	0.000463165
2	chr19:49163004:C:T	49163004	T,NA	C,NA	1,NA	inf,NA	inf,NA	0.800044,NA	0.000144278	0.000479163
2	chr19:48451648:G:A	48451648	NA,A	NA,G	NA,1	NA,-inf	NA,inf	NA,0.890681	0.000144235	0.000465329
2	chr19:48237914:A:G	48237914	NA,G	NA,A	NA,1	NA,inf	NA,inf	NA,0.83114	0.000143853	0.00051165
2	chr19:49050606:C:T	49050606	NA,T	NA,C	NA,1	NA,-inf	NA,inf	NA,0.826227	0.000143417	0.000379035
2	chr19:48241088:T:C	48241088	C,C	T,T	1,1	-inf,-inf	inf,inf	0.481076,1.46037	0.000143405	0.000504283
2	chr19:48300127:G:A	48300127	A,A	G,G	1,1	inf,-inf	inf,inf	1.32837,0.129041	0.000143379	0.000489075
2	chr19:48302720:C:T	48302720	NA,T	NA,C	NA,1	NA,-inf	NA,inf	NA,0.843051	0.000143329	0.000487187
2	chr19:48297775:C:T	48297775	NA,T	NA,C	NA,1	NA,-inf	NA,inf	NA,0.843051	0.000143329	0.000487187
2	chr19:48229279:T:C	48229279	NA,C	NA,T	NA,1	NA,inf	NA,inf	NA,0.82863	0.000143262	0.000509047
2	chr19:48712391:T:C	48712391	NA,C	NA,T	NA,1	NA,-inf	NA,inf	NA,0.799484	0.000143169	0.000285846
2	chr19:48218631:G:A	48218631	NA,A	NA,G	NA,1	NA,inf	NA,inf	NA,0.86906	0.000142963	0.000474904
2	chr19:48568849:T:C	48568849	NA,C	NA,T	NA,1	NA,-inf	NA,inf	NA,0.812516	0.000142785	0.000446637
2	chr19:49177967:A:G	49177967	NA,G	NA,A	NA,1	NA,inf	NA,inf	NA,0.814236	0.000142663	0.000492332
2	chr19:48388928:G:GA	48388928	NA,GA	NA,G	NA,1	NA,-inf	NA,inf	NA,0.808072	0.000142537	0.000441144
2	chr19:49195480:C:T	49195480	NA,T	NA,C	NA,1	NA,inf	NA,inf	NA,0.815075	0.000142474	0.000490128
2	chr19:48239210:G:A	48239210	NA,A	NA,G	NA,1	NA,inf	NA,inf	NA,0.82452	0.000142287	0.00050589
2	chr19:48487422:G:A	48487422	A,A	G,G	1,1	-inf,inf	inf,inf	0.317803,1.71914	0.000142186	0.000481533
2	chr19:48300477:G:C	48300477	NA,C	NA,G	NA,1	NA,-inf	NA,inf	NA,0.83736	0.000141986	0.000482519
2	chr19:49200215:C:T	49200215	NA,T	NA,C	NA,1	NA,inf	NA,inf	NA,0.815062	0.00014175	0.000502399
2	chr19:48238901:T:C	48238901	NA,C	NA,T	NA,1	NA,inf	NA,inf	NA,0.822061	0.000141725	0.000504011
2	chr19:49003862:C:T	49003862	T,T	C,C	1,1	inf,inf	inf,inf	1.5008,0.374843	0.000141517	0.000476003
2	chr19:48218249:T:C	48218249	NA,C	NA,T	NA,1	NA,-inf	NA,inf	NA,0.792805	0.000141113	0.000464765
2	chr19:49051401:C:G	49051401	G,G	C,C	1,1	-inf,-inf	inf,inf	0.550587,1.397	0.000141025	0.000562373
2	chr19:48711957:C:T	48711957	NA,T	NA,C	NA,1	NA,-inf	NA,inf	NA,0.815458	0.000140999	0.000276419
2	chr19:48293366:C:T	48293366	T,T	C,C	1,1	inf,inf	inf,inf	1.27679,0.146108	0.000140981	0.000463812
2	chr19:48720010:C:T	48720010	NA,T	NA,C	NA,1	NA,inf	NA,inf	NA,0.89666	0.000140487	0.000481971
2	chr19:48215654:A:G	48215654	NA,G	NA,A	NA,1	NA,-inf	NA,inf	NA,0.798495	0.000140226	0.000453679
2	chr19:48238359:T:C	48238359	NA,C	NA,T	NA,1	NA,inf	NA,inf	NA,0.815293	0.00014017	0.00049814
2	chr19:49018818:A:T	49018818	T,T	A,A	1,1	inf,-inf	inf,inf	1.5213,0.354711	0.00013968	0.000488279
2	chr19:48760057:C:T	48760057	NA,T	NA,C	NA,1	NA,inf	NA,inf	NA,0.803059	0.000139569	0.000434752
2	chr19:48230606:A:G	48230606	NA,G	NA,A	NA,1	NA,inf	NA,inf	NA,0.811975	0.000139439	0.000494639
2	chr19:48289130:T:C	48289130	NA,C	NA,T	NA,1	NA,inf	NA,inf	NA,0.853649	0.000139302	0.000493002
2	chr19:48767251:T:TC	48767251	NA,TC	NA,T	NA,1	NA,inf	NA,inf	NA,0.916814	0.000139054	0.000412526
2	chr19:48366839:A:G	48366839	G,NA	A,NA	1,NA	-inf,NA	inf,NA	1.0366,NA	0.000139008	0.000470251
2	chr19:48584499:G:A	48584499	NA,A	NA,G	NA,1	NA,-inf	NA,inf	NA,0.845047	0.000138992	0.000472966
2	chr19:49014186:C:T	49014186	NA,T	NA,C	NA,1	NA,-inf	NA,inf	NA,0.782639	0.000138896	0.000448438
2	chr19:48230048:T:G	48230048	NA,G	NA,T	NA,1	NA,inf	NA,inf	NA,0.80948	0.000138796	0.000492115
2	chr19:48315342:C:T	48315342	NA,T	NA,C	NA,1	NA,-inf	NA,inf	NA,0.823137	0.000138764	0.000471591
2	chr19:48206012:C:T	48206012	NA,T	NA,C	NA,1	NA,inf	NA,inf	NA,0.848937	0.000138683	0.000464536
2	chr19:48205118:A:G	48205118	NA,G	NA,A	NA,1	NA,inf	NA,inf	NA,0.848937	0.000138683	0.000464536
2	chr19:49008402:G:A	49008402	A,A	G,G	1,1	inf,inf	inf,inf	1.66289,0.0603109	0.000138627	0.000470043
2	chr19:49005008:A:G	49005008	G,G	A,A	1,1	inf,inf	inf,inf	1.6376,0.161154	0.000138568	0.00047074
2	chr19:48567423:G:A	48567423	NA,A	NA,G	NA,1	NA,-inf	NA,inf	NA,0.787296	0.000138541	0.000434828
2	chr19:48586330:C:A	48586330	NA,A	NA,C	NA,1	NA,inf	NA,inf	NA,0.815817	0.000138037	0.000475105
2	chr19:49014770:G:A	49014770	NA,A	NA,G	NA,1	NA,inf	NA,inf	NA,0.821581	0.000137921	0.000479765
2	chr19:48441033:G:A	48441033	NA,A	NA,G	NA,1	NA,inf	NA,inf	NA,0.770563	0.000137824	0.000480222
2	chr19:48535732:T:A	48535732	NA,A	NA,T	NA,1	NA,inf	NA,inf	NA,0.806035	0.000137822	0.000440611
2	chr19:48513885:A:G	48513885	NA,G	NA,A	NA,1	NA,inf	NA,inf	NA,0.846173	0.000137635	0.000484102
2	chr19:48919997:G:T	48919997	NA,T	NA,G	NA,1	NA,-inf	NA,inf	NA,0.767042	0.000137624	0.000451517
2	chr19:48611152:T:C	48611152	NA,C	NA,T	NA,1	NA,inf	NA,inf	NA,0.767302	0.000137504	0.000453922
2	chr19:48712082:T:C	48712082	NA,C	NA,T	NA,1	NA,-inf	NA,inf	NA,0.775114	0.000137463	0.000278133
2	chr19:48236119:A:G	48236119	NA,G	NA,A	NA,1	NA,inf	NA,inf	NA,0.802989	0.000137249	0.000486749
2	chr19:48237230:T:C	48237230	NA,C	NA,T	NA,1	NA,inf	NA,inf	NA,0.802146	0.000137031	0.000485833
2	chr19:48293279:C:T	48293279	NA,T	NA,C	NA,1	NA,-inf	NA,inf	NA,0.816514	0.000137021	0.000466708
2	chr19:48870124:G:A	48870124	NA,A	NA,G	NA,1	NA,inf	NA,inf	NA,0.800877	0.000136766	0.000477828
2	chr19:48873577:A:G	48873577	NA,G	NA,A	NA,1	NA,-inf	NA,inf	NA,0.842372	0.000136688	0.000269827
2	chr19:48334615:C:T	48334615	T,T	C,C	1,1	inf,inf	inf,inf	0.410904,1.2036	0.000136642	0.000447707
2	chr19:48424858:C:T	48424858	NA,T	NA,C	NA,1	NA,inf	NA,inf	NA,0.795508	0.000136341	0.000436053
2	chr19:48695707:C:T	48695707	NA,T	NA,C	NA,1	NA,-inf	NA,inf	NA,0.758775	0.00013609	0.000459625
2	chr19:48749952:T:C	48749952	C,NA	T,NA	1,NA	inf,NA	inf,NA	1.144,NA	0.000135751	0.000457921
2	chr19:48579172:T:C	48579172	NA,C	NA,T	NA,1	NA,inf	NA,inf	NA,0.776621	0.000135636	0.000468401
2	chr19:48276191:T:C	48276191	C,NA	T,NA	1,NA	inf,NA	inf,NA	0.764967,NA	0.000135635	0.00045146
2	chr19:48229864:A:G	48229864	NA,G	NA,A	NA,1	NA,inf	NA,inf	NA,0.795459	0.000135608	0.000480916
2	chr19:48886167:G:A	48886167	A,A	G,G	1,1	inf,-inf	inf,inf	0.0887056,1.58178	0.000135603	0.000461977
2	chr19:48524684:A:G	48524684	NA,G	NA,A	NA,1	NA,-inf	NA,inf	NA,0.771422	0.000135444	0.000428949
2	chr19:48520539:GC:G	48520539	NA,G	NA,GC	NA,1	NA,inf	NA,inf	NA,0.734489	0.000135193	0.000443172
2	chr19:48235883:G:A	48235883	NA,A	NA,G	NA,1	NA,inf	NA,inf	NA,0.793096	0.000135049	0.000478945
2	chr19:49050010:C:T	49050010	NA,T	NA,C	NA,1	NA,-inf	NA,inf	NA,0.773194	0.000134964	0.000459282
2	chr19:48985337:G:A	48985337	NA,A	NA,G	NA,1	NA,-inf	NA,inf	NA,0.764312	0.00013482	0.000447662
2	chr19:48987560:C:T	48987560	T,NA	C,NA	1,NA	inf,NA	inf,NA	0.630966,NA	0.00013481	0.000446693
2	chr19:49050633:C:T	49050633	NA,T	NA,C	NA,1	NA,inf	NA,inf	NA,0.792801	0.000134789	0.000469234
2	chr19:49201992:G:A	49201992	NA,A	NA,G	NA,1	NA,inf	NA,inf	NA,0.775209	0.000134411	0.000461609
2	chr19:49079567:GC:G	49079567	G,NA	GC,NA	1,NA	inf,NA	inf,NA	0.712459,NA	0.000134224	0.000444932
2	chr19:48655852:A:G	48655852	NA,G	NA,A	NA,1	NA,-inf	NA,inf	NA,0.830585	0.000134205	0.000327551
2	chr19:48487323:C:T	48487323	NA,T	NA,C	NA,1	NA,inf	NA,inf	NA,0.809869	0.000133934	0.000433304
2	chr19:49026462:G:C	49026462	NA,C	NA,G	NA,1	NA,inf	NA,inf	NA,0.788118	0.000133908	0.000463481
2	chr19:48238477:A:G	48238477	NA,G	NA,A	NA,1	NA,inf	NA,inf	NA,0.792161	0.000133868	0.00047402
2	chr19:48229913:A:G	48229913	NA,G	NA,A	NA,1	NA,inf	NA,inf	NA,0.787128	0.000133803	0.00047393
2	chr19:48865140:T:C	48865140	NA,C	NA,T	NA,1	NA,inf	NA,inf	NA,0.805179	0.000133735	0.000427883
2	chr19:49038920:T:C	49038920	NA,C	NA,T	NA,1	NA,inf	NA,inf	NA,0.775594	0.000133241	0.000458678
2	chr19:48864127:G:A	48864127	NA,A	NA,G	NA,1	NA,inf	NA,inf	NA,0.80209	0.000133073	0.000425958
2	chr19:48231258:T:C	48231258	NA,C	NA,T	NA,1	NA,inf	NA,inf	NA,0.781834	0.000132606	0.000469619
2	chr19:48231685:T:C	48231685	NA,C	NA,T	NA,1	NA,inf	NA,inf	NA,0.781834	0.000132606	0.000469619
2	chr19:48235078:CA:C	48235078	NA,C	NA,CA	NA,1	NA,inf	NA,inf	NA,0.781834	0.000132606	0.000469619
2	chr19:48234299:C:T	48234299	NA,T	NA,C	NA,1	NA,inf	NA,inf	NA,0.781834	0.000132606	0.000469619
2	chr19:48741324:T:C	48741324	NA,C	NA,T	NA,1	NA,inf	NA,inf	NA,0.748483	0.000132437	0.000409477
2	chr19:48581334:G:A	48581334	NA,A	NA,G	NA,1	NA,inf	NA,inf	NA,0.778913	0.000132284	0.000423673
2	chr19:48345249:G:T	48345249	NA,T	NA,G	NA,1	NA,-inf	NA,inf	NA,0.748614	0.000132258	0.00043826
2	chr19:48989721:G:A	48989721	NA,A	NA,G	NA,1	NA,inf	NA,inf	NA,0.779848	0.000131619	0.000442203
2	chr19:48233276:T:C	48233276	NA,C	NA,T	NA,1	NA,inf	NA,inf	NA,0.777166	0.000131602	0.000465921
2	chr19:48230006:A:G	48230006	NA,G	NA,A	NA,1	NA,inf	NA,inf	NA,0.776102	0.000131439	0.00046541
2	chr19:48870438:G:A	48870438	A,NA	G,NA	1,NA	inf,NA	inf,NA	0.706628,NA	0.000131438	0.00043615
2	chr19:48428822:A:C	48428822	C,C	A,A	1,1	-inf,-inf	inf,inf	1.13353,1.00899	0.000131376	0.000401995
2	chr19:49170221:G:A	49170221	NA,A	NA,G	NA,1	NA,inf	NA,inf	NA,0.764698	0.000131348	0.000446955
2	chr19:49167861:C:T	49167861	NA,T	NA,C	NA,1	NA,inf	NA,inf	NA,0.782373	0.000131323	0.00044537
2	chr19:49026004:G:A	49026004	NA,A	NA,G	NA,1	NA,inf	NA,inf	NA,0.790322	0.000130899	0.000456036
2	chr19:49023846:C:T	49023846	NA,T	NA,C	NA,1	NA,inf	NA,inf	NA,0.774748	0.000130856	0.000453602
2	chr19:48349768:T:C	48349768	NA,C	NA,T	NA,1	NA,inf	NA,inf	NA,0.808269	0.000130816	0.000451997
2	chr19:48766302:T:C	48766302	C,C	T,T	1,1	inf,inf	inf,inf	0.832736,1.87236	0.000130737	0.000233851
2	chr19:48234206:T:C	48234206	NA,C	NA,T	NA,1	NA,inf	NA,inf	NA,0.773117	0.000130735	0.000462749
2	chr19:48891644:G:A	48891644	NA,A	NA,G	NA,1	NA,inf	NA,inf	NA,0.775601	0.000130565	0.000470802
2	chr19:49057845:G:A	49057845	NA,A	NA,G	NA,1	NA,inf	NA,inf	NA,0.775557	0.000130425	0.000452211
2	chr19:48514224:G:A	48514224	NA,A	NA,G	NA,1	NA,inf	NA,inf	NA,0.811249	0.000130289	0.000456537
2	chr19:48924489:A:G	48924489	G,G	A,A	1,1	-inf,-inf	inf,inf	0.192,1.51829	0.000130275	0.000451082
2	chr19:49001823:G:A	49001823	A,A	G,G	1,1	inf,inf	inf,inf	1.56187,0.244148	0.000130167	0.00044282
2	chr19:48524137:G:A	48524137	NA,A	NA,G	NA,1	NA,-inf	NA,inf	NA,0.748114	0.000130012	0.000412974
2	chr19:48421382:T:C	48421382	NA,C	NA,T	NA,1	NA,-inf	NA,inf	NA,0.812427	0.000129983	0.000435976
2	chr19:49152984:C:G	49152984	NA,G	NA,C	NA,1	NA,-inf	NA,inf	NA,0.735687	0.000129966	0.000409463
2	chr19:49016263:G:A	49016263	NA,A	NA,G	NA,1	NA,inf	NA,inf	NA,0.785358	0.000129937	0.000451353
2	chr19:49177881:C:T	49177881	NA,T	NA,C	NA,1	NA,-inf	NA,inf	NA,0.768798	0.000129892	0.000415553
2	chr19:48796911:A:G	48796911	NA,G	NA,A	NA,1	NA,inf	NA,inf	NA,0.770604	0.000129861	0.00040964
2	chr19:48293851:C:T	48293851	NA,T	NA,C	NA,1	NA,-inf	NA,inf	NA,0.781898	0.000129762	0.000439953
2	chr19:49007647:G:A	49007647	NA,A	NA,G	NA,1	NA,inf	NA,inf	NA,0.77439	0.000129681	0.000444182
2	chr19:48339569:G:A	48339569	A,A	G,G	1,1	inf,inf	inf,inf	1.44327,0.268728	0.000129522	0.000432174
2	chr19:48392948:A:G	48392948	G,G	A,A	1,1	-inf,-inf	inf,inf	1.25961,0.91364	0.000129335	0.000415342
2	chr19:48316386:A:ACC	48316386	NA,ACC	NA,A	NA,1	NA,-inf	NA,inf	NA,0.788792	0.000129198	0.000433922
2	chr19:49008583:C:T	49008583	T,T	C,C	1,1	inf,inf	inf,inf	1.63042,0.0162764	0.000129127	0.000437116
2	chr19:48821958:G:A	48821958	NA,A	NA,G	NA,1	NA,inf	NA,inf	NA,0.755795	0.000129021	0.000420499
2	chr19:48270007:A:G	48270007	G,G	A,A	1,1	-inf,inf	inf,inf	0.950062,0.82982	0.000128863	0.000420687
2	chr19:48261205:A:G	48261205	G,NA	A,NA	1,NA	-inf,NA	inf,NA	0.945041,NA	0.000128581	0.000431703
2	chr19:48455562:T:A	48455562	NA,A	NA,T	NA,1	NA,-inf	NA,inf	NA,0.748508	0.000128557	0.000424114
2	chr19:48801569:T:A	48801569	NA,A	NA,T	NA,1	NA,-inf	NA,inf	NA,0.740006	0.000128514	0.000256744
2	chr19:49061255:T:C	49061255	NA,C	NA,T	NA,1	NA,inf	NA,inf	NA,0.841532	0.000128351	0.000427977
2	chr19:48795852:T:C	48795852	NA,C	NA,T	NA,1	NA,inf	NA,inf	NA,0.763123	0.00012832	0.000404894
2	chr19:49196501:TGCTGCGGGGGCC:T	49196501	NA,T	NA,TGCTGCGGGGGCC	NA,1	NA,inf	NA,inf	NA,0.749677	0.000128145	0.000436478
2	chr19:48241288:C:T	48241288	T,T	C,C	1,1	inf,-inf	inf,inf	1.56304,0.169672	0.000127879	0.000432723
2	chr19:48217991:A:G	48217991	G,NA	A,NA	1,NA	-inf,NA	inf,NA	0.953715,NA	0.000127769	0.00042671
2	chr19:48583046:G:A	48583046	A,NA	G,NA	1,NA	inf,NA	inf,NA	1.20881,NA	0.000127685	0.000433252
2	chr19:48848258:G:A	48848258	NA,A	NA,G	NA,1	NA,-inf	NA,inf	NA,0.729665	0.000127579	0.000413141
2	chr19:48415426:T:C	48415426	C,NA	T,NA	1,NA	-inf,NA	inf,NA	0.461254,NA	0.000127246	0.00042164
2	chr19:48999494:A:C	48999494	NA,C	NA,A	NA,1	NA,inf	NA,inf	NA,0.769825	0.000127117	0.000429148
2	chr19:48330603:A:C	48330603	NA,C	NA,A	NA,1	NA,-inf	NA,inf	NA,0.767916	0.000126705	0.000428405
2	chr19:48566151:C:T	48566151	NA,T	NA,C	NA,1	NA,inf	NA,inf	NA,0.841348	0.000126694	0.0004302
2	chr19:48883239:A:G	48883239	NA,G	NA,A	NA,1	NA,inf	NA,inf	NA,0.753909	0.000126582	0.000455495
2	chr19:49014793:C:T	49014793	NA,T	NA,C	NA,1	NA,inf	NA,inf	NA,0.765906	0.000126556	0.000424137
2	chr19:49004845:T:G	49004845	NA,G	NA,T	NA,1	NA,-inf	NA,inf	NA,0.730141	0.000126552	0.000416414
2	chr19:49198517:A:G	49198517	NA,G	NA,A	NA,1	NA,inf	NA,inf	NA,0.72847	0.000126464	0.000407073
2	chr19:48902311:A:G	48902311	NA,G	NA,A	NA,1	NA,-inf	NA,inf	NA,0.723849	0.000126394	0.000425543
2	chr19:49123845:C:T	49123845	NA,T	NA,C	NA,1	NA,-inf	NA,inf	NA,0.726062	0.000126085	0.000410639
2	chr19:48682889:C:T	48682889	NA,T	NA,C	NA,1	NA,inf	NA,inf	NA,0.836958	0.000125522	0.000401373
2	chr19:48565618:G:A	48565618	NA,A	NA,G	NA,1	NA,inf	NA,inf	NA,0.834952	0.000125434	0.000425674
2	chr19:48519760:C:A	48519760	NA,A	NA,C	NA,1	NA,inf	NA,inf	NA,0.847815	0.000125397	0.000453904
2	chr19:49198314:A:G	49198314	NA,G	NA,A	NA,1	NA,inf	NA,inf	NA,0.738601	0.000125144	0.000434591
2	chr19:49171514:T:C	49171514	NA,C	NA,T	NA,1	NA,-inf	NA,inf	NA,0.742011	0.000125038	0.000400328
2	chr19:48767219:G:A	48767219	NA,A	NA,G	NA,1	NA,-inf	NA,inf	NA,0.693118	0.000125003	0.000442031
2	chr19:48771718:C:T	48771718	T,T	C,C	1,1	inf,inf	inf,inf	0.401279,1.72848	0.000124999	0.000216923
2	chr19:49195433:C:T	49195433	NA,T	NA,C	NA,1	NA,inf	NA,inf	NA,0.715241	0.000124976	0.000408457
2	chr19:48748917:C:T	48748917	NA,T	NA,C	NA,1	NA,-inf	NA,inf	NA,0.59263	0.000124876	0.000409282
2	chr19:48705484:G:C	48705484	NA,C	NA,G	NA,1	NA,inf	NA,inf	NA,0.93117	0.000124782	0.000423091
2	chr19:48566989:C:G	48566989	NA,G	NA,C	NA,1	NA,inf	NA,inf	NA,0.830865	0.00012465	0.00042306
2	chr19:48879988:C:T	48879988	NA,T	NA,C	NA,1	NA,inf	NA,inf	NA,0.736607	0.000124449	0.000438074
2	chr19:48234449:A:T	48234449	T,T	A,A	1,1	-inf,-inf	inf,inf	0.436113,1.40895	0.000124417	0.00040398
2	chr19:48649687:G:A	48649687	NA,A	NA,G	NA,1	NA,inf	NA,inf	NA,0.890819	0.000124322	0.000432253
2	chr19:48330543:C:T	48330543	T,T	C,C	1,1	inf,inf	inf,inf	0.395476,1.1676	0.000124213	0.000407925
2	chr19:48865208:A:G	48865208	NA,G	NA,A	NA,1	NA,inf	NA,inf	NA,0.758224	0.000124061	0.000397637
2	chr19:48561795:C:T	48561795	NA,T	NA,C	NA,1	NA,inf	NA,inf	NA,0.812447	0.000123963	0.000430225
2	chr19:48376926:C:T	48376926	T,T	C,C	1,1	inf,inf	inf,inf	1.20812,0.580246	0.000123889	0.000420477
2	chr19:48788879:A:G	48788879	NA,G	NA,A	NA,1	NA,-inf	NA,inf	NA,0.771193	0.000123785	0.000446435
2	chr19:48821368:C:T	48821368	T,NA	C,NA	1,NA	-inf,NA	inf,NA	0.97258,NA	0.000123779	0.000415314
2	chr19:48976635:G:A	48976635	NA,A	NA,G	NA,1	NA,inf	NA,inf	NA,0.703992	0.000123606	0.000463728
2	chr19:48530727:TA:T	48530727	NA,T	NA,TA	NA,1	NA,-inf	NA,inf	NA,0.707535	0.000123538	0.000419708
2	chr19:48350286:C:T	48350286	NA,T	NA,C	NA,1	NA,inf	NA,inf	NA,0.77265	0.000123371	0.000426315
2	chr19:48904102:G:A	48904102	A,NA	G,NA	1,NA	-inf,NA	inf,NA	0.922972,NA	0.000123052	0.000411587
2	chr19:48721764:T:C	48721764	NA,C	NA,T	NA,1	NA,-inf	NA,inf	NA,0.600109	0.000122799	0.00040875
2	chr19:49009765:C:T	49009765	T,T	C,C	1,1	inf,inf	inf,inf	1.19763,0.671189	0.000122492	0.000411999
2	chr19:48992897:G:GGTTC	48992897	NA,GGTTC	NA,G	NA,1	NA,inf	NA,inf	NA,0.735868	0.000122358	0.000420106
2	chr19:48757376:G:A	48757376	NA,A	NA,G	NA,1	NA,inf	NA,inf	NA,0.703569	0.000122242	0.00037662
2	chr19:48203180:G:T	48203180	NA,T	NA,G	NA,1	NA,inf	NA,inf	NA,0.746951	0.000122018	0.000411658
2	chr19:49032186:G:C	49032186	NA,C	NA,G	NA,1	NA,inf	NA,inf	NA,0.725995	0.00012199	0.00041755
2	chr19:48771619:G:A	48771619	NA,A	NA,G	NA,1	NA,inf	NA,inf	NA,0.786585	0.000121834	0.000348121
2	chr19:48984820:A:G	48984820	NA,G	NA,A	NA,1	NA,-inf	NA,inf	NA,0.685627	0.000121521	0.000369764
2	chr19:49053181:G:A	49053181	NA,A	NA,G	NA,1	NA,inf	NA,inf	NA,0.802343	0.000121507	0.000400513
2	chr19:48414900:C:T	48414900	T,NA	C,NA	1,NA	-inf,NA	inf,NA	0.443947,NA	0.000121415	0.000402383
2	chr19:48330677:C:G	48330677	G,G	C,C	1,1	inf,inf	inf,inf	1.4088,0.278808	0.000121281	0.000404536
2	chr19:49026771:T:C	49026771	NA,C	NA,T	NA,1	NA,inf	NA,inf	NA,0.735094	0.000121256	0.000413811
2	chr19:48751247:G:A	48751247	A,NA	G,NA	1,NA	inf,NA	inf,NA	1.43047,NA	0.000121204	0.000418632
2	chr19:48260545:TTTTC:T	48260545	T,T	TTTTC,TTTTC	1,1	-inf,-inf	inf,inf	1.73955,0.401219	0.000121168	0.00040503
2	chr19:48369026:T:C	48369026	NA,C	NA,T	NA,1	NA,-inf	NA,inf	NA,0.749088	0.000121083	0.000402587
2	chr19:48852379:C:G	48852379	G,NA	C,NA	1,NA	inf,NA	inf,NA	0.685114,NA	0.000121046	0.000401374
2	chr19:48955197:C:G	48955197	NA,G	NA,C	NA,1	NA,inf	NA,inf	NA,0.762077	0.000121031	0.000396682
2	chr19:48434609:T:C	48434609	NA,C	NA,T	NA,1	NA,inf	NA,inf	NA,0.720629	0.000120756	0.000508928
2	chr19:48232859:C:T	48232859	NA,T	NA,C	NA,1	NA,inf	NA,inf	NA,0.757961	0.000120396	0.000398355
2	chr19:49050580:C:T	49050580	NA,T	NA,C	NA,1	NA,-inf	NA,inf	NA,0.70204	0.000120181	0.000408431
2	chr19:49137578:C:T	49137578	NA,T	NA,C	NA,1	NA,inf	NA,inf	NA,0.780572	0.000120107	0.000457772
2	chr19:48892676:T:C	48892676	C,C	T,T	1,1	inf,-inf	inf,inf	0.418653,1.19202	0.000120083	0.000428729
2	chr19:49195251:G:T	49195251	NA,T	NA,G	NA,1	NA,-inf	NA,inf	NA,0.713187	0.000119878	0.000302883
2	chr19:48909979:T:C	48909979	NA,C	NA,T	NA,1	NA,-inf	NA,inf	NA,0.688979	0.000119869	0.000395684
2	chr19:48554066:T:C	48554066	NA,C	NA,T	NA,1	NA,inf	NA,inf	NA,0.673873	0.000119537	0.00040339
2	chr19:48972603:C:T	48972603	NA,T	NA,C	NA,1	NA,inf	NA,inf	NA,0.709331	0.000119427	0.00041242
2	chr19:48485068:C:T	48485068	NA,T	NA,C	NA,1	NA,inf	NA,inf	NA,0.715715	0.000119411	0.000399405
2	chr19:48501190:G:A	48501190	NA,A	NA,G	NA,1	NA,inf	NA,inf	NA,0.770068	0.000119373	0.000407726
2	chr19:49121708:G:A	49121708	NA,A	NA,G	NA,1	NA,-inf	NA,inf	NA,0.68004	0.000119262	0.000391585
2	chr19:48884232:G:A	48884232	A,NA	G,NA	1,NA	inf,NA	inf,NA	0.503914,NA	0.000119244	0.000394009
2	chr19:48332951:G:A	48332951	A,A	G,G	1,1	inf,inf	inf,inf	0.923566,0.612321	0.000119153	0.000386106
2	chr19:48413299:G:A	48413299	A,A	G,G	1,1	-inf,-inf	inf,inf	1.39992,0.697121	0.00011914	0.0003785
2	chr19:48234192:G:C	48234192	C,C	G,G	1,1	-inf,-inf	inf,inf	0.401776,1.41214	0.000118945	0.000386081
2	chr19:49058611:C:T	49058611	T,NA	C,NA	1,NA	inf,NA	inf,NA	0.927488,NA	0.000118922	0.000398884
2	chr19:49143949:C:T	49143949	T,T	C,C	1,1	inf,inf	inf,inf	0.440691,1.49242	0.000118686	0.000358463
2	chr19:48204280:G:A	48204280	NA,A	NA,G	NA,1	NA,-inf	NA,inf	NA,0.694215	0.000118558	0.000384294
2	chr19:49016648:A:G	49016648	G,G	A,A	1,1	inf,-inf	inf,inf	1.55134,0.129882	0.00011851	0.000399559
2	chr19:48927454:A:G	48927454	NA,G	NA,A	NA,1	NA,-inf	NA,inf	NA,0.684267	0.000118445	0.000404301
2	chr19:48355629:G:A	48355629	NA,A	NA,G	NA,1	NA,inf	NA,inf	NA,0.745151	0.000118309	0.000407607
2	chr19:48956428:G:A	48956428	A,NA	G,NA	1,NA	inf,NA	inf,NA	0.683818,NA	0.000118138	0.000392094
2	chr19:48207422:A:G	48207422	NA,G	NA,A	NA,1	NA,-inf	NA,inf	NA,0.683104	0.000118078	0.000389503
2	chr19:48569757:C:G	48569757	NA,G	NA,C	NA,1	NA,-inf	NA,inf	NA,0.701077	0.000117984	0.000361658
2	chr19:48926922:C:G	48926922	NA,G	NA,C	NA,1	NA,inf	NA,inf	NA,0.739265	0.000117961	0.000403704
2	chr19:48505255:A:G	48505255	NA,G	NA,A	NA,1	NA,inf	NA,inf	NA,0.687701	0.000117442	0.000377517
2	chr19:48801567:T:A	48801567	NA,A	NA,T	NA,1	NA,-inf	NA,inf	NA,0.683318	0.000117249	0.000244166
2	chr19:48263026:A:G	48263026	NA,G	NA,A	NA,1	NA,inf	NA,inf	NA,0.733895	0.000117184	0.000394662
2	chr19:48336260:G:A	48336260	A,A	G,G	1,1	-inf,inf	inf,inf	1.51136,0.544327	0.00011717	0.000395193
2	chr19:48908033:G:T	48908033	NA,T	NA,G	NA,1	NA,inf	NA,inf	NA,0.701882	0.000116762	0.000416796
2	chr19:49179617:T:A	49179617	A,NA	T,NA	1,NA	-inf,NA	inf,NA	0.74688,NA	0.000116679	0.000388514
2	chr19:48526563:T:C	48526563	NA,C	NA,T	NA,1	NA,-inf	NA,inf	NA,0.679507	0.00011649	0.000370635
2	chr19:48634322:GCA:G	48634322	G,NA	GCA,NA	1,NA	inf,NA	inf,NA	1.16634,NA	0.000116484	0.000395754
2	chr19:48591918:G:A	48591918	NA,A	NA,G	NA,1	NA,inf	NA,inf	NA,0.626057	0.000116158	0.000373003
2	chr19:48763679:G:A	48763679	A,A	G,G	1,1	inf,inf	inf,inf	0.697454,1.76606	0.000115961	0.000210582
2	chr19:49124630:C:A	49124630	A,NA	C,NA	1,NA	-inf,NA	inf,NA	0.681575,NA	0.000115905	0.000385
2	chr19:48560899:C:T	48560899	NA,T	NA,C	NA,1	NA,-inf	NA,inf	NA,0.729625	0.000115869	0.000376201
2	chr19:49171306:C:G	49171306	NA,G	NA,C	NA,1	NA,inf	NA,inf	NA,0.695056	0.000115715	0.000379186
2	chr19:48978642:C:A	48978642	NA,A	NA,C	NA,1	NA,inf	NA,inf	NA,0.660323	0.000115693	0.000429628
2	chr19:48329297:A:G	48329297	G,G	A,A	1,1	inf,inf	inf,inf	0.389031,1.13327	0.000115367	0.000379808
2	chr19:48208962:T:C	48208962	C,C	T,T	1,1	-inf,-inf	inf,inf	0.627524,1.19314	0.000115322	0.000390445
2	chr19:48588609:TA:T	48588609	NA,T	NA,TA	NA,1	NA,inf	NA,inf	NA,0.701449	0.000115249	0.00036715
2	chr19:48588603:AAC:A	48588603	NA,A	NA,AAC	NA,1	NA,inf	NA,inf	NA,0.701449	0.000115249	0.00036715
2	chr19:48768211:CCT:C	48768211	C,C	CCT,CCT	1,1	-inf,inf	inf,inf	0.831508,0.122082	0.000115018	0.000376161
2	chr19:48555238:C:T	48555238	NA,T	NA,C	NA,1	NA,inf	NA,inf	NA,0.650473	0.000114984	0.000399862
2	chr19:48238187:A:G	48238187	NA,G	NA,A	NA,1	NA,inf	NA,inf	NA,0.688759	0.00011498	0.00040424
3	chr19:48451988:C:T	48451988	NA,T	NA,C	NA,1	NA,-inf	NA,inf	NA,2.98216	0.0176717	0.0249299
3	chr19:48557019:G:T	48557019	T,T	G,G	1,1	-inf,-inf	inf,inf	2.63909,1.98801	0.0140076	0.0197344
3	chr19:48889610:C:G	48889610	G,NA	C,NA	1,NA	inf,NA	inf,NA	2.92029,NA	0.012731	0.0182363
3	chr19:48857358:T:C	48857358	NA,C	NA,T	NA,1	NA,inf	NA,inf	NA,2.74312	0.00906986	0.0137203
3	chr19:48476484:G:A	48476484	NA,A	NA,G	NA,1	NA,-inf	NA,inf	NA,2.46044	0.00633057	0.00901006
3	chr19:48868154:G:A	48868154	NA,A	NA,G	NA,1	NA,-inf	NA,inf	NA,2.30326	0.00585231	0.00836581
3	chr19:48587725:T:C	48587725	C,C	T,T	1,1	inf,inf	inf,inf	0.474108,2.79843	0.00569861	0.00731369
3	chr19:48575516:C:T	48575516	NA,T	NA,C	NA,1	NA,-inf	NA,inf	NA,2.40851	0.00521754	0.00756614
3	chr19:48523085:G:A	48523085	NA,A	NA,G	NA,1	NA,inf	NA,inf	NA,2.30604	0.00497515	0.00665812
3	chr19:48281634:C:A	48281634	A,NA	C,NA	1,NA	inf,NA	inf,NA	3.16822,NA	0.00482512	0.00751787
3	chr19:48530338:A:G	48530338	NA,G	NA,A	NA,1	NA,inf	NA,inf	NA,2.261	0.00455782	0.00610212
3	chr19:49097121:ACT:A	49097121	NA,A	NA,ACT	NA,1	NA,inf	NA,inf	NA,2.33212	0.00414427	0.00602109
3	chr19:48573177:T:C	48573177	NA,C	NA,T	NA,1	NA,-inf	NA,inf	NA,2.22287	0.00411494	0.00565453
3	chr19:48587041:G:A	48587041	NA,A	NA,G	NA,1	NA,-inf	NA,inf	NA,2.22714	0.00410938	0.00567018
3	chr19:48566659:T:C	48566659	NA,C	NA,T	NA,1	NA,-inf	NA,inf	NA,2.16341	0.00378414	0.00519182
3	chr19:48573080:T:C	48573080	NA,C	NA,T	NA,1	NA,-inf	NA,inf	NA,2.17642	0.00374744	0.00515527
3	chr19:48573128:G:C	48573128	NA,C	NA,G	NA,1	NA,-inf	NA,inf	NA,2.16899	0.0036949	0.00508564
3	chr19:48574264:CTTCA:C	48574264	NA,C	NA,CTTCA	NA,1	NA,-inf	NA,inf	NA,2.16156	0.00366405	0.00503888
3	chr19:48573374:G:A	48573374	NA,A	NA,G	NA,1	NA,-inf	NA,inf	NA,2.14688	0.00354549	0.00488071
3	chr19:48523459:T:C	48523459	NA,C	NA,T	NA,1	NA,inf	NA,inf	NA,2.12785	0.00352315	0.00473153
3	chr19:48374966:ACT:A	48374966	A,A	ACT,ACT	1,1	-inf,-inf	inf,inf	2.11501,0.998056	0.00351294	0.00480294
3	chr19:48977986:T:C	48977986	NA,C	NA,T	NA,1	NA,-inf	NA,inf	NA,2.10097	0.0034893	0.00494684
3	chr19:49177577:C:T	49177577	NA,T	NA,C	NA,1	NA,-inf	NA,inf	NA,2.17852	0.00339932	0.00513481
3	chr19:48213194:T:A	48213194	NA,A	NA,T	NA,1	NA,inf	NA,inf	NA,2.05798	0.00332442	0.00475358
3	chr19:48690492:C:T	48690492	NA,T	NA,C	NA,1	NA,inf	NA,inf	NA,2.29518	0.00330831	0.00476506
3	chr19:48587754:G:A	48587754	A,A	G,G	1,1	inf,-inf	inf,inf	0.264745,2.95152	0.00326859	0.00486449
3	chr19:48691151:C:G	48691151	NA,G	NA,C	NA,1	NA,inf	NA,inf	NA,2.27701	0.00319769	0.00460572
3	chr19:48575054:A:G	48575054	NA,G	NA,A	NA,1	NA,-inf	NA,inf	NA,2.15068	0.00314828	0.00457855
3	chr19:48567611:G:A	48567611	NA,A	NA,G	NA,1	NA,-inf	NA,inf	NA,2.08565	0.00312842	0.00431109
3	chr19:48803933:T:C	48803933	NA,C	NA,T	NA,1	NA,-inf	NA,inf	NA,1.85475	0.00298176	0.00414318
3	chr19:48792972:C:T	48792972	NA,T	NA,C	NA,1	NA,-inf	NA,inf	NA,1.8063	0.00296018	0.00404817
3	chr19:48567269:G:GAA	48567269	NA,GAA	NA,G	NA,1	NA,-inf	NA,inf	NA,2.05432	0.00294374	0.00405954
3	chr19:49101272:G:A	49101272	NA,A	NA,G	NA,1	NA,inf	NA,inf	NA,2.13734	0.0028885	0.00419276
3	chr19:49086144:C:A	49086144	NA,A	NA,C	NA,1	NA,inf	NA,inf	NA,2.13816	0.00285581	0.00415191
3	chr19:49101030:C:T	49101030	NA,T	NA,C	NA,1	NA,-inf	NA,inf	NA,2.0115	0.00281738	0.00418013
3	chr19:48920904:C:T	48920904	NA,T	NA,C	NA,1	NA,-inf	NA,inf	NA,1.89909	0.00272051	0.00393684
3	chr19:48332337:C:T	48332337	NA,T	NA,C	NA,1	NA,-inf	NA,inf	NA,1.99098	0.00271356	0.0040661
3	chr19:49109779:A:AC	49109779	NA,AC	NA,A	NA,1	NA,inf	NA,inf	NA,2.08894	0.00264096	0.0038574
3	chr19:48693406:G:A	48693406	NA,A	NA,G	NA,1	NA,inf	NA,inf	NA,2.16775	0.00257085	0.00371741
3	chr19:48563461:C:T	48563461	NA,T	NA,C	NA,1	NA,-inf	NA,inf	NA,1.97816	0.00256868	0.00354613
3	chr19:48389175:T:C	48389175	C,C	T,T	1,1	-inf,-inf	inf,inf	2.16032,0.962993	0.00235973	0.00350732
3	chr19:48972207:A:G	48972207	NA,G	NA,A	NA,1	NA,-inf	NA,inf	NA,1.88926	0.00228393	0.00328675
3	chr19:48694728:C:A	48694728	NA,A	NA,C	NA,1	NA,inf	NA,inf	NA,2.09458	0.00225307	0.00325794
3	chr19:48580857:C:T	48580857	T,T	C,C	1,1	inf,inf	inf,inf	0.95882,2.49887	0.0021939	0.00322414
3	chr19:49041173:G:A	49041173	A,A	G,G	1,1	-inf,-inf	inf,inf	0.906775,2.10585	0.00207817	0.0029522
3	chr19:48233851:A:C	48233851	NA,C	NA,A	NA,1	NA,-inf	NA,inf	NA,1.87942	0.00206504	0.00304484
3	chr19:48233848:T:TGG	48233848	NA,TGG	NA,T	NA,1	NA,-inf	NA,inf	NA,1.87942	0.00206504	0.00304484
3	chr19:48236014:C:G	48236014	NA,G	NA,C	NA,1	NA,-inf	NA,inf	NA,1.87294	0.0020473	0.00301222
3	chr19:48233849:A:AAGTCTATG	48233849	NA,AAGTCTATG	NA,A	NA,1	NA,-inf	NA,inf	NA,1.86819	0.00202133	0.00298025
3	chr19:48937234:G:A	48937234	NA,A	NA,G	NA,1	NA,-inf	NA,inf	NA,2.45687	0.00194828	0.00496458
3	chr19:48521800:G:T	48521800	NA,T	NA,G	NA,1	NA,inf	NA,inf	NA,1.82497	0.00192934	0.00262992
3	chr19:48504001:G:A	48504001	NA,A	NA,G	NA,1	NA,inf	NA,inf	NA,1.61047	0.00179105	0.00230902
3	chr19:48393197:C:T	48393197	NA,T	NA,C	NA,1	NA,-inf	NA,inf	NA,1.72191	0.00167849	0.00240178
3	chr19:48386301:A:G	48386301	G,G	A,A	1,1	-inf,-inf	inf,inf	2.22836,0.751303	0.00161701	0.00237969
3	chr19:48680720:G:A	48680720	NA,A	NA,G	NA,1	NA,inf	NA,inf	NA,1.85049	0.0015936	0.00242721
3	chr19:48873055:G:C	48873055	NA,C	NA,G	NA,1	NA,inf	NA,inf	NA,1.76543	0.00156981	0.0023024
3	chr19:48496525:C:T	48496525	NA,T	NA,C	NA,1	NA,inf	NA,inf	NA,1.75166	0.00150557	0.00215009
3	chr19:48759106:G:A	48759106	NA,A	NA,G	NA,1	NA,inf	NA,inf	NA,1.78528	0.00148628	0.00240389
3	chr19:49167971:C:T	49167971	NA,T	NA,C	NA,1	NA,-inf	NA,inf	NA,1.65176	0.00148121	0.00217671
3	chr19:48388557:G:A	48388557	A,A	G,G	1,1	-inf,-inf	inf,inf	1.81241,1.03344	0.00148068	0.00214682
3	chr19:48472761:A:G	48472761	NA,G	NA,A	NA,1	NA,inf	NA,inf	NA,1.73067	0.00147703	0.00210114
3	chr19:48589294:G:A	48589294	A,A	G,G	1,1	inf,inf	inf,inf	1.62118,2.11419	0.00145467	0.00243432
3	chr19:48489226:G:C	48489226	NA,C	NA,G	NA,1	NA,inf	NA,inf	NA,1.73173	0.0014496	0.00206769
3	chr19:49052334:T:C	49052334	NA,C	NA,T	NA,1	NA,-inf	NA,inf	NA,1.62373	0.00144904	0.002097
3	chr19:48470274:C:T	48470274	NA,T	NA,C	NA,1	NA,-inf	NA,inf	NA,1.69927	0.00144172	0.00210642
3	chr19:48518776:A:G	48518776	NA,G	NA,A	NA,1	NA,inf	NA,inf	NA,1.70151	0.0014204	0.00199878
3	chr19:48842841:C:T	48842841	T,NA	C,NA	1,NA	-inf,NA	inf,NA	1.17486,NA	0.00141029	0.00204117
3	chr19:48872749:A:C	48872749	NA,C	NA,A	NA,1	NA,inf	NA,inf	NA,1.70261	0.00139731	0.00204915
3	chr19:49169820:A:C	49169820	NA,C	NA,A	NA,1	NA,-inf	NA,inf	NA,1.66646	0.00139103	0.00204803
3	chr19:49039858:C:T	49039858	T,T	C,C	1,1	-inf,-inf	inf,inf	0.923124,1.84396	0.00136646	0.00192141
3	chr19:48812103:C:T	48812103	NA,T	NA,C	NA,1	NA,-inf	NA,inf	NA,1.46074	0.0013503	0.0018909
3	chr19:48605239:C:T	48605239	NA,T	NA,C	NA,1	NA,-inf	NA,inf	NA,2.04384	0.00134819	0.0028507
3	chr19:49041922:T:C	49041922	NA,C	NA,T	NA,1	NA,inf	NA,inf	NA,1.58714	0.00134809	0.00193086
3	chr19:48869826:AC:A	48869826	NA,A	NA,AC	NA,1	NA,inf	NA,inf	NA,1.67196	0.0013244	0.00194355
3	chr19:49069200:C:G	49069200	NA,G	NA,C	NA,1	NA,inf	NA,inf	NA,1.69367	0.00127604	0.00186438
3	chr19:49179481:C:T	49179481	NA,T	NA,C	NA,1	NA,-inf	NA,inf	NA,1.61588	0.00127561	0.00187521
3	chr19:48381692:G:A	48381692	A,A	G,G	1,1	-inf,-inf	inf,inf	1.64581,0.902004	0.00127372	0.00183493
3	chr19:48514011:C:T	48514011	NA,T	NA,C	NA,1	NA,inf	NA,inf	NA,1.3564	0.001273	0.00161446
3	chr19:48485599:G:A	48485599	NA,A	NA,G	NA,1	NA,-inf	NA,inf	NA,1.58727	0.00126729	0.00180928
3	chr19:48872755:G:C	48872755	NA,C	NA,G	NA,1	NA,inf	NA,inf	NA,1.64553	0.00125738	0.00184381
3	chr19:48862565:G:A	48862565	NA,A	NA,G	NA,1	NA,-inf	NA,inf	NA,1.46389	0.00125641	0.00178401
3	chr19:48562754:A:G	48562754	G,NA	A,NA	1,NA	inf,NA	inf,NA	1.3966,NA	0.00124463	0.00180856
3	chr19:49071005:G:A	49071005	NA,A	NA,G	NA,1	NA,inf	NA,inf	NA,1.6438	0.00119695	0.00173669
3	chr19:48452373:C:T	48452373	NA,T	NA,C	NA,1	NA,-inf	NA,inf	NA,1.53611	0.00117416	0.00170409
3	chr19:48434645:G:A	48434645	A,A	G,G	1,1	-inf,-inf	inf,inf	0.268871,2.22057	0.00117371	0.00152977
3	chr19:48880432:G:A	48880432	NA,A	NA,G	NA,1	NA,-inf	NA,inf	NA,1.53293	0.0011709	0.00166256
3	chr19:49164020:A:T	49164020	NA,T	NA,A	NA,1	NA,-inf	NA,inf	NA,1.55064	0.00116809	0.00170105
3	chr19:49171915:T:C	49171915	NA,C	NA,T	NA,1	NA,-inf	NA,inf	NA,1.56364	0.0011498	0.00169202
3	chr19:49052170:C:T	49052170	T,T	C,C	1,1	-inf,inf	inf,inf	2.36361,0.235506	0.00113578	0.00166558
3	chr19:48863851:C:T	48863851	NA,T	NA,C	NA,1	NA,inf	NA,inf	NA,1.57581	0.0011226	0.00165299
3	chr19:48386096:C:T	48386096	NA,T	NA,C	NA,1	NA,-inf	NA,inf	NA,1.54536	0.00111241	0.00163699
3	chr19:48546938:C:T	48546938	NA,T	NA,C	NA,1	NA,-inf	NA,inf	NA,1.57972	0.001109	0.00165104
3	chr19:49199002:A:G	49199002	G,NA	A,NA	1,NA	-inf,NA	inf,NA	1.56966,NA	0.00109449	0.00160071
3	chr19:48482637:T:C	48482637	NA,C	NA,T	NA,1	NA,inf	NA,inf	NA,1.27062	0.00106914	0.00136279
3	chr19:48485171:C:T	48485171	NA,T	NA,C	NA,1	NA,-inf	NA,inf	NA,1.60051	0.00105933	0.00158518
3	chr19:48309757:A:G	48309757	G,NA	A,NA	1,NA	-inf,NA	inf,NA	2.20047,NA	0.00105345	0.00160147
3	chr19:48516493:G:A	48516493	NA,A	NA,G	NA,1	NA,inf	NA,inf	NA,1.45635	0.00103508	0.00141704
3	chr19:48555212:C:T	48555212	NA,T	NA,C	NA,1	NA,inf	NA,inf	NA,1.53	0.00103018	0.00146608
3	chr19:48241687:C:T	48241687	NA,T	NA,C	NA,1	NA,-inf	NA,inf	NA,1.46898	0.00102368	0.00147112
3	chr19:48793551:C:A	48793551	A,NA	C,NA	1,NA	-inf,NA	inf,NA	1.65416,NA	0.00100249	0.00147423
3	chr19:48386136:C:T	48386136	T,T	C,C	1,1	-inf,-inf	inf,inf	2.04913,0.480445	0.00099639	0.00144738
3	chr19:48510194:G:T	48510194	NA,T	NA,G	NA,1	NA,inf	NA,inf	NA,1.23689	0.0009947	0.00127109
3	chr19:48390418:C:T	48390418	T,T	C,C	1,1	-inf,-inf	inf,inf	1.90072,0.693184	0.000993658	0.00144985
3	chr19:48385540:C:G	48385540	G,G	C,C	1,1	-inf,-inf	inf,inf	2.00941,0.579655	0.000992027	0.00144872
3	chr19:48291710:A:G	48291710	NA,G	NA,A	NA,1	NA,inf	NA,inf	NA,1.54234	0.000985028	0.00144289
3	chr19:48689297:C:T	48689297	T,NA	C,NA	1,NA	inf,NA	inf,NA	1.92433,NA	0.000971214	0.00144895
3	chr19:48394509:C:T	48394509	NA,T	NA,C	NA,1	NA,-inf	NA,inf	NA,1.43292	0.000971118	0.00139311
3	chr19:49025523:C:T	49025523	T,NA	C,NA	1,NA	inf,NA	inf,NA	1.52163,NA	0.000962026	0.00140434
3	chr19:48470982:A:G	48470982	NA,G	NA,A	NA,1	NA,inf	NA,inf	NA,1.212	0.00095639	0.0012212
3	chr19:48750460:G:T	48750460	NA,T	NA,G	NA,1	NA,inf	NA,inf	NA,1.31213	0.00095488	0.00157534
3	chr19:48409057:G:A	48409057	NA,A	NA,G	NA,1	NA,-inf	NA,inf	NA,1.4756	0.00095362	0.00140769
3	chr19:49087041:G:A	49087041	NA,A	NA,G	NA,1	NA,-inf	NA,inf	NA,1.43899	0.000951507	0.00140977
3	chr19:48880395:T:C	48880395	NA,C	NA,T	NA,1	NA,-inf	NA,inf	NA,1.34499	0.000945645	0.0013111
3	chr19:49076589:T:C	49076589	NA,C	NA,T	NA,1	NA,-inf	NA,inf	NA,1.43419	0.000939869	0.00139275
3	chr19:48455344:A:G	48455344	NA,G	NA,A	NA,1	NA,inf	NA,inf	NA,1.20956	0.000938986	0.00120245
3	chr19:48435482:G:A	48435482	A,A	G,G	1,1	-inf,-inf	inf,inf	0.312231,2.09401	0.000931479	0.00122006
3	chr19:48771455:T:C	48771455	NA,C	NA,T	NA,1	NA,-inf	NA,inf	NA,5.02599	0.000909537	0.560363
3	chr19:48517897:C:T	48517897	NA,T	NA,C	NA,1	NA,inf	NA,inf	NA,1.37235	0.000894999	0.00122344
3	chr19:48542184:C:T	48542184	NA,T	NA,C	NA,1	NA,-inf	NA,inf	NA,1.4956	0.000894734	0.00136832
3	chr19:48881974:G:A	48881974	A,A	G,G	1,1	inf,-inf	inf,inf	0.38329,2.06756	0.000893494	0.00125568
3	chr19:48225018:C:G	48225018	NA,G	NA,C	NA,1	NA,inf	NA,inf	NA,1.34355	0.000893444	0.00126255
3	chr19:48466647:G:T	48466647	NA,T	NA,G	NA,1	NA,inf	NA,inf	NA,1.45211	0.00089264	0.00127181
3	chr19:48462896:G:A	48462896	NA,A	NA,G	NA,1	NA,inf	NA,inf	NA,1.45211	0.00089264	0.00127181
3	chr19:48545941:G:C	48545941	NA,C	NA,G	NA,1	NA,-inf	NA,inf	NA,1.45983	0.00088835	0.00133747
3	chr19:48973910:C:T	48973910	T,NA	C,NA	1,NA	-inf,NA	inf,NA	1.59029,NA	0.00087967	0.00129279
3	chr19:48539562:C:G	48539562	NA,G	NA,C	NA,1	NA,-inf	NA,inf	NA,1.48605	0.000871687	0.0013371
3	chr19:49100943:G:A	49100943	NA,A	NA,G	NA,1	NA,inf	NA,inf	NA,1.48019	0.000863869	0.00126123
3	chr19:49202793:G:A	49202793	NA,A	NA,G	NA,1	NA,inf	NA,inf	NA,1.34724	0.000861881	0.00124483
3	chr19:49147453:A:C	49147453	NA,C	NA,A	NA,1	NA,inf	NA,inf	NA,1.31912	0.000848413	0.00122189
3	chr19:48411946:A:G	48411946	NA,G	NA,A	NA,1	NA,inf	NA,inf	NA,1.42365	0.00084641	0.00122271
3	chr19:49187663:A:G	49187663	NA,G	NA,A	NA,1	NA,-inf	NA,inf	NA,1.32752	0.000839079	0.00123468
3	chr19:49188001:T:C	49188001	NA,C	NA,T	NA,1	NA,-inf	NA,inf	NA,1.32595	0.000836619	0.00123106
3	chr19:48454298:C:T	48454298	NA,T	NA,C	NA,1	NA,inf	NA,inf	NA,1.40733	0.000828349	0.00118044
3	chr19:49099968:A:G	49099968	NA,G	NA,A	NA,1	NA,-inf	NA,inf	NA,1.35479	0.00082522	0.00123093
3	chr19:49101121:C:T	49101121	NA,T	NA,C	NA,1	NA,-inf	NA,inf	NA,1.35479	0.00082522	0.00123093
3	chr19:48509756:C:T	48509756	NA,T	NA,C	NA,1	NA,inf	NA,inf	NA,1.13427	0.000814249	0.00104568
3	chr19:48777568:G:A	48777568	NA,A	NA,G	NA,1	NA,inf	NA,inf	NA,1.34386	0.000810396	0.00123418
3	chr19:48507333:A:T	48507333	NA,T	NA,A	NA,1	NA,inf	NA,inf	NA,1.12727	0.000798586	0.00102751
3	chr19:48290150:G:A	48290150	NA,A	NA,G	NA,1	NA,inf	NA,inf	NA,1.07222	0.000797623	0.00104654
3	chr19:48495745:C:T	48495745	NA,T	NA,C	NA,1	NA,-inf	NA,inf	NA,1.375	0.000795933	0.00115379
3	chr19:48386470:T:C	48386470	C,C	T,T	1,1	-inf,-inf	inf,inf	1.65153,0.888357	0.000795842	0.00117958
3	chr19:48480641:C:T	48480641	NA,T	NA,C	NA,1	NA,inf	NA,inf	NA,1.1218	0.000794751	0.00102612
3	chr19:48510223:C:A	48510223	NA,A	NA,C	NA,1	NA,inf	NA,inf	NA,1.41811	0.000792841	0.00114122
3	chr19:48492265:T:C	48492265	NA,C	NA,T	NA,1	NA,-inf	NA,inf	NA,1.42202	0.000787495	0.00117117
3	chr19:48530111:T:C	48530111	NA,C	NA,T	NA,1	NA,inf	NA,inf	NA,1.39289	0.000783353	0.00117549
3	chr19:49094047:A:G	49094047	NA,G	NA,A	NA,1	NA,inf	NA,inf	NA,1.44103	0.000782065	0.00114607
3	chr19:48649423:G:A	48649423	A,NA	G,NA	1,NA	inf,NA	inf,NA	1.87201,NA	0.000775502	0.00116424
3	chr19:48628060:G:T	48628060	NA,T	NA,G	NA,1	NA,inf	NA,inf	NA,1.44013	0.000772302	0.00113444
3	chr19:48505969:C:T	48505969	NA,T	NA,C	NA,1	NA,inf	NA,inf	NA,1.1107	0.000764537	0.000986441
3	chr19:48395017:C:A	48395017	A,A	C,C	1,1	inf,inf	inf,inf	2.11417,1.15541	0.000763403	0.00117463
3	chr19:48734494:T:C	48734494	C,C	T,T	1,1	inf,inf	inf,inf	2.68576,0.181582	0.000763105	0.00115822
3	chr19:48224647:T:C	48224647	NA,C	NA,T	NA,1	NA,inf	NA,inf	NA,1.25602	0.000762042	0.00107792
3	chr19:49081795:T:G	49081795	G,G	T,T	1,1	inf,inf	inf,inf	0.367175,2.02278	0.000761078	0.00109524
3	chr19:48487334:C:T	48487334	T,NA	C,NA	1,NA	-inf,NA	inf,NA	1.40363,NA	0.000755014	0.00110201
3	chr19:48488770:G:C	48488770	NA,C	NA,G	NA,1	NA,inf	NA,inf	NA,1.08618	0.000753298	0.000966793
3	chr19:48226404:T:C	48226404	C,C	T,T	1,1	-inf,-inf	inf,inf	0.574108,1.83553	0.000751093	0.00111028
3	chr19:48225468:G:A	48225468	NA,A	NA,G	NA,1	NA,inf	NA,inf	NA,1.24483	0.000747211	0.00105688
3	chr19:48465752:T:C	48465752	NA,C	NA,T	NA,1	NA,inf	NA,inf	NA,1.07599	0.000734287	0.000943625
3	chr19:48223668:T:C	48223668	NA,C	NA,T	NA,1	NA,inf	NA,inf	NA,1.22824	0.00073049	0.00103139
3	chr19:48452741:G:A	48452741	NA,A	NA,G	NA,1	NA,inf	NA,inf	NA,1.34205	0.000728315	0.0010404
3	chr19:48543091:C:T	48543091	T,T	C,C	1,1	inf,inf	inf,inf	0.199906,2.04956	0.000726054	0.000993073
3	chr19:48767477:G:A	48767477	A,A	G,G	1,1	-inf,inf	inf,inf	1.23898,0.210289	0.00072225	0.00105908
3	chr19:49043110:C:G	49043110	G,G	C,C	1,1	-inf,-inf	inf,inf	1.81319,0.712131	0.00072073	0.00101478
3	chr19:48223907:G:A	48223907	NA,A	NA,G	NA,1	NA,inf	NA,inf	NA,1.21941	0.0007167	0.00101302
3	chr19:48544881:C:T	48544881	NA,T	NA,C	NA,1	NA,-inf	NA,inf	NA,1.36064	0.000713683	0.00108592
3	chr19:48758211:C:T	48758211	NA,T	NA,C	NA,1	NA,inf	NA,inf	NA,1.38659	0.000711527	0.00113661
3	chr19:48881529:C:A	48881529	A,A	C,C	1,1	inf,-inf	inf,inf	0.449479,2.01018	0.000707656	0.00105452
3	chr19:49076174:G:A	49076174	NA,A	NA,G	NA,1	NA,-inf	NA,inf	NA,1.54998	0.000705963	0.00120437
3	chr19:48772968:A:G	48772968	G,G	A,A	1,1	-inf,inf	inf,inf	1.19443,0.254807	0.000705853	0.00102974
3	chr19:48723638:ACAGT:A	48723638	NA,A	NA,ACAGT	NA,1	NA,inf	NA,inf	NA,1.06388	0.000701042	0.00113458
3	chr19:48484855:A:G	48484855	NA,G	NA,A	NA,1	NA,inf	NA,inf	NA,1.32223	0.000699256	0.00100205
3	chr19:48350095:G:A	48350095	NA,A	NA,G	NA,1	NA,-inf	NA,inf	NA,1.24897	0.000699141	0.00105582
3	chr19:48285446:C:T	48285446	NA,T	NA,C	NA,1	NA,inf	NA,inf	NA,1.28253	0.000692174	0.000983632
3	chr19:48603803:G:A	48603803	NA,A	NA,G	NA,1	NA,-inf	NA,inf	NA,1.61531	0.000689306	0.0013465
3	chr19:48504447:T:C	48504447	NA,C	NA,T	NA,1	NA,inf	NA,inf	NA,1.06925	0.000688642	0.000903614
3	chr19:48554532:C:A	48554532	NA,A	NA,C	NA,1	NA,inf	NA,inf	NA,1.31109	0.000688442	0.000991366
3	chr19:48658714:C:T	48658714	NA,T	NA,C	NA,1	NA,inf	NA,inf	NA,1.38168	0.000687777	0.00101004
3	chr19:48898380:G:A	48898380	A,A	G,G	1,1	-inf,-inf	inf,inf	0.117379,1.84577	0.000687627	0.000967155
3	chr19:48486774:T:C	48486774	C,C	T,T	1,1	-inf,inf	inf,inf	0.392406,2.1064	0.000685551	0.00101921
3	chr19:48731024:C:T	48731024	T,T	C,C	1,1	inf,inf	inf,inf	2.59599,0.282745	0.000682616	0.00104204
3	chr19:48555069:G:A	48555069	NA,A	NA,G	NA,1	NA,inf	NA,inf	NA,1.288	0.000673067	0.00095943
3	chr19:49076880:A:G	49076880	NA,G	NA,A	NA,1	NA,-inf	NA,inf	NA,1.24131	0.000670892	0.000989563
3	chr19:49028577:A:G	49028577	NA,G	NA,A	NA,1	NA,inf	NA,inf	NA,1.21844	0.000670546	0.00096472
3	chr19:49114595:G:A	49114595	NA,A	NA,G	NA,1	NA,inf	NA,inf	NA,1.23909	0.000668992	0.000964223
3	chr19:48503197:G:A	48503197	NA,A	NA,G	NA,1	NA,inf	NA,inf	NA,1.05375	0.000667875	0.000877218
3	chr19:48540076:G:T	48540076	T,T	G,G	1,1	inf,inf	inf,inf	0.147219,2.03548	0.0006654	0.000910224
3	chr19:48526654:G:A	48526654	NA,A	NA,G	NA,1	NA,inf	NA,inf	NA,1.2993	0.000665065	0.000991179
3	chr19:48466409:T:C	48466409	NA,C	NA,T	NA,1	NA,-inf	NA,inf	NA,1.21902	0.00066274	0.000949264
3	chr19:48532050:G:A	48532050	NA,A	NA,G	NA,1	NA,inf	NA,inf	NA,1.29433	0.000659019	0.000982229
3	chr19:48960437:C:G	48960437	NA,G	NA,C	NA,1	NA,inf	NA,inf	NA,1.11016	0.000657509	0.000922535
3	chr19:48224102:C:T	48224102	NA,T	NA,C	NA,1	NA,inf	NA,inf	NA,1.17444	0.00065635	0.000929418
3	chr19:48777510:C:CT	48777510	NA,CT	NA,C	NA,1	NA,-inf	NA,inf	NA,1.14731	0.000656069	0.000932679
3	chr19:48507609:A:T	48507609	NA,T	NA,A	NA,1	NA,inf	NA,inf	NA,1.0176	0.000655049	0.000847997
3	chr19:48528556:A:C	48528556	NA,C	NA,A	NA,1	NA,inf	NA,inf	NA,1.25246	0.000652979	0.000905435
3	chr19:48410981:G:A	48410981	A,NA	G,NA	1,NA	inf,NA	inf,NA	1.33096,NA	0.000646338	0.000946961
3	chr19:48781408:C:A	48781408	NA,A	NA,C	NA,1	NA,inf	NA,inf	NA,1.27117	0.000644282	0.00096084
3	chr19:49125629:G:A	49125629	NA,A	NA,G	NA,1	NA,-inf	NA,inf	NA,1.1703	0.000638942	0.000918255
3	chr19:48385274:C:T	48385274	T,T	C,C	1,1	-inf,-inf	inf,inf	1.50499,0.817615	0.000637802	0.00094008
3	chr19:48564282:A:G	48564282	NA,G	NA,A	NA,1	NA,inf	NA,inf	NA,1.31143	0.000637193	0.000928919
3	chr19:48664987:A:G	48664987	G,NA	A,NA	1,NA	-inf,NA	inf,NA	1.16651,NA	0.000632287	0.000922459
3	chr19:48546769:C:T	48546769	T,T	C,C	1,1	inf,inf	inf,inf	0.318464,1.87094	0.000631395	0.000858936
3	chr19:48491971:T:A	48491971	A,A	T,T	1,1	-inf,inf	inf,inf	0.356664,2.07609	0.00062866	0.000933266
3	chr19:49034766:C:T	49034766	NA,T	NA,C	NA,1	NA,inf	NA,inf	NA,1.28518	0.000627066	0.000917175
3	chr19:48215408:TGATGA:T	48215408	T,NA	TGATGA,NA	1,NA	-inf,NA	inf,NA	1.0281,NA	0.000624198	0.000909477
3	chr19:48551624:C:T	48551624	NA,T	NA,C	NA,1	NA,inf	NA,inf	NA,1.26322	0.000622058	0.00089183
3	chr19:48850724:G:A	48850724	NA,A	NA,G	NA,1	NA,-inf	NA,inf	NA,1.1952	0.000620977	0.000882055
3	chr19:48848359:A:G	48848359	NA,G	NA,A	NA,1	NA,inf	NA,inf	NA,1.17071	0.000620748	0.000868788
3	chr19:48523954:C:T	48523954	NA,T	NA,C	NA,1	NA,inf	NA,inf	NA,1.25924	0.000620634	0.000923914
3	chr19:48411225:T:C	48411225	NA,C	NA,T	NA,1	NA,inf	NA,inf	NA,1.1734	0.000620045	0.000896212
3	chr19:48899907:G:C	48899907	C,C	G,G	1,1	-inf,-inf	inf,inf	0.1331,1.78111	0.00061905	0.000870447
3	chr19:48696569:G:C	48696569	NA,C	NA,G	NA,1	NA,inf	NA,inf	NA,1.39381	0.000616483	0.000899126
3	chr19:48507367:C:T	48507367	NA,T	NA,C	NA,1	NA,inf	NA,inf	NA,1.25047	0.000611658	0.000895161
3	chr19:49073279:T:C	49073279	NA,C	NA,T	NA,1	NA,-inf	NA,inf	NA,1.18927	0.000610679	0.000900467
3	chr19:48599475:C:A	48599475	A,NA	C,NA	1,NA	inf,NA	inf,NA	1.5293,NA	0.00061012	0.000903132
3	chr19:49127166:G:A	49127166	NA,A	NA,G	NA,1	NA,-inf	NA,inf	NA,1.24551	0.000606714	0.000922412
3	chr19:48508066:C:T	48508066	NA,T	NA,C	NA,1	NA,inf	NA,inf	NA,1.24526	0.000606113	0.000887032
3	chr19:48659764:G:A	48659764	NA,A	NA,G	NA,1	NA,-inf	NA,inf	NA,2.55028	0.00060548	0.00312297
3	chr19:48456764:C:T	48456764	NA,T	NA,C	NA,1	NA,inf	NA,inf	NA,0.978862	0.000605041	0.000783168
3	chr19:48582961:T:A	48582961	A,A	T,T	1,1	-inf,-inf	inf,inf	0.0476626,2.34742	0.000603203	0.00103483
3	chr19:48756118:C:T	48756118	T,T	C,C	1,1	inf,-inf	inf,inf	2.38447,0.359644	0.000602196	0.000908737
3	chr19:48558322:C:T	48558322	NA,T	NA,C	NA,1	NA,inf	NA,inf	NA,1.24156	0.000598996	0.000866065
3	chr19:48528769:G:A	48528769	NA,A	NA,G	NA,1	NA,inf	NA,inf	NA,1.24016	0.000597655	0.000890455
3	chr19:48850281:G:A	48850281	NA,A	NA,G	NA,1	NA,inf	NA,inf	NA,1.20892	0.000595732	0.000893022
3	chr19:48924356:G:A	48924356	NA,A	NA,G	NA,1	NA,-inf	NA,inf	NA,1.18918	0.000595259	0.000888409
3	chr19:48320288:G:A	48320288	A,A	G,G	1,1	inf,inf	inf,inf	0.487389,1.52072	0.000595037	0.000879411
3	chr19:48831946:C:T	48831946	T,T	C,C	1,1	-inf,-inf	inf,inf	0.996347,1.66536	0.000592272	0.000839075
3	chr19:48294822:G:A	48294822	A,NA	G,NA	1,NA	-inf,NA	inf,NA	1.38493,NA	0.000587332	0.000859542
3	chr19:48889172:C:T	48889172	T,T	C,C	1,1	inf,-inf	inf,inf	0.0135456,1.98723	0.000585569	0.000883904
3	chr19:48581455:A:G	48581455	G,G	A,A	1,1	-inf,-inf	inf,inf	0.149139,2.34871	0.000582801	0.0010061
3	chr19:48489070:C:T	48489070	NA,T	NA,C	NA,1	NA,inf	NA,inf	NA,1.20841	0.000582428	0.000874611
3	chr19:49129184:C:T	49129184	NA,T	NA,C	NA,1	NA,-inf	NA,inf	NA,1.22121	0.000581156	0.00088319
3	chr19:48582798:G:A	48582798	A,A	G,G	1,1	-inf,-inf	inf,inf	0.186223,2.32718	0.000575461	0.000981672
3	chr19:48614858:G:A	48614858	NA,A	NA,G	NA,1	NA,-inf	NA,inf	NA,0.934352	0.000573645	0.000807592
3	chr19:48531285:A:G	48531285	NA,G	NA,A	NA,1	NA,inf	NA,inf	NA,1.17924	0.000572211	0.000795172
3	chr19:48220649:C:T	48220649	T,NA	C,NA	1,NA	inf,NA	inf,NA	1.07973,NA	0.000569028	0.00082864
3	chr19:49202677:C:T	49202677	NA,T	NA,C	NA,1	NA,inf	NA,inf	NA,1.13496	0.000566192	0.000811182
3	chr19:49115819:C:T	49115819	NA,T	NA,C	NA,1	NA,-inf	NA,inf	NA,1.233	0.000565751	0.000867807
3	chr19:48926330:TCTCAGAACAAAACAAA:T	48926330	NA,T	NA,TCTCAGAACAAAACAAA	NA,1	NA,-inf	NA,inf	NA,1.11716	0.000564849	0.00083
3	chr19:48732921:A:G	48732921	NA,G	NA,A	NA,1	NA,inf	NA,inf	NA,0.961185	0.000560016	0.000903626
3	chr19:48353910:T:C	48353910	NA,C	NA,T	NA,1	NA,inf	NA,inf	NA,0.906054	0.000559595	0.000745328
3	chr19:48515887:C:T	48515887	NA,T	NA,C	NA,1	NA,inf	NA,inf	NA,1.19115	0.000559015	0.000824555
3	chr19:49118594:C:T	49118594	NA,T	NA,C	NA,1	NA,-inf	NA,inf	NA,1.22585	0.00055891	0.000857228
3	chr19:48582583:A:C	48582583	C,C	A,A	1,1	-inf,-inf	inf,inf	0.194058,2.31685	0.000558383	0.000958264
3	chr19:48957504:G:A	48957504	A,A	G,G	1,1	inf,-inf	inf,inf	0.330406,1.86003	0.00055431	0.000788495
3	chr19:48485054:C:T	48485054	NA,T	NA,C	NA,1	NA,-inf	NA,inf	NA,1.17341	0.000553259	0.000829908
3	chr19:49202196:T:G	49202196	NA,G	NA,T	NA,1	NA,inf	NA,inf	NA,1.15759	0.000551202	0.000810242
3	chr19:49165100:A:G	49165100	NA,G	NA,A	NA,1	NA,inf	NA,inf	NA,1.13261	0.000550527	0.000817507
3	chr19:49115387:A:G	49115387	NA,G	NA,A	NA,1	NA,-inf	NA,inf	NA,1.21568	0.000548923	0.000841466
3	chr19:48494627:C:T	48494627	NA,T	NA,C	NA,1	NA,inf	NA,inf	NA,1.17328	0.00054855	0.000810147
3	chr19:48582711:T:C	48582711	C,C	T,T	1,1	-inf,-inf	inf,inf	0.158734,2.30375	0.000542725	0.000930508
3	chr19:48736575:A:G	48736575	NA,G	NA,A	NA,1	NA,inf	NA,inf	NA,0.944353	0.00054028	0.000871572
3	chr19:49202092:C:T	49202092	NA,T	NA,C	NA,1	NA,inf	NA,inf	NA,1.14817	0.000539839	0.000794296
3	chr19:48658999:A:G	48658999	NA,G	NA,A	NA,1	NA,-inf	NA,inf	NA,1.13441	0.000537954	0.000789596
3	chr19:48984556:C:T	48984556	NA,T	NA,C	NA,1	NA,-inf	NA,inf	NA,1.18615	0.000529048	0.000828474
3	chr19:49046836:C:T	49046836	T,T	C,C	1,1	-inf,-inf	inf,inf	0.945007,1.30299	0.000526794	0.000752479
3	chr19:48686866:C:T	48686866	T,T	C,C	1,1	-inf,inf	inf,inf	0.100977,1.75856	0.000526671	0.000718871
3	chr19:48583176:C:CAGAAT	48583176	CAGAAT,CAGAAT	C,C	1,1	-inf,-inf	inf,inf	0.148918,2.28558	0.000525532	0.000899947
3	chr19:48919175:C:T	48919175	T,NA	C,NA	1,NA	-inf,NA	inf,NA	1.10503,NA	0.000524074	0.000766195
3	chr19:48657774:C:A	48657774	NA,A	NA,C	NA,1	NA,-inf	NA,inf	NA,0.887199	0.00052394	0.000738163
3	chr19:48582476:A:T	48582476	T,T	A,A	1,1	-inf,-inf	inf,inf	0.156456,2.28212	0.000522335	0.000894376
3	chr19:48820904:A:C	48820904	NA,C	NA,A	NA,1	NA,inf	NA,inf	NA,1.07726	0.000521985	0.000768246
3	chr19:48297428:C:T	48297428	NA,T	NA,C	NA,1	NA,-inf	NA,inf	NA,1.057	0.000520142	0.000739574
3	chr19:48315528:A:C	48315528	NA,C	NA,A	NA,1	NA,inf	NA,inf	NA,1.05386	0.000519388	0.00072629
3	chr19:49046698:G:A	49046698	NA,A	NA,G	NA,1	NA,-inf	NA,inf	NA,1.06308	0.000519154	0.000752854
3	chr19:48687108:A:G	48687108	G,G	A,A	1,1	-inf,inf	inf,inf	0.108616,1.74119	0.000518936	0.000708797
3	chr19:48486560:T:C	48486560	C,C	T,T	1,1	-inf,inf	inf,inf	0.319324,1.95689	0.000518285	0.000753427
3	chr19:49054509:G:A	49054509	A,NA	G,NA	1,NA	-inf,NA	inf,NA	1.12598,NA	0.000517237	0.000756884
3	chr19:48967450:G:A	48967450	A,NA	G,NA	1,NA	-inf,NA	inf,NA	1.18723,NA	0.000514979	0.000754308
3	chr19:48812313:G:T	48812313	T,NA	G,NA	1,NA	-inf,NA	inf,NA	0.811433,NA	0.000513392	0.000746822
3	chr19:48566366:G:A	48566366	A,A	G,G	1,1	-inf,-inf	inf,inf	0.432068,1.8525	0.000511466	0.000728368
3	chr19:48781624:C:T	48781624	NA,T	NA,C	NA,1	NA,inf	NA,inf	NA,1.13685	0.000509957	0.000759673
3	chr19:49002837:G:A	49002837	NA,A	NA,G	NA,1	NA,inf	NA,inf	NA,1.06343	0.000508497	0.00072837
3	chr19:48409064:G:A	48409064	NA,A	NA,G	NA,1	NA,inf	NA,inf	NA,1.07283	0.000506474	0.00073375
3	chr19:48978699:T:G	48978699	G,NA	T,NA	1,NA	-inf,NA	inf,NA	1.17523,NA	0.000503725	0.000737857
3	chr19:48299326:G:A	48299326	NA,A	NA,G	NA,1	NA,inf	NA,inf	NA,1.03447	0.000501449	0.000701521
3	chr19:48584035:C:T	48584035	T,T	C,C	1,1	-inf,-inf	inf,inf	0.125764,2.25748	0.000500557	0.000856589
3	chr19:48273590:T:C	48273590	C,C	T,T	1,1	-inf,inf	inf,inf	0.985144,1.4133	0.000497957	0.000738424
3	chr19:48581943:C:T	48581943	T,T	C,C	1,1	-inf,-inf	inf,inf	0.136927,2.25153	0.000495559	0.000846907
3	chr19:49108699:C:G	49108699	NA,G	NA,C	NA,1	NA,inf	NA,inf	NA,1.07131	0.000489859	0.000709093
3	chr19:48895148:C:T	48895148	T,T	C,C	1,1	inf,-inf	inf,inf	0.236131,1.794	0.000488697	0.00068924
3	chr19:48582453:C:T	48582453	T,T	C,C	1,1	-inf,-inf	inf,inf	0.175888,2.24088	0.000486986	0.000830425
3	chr19:49112081:C:A	49112081	NA,A	NA,C	NA,1	NA,-inf	NA,inf	NA,1.14592	0.000486073	0.000744042
3	chr19:48917696:A:G	48917696	NA,G	NA,A	NA,1	NA,-inf	NA,inf	NA,1.01633	0.000486039	0.000703643
3	chr19:49115818:T:C	49115818	NA,C	NA,T	NA,1	NA,-inf	NA,inf	NA,1.14254	0.000484115	0.000740922
3	chr19:48915728:T:C	48915728	NA,C	NA,T	NA,1	NA,-inf	NA,inf	NA,1.04668	0.000483877	0.00070567
3	chr19:48770760:C:T	48770760	T,T	C,C	1,1	-inf,inf	inf,inf	0.965035,0.496717	0.000483736	0.000713533
3	chr19:49180294:C:T	49180294	NA,T	NA,C	NA,1	NA,inf	NA,inf	NA,1.05728	0.000483088	0.000708754
3	chr19:48924050:G:A	48924050	A,A	G,G	1,1	inf,-inf	inf,inf	0.353753,1.69749	0.000479499	0.000716944
3	chr19:49109842:T:G	49109842	NA,G	NA,T	NA,1	NA,inf	NA,inf	NA,1.04128	0.000477232	0.000700948
3	chr19:49007761:G:A	49007761	A,A	G,G	1,1	inf,inf	inf,inf	1.58428,0.548086	0.00047593	0.00068775
3	chr19:49070875:G:A	49070875	NA,A	NA,G	NA,1	NA,-inf	NA,inf	NA,1.04134	0.000475413	0.000697943
3	chr19:48688376:G:A	48688376	NA,A	NA,G	NA,1	NA,inf	NA,inf	NA,1.23863	0.000473888	0.000692612
3	chr19:48785853:G:A	48785853	NA,A	NA,G	NA,1	NA,-inf	NA,inf	NA,0.930765	0.000471735	0.000665477
3	chr19:48582677:T:C	48582677	C,C	T,T	1,1	-inf,-inf	inf,inf	0.160609,2.22378	0.000471045	0.000803909
3	chr19:48957523:C:T	48957523	NA,T	NA,C	NA,1	NA,inf	NA,inf	NA,1.09237	0.000469942	0.000692108
3	chr19:49041750:T:A	49041750	NA,A	NA,T	NA,1	NA,inf	NA,inf	NA,1.02784	0.000469474	0.000679375
3	chr19:48763744:T:C	48763744	NA,C	NA,T	NA,1	NA,inf	NA,inf	NA,1.20281	0.000468691	0.000700843
3	chr19:48855973:G:C	48855973	C,NA	G,NA	1,NA	-inf,NA	inf,NA	0.969242,NA	0.000468657	0.00068422
3	chr19:49038393:G:A	49038393	NA,A	NA,G	NA,1	NA,inf	NA,inf	NA,1.02239	0.000468037	0.000676827
3	chr19:48907005:C:T	48907005	T,NA	C,NA	1,NA	-inf,NA	inf,NA	0.806425,NA	0.000467694	0.00068061
3	chr19:49044424:G:A	49044424	A,A	G,G	1,1	-inf,-inf	inf,inf	0.924821,1.28594	0.000462223	0.000677784
3	chr19:48530427:T:C	48530427	NA,C	NA,T	NA,1	NA,inf	NA,inf	NA,1.09385	0.000461954	0.000688159
3	chr19:48787333:T:C	48787333	NA,C	NA,T	NA,1	NA,-inf	NA,inf	NA,1.06509	0.000461164	0.000662768
3	chr19:49186043:G:A	49186043	NA,A	NA,G	NA,1	NA,-inf	NA,inf	NA,1.00598	0.00046006	0.000667126
3	chr19:48333416:G:T	48333416	T,T	G,G	1,1	inf,inf	inf,inf	1.00244,0.862735	0.000459788	0.000676382
3	chr19:48884386:A:G	48884386	NA,G	NA,A	NA,1	NA,-inf	NA,inf	NA,0.957168	0.000458239	0.000642771
3	chr19:49184628:C:T	49184628	NA,T	NA,C	NA,1	NA,inf	NA,inf	NA,0.9924	0.000453534	0.000655357
3	chr19:49026144:G:A	49026144	NA,A	NA,G	NA,1	NA,inf	NA,inf	NA,1.02436	0.000453484	0.00065734
3	chr19:49005354:GCTC:G	49005354	G,NA	GCTC,NA	1,NA	inf,NA	inf,NA	1.10221,NA	0.000452727	0.000661833
3	chr19:48766973:G:A	48766973	A,A	G,G	1,1	-inf,inf	inf,inf	0.915767,0.553384	0.00045176	0.000669508
3	chr19:48582168:G:C	48582168	C,C	G,G	1,1	-inf,-inf	inf,inf	0.145292,2.19978	0.000451152	0.000769367
3	chr19:48465759:G:A	48465759	NA,A	NA,G	NA,1	NA,-inf	NA,inf	NA,1.02509	0.000450659	0.000658961
3	chr19:49041001:C:G	49041001	NA,G	NA,C	NA,1	NA,inf	NA,inf	NA,0.99739	0.000447218	0.000645872
3	chr19:48240448:A:G	48240448	NA,G	NA,A	NA,1	NA,inf	NA,inf	NA,1.00761	0.000447178	0.000648174
3	chr19:49043054:A:C	49043054	NA,C	NA,A	NA,1	NA,inf	NA,inf	NA,0.999222	0.000446537	0.000646262
3	chr19:48300261:C:T	48300261	NA,T	NA,C	NA,1	NA,inf	NA,inf	NA,0.965446	0.000446522	0.000625245
3	chr19:48975666:G:A	48975666	A,A	G,G	1,1	-inf,inf	inf,inf	1.33079,0.801199	0.000445469	0.0006284
3	chr19:48510845:C:T	48510845	NA,T	NA,C	NA,1	NA,inf	NA,inf	NA,1.05206	0.000444779	0.000656257
3	chr19:49178104:G:A	49178104	NA,A	NA,G	NA,1	NA,inf	NA,inf	NA,1.01635	0.000444041	0.000652541
3	chr19:48902956:T:C	48902956	C,C	T,T	1,1	-inf,-inf	inf,inf	0.216908,1.6811	0.000442037	0.00066713
3	chr19:48381283:G:A	48381283	NA,A	NA,G	NA,1	NA,-inf	NA,inf	NA,1.04659	0.000441409	0.00064922
3	chr19:49163779:G:A	49163779	NA,A	NA,G	NA,1	NA,inf	NA,inf	NA,0.991602	0.000440963	0.000640947
3	chr19:48297796:G:A	48297796	NA,A	NA,G	NA,1	NA,inf	NA,inf	NA,0.962864	0.000439652	0.000616914
3	chr19:48875491:T:C	48875491	NA,C	NA,T	NA,1	NA,-inf	NA,inf	NA,0.99156	0.000438966	0.000627669
3	chr19:49052442:C:A	49052442	A,A	C,C	1,1	-inf,inf	inf,inf	1.72258,0.535121	0.000438584	0.000666209
3	chr19:48582642:A:G	48582642	G,G	A,A	1,1	-inf,-inf	inf,inf	0.139193,2.17781	0.000435627	0.000740798
3	chr19:48604191:C:G	48604191	NA,G	NA,C	NA,1	NA,inf	NA,inf	NA,0.839195	0.000434166	0.000636445
3	chr19:48364956:G:A	48364956	NA,A	NA,G	NA,1	NA,inf	NA,inf	NA,0.994078	0.000431664	0.000621934
3	chr19:48546372:G:T	48546372	T,T	G,G	1,1	inf,inf	inf,inf	2.00204,0.822949	0.000431355	0.000660754
3	chr19:48957689:C:G	48957689	G,G	C,C	1,1	inf,-inf	inf,inf	0.687943,1.48533	0.000429775	0.000615879
3	chr19:48416212:C:T	48416212	NA,T	NA,C	NA,1	NA,inf	NA,inf	NA,1.03654	0.000429713	0.000622233
3	chr19:48532346:C:T	48532346	NA,T	NA,C	NA,1	NA,inf	NA,inf	NA,1.02514	0.000429604	0.000601092
3	chr19:48755303:G:C	48755303	C,C	G,G	1,1	inf,-inf	inf,inf	1.77599,0.702695	0.00042871	0.000633899
3	chr19:48496577:G:A	48496577	NA,A	NA,G	NA,1	NA,inf	NA,inf	NA,1.02921	0.000428595	0.000632463
3	chr19:48501087:G:A	48501087	NA,A	NA,G	NA,1	NA,inf	NA,inf	NA,1.02921	0.000428595	0.000632463
3	chr19:48497181:G:T	48497181	NA,T	NA,G	NA,1	NA,inf	NA,inf	NA,1.02921	0.000428595	0.000632463
3	chr19:48977799:C:G	48977799	G,NA	C,NA	1,NA	-inf,NA	inf,NA	1.07264,NA	0.000425573	0.000623273
3	chr19:48534859:G:C	48534859	NA,C	NA,G	NA,1	NA,inf	NA,inf	NA,1.01527	0.000423852	0.000592878
3	chr19:48322041:A:C	48322041	C,C	A,A	1,1	inf,inf	inf,inf	0.886594,0.951127	0.00042371	0.000626473
3	chr19:48932466:G:A	48932466	NA,A	NA,G	NA,1	NA,-inf	NA,inf	NA,0.971608	0.000423268	0.000614659
3	chr19:49024252:G:A	49024252	NA,A	NA,G	NA,1	NA,-inf	NA,inf	NA,1.11387	0.000421731	0.000677367
3	chr19:49128212:T:C	49128212	C,NA	T,NA	1,NA	inf,NA	inf,NA	0.877151,NA	0.000421152	0.00061426
3	chr19:48699514:T:G	48699514	NA,G	NA,T	NA,1	NA,inf	NA,inf	NA,0.651945	0.000420824	0.000641152
3	chr19:49187119:G:A	49187119	NA,A	NA,G	NA,1	NA,inf	NA,inf	NA,0.923161	0.000419465	0.000600005
3	chr19:49031779:T:C	49031779	NA,C	NA,T	NA,1	NA,-inf	NA,inf	NA,0.934331	0.000419071	0.000604463
3	chr19:48627315:A:G	48627315	NA,G	NA,A	NA,1	NA,inf	NA,inf	NA,0.983064	0.000415668	0.000613344
3	chr19:49171196:A:G	49171196	NA,G	NA,A	NA,1	NA,-inf	NA,inf	NA,1.01587	0.000414115	0.000620086
3	chr19:49031807:T:C	49031807	NA,C	NA,T	NA,1	NA,-inf	NA,inf	NA,0.92752	0.000414061	0.000597312
3	chr19:48553569:T:C	48553569	C,C	T,T	1,1	-inf,-inf	inf,inf	2.29456,0.0798409	0.000413785	0.000607755
3	chr19:48383178:G:T	48383178	NA,T	NA,G	NA,1	NA,-inf	NA,inf	NA,1.00948	0.000413386	0.000608383
3	chr19:49086326:T:C	49086326	NA,C	NA,T	NA,1	NA,-inf	NA,inf	NA,0.939457	0.000413181	0.000601936
3	chr19:48227781:T:C	48227781	NA,C	NA,T	NA,1	NA,inf	NA,inf	NA,0.910445	0.000412492	0.000585499
3	chr19:49051401:C:G	49051401	G,G	C,C	1,1	-inf,-inf	inf,inf	0.550587,1.397	0.000412081	0.000562373
3	chr19:48927424:A:G	48927424	NA,G	NA,A	NA,1	NA,-inf	NA,inf	NA,0.945432	0.000410099	0.000594013
3	chr19:48532039:C:T	48532039	NA,T	NA,C	NA,1	NA,inf	NA,inf	NA,0.99661	0.000409732	0.000573711
3	chr19:48522323:T:G	48522323	NA,G	NA,T	NA,1	NA,inf	NA,inf	NA,0.990903	0.000409616	0.000575246
3	chr19:48646350:G:A	48646350	NA,A	NA,G	NA,1	NA,-inf	NA,inf	NA,1.98002	0.000408954	0.00137891
3	chr19:48483652:A:G	48483652	G,NA	A,NA	1,NA	inf,NA	inf,NA	1.03445,NA	0.00040877	0.000598104
3	chr19:48834187:G:GT	48834187	NA,GT	NA,G	NA,1	NA,-inf	NA,inf	NA,0.969781	0.000405435	0.000589339
3	chr19:48381579:AG:A	48381579	NA,A	NA,AG	NA,1	NA,-inf	NA,inf	NA,0.997034	0.000405164	0.000595942
3	chr19:49011063:C:T	49011063	NA,T	NA,C	NA,1	NA,-inf	NA,inf	NA,0.953706	0.000404037	0.000598813
3	chr19:48710362:G:A	48710362	NA,A	NA,G	NA,1	NA,inf	NA,inf	NA,1.14489	0.000402592	0.000594129
3	chr19:48482322:A:G	48482322	G,G	A,A	1,1	-inf,-inf	inf,inf	0.047019,1.93499	0.000402065	0.000611238
3	chr19:49008479:C:T	49008479	T,T	C,C	1,1	inf,inf	inf,inf	1.78075,0.00950626	0.000398907	0.00057812
3	chr19:48812557:G:T	48812557	T,NA	G,NA	1,NA	-inf,NA	inf,NA	1.15288,NA	0.000397633	0.000585095
3	chr19:48559572:T:C	48559572	NA,C	NA,T	NA,1	NA,-inf	NA,inf	NA,0.989676	0.000397551	0.000600926
3	chr19:48887544:T:C	48887544	NA,C	NA,T	NA,1	NA,-inf	NA,inf	NA,0.975934	0.000397142	0.000588355
3	chr19:48576797:T:C	48576797	NA,C	NA,T	NA,1	NA,-inf	NA,inf	NA,0.964664	0.000396841	0.000573044
3	chr19:48275657:A:G	48275657	G,G	A,A	1,1	-inf,inf	inf,inf	1.01169,1.25338	0.000396788	0.000584638
3	chr19:49004321:T:C	49004321	C,C	T,T	1,1	inf,inf	inf,inf	1.52724,0.526978	0.00039525	0.000570685
3	chr19:48927887:G:T	48927887	T,NA	G,NA	1,NA	-inf,NA	inf,NA	1.12481,NA	0.00039373	0.000579096
3	chr19:49154166:A:G	49154166	NA,G	NA,A	NA,1	NA,-inf	NA,inf	NA,0.892686	0.000393134	0.000571717
3	chr19:48588258:C:A	48588258	NA,A	NA,C	NA,1	NA,inf	NA,inf	NA,0.984054	0.000392955	0.000582192
3	chr19:49049007:C:G	49049007	G,NA	C,NA	1,NA	-inf,NA	inf,NA	0.931733,NA	0.000392567	0.000572879
3	chr19:49043742:G:A	49043742	NA,A	NA,G	NA,1	NA,inf	NA,inf	NA,0.965601	0.000392524	0.000582908
3	chr19:48497136:A:G	48497136	G,NA	A,NA	1,NA	-inf,NA	inf,NA	1.01837,NA	0.000391992	0.000572279
3	chr19:49029142:C:A	49029142	NA,A	NA,C	NA,1	NA,-inf	NA,inf	NA,0.881421	0.00039076	0.000559974
3	chr19:48764481:G:A	48764481	A,A	G,G	1,1	-inf,inf	inf,inf	0.98148,0.205111	0.000390725	0.000569137
3	chr19:48554112:C:A	48554112	NA,A	NA,C	NA,1	NA,-inf	NA,inf	NA,0.975347	0.000389334	0.000589049
3	chr19:49051665:T:A	49051665	A,NA	T,NA	1,NA	-inf,NA	inf,NA	0.936798,NA	0.000389205	0.000568097
3	chr19:48571321:C:T	48571321	NA,T	NA,C	NA,1	NA,inf	NA,inf	NA,1.01868	0.000388848	0.000567415
3	chr19:49051529:T:C	49051529	NA,C	NA,T	NA,1	NA,inf	NA,inf	NA,0.911937	0.000388638	0.000545691
3	chr19:49029750:T:C	49029750	NA,C	NA,T	NA,1	NA,-inf	NA,inf	NA,0.889117	0.000387646	0.000559129
3	chr19:48977280:A:G	48977280	NA,G	NA,A	NA,1	NA,inf	NA,inf	NA,0.961392	0.000387445	0.000573158
3	chr19:49173505:C:T	49173505	NA,T	NA,C	NA,1	NA,-inf	NA,inf	NA,0.969876	0.000386616	0.000577659
3	chr19:48976954:C:A	48976954	NA,A	NA,C	NA,1	NA,inf	NA,inf	NA,0.959533	0.00038659	0.000571953
3	chr19:48976720:A:T	48976720	NA,T	NA,A	NA,1	NA,inf	NA,inf	NA,0.794593	0.000386096	0.000540555
3	chr19:48463108:C:G	48463108	NA,G	NA,C	NA,1	NA,inf	NA,inf	NA,0.988181	0.000384522	0.000568353
3	chr19:48475891:G:A	48475891	NA,A	NA,G	NA,1	NA,inf	NA,inf	NA,0.944628	0.000383954	0.000562462
3	chr19:48983741:C:T	48983741	NA,T	NA,C	NA,1	NA,inf	NA,inf	NA,0.929752	0.000383924	0.000561434
3	chr19:48797243:G:A	48797243	NA,A	NA,G	NA,1	NA,inf	NA,inf	NA,0.939402	0.000381794	0.000566579
3	chr19:48553517:C:T	48553517	NA,T	NA,C	NA,1	NA,inf	NA,inf	NA,0.903509	0.000381419	0.000550449
3	chr19:48901110:CCTGACT:C	48901110	C,C	CCTGACT,CCTGACT	1,1	inf,-inf	inf,inf	0.0705413,1.67327	0.00038136	0.000541136
3	chr19:48764480:G:C	48764480	C,C	G,G	1,1	-inf,inf	inf,inf	0.930876,0.351713	0.000381237	0.000559953
3	chr19:48552156:G:A	48552156	NA,A	NA,G	NA,1	NA,-inf	NA,inf	NA,0.931972	0.000380453	0.000553925
3	chr19:48434609:T:C	48434609	NA,C	NA,T	NA,1	NA,inf	NA,inf	NA,0.720629	0.000380449	0.000508928
3	chr19:48356067:C:T	48356067	NA,T	NA,C	NA,1	NA,-inf	NA,inf	NA,0.871927	0.000379942	0.000543942
3	chr19:48505941:G:C	48505941	NA,C	NA,G	NA,1	NA,-inf	NA,inf	NA,0.898207	0.00037857	0.000544032
3	chr19:48239687:A:G	48239687	NA,G	NA,A	NA,1	NA,inf	NA,inf	NA,0.860308	0.000378379	0.000537316
3	chr19:48900279:G:T	48900279	NA,T	NA,G	NA,1	NA,inf	NA,inf	NA,0.850702	0.000377876	0.000534149
3	chr19:48238781:T:C	48238781	NA,C	NA,T	NA,1	NA,inf	NA,inf	NA,0.856844	0.000376176	0.000534278
3	chr19:48555906:A:AT	48555906	NA,AT	NA,A	NA,1	NA,-inf	NA,inf	NA,0.96617	0.000375408	0.000553232
3	chr19:48772925:A:G	48772925	NA,G	NA,A	NA,1	NA,-inf	NA,inf	NA,0.836241	0.000374966	0.000535334
3	chr19:49031306:G:GTC	49031306	NA,GTC	NA,G	NA,1	NA,-inf	NA,inf	NA,0.867339	0.000373765	0.000538043
3	chr19:48840030:C:T	48840030	T,NA	C,NA	1,NA	-inf,NA	inf,NA	1.05519,NA	0.00037305	0.00054762
3	chr19:48229235:A:G	48229235	NA,G	NA,A	NA,1	NA,inf	NA,inf	NA,0.850808	0.000372175	0.000528792
3	chr19:48226080:C:A	48226080	NA,A	NA,C	NA,1	NA,inf	NA,inf	NA,0.846877	0.000372056	0.000526025
3	chr19:49049969:G:C	49049969	NA,C	NA,G	NA,1	NA,inf	NA,inf	NA,0.891507	0.000371513	0.000539045
3	chr19:48303569:C:T	48303569	T,NA	C,NA	1,NA	-inf,NA	inf,NA	1.12353,NA	0.000371303	0.000543658
3	chr19:48960456:C:T	48960456	NA,T	NA,C	NA,1	NA,inf	NA,inf	NA,0.819698	0.000370345	0.000526323
3	chr19:49003133:T:C	49003133	C,C	T,T	1,1	inf,inf	inf,inf	1.7098,0.150464	0.000369448	0.000535046
3	chr19:49022233:C:T	49022233	NA,T	NA,C	NA,1	NA,-inf	NA,inf	NA,0.903367	0.000368322	0.000547636
3	chr19:48885397:C:A	48885397	A,A	C,C	1,1	-inf,-inf	inf,inf	0.0626619,1.58142	0.000367901	0.000529866
3	chr19:48305925:G:A	48305925	NA,A	NA,G	NA,1	NA,-inf	NA,inf	NA,0.897218	0.000367867	0.000533306
3	chr19:49034825:TTTA:T	49034825	NA,T	NA,TTTA	NA,1	NA,inf	NA,inf	NA,0.882516	0.000367144	0.000530388
3	chr19:48229258:T:TA	48229258	NA,TA	NA,T	NA,1	NA,inf	NA,inf	NA,0.841047	0.000365944	0.000519989
3	chr19:48407555:G:A	48407555	NA,A	NA,G	NA,1	NA,inf	NA,inf	NA,0.906807	0.000364699	0.000530404
3	chr19:48976194:G:A	48976194	NA,A	NA,G	NA,1	NA,inf	NA,inf	NA,0.924088	0.000364489	0.000539082
3	chr19:48574950:T:C	48574950	NA,C	NA,T	NA,1	NA,inf	NA,inf	NA,0.835225	0.000364009	0.000521358
3	chr19:48976286:C:A	48976286	NA,A	NA,C	NA,1	NA,inf	NA,inf	NA,0.923034	0.000363805	0.000538078
3	chr19:48975463:C:T	48975463	NA,T	NA,C	NA,1	NA,inf	NA,inf	NA,0.923034	0.000363805	0.000538078
3	chr19:48217553:T:C	48217553	NA,C	NA,T	NA,1	NA,inf	NA,inf	NA,0.872712	0.000363739	0.00053258
3	chr19:49004866:G:A	49004866	A,A	G,G	1,1	inf,inf	inf,inf	1.65699,0.21792	0.000363634	0.000527897
3	chr19:48788406:A:T	48788406	NA,T	NA,A	NA,1	NA,inf	NA,inf	NA,0.284998	0.000363412	0.000438164
3	chr19:48589644:A:G	48589644	NA,G	NA,A	NA,1	NA,-inf	NA,inf	NA,0.879945	0.000363374	0.000523596
3	chr19:48976188:C:A	48976188	NA,A	NA,C	NA,1	NA,inf	NA,inf	NA,0.922275	0.000363325	0.000537371
3	chr19:48975801:C:CTGTAGTCCCAGCTA	48975801	NA,CTGTAGTCCCAGCTA	NA,C	NA,1	NA,inf	NA,inf	NA,0.922544	0.000363284	0.000537409
3	chr19:48976063:T:G	48976063	NA,G	NA,T	NA,1	NA,inf	NA,inf	NA,0.920945	0.000362545	0.000536212
3	chr19:48976576:C:T	48976576	NA,T	NA,C	NA,1	NA,inf	NA,inf	NA,0.920967	0.000362531	0.00053619
3	chr19:48975799:T:TG	48975799	NA,TG	NA,T	NA,1	NA,inf	NA,inf	NA,0.921463	0.000362326	0.000536037
3	chr19:48228400:T:C	48228400	NA,C	NA,T	NA,1	NA,inf	NA,inf	NA,0.83493	0.000362074	0.000514565
3	chr19:48228193:G:C	48228193	NA,C	NA,G	NA,1	NA,inf	NA,inf	NA,0.83493	0.000362074	0.000514565
3	chr19:49042297:C:T	49042297	NA,T	NA,C	NA,1	NA,-inf	NA,inf	NA,0.858702	0.000361186	0.000524728
3	chr19:48923231:T:C	48923231	C,C	T,T	1,1	-inf,inf	inf,inf	1.79914,0.489326	0.000361055	0.000541501
3	chr19:48237024:T:C	48237024	NA,C	NA,T	NA,1	NA,inf	NA,inf	NA,0.833637	0.000361006	0.000513109
3	chr19:48577475:C:T	48577475	T,T	C,C	1,1	inf,inf	inf,inf	0.0672906,1.60086	0.00036023	0.000519041
3	chr19:48237914:A:G	48237914	NA,G	NA,A	NA,1	NA,inf	NA,inf	NA,0.83114	0.000360111	0.00051165
3	chr19:49003073:C:A	49003073	A,A	C,C	1,1	inf,inf	inf,inf	1.6836,0.141444	0.000360026	0.000521543
3	chr19:48856767:C:T	48856767	NA,T	NA,C	NA,1	NA,inf	NA,inf	NA,1.00484	0.000359226	0.000539788
3	chr19:48782114:G:T	48782114	NA,T	NA,G	NA,1	NA,-inf	NA,inf	NA,0.836704	0.00035897	0.000518709
3	chr19:48229279:T:C	48229279	NA,C	NA,T	NA,1	NA,inf	NA,inf	NA,0.82863	0.000358139	0.000509047
3	chr19:48909248:TA:T	48909248	T,NA	TA,NA	1,NA	inf,NA	inf,NA	0.930144,NA	0.000357948	0.00052448
3	chr19:49021169:G:A	49021169	NA,A	NA,G	NA,1	NA,-inf	NA,inf	NA,0.880334	0.000357065	0.000529052
3	chr19:49042544:G:C	49042544	NA,C	NA,G	NA,1	NA,inf	NA,inf	NA,0.597448	0.000357035	0.000467243
3	chr19:49017606:A:C	49017606	C,C	A,A	1,1	inf,-inf	inf,inf	1.58004,0.346326	0.000356548	0.00052041
3	chr19:48239210:G:A	48239210	NA,A	NA,G	NA,1	NA,inf	NA,inf	NA,0.82452	0.000356001	0.00050589
3	chr19:48957463:C:T	48957463	T,NA	C,NA	1,NA	-inf,NA	inf,NA	0.873493,NA	0.000354968	0.000519081
3	chr19:48238901:T:C	48238901	NA,C	NA,T	NA,1	NA,inf	NA,inf	NA,0.822061	0.000354711	0.000504011
3	chr19:48252840:T:C	48252840	C,NA	T,NA	1,NA	-inf,NA	inf,NA	1.0436,NA	0.000354574	0.00051984
3	chr19:48569769:T:G	48569769	NA,G	NA,T	NA,1	NA,inf	NA,inf	NA,0.959964	0.000354097	0.000516608
3	chr19:48241088:T:C	48241088	C,C	T,T	1,1	-inf,-inf	inf,inf	0.481076,1.46037	0.000354088	0.000504283
3	chr19:48297790:T:C	48297790	C,C	T,T	1,1	inf,-inf	inf,inf	1.26363,0.237667	0.000352907	0.000501931
3	chr19:49116224:G:C	49116224	NA,C	NA,G	NA,1	NA,inf	NA,inf	NA,0.835569	0.000352752	0.000510226
3	chr19:49200215:C:T	49200215	NA,T	NA,C	NA,1	NA,inf	NA,inf	NA,0.815062	0.00035246	0.000502399
3	chr19:48238359:T:C	48238359	NA,C	NA,T	NA,1	NA,inf	NA,inf	NA,0.815293	0.000350482	0.00049814
3	chr19:49004285:A:G	49004285	G,G	A,A	1,1	inf,inf	inf,inf	1.68045,0.152824	0.000348767	0.000505103
3	chr19:49006540:G:T	49006540	T,T	G,G	1,1	inf,inf	inf,inf	1.60965,0.263251	0.000348744	0.000506429
3	chr19:48663286:C:T	48663286	NA,T	NA,C	NA,1	NA,-inf	NA,inf	NA,0.866422	0.00034816	0.000502849
3	chr19:48230606:A:G	48230606	NA,G	NA,A	NA,1	NA,inf	NA,inf	NA,0.811975	0.000347767	0.000494639
3	chr19:48289130:T:C	48289130	NA,C	NA,T	NA,1	NA,inf	NA,inf	NA,0.853649	0.000345961	0.000493002
3	chr19:48230048:T:G	48230048	NA,G	NA,T	NA,1	NA,inf	NA,inf	NA,0.80948	0.00034592	0.000492115
3	chr19:48670406:C:T	48670406	NA,T	NA,C	NA,1	NA,inf	NA,inf	NA,0.863109	0.000345534	0.000509735
3	chr19:49156132:T:C	49156132	NA,C	NA,T	NA,1	NA,inf	NA,inf	NA,0.883284	0.000345197	0.000510729
3	chr19:49045102:C:T	49045102	T,NA	C,NA	1,NA	-inf,NA	inf,NA	0.840943,NA	0.00034516	0.000504018
3	chr19:48858516:A:G	48858516	NA,G	NA,A	NA,1	NA,inf	NA,inf	NA,0.858357	0.000344389	0.000504137
3	chr19:48414160:T:C	48414160	NA,C	NA,T	NA,1	NA,-inf	NA,inf	NA,0.874689	0.000344107	0.000500275
3	chr19:48648066:T:G	48648066	NA,G	NA,T	NA,1	NA,-inf	NA,inf	NA,1.82937	0.000343657	0.00108063
3	chr19:49137154:G:A	49137154	NA,A	NA,G	NA,1	NA,-inf	NA,inf	NA,0.828331	0.00034309	0.000498723
3	chr19:48236119:A:G	48236119	NA,G	NA,A	NA,1	NA,inf	NA,inf	NA,0.802989	0.000342178	0.000486749
3	chr19:49177967:A:G	49177967	NA,G	NA,A	NA,1	NA,inf	NA,inf	NA,0.814236	0.000341812	0.000492332
3	chr19:48300127:G:A	48300127	A,A	G,G	1,1	inf,-inf	inf,inf	1.32837,0.129041	0.000341575	0.000489075
3	chr19:48900668:T:C	48900668	C,NA	T,NA	1,NA	-inf,NA	inf,NA	0.890882,NA	0.000341526	0.000499934
3	chr19:48237230:T:C	48237230	NA,C	NA,T	NA,1	NA,inf	NA,inf	NA,0.802146	0.000341492	0.000485833
3	chr19:48392700:A:G	48392700	G,G	A,A	1,1	-inf,-inf	inf,inf	1.3711,0.932354	0.00034133	0.000510407
3	chr19:49018818:A:T	49018818	T,T	A,A	1,1	inf,-inf	inf,inf	1.5213,0.354711	0.000341279	0.000488279
3	chr19:48643697:C:T	48643697	NA,T	NA,C	NA,1	NA,-inf	NA,inf	NA,1.81975	0.000339829	0.00106385
3	chr19:49195480:C:T	49195480	NA,T	NA,C	NA,1	NA,inf	NA,inf	NA,0.815075	0.000339818	0.000490128
3	chr19:48241129:T:C	48241129	NA,C	NA,T	NA,1	NA,inf	NA,inf	NA,0.835789	0.000339781	0.000492468
3	chr19:48513885:A:G	48513885	NA,G	NA,A	NA,1	NA,inf	NA,inf	NA,0.846173	0.000339191	0.000484102
3	chr19:48611191:C:T	48611191	T,T	C,C	1,1	inf,-inf	inf,inf	2.48527,0.242943	0.000339007	0.000533053
3	chr19:48229864:A:G	48229864	NA,G	NA,A	NA,1	NA,inf	NA,inf	NA,0.795459	0.000338069	0.000480916
3	chr19:49181011:A:G	49181011	NA,G	NA,A	NA,1	NA,-inf	NA,inf	NA,0.888945	0.000337592	0.000503797
3	chr19:49106971:C:T	49106971	NA,T	NA,C	NA,1	NA,-inf	NA,inf	NA,0.840288	0.000337254	0.000490928
3	chr19:48235883:G:A	48235883	NA,A	NA,G	NA,1	NA,inf	NA,inf	NA,0.793096	0.000336687	0.000478945
3	chr19:49086840:G:A	49086840	A,NA	G,NA	1,NA	inf,NA	inf,NA	0.889568,NA	0.000336464	0.000492589
3	chr19:48297775:C:T	48297775	NA,T	NA,C	NA,1	NA,-inf	NA,inf	NA,0.843051	0.000335953	0.000487187
3	chr19:48302720:C:T	48302720	NA,T	NA,C	NA,1	NA,-inf	NA,inf	NA,0.843051	0.000335953	0.000487187
3	chr19:48441033:G:A	48441033	NA,A	NA,G	NA,1	NA,inf	NA,inf	NA,0.770563	0.000335211	0.000480222
3	chr19:48619017:G:A	48619017	NA,A	NA,G	NA,1	NA,-inf	NA,inf	NA,1.8317	0.000335149	0.00106229
3	chr19:49012186:A:C	49012186	NA,C	NA,A	NA,1	NA,inf	NA,inf	NA,0.855551	0.000335093	0.000489498
3	chr19:48584911:C:T	48584911	T,T	C,C	1,1	inf,inf	inf,inf	0.764086,1.63131	0.000334513	0.000500437
3	chr19:49179213:G:A	49179213	NA,A	NA,G	NA,1	NA,-inf	NA,inf	NA,0.879662	0.000333866	0.000497915
3	chr19:49014770:G:A	49014770	NA,A	NA,G	NA,1	NA,inf	NA,inf	NA,0.821581	0.000333729	0.000479765
3	chr19:48870124:G:A	48870124	NA,A	NA,G	NA,1	NA,inf	NA,inf	NA,0.800877	0.000333346	0.000477828
3	chr19:48229913:A:G	48229913	NA,G	NA,A	NA,1	NA,inf	NA,inf	NA,0.787128	0.000332993	0.00047393
3	chr19:48238477:A:G	48238477	NA,G	NA,A	NA,1	NA,inf	NA,inf	NA,0.792161	0.000332953	0.00047402
3	chr19:48976635:G:A	48976635	NA,A	NA,G	NA,1	NA,inf	NA,inf	NA,0.703992	0.000332738	0.000463728
3	chr19:48300477:G:C	48300477	NA,C	NA,G	NA,1	NA,-inf	NA,inf	NA,0.83736	0.000332703	0.000482519
3	chr19:48720010:C:T	48720010	NA,T	NA,C	NA,1	NA,inf	NA,inf	NA,0.89666	0.000332607	0.000481971
3	chr19:48891644:G:A	48891644	NA,A	NA,G	NA,1	NA,inf	NA,inf	NA,0.775601	0.000332513	0.000470802
3	chr19:48975318:T:C	48975318	NA,C	NA,T	NA,1	NA,inf	NA,inf	NA,0.868204	0.000332184	0.000491171
3	chr19:48774893:C:T	48774893	NA,T	NA,C	NA,1	NA,inf	NA,inf	NA,0.979876	0.000332052	0.000522229
3	chr19:48487422:G:A	48487422	A,A	G,G	1,1	-inf,inf	inf,inf	0.317803,1.71914	0.000331153	0.000481533
3	chr19:48289038:A:G	48289038	NA,G	NA,A	NA,1	NA,-inf	NA,inf	NA,0.893585	0.00033087	0.000490736
3	chr19:48231685:T:C	48231685	NA,C	NA,T	NA,1	NA,inf	NA,inf	NA,0.781834	0.00032994	0.000469619
3	chr19:48234299:C:T	48234299	NA,T	NA,C	NA,1	NA,inf	NA,inf	NA,0.781834	0.00032994	0.000469619
3	chr19:48231258:T:C	48231258	NA,C	NA,T	NA,1	NA,inf	NA,inf	NA,0.781834	0.00032994	0.000469619
3	chr19:48235078:CA:C	48235078	NA,C	NA,CA	NA,1	NA,inf	NA,inf	NA,0.781834	0.00032994	0.000469619
3	chr19:49137578:C:T	49137578	NA,T	NA,C	NA,1	NA,inf	NA,inf	NA,0.780572	0.000329468	0.000457772
3	chr19:48586330:C:A	48586330	NA,A	NA,C	NA,1	NA,inf	NA,inf	NA,0.815817	0.000329275	0.000475105
3	chr19:48721457:A:G	48721457	NA,G	NA,A	NA,1	NA,inf	NA,inf	NA,0.652795	0.000328722	0.00051545
3	chr19:48919514:A:G	48919514	G,G	A,A	1,1	inf,inf	inf,inf	1.10713,1.03311	0.000327992	0.000487696
3	chr19:49163004:C:T	49163004	T,NA	C,NA	1,NA	inf,NA	inf,NA	0.800044,NA	0.000327867	0.000479163
3	chr19:49003862:C:T	49003862	T,T	C,C	1,1	inf,inf	inf,inf	1.5008,0.374843	0.000327597	0.000476003
3	chr19:48233276:T:C	48233276	NA,C	NA,T	NA,1	NA,inf	NA,inf	NA,0.777166	0.000327301	0.000465921
3	chr19:49050633:C:T	49050633	NA,T	NA,C	NA,1	NA,inf	NA,inf	NA,0.792801	0.000326969	0.000469234
3	chr19:48230006:A:G	48230006	NA,G	NA,A	NA,1	NA,inf	NA,inf	NA,0.776102	0.000326962	0.00046541
3	chr19:48584499:G:A	48584499	NA,A	NA,G	NA,1	NA,-inf	NA,inf	NA,0.845047	0.000326889	0.000472966
3	chr19:48657762:G:A	48657762	NA,A	NA,G	NA,1	NA,-inf	NA,inf	NA,0.754211	0.00032602	0.000488974
3	chr19:48520216:A:G	48520216	NA,G	NA,A	NA,1	NA,-inf	NA,inf	NA,0.846001	0.000325849	0.000486708
3	chr19:48579172:T:C	48579172	NA,C	NA,T	NA,1	NA,inf	NA,inf	NA,0.776621	0.000325683	0.000468401
3	chr19:48315342:C:T	48315342	NA,T	NA,C	NA,1	NA,-inf	NA,inf	NA,0.823137	0.000325177	0.000471591
3	chr19:49005008:A:G	49005008	G,G	A,A	1,1	inf,inf	inf,inf	1.6376,0.161154	0.00032506	0.00047074
3	chr19:48234206:T:C	48234206	NA,C	NA,T	NA,1	NA,inf	NA,inf	NA,0.773117	0.000325042	0.000462749
3	chr19:49008402:G:A	49008402	A,A	G,G	1,1	inf,inf	inf,inf	1.66289,0.0603109	0.000324414	0.000470043
3	chr19:49192982:C:G	49192982	NA,G	NA,C	NA,1	NA,inf	NA,inf	NA,0.83278	0.000324407	0.000480486
3	chr19:48218631:G:A	48218631	NA,A	NA,G	NA,1	NA,inf	NA,inf	NA,0.86906	0.00032434	0.000474904
3	chr19:49026462:G:C	49026462	NA,C	NA,G	NA,1	NA,inf	NA,inf	NA,0.788118	0.000322237	0.000463481
3	chr19:48293279:C:T	48293279	NA,T	NA,C	NA,1	NA,-inf	NA,inf	NA,0.816514	0.000322094	0.000466708
3	chr19:48883239:A:G	48883239	NA,G	NA,A	NA,1	NA,inf	NA,inf	NA,0.753909	0.00032148	0.000455495
3	chr19:48519760:C:A	48519760	NA,A	NA,C	NA,1	NA,inf	NA,inf	NA,0.847815	0.000321336	0.000453904
3	chr19:48366839:A:G	48366839	G,NA	A,NA	1,NA	-inf,NA	inf,NA	1.0366,NA	0.000321135	0.000470251
3	chr19:48886167:G:A	48886167	A,A	G,G	1,1	inf,-inf	inf,inf	0.0887056,1.58178	0.000320078	0.000461977
3	chr19:49201992:G:A	49201992	NA,A	NA,G	NA,1	NA,inf	NA,inf	NA,0.775209	0.000319841	0.000461609
3	chr19:48514224:G:A	48514224	NA,A	NA,G	NA,1	NA,inf	NA,inf	NA,0.811249	0.000319384	0.000456537
3	chr19:48293366:C:T	48293366	T,T	C,C	1,1	inf,inf	inf,inf	1.27679,0.146108	0.000319226	0.000463812
3	chr19:48489650:G:A	48489650	NA,A	NA,G	NA,1	NA,-inf	NA,inf	NA,0.763345	0.000318864	0.000471412
3	chr19:48206012:C:T	48206012	NA,T	NA,C	NA,1	NA,inf	NA,inf	NA,0.848937	0.000318387	0.000464536
3	chr19:48205118:A:G	48205118	NA,G	NA,A	NA,1	NA,inf	NA,inf	NA,0.848937	0.000318387	0.000464536
3	chr19:49038920:T:C	49038920	NA,C	NA,T	NA,1	NA,inf	NA,inf	NA,0.775594	0.000318241	0.000458678
3	chr19:49026004:G:A	49026004	NA,A	NA,G	NA,1	NA,inf	NA,inf	NA,0.790322	0.000317419	0.000456036
3	chr19:48695707:C:T	48695707	NA,T	NA,C	NA,1	NA,-inf	NA,inf	NA,0.758775	0.000317249	0.000459625
3	chr19:49050010:C:T	49050010	NA,T	NA,C	NA,1	NA,-inf	NA,inf	NA,0.773194	0.000317213	0.000459282
3	chr19:48218249:T:C	48218249	NA,C	NA,T	NA,1	NA,-inf	NA,inf	NA,0.792805	0.000316365	0.000464765
3	chr19:49023846:C:T	49023846	NA,T	NA,C	NA,1	NA,inf	NA,inf	NA,0.774748	0.00031547	0.000453602
3	chr19:48788879:A:G	48788879	NA,G	NA,A	NA,1	NA,-inf	NA,inf	NA,0.771193	0.000315046	0.000446435
3	chr19:49057845:G:A	49057845	NA,A	NA,G	NA,1	NA,inf	NA,inf	NA,0.775557	0.00031455	0.000452211
3	chr19:48924489:A:G	48924489	G,G	A,A	1,1	-inf,-inf	inf,inf	0.192,1.51829	0.000314201	0.000451082
3	chr19:49016263:G:A	49016263	NA,A	NA,G	NA,1	NA,inf	NA,inf	NA,0.785358	0.000313788	0.000451353
3	chr19:48349768:T:C	48349768	NA,C	NA,T	NA,1	NA,inf	NA,inf	NA,0.808269	0.000313544	0.000451997
3	chr19:48451648:G:A	48451648	NA,A	NA,G	NA,1	NA,-inf	NA,inf	NA,0.890681	0.000313053	0.000465329
3	chr19:48838888:T:G	48838888	G,G	T,T	1,1	inf,-inf	inf,inf	0.403288,0.899487	0.000310551	0.000423743
3	chr19:48767062:T:C	48767062	NA,C	NA,T	NA,1	NA,inf	NA,inf	NA,0.59399	0.000310368	0.000421276
3	chr19:48767219:G:A	48767219	NA,A	NA,G	NA,1	NA,-inf	NA,inf	NA,0.693118	0.000310248	0.000442031
3	chr19:48717297:T:C	48717297	NA,C	NA,T	NA,1	NA,inf	NA,inf	NA,0.991178	0.000310061	0.000463165
3	chr19:48611152:T:C	48611152	NA,C	NA,T	NA,1	NA,inf	NA,inf	NA,0.767302	0.000309883	0.000453922
3	chr19:48749952:T:C	48749952	C,NA	T,NA	1,NA	inf,NA	inf,NA	1.144,NA	0.000309508	0.000457921
3	chr19:48276191:T:C	48276191	C,NA	T,NA	1,NA	inf,NA	inf,NA	0.764967,NA	0.000309257	0.00045146
3	chr19:49170221:G:A	49170221	NA,A	NA,G	NA,1	NA,inf	NA,inf	NA,0.764698	0.000308647	0.000446955
3	chr19:48334615:C:T	48334615	T,T	C,C	1,1	inf,inf	inf,inf	0.410904,1.2036	0.000307287	0.000447707
3	chr19:49007647:G:A	49007647	NA,A	NA,G	NA,1	NA,inf	NA,inf	NA,0.77439	0.000307229	0.000444182
3	chr19:48919997:G:T	48919997	NA,T	NA,G	NA,1	NA,-inf	NA,inf	NA,0.767042	0.000307145	0.000451517
3	chr19:48978642:C:A	48978642	NA,A	NA,C	NA,1	NA,inf	NA,inf	NA,0.660323	0.000307145	0.000429628
3	chr19:49167861:C:T	49167861	NA,T	NA,C	NA,1	NA,inf	NA,inf	NA,0.782373	0.000306823	0.00044537
3	chr19:48879988:C:T	48879988	NA,T	NA,C	NA,1	NA,inf	NA,inf	NA,0.736607	0.000306661	0.000438074
3	chr19:48987560:C:T	48987560	T,NA	C,NA	1,NA	inf,NA	inf,NA	0.630966,NA	0.000306554	0.000446693
3	chr19:48215654:A:G	48215654	NA,G	NA,A	NA,1	NA,-inf	NA,inf	NA,0.798495	0.000306453	0.000453679
3	chr19:48985337:G:A	48985337	NA,A	NA,G	NA,1	NA,-inf	NA,inf	NA,0.764312	0.00030606	0.000447662
3	chr19:49001823:G:A	49001823	A,A	G,G	1,1	inf,inf	inf,inf	1.56187,0.244148	0.000305957	0.00044282
3	chr19:49079567:GC:G	49079567	G,NA	GC,NA	1,NA	inf,NA	inf,NA	0.712459,NA	0.000304613	0.000444932
3	chr19:48892676:T:C	48892676	C,C	T,T	1,1	inf,-inf	inf,inf	0.418653,1.19202	0.000304121	0.000428729
3	chr19:48989721:G:A	48989721	NA,A	NA,G	NA,1	NA,inf	NA,inf	NA,0.779848	0.000303572	0.000442203
3	chr19:48293851:C:T	48293851	NA,T	NA,C	NA,1	NA,-inf	NA,inf	NA,0.781898	0.000303052	0.000439953
3	chr19:49014186:C:T	49014186	NA,T	NA,C	NA,1	NA,-inf	NA,inf	NA,0.782639	0.000302808	0.000448438
3	chr19:49198314:A:G	49198314	NA,G	NA,A	NA,1	NA,inf	NA,inf	NA,0.738601	0.0003025	0.000434591
3	chr19:48520539:GC:G	48520539	NA,G	NA,GC	NA,1	NA,inf	NA,inf	NA,0.734489	0.000301821	0.000443172
3	chr19:49008583:C:T	49008583	T,T	C,C	1,1	inf,inf	inf,inf	1.63042,0.0162764	0.000301471	0.000437116
3	chr19:49196501:TGCTGCGGGGGCC:T	49196501	NA,T	NA,TGCTGCGGGGGCC	NA,1	NA,inf	NA,inf	NA,0.749677	0.000301388	0.000436478
3	chr19:48606539:A:G	48606539	NA,G	NA,A	NA,1	NA,-inf	NA,inf	NA,1.73312	0.000300282	0.000910034
3	chr19:48561795:C:T	48561795	NA,T	NA,C	NA,1	NA,inf	NA,inf	NA,0.812447	0.000299573	0.000430225
3	chr19:48345249:G:T	48345249	NA,T	NA,G	NA,1	NA,-inf	NA,inf	NA,0.748614	0.000299372	0.00043826
3	chr19:48649687:G:A	48649687	NA,A	NA,G	NA,1	NA,inf	NA,inf	NA,0.890819	0.000299266	0.000432253
3	chr19:48658078:T:A	48658078	NA,A	NA,T	NA,1	NA,-inf	NA,inf	NA,1.29894	0.000298761	0.000598865
3	chr19:48870438:G:A	48870438	A,NA	G,NA	1,NA	inf,NA	inf,NA	0.706628,NA	0.00029869	0.00043615
3	chr19:48421382:T:C	48421382	NA,C	NA,T	NA,1	NA,-inf	NA,inf	NA,0.812427	0.000298688	0.000435976
3	chr19:48241288:C:T	48241288	T,T	C,C	1,1	inf,-inf	inf,inf	1.56304,0.169672	0.000298002	0.000432723
3	chr19:48316386:A:ACC	48316386	NA,ACC	NA,A	NA,1	NA,-inf	NA,inf	NA,0.788792	0.000297629	0.000433922
3	chr19:48568849:T:C	48568849	NA,C	NA,T	NA,1	NA,-inf	NA,inf	NA,0.812516	0.000297405	0.000446637
3	chr19:48339569:G:A	48339569	A,A	G,G	1,1	inf,inf	inf,inf	1.44327,0.268728	0.000297223	0.000432174
3	chr19:48566151:C:T	48566151	NA,T	NA,C	NA,1	NA,inf	NA,inf	NA,0.841348	0.000296402	0.0004302
3	chr19:48535732:T:A	48535732	NA,A	NA,T	NA,1	NA,inf	NA,inf	NA,0.806035	0.000296161	0.000440611
3	chr19:48350286:C:T	48350286	NA,T	NA,C	NA,1	NA,inf	NA,inf	NA,0.77265	0.000295737	0.000426315
3	chr19:48999494:A:C	48999494	NA,C	NA,A	NA,1	NA,inf	NA,inf	NA,0.769825	0.00029541	0.000429148
3	chr19:48330603:A:C	48330603	NA,C	NA,A	NA,1	NA,-inf	NA,inf	NA,0.767916	0.000294755	0.000428405
3	chr19:48261205:A:G	48261205	G,NA	A,NA	1,NA	-inf,NA	inf,NA	0.945041,NA	0.000294309	0.000431703
3	chr19:48908033:G:T	48908033	NA,T	NA,G	NA,1	NA,inf	NA,inf	NA,0.701882	0.000293235	0.000416796
3	chr19:48565618:G:A	48565618	NA,A	NA,G	NA,1	NA,inf	NA,inf	NA,0.834952	0.000293213	0.000425674
3	chr19:48902311:A:G	48902311	NA,G	NA,A	NA,1	NA,-inf	NA,inf	NA,0.723849	0.000292773	0.000425543
3	chr19:48487323:C:T	48487323	NA,T	NA,C	NA,1	NA,inf	NA,inf	NA,0.809869	0.000292671	0.000433304
3	chr19:49061255:T:C	49061255	NA,C	NA,T	NA,1	NA,inf	NA,inf	NA,0.841532	0.000292639	0.000427977
3	chr19:48388928:G:GA	48388928	NA,GA	NA,G	NA,1	NA,-inf	NA,inf	NA,0.808072	0.000292485	0.000441144
3	chr19:48424858:C:T	48424858	NA,T	NA,C	NA,1	NA,inf	NA,inf	NA,0.795508	0.000292474	0.000436053
3	chr19:48566989:C:G	48566989	NA,G	NA,C	NA,1	NA,inf	NA,inf	NA,0.830865	0.000291425	0.00042306
3	chr19:48376926:C:T	48376926	T,T	C,C	1,1	inf,inf	inf,inf	1.20812,0.580246	0.00029135	0.000420477
3	chr19:48583046:G:A	48583046	A,NA	G,NA	1,NA	inf,NA	inf,NA	1.20881,NA	0.000291335	0.000433252
3	chr19:48992897:G:GGTTC	48992897	NA,GGTTC	NA,G	NA,1	NA,inf	NA,inf	NA,0.735868	0.000291072	0.000420106
3	chr19:49014793:C:T	49014793	NA,T	NA,C	NA,1	NA,inf	NA,inf	NA,0.765906	0.000290686	0.000424137
3	chr19:48415426:T:C	48415426	C,NA	T,NA	1,NA	-inf,NA	inf,NA	0.461254,NA	0.000290281	0.00042164
3	chr19:48567423:G:A	48567423	NA,A	NA,G	NA,1	NA,-inf	NA,inf	NA,0.787296	0.000290062	0.000434828
3	chr19:48705484:G:C	48705484	NA,C	NA,G	NA,1	NA,inf	NA,inf	NA,0.93117	0.000289915	0.000423091
3	chr19:48217991:A:G	48217991	G,NA	A,NA	1,NA	-inf,NA	inf,NA	0.953715,NA	0.000289747	0.00042671
3	chr19:48530727:TA:T	48530727	NA,T	NA,TA	NA,1	NA,-inf	NA,inf	NA,0.707535	0.000289714	0.000419708
3	chr19:49032186:G:C	49032186	NA,C	NA,G	NA,1	NA,inf	NA,inf	NA,0.725995	0.000289003	0.00041755
3	chr19:48455562:T:A	48455562	NA,A	NA,T	NA,1	NA,-inf	NA,inf	NA,0.748508	0.000288887	0.000424114
3	chr19:48760057:C:T	48760057	NA,T	NA,C	NA,1	NA,inf	NA,inf	NA,0.803059	0.000287972	0.000434752
3	chr19:48865140:T:C	48865140	NA,C	NA,T	NA,1	NA,inf	NA,inf	NA,0.805179	0.000287745	0.000427883
3	chr19:48524684:A:G	48524684	NA,G	NA,A	NA,1	NA,-inf	NA,inf	NA,0.771422	0.000287098	0.000428949
3	chr19:48270007:A:G	48270007	G,G	A,A	1,1	-inf,inf	inf,inf	0.950062,0.82982	0.000286948	0.000420687
3	chr19:48972603:C:T	48972603	NA,T	NA,C	NA,1	NA,inf	NA,inf	NA,0.709331	0.000286619	0.00041242
3	chr19:48864127:G:A	48864127	NA,A	NA,G	NA,1	NA,inf	NA,inf	NA,0.80209	0.000286506	0.000425958
3	chr19:48882680:G:A	48882680	NA,A	NA,G	NA,1	NA,inf	NA,inf	NA,0.681123	0.00028649	0.000406048
3	chr19:48882706:A:C	48882706	NA,C	NA,A	NA,1	NA,inf	NA,inf	NA,0.681123	0.00028649	0.000406048
3	chr19:49026771:T:C	49026771	NA,C	NA,T	NA,1	NA,inf	NA,inf	NA,0.735094	0.000285819	0.000413811
3	chr19:48821958:G:A	48821958	NA,A	NA,G	NA,1	NA,inf	NA,inf	NA,0.755795	0.000284999	0.000420499
3	chr19:48572208:G:A	48572208	NA,A	NA,G	NA,1	NA,inf	NA,inf	NA,0.543486	0.00028485	0.000389944
3	chr19:48581334:G:A	48581334	NA,A	NA,G	NA,1	NA,inf	NA,inf	NA,0.778913	0.000284739	0.000423673
3	chr19:48690714:G:A	48690714	NA,A	NA,G	NA,1	NA,-inf	NA,inf	NA,0.722628	0.000284393	0.000434519
3	chr19:49004845:T:G	49004845	NA,G	NA,T	NA,1	NA,-inf	NA,inf	NA,0.730141	0.000283522	0.000416414
3	chr19:49009765:C:T	49009765	T,T	C,C	1,1	inf,inf	inf,inf	1.19763,0.671189	0.000283521	0.000411999
3	chr19:48238187:A:G	48238187	NA,G	NA,A	NA,1	NA,inf	NA,inf	NA,0.688759	0.00028319	0.00040424
3	chr19:48203180:G:T	48203180	NA,T	NA,G	NA,1	NA,inf	NA,inf	NA,0.746951	0.000283085	0.000411658
3	chr19:48547255:G:A	48547255	NA,A	NA,G	NA,1	NA,inf	NA,inf	NA,0.706286	0.00028262	0.000397327
3	chr19:48355629:G:A	48355629	NA,A	NA,G	NA,1	NA,inf	NA,inf	NA,0.745151	0.000282431	0.000407607
3	chr19:48821368:C:T	48821368	T,NA	C,NA	1,NA	-inf,NA	inf,NA	0.97258,NA	0.000282179	0.000415314
3	chr19:48501190:G:A	48501190	NA,A	NA,G	NA,1	NA,inf	NA,inf	NA,0.770068	0.000282	0.000407726
3	chr19:49050580:C:T	49050580	NA,T	NA,C	NA,1	NA,-inf	NA,inf	NA,0.70204	0.000281921	0.000408431
3	chr19:48721764:T:C	48721764	NA,C	NA,T	NA,1	NA,-inf	NA,inf	NA,0.600109	0.000280513	0.00040875
3	chr19:48330543:C:T	48330543	T,T	C,C	1,1	inf,inf	inf,inf	0.395476,1.1676	0.000280219	0.000407925
3	chr19:48904102:G:A	48904102	A,NA	G,NA	1,NA	-inf,NA	inf,NA	0.922972,NA	0.000279892	0.000411587
3	chr19:48927454:A:G	48927454	NA,G	NA,A	NA,1	NA,-inf	NA,inf	NA,0.684267	0.000279641	0.000404301
3	chr19:49177881:C:T	49177881	NA,T	NA,C	NA,1	NA,-inf	NA,inf	NA,0.768798	0.000279407	0.000415553
3	chr19:48848258:G:A	48848258	NA,A	NA,G	NA,1	NA,-inf	NA,inf	NA,0.729665	0.000279382	0.000413141
3	chr19:48748917:C:T	48748917	NA,T	NA,C	NA,1	NA,-inf	NA,inf	NA,0.59263	0.000279156	0.000409282
3	chr19:48926922:C:G	48926922	NA,G	NA,C	NA,1	NA,inf	NA,inf	NA,0.739265	0.000278861	0.000403704
3	chr19:48555238:C:T	48555238	NA,T	NA,C	NA,1	NA,inf	NA,inf	NA,0.650473	0.000278831	0.000399862
3	chr19:48444069:G:T	48444069	T,T	G,G	1,1	-inf,-inf	inf,inf	0.18638,1.54234	0.000278822	0.000377702
3	chr19:48589280:A:C	48589280	NA,C	NA,A	NA,1	NA,inf	NA,inf	NA,0.748072	0.000278676	0.000400561
3	chr19:49123845:C:T	49123845	NA,T	NA,C	NA,1	NA,-inf	NA,inf	NA,0.726062	0.000278402	0.000410639
3	chr19:48330677:C:G	48330677	G,G	C,C	1,1	inf,inf	inf,inf	1.4088,0.278808	0.000278112	0.000404536
3	chr19:48392948:A:G	48392948	G,G	A,A	1,1	-inf,-inf	inf,inf	1.25961,0.91364	0.000277848	0.000415342
3	chr19:48554066:T:C	48554066	NA,C	NA,T	NA,1	NA,inf	NA,inf	NA,0.673873	0.000277769	0.00040339
3	chr19:49195433:C:T	49195433	NA,T	NA,C	NA,1	NA,inf	NA,inf	NA,0.715241	0.000277412	0.000408457
3	chr19:48698868:G:A	48698868	NA,A	NA,G	NA,1	NA,-inf	NA,inf	NA,0.726042	0.000276997	0.000396446
3	chr19:48414900:C:T	48414900	T,NA	C,NA	1,NA	-inf,NA	inf,NA	0.443947,NA	0.00027695	0.000402383
3	chr19:48524137:G:A	48524137	NA,A	NA,G	NA,1	NA,-inf	NA,inf	NA,0.748114	0.000276747	0.000412974
3	chr19:48751247:G:A	48751247	A,NA	G,NA	1,NA	inf,NA	inf,NA	1.43047,NA	0.000275804	0.000418632
3	chr19:49016648:A:G	49016648	G,G	A,A	1,1	inf,-inf	inf,inf	1.55134,0.129882	0.000275157	0.000399559
3	chr19:48369026:T:C	48369026	NA,C	NA,T	NA,1	NA,-inf	NA,inf	NA,0.749088	0.000275035	0.000402587
3	chr19:48553655:C:T	48553655	NA,T	NA,C	NA,1	NA,inf	NA,inf	NA,0.61239	0.000275019	0.000390551
3	chr19:48906196:G:A	48906196	NA,A	NA,G	NA,1	NA,inf	NA,inf	NA,0.66634	0.000274893	0.000390928
3	chr19:49198517:A:G	49198517	NA,G	NA,A	NA,1	NA,inf	NA,inf	NA,0.72847	0.000274533	0.000407073
3	chr19:48852379:C:G	48852379	G,NA	C,NA	1,NA	inf,NA	inf,NA	0.685114,NA	0.000274476	0.000401374
3	chr19:48234449:A:T	48234449	T,T	A,A	1,1	-inf,-inf	inf,inf	0.436113,1.40895	0.00027432	0.00040398
3	chr19:48485068:C:T	48485068	NA,T	NA,C	NA,1	NA,inf	NA,inf	NA,0.715715	0.000273861	0.000399405
3	chr19:48796911:A:G	48796911	NA,G	NA,A	NA,1	NA,inf	NA,inf	NA,0.770604	0.000273561	0.00040964
3	chr19:49152984:C:G	49152984	NA,G	NA,C	NA,1	NA,-inf	NA,inf	NA,0.735687	0.000273367	0.000409463
3	chr19:48260545:TTTTC:T	48260545	T,T	TTTTC,TTTTC	1,1	-inf,-inf	inf,inf	1.73955,0.401219	0.000273219	0.00040503
3	chr19:49053181:G:A	49053181	NA,A	NA,G	NA,1	NA,inf	NA,inf	NA,0.802343	0.000272494	0.000400513
3	chr19:48232859:C:T	48232859	NA,T	NA,C	NA,1	NA,inf	NA,inf	NA,0.757961	0.000271622	0.000398355
3	chr19:48615134:C:T	48615134	NA,T	NA,C	NA,1	NA,-inf	NA,inf	NA,1.64061	0.00027158	0.000784931
3	chr19:49058611:C:T	49058611	T,NA	C,NA	1,NA	inf,NA	inf,NA	0.927488,NA	0.000271324	0.000398884
3	chr19:48758988:G:T	48758988	NA,T	NA,G	NA,1	NA,inf	NA,inf	NA,0.767123	0.000271275	0.00042687
3	chr19:48741324:T:C	48741324	NA,C	NA,T	NA,1	NA,inf	NA,inf	NA,0.748483	0.000271031	0.000409477
3	chr19:48644846:C:T	48644846	NA,T	NA,C	NA,1	NA,-inf	NA,inf	NA,1.6355	0.000271015	0.00078297
3	chr19:48263026:A:G	48263026	NA,G	NA,A	NA,1	NA,inf	NA,inf	NA,0.733895	0.000270956	0.000394662
3	chr19:48972195:G:A	48972195	A,A	G,G	1,1	-inf,inf	inf,inf	0.509951,1.48726	0.000270833	0.000422817
3	chr19:49055656:A:G	49055656	G,G	A,A	1,1	inf,-inf	inf,inf	0.707154,1.04898	0.000270587	0.000388411
3	chr19:48601482:C:T	48601482	T,T	C,C	1,1	inf,inf	inf,inf	1.60075,0.876236	0.000270494	0.000402386
3	chr19:48795852:T:C	48795852	NA,C	NA,T	NA,1	NA,inf	NA,inf	NA,0.763123	0.000270427	0.000404894
3	chr19:48884232:G:A	48884232	A,NA	G,NA	1,NA	inf,NA	inf,NA	0.503914,NA	0.000270336	0.000394009
3	chr19:48449141:C:T	48449141	NA,T	NA,C	NA,1	NA,inf	NA,inf	NA,0.685265	0.00027031	0.000388044
3	chr19:48773073:G:A	48773073	NA,A	NA,G	NA,1	NA,inf	NA,inf	NA,0.842081	0.000270296	0.000427188
3	chr19:48208962:T:C	48208962	C,C	T,T	1,1	-inf,-inf	inf,inf	0.627524,1.19314	0.000269999	0.000390445
3	chr19:48909979:T:C	48909979	NA,C	NA,T	NA,1	NA,-inf	NA,inf	NA,0.688979	0.000269942	0.000395684
3	chr19:48535982:T:C	48535982	NA,C	NA,T	NA,1	NA,inf	NA,inf	NA,0.722914	0.000269769	0.000383516
3	chr19:48955197:C:G	48955197	NA,G	NA,C	NA,1	NA,inf	NA,inf	NA,0.762077	0.000269305	0.000396682
3	chr19:49171514:T:C	49171514	NA,C	NA,T	NA,1	NA,-inf	NA,inf	NA,0.742011	0.000269266	0.000400328
3	chr19:48336260:G:A	48336260	A,A	G,G	1,1	-inf,inf	inf,inf	1.51136,0.544327	0.000269055	0.000395193
3	chr19:48682889:C:T	48682889	NA,T	NA,C	NA,1	NA,inf	NA,inf	NA,0.836958	0.000268764	0.000401373
3	chr19:48874834:G:A	48874834	NA,A	NA,G	NA,1	NA,inf	NA,inf	NA,0.658326	0.000268683	0.000385673
3	chr19:48393986:C:A	48393986	A,A	C,C	1,1	-inf,-inf	inf,inf	0.85388,1.07983	0.000268629	0.000381838
3	chr19:48783588:G:A	48783588	NA,A	NA,G	NA,1	NA,-inf	NA,inf	NA,0.657512	0.000268515	0.000380684
3	chr19:49033509:C:G	49033509	NA,G	NA,C	NA,1	NA,-inf	NA,inf	NA,0.823255	0.000268398	0.000419885
3	chr19:48956428:G:A	48956428	A,NA	G,NA	1,NA	inf,NA	inf,NA	0.683818,NA	0.000268127	0.000392094
3	chr19:48236370:AC:A	48236370	NA,A	NA,AC	NA,1	NA,inf	NA,inf	NA,0.660196	0.000268123	0.00038234
3	chr19:48548186:T:A	48548186	NA,A	NA,T	NA,1	NA,-inf	NA,inf	NA,0.680185	0.000267796	0.000386138
3	chr19:48865208:A:G	48865208	NA,G	NA,A	NA,1	NA,inf	NA,inf	NA,0.758224	0.000267609	0.000397637
3	chr19:49050123:A:C	49050123	NA,C	NA,A	NA,1	NA,inf	NA,inf	NA,0.68749	0.000266622	0.000386346
3	chr19:48544947:T:C	48544947	C,C	T,T	1,1	inf,inf	inf,inf	0.0583245,1.45703	0.000266392	0.000360386
3	chr19:49121708:G:A	49121708	NA,A	NA,G	NA,1	NA,-inf	NA,inf	NA,0.68004	0.000266353	0.000391585
3	chr19:48996474:C:T	48996474	T,T	C,C	1,1	inf,inf	inf,inf	1.4757,0.248511	0.000266287	0.000386704
3	chr19:48767251:T:TC	48767251	NA,TC	NA,T	NA,1	NA,inf	NA,inf	NA,0.916814	0.000266286	0.000412526
3	chr19:48634322:GCA:G	48634322	G,NA	GCA,NA	1,NA	inf,NA	inf,NA	1.16634,NA	0.00026616	0.000395754
3	chr19:49179617:T:A	49179617	A,NA	T,NA	1,NA	-inf,NA	inf,NA	0.74688,NA	0.00026541	0.000388514
3	chr19:48207422:A:G	48207422	NA,G	NA,A	NA,1	NA,-inf	NA,inf	NA,0.683104	0.000265323	0.000389503
3	chr19:48357439:C:T	48357439	NA,T	NA,C	NA,1	NA,inf	NA,inf	NA,0.676392	0.00026492	0.000382967
3	chr19:48263027:T:C	48263027	NA,C	NA,T	NA,1	NA,inf	NA,inf	NA,0.718671	0.000264583	0.000385381
3	chr19:48958787:C:T	48958787	NA,T	NA,C	NA,1	NA,inf	NA,inf	NA,0.67223	0.000264337	0.000384162
3	chr19:48914432:C:G	48914432	NA,G	NA,C	NA,1	NA,inf	NA,inf	NA,0.481103	0.000264062	0.00035183
3	chr19:48332951:G:A	48332951	A,A	G,G	1,1	inf,inf	inf,inf	0.923566,0.612321	0.000263753	0.000386106
3	chr19:48230750:C:G	48230750	NA,G	NA,C	NA,1	NA,inf	NA,inf	NA,0.655416	0.000263679	0.000376776
3	chr19:49124630:C:A	49124630	A,NA	C,NA	1,NA	-inf,NA	inf,NA	0.681575,NA	0.000263297	0.000385
3	chr19:48981152:T:C	48981152	NA,C	NA,T	NA,1	NA,inf	NA,inf	NA,0.583857	0.000262721	0.000370005
3	chr19:48536894:G:C	48536894	NA,C	NA,G	NA,1	NA,inf	NA,inf	NA,0.752229	0.000262708	0.000378345
3	chr19:48428822:A:C	48428822	C,C	A,A	1,1	-inf,-inf	inf,inf	1.13353,1.00899	0.000262154	0.000401995
3	chr19:48573181:T:C	48573181	NA,C	NA,T	NA,1	NA,inf	NA,inf	NA,0.770325	0.00026215	0.000383057
3	chr19:48234192:G:C	48234192	C,C	G,G	1,1	-inf,-inf	inf,inf	0.401776,1.41214	0.000262098	0.000386081
3	chr19:48234946:G:A	48234946	NA,A	NA,G	NA,1	NA,inf	NA,inf	NA,0.646236	0.000261759	0.000373532
3	chr19:48329297:A:G	48329297	G,G	A,A	1,1	inf,inf	inf,inf	0.389031,1.13327	0.00026116	0.000379808
3	chr19:48307650:C:T	48307650	T,NA	C,NA	1,NA	-inf,NA	inf,NA	0.937026,NA	0.000260476	0.000382631
3	chr19:48204280:G:A	48204280	NA,A	NA,G	NA,1	NA,-inf	NA,inf	NA,0.694215	0.00025981	0.000384294
3	chr19:49021764:C:T	49021764	NA,T	NA,C	NA,1	NA,inf	NA,inf	NA,0.686752	0.000259587	0.000376568
3	chr19:48768211:CCT:C	48768211	C,C	CCT,CCT	1,1	-inf,inf	inf,inf	0.831508,0.122082	0.000259524	0.000376161
3	chr19:48521196:C:T	48521196	NA,T	NA,C	NA,1	NA,inf	NA,inf	NA,0.669934	0.00025931	0.000373551
3	chr19:49047533:T:C	49047533	NA,C	NA,T	NA,1	NA,-inf	NA,inf	NA,0.629632	0.000259153	0.000374472
3	chr19:48885052:C:T	48885052	T,T	C,C	1,1	inf,-inf	inf,inf	0.129059,1.47748	0.000258816	0.000374104
3	chr19:48980091:C:T	48980091	NA,T	NA,C	NA,1	NA,inf	NA,inf	NA,0.579138	0.000258808	0.000367915
3	chr19:48979060:C:T	48979060	NA,T	NA,C	NA,1	NA,inf	NA,inf	NA,0.578611	0.000258588	0.000367606
3	chr19:49013889:C:T	49013889	T,T	C,C	1,1	inf,inf	inf,inf	1.49718,0.145311	0.000258576	0.000375036
3	chr19:48542934:G:T	48542934	T,NA	G,NA	1,NA	-inf,NA	inf,NA	0.869897,NA	0.000258308	0.000379192
3	chr19:48873955:A:G	48873955	NA,G	NA,A	NA,1	NA,inf	NA,inf	NA,0.623256	0.000257777	0.000367266
3	chr19:49171306:C:G	49171306	NA,G	NA,C	NA,1	NA,inf	NA,inf	NA,0.695056	0.000257564	0.000379186
3	chr19:49050709:A:G	49050709	NA,G	NA,A	NA,1	NA,-inf	NA,inf	NA,0.908907	0.000257408	0.000428717
3	chr19:48353427:A:G	48353427	NA,G	NA,A	NA,1	NA,inf	NA,inf	NA,0.65887	0.000257058	0.000372216
3	chr19:48552966:G:A	48552966	NA,A	NA,G	NA,1	NA,-inf	NA,inf	NA,0.66438	0.000256817	0.000370648
3	chr19:48397575:T:C	48397575	C,NA	T,NA	1,NA	inf,NA	inf,NA	0.762657,NA	0.000256541	0.000375635
3	chr19:48501660:C:T	48501660	T,NA	C,NA	1,NA	inf,NA	inf,NA	0.474996,NA	0.000256401	0.00037327
3	chr19:48467388:G:GT	48467388	NA,GT	NA,G	NA,1	NA,inf	NA,inf	NA,0.679952	0.000256369	0.000374559
3	chr19:48301383:T:C	48301383	C,C	T,T	1,1	-inf,inf	inf,inf	0.292579,1.35111	0.000256364	0.000363048
3	chr19:49054268:C:T	49054268	NA,T	NA,C	NA,1	NA,inf	NA,inf	NA,0.757213	0.000256083	0.000375531
3	chr19:48760993:C:G	48760993	NA,G	NA,C	NA,1	NA,inf	NA,inf	NA,0.892667	0.00025572	0.000424081
3	chr19:48327029:T:A	48327029	A,A	T,T	1,1	inf,inf	inf,inf	0.384328,1.12643	0.000254888	0.000371002
3	chr19:48560899:C:T	48560899	NA,T	NA,C	NA,1	NA,-inf	NA,inf	NA,0.729625	0.00025409	0.000376201
3	chr19:48505255:A:G	48505255	NA,G	NA,A	NA,1	NA,inf	NA,inf	NA,0.687701	0.00025393	0.000377517
3	chr19:48621808:T:A	48621808	NA,A	NA,T	NA,1	NA,inf	NA,inf	NA,0.64295	0.000253702	0.000349038
3	chr19:48976258:T:C	48976258	NA,C	NA,T	NA,1	NA,inf	NA,inf	NA,0.559182	0.000251958	0.000357726
3	chr19:48591918:G:A	48591918	NA,A	NA,G	NA,1	NA,inf	NA,inf	NA,0.626057	0.000251587	0.000373003
3	chr19:48229111:T:C	48229111	C,C	T,T	1,1	-inf,-inf	inf,inf	0.449044,1.35672	0.000251381	0.000370349
3	chr19:48465761:G:A	48465761	NA,A	NA,G	NA,1	NA,inf	NA,inf	NA,0.675777	0.000250924	0.000367508
3	chr19:49137360:C:T	49137360	T,T	C,C	1,1	inf,inf	inf,inf	0.605179,1.33803	0.000250762	0.000344205
3	chr19:48334562:CCTTCCTTT:C	48334562	NA,C	NA,CCTTCCTTT	NA,1	NA,inf	NA,inf	NA,0.598505	0.000250649	0.000355829
3	chr19:48379564:T:G	48379564	G,G	T,T	1,1	inf,inf	inf,inf	1.29931,0.329862	0.000250547	0.000363127
3	chr19:48929006:T:A	48929006	A,NA	T,NA	1,NA	inf,NA	inf,NA	0.599447,NA	0.000250284	0.000365314
3	chr19:48413299:G:A	48413299	A,A	G,G	1,1	-inf,-inf	inf,inf	1.39992,0.697121	0.000250261	0.0003785
3	chr19:49017571:A:T	49017571	T,T	A,A	1,1	inf,-inf	inf,inf	1.51195,0.0848521	0.000250216	0.000363199
3	chr19:48783511:CAG:C	48783511	NA,C	NA,CAG	NA,1	NA,-inf	NA,inf	NA,0.630853	0.000250088	0.000356138
3	chr19:48328520:G:A	48328520	A,A	G,G	1,1	inf,inf	inf,inf	0.963465,0.509438	0.000250024	0.000364595
3	chr19:48278713:G:A	48278713	A,NA	G,NA	1,NA	-inf,NA	inf,NA	0.619777,NA	0.000249396	0.000363632
3	chr19:48720596:C:T	48720596	NA,T	NA,C	NA,1	NA,-inf	NA,inf	NA,0.648841	0.00024912	0.000359885
3	chr19:48468252:A:G	48468252	NA,G	NA,A	NA,1	NA,inf	NA,inf	NA,0.662099	0.000248967	0.000363823
3	chr19:48757376:G:A	48757376	NA,A	NA,G	NA,1	NA,inf	NA,inf	NA,0.703569	0.000248926	0.00037662
3	chr19:49015983:G:A	49015983	A,A	G,G	1,1	inf,-inf	inf,inf	1.51348,0.0711328	0.000248788	0.000361096
3	chr19:48526563:T:C	48526563	NA,C	NA,T	NA,1	NA,-inf	NA,inf	NA,0.679507	0.000248573	0.000370635
3	chr19:48666810:G:A	48666810	NA,A	NA,G	NA,1	NA,-inf	NA,inf	NA,0.481886	0.000248238	0.000352773
3	chr19:49186637:C:T	49186637	T,NA	C,NA	1,NA	inf,NA	inf,NA	0.587047,NA	0.000248102	0.000362293
3	chr19:48717786:C:A	48717786	NA,A	NA,C	NA,1	NA,-inf	NA,inf	NA,0.45889	0.000248025	0.000356186
3	chr19:49052277:CAG:C	49052277	NA,C	NA,CAG	NA,1	NA,inf	NA,inf	NA,0.652866	0.000247853	0.000360875
3	chr19:48979967:CAG:C	48979967	NA,C	NA,CAG	NA,1	NA,inf	NA,inf	NA,0.651225	0.000247524	0.000359957
3	chr19:48479644:C:A	48479644	NA,A	NA,C	NA,1	NA,inf	NA,inf	NA,0.616883	0.000246697	0.000347785
3	chr19:48685561:G:A	48685561	NA,A	NA,G	NA,1	NA,inf	NA,inf	NA,0.793223	0.000246472	0.000359968
3	chr19:48588609:TA:T	48588609	NA,T	NA,TA	NA,1	NA,inf	NA,inf	NA,0.701449	0.000246448	0.00036715
3	chr19:48588603:AAC:A	48588603	NA,A	NA,AAC	NA,1	NA,inf	NA,inf	NA,0.701449	0.000246448	0.00036715
3	chr19:48988588:G:C	48988588	NA,C	NA,G	NA,1	NA,-inf	NA,inf	NA,0.631782	0.000245403	0.000359664
3	chr19:48684460:G:A	48684460	NA,A	NA,G	NA,1	NA,inf	NA,inf	NA,0.811419	0.000245369	0.000359879
3	chr19:48581274:T:C	48581274	C,C	T,T	1,1	inf,-inf	inf,inf	0.339144,1.82449	0.000245074	0.000413413
3	chr19:48652955:AG:A	48652955	NA,A	NA,AG	NA,1	NA,-inf	NA,inf	NA,0.64708	0.000244918	0.000351482
3	chr19:49043919:C:T	49043919	NA,T	NA,C	NA,1	NA,inf	NA,inf	NA,0.709961	0.000243927	0.000357893
3	chr19:48316761:G:A	48316761	NA,A	NA,G	NA,1	NA,inf	NA,inf	NA,0.664166	0.000243891	0.000357476
3	chr19:48268747:T:A	48268747	NA,A	NA,T	NA,1	NA,inf	NA,inf	NA,0.61286	0.000243696	0.00035257
3	chr19:48984820:A:G	48984820	NA,G	NA,A	NA,1	NA,-inf	NA,inf	NA,0.685627	0.000242883	0.000369764
3	chr19:49139483:C:G	49139483	NA,G	NA,C	NA,1	NA,inf	NA,inf	NA,0.645639	0.000241927	0.000353882
3	chr19:49017585:A:T	49017585	T,T	A,A	1,1	inf,-inf	inf,inf	1.49459,0.0822072	0.00024175	0.000350927
3	chr19:48913971:T:C	48913971	NA,C	NA,T	NA,1	NA,-inf	NA,inf	NA,0.596286	0.000241467	0.000350656
3	chr19:48293440:G:A	48293440	NA,A	NA,G	NA,1	NA,inf	NA,inf	NA,0.661379	0.000241386	0.000354507
3	chr19:49017587:A:G	49017587	G,G	A,A	1,1	inf,-inf	inf,inf	1.49364,0.0821943	0.000241309	0.000350288
3	chr19:48947406:A:G	48947406	NA,G	NA,A	NA,1	NA,inf	NA,inf	NA,0.601285	0.00024117	0.000346318
3	chr19:48537828:A:G	48537828	NA,G	NA,A	NA,1	NA,-inf	NA,inf	NA,0.70957	0.00024098	0.000360121
3	chr19:48281987:C:T	48281987	NA,T	NA,C	NA,1	NA,-inf	NA,inf	NA,0.652842	0.000240895	0.000351948
3	chr19:48280031:T:C	48280031	C,NA	T,NA	1,NA	-inf,NA	inf,NA	0.308745,NA	0.000240834	0.000350416
3	chr19:48498270:G:A	48498270	NA,A	NA,G	NA,1	NA,-inf	NA,inf	NA,0.596129	0.000240739	0.000356309
3	chr19:48961106:C:T	48961106	T,NA	C,NA	1,NA	inf,NA	inf,NA	0.603372,NA	0.000240544	0.000351721
3	chr19:48551223:A:C	48551223	NA,C	NA,A	NA,1	NA,-inf	NA,inf	NA,0.668078	0.000240535	0.00036014
3	chr19:49013883:C:T	49013883	T,T	C,C	1,1	inf,inf	inf,inf	1.49681,0.0171542	0.000240264	0.000348348
3	chr19:49027003:T:C	49027003	NA,C	NA,T	NA,1	NA,-inf	NA,inf	NA,0.57204	0.000239772	0.000346637
3	chr19:48212930:T:C	48212930	C,C	T,T	1,1	-inf,-inf	inf,inf	0.655156,1.21656	0.000239573	0.000333974
3	chr19:48703304:C:T	48703304	NA,T	NA,C	NA,1	NA,-inf	NA,inf	NA,0.637971	0.000238812	0.000343362
3	chr19:48695615:G:A	48695615	NA,A	NA,G	NA,1	NA,-inf	NA,inf	NA,1.39063	0.000238644	0.000450955
3	chr19:48295763:A:G	48295763	NA,G	NA,A	NA,1	NA,inf	NA,inf	NA,0.653963	0.000238547	0.000350291
3	chr19:48364879:C:T	48364879	NA,T	NA,C	NA,1	NA,inf	NA,inf	NA,0.635601	0.00023854	0.000344779
3	chr19:48217061:G:C	48217061	NA,C	NA,G	NA,1	NA,inf	NA,inf	NA,0.630672	0.000238501	0.000351455
3	chr19:48203271:T:C	48203271	C,C	T,T	1,1	-inf,-inf	inf,inf	0.334658,1.39181	0.000238472	0.000346056
3	chr19:48344493:C:T	48344493	NA,T	NA,C	NA,1	NA,inf	NA,inf	NA,0.637817	0.000238392	0.000345055
3	chr19:48569757:C:G	48569757	NA,G	NA,C	NA,1	NA,-inf	NA,inf	NA,0.701077	0.000238263	0.000361658
3	chr19:49001398:G:A	49001398	A,NA	G,NA	1,NA	inf,NA	inf,NA	1.06278,NA	0.000238131	0.000353692
3	chr19:48735595:G:T	48735595	T,NA	G,NA	1,NA	inf,NA	inf,NA	1.0493,NA	0.000238045	0.000353308
3	chr19:48528996:C:T	48528996	NA,T	NA,C	NA,1	NA,-inf	NA,inf	NA,0.654829	0.000237749	0.000354967
3	chr19:49017357:C:T	49017357	T,T	C,C	1,1	inf,-inf	inf,inf	1.47435,0.122016	0.000237707	0.000345241
3	chr19:48364575:C:T	48364575	NA,T	NA,C	NA,1	NA,inf	NA,inf	NA,0.630716	0.000237629	0.000347444
3	chr19:49158582:TGTTTC:T	49158582	T,NA	TGTTTC,NA	1,NA	inf,NA	inf,NA	1.01839,NA	0.000237485	0.000351942
3	chr19:48219924:T:C	48219924	C,C	T,T	1,1	-inf,-inf	inf,inf	0.12385,1.42803	0.000237474	0.000337291
3	chr19:48516477:CAA:C	48516477	NA,C	NA,CAA	NA,1	NA,inf	NA,inf	NA,0.653908	0.000237372	0.000343369
3	chr19:48591599:C:T	48591599	T,NA	C,NA	1,NA	inf,NA	inf,NA	1.32578,NA	0.000237062	0.000358461
3	chr19:48433777:C:G	48433777	NA,G	NA,C	NA,1	NA,inf	NA,inf	NA,0.654406	0.000237051	0.000345909
3	chr19:48217216:G:A	48217216	A,NA	G,NA	1,NA	inf,NA	inf,NA	0.64245,NA	0.00023677	0.000346426
3	chr19:48957521:C:T	48957521	T,T	C,C	1,1	inf,-inf	inf,inf	0.259685,1.45618	0.000236527	0.000339632
3	chr19:48560651:T:C	48560651	NA,C	NA,T	NA,1	NA,-inf	NA,inf	NA,0.679228	0.000236482	0.000349949
3	chr19:48693719:C:T	48693719	NA,T	NA,C	NA,1	NA,-inf	NA,inf	NA,0.561209	0.000236416	0.000348899
3	chr19:48620381:T:G	48620381	NA,G	NA,T	NA,1	NA,inf	NA,inf	NA,0.694696	0.000236048	0.000350698
3	chr19:49142492:C:T	49142492	T,NA	C,NA	1,NA	-inf,NA	inf,NA	0.755091,NA	0.000235856	0.000346069
3	chr19:49202246:C:G	49202246	NA,G	NA,C	NA,1	NA,inf	NA,inf	NA,0.622499	0.000235603	0.00034084
3	chr19:49017757:A:C	49017757	C,C	A,A	1,1	inf,-inf	inf,inf	1.48071,0.0823098	0.000235509	0.000341888
3	chr19:48460473:C:A	48460473	NA,A	NA,C	NA,1	NA,inf	NA,inf	NA,0.623936	0.000235376	0.000343492
3	chr19:49084258:A:G	49084258	NA,G	NA,A	NA,1	NA,inf	NA,inf	NA,0.613005	0.000235269	0.000344487
3	chr19:48826117:G:C	48826117	NA,C	NA,G	NA,1	NA,inf	NA,inf	NA,0.717313	0.000234842	0.000345641
3	chr19:49153881:C:T	49153881	NA,T	NA,C	NA,1	NA,inf	NA,inf	NA,0.600628	0.00023467	0.00033888
3	chr19:49055832:G:A	49055832	A,NA	G,NA	1,NA	-inf,NA	inf,NA	0.609497,NA	0.000234651	0.000343074
3	chr19:48840032:T:C	48840032	C,C	T,T	1,1	inf,-inf	inf,inf	0.388655,0.773003	0.000234442	0.00032272
3	chr19:49158750:TG:T	49158750	T,T	TG,TG	1,1	-inf,-inf	inf,inf	1.18797,0.838183	0.000234283	0.000333297
3	chr19:49029783:C:T	49029783	T,NA	C,NA	1,NA	-inf,NA	inf,NA	0.812249,NA	0.000234273	0.000344021
3	chr19:48922001:G:A	48922001	NA,A	NA,G	NA,1	NA,-inf	NA,inf	NA,0.578382	0.000234152	0.000339761
3	chr19:48921382:C:T	48921382	NA,T	NA,C	NA,1	NA,inf	NA,inf	NA,0.633854	0.00023412	0.000346293
3	chr19:48321878:C:T	48321878	NA,T	NA,C	NA,1	NA,-inf	NA,inf	NA,0.616301	0.000233723	0.000339762
3	chr19:48458408:A:G	48458408	NA,G	NA,A	NA,1	NA,inf	NA,inf	NA,0.619065	0.000233665	0.000340992
3	chr19:48460680:T:C	48460680	NA,C	NA,T	NA,1	NA,inf	NA,inf	NA,0.619051	0.000233651	0.000340974
3	chr19:48337190:T:G	48337190	G,G	T,T	1,1	inf,inf	inf,inf	0.320124,1.14871	0.000233465	0.000340337
3	chr19:49050868:C:CAG	49050868	NA,CAG	NA,C	NA,1	NA,-inf	NA,inf	NA,0.840371	0.000233424	0.000385575
3	chr19:48854822:C:T	48854822	NA,T	NA,C	NA,1	NA,inf	NA,inf	NA,0.645413	0.000233386	0.000345097
3	chr19:48573022:C:T	48573022	NA,T	NA,C	NA,1	NA,-inf	NA,inf	NA,0.610262	0.000233314	0.000341606
3	chr19:48204144:G:T	48204144	T,T	G,G	1,1	-inf,-inf	inf,inf	0.409438,1.31805	0.00023304	0.000338128
3	chr19:48420405:G:A	48420405	A,NA	G,NA	1,NA	-inf,NA	inf,NA	0.348068,NA	0.000232947	0.000338692
3	chr19:49143949:C:T	49143949	T,T	C,C	1,1	inf,inf	inf,inf	0.440691,1.49242	0.000232886	0.000358463
3	chr19:48933305:A:G	48933305	NA,G	NA,A	NA,1	NA,inf	NA,inf	NA,0.614352	0.000232751	0.000347826
3	chr19:48203930:C:G	48203930	G,G	C,C	1,1	-inf,-inf	inf,inf	0.342553,1.37279	0.000232602	0.000337736
3	chr19:49073240:C:T	49073240	T,NA	C,NA	1,NA	inf,NA	inf,NA	0.698266,NA	0.000232258	0.000339759
3	chr19:48547967:T:C	48547967	NA,C	NA,T	NA,1	NA,-inf	NA,inf	NA,0.588733	0.000232022	0.000334929
3	chr19:49014074:C:G	49014074	G,G	C,C	1,1	inf,-inf	inf,inf	1.47569,0.0705464	0.000232018	0.000336795
3	chr19:48909397:G:A	48909397	A,NA	G,NA	1,NA	-inf,NA	inf,NA	0.647571,NA	0.000231985	0.000339537
3	chr19:48203356:C:G	48203356	G,G	C,C	1,1	-inf,-inf	inf,inf	0.359059,1.35932	0.00023193	0.000336811
3	chr19:48607980:A:G	48607980	NA,G	NA,A	NA,1	NA,inf	NA,inf	NA,0.505919	0.000231903	0.000345856
3	chr19:48264571:C:T	48264571	T,NA	C,NA	1,NA	-inf,NA	inf,NA	0.265672,NA	0.000231798	0.000337151
3	chr19:48448361:G:A	48448361	A,A	G,G	1,1	-inf,inf	inf,inf	0.420231,1.41758	0.000231771	0.000349413
3	chr19:48237960:G:A	48237960	NA,A	NA,G	NA,1	NA,inf	NA,inf	NA,0.567332	0.000231747	0.00033153
3	chr19:48484792:G:A	48484792	NA,A	NA,G	NA,1	NA,-inf	NA,inf	NA,0.592872	0.000231606	0.000339443
3	chr19:48776291:C:T	48776291	NA,T	NA,C	NA,1	NA,-inf	NA,inf	NA,0.532869	0.000231488	0.000334431
3	chr19:48323233:C:T	48323233	T,T	C,C	1,1	inf,inf	inf,inf	0.347761,1.10686	0.000230985	0.000336102
3	chr19:48448522:G:C	48448522	NA,C	NA,G	NA,1	NA,inf	NA,inf	NA,0.586677	0.000230882	0.000332449
3	chr19:48264301:G:A	48264301	A,NA	G,NA	1,NA	-inf,NA	inf,NA	0.263598,NA	0.000230837	0.00033576
3	chr19:48691703:T:C	48691703	NA,C	NA,T	NA,1	NA,-inf	NA,inf	NA,0.618441	0.000230776	0.00033255
3	chr19:49012106:G:A	49012106	A,A	G,G	1,1	inf,-inf	inf,inf	1.4688,0.115751	0.000230662	0.000335082
3	chr19:48961803:G:A	48961803	A,NA	G,NA	1,NA	inf,NA	inf,NA	0.593298,NA	0.000230572	0.000337214
3	chr19:49050606:C:T	49050606	NA,T	NA,C	NA,1	NA,-inf	NA,inf	NA,0.826227	0.000230324	0.000379035
3	chr19:48592910:G:A	48592910	A,NA	G,NA	1,NA	inf,NA	inf,NA	1.30499,NA	0.000229544	0.000347019
3	chr19:48331486:G:T	48331486	NA,T	NA,G	NA,1	NA,-inf	NA,inf	NA,0.586923	0.000229483	0.000334753
3	chr19:49149130:C:T	49149130	NA,T	NA,C	NA,1	NA,-inf	NA,inf	NA,0.612982	0.000229477	0.000338973
3	chr19:48274369:CATCTT:C	48274369	C,NA	CATCTT,NA	1,NA	inf,NA	inf,NA	0.49255,NA	0.000229442	0.000335184
3	chr19:48528752:T:C	48528752	NA,C	NA,T	NA,1	NA,inf	NA,inf	NA,0.600461	0.000228964	0.000325182
3	chr19:48922007:G:C	48922007	NA,C	NA,G	NA,1	NA,-inf	NA,inf	NA,0.562973	0.000228665	0.000331844
3	chr19:48214420:C:T	48214420	NA,T	NA,C	NA,1	NA,inf	NA,inf	NA,0.648497	0.00022847	0.000335731
3	chr19:48447754:G:A	48447754	A,NA	G,NA	1,NA	-inf,NA	inf,NA	0.557729,NA	0.000228323	0.000333597
3	chr19:49083299:C:T	49083299	T,T	C,C	1,1	inf,inf	inf,inf	0.294517,1.43915	0.000228178	0.000339691
3	chr19:48401643:G:A	48401643	A,A	G,G	1,1	-inf,inf	inf,inf	0.0102759,1.51167	0.000228119	0.000327209
3	chr19:48586229:A:G	48586229	NA,G	NA,A	NA,1	NA,inf	NA,inf	NA,0.59412	0.000227949	0.000328419
3	chr19:48322995:G:A	48322995	NA,A	NA,G	NA,1	NA,inf	NA,inf	NA,0.538204	0.0002275	0.000323953
3	chr19:48929410:T:C	48929410	NA,C	NA,T	NA,1	NA,inf	NA,inf	NA,0.600229	0.000227394	0.000333526
3	chr19:48240320:G:A	48240320	A,A	G,G	1,1	-inf,-inf	inf,inf	0.392815,1.34272	0.000226892	0.000333792
3	chr19:48706539:A:G	48706539	NA,G	NA,A	NA,1	NA,-inf	NA,inf	NA,0.603917	0.000226705	0.000326234
3	chr19:48792473:T:C	48792473	NA,C	NA,T	NA,1	NA,inf	NA,inf	NA,0.617887	0.000226408	0.000331343
3	chr19:49053158:T:C	49053158	NA,C	NA,T	NA,1	NA,inf	NA,inf	NA,0.66912	0.000226317	0.000331531
3	chr19:48560371:A:G	48560371	NA,G	NA,A	NA,1	NA,-inf	NA,inf	NA,0.645929	0.000225995	0.000334098
3	chr19:49199707:A:G	49199707	NA,G	NA,A	NA,1	NA,inf	NA,inf	NA,0.553444	0.000225973	0.000325431
3	chr19:48321044:C:A	48321044	A,A	C,C	1,1	inf,inf	inf,inf	1.38728,0.0768625	0.000225647	0.000330197
3	chr19:49031346:A:T	49031346	NA,T	NA,A	NA,1	NA,inf	NA,inf	NA,0.589337	0.000225273	0.000328711
3	chr19:48234493:T:G	48234493	NA,G	NA,T	NA,1	NA,inf	NA,inf	NA,0.583912	0.000225136	0.000329142
3	chr19:48448301:T:G	48448301	NA,G	NA,T	NA,1	NA,inf	NA,inf	NA,0.569906	0.000225122	0.000324253
3	chr19:48686642:T:C	48686642	NA,C	NA,T	NA,1	NA,-inf	NA,inf	NA,0.595219	0.000224796	0.000323343
3	chr19:48815123:G:A	48815123	A,NA	G,NA	1,NA	-inf,NA	inf,NA	0.80477,NA	0.000224791	0.000330489
3	chr19:48333675:G:A	48333675	NA,A	NA,G	NA,1	NA,inf	NA,inf	NA,0.53183	0.000224766	0.00032049
3	chr19:48291034:C:T	48291034	T,NA	C,NA	1,NA	-inf,NA	inf,NA	0.742636,NA	0.000224753	0.000328955
3	chr19:48321845:G:A	48321845	A,A	G,G	1,1	-inf,inf	inf,inf	1.41614,0.527676	0.000224559	0.00033086
3	chr19:48287221:C:T	48287221	NA,T	NA,C	NA,1	NA,-inf	NA,inf	NA,0.605842	0.000224467	0.000328082
3	chr19:49125609:A:G	49125609	G,NA	A,NA	1,NA	-inf,NA	inf,NA	0.722089,NA	0.0002243	0.000329095
3	chr19:48917684:C:T	48917684	NA,T	NA,C	NA,1	NA,inf	NA,inf	NA,0.41541	0.000224079	0.000303047
3	chr19:48550687:A:G	48550687	NA,G	NA,A	NA,1	NA,inf	NA,inf	NA,0.646762	0.000223745	0.000332715
3	chr19:48324031:T:C	48324031	C,C	T,T	1,1	inf,inf	inf,inf	0.397368,1.03301	0.00022339	0.000324954
3	chr19:49080914:T:G	49080914	G,G	T,T	1,1	inf,inf	inf,inf	0.20878,1.49265	0.000223283	0.000339573
3	chr19:48901327:C:T	48901327	NA,T	NA,C	NA,1	NA,-inf	NA,inf	NA,0.660342	0.000223261	0.000340254
3	chr19:48814259:C:T	48814259	NA,T	NA,C	NA,1	NA,inf	NA,inf	NA,0.644399	0.000222953	0.00033158
3	chr19:48351121:A:G	48351121	G,G	A,A	1,1	-inf,inf	inf,inf	0.737846,1.16258	0.000222843	0.000327524
3	chr19:48688099:G:A	48688099	NA,A	NA,G	NA,1	NA,-inf	NA,inf	NA,0.593347	0.000222546	0.000320752
3	chr19:49138772:C:T	49138772	T,NA	C,NA	1,NA	-inf,NA	inf,NA	0.714326,NA	0.000222251	0.000326071
3	chr19:48427674:T:C	48427674	NA,C	NA,T	NA,1	NA,inf	NA,inf	NA,0.60655	0.000222189	0.00032775
3	chr19:48303835:G:A	48303835	NA,A	NA,G	NA,1	NA,inf	NA,inf	NA,0.572247	0.000222162	0.000322436
3	chr19:49140232:T:C	49140232	C,NA	T,NA	1,NA	-inf,NA	inf,NA	0.713217,NA	0.00022202	0.000325728
3	chr19:49042961:T:C	49042961	NA,C	NA,T	NA,1	NA,inf	NA,inf	NA,0.544379	0.000221687	0.000319288
3	chr19:48347818:C:T	48347818	NA,T	NA,C	NA,1	NA,inf	NA,inf	NA,0.571149	0.000221417	0.000321001
3	chr19:48585795:G:A	48585795	A,NA	G,NA	1,NA	-inf,NA	inf,NA	0.829356,NA	0.000221283	0.000326141
3	chr19:48327193:C:T	48327193	NA,T	NA,C	NA,1	NA,inf	NA,inf	NA,0.527154	0.000221196	0.000315959
3	chr19:49143130:C:G	49143130	G,NA	C,NA	1,NA	-inf,NA	inf,NA	0.710886,NA	0.000221146	0.000324448
3	chr19:48325058:A:G	48325058	NA,G	NA,A	NA,1	NA,inf	NA,inf	NA,0.519864	0.000221048	0.000314974
3	chr19:48542012:A:T	48542012	NA,T	NA,A	NA,1	NA,inf	NA,inf	NA,0.645104	0.000220886	0.000329861
3	chr19:48468417:C:T	48468417	NA,T	NA,C	NA,1	NA,inf	NA,inf	NA,0.593086	0.000220865	0.000321872
3	chr19:48771619:G:A	48771619	NA,A	NA,G	NA,1	NA,inf	NA,inf	NA,0.786585	0.000220849	0.000348121
3	chr19:48481921:TA:T	48481921	T,T	TA,TA	1,1	-inf,-inf	inf,inf	0.0348812,1.62531	0.000220768	0.000335185
3	chr19:48271050:C:T	48271050	T,T	C,C	1,1	-inf,inf	inf,inf	0.861469,1.06081	0.000220628	0.000327401
3	chr19:48419844:C:A	48419844	NA,A	NA,C	NA,1	NA,-inf	NA,inf	NA,0.472347	0.000220525	0.00030971
3	chr19:48913304:A:C	48913304	NA,C	NA,A	NA,1	NA,inf	NA,inf	NA,0.462732	0.000220022	0.000307462
3	chr19:48264910:C:G	48264910	NA,G	NA,C	NA,1	NA,inf	NA,inf	NA,0.565495	0.000220001	0.000319578
3	chr19:48264918:T:C	48264918	NA,C	NA,T	NA,1	NA,inf	NA,inf	NA,0.565495	0.000220001	0.000319578
3	chr19:48312930:C:CCTT	48312930	CCTT,NA	C,NA	1,NA	-inf,NA	inf,NA	0.657906,NA	0.000219687	0.000321698
3	chr19:48494649:C:T	48494649	T,NA	C,NA	1,NA	-inf,NA	inf,NA	0.866414,NA	0.000219502	0.000323274
3	chr19:49128245:A:G	49128245	G,NA	A,NA	1,NA	-inf,NA	inf,NA	0.704656,NA	0.000219	0.000321296
3	chr19:48736214:G:A	48736214	NA,A	NA,G	NA,1	NA,inf	NA,inf	NA,0.762753	0.000218887	0.000325731
3	chr19:48969978:A:G	48969978	NA,G	NA,A	NA,1	NA,inf	NA,inf	NA,0.461095	0.000218874	0.000309381
3	chr19:49198417:C:T	49198417	NA,T	NA,C	NA,1	NA,inf	NA,inf	NA,0.581985	0.000218732	0.000323774
3	chr19:49029766:C:G	49029766	NA,G	NA,C	NA,1	NA,inf	NA,inf	NA,0.56741	0.000218721	0.000318282
3	chr19:48955023:C:G	48955023	NA,G	NA,C	NA,1	NA,inf	NA,inf	NA,0.566464	0.000218681	0.000319382
3	chr19:49202239:C:T	49202239	NA,T	NA,C	NA,1	NA,inf	NA,inf	NA,0.569938	0.000218232	0.000315784
3	chr19:48484998:G:A	48484998	NA,A	NA,G	NA,1	NA,-inf	NA,inf	NA,0.55247	0.000218217	0.000319539
3	chr19:49141049:C:T	49141049	T,NA	C,NA	1,NA	-inf,NA	inf,NA	0.700554,NA	0.000218128	0.000320006
3	chr19:49160532:G:A	49160532	A,A	G,G	1,1	-inf,-inf	inf,inf	1.19393,0.768193	0.000217938	0.000312131
3	chr19:48772316:G:A	48772316	A,A	G,G	1,1	inf,inf	inf,inf	1.06218,1.37884	0.000217904	0.00034264
3	chr19:48263091:T:C	48263091	NA,C	NA,T	NA,1	NA,inf	NA,inf	NA,0.594607	0.000217786	0.000319175
3	chr19:49034967:C:T	49034967	NA,T	NA,C	NA,1	NA,inf	NA,inf	NA,0.56662	0.00021778	0.000317606
3	chr19:49025504:T:A	49025504	NA,A	NA,T	NA,1	NA,-inf	NA,inf	NA,0.541784	0.000217632	0.000319067
3	chr19:49140511:G:T	49140511	T,NA	G,NA	1,NA	-inf,NA	inf,NA	0.698609,NA	0.000217486	0.000319062
3	chr19:48762802:G:C	48762802	NA,C	NA,G	NA,1	NA,inf	NA,inf	NA,0.693079	0.000217268	0.000327256
3	chr19:48455932:C:A	48455932	NA,A	NA,C	NA,1	NA,inf	NA,inf	NA,0.54672	0.000217263	0.00031306
3	chr19:49029828:A:C	49029828	NA,C	NA,A	NA,1	NA,-inf	NA,inf	NA,0.544235	0.000217099	0.00031733
3	chr19:48601638:G:A	48601638	NA,A	NA,G	NA,1	NA,-inf	NA,inf	NA,1.47296	0.00021701	0.00058895
3	chr19:48777632:A:G	48777632	NA,G	NA,A	NA,1	NA,-inf	NA,inf	NA,0.676493	0.000217001	0.000334055
3	chr19:48536851:A:T	48536851	NA,T	NA,A	NA,1	NA,-inf	NA,inf	NA,0.531184	0.000216824	0.000315962
3	chr19:48244700:A:AT	48244700	NA,AT	NA,A	NA,1	NA,-inf	NA,inf	NA,0.545926	0.00021673	0.000314268
3	chr19:49062073:G:A	49062073	NA,A	NA,G	NA,1	NA,inf	NA,inf	NA,0.562939	0.000216622	0.000315622
3	chr19:48345040:C:T	48345040	T,T	C,C	1,1	inf,-inf	inf,inf	1.36105,0.00386954	0.000216607	0.000314654
3	chr19:49052017:AT:A	49052017	NA,A	NA,AT	NA,1	NA,inf	NA,inf	NA,0.617587	0.000216606	0.000317321
3	chr19:48490007:C:CAG	48490007	CAG,CAG	C,C	1,1	-inf,inf	inf,inf	0.326926,1.30427	0.000216432	0.000287038
3	chr19:48353575:T:G	48353575	NA,G	NA,T	NA,1	NA,inf	NA,inf	NA,0.570928	0.000216205	0.00031287
3	chr19:48341004:T:C	48341004	C,C	T,T	1,1	-inf,inf	inf,inf	1.40485,0.509708	0.000215861	0.000317677
3	chr19:48432697:G:A	48432697	NA,A	NA,G	NA,1	NA,inf	NA,inf	NA,0.563625	0.000215603	0.000314874
3	chr19:48947371:C:T	48947371	NA,T	NA,C	NA,1	NA,inf	NA,inf	NA,0.620265	0.000215463	0.000318158
3	chr19:48711902:T:C	48711902	NA,C	NA,T	NA,1	NA,-inf	NA,inf	NA,0.566997	0.000215401	0.000310122
3	chr19:48266980:A:G	48266980	NA,G	NA,A	NA,1	NA,inf	NA,inf	NA,0.517104	0.000215324	0.000311041
3	chr19:48990524:C:G	48990524	NA,G	NA,C	NA,1	NA,inf	NA,inf	NA,0.566765	0.000214887	0.000313501
3	chr19:48609846:G:A	48609846	NA,A	NA,G	NA,1	NA,inf	NA,inf	NA,0.465677	0.00021473	0.000320039
3	chr19:48264757:G:C	48264757	NA,C	NA,G	NA,1	NA,inf	NA,inf	NA,0.548206	0.000214413	0.000311507
3	chr19:48889126:G:A	48889126	A,A	G,G	1,1	inf,inf	inf,inf	1.60414,0.0606418	0.000214347	0.000312413
3	chr19:48994700:C:T	48994700	NA,T	NA,C	NA,1	NA,inf	NA,inf	NA,0.554207	0.000214269	0.000312084
3	chr19:48554920:C:T	48554920	NA,T	NA,C	NA,1	NA,inf	NA,inf	NA,0.483992	0.000214229	0.000308162
3	chr19:48381720:G:C	48381720	NA,C	NA,G	NA,1	NA,inf	NA,inf	NA,0.526012	0.000213785	0.000311854
3	chr19:48335501:A:G	48335501	G,G	A,A	1,1	inf,inf	inf,inf	0.297845,1.12345	0.000213641	0.000311548
3	chr19:49037178:G:C	49037178	NA,C	NA,G	NA,1	NA,inf	NA,inf	NA,0.482563	0.000213538	0.000305585
3	chr19:48330081:TTGGA:T	48330081	NA,T	NA,TTGGA	NA,1	NA,-inf	NA,inf	NA,0.555379	0.000213427	0.000310359
3	chr19:49163448:C:T	49163448	NA,T	NA,C	NA,1	NA,inf	NA,inf	NA,0.553918	0.000213355	0.000311924
3	chr19:48820920:T:C	48820920	NA,C	NA,T	NA,1	NA,inf	NA,inf	NA,0.614331	0.000213303	0.000317033
3	chr19:48781568:T:C	48781568	NA,C	NA,T	NA,1	NA,-inf	NA,inf	NA,0.524151	0.000213282	0.000310735
3	chr19:49139651:G:A	49139651	A,NA	G,NA	1,NA	-inf,NA	inf,NA	0.684525,NA	0.000213207	0.00031277
3	chr19:48494813:A:G	48494813	NA,G	NA,A	NA,1	NA,inf	NA,inf	NA,0.560187	0.000213191	0.000311677
3	chr19:48679006:T:C	48679006	NA,C	NA,T	NA,1	NA,inf	NA,inf	NA,0.727471	0.000213047	0.000319359
3	chr19:48631299:G:A	48631299	NA,A	NA,G	NA,1	NA,inf	NA,inf	NA,0.529176	0.000212845	0.00029542
3	chr19:49182771:CCAAAGCCCCAGCCCTAAAAGGGGGAGCTGCGGAGCT:C	49182771	C,NA	CCAAAGCCCCAGCCCTAAAAGGGGGAGCTGCGGAGCT,NA	1,NA	-inf,NA	inf,NA	0.591143,NA	0.000212735	0.000311152
3	chr19:48717893:T:TG	48717893	NA,TG	NA,T	NA,1	NA,-inf	NA,inf	NA,0.554181	0.000212686	0.000305723
3	chr19:48288277:G:A	48288277	NA,A	NA,G	NA,1	NA,-inf	NA,inf	NA,0.548557	0.000212485	0.000312057
3	chr19:49164904:AT:A	49164904	A,NA	AT,NA	1,NA	-inf,NA	inf,NA	0.436289,NA	0.00021243	0.000310048
3	chr19:48343857:G:A	48343857	NA,A	NA,G	NA,1	NA,inf	NA,inf	NA,0.490027	0.000211907	0.000301626
3	chr19:48697960:C:T	48697960	T,T	C,C	1,1	inf,inf	inf,inf	3.24035,2.14754	0.000211873	0.00246691
3	chr19:48550521:C:T	48550521	NA,T	NA,C	NA,1	NA,inf	NA,inf	NA,0.603805	0.000211864	0.000315032
3	chr19:48911562:C:T	48911562	NA,T	NA,C	NA,1	NA,inf	NA,inf	NA,0.493608	0.000211565	0.000309274
3	chr19:48300831:T:C	48300831	C,C	T,T	1,1	inf,-inf	inf,inf	1.02363,0.238484	0.00021156	0.000302402
3	chr19:48358401:T:A	48358401	NA,A	NA,T	NA,1	NA,inf	NA,inf	NA,0.502881	0.000211209	0.000302832
3	chr19:48285369:G:A	48285369	NA,A	NA,G	NA,1	NA,-inf	NA,inf	NA,0.563581	0.000211017	0.000308391
3	chr19:48958577:G:A	48958577	A,A	G,G	1,1	-inf,inf	inf,inf	1.01028,1.02051	0.000210976	0.000327131
3	chr19:49097653:C:T	49097653	NA,T	NA,C	NA,1	NA,inf	NA,inf	NA,0.516533	0.000210847	0.000305902
3	chr19:49053574:G:T	49053574	NA,T	NA,G	NA,1	NA,inf	NA,inf	NA,0.511141	0.000210724	0.000304493
3	chr19:48479862:C:T	48479862	NA,T	NA,C	NA,1	NA,inf	NA,inf	NA,0.550603	0.000210078	0.00030718
3	chr19:48334886:G:GA	48334886	NA,GA	NA,G	NA,1	NA,-inf	NA,inf	NA,0.52164	0.000210031	0.000307149
3	chr19:48537845:T:C	48537845	NA,C	NA,T	NA,1	NA,-inf	NA,inf	NA,0.573321	0.000209972	0.000312904
3	chr19:48925889:AAAAT:A	48925889	NA,A	NA,AAAAT	NA,1	NA,-inf	NA,inf	NA,0.580105	0.000209749	0.000315058
3	chr19:48305427:C:T	48305427	T,NA	C,NA	1,NA	-inf,NA	inf,NA	0.645964,NA	0.000209732	0.000307289
3	chr19:48593054:G:A	48593054	A,A	G,G	1,1	inf,inf	inf,inf	1.27476,1.21683	0.000209574	0.000329523
3	chr19:48347206:AC:A	48347206	NA,A	NA,AC	NA,1	NA,inf	NA,inf	NA,0.548617	0.000209537	0.00030289
3	chr19:49161105:A:G	49161105	NA,G	NA,A	NA,1	NA,inf	NA,inf	NA,0.555654	0.000209522	0.000308375
3	chr19:49069572:C:T	49069572	T,NA	C,NA	1,NA	inf,NA	inf,NA	0.631222,NA	0.000209421	0.000306382
3	chr19:48980314:C:T	48980314	NA,T	NA,C	NA,1	NA,inf	NA,inf	NA,0.43685	0.000209307	0.000297133
3	chr19:48653999:G:A	48653999	NA,A	NA,G	NA,1	NA,inf	NA,inf	NA,0.649396	0.000209255	0.00030386
3	chr19:48206417:A:G	48206417	G,NA	A,NA	1,NA	inf,NA	inf,NA	0.579374,NA	0.000209115	0.000305717
3	chr19:48349459:C:T	48349459	NA,T	NA,C	NA,1	NA,inf	NA,inf	NA,0.488358	0.000208922	0.000298376
3	chr19:48839109:C:G	48839109	G,G	C,C	1,1	inf,-inf	inf,inf	0.360499,0.71854	0.000208865	0.000287927
3	chr19:49106242:G:T	49106242	NA,T	NA,G	NA,1	NA,-inf	NA,inf	NA,0.62552	0.000208775	0.000316921
3	chr19:48414794:A:G	48414794	NA,G	NA,A	NA,1	NA,inf	NA,inf	NA,0.566045	0.000208725	0.000310046
3	chr19:48832037:C:T	48832037	NA,T	NA,C	NA,1	NA,inf	NA,inf	NA,0.555271	0.000208269	0.000309831
3	chr19:49022508:G:C	49022508	NA,C	NA,G	NA,1	NA,-inf	NA,inf	NA,0.508921	0.000208195	0.000304846
3	chr19:48969489:G:A	48969489	NA,A	NA,G	NA,1	NA,inf	NA,inf	NA,0.428895	0.000208092	0.000294532
3	chr19:48682588:G:A	48682588	NA,A	NA,G	NA,1	NA,inf	NA,inf	NA,0.666183	0.000207755	0.000303255
3	chr19:48789709:T:A	48789709	A,NA	T,NA	1,NA	inf,NA	inf,NA	0.607519,NA	0.000207689	0.000304112
3	chr19:48243810:C:T	48243810	NA,T	NA,C	NA,1	NA,-inf	NA,inf	NA,0.529316	0.000207683	0.000304597
3	chr19:48402049:G:A	48402049	A,A	G,G	1,1	-inf,inf	inf,inf	0.0475672,1.47181	0.000207405	0.000303385
3	chr19:49112702:G:A	49112702	NA,A	NA,G	NA,1	NA,-inf	NA,inf	NA,0.516738	0.000207138	0.000303486
3	chr19:48225208:C:T	48225208	NA,T	NA,C	NA,1	NA,-inf	NA,inf	NA,0.50868	0.000206661	0.000301692
3	chr19:48402580:A:G	48402580	G,G	A,A	1,1	-inf,inf	inf,inf	0.0532411,1.46955	0.000206479	0.000297161
3	chr19:49134439:G:A	49134439	NA,A	NA,G	NA,1	NA,-inf	NA,inf	NA,0.576352	0.000206418	0.000308596
3	chr19:48315061:TTTTC:T	48315061	NA,T	NA,TTTTC	NA,1	NA,-inf	NA,inf	NA,0.609421	0.0002063	0.000308657
3	chr19:48202945:C:G	48202945	G,G	C,C	1,1	-inf,-inf	inf,inf	1.11603,0.774831	0.000206233	0.00030193
3	chr19:48953584:C:T	48953584	T,NA	C,NA	1,NA	inf,NA	inf,NA	0.622811,NA	0.000206226	0.000302086
3	chr19:49020941:C:G	49020941	G,NA	C,NA	1,NA	-inf,NA	inf,NA	0.654501,NA	0.000206075	0.000302138
3	chr19:48514584:T:C	48514584	NA,C	NA,T	NA,1	NA,inf	NA,inf	NA,0.563965	0.000206069	0.000298671
3	chr19:49122562:A:G	49122562	NA,G	NA,A	NA,1	NA,-inf	NA,inf	NA,0.511258	0.000205375	0.000300938
3	chr19:48224239:C:T	48224239	T,T	C,C	1,1	inf,-inf	inf,inf	0.837852,0.930319	0.000205264	0.000286967
3	chr19:48677084:A:G	48677084	NA,G	NA,A	NA,1	NA,-inf	NA,inf	NA,0.545819	0.000205079	0.000294874
3	chr19:48922319:C:T	48922319	NA,T	NA,C	NA,1	NA,-inf	NA,inf	NA,0.4875	0.000204953	0.000298967
3	chr19:49166229:C:G	49166229	NA,G	NA,C	NA,1	NA,inf	NA,inf	NA,0.538037	0.000204682	0.000298394
3	chr19:48213429:C:T	48213429	NA,T	NA,C	NA,1	NA,-inf	NA,inf	NA,0.501046	0.00020458	0.000298485
3	chr19:48926814:G:A	48926814	NA,A	NA,G	NA,1	NA,inf	NA,inf	NA,0.579633	0.00020439	0.000303013
3	chr19:48518746:C:A	48518746	NA,A	NA,C	NA,1	NA,inf	NA,inf	NA,0.525709	0.000204352	0.000294154
3	chr19:48560135:G:A	48560135	NA,A	NA,G	NA,1	NA,inf	NA,inf	NA,0.468484	0.000204337	0.000296045
3	chr19:49009409:C:T	49009409	T,T	C,C	1,1	inf,inf	inf,inf	1.38128,0.110187	0.000204119	0.000295349
3	chr19:48557846:G:A	48557846	A,NA	G,NA	1,NA	-inf,NA	inf,NA	0.81925,NA	0.000204102	0.000300635
3	chr19:48891246:C:A	48891246	NA,A	NA,C	NA,1	NA,-inf	NA,inf	NA,0.475591	0.000203919	0.000290928
3	chr19:48710303:T:G	48710303	NA,G	NA,T	NA,1	NA,inf	NA,inf	NA,0.463889	0.000203871	0.00028045
3	chr19:49026695:G:T	49026695	NA,T	NA,G	NA,1	NA,inf	NA,inf	NA,0.514883	0.000203837	0.000296675
3	chr19:48468959:A:G	48468959	NA,G	NA,A	NA,1	NA,inf	NA,inf	NA,0.529884	0.000203783	0.000298059
3	chr19:48359386:C:T	48359386	NA,T	NA,C	NA,1	NA,inf	NA,inf	NA,0.529352	0.000203772	0.000294625
3	chr19:49129369:C:T	49129369	NA,T	NA,C	NA,1	NA,inf	NA,inf	NA,0.536531	0.000203551	0.000298165
3	chr19:48552913:G:C	48552913	NA,C	NA,G	NA,1	NA,inf	NA,inf	NA,0.492138	0.000203518	0.000287553
3	chr19:48568982:C:A	48568982	A,NA	C,NA	1,NA	inf,NA	inf,NA	0.922549,NA	0.000203482	0.000301304
3	chr19:49104395:C:T	49104395	T,NA	C,NA	1,NA	-inf,NA	inf,NA	0.576818,NA	0.000203479	0.000297909
3	chr19:48984872:C:T	48984872	NA,T	NA,C	NA,1	NA,-inf	NA,inf	NA,0.504303	0.000203375	0.000298503
3	chr19:48595154:T:C	48595154	NA,C	NA,T	NA,1	NA,inf	NA,inf	NA,0.526354	0.000203242	0.000301594
3	chr19:49025470:G:A	49025470	NA,A	NA,G	NA,1	NA,inf	NA,inf	NA,0.488223	0.000203206	0.000292575
3	chr19:48753746:T:C	48753746	NA,C	NA,T	NA,1	NA,inf	NA,inf	NA,0.588751	0.000203107	0.000305507
3	chr19:48797174:G:A	48797174	A,NA	G,NA	1,NA	-inf,NA	inf,NA	0.750171,NA	0.000203085	0.00029868
3	chr19:48208845:G:A	48208845	NA,A	NA,G	NA,1	NA,-inf	NA,inf	NA,0.496092	0.000203079	0.0002963
3	chr19:48324817:T:C	48324817	C,C	T,T	1,1	inf,inf	inf,inf	1.32587,0.0927374	0.000202856	0.000297224
3	chr19:49200800:G:A	49200800	NA,A	NA,G	NA,1	NA,inf	NA,inf	NA,0.481916	0.000202696	0.000292592
3	chr19:48692018:C:G	48692018	NA,G	NA,C	NA,1	NA,-inf	NA,inf	NA,0.531307	0.000202643	0.000292581
3	chr19:48229560:A:C	48229560	C,C	A,A	1,1	-inf,-inf	inf,inf	0.347406,1.31728	0.000202342	0.000298247
3	chr19:48363200:G:C	48363200	C,C	G,G	1,1	inf,-inf	inf,inf	1.20942,0.273861	0.000202304	0.000291591
3	chr19:48219831:C:T	48219831	NA,T	NA,C	NA,1	NA,inf	NA,inf	NA,0.558355	0.000202276	0.000295886
3	chr19:48947991:C:T	48947991	NA,T	NA,C	NA,1	NA,-inf	NA,inf	NA,0.474594	0.000202248	0.000294702
3	chr19:48997109:G:A	48997109	A,A	G,G	1,1	inf,inf	inf,inf	1.37141,0.19404	0.000202124	0.000293357
3	chr19:48879442:AG:A	48879442	NA,A	NA,AG	NA,1	NA,inf	NA,inf	NA,0.60264	0.000202068	0.000300688
3	chr19:48413017:T:G	48413017	NA,G	NA,T	NA,1	NA,inf	NA,inf	NA,0.473799	0.000202043	0.000294962
3	chr19:48548356:T:C	48548356	C,C	T,T	1,1	inf,inf	inf,inf	0.293698,1.29488	0.000202037	0.000283805
3	chr19:48383228:TTCA:T	48383228	NA,T	NA,TTCA	NA,1	NA,inf	NA,inf	NA,0.553216	0.000201994	0.000296394
3	chr19:48297494:C:A	48297494	A,A	C,C	1,1	inf,-inf	inf,inf	1.04383,0.156628	0.000201956	0.000289913
3	chr19:48270707:GAA:G	48270707	G,NA	GAA,NA	1,NA	-inf,NA	inf,NA	0.524413,NA	0.000201835	0.000294772
3	chr19:48481858:C:T	48481858	NA,T	NA,C	NA,1	NA,inf	NA,inf	NA,0.520644	0.000201575	0.000294615
3	chr19:48281413:G:A	48281413	NA,A	NA,G	NA,1	NA,inf	NA,inf	NA,0.48524	0.000201513	0.000291578
3	chr19:49190411:G:A	49190411	NA,A	NA,G	NA,1	NA,inf	NA,inf	NA,0.516342	0.000201447	0.000294526
3	chr19:48321108:C:T	48321108	NA,T	NA,C	NA,1	NA,inf	NA,inf	NA,0.510997	0.000201236	0.000292791
3	chr19:48456743:C:A	48456743	NA,A	NA,C	NA,1	NA,-inf	NA,inf	NA,0.517252	0.000201136	0.000298252
3	chr19:48551635:G:A	48551635	NA,A	NA,G	NA,1	NA,-inf	NA,inf	NA,0.473411	0.000201129	0.000293613
3	chr19:48804725:T:C	48804725	NA,C	NA,T	NA,1	NA,inf	NA,inf	NA,0.56573	0.000200855	0.000303031
3	chr19:49199513:C:A	49199513	NA,A	NA,C	NA,1	NA,inf	NA,inf	NA,0.513527	0.000200831	0.00029471
3	chr19:48916393:G:A	48916393	NA,A	NA,G	NA,1	NA,inf	NA,inf	NA,0.34703	0.000200816	0.000273628
3	chr19:48265577:C:T	48265577	NA,T	NA,C	NA,1	NA,inf	NA,inf	NA,0.53106	0.000200436	0.000293278
3	chr19:49020133:A:C	49020133	NA,C	NA,A	NA,1	NA,inf	NA,inf	NA,0.515006	0.000200314	0.000292429
3	chr19:48347451:G:A	48347451	NA,A	NA,G	NA,1	NA,inf	NA,inf	NA,0.510424	0.00020029	0.000292494
3	chr19:48425307:T:C	48425307	NA,C	NA,T	NA,1	NA,-inf	NA,inf	NA,0.490284	0.000200097	0.000293713
3	chr19:49145565:A:C	49145565	NA,C	NA,A	NA,1	NA,inf	NA,inf	NA,0.503329	0.000199921	0.000290813
3	chr19:49200110:A:C	49200110	NA,C	NA,A	NA,1	NA,-inf	NA,inf	NA,0.503468	0.000199894	0.000288756
3	chr19:49113144:C:T	49113144	T,T	C,C	1,1	inf,inf	inf,inf	1.46614,0.611039	0.000199857	0.000299847
3	chr19:48291730:C:G	48291730	NA,G	NA,C	NA,1	NA,inf	NA,inf	NA,0.539225	0.000199693	0.000295592
3	chr19:48652336:C:T	48652336	NA,T	NA,C	NA,1	NA,inf	NA,inf	NA,0.485233	0.000199541	0.00027743
3	chr19:48287136:G:A	48287136	NA,A	NA,G	NA,1	NA,inf	NA,inf	NA,0.492442	0.000198919	0.000284964
3	chr19:48211908:G:A	48211908	NA,A	NA,G	NA,1	NA,-inf	NA,inf	NA,0.531048	0.000198829	0.000294349
3	chr19:48213081:G:GT	48213081	NA,GT	NA,G	NA,1	NA,-inf	NA,inf	NA,0.531048	0.000198829	0.000294349
3	chr19:48680796:G:A	48680796	NA,A	NA,G	NA,1	NA,inf	NA,inf	NA,0.633522	0.000198794	0.000290364
3	chr19:49114717:C:T	49114717	NA,T	NA,C	NA,1	NA,-inf	NA,inf	NA,0.483015	0.000198272	0.00029028
3	chr19:48269020:T:C	48269020	NA,C	NA,T	NA,1	NA,inf	NA,inf	NA,0.46807	0.000198247	0.000287123
3	chr19:48720684:A:G	48720684	NA,G	NA,A	NA,1	NA,-inf	NA,inf	NA,0.497536	0.000198122	0.000286137
3	chr19:48667236:AGAG:A	48667236	NA,A	NA,AGAG	NA,1	NA,inf	NA,inf	NA,0.50587	0.000198052	0.000292713
3	chr19:48940193:A:G	48940193	NA,G	NA,A	NA,1	NA,inf	NA,inf	NA,0.328746	0.000198001	0.000272619
3	chr19:48809765:A:AT	48809765	NA,AT	NA,A	NA,1	NA,-inf	NA,inf	NA,0.43399	0.000197979	0.000283562
3	chr19:48406154:C:T	48406154	NA,T	NA,C	NA,1	NA,inf	NA,inf	NA,0.469374	0.000197799	0.000288149
3	chr19:48936612:C:G	48936612	NA,G	NA,C	NA,1	NA,-inf	NA,inf	NA,0.494883	0.000197665	0.000291238
3	chr19:48334691:C:G	48334691	NA,G	NA,C	NA,1	NA,inf	NA,inf	NA,0.468432	0.000197506	0.000282245
3	chr19:49054282:G:C	49054282	NA,C	NA,G	NA,1	NA,inf	NA,inf	NA,0.573208	0.00019742	0.000289478
3	chr19:49121707:C:T	49121707	T,T	C,C	1,1	inf,inf	inf,inf	0.144137,1.39368	0.000197393	0.000289161
3	chr19:49072773:G:T	49072773	T,NA	G,NA	1,NA	inf,NA	inf,NA	0.587317,NA	0.000197357	0.000288724
3	chr19:48351968:C:T	48351968	NA,T	NA,C	NA,1	NA,inf	NA,inf	NA,0.449166	0.000197346	0.00028214
3	chr19:49035719:C:A	49035719	NA,A	NA,C	NA,1	NA,inf	NA,inf	NA,0.498951	0.000197252	0.000287513
3	chr19:48560940:C:G	48560940	G,NA	C,NA	1,NA	-inf,NA	inf,NA	0.759102,NA	0.000197011	0.00029061
3	chr19:48482508:ACCAAAGCTG:A	48482508	NA,A	NA,ACCAAAGCTG	NA,1	NA,inf	NA,inf	NA,0.504151	0.000196898	0.000287787
3	chr19:48851169:A:G	48851169	NA,G	NA,A	NA,1	NA,-inf	NA,inf	NA,0.489743	0.000196883	0.000286917
3	chr19:48377836:C:T	48377836	NA,T	NA,C	NA,1	NA,-inf	NA,inf	NA,0.492941	0.000196777	0.000290546
3	chr19:49091899:C:T	49091899	T,NA	C,NA	1,NA	-inf,NA	inf,NA	0.613349,NA	0.000196772	0.000288454
3	chr19:48518011:A:G	48518011	NA,G	NA,A	NA,1	NA,inf	NA,inf	NA,0.475817	0.000196688	0.000283963
3	chr19:48774986:A:G	48774986	NA,G	NA,A	NA,1	NA,inf	NA,inf	NA,0.570968	0.000196537	0.000289508
3	chr19:49171760:G:T	49171760	T,NA	G,NA	1,NA	inf,NA	inf,NA	0.483673,NA	0.000196401	0.000287134
3	chr19:48484021:C:T	48484021	NA,T	NA,C	NA,1	NA,inf	NA,inf	NA,0.501783	0.000196228	0.000286815
3	chr19:48482280:C:CA	48482280	NA,CA	NA,C	NA,1	NA,inf	NA,inf	NA,0.501783	0.000196228	0.000286815
3	chr19:48481828:T:C	48481828	NA,C	NA,T	NA,1	NA,inf	NA,inf	NA,0.501783	0.000196228	0.000286815
3	chr19:48480268:C:A	48480268	NA,A	NA,C	NA,1	NA,inf	NA,inf	NA,0.501783	0.000196228	0.000286815
3	chr19:48484746:C:G	48484746	NA,G	NA,C	NA,1	NA,inf	NA,inf	NA,0.501783	0.000196228	0.000286815
3	chr19:48484846:C:T	48484846	NA,T	NA,C	NA,1	NA,inf	NA,inf	NA,0.501783	0.000196228	0.000286815
3	chr19:48484768:A:G	48484768	NA,G	NA,A	NA,1	NA,inf	NA,inf	NA,0.501783	0.000196228	0.000286815
3	chr19:48483743:T:C	48483743	NA,C	NA,T	NA,1	NA,inf	NA,inf	NA,0.50063	0.000195896	0.000286332
3	chr19:48839143:C:T	48839143	NA,T	NA,C	NA,1	NA,-inf	NA,inf	NA,0.437865	0.000195879	0.000282458
3	chr19:49137761:T:G	49137761	NA,G	NA,T	NA,1	NA,inf	NA,inf	NA,0.484067	0.000195565	0.000284977
3	chr19:48316028:C:T	48316028	T,T	C,C	1,1	inf,-inf	inf,inf	1.00502,0.203931	0.000195563	0.000280316
3	chr19:48968901:C:T	48968901	NA,T	NA,C	NA,1	NA,inf	NA,inf	NA,0.488092	0.000195526	0.000288289
3	chr19:48551868:C:T	48551868	NA,T	NA,C	NA,1	NA,-inf	NA,inf	NA,0.452755	0.000195297	0.000285076
3	chr19:49069949:C:T	49069949	T,T	C,C	1,1	inf,inf	inf,inf	0.103421,1.43499	0.000195116	0.000292953
3	chr19:48430888:T:G	48430888	NA,G	NA,T	NA,1	NA,inf	NA,inf	NA,0.493219	0.000194998	0.000284996
3	chr19:48794211:C:T	48794211	NA,T	NA,C	NA,1	NA,inf	NA,inf	NA,0.491879	0.000194947	0.000282994
3	chr19:48547927:AT:A	48547927	NA,A	NA,AT	NA,1	NA,inf	NA,inf	NA,0.540044	0.000194798	0.000288796
3	chr19:48440117:A:G	48440117	G,NA	A,NA	1,NA	inf,NA	inf,NA	0.287163,NA	0.000194724	0.000283521
3	chr19:48480658:T:TAC	48480658	NA,TAC	NA,T	NA,1	NA,inf	NA,inf	NA,0.495545	0.000194689	0.000284572
3	chr19:48412907:G:A	48412907	NA,A	NA,G	NA,1	NA,-inf	NA,inf	NA,0.503767	0.000194422	0.000286071
3	chr19:48351967:G:T	48351967	NA,T	NA,G	NA,1	NA,inf	NA,inf	NA,0.43812	0.000194145	0.000277679
3	chr19:48872268:G:T	48872268	T,NA	G,NA	1,NA	-inf,NA	inf,NA	0.552674,NA	0.000194001	0.000283925
3	chr19:48442430:G:A	48442430	NA,A	NA,G	NA,1	NA,inf	NA,inf	NA,0.476164	0.000193883	0.000284806
3	chr19:48409126:G:A	48409126	NA,A	NA,G	NA,1	NA,-inf	NA,inf	NA,0.495512	0.000193866	0.000284622
3	chr19:48203598:C:T	48203598	NA,T	NA,C	NA,1	NA,inf	NA,inf	NA,0.486865	0.000193464	0.000281392
3	chr19:49094226:C:T	49094226	NA,T	NA,C	NA,1	NA,inf	NA,inf	NA,0.472455	0.00019344	0.0002806
3	chr19:48205930:C:T	48205930	T,T	C,C	1,1	-inf,-inf	inf,inf	0.285549,1.31395	0.00019335	0.00028066
3	chr19:48321219:C:T	48321219	T,T	C,C	1,1	-inf,inf	inf,inf	1.29037,0.555556	0.00019325	0.000284647
3	chr19:48584410:T:C	48584410	C,C	T,T	1,1	-inf,inf	inf,inf	0.59009,1.27705	0.00019325	0.000275444
3	chr19:48432392:C:T	48432392	NA,T	NA,C	NA,1	NA,inf	NA,inf	NA,0.463128	0.000193212	0.000279054
3	chr19:48495722:G:A	48495722	NA,A	NA,G	NA,1	NA,inf	NA,inf	NA,0.502967	0.000193083	0.000282607
3	chr19:48496527:G:C	48496527	NA,C	NA,G	NA,1	NA,inf	NA,inf	NA,0.502967	0.000193083	0.000282607
3	chr19:48359244:C:T	48359244	NA,T	NA,C	NA,1	NA,inf	NA,inf	NA,0.433553	0.00019288	0.00027593
3	chr19:48354752:G:T	48354752	NA,T	NA,G	NA,1	NA,inf	NA,inf	NA,0.433066	0.000192705	0.000275676
3	chr19:48475805:C:A	48475805	NA,A	NA,C	NA,1	NA,inf	NA,inf	NA,0.488997	0.000192583	0.000281492
3	chr19:48928875:G:A	48928875	A,A	G,G	1,1	-inf,-inf	inf,inf	1.63043,0.170761	0.000192445	0.000283112
3	chr19:48936324:C:T	48936324	NA,T	NA,C	NA,1	NA,inf	NA,inf	NA,0.546652	0.000192431	0.000285545
3	chr19:49054781:G:A	49054781	NA,A	NA,G	NA,1	NA,-inf	NA,inf	NA,0.454771	0.000192392	0.000281375
3	chr19:48241303:T:C	48241303	NA,C	NA,T	NA,1	NA,inf	NA,inf	NA,0.49645	0.000192355	0.000281579
3	chr19:48403230:A:G	48403230	NA,G	NA,A	NA,1	NA,-inf	NA,inf	NA,0.476506	0.000192154	0.000282936
3	chr19:49032240:G:A	49032240	NA,A	NA,G	NA,1	NA,-inf	NA,inf	NA,0.454427	0.000191993	0.000278986
3	chr19:48512758:T:A	48512758	NA,A	NA,T	NA,1	NA,inf	NA,inf	NA,0.511162	0.000191974	0.000278305
3	chr19:48214646:C:T	48214646	NA,T	NA,C	NA,1	NA,-inf	NA,inf	NA,0.505836	0.00019176	0.000283826
3	chr19:49055705:A:G	49055705	NA,G	NA,A	NA,1	NA,-inf	NA,inf	NA,0.450487	0.00019171	0.000280188
3	chr19:48973887:C:T	48973887	NA,T	NA,C	NA,1	NA,inf	NA,inf	NA,0.509917	0.000191193	0.00028246
3	chr19:49002876:C:T	49002876	NA,T	NA,C	NA,1	NA,inf	NA,inf	NA,0.482715	0.000190972	0.000278977
3	chr19:48609360:C:T	48609360	T,NA	C,NA	1,NA	inf,NA	inf,NA	0.234106,NA	0.000190731	0.000278168
3	chr19:48378759:T:A	48378759	NA,A	NA,T	NA,1	NA,inf	NA,inf	NA,0.449948	0.000190635	0.00027833
3	chr19:48486607:A:G	48486607	NA,G	NA,A	NA,1	NA,inf	NA,inf	NA,0.478216	0.000190536	0.00027823
3	chr19:48399400:T:C	48399400	NA,C	NA,T	NA,1	NA,inf	NA,inf	NA,0.471875	0.000190445	0.000279407
3	chr19:48736883:A:G	48736883	NA,G	NA,A	NA,1	NA,-inf	NA,inf	NA,0.362846	0.000190065	0.000276746
3	chr19:48915111:G:A	48915111	NA,A	NA,G	NA,1	NA,inf	NA,inf	NA,0.313156	0.000189983	0.00026005
3	chr19:48746379:C:G	48746379	NA,G	NA,C	NA,1	NA,inf	NA,inf	NA,0.558566	0.000189926	0.000282278
3	chr19:48488061:A:G	48488061	NA,G	NA,A	NA,1	NA,inf	NA,inf	NA,0.475764	0.000189819	0.000277179
3	chr19:48974217:T:C	48974217	NA,C	NA,T	NA,1	NA,inf	NA,inf	NA,0.505225	0.0001898	0.000280406
3	chr19:48974176:T:C	48974176	NA,C	NA,T	NA,1	NA,inf	NA,inf	NA,0.504936	0.000189729	0.000280299
3	chr19:48912225:T:C	48912225	C,C	T,T	1,1	inf,-inf	inf,inf	0.746942,0.154495	0.000189707	0.00027204
3	chr19:48488139:C:T	48488139	NA,T	NA,C	NA,1	NA,inf	NA,inf	NA,0.474914	0.000189596	0.000276854
3	chr19:48795671:A:G	48795671	NA,G	NA,A	NA,1	NA,inf	NA,inf	NA,0.565002	0.000189491	0.000282186
3	chr19:48489009:G:A	48489009	NA,A	NA,G	NA,1	NA,inf	NA,inf	NA,0.474334	0.000189436	0.00027662
3	chr19:49201644:C:G	49201644	NA,G	NA,C	NA,1	NA,inf	NA,inf	NA,0.472864	0.000189426	0.000277945
3	chr19:48491590:A:G	48491590	NA,G	NA,A	NA,1	NA,inf	NA,inf	NA,0.474177	0.0001894	0.000276568
3	chr19:48220576:C:G	48220576	NA,G	NA,C	NA,1	NA,inf	NA,inf	NA,0.433579	0.000189345	0.000271917
3	chr19:48528985:G:A	48528985	NA,A	NA,G	NA,1	NA,-inf	NA,inf	NA,0.440468	0.000189257	0.000277149
3	chr19:48487720:G:A	48487720	NA,A	NA,G	NA,1	NA,inf	NA,inf	NA,0.473583	0.000189241	0.000276336
3	chr19:48487312:T:C	48487312	NA,C	NA,T	NA,1	NA,inf	NA,inf	NA,0.473247	0.000189164	0.00027622
3	chr19:48488301:C:T	48488301	NA,T	NA,C	NA,1	NA,inf	NA,inf	NA,0.473149	0.000189128	0.000276171
3	chr19:48993421:T:C	48993421	C,NA	T,NA	1,NA	-inf,NA	inf,NA	0.676796,NA	0.000189089	0.000278044
3	chr19:48549702:T:C	48549702	NA,C	NA,T	NA,1	NA,inf	NA,inf	NA,0.46508	0.000189039	0.000275557
3	chr19:48655852:A:G	48655852	NA,G	NA,A	NA,1	NA,-inf	NA,inf	NA,0.830585	0.000189031	0.000327551
3	chr19:49086781:G:A	49086781	NA,A	NA,G	NA,1	NA,inf	NA,inf	NA,0.496834	0.000188989	0.000277348
3	chr19:48415002:C:T	48415002	T,NA	C,NA	1,NA	-inf,NA	inf,NA	0.576964,NA	0.000188909	0.000276118
3	chr19:48456791:G:A	48456791	NA,A	NA,G	NA,1	NA,-inf	NA,inf	NA,0.472083	0.000188753	0.000279625
3	chr19:48356705:C:T	48356705	NA,T	NA,C	NA,1	NA,inf	NA,inf	NA,0.418592	0.000188667	0.000270098
3	chr19:48858744:T:A	48858744	A,NA	T,NA	1,NA	inf,NA	inf,NA	0.0517659,NA	0.000188619	0.000274164
3	chr19:48487403:G:C	48487403	NA,C	NA,G	NA,1	NA,inf	NA,inf	NA,0.47113	0.000188603	0.0002754
3	chr19:49110674:T:C	49110674	NA,C	NA,T	NA,1	NA,-inf	NA,inf	NA,0.452271	0.0001886	0.000276825
3	chr19:48487365:G:A	48487365	NA,A	NA,G	NA,1	NA,inf	NA,inf	NA,0.470828	0.000188529	0.000275293
3	chr19:48262200:C:G	48262200	G,NA	C,NA	1,NA	inf,NA	inf,NA	0.380851,NA	0.00018836	0.000274771
3	chr19:48486682:T:C	48486682	NA,C	NA,T	NA,1	NA,inf	NA,inf	NA,0.469018	0.000188197	0.000274776
3	chr19:48936106:G:A	48936106	NA,A	NA,G	NA,1	NA,-inf	NA,inf	NA,0.447492	0.000188167	0.000276599
3	chr19:49035449:C:T	49035449	NA,T	NA,C	NA,1	NA,inf	NA,inf	NA,0.508856	0.000188019	0.000274179
3	chr19:48605389:A:G	48605389	NA,G	NA,A	NA,1	NA,inf	NA,inf	NA,0.366611	0.000188004	0.000277896
3	chr19:48258694:T:A	48258694	NA,A	NA,T	NA,1	NA,inf	NA,inf	NA,0.490653	0.000187867	0.000274797
3	chr19:48288959:C:T	48288959	NA,T	NA,C	NA,1	NA,inf	NA,inf	NA,0.488183	0.000187778	0.000277097
3	chr19:48220706:G:A	48220706	NA,A	NA,G	NA,1	NA,inf	NA,inf	NA,0.426699	0.00018763	0.000269436
3	chr19:48406579:C:A	48406579	NA,A	NA,C	NA,1	NA,-inf	NA,inf	NA,0.45058	0.000187439	0.000275486
3	chr19:48900335:T:C	48900335	NA,C	NA,T	NA,1	NA,-inf	NA,inf	NA,0.408015	0.000187416	0.000271048
3	chr19:49134933:GC:G	49134933	G,NA	GC,NA	1,NA	-inf,NA	inf,NA	0.589217,NA	0.000187353	0.000274757
3	chr19:48290945:C:T	48290945	T,T	C,C	1,1	-inf,inf	inf,inf	0.423779,1.10907	0.000187242	0.000265634
3	chr19:48318639:C:A	48318639	A,A	C,C	1,1	inf,-inf	inf,inf	1.01274,0.134938	0.000186925	0.000268586
3	chr19:48265511:A:C	48265511	NA,C	NA,A	NA,1	NA,inf	NA,inf	NA,0.475981	0.000186759	0.000271834
3	chr19:48944651:G:C	48944651	NA,C	NA,G	NA,1	NA,inf	NA,inf	NA,0.458903	0.000186526	0.000274276
3	chr19:49202213:C:T	49202213	NA,T	NA,C	NA,1	NA,inf	NA,inf	NA,0.433793	0.000186477	0.000269817
3	chr19:48795582:T:C	48795582	NA,C	NA,T	NA,1	NA,inf	NA,inf	NA,0.459637	0.000186378	0.000270662
3	chr19:48588683:G:A	48588683	NA,A	NA,G	NA,1	NA,inf	NA,inf	NA,0.503102	0.000186353	0.0002762
3	chr19:48580261:TTTTC:T	48580261	NA,T	NA,TTTTC	NA,1	NA,-inf	NA,inf	NA,0.45828	0.000186309	0.000272891
3	chr19:49017633:G:A	49017633	A,A	G,G	1,1	inf,inf	inf,inf	1.36185,0.021205	0.000186124	0.000270074
3	chr19:48380296:C:T	48380296	NA,T	NA,C	NA,1	NA,inf	NA,inf	NA,0.432559	0.000185926	0.000271492
3	chr19:48592741:C:T	48592741	NA,T	NA,C	NA,1	NA,-inf	NA,inf	NA,0.442164	0.000185771	0.000267244
3	chr19:48292371:G:A	48292371	A,A	G,G	1,1	inf,-inf	inf,inf	0.928298,0.298719	0.000185697	0.000265369
3	chr19:49035278:A:T	49035278	NA,T	NA,A	NA,1	NA,inf	NA,inf	NA,0.449341	0.000185609	0.000270074
3	chr19:48856684:A:C	48856684	C,C	A,A	1,1	inf,inf	inf,inf	0.630346,0.3925	0.000185578	0.000272925
3	chr19:48266155:C:A	48266155	NA,A	NA,C	NA,1	NA,inf	NA,inf	NA,0.454137	0.000185406	0.000270322
3	chr19:49029470:C:T	49029470	NA,T	NA,C	NA,1	NA,inf	NA,inf	NA,0.457296	0.000185379	0.000270512
3	chr19:49131437:G:A	49131437	A,NA	G,NA	1,NA	-inf,NA	inf,NA	0.547387,NA	0.000185122	0.000271319
3	chr19:48317604:G:A	48317604	A,A	G,G	1,1	inf,-inf	inf,inf	1.0007,0.153748	0.000184672	0.000265336
3	chr19:48356024:A:T	48356024	NA,T	NA,A	NA,1	NA,inf	NA,inf	NA,0.451375	0.000184536	0.00026944
3	chr19:48774202:G:A	48774202	NA,A	NA,G	NA,1	NA,inf	NA,inf	NA,0.547914	0.000184449	0.00027595
3	chr19:48312812:T:C	48312812	NA,C	NA,T	NA,1	NA,inf	NA,inf	NA,0.467501	0.000184439	0.000271425
3	chr19:48840213:G:A	48840213	NA,A	NA,G	NA,1	NA,inf	NA,inf	NA,0.468222	0.000184427	0.000270379
3	chr19:48290926:T:C	48290926	NA,C	NA,T	NA,1	NA,inf	NA,inf	NA,0.461488	0.000184398	0.000269844
3	chr19:49168103:C:T	49168103	NA,T	NA,C	NA,1	NA,-inf	NA,inf	NA,0.46406	0.000184304	0.0002712
3	chr19:48242066:A:G	48242066	NA,G	NA,A	NA,1	NA,-inf	NA,inf	NA,0.441883	0.000184199	0.00026991
3	chr19:48350262:C:T	48350262	NA,T	NA,C	NA,1	NA,inf	NA,inf	NA,0.40164	0.000184199	0.00026384
3	chr19:48351652:C:A	48351652	NA,A	NA,C	NA,1	NA,-inf	NA,inf	NA,0.422301	0.000184042	0.000268129
3	chr19:48413077:A:G	48413077	NA,G	NA,A	NA,1	NA,inf	NA,inf	NA,0.375439	0.000184031	0.000261043
3	chr19:49007652:G:A	49007652	NA,A	NA,G	NA,1	NA,-inf	NA,inf	NA,0.437115	0.000183994	0.000270681
3	chr19:48427210:A:G	48427210	NA,G	NA,A	NA,1	NA,inf	NA,inf	NA,0.471131	0.000183941	0.000270795
3	chr19:48851059:T:C	48851059	NA,C	NA,T	NA,1	NA,inf	NA,inf	NA,0.476194	0.000183903	0.000272392
3	chr19:48418957:CAG:C	48418957	NA,C	NA,CAG	NA,1	NA,-inf	NA,inf	NA,0.423001	0.0001838	0.000270005
3	chr19:48551703:C:T	48551703	NA,T	NA,C	NA,1	NA,-inf	NA,inf	NA,0.45862	0.000183676	0.000271165
3	chr19:48306768:C:T	48306768	NA,T	NA,C	NA,1	NA,inf	NA,inf	NA,0.464422	0.000183672	0.000270319
3	chr19:48301455:T:A	48301455	NA,A	NA,T	NA,1	NA,inf	NA,inf	NA,0.463972	0.000183534	0.000270123
3	chr19:48301362:G:A	48301362	NA,A	NA,G	NA,1	NA,inf	NA,inf	NA,0.463652	0.00018346	0.000270015
3	chr19:48867973:G:A	48867973	A,A	G,G	1,1	-inf,-inf	inf,inf	0.232756,1.20091	0.000183353	0.000258655
3	chr19:48458536:A:G	48458536	NA,G	NA,A	NA,1	NA,inf	NA,inf	NA,0.343684	0.000183221	0.000254157
3	chr19:49168246:C:T	49168246	NA,T	NA,C	NA,1	NA,-inf	NA,inf	NA,0.421206	0.000183182	0.000268061
3	chr19:48734438:C:T	48734438	NA,T	NA,C	NA,1	NA,-inf	NA,inf	NA,0.50324	0.00018311	0.000281101
3	chr19:48381031:C:T	48381031	NA,T	NA,C	NA,1	NA,-inf	NA,inf	NA,0.417075	0.000183105	0.000265851
3	chr19:49201259:T:A	49201259	NA,A	NA,T	NA,1	NA,inf	NA,inf	NA,0.414039	0.000182987	0.000264477
3	chr19:48993529:C:T	48993529	T,T	C,C	1,1	inf,inf	inf,inf	1.44852,0.287592	0.000182873	0.00026769
3	chr19:48492259:G:T	48492259	NA,T	NA,G	NA,1	NA,inf	NA,inf	NA,0.411639	0.000182853	0.000265092
3	chr19:49031518:C:G	49031518	NA,G	NA,C	NA,1	NA,-inf	NA,inf	NA,0.419578	0.00018256	0.000265404
3	chr19:48604812:G:A	48604812	NA,A	NA,G	NA,1	NA,inf	NA,inf	NA,0.447745	0.000182494	0.000270529
3	chr19:48323329:ACTAAAAATACAAAAATTGG:A	48323329	A,A	ACTAAAAATACAAAAATTGG,ACTAAAAATACAAAAATTGG	1,1	inf,inf	inf,inf	1.26128,0.103021	0.000182468	0.000267591
3	chr19:48727122:A:G	48727122	G,G	A,A	1,1	inf,inf	inf,inf	1.39167,0.758652	0.000182361	0.000298285
3	chr19:48307887:C:G	48307887	NA,G	NA,C	NA,1	NA,-inf	NA,inf	NA,0.508183	0.000182267	0.000271779
3	chr19:48288527:C:G	48288527	NA,G	NA,C	NA,1	NA,-inf	NA,inf	NA,0.432617	0.000182078	0.000268738
3	chr19:49030513:C:T	49030513	NA,T	NA,C	NA,1	NA,-inf	NA,inf	NA,0.428213	0.000182073	0.000265798
3	chr19:48452502:G:A	48452502	NA,A	NA,G	NA,1	NA,-inf	NA,inf	NA,0.428243	0.000182062	0.000267104
3	chr19:48418741:C:T	48418741	NA,T	NA,C	NA,1	NA,inf	NA,inf	NA,0.490974	0.000181989	0.000266701
3	chr19:48258113:A:G	48258113	NA,G	NA,A	NA,1	NA,-inf	NA,inf	NA,0.431558	0.000181862	0.000266028
3	chr19:49190609:C:T	49190609	NA,T	NA,C	NA,1	NA,inf	NA,inf	NA,0.443478	0.000181831	0.000265875
3	chr19:49005639:CA:C	49005639	C,C	CA,CA	1,1	inf,inf	inf,inf	1.30252,0.194054	0.000181694	0.000263774
3	chr19:48346915:T:C	48346915	NA,C	NA,T	NA,1	NA,inf	NA,inf	NA,0.398593	0.000181669	0.00025934
3	chr19:48313897:CA:C	48313897	C,C	CA,CA	1,1	inf,-inf	inf,inf	0.992276,0.15573	0.000181609	0.000260977
3	chr19:48947968:G:A	48947968	A,NA	G,NA	1,NA	inf,NA	inf,NA	0.517894,NA	0.000181569	0.000265862
3	chr19:48561416:T:C	48561416	C,C	T,T	1,1	inf,inf	inf,inf	1.08064,0.0232573	0.000181556	0.000263079
3	chr19:49002438:A:G	49002438	NA,G	NA,A	NA,1	NA,-inf	NA,inf	NA,0.504755	0.000181479	0.000274201
3	chr19:48491592:T:A	48491592	NA,A	NA,T	NA,1	NA,-inf	NA,inf	NA,0.389724	0.00018146	0.000265064
3	chr19:48783665:T:A	48783665	NA,A	NA,T	NA,1	NA,-inf	NA,inf	NA,0.386566	0.000181442	0.00025841
3	chr19:48779148:A:T	48779148	NA,T	NA,A	NA,1	NA,-inf	NA,inf	NA,0.357646	0.000181337	0.000261214
3	chr19:49028655:C:T	49028655	NA,T	NA,C	NA,1	NA,-inf	NA,inf	NA,0.420777	0.000181143	0.000264751
3	chr19:48580249:C:T	48580249	NA,T	NA,C	NA,1	NA,inf	NA,inf	NA,0.476807	0.000181107	0.000268498
3	chr19:48316357:G:A	48316357	A,A	G,G	1,1	inf,-inf	inf,inf	1.01699,0.0741079	0.000180898	0.000260655
3	chr19:48601634:G:A	48601634	NA,A	NA,G	NA,1	NA,-inf	NA,inf	NA,0.397466	0.000180799	0.000276425
3	chr19:48914401:T:C	48914401	C,C	T,T	1,1	inf,inf	inf,inf	1.06379,0.718713	0.000180742	0.000265926
3	chr19:48881666:G:A	48881666	NA,A	NA,G	NA,1	NA,inf	NA,inf	NA,0.392738	0.000180726	0.000263913
3	chr19:48923606:G:A	48923606	NA,A	NA,G	NA,1	NA,inf	NA,inf	NA,0.445548	0.000180642	0.000266491
3	chr19:48259596:A:G	48259596	NA,G	NA,A	NA,1	NA,-inf	NA,inf	NA,0.425904	0.000180458	0.000263977
3	chr19:48531006:G:T	48531006	NA,T	NA,G	NA,1	NA,-inf	NA,inf	NA,0.404104	0.000180282	0.000261057
3	chr19:48525202:C:T	48525202	NA,T	NA,C	NA,1	NA,-inf	NA,inf	NA,0.407377	0.000180164	0.000263999
3	chr19:48803516:A:G	48803516	NA,G	NA,A	NA,1	NA,-inf	NA,inf	NA,0.366801	0.000179897	0.000257691
3	chr19:48568758:T:C	48568758	NA,C	NA,T	NA,1	NA,inf	NA,inf	NA,0.388622	0.00017986	0.00025988
3	chr19:48515146:A:G	48515146	NA,G	NA,A	NA,1	NA,inf	NA,inf	NA,0.430255	0.000179843	0.000261952
3	chr19:48225971:T:C	48225971	NA,C	NA,T	NA,1	NA,inf	NA,inf	NA,0.394116	0.000179802	0.000258088
3	chr19:48321296:A:G	48321296	NA,G	NA,A	NA,1	NA,inf	NA,inf	NA,0.389488	0.000179669	0.000258071
3	chr19:48385195:A:G	48385195	G,NA	A,NA	1,NA	inf,NA	inf,NA	0.453368,NA	0.000179653	0.000262716
3	chr19:49132081:C:T	49132081	T,NA	C,NA	1,NA	-inf,NA	inf,NA	0.55624,NA	0.000179536	0.000263265
3	chr19:49132023:A:G	49132023	G,NA	A,NA	1,NA	-inf,NA	inf,NA	0.556063,NA	0.000179493	0.000263201
3	chr19:48985591:C:T	48985591	NA,T	NA,C	NA,1	NA,-inf	NA,inf	NA,0.447806	0.000179312	0.000267543
3	chr19:49000329:C:T	49000329	T,T	C,C	1,1	inf,inf	inf,inf	1.37323,0.355633	0.000179247	0.000261692
3	chr19:49195251:G:T	49195251	NA,T	NA,G	NA,1	NA,-inf	NA,inf	NA,0.713187	0.000178876	0.000302883
3	chr19:48972058:C:T	48972058	NA,T	NA,C	NA,1	NA,inf	NA,inf	NA,0.316328	0.000178791	0.000253135
3	chr19:49163687:G:A	49163687	NA,A	NA,G	NA,1	NA,inf	NA,inf	NA,0.427873	0.00017878	0.00026165
3	chr19:48763508:G:T	48763508	NA,T	NA,G	NA,1	NA,inf	NA,inf	NA,0.294733	0.000178688	0.000250959
3	chr19:48350684:G:A	48350684	A,NA	G,NA	1,NA	-inf,NA	inf,NA	0.56444,NA	0.000178661	0.000261945
3	chr19:49034061:C:T	49034061	NA,T	NA,C	NA,1	NA,inf	NA,inf	NA,0.425011	0.000178622	0.000260372
3	chr19:48608926:T:G	48608926	NA,G	NA,T	NA,1	NA,inf	NA,inf	NA,0.473398	0.000178616	0.000260624
3	chr19:48545225:A:G	48545225	NA,G	NA,A	NA,1	NA,-inf	NA,inf	NA,0.443815	0.000178598	0.000263946
3	chr19:48550836:G:A	48550836	A,A	G,G	1,1	inf,inf	inf,inf	0.10647,1.23492	0.000178543	0.000244112
3	chr19:48362467:T:G	48362467	NA,G	NA,T	NA,1	NA,inf	NA,inf	NA,0.378673	0.000178325	0.000255669
3	chr19:48297468:G:A	48297468	NA,A	NA,G	NA,1	NA,-inf	NA,inf	NA,0.410573	0.000178324	0.000261397
3	chr19:48848172:T:A	48848172	NA,A	NA,T	NA,1	NA,-inf	NA,inf	NA,0.366994	0.000178299	0.000256852
3	chr19:48214962:G:A	48214962	NA,A	NA,G	NA,1	NA,inf	NA,inf	NA,0.379331	0.000178178	0.000254078
3	chr19:48218561:G:A	48218561	A,A	G,G	1,1	-inf,-inf	inf,inf	0.385317,1.18278	0.000178169	0.000258762
3	chr19:49131341:T:C	49131341	C,NA	T,NA	1,NA	-inf,NA	inf,NA	0.548479,NA	0.000177723	0.000260597
3	chr19:49007756:A:G	49007756	NA,G	NA,A	NA,1	NA,inf	NA,inf	NA,0.425521	0.000177709	0.000259599
3	chr19:49029471:C:T	49029471	NA,T	NA,C	NA,1	NA,inf	NA,inf	NA,0.425554	0.000177696	0.00025928
3	chr19:49116304:T:C	49116304	NA,C	NA,T	NA,1	NA,-inf	NA,inf	NA,0.365156	0.000177595	0.000256843
3	chr19:49028804:G:A	49028804	A,A	G,G	1,1	inf,inf	inf,inf	0.850381,0.571244	0.000177465	0.000240844
3	chr19:49099857:A:G	49099857	NA,G	NA,A	NA,1	NA,inf	NA,inf	NA,0.446945	0.000177339	0.000260086
3	chr19:48914616:G:A	48914616	NA,A	NA,G	NA,1	NA,inf	NA,inf	NA,0.27092	0.00017705	0.000243884
3	chr19:48754385:G:A	48754385	NA,A	NA,G	NA,1	NA,-inf	NA,inf	NA,0.419721	0.000177043	0.000255217
3	chr19:49122162:C:T	49122162	T,NA	C,NA	1,NA	-inf,NA	inf,NA	0.467701,NA	0.000176965	0.000259084
3	chr19:48770586:G:A	48770586	A,A	G,G	1,1	inf,inf	inf,inf	1.15635,1.20605	0.000176806	0.000278641
3	chr19:48749794:C:T	48749794	NA,T	NA,C	NA,1	NA,-inf	NA,inf	NA,0.257815	0.000176682	0.000253283
3	chr19:48598145:C:T	48598145	NA,T	NA,C	NA,1	NA,inf	NA,inf	NA,0.424843	0.000176447	0.000261311
3	chr19:48461275:G:A	48461275	NA,A	NA,G	NA,1	NA,inf	NA,inf	NA,0.318264	0.000176386	0.000245381
3	chr19:48694447:G:A	48694447	NA,A	NA,G	NA,1	NA,inf	NA,inf	NA,0.596551	0.000176369	0.00026087
3	chr19:48477357:C:T	48477357	T,T	C,C	1,1	-inf,inf	inf,inf	0.0385295,1.19415	0.000176291	0.000230957
3	chr19:48337540:C:T	48337540	T,T	C,C	1,1	inf,inf	inf,inf	1.24069,0.11895	0.000176198	0.000258762
3	chr19:48374576:C:T	48374576	NA,T	NA,C	NA,1	NA,-inf	NA,inf	NA,0.411946	0.00017613	0.000259724
3	chr19:48579726:C:T	48579726	NA,T	NA,C	NA,1	NA,-inf	NA,inf	NA,0.464836	0.000176017	0.000262703
3	chr19:48294731:CTT:C	48294731	NA,C	NA,CTT	NA,1	NA,inf	NA,inf	NA,0.349422	0.000175903	0.000251472
3	chr19:49046741:A:G	49046741	NA,G	NA,A	NA,1	NA,inf	NA,inf	NA,0.429086	0.000175796	0.000258097
3	chr19:48367598:A:T	48367598	NA,T	NA,A	NA,1	NA,-inf	NA,inf	NA,0.41127	0.000175701	0.000259186
3	chr19:48922394:C:G	48922394	NA,G	NA,C	NA,1	NA,-inf	NA,inf	NA,0.415841	0.00017559	0.000255891
3	chr19:48459775:T:C	48459775	NA,C	NA,T	NA,1	NA,inf	NA,inf	NA,0.315294	0.000175556	0.000244359
3	chr19:48291521:G:A	48291521	NA,A	NA,G	NA,1	NA,inf	NA,inf	NA,0.424082	0.000175512	0.000256661
3	chr19:48471915:G:A	48471915	NA,A	NA,G	NA,1	NA,inf	NA,inf	NA,0.420557	0.000175469	0.000256501
3	chr19:48888328:A:G	48888328	G,G	A,A	1,1	inf,-inf	inf,inf	0.101959,1.27998	0.000175435	0.000256026
3	chr19:48470090:T:C	48470090	NA,C	NA,T	NA,1	NA,inf	NA,inf	NA,0.420235	0.000175372	0.000256368
3	chr19:49055871:C:T	49055871	NA,T	NA,C	NA,1	NA,inf	NA,inf	NA,0.364104	0.000175247	0.000252436
3	chr19:48277640:G:A	48277640	A,NA	G,NA	1,NA	inf,NA	inf,NA	0.513851,NA	0.00017524	0.00025681
3	chr19:48579745:T:C	48579745	NA,C	NA,T	NA,1	NA,-inf	NA,inf	NA,0.460229	0.000175173	0.000261337
3	chr19:48471003:A:G	48471003	NA,G	NA,A	NA,1	NA,inf	NA,inf	NA,0.419084	0.000175109	0.000255983
3	chr19:48475380:G:A	48475380	NA,A	NA,G	NA,1	NA,inf	NA,inf	NA,0.418926	0.000175079	0.000255938
3	chr19:48476244:C:T	48476244	NA,T	NA,C	NA,1	NA,inf	NA,inf	NA,0.418926	0.000175079	0.000255938
3	chr19:48475868:A:G	48475868	NA,G	NA,A	NA,1	NA,inf	NA,inf	NA,0.418926	0.000175079	0.000255938
3	chr19:48470748:G:A	48470748	NA,A	NA,G	NA,1	NA,inf	NA,inf	NA,0.418926	0.000175079	0.000255938
3	chr19:48473544:C:T	48473544	NA,T	NA,C	NA,1	NA,inf	NA,inf	NA,0.418926	0.000175079	0.000255938
3	chr19:48477021:TGCCA:T	48477021	NA,T	NA,TGCCA	NA,1	NA,inf	NA,inf	NA,0.418926	0.000175079	0.000255938
3	chr19:48475819:A:G	48475819	NA,G	NA,A	NA,1	NA,inf	NA,inf	NA,0.418926	0.000175079	0.000255938
3	chr19:48300126:C:T	48300126	NA,T	NA,C	NA,1	NA,inf	NA,inf	NA,0.428514	0.000175071	0.0002576
3	chr19:48475354:T:C	48475354	NA,C	NA,T	NA,1	NA,inf	NA,inf	NA,0.418187	0.000174918	0.000255697
3	chr19:49165539:C:G	49165539	NA,G	NA,C	NA,1	NA,inf	NA,inf	NA,0.415564	0.000174761	0.000255182
3	chr19:48477027:TTA:T	48477027	NA,T	NA,TTA	NA,1	NA,inf	NA,inf	NA,0.417288	0.0001747	0.000255385
3	chr19:48609042:G:A	48609042	A,A	G,G	1,1	-inf,-inf	inf,inf	0.381825,0.670546	0.000174677	0.000246004
3	chr19:48981447:A:G	48981447	NA,G	NA,A	NA,1	NA,-inf	NA,inf	NA,0.382321	0.000174664	0.000255992
3	chr19:48825109:G:A	48825109	NA,A	NA,G	NA,1	NA,inf	NA,inf	NA,0.472494	0.00017456	0.000259538
3	chr19:48563825:C:T	48563825	NA,T	NA,C	NA,1	NA,-inf	NA,inf	NA,0.379441	0.000174218	0.000253422
3	chr19:48866905:G:A	48866905	A,NA	G,NA	1,NA	-inf,NA	inf,NA	0.386812,NA	0.000174024	0.000254332
3	chr19:48475654:A:G	48475654	NA,G	NA,A	NA,1	NA,inf	NA,inf	NA,0.414021	0.000173902	0.000254283
3	chr19:48220644:T:G	48220644	NA,G	NA,T	NA,1	NA,inf	NA,inf	NA,0.397591	0.000173824	0.000254237
3	chr19:48540832:G:A	48540832	NA,A	NA,G	NA,1	NA,-inf	NA,inf	NA,0.476948	0.000173748	0.000259888
3	chr19:48313929:C:T	48313929	NA,T	NA,C	NA,1	NA,-inf	NA,inf	NA,0.469515	0.000173609	0.000258534
3	chr19:48626296:G:A	48626296	NA,A	NA,G	NA,1	NA,inf	NA,inf	NA,0.368866	0.000173532	0.000255692
3	chr19:48471320:T:G	48471320	NA,G	NA,T	NA,1	NA,inf	NA,inf	NA,0.412836	0.000173511	0.000253738
3	chr19:49055771:A:T	49055771	NA,T	NA,A	NA,1	NA,inf	NA,inf	NA,0.471739	0.000173317	0.000253769
3	chr19:48512535:G:A	48512535	NA,A	NA,G	NA,1	NA,-inf	NA,inf	NA,0.377627	0.000173193	0.000253059
3	chr19:48710883:G:A	48710883	NA,A	NA,G	NA,1	NA,-inf	NA,inf	NA,0.420953	0.000173124	0.000250885
3	chr19:48492333:T:C	48492333	NA,C	NA,T	NA,1	NA,-inf	NA,inf	NA,0.372197	0.000173051	0.000254024
3	chr19:48622766:T:TG	48622766	NA,TG	NA,T	NA,1	NA,inf	NA,inf	NA,0.30721	0.000172937	0.000255664
3	chr19:49055769:C:G	49055769	NA,G	NA,C	NA,1	NA,inf	NA,inf	NA,0.469859	0.000172902	0.000253168
3	chr19:49045684:CA:C	49045684	NA,C	NA,CA	NA,1	NA,-inf	NA,inf	NA,0.378694	0.000172893	0.000251474
3	chr19:48397049:C:T	48397049	NA,T	NA,C	NA,1	NA,inf	NA,inf	NA,0.404796	0.00017279	0.00025043
3	chr19:48313981:G:A	48313981	NA,A	NA,G	NA,1	NA,-inf	NA,inf	NA,0.465351	0.000172719	0.000257174
3	chr19:48378619:C:T	48378619	T,NA	C,NA	1,NA	-inf,NA	inf,NA	0.566944,NA	0.00017269	0.000253658
3	chr19:49178765:T:A	49178765	A,NA	T,NA	1,NA	-inf,NA	inf,NA	0.585312,NA	0.000172625	0.000253506
3	chr19:48607347:G:A	48607347	NA,A	NA,G	NA,1	NA,inf	NA,inf	NA,0.399797	0.000172432	0.00025388
3	chr19:48306648:A:G	48306648	NA,G	NA,A	NA,1	NA,inf	NA,inf	NA,0.415991	0.000172321	0.00025348
3	chr19:49027541:C:CA	49027541	NA,CA	NA,C	NA,1	NA,-inf	NA,inf	NA,0.471325	0.000172297	0.000260095
3	chr19:48357889:G:A	48357889	NA,A	NA,G	NA,1	NA,inf	NA,inf	NA,0.38097	0.000172294	0.000249289
3	chr19:48665139:G:T	48665139	NA,T	NA,G	NA,1	NA,inf	NA,inf	NA,0.31095	0.000172105	0.000242903
3	chr19:48333085:G:A	48333085	NA,A	NA,G	NA,1	NA,inf	NA,inf	NA,0.405902	0.000172102	0.000252747
3	chr19:49027536:A:C	49027536	NA,C	NA,A	NA,1	NA,-inf	NA,inf	NA,0.463569	0.000172024	0.000258894
3	chr19:48905144:G:C	48905144	C,NA	G,NA	1,NA	inf,NA	inf,NA	0.399743,NA	0.000172022	0.000251675
3	chr19:49039190:G:A	49039190	A,NA	G,NA	1,NA	-inf,NA	inf,NA	0.585871,NA	0.000171992	0.000252694
3	chr19:48737434:G:C	48737434	NA,C	NA,G	NA,1	NA,-inf	NA,inf	NA,0.207909	0.000171985	0.000246248
3	chr19:48309209:C:T	48309209	T,NA	C,NA	1,NA	inf,NA	inf,NA	0.286945,NA	0.000171962	0.000250846
3	chr19:48910634:G:A	48910634	NA,A	NA,G	NA,1	NA,inf	NA,inf	NA,0.339741	0.000171724	0.000250475
3	chr19:49128396:C:T	49128396	NA,T	NA,C	NA,1	NA,inf	NA,inf	NA,0.419252	0.00017171	0.00025066
3	chr19:49002880:C:T	49002880	NA,T	NA,C	NA,1	NA,-inf	NA,inf	NA,0.464611	0.000171579	0.000259006
3	chr19:48980083:C:T	48980083	NA,T	NA,C	NA,1	NA,-inf	NA,inf	NA,0.363729	0.000171577	0.000252207
3	chr19:48640990:T:G	48640990	NA,G	NA,T	NA,1	NA,inf	NA,inf	NA,0.417759	0.000171385	0.000251283
3	chr19:48786726:T:C	48786726	NA,C	NA,T	NA,1	NA,inf	NA,inf	NA,0.428838	0.000171381	0.000253936
3	chr19:48756064:C:G	48756064	G,NA	C,NA	1,NA	inf,NA	inf,NA	0.827445,NA	0.000171365	0.000254055
3	chr19:48599342:C:T	48599342	T,NA	C,NA	1,NA	inf,NA	inf,NA	0.653018,NA	0.000171361	0.000252259
3	chr19:49103724:A:G	49103724	NA,G	NA,A	NA,1	NA,inf	NA,inf	NA,0.371286	0.000171351	0.000247754
3	chr19:48348292:C:T	48348292	NA,T	NA,C	NA,1	NA,-inf	NA,inf	NA,0.370836	0.000171252	0.000249982
3	chr19:49040627:G:T	49040627	NA,T	NA,G	NA,1	NA,-inf	NA,inf	NA,0.372137	0.000171148	0.000249005
3	chr19:48832708:G:A	48832708	NA,A	NA,G	NA,1	NA,-inf	NA,inf	NA,0.354118	0.00017109	0.000248679
3	chr19:48767989:G:A	48767989	NA,A	NA,G	NA,1	NA,inf	NA,inf	NA,0.406922	0.000171031	0.000256872
3	chr19:48423361:G:C	48423361	NA,C	NA,G	NA,1	NA,-inf	NA,inf	NA,0.403455	0.000170951	0.000250887
3	chr19:48792083:G:C	48792083	NA,C	NA,G	NA,1	NA,inf	NA,inf	NA,0.443899	0.000170476	0.000252453
3	chr19:48270854:G:A	48270854	NA,A	NA,G	NA,1	NA,-inf	NA,inf	NA,0.369406	0.000170325	0.000248481
3	chr19:48923644:C:T	48923644	NA,T	NA,C	NA,1	NA,inf	NA,inf	NA,0.45427	0.000170224	0.000251721
3	chr19:48910102:C:T	48910102	T,NA	C,NA	1,NA	inf,NA	inf,NA	0.354998,NA	0.000169989	0.00024842
3	chr19:49094757:T:C	49094757	C,NA	T,NA	1,NA	-inf,NA	inf,NA	0.460511,NA	0.000169877	0.000248702
3	chr19:48520011:G:A	48520011	A,A	G,G	1,1	-inf,-inf	inf,inf	0.354799,1.11855	0.000169788	0.000239988
3	chr19:48533480:C:T	48533480	NA,T	NA,C	NA,1	NA,-inf	NA,inf	NA,0.375527	0.00016975	0.000245882
3	chr19:48716885:C:T	48716885	NA,T	NA,C	NA,1	NA,-inf	NA,inf	NA,0.286592	0.000169727	0.000245416
3	chr19:48551878:G:A	48551878	A,A	G,G	1,1	inf,inf	inf,inf	0.237729,1.21144	0.000169664	0.000236395
3	chr19:48382461:T:C	48382461	NA,C	NA,T	NA,1	NA,inf	NA,inf	NA,0.354353	0.000169592	0.000241978
3	chr19:48539410:C:T	48539410	NA,T	NA,C	NA,1	NA,inf	NA,inf	NA,0.358963	0.000169492	0.000246978
3	chr19:48382476:A:G	48382476	NA,G	NA,A	NA,1	NA,inf	NA,inf	NA,0.344436	0.000169421	0.000241736
3	chr19:49160256:C:T	49160256	NA,T	NA,C	NA,1	NA,-inf	NA,inf	NA,0.40332	0.000169388	0.000246531
3	chr19:48572255:C:T	48572255	NA,T	NA,C	NA,1	NA,inf	NA,inf	NA,0.414096	0.000169343	0.000248047
3	chr19:48475632:A:G	48475632	NA,G	NA,A	NA,1	NA,inf	NA,inf	NA,0.393038	0.000169161	0.000247382
3	chr19:48988724:T:C	48988724	NA,C	NA,T	NA,1	NA,-inf	NA,inf	NA,0.443929	0.000169153	0.000255591
3	chr19:48812728:C:T	48812728	NA,T	NA,C	NA,1	NA,inf	NA,inf	NA,0.434712	0.000169146	0.000253781
3	chr19:49191787:C:T	49191787	NA,T	NA,C	NA,1	NA,inf	NA,inf	NA,0.37233	0.000169112	0.000245579
3	chr19:48579742:A:G	48579742	NA,G	NA,A	NA,1	NA,-inf	NA,inf	NA,0.4333	0.000169099	0.000252162
3	chr19:49192047:C:G	49192047	NA,G	NA,C	NA,1	NA,-inf	NA,inf	NA,0.398681	0.000169021	0.000248847
3	chr19:48354173:G:A	48354173	NA,A	NA,G	NA,1	NA,inf	NA,inf	NA,0.38486	0.000168822	0.000246494
3	chr19:49029019:G:T	49029019	NA,T	NA,G	NA,1	NA,inf	NA,inf	NA,0.397043	0.000168712	0.000247699
3	chr19:48672909:T:C	48672909	NA,C	NA,T	NA,1	NA,inf	NA,inf	NA,0.296402	0.000168549	0.000238185
3	chr19:48687308:CCCAGTCT:C	48687308	C,NA	CCCAGTCT,NA	1,NA	-inf,NA	inf,NA	0.187344,NA	0.000168485	0.000245639
3	chr19:48949143:T:C	48949143	NA,C	NA,T	NA,1	NA,inf	NA,inf	NA,0.370154	0.000168476	0.000245318
3	chr19:48283796:C:T	48283796	NA,T	NA,C	NA,1	NA,-inf	NA,inf	NA,0.352945	0.000168257	0.000244663
3	chr19:48508515:T:C	48508515	NA,C	NA,T	NA,1	NA,inf	NA,inf	NA,0.376433	0.000168205	0.000243394
3	chr19:48540760:T:C	48540760	C,C	T,T	1,1	-inf,inf	inf,inf	0.0111336,1.23172	0.000168144	0.000228164
3	chr19:49010143:A:G	49010143	NA,G	NA,A	NA,1	NA,inf	NA,inf	NA,0.373693	0.000168077	0.000244168
3	chr19:48573672:T:G	48573672	G,G	T,T	1,1	inf,-inf	inf,inf	0.124656,1.14207	0.000168051	0.000228494
3	chr19:48346928:A:G	48346928	NA,G	NA,A	NA,1	NA,-inf	NA,inf	NA,0.370191	0.000167958	0.000244675
3	chr19:48919968:C:A	48919968	NA,A	NA,C	NA,1	NA,-inf	NA,inf	NA,0.312167	0.000167871	0.00024416
3	chr19:48579738:T:C	48579738	NA,C	NA,T	NA,1	NA,-inf	NA,inf	NA,0.425711	0.000167802	0.000250061
3	chr19:49146755:C:A	49146755	NA,A	NA,C	NA,1	NA,inf	NA,inf	NA,0.331458	0.000167793	0.000241692
3	chr19:48919871:C:T	48919871	NA,T	NA,C	NA,1	NA,-inf	NA,inf	NA,0.38558	0.000167634	0.000248388
3	chr19:48556333:C:T	48556333	NA,T	NA,C	NA,1	NA,-inf	NA,inf	NA,0.372275	0.000167502	0.000246009
3	chr19:48473712:A:G	48473712	NA,G	NA,A	NA,1	NA,-inf	NA,inf	NA,0.383809	0.000167493	0.000247827
3	chr19:49113601:T:TA	49113601	NA,TA	NA,T	NA,1	NA,-inf	NA,inf	NA,0.420548	0.000167424	0.000249814
3	chr19:48344176:T:C	48344176	NA,C	NA,T	NA,1	NA,inf	NA,inf	NA,0.357614	0.000167194	0.000241998
3	chr19:48923241:G:A	48923241	NA,A	NA,G	NA,1	NA,-inf	NA,inf	NA,0.37768	0.000167033	0.000243518
3	chr19:48946604:G:T	48946604	NA,T	NA,G	NA,1	NA,inf	NA,inf	NA,0.363285	0.000166986	0.000246347
3	chr19:48536847:T:A	48536847	NA,A	NA,T	NA,1	NA,-inf	NA,inf	NA,0.360222	0.000166929	0.000242067
3	chr19:48923230:T:C	48923230	NA,C	NA,T	NA,1	NA,-inf	NA,inf	NA,0.376979	0.000166889	0.000243302
3	chr19:48978841:A:G	48978841	NA,G	NA,A	NA,1	NA,inf	NA,inf	NA,0.17872	0.000166822	0.000229864
3	chr19:48394853:T:C	48394853	NA,C	NA,T	NA,1	NA,-inf	NA,inf	NA,0.356092	0.000166745	0.000244217
3	chr19:48803364:A:T	48803364	NA,T	NA,A	NA,1	NA,-inf	NA,inf	NA,0.281817	0.000166702	0.000238617
3	chr19:48631467:C:T	48631467	T,NA	C,NA	1,NA	inf,NA	inf,NA	0.554193,NA	0.000166655	0.000244675
3	chr19:49088071:A:C	49088071	C,NA	A,NA	1,NA	-inf,NA	inf,NA	0.44579,NA	0.000166628	0.000243942
3	chr19:48558825:C:T	48558825	NA,T	NA,C	NA,1	NA,inf	NA,inf	NA,0.457601	0.000166571	0.00024423
3	chr19:48573921:G:A	48573921	NA,A	NA,G	NA,1	NA,inf	NA,inf	NA,0.331592	0.000166556	0.000240787
3	chr19:48893480:G:A	48893480	A,A	G,G	1,1	inf,inf	inf,inf	0.636101,0.797285	0.000166421	0.000253667
3	chr19:48915755:C:T	48915755	NA,T	NA,C	NA,1	NA,-inf	NA,inf	NA,0.298509	0.000166412	0.000241748
3	chr19:48539348:C:T	48539348	NA,T	NA,C	NA,1	NA,inf	NA,inf	NA,0.3496	0.000166373	0.000242751
3	chr19:48826146:C:G	48826146	NA,G	NA,C	NA,1	NA,inf	NA,inf	NA,0.149628	0.00016634	0.000226506
3	chr19:48206940:T:C	48206940	C,C	T,T	1,1	-inf,-inf	inf,inf	0.279183,1.23133	0.000166302	0.000241407
3	chr19:49129197:C:T	49129197	NA,T	NA,C	NA,1	NA,inf	NA,inf	NA,0.368259	0.000166279	0.000244317
3	chr19:48876100:C:T	48876100	NA,T	NA,C	NA,1	NA,inf	NA,inf	NA,0.386318	0.000166206	0.000242467
3	chr19:48588507:C:T	48588507	NA,T	NA,C	NA,1	NA,inf	NA,inf	NA,0.405371	0.000165871	0.000245564
3	chr19:48468898:G:C	48468898	C,C	G,G	1,1	-inf,-inf	inf,inf	0.146896,1.25656	0.000165805	0.000225067
3	chr19:48768209:C:CGAG	48768209	NA,CGAG	NA,C	NA,1	NA,inf	NA,inf	NA,0.382862	0.000165773	0.000248664
3	chr19:48875414:C:T	48875414	NA,T	NA,C	NA,1	NA,-inf	NA,inf	NA,0.349427	0.000165617	0.000241581
3	chr19:48987668:A:G	48987668	NA,G	NA,A	NA,1	NA,-inf	NA,inf	NA,0.406489	0.000165598	0.000248495
3	chr19:48296364:G:A	48296364	A,NA	G,NA	1,NA	-inf,NA	inf,NA	0.467451,NA	0.000165598	0.000242118
3	chr19:49032032:C:A	49032032	NA,A	NA,C	NA,1	NA,-inf	NA,inf	NA,0.3541	0.000165491	0.000241436
3	chr19:48725974:T:C	48725974	C,C	T,T	1,1	inf,inf	inf,inf	1.38592,0.688541	0.000165294	0.000268255
3	chr19:49026557:C:T	49026557	NA,T	NA,C	NA,1	NA,inf	NA,inf	NA,0.36982	0.000165151	0.000241093
3	chr19:48573807:T:C	48573807	C,C	T,T	1,1	inf,-inf	inf,inf	0.11647,1.13814	0.000165126	0.000224468
3	chr19:48232204:G:T	48232204	NA,T	NA,G	NA,1	NA,inf	NA,inf	NA,0.334581	0.000164866	0.000237134
3	chr19:48208649:T:A	48208649	A,A	T,T	1,1	-inf,-inf	inf,inf	0.290621,1.21526	0.000164675	0.000238939
3	chr19:48239515:G:A	48239515	A,A	G,G	1,1	-inf,-inf	inf,inf	0.214668,1.28945	0.000164394	0.000243896
3	chr19:48240333:T:C	48240333	C,NA	T,NA	1,NA	-inf,NA	inf,NA	0.579859,NA	0.000164369	0.000241331
3	chr19:48336069:C:T	48336069	NA,T	NA,C	NA,1	NA,-inf	NA,inf	NA,0.341679	0.000164355	0.000240154
3	chr19:48587091:A:G	48587091	G,G	A,A	1,1	-inf,inf	inf,inf	0.156677,1.13955	0.000164189	0.000220953
3	chr19:48614441:C:T	48614441	NA,T	NA,C	NA,1	NA,inf	NA,inf	NA,0.314821	0.000164124	0.000246459
3	chr19:48791261:T:G	48791261	NA,G	NA,T	NA,1	NA,-inf	NA,inf	NA,0.330622	0.000164096	0.000236204
3	chr19:48479493:C:G	48479493	NA,G	NA,C	NA,1	NA,-inf	NA,inf	NA,0.361734	0.00016393	0.000242471
3	chr19:48480715:G:A	48480715	NA,A	NA,G	NA,1	NA,inf	NA,inf	NA,0.363187	0.000163743	0.00023919
3	chr19:48706643:A:G	48706643	G,NA	A,NA	1,NA	-inf,NA	inf,NA	0.0721332,NA	0.000163714	0.00023852
3	chr19:48838491:C:T	48838491	NA,T	NA,C	NA,1	NA,-inf	NA,inf	NA,0.329619	0.000163687	0.000237635
3	chr19:48298306:G:A	48298306	NA,A	NA,G	NA,1	NA,-inf	NA,inf	NA,0.338709	0.000163683	0.000236341
3	chr19:48703766:AC:A	48703766	NA,A	NA,AC	NA,1	NA,-inf	NA,inf	NA,0.249464	0.000163648	0.000238139
3	chr19:49095023:G:A	49095023	NA,A	NA,G	NA,1	NA,-inf	NA,inf	NA,0.366758	0.000163362	0.000240466
3	chr19:49031934:T:C	49031934	NA,C	NA,T	NA,1	NA,-inf	NA,inf	NA,0.341345	0.000163362	0.000238219
3	chr19:48431477:G:A	48431477	NA,A	NA,G	NA,1	NA,inf	NA,inf	NA,0.37315	0.00016333	0.000238817
3	chr19:48502643:G:A	48502643	NA,A	NA,G	NA,1	NA,-inf	NA,inf	NA,0.406826	0.000163296	0.000239507
3	chr19:48703364:A:G	48703364	NA,G	NA,A	NA,1	NA,inf	NA,inf	NA,0.473249	0.000163262	0.000243192
3	chr19:48393263:G:C	48393263	NA,C	NA,G	NA,1	NA,-inf	NA,inf	NA,0.350425	0.000163213	0.000238719
3	chr19:48921163:A:G	48921163	NA,G	NA,A	NA,1	NA,inf	NA,inf	NA,0.347407	0.000163144	0.000241909
3	chr19:49018742:G:T	49018742	NA,T	NA,G	NA,1	NA,-inf	NA,inf	NA,0.335548	0.000163088	0.000239061
3	chr19:48287711:G:A	48287711	NA,A	NA,G	NA,1	NA,inf	NA,inf	NA,0.348125	0.000163012	0.000235834
3	chr19:48473646:C:T	48473646	NA,T	NA,C	NA,1	NA,inf	NA,inf	NA,0.363563	0.000162933	0.000238275
3	chr19:48928494:T:C	48928494	NA,C	NA,T	NA,1	NA,-inf	NA,inf	NA,0.361281	0.000162901	0.000241177
3	chr19:48804591:G:A	48804591	NA,A	NA,G	NA,1	NA,-inf	NA,inf	NA,0.265357	0.000162758	0.000233162
3	chr19:48546902:G:A	48546902	NA,A	NA,G	NA,1	NA,-inf	NA,inf	NA,0.368533	0.000162725	0.000240041
3	chr19:49195605:G:A	49195605	NA,A	NA,G	NA,1	NA,inf	NA,inf	NA,0.338492	0.000162682	0.000236521
3	chr19:49108608:T:G	49108608	NA,G	NA,T	NA,1	NA,inf	NA,inf	NA,0.372278	0.000162675	0.000240592
3	chr19:48622994:C:T	48622994	NA,T	NA,C	NA,1	NA,inf	NA,inf	NA,0.29615	0.000162636	0.000245296
3	chr19:48339069:G:A	48339069	NA,A	NA,G	NA,1	NA,-inf	NA,inf	NA,0.333097	0.000162549	0.000237526
3	chr19:48470121:C:G	48470121	NA,G	NA,C	NA,1	NA,inf	NA,inf	NA,0.330873	0.000162535	0.000237176
3	chr19:48737890:G:A	48737890	A,NA	G,NA	1,NA	inf,NA	inf,NA	0.165551,NA	0.000162483	0.000236925
3	chr19:48207178:AG:A	48207178	A,A	AG,AG	1,1	-inf,-inf	inf,inf	0.210067,1.2696	0.00016245	0.000236745
3	chr19:48377105:G:A	48377105	NA,A	NA,G	NA,1	NA,inf	NA,inf	NA,0.334532	0.000162313	0.000237363
3	chr19:48372578:G:C	48372578	NA,C	NA,G	NA,1	NA,inf	NA,inf	NA,0.334532	0.000162313	0.000237363
3	chr19:48378127:ATATTT:A	48378127	NA,A	NA,ATATTT	NA,1	NA,inf	NA,inf	NA,0.334489	0.000162303	0.00023735
3	chr19:48539881:G:A	48539881	NA,A	NA,G	NA,1	NA,inf	NA,inf	NA,0.400834	0.000162199	0.000240076
3	chr19:48920526:G:A	48920526	A,A	G,G	1,1	-inf,-inf	inf,inf	0.702074,0.591907	0.000162171	0.000231069
3	chr19:48394990:T:A	48394990	NA,A	NA,T	NA,1	NA,inf	NA,inf	NA,0.319521	0.000162138	0.000236382
3	chr19:48849027:G:A	48849027	NA,A	NA,G	NA,1	NA,-inf	NA,inf	NA,0.397884	0.000162078	0.000242502
3	chr19:48515011:A:G	48515011	NA,G	NA,A	NA,1	NA,inf	NA,inf	NA,0.323675	0.000161894	0.000234737
3	chr19:48753330:C:T	48753330	NA,T	NA,C	NA,1	NA,-inf	NA,inf	NA,0.240182	0.000161883	0.00023179
3	chr19:48208703:C:T	48208703	T,T	C,C	1,1	-inf,-inf	inf,inf	0.310548,1.19026	0.000161877	0.000234914
3	chr19:48500700:G:C	48500700	C,NA	G,NA	1,NA	inf,NA	inf,NA	0.313039,NA	0.000161849	0.00023638
3	chr19:48261002:C:A	48261002	NA,A	NA,C	NA,1	NA,-inf	NA,inf	NA,0.33256	0.000161849	0.000235777
3	chr19:48556772:G:A	48556772	NA,A	NA,G	NA,1	NA,-inf	NA,inf	NA,0.344505	0.000161846	0.000237742
3	chr19:48912714:T:TA	48912714	TA,TA	T,T	1,1	inf,inf	inf,inf	0.0174697,1.13137	0.000161792	0.000246535
3	chr19:48327406:G:T	48327406	NA,T	NA,G	NA,1	NA,-inf	NA,inf	NA,0.373676	0.000161716	0.000239517
3	chr19:48557278:G:A	48557278	NA,A	NA,G	NA,1	NA,inf	NA,inf	NA,0.368322	0.000161708	0.000242521
3	chr19:48723474:C:T	48723474	NA,T	NA,C	NA,1	NA,-inf	NA,inf	NA,0.202449	0.000161705	0.000232537
3	chr19:48539354:G:C	48539354	NA,C	NA,G	NA,1	NA,inf	NA,inf	NA,0.398146	0.000161693	0.000239335
3	chr19:49007255:G:A	49007255	NA,A	NA,G	NA,1	NA,-inf	NA,inf	NA,0.411047	0.000161664	0.000242987
3	chr19:48410402:C:T	48410402	NA,T	NA,C	NA,1	NA,inf	NA,inf	NA,0.350877	0.000161553	0.000236612
3	chr19:48212160:T:C	48212160	C,C	T,T	1,1	-inf,-inf	inf,inf	0.273012,1.21793	0.000161532	0.000234378
3	chr19:48869729:C:T	48869729	NA,T	NA,C	NA,1	NA,-inf	NA,inf	NA,0.29314	0.000161527	0.000234409
3	chr19:49163143:T:C	49163143	NA,C	NA,T	NA,1	NA,inf	NA,inf	NA,0.346117	0.000161481	0.000236182
3	chr19:48333016:T:C	48333016	NA,C	NA,T	NA,1	NA,-inf	NA,inf	NA,0.327642	0.00016146	0.000235911
3	chr19:48332939:C:T	48332939	NA,T	NA,C	NA,1	NA,-inf	NA,inf	NA,0.327642	0.00016146	0.000235911
3	chr19:48869877:C:G	48869877	NA,G	NA,C	NA,1	NA,-inf	NA,inf	NA,0.291316	0.000161288	0.000234041
3	chr19:48487194:C:A	48487194	NA,A	NA,C	NA,1	NA,inf	NA,inf	NA,0.330209	0.000161191	0.000236258
3	chr19:48710434:TTTTG:T	48710434	NA,T	NA,TTTTG	NA,1	NA,-inf	NA,inf	NA,0.271665	0.000161183	0.000235586
3	chr19:48972539:C:T	48972539	NA,T	NA,C	NA,1	NA,inf	NA,inf	NA,0.335197	0.000161143	0.000236176
3	chr19:48796202:A:C	48796202	C,NA	A,NA	1,NA	inf,NA	inf,NA	0.187008,NA	0.000160934	0.000234728
3	chr19:48433904:G:A	48433904	A,NA	G,NA	1,NA	-inf,NA	inf,NA	0.364788,NA	0.000160891	0.00023545
3	chr19:48948035:T:C	48948035	C,C	T,T	1,1	inf,-inf	inf,inf	1.49113,0.0765433	0.000160808	0.000238526
3	chr19:48379455:C:G	48379455	NA,G	NA,C	NA,1	NA,-inf	NA,inf	NA,0.299972	0.00016078	0.000233838
3	chr19:49055795:A:C	49055795	NA,C	NA,A	NA,1	NA,inf	NA,inf	NA,0.401656	0.000160722	0.000234933
3	chr19:48938707:C:T	48938707	NA,T	NA,C	NA,1	NA,-inf	NA,inf	NA,0.322434	0.000160621	0.000235417
3	chr19:48850084:G:A	48850084	NA,A	NA,G	NA,1	NA,-inf	NA,inf	NA,0.33715	0.000160594	0.000234446
3	chr19:48584789:G:A	48584789	NA,A	NA,G	NA,1	NA,-inf	NA,inf	NA,0.26167	0.000160562	0.000231259
3	chr19:48525049:G:A	48525049	NA,A	NA,G	NA,1	NA,-inf	NA,inf	NA,0.341584	0.000160547	0.000235621
3	chr19:48587049:T:C	48587049	C,C	T,T	1,1	-inf,inf	inf,inf	0.120684,1.12413	0.000160401	0.000215669
3	chr19:48892567:G:A	48892567	A,NA	G,NA	1,NA	inf,NA	inf,NA	0.349268,NA	0.000160371	0.000234636
3	chr19:48539360:T:C	48539360	NA,C	NA,T	NA,1	NA,inf	NA,inf	NA,0.390681	0.000160348	0.000237266
3	chr19:48586348:G:T	48586348	NA,T	NA,G	NA,1	NA,inf	NA,inf	NA,0.343794	0.000160243	0.00023093
3	chr19:48437045:C:T	48437045	T,NA	C,NA	1,NA	-inf,NA	inf,NA	0.354599,NA	0.000160222	0.000234439
3	chr19:48752738:G:A	48752738	NA,A	NA,G	NA,1	NA,inf	NA,inf	NA,0.403043	0.00016009	0.000238998
3	chr19:48801796:C:T	48801796	T,NA	C,NA	1,NA	-inf,NA	inf,NA	0.566146,NA	0.000160079	0.000235275
3	chr19:49031671:A:C	49031671	C,NA	A,NA	1,NA	-inf,NA	inf,NA	0.125778,NA	0.000160072	0.000233541
3	chr19:48821422:T:C	48821422	NA,C	NA,T	NA,1	NA,inf	NA,inf	NA,0.346641	0.000160014	0.000233522
3	chr19:48330885:C:T	48330885	T,T	C,C	1,1	inf,inf	inf,inf	0.460317,0.829475	0.00016001	0.000236297
3	chr19:48351699:G:A	48351699	NA,A	NA,G	NA,1	NA,-inf	NA,inf	NA,0.345649	0.000159956	0.000233389
3	chr19:48768212:CT:C	48768212	NA,C	NA,CT	NA,1	NA,inf	NA,inf	NA,0.364806	0.000159907	0.000240201
3	chr19:48819330:G:A	48819330	NA,A	NA,G	NA,1	NA,-inf	NA,inf	NA,0.314774	0.000159721	0.000230325
3	chr19:48972640:A:G	48972640	NA,G	NA,A	NA,1	NA,inf	NA,inf	NA,0.358716	0.000159715	0.00023232
3	chr19:48983390:T:C	48983390	NA,C	NA,T	NA,1	NA,-inf	NA,inf	NA,0.417107	0.000159628	0.000241689
3	chr19:49100573:G:A	49100573	A,A	G,G	1,1	inf,inf	inf,inf	1.08595,0.785099	0.000159627	0.000238276
3	chr19:48209639:T:C	48209639	C,C	T,T	1,1	-inf,-inf	inf,inf	0.284802,1.20204	0.000159572	0.000231623
3	chr19:48546067:T:G	48546067	NA,G	NA,T	NA,1	NA,inf	NA,inf	NA,0.38502	0.000159572	0.000236
3	chr19:48209701:A:G	48209701	G,G	A,A	1,1	-inf,-inf	inf,inf	0.295967,1.19269	0.000159371	0.000231324
3	chr19:48993765:A:C	48993765	C,C	A,A	1,1	inf,inf	inf,inf	1.38896,0.268836	0.000159346	0.000232475
3	chr19:48876889:G:A	48876889	NA,A	NA,G	NA,1	NA,inf	NA,inf	NA,0.351281	0.000159344	0.000232485
3	chr19:48987021:C:T	48987021	NA,T	NA,C	NA,1	NA,-inf	NA,inf	NA,0.395286	0.000159338	0.000240191
3	chr19:48469282:A:C	48469282	C,C	A,A	1,1	-inf,-inf	inf,inf	0.143068,1.2362	0.000159304	0.000216452
3	chr19:48416801:C:T	48416801	T,NA	C,NA	1,NA	inf,NA	inf,NA	0.17654,NA	0.000159292	0.000232235
3	chr19:48305490:C:T	48305490	NA,T	NA,C	NA,1	NA,-inf	NA,inf	NA,0.403576	0.000159252	0.000236916
3	chr19:48658813:G:A	48658813	NA,A	NA,G	NA,1	NA,inf	NA,inf	NA,0.477115	0.000159158	0.000232924
3	chr19:48468214:G:A	48468214	NA,A	NA,G	NA,1	NA,inf	NA,inf	NA,0.370132	0.000159109	0.000232882
3	chr19:49129370:CG:C	49129370	NA,C	NA,CG	NA,1	NA,-inf	NA,inf	NA,0.355618	0.000159089	0.000235451
3	chr19:48768226:T:C	48768226	NA,C	NA,T	NA,1	NA,inf	NA,inf	NA,0.482605	0.000159084	0.000239375
3	chr19:48208705:C:T	48208705	T,T	C,C	1,1	-inf,-inf	inf,inf	0.294064,1.19295	0.000159031	0.000230805
3	chr19:48370729:A:G	48370729	G,G	A,A	1,1	inf,-inf	inf,inf	0.637906,1.03865	0.000159028	0.000234243
3	chr19:49115762:G:A	49115762	A,A	G,G	1,1	inf,inf	inf,inf	1.4391,0.470412	0.000158993	0.000236889
3	chr19:48600262:C:T	48600262	NA,T	NA,C	NA,1	NA,inf	NA,inf	NA,0.354436	0.00015899	0.000231627
3	chr19:48728943:G:A	48728943	NA,A	NA,G	NA,1	NA,-inf	NA,inf	NA,1.18511	0.000158808	0.000400898
3	chr19:48435689:T:C	48435689	C,C	T,T	1,1	-inf,-inf	inf,inf	0.630632,1.06118	0.000158799	0.000214266
3	chr19:49073566:T:C	49073566	NA,C	NA,T	NA,1	NA,inf	NA,inf	NA,0.291663	0.000158798	0.000229269
3	chr19:48871708:C:T	48871708	NA,T	NA,C	NA,1	NA,-inf	NA,inf	NA,0.280231	0.000158747	0.000230481
3	chr19:48866981:G:A	48866981	NA,A	NA,G	NA,1	NA,-inf	NA,inf	NA,0.317133	0.00015873	0.000231708
3	chr19:48866834:G:A	48866834	NA,A	NA,G	NA,1	NA,-inf	NA,inf	NA,0.317133	0.00015873	0.000231708
3	chr19:48254344:C:T	48254344	NA,T	NA,C	NA,1	NA,-inf	NA,inf	NA,0.301139	0.000158719	0.000231392
3	chr19:49024503:C:T	49024503	NA,T	NA,C	NA,1	NA,inf	NA,inf	NA,0.389412	0.000158426	0.000232715
3	chr19:48923210:G:A	48923210	NA,A	NA,G	NA,1	NA,inf	NA,inf	NA,0.397378	0.000158395	0.000235052
3	chr19:48746189:A:G	48746189	NA,G	NA,A	NA,1	NA,-inf	NA,inf	NA,0.377689	0.00015835	0.000229445
3	chr19:48510320:G:A	48510320	NA,A	NA,G	NA,1	NA,-inf	NA,inf	NA,0.315732	0.00015826	0.000231848
3	chr19:48538826:T:TG	48538826	NA,TG	NA,T	NA,1	NA,inf	NA,inf	NA,0.308277	0.000158212	0.000230732
3	chr19:48229548:T:G	48229548	NA,G	NA,T	NA,1	NA,inf	NA,inf	NA,0.353842	0.000158106	0.000231249
3	chr19:48979786:C:T	48979786	NA,T	NA,C	NA,1	NA,-inf	NA,inf	NA,0.292321	0.000158096	0.000231522
3	chr19:48541174:G:A	48541174	NA,A	NA,G	NA,1	NA,inf	NA,inf	NA,0.378204	0.000158075	0.0002338
3	chr19:49159715:T:A	49159715	NA,A	NA,T	NA,1	NA,inf	NA,inf	NA,0.35196	0.000157968	0.000229681
3	chr19:48263044:G:T	48263044	NA,T	NA,G	NA,1	NA,inf	NA,inf	NA,0.339904	0.000157964	0.000231827
3	chr19:48206923:C:T	48206923	T,T	C,C	1,1	-inf,-inf	inf,inf	0.269909,1.2087	0.00015791	0.000229258
3	chr19:48433971:T:C	48433971	NA,C	NA,T	NA,1	NA,inf	NA,inf	NA,0.336585	0.000157903	0.000229253
3	chr19:48544719:C:T	48544719	NA,T	NA,C	NA,1	NA,inf	NA,inf	NA,0.365178	0.000157893	0.000232707
3	chr19:48253651:G:A	48253651	A,NA	G,NA	1,NA	inf,NA	inf,NA	0.418995,NA	0.000157746	0.000231069
3	chr19:48891759:A:G	48891759	NA,G	NA,A	NA,1	NA,-inf	NA,inf	NA,0.278076	0.00015771	0.000228822
3	chr19:48736135:G:A	48736135	NA,A	NA,G	NA,1	NA,-inf	NA,inf	NA,0.152028	0.000157656	0.000226461
3	chr19:48420672:A:G	48420672	NA,G	NA,A	NA,1	NA,inf	NA,inf	NA,0.244998	0.000157652	0.000223053
3	chr19:48765091:T:C	48765091	NA,C	NA,T	NA,1	NA,-inf	NA,inf	NA,0.233423	0.000157593	0.000227143
3	chr19:48453729:A:C	48453729	NA,C	NA,A	NA,1	NA,-inf	NA,inf	NA,0.314865	0.000157582	0.000230473
3	chr19:48529095:T:C	48529095	NA,C	NA,T	NA,1	NA,-inf	NA,inf	NA,0.304578	0.000157528	0.00023107
3	chr19:49073545:C:G	49073545	G,NA	C,NA	1,NA	inf,NA	inf,NA	0.362933,NA	0.000157504	0.00023047
3	chr19:48532766:C:T	48532766	NA,T	NA,C	NA,1	NA,inf	NA,inf	NA,0.328935	0.000157461	0.000232119
3	chr19:48769036:C:T	48769036	NA,T	NA,C	NA,1	NA,inf	NA,inf	NA,0.339315	0.000157421	0.00023556
3	chr19:48918646:A:G	48918646	G,G	A,A	1,1	-inf,inf	inf,inf	0.222759,1.25261	0.000157398	0.000242342
3	chr19:48845990:G:A	48845990	NA,A	NA,G	NA,1	NA,-inf	NA,inf	NA,0.375405	0.000157394	0.000235464
3	chr19:48516042:C:A	48516042	A,NA	C,NA	1,NA	-inf,NA	inf,NA	0.526444,NA	0.000157357	0.000230449
3	chr19:48207988:G:A	48207988	A,A	G,G	1,1	-inf,-inf	inf,inf	0.29438,1.18649	0.00015732	0.000228291
3	chr19:49037068:A:G	49037068	NA,G	NA,A	NA,1	NA,-inf	NA,inf	NA,0.363291	0.000157297	0.000232524
3	chr19:49171232:A:G	49171232	NA,G	NA,A	NA,1	NA,inf	NA,inf	NA,0.327616	0.000157297	0.000229187
3	chr19:48764625:A:T	48764625	T,T	A,A	1,1	inf,inf	inf,inf	1.37674,0.982765	0.000157231	0.000248144
3	chr19:49060845:C:T	49060845	NA,T	NA,C	NA,1	NA,inf	NA,inf	NA,0.268949	0.000157193	0.000226846
3	chr19:48689925:A:G	48689925	NA,G	NA,A	NA,1	NA,inf	NA,inf	NA,0.354779	0.000157186	0.000235779
3	chr19:48976715:G:T	48976715	NA,T	NA,G	NA,1	NA,inf	NA,inf	NA,0.318832	0.000157167	0.000229749
3	chr19:49028045:G:C	49028045	NA,C	NA,G	NA,1	NA,-inf	NA,inf	NA,0.658171	0.000157145	0.000266783
3	chr19:49042563:G:T	49042563	NA,T	NA,G	NA,1	NA,-inf	NA,inf	NA,0.303626	0.000157108	0.000228681
3	chr19:48895581:C:G	48895581	NA,G	NA,C	NA,1	NA,inf	NA,inf	NA,0.369394	0.000157015	0.000230541
3	chr19:48388011:A:T	48388011	NA,T	NA,A	NA,1	NA,inf	NA,inf	NA,0.320799	0.000156952	0.000227353
3	chr19:48994196:A:C	48994196	C,C	A,A	1,1	inf,inf	inf,inf	1.35996,0.29921	0.000156915	0.000228877
3	chr19:48249533:G:A	48249533	NA,A	NA,G	NA,1	NA,inf	NA,inf	NA,0.297003	0.000156622	0.000226356
3	chr19:48430714:A:G	48430714	NA,G	NA,A	NA,1	NA,-inf	NA,inf	NA,0.326608	0.000156572	0.000229182
3	chr19:48705351:C:T	48705351	NA,T	NA,C	NA,1	NA,-inf	NA,inf	NA,0.265642	0.000156572	0.000231221
3	chr19:49131099:C:G	49131099	NA,G	NA,C	NA,1	NA,inf	NA,inf	NA,0.322731	0.000156421	0.000228058
3	chr19:48891841:T:C	48891841	NA,C	NA,T	NA,1	NA,-inf	NA,inf	NA,0.266588	0.000156415	0.000226895
3	chr19:49135199:A:G	49135199	G,NA	A,NA	1,NA	-inf,NA	inf,NA	0.48812,NA	0.000156367	0.000229429
3	chr19:48945341:A:G	48945341	NA,G	NA,A	NA,1	NA,-inf	NA,inf	NA,0.267572	0.000156242	0.000226008
3	chr19:48464758:C:T	48464758	T,NA	C,NA	1,NA	inf,NA	inf,NA	0.377323,NA	0.000156087	0.000228295
3	chr19:48317700:A:G	48317700	NA,G	NA,A	NA,1	NA,inf	NA,inf	NA,0.316327	0.000156021	0.000228744
3	chr19:49025960:C:A	49025960	NA,A	NA,C	NA,1	NA,-inf	NA,inf	NA,0.32516	0.000156018	0.00022948
3	chr19:49125501:A:AG	49125501	AG,NA	A,NA	1,NA	-inf,NA	inf,NA	0.476863,NA	0.000155999	0.000228836
3	chr19:49041370:T:A	49041370	NA,A	NA,T	NA,1	NA,inf	NA,inf	NA,0.340332	0.00015577	0.000228704
3	chr19:48397394:T:C	48397394	C,NA	T,NA	1,NA	-inf,NA	inf,NA	0.498951,NA	0.000155601	0.000227797
3	chr19:48629389:G:A	48629389	NA,A	NA,G	NA,1	NA,inf	NA,inf	NA,0.259623	0.000155551	0.000233795
3	chr19:48590590:A:G	48590590	NA,G	NA,A	NA,1	NA,-inf	NA,inf	NA,0.82954	0.000155522	0.00026524
3	chr19:48704795:G:A	48704795	NA,A	NA,G	NA,1	NA,inf	NA,inf	NA,0.191598	0.00015547	0.00023865
3	chr19:48877272:C:T	48877272	NA,T	NA,C	NA,1	NA,-inf	NA,inf	NA,0.339309	0.000155351	0.000231176
3	chr19:49173500:A:G	49173500	NA,G	NA,A	NA,1	NA,-inf	NA,inf	NA,0.329016	0.000155312	0.000228511
3	chr19:48246522:G:A	48246522	NA,A	NA,G	NA,1	NA,inf	NA,inf	NA,0.315684	0.000155073	0.000226958
3	chr19:48929534:C:T	48929534	NA,T	NA,C	NA,1	NA,inf	NA,inf	NA,0.31724	0.000155006	0.000227299
3	chr19:48209179:C:T	48209179	T,T	C,C	1,1	-inf,-inf	inf,inf	0.285468,1.18372	0.000154755	0.000224657
3	chr19:48242526:C:T	48242526	NA,T	NA,C	NA,1	NA,-inf	NA,inf	NA,0.306508	0.000154677	0.000225974
3	chr19:48788347:GAC:G	48788347	NA,G	NA,GAC	NA,1	NA,-inf	NA,inf	NA,0.0969798	0.000154667	0.000214889
3	chr19:48387862:T:G	48387862	NA,G	NA,T	NA,1	NA,-inf	NA,inf	NA,0.297371	0.000154543	0.000226539
3	chr19:48573345:G:A	48573345	A,A	G,G	1,1	inf,-inf	inf,inf	0.0910857,1.11917	0.000154514	0.000209938
3	chr19:48623105:G:A	48623105	NA,A	NA,G	NA,1	NA,inf	NA,inf	NA,0.257136	0.000154413	0.000232116
3	chr19:48592641:G:A	48592641	NA,A	NA,G	NA,1	NA,inf	NA,inf	NA,0.215039	0.000154412	0.000226158
3	chr19:48563792:G:A	48563792	NA,A	NA,G	NA,1	NA,inf	NA,inf	NA,0.275146	0.000154317	0.000223731
3	chr19:48311480:G:A	48311480	A,A	G,G	1,1	-inf,inf	inf,inf	0.267865,1.06527	0.000154309	0.000218042
3	chr19:48552022:A:C	48552022	NA,C	NA,A	NA,1	NA,-inf	NA,inf	NA,0.280813	0.000154254	0.000223453
3	chr19:48720560:C:A	48720560	NA,A	NA,C	NA,1	NA,-inf	NA,inf	NA,0.314807	0.000154222	0.000223379
3	chr19:48327492:C:T	48327492	NA,T	NA,C	NA,1	NA,inf	NA,inf	NA,0.296538	0.00015389	0.000222495
3	chr19:48357051:C:T	48357051	NA,T	NA,C	NA,1	NA,inf	NA,inf	NA,0.30797	0.000153888	0.000225113
3	chr19:48993294:A:C	48993294	C,C	A,A	1,1	inf,inf	inf,inf	1.36128,0.279616	0.000153853	0.000224433
3	chr19:48891725:A:G	48891725	NA,G	NA,A	NA,1	NA,-inf	NA,inf	NA,0.253026	0.000153845	0.000223243
3	chr19:49071812:G:A	49071812	NA,A	NA,G	NA,1	NA,-inf	NA,inf	NA,0.619627	0.000153833	0.000258798
3	chr19:48940104:C:T	48940104	NA,T	NA,C	NA,1	NA,inf	NA,inf	NA,0.16741	0.000153793	0.000216065
3	chr19:49064334:G:A	49064334	A,NA	G,NA	1,NA	inf,NA	inf,NA	0.346572,NA	0.000153762	0.000224997
3	chr19:48425909:C:T	48425909	NA,T	NA,C	NA,1	NA,inf	NA,inf	NA,0.297606	0.000153758	0.000224421
3	chr19:48295826:A:C	48295826	NA,C	NA,A	NA,1	NA,-inf	NA,inf	NA,0.294218	0.000153755	0.000225331
3	chr19:48299748:C:T	48299748	NA,T	NA,C	NA,1	NA,-inf	NA,inf	NA,0.294218	0.000153755	0.000225331
3	chr19:48538718:T:C	48538718	C,NA	T,NA	1,NA	-inf,NA	inf,NA	0.538758,NA	0.00015366	0.000225105
3	chr19:48391064:T:A	48391064	NA,A	NA,T	NA,1	NA,inf	NA,inf	NA,0.285386	0.000153658	0.000224456
3	chr19:49087142:T:G	49087142	G,NA	T,NA	1,NA	-inf,NA	inf,NA	0.0852028,NA	0.000153648	0.000224209
3	chr19:48508174:G:A	48508174	NA,A	NA,G	NA,1	NA,-inf	NA,inf	NA,0.302537	0.000153565	0.000222562
3	chr19:48409936:C:T	48409936	NA,T	NA,C	NA,1	NA,inf	NA,inf	NA,0.311944	0.000153485	0.000222856
3	chr19:49179472:C:T	49179472	NA,T	NA,C	NA,1	NA,inf	NA,inf	NA,0.281005	0.000153479	0.000223192
3	chr19:48273973:G:A	48273973	NA,A	NA,G	NA,1	NA,inf	NA,inf	NA,0.300609	0.000153455	0.000223634
3	chr19:48875016:G:A	48875016	A,NA	G,NA	1,NA	-inf,NA	inf,NA	0.420134,NA	0.000153446	0.000224843
3	chr19:48788676:C:T	48788676	T,NA	C,NA	1,NA	inf,NA	inf,NA	0.422248,NA	0.000153301	0.000224679
3	chr19:48550165:C:T	48550165	T,NA	C,NA	1,NA	-inf,NA	inf,NA	0.551173,NA	0.000153228	0.000225046
3	chr19:48889942:G:A	48889942	A,A	G,G	1,1	inf,-inf	inf,inf	0.0519145,1.19546	0.000153226	0.000223703
3	chr19:48945367:A:T	48945367	NA,T	NA,A	NA,1	NA,-inf	NA,inf	NA,0.287803	0.000153223	0.000224762
3	chr19:48214372:G:C	48214372	C,C	G,G	1,1	-inf,-inf	inf,inf	0.299867,1.16725	0.000153205	0.000222541
3	chr19:48286244:T:C	48286244	NA,C	NA,T	NA,1	NA,-inf	NA,inf	NA,0.275475	0.000153185	0.000222851
3	chr19:48481373:C:T	48481373	NA,T	NA,C	NA,1	NA,inf	NA,inf	NA,0.288451	0.000153176	0.000224468
3	chr19:48872134:A:C	48872134	NA,C	NA,A	NA,1	NA,-inf	NA,inf	NA,0.244659	0.000153165	0.000220851
3	chr19:48987266:T:C	48987266	NA,C	NA,T	NA,1	NA,-inf	NA,inf	NA,0.359759	0.000153113	0.000230278
3	chr19:48482647:A:C	48482647	NA,C	NA,A	NA,1	NA,inf	NA,inf	NA,0.287785	0.000153067	0.000224319
3	chr19:48477779:C:T	48477779	NA,T	NA,C	NA,1	NA,-inf	NA,inf	NA,0.34185	0.000153031	0.000223279
3	chr19:48649353:G:A	48649353	NA,A	NA,G	NA,1	NA,inf	NA,inf	NA,0.276767	0.000152997	0.000228166
3	chr19:49198826:A:T	49198826	NA,T	NA,A	NA,1	NA,-inf	NA,inf	NA,0.307322	0.000152984	0.000224404
3	chr19:48210188:G:T	48210188	T,T	G,G	1,1	-inf,-inf	inf,inf	0.288656,1.17487	0.000152917	0.00022195
3	chr19:48378910:G:A	48378910	NA,A	NA,G	NA,1	NA,-inf	NA,inf	NA,0.265067	0.000152855	0.000223102
3	chr19:48719928:T:G	48719928	NA,G	NA,T	NA,1	NA,-inf	NA,inf	NA,0.307467	0.000152838	0.000221448
3	chr19:48208219:T:C	48208219	C,C	T,T	1,1	-inf,-inf	inf,inf	0.289308,1.17517	0.000152796	0.000221829
3	chr19:48537056:C:G	48537056	G,G	C,C	1,1	-inf,-inf	inf,inf	1.16119,0.175933	0.000152771	0.000225596
3	chr19:48612634:C:T	48612634	NA,T	NA,C	NA,1	NA,inf	NA,inf	NA,0.312366	0.000152755	0.000226636
3	chr19:48696196:G:C	48696196	NA,C	NA,G	NA,1	NA,inf	NA,inf	NA,0.380711	0.000152734	0.000223037
3	chr19:48693956:A:G	48693956	NA,G	NA,A	NA,1	NA,-inf	NA,inf	NA,0.1258	0.000152696	0.000220401
3	chr19:48412143:G:A	48412143	A,A	G,G	1,1	-inf,-inf	inf,inf	0.816217,0.441624	0.000152581	0.000216558
3	chr19:49025859:T:A	49025859	NA,A	NA,T	NA,1	NA,-inf	NA,inf	NA,0.312026	0.000152527	0.000224647
3	chr19:48246368:G:A	48246368	NA,A	NA,G	NA,1	NA,inf	NA,inf	NA,0.267251	0.000152512	0.000219964
3	chr19:48932108:G:C	48932108	NA,C	NA,G	NA,1	NA,-inf	NA,inf	NA,0.298459	0.00015247	0.000223839
3	chr19:48783766:C:T	48783766	NA,T	NA,C	NA,1	NA,-inf	NA,inf	NA,0.0539218	0.000152413	0.000210955
3	chr19:48726076:G:A	48726076	NA,A	NA,G	NA,1	NA,-inf	NA,inf	NA,0.30479	0.000152406	0.000220814
3	chr19:48449497:G:A	48449497	NA,A	NA,G	NA,1	NA,-inf	NA,inf	NA,0.311129	0.000152296	0.000224135
3	chr19:48724579:C:G	48724579	NA,G	NA,C	NA,1	NA,-inf	NA,inf	NA,0.303557	0.000152194	0.000220513
3	chr19:48220741:G:A	48220741	NA,A	NA,G	NA,1	NA,inf	NA,inf	NA,0.269832	0.000152151	0.000219876
3	chr19:48871689:T:C	48871689	NA,C	NA,T	NA,1	NA,-inf	NA,inf	NA,0.256688	0.000152075	0.000219331
3	chr19:48318500:G:A	48318500	A,A	G,G	1,1	-inf,inf	inf,inf	1.21659,0.460905	0.000152063	0.000223656
3	chr19:48426353:G:A	48426353	NA,A	NA,G	NA,1	NA,inf	NA,inf	NA,0.319588	0.000152054	0.000223721
3	chr19:49046843:G:A	49046843	NA,A	NA,G	NA,1	NA,-inf	NA,inf	NA,0.432135	0.000152042	0.000234476
3	chr19:48679992:G:C	48679992	NA,C	NA,G	NA,1	NA,inf	NA,inf	NA,0.348662	0.000151857	0.000224552
3	chr19:48316320:C:T	48316320	T,T	C,C	1,1	inf,inf	inf,inf	0.947474,0.043903	0.000151793	0.000220233
3	chr19:48833624:C:T	48833624	T,T	C,C	1,1	inf,inf	inf,inf	1.27237,0.9037	0.000151774	0.000235146
3	chr19:48947527:A:G	48947527	G,G	A,A	1,1	inf,inf	inf,inf	1.43709,0.0205871	0.000151719	0.0002211
3	chr19:48332825:A:C	48332825	C,C	A,A	1,1	inf,inf	inf,inf	0.452755,0.806001	0.000151635	0.000223865
3	chr19:48428052:T:G	48428052	NA,G	NA,T	NA,1	NA,inf	NA,inf	NA,0.293381	0.000151534	0.000219756
3	chr19:49200490:G:C	49200490	NA,C	NA,G	NA,1	NA,-inf	NA,inf	NA,0.297089	0.000151494	0.000222162
3	chr19:48695419:C:T	48695419	NA,T	NA,C	NA,1	NA,-inf	NA,inf	NA,0.120545	0.000151469	0.000218699
3	chr19:48704430:AAAAAAAAAAAAG:A	48704430	A,NA	AAAAAAAAAAAAG,NA	1,NA	-inf,NA	inf,NA	5.426,NA	0.000151455	0.0708722
3	chr19:48744774:A:G	48744774	NA,G	NA,A	NA,1	NA,-inf	NA,inf	NA,0.213727	0.000151453	0.000219085
3	chr19:48853216:G:A	48853216	NA,A	NA,G	NA,1	NA,-inf	NA,inf	NA,0.329367	0.000151138	0.000219807
3	chr19:48978844:T:A	48978844	NA,A	NA,T	NA,1	NA,inf	NA,inf	NA,0.286175	0.000151124	0.000220123
3	chr19:49008967:G:A	49008967	NA,A	NA,G	NA,1	NA,inf	NA,inf	NA,0.307705	0.000151052	0.000221
3	chr19:49039381:G:C	49039381	NA,C	NA,G	NA,1	NA,-inf	NA,inf	NA,0.269928	0.000151047	0.000219941
3	chr19:49029314:G:C	49029314	NA,C	NA,G	NA,1	NA,inf	NA,inf	NA,0.310331	0.000151018	0.000222237
3	chr19:48703470:G:A	48703470	NA,A	NA,G	NA,1	NA,-inf	NA,inf	NA,0.115728	0.000150845	0.000218054
3	chr19:48341133:G:A	48341133	NA,A	NA,G	NA,1	NA,inf	NA,inf	NA,0.3038	0.000150843	0.000219711
3	chr19:48486867:T:G	48486867	NA,G	NA,T	NA,1	NA,inf	NA,inf	NA,0.274596	0.000150814	0.000221006
3	chr19:48854550:A:C	48854550	NA,C	NA,A	NA,1	NA,-inf	NA,inf	NA,0.327335	0.000150802	0.000219335
3	chr19:48485135:G:A	48485135	NA,A	NA,G	NA,1	NA,inf	NA,inf	NA,0.273614	0.000150779	0.000220923
3	chr19:48993866:T:C	48993866	C,C	T,T	1,1	inf,inf	inf,inf	1.45191,0.025306	0.000150693	0.000220426
3	chr19:49011400:G:A	49011400	NA,A	NA,G	NA,1	NA,inf	NA,inf	NA,0.277461	0.000150687	0.000222234
3	chr19:49013368:G:C	49013368	NA,C	NA,G	NA,1	NA,-inf	NA,inf	NA,0.270461	0.000150668	0.000220806
3	chr19:48773375:A:G	48773375	NA,G	NA,A	NA,1	NA,inf	NA,inf	NA,0.381745	0.000150664	0.00022802
3	chr19:48377932:C:T	48377932	NA,T	NA,C	NA,1	NA,-inf	NA,inf	NA,0.250744	0.000150601	0.000219677
3	chr19:48828951:A:T	48828951	NA,T	NA,A	NA,1	NA,inf	NA,inf	NA,0.389433	0.000150545	0.000225693
3	chr19:49153168:C:T	49153168	T,NA	C,NA	1,NA	-inf,NA	inf,NA	0.0882198,NA	0.000150442	0.000219539
3	chr19:48323418:G:A	48323418	A,NA	G,NA	1,NA	inf,NA	inf,NA	0.266062,NA	0.000150427	0.000220133
3	chr19:48519653:G:A	48519653	NA,A	NA,G	NA,1	NA,-inf	NA,inf	NA,0.290447	0.000150397	0.000220904
3	chr19:48921098:A:G	48921098	NA,G	NA,A	NA,1	NA,-inf	NA,inf	NA,0.220775	0.000150292	0.000218695
3	chr19:49163692:G:A	49163692	NA,A	NA,G	NA,1	NA,inf	NA,inf	NA,0.297868	0.00015026	0.000219963
3	chr19:48449994:C:T	48449994	T,NA	C,NA	1,NA	-inf,NA	inf,NA	0.281776,NA	0.000150205	0.000219627
3	chr19:48501294:C:T	48501294	T,NA	C,NA	1,NA	-inf,NA	inf,NA	0.44139,NA	0.000150204	0.000220053
3	chr19:48878940:C:T	48878940	NA,T	NA,C	NA,1	NA,inf	NA,inf	NA,0.262226	0.000150145	0.000220261
3	chr19:48631114:A:G	48631114	NA,G	NA,A	NA,1	NA,inf	NA,inf	NA,0.229571	0.000150061	0.00022515
3	chr19:48693992:G:A	48693992	NA,A	NA,G	NA,1	NA,-inf	NA,inf	NA,0.222218	0.000150007	0.000220928
3	chr19:48369599:A:C	48369599	NA,C	NA,A	NA,1	NA,inf	NA,inf	NA,0.237509	0.000149991	0.000215492
3	chr19:48979178:C:T	48979178	NA,T	NA,C	NA,1	NA,-inf	NA,inf	NA,0.245926	0.000149962	0.000218929
3	chr19:48556228:C:T	48556228	NA,T	NA,C	NA,1	NA,-inf	NA,inf	NA,0.25069	0.000149958	0.000219636
3	chr19:48934649:C:T	48934649	NA,T	NA,C	NA,1	NA,-inf	NA,inf	NA,0.262937	0.00014993	0.000219602
3	chr19:48529969:G:A	48529969	NA,A	NA,G	NA,1	NA,-inf	NA,inf	NA,0.262185	0.000149909	0.000219801
3	chr19:49123939:CTCT:C	49123939	NA,C	NA,CTCT	NA,1	NA,inf	NA,inf	NA,0.301794	0.000149857	0.000219077
3	chr19:49196848:C:T	49196848	NA,T	NA,C	NA,1	NA,inf	NA,inf	NA,0.270335	0.000149833	0.000218083
3	chr19:49146315:G:A	49146315	A,NA	G,NA	1,NA	inf,NA	inf,NA	0.2694,NA	0.000149822	0.000219069
3	chr19:48636678:G:C	48636678	NA,C	NA,G	NA,1	NA,inf	NA,inf	NA,0.227686	0.000149718	0.000224602
3	chr19:49200766:T:C	49200766	NA,C	NA,T	NA,1	NA,-inf	NA,inf	NA,0.285997	0.000149707	0.000219569
3	chr19:48928119:A:C	48928119	NA,C	NA,A	NA,1	NA,-inf	NA,inf	NA,0.273295	0.00014959	0.000218477
3	chr19:48267933:G:C	48267933	NA,C	NA,G	NA,1	NA,-inf	NA,inf	NA,0.29324	0.000149589	0.000219131
3	chr19:48663289:C:G	48663289	G,NA	C,NA	1,NA	-inf,NA	inf,NA	0.113385,NA	0.00014956	0.000218308
3	chr19:48731302:A:C	48731302	NA,C	NA,A	NA,1	NA,inf	NA,inf	NA,0.343212	0.000149523	0.000221415
3	chr19:49199554:C:T	49199554	T,NA	C,NA	1,NA	-inf,NA	inf,NA	0.0719103,NA	0.000149498	0.000218177
3	chr19:49118112:C:T	49118112	NA,T	NA,C	NA,1	NA,-inf	NA,inf	NA,0.298834	0.000149443	0.000217459
3	chr19:48757885:G:A	48757885	NA,A	NA,G	NA,1	NA,-inf	NA,inf	NA,0.19994	0.000149441	0.000215915
3	chr19:48265271:G:A	48265271	NA,A	NA,G	NA,1	NA,-inf	NA,inf	NA,0.288396	0.000149402	0.000218775
3	chr19:48827561:A:G	48827561	NA,G	NA,A	NA,1	NA,-inf	NA,inf	NA,0.321148	0.000149389	0.00021732
3	chr19:48987778:A:G	48987778	G,G	A,A	1,1	-inf,-inf	inf,inf	1.2283,0.428322	0.00014936	0.000221237
3	chr19:48703029:A:G	48703029	NA,G	NA,A	NA,1	NA,inf	NA,inf	NA,0.414962	0.000149346	0.000214019
3	chr19:48566277:G:A	48566277	NA,A	NA,G	NA,1	NA,inf	NA,inf	NA,0.312489	0.000149337	0.000220212
3	chr19:48730394:C:T	48730394	NA,T	NA,C	NA,1	NA,inf	NA,inf	NA,0.34197	0.000149324	0.000221118
3	chr19:48534842:C:T	48534842	NA,T	NA,C	NA,1	NA,inf	NA,inf	NA,0.266607	0.000149262	0.000218717
3	chr19:48547795:C:T	48547795	NA,T	NA,C	NA,1	NA,-inf	NA,inf	NA,0.270027	0.000149257	0.000218294
3	chr19:48559849:CA:C	48559849	NA,C	NA,CA	NA,1	NA,-inf	NA,inf	NA,0.216242	0.000149203	0.000216913
3	chr19:48382692:G:A	48382692	A,NA	G,NA	1,NA	inf,NA	inf,NA	0.264898,NA	0.000149171	0.000218101
3	chr19:48904988:C:T	48904988	NA,T	NA,C	NA,1	NA,inf	NA,inf	NA,0.319521	0.000149171	0.00022024
3	chr19:48710249:T:C	48710249	NA,C	NA,T	NA,1	NA,inf	NA,inf	NA,0.285611	0.000149159	0.00021182
3	chr19:48631993:C:T	48631993	NA,T	NA,C	NA,1	NA,inf	NA,inf	NA,0.224987	0.000149156	0.000223725
3	chr19:48928145:A:C	48928145	NA,C	NA,A	NA,1	NA,-inf	NA,inf	NA,0.270515	0.000149087	0.000217749
3	chr19:48804401:G:A	48804401	NA,A	NA,G	NA,1	NA,inf	NA,inf	NA,0.31546	0.00014906	0.000219328
3	chr19:49119989:C:T	49119989	NA,T	NA,C	NA,1	NA,inf	NA,inf	NA,0.295196	0.000149057	0.000217646
3	chr19:48519119:C:A	48519119	NA,A	NA,C	NA,1	NA,-inf	NA,inf	NA,0.261944	0.000149047	0.000218873
3	chr19:49149359:C:T	49149359	NA,T	NA,C	NA,1	NA,inf	NA,inf	NA,0.280039	0.000148983	0.000218277
3	chr19:48732230:A:G	48732230	NA,G	NA,A	NA,1	NA,inf	NA,inf	NA,0.339998	0.000148978	0.000220607
3	chr19:48323968:G:A	48323968	NA,A	NA,G	NA,1	NA,inf	NA,inf	NA,0.28102	0.000148956	0.000216327
3	chr19:48837233:G:A	48837233	NA,A	NA,G	NA,1	NA,-inf	NA,inf	NA,0.246378	0.0001489	0.000216763
3	chr19:48288794:C:T	48288794	NA,T	NA,C	NA,1	NA,inf	NA,inf	NA,0.259049	0.000148831	0.000216416
3	chr19:48381953:G:A	48381953	NA,A	NA,G	NA,1	NA,-inf	NA,inf	NA,0.242255	0.0001488	0.000217201
3	chr19:48255034:G:A	48255034	NA,A	NA,G	NA,1	NA,inf	NA,inf	NA,0.278984	0.000148775	0.000217747
3	chr19:48695088:G:A	48695088	NA,A	NA,G	NA,1	NA,inf	NA,inf	NA,0.30447	0.000148725	0.000222382
3	chr19:48275722:C:T	48275722	NA,T	NA,C	NA,1	NA,inf	NA,inf	NA,0.265664	0.000148682	0.000214762
3	chr19:48491641:T:C	48491641	NA,C	NA,T	NA,1	NA,-inf	NA,inf	NA,0.277984	0.000148646	0.000219116
3	chr19:48433549:C:T	48433549	NA,T	NA,C	NA,1	NA,-inf	NA,inf	NA,0.292239	0.000148613	0.00021794
3	chr19:48627460:A:T	48627460	NA,T	NA,A	NA,1	NA,inf	NA,inf	NA,0.22181	0.000148609	0.000223021
3	chr19:48768450:A:C	48768450	NA,C	NA,A	NA,1	NA,inf	NA,inf	NA,0.393607	0.000148605	0.000225605
3	chr19:48645239:G:A	48645239	NA,A	NA,G	NA,1	NA,-inf	NA,inf	NA,0.257552	0.000148557	0.000217867
3	chr19:48515123:G:A	48515123	NA,A	NA,G	NA,1	NA,-inf	NA,inf	NA,0.279898	0.000148522	0.000218069
3	chr19:48888028:G:A	48888028	NA,A	NA,G	NA,1	NA,inf	NA,inf	NA,0.289043	0.000148315	0.000216997
3	chr19:48630903:C:T	48630903	T,NA	C,NA	1,NA	-inf,NA	inf,NA	0.348127,NA	0.000148266	0.000217022
3	chr19:49178524:A:G	49178524	G,NA	A,NA	1,NA	-inf,NA	inf,NA	0.427687,NA	0.000148206	0.000217362
3	chr19:48517070:C:T	48517070	NA,T	NA,C	NA,1	NA,inf	NA,inf	NA,0.155815	0.000148201	0.000209383
3	chr19:48258333:A:T	48258333	NA,T	NA,A	NA,1	NA,inf	NA,inf	NA,0.234245	0.000148141	0.00021561
3	chr19:48784170:C:T	48784170	NA,T	NA,C	NA,1	NA,-inf	NA,inf	NA,0.0671229	0.00014812	0.000206869
3	chr19:49052693:A:C	49052693	C,NA	A,NA	1,NA	inf,NA	inf,NA	0.320218,NA	0.000148072	0.000216685
3	chr19:48760070:G:A	48760070	A,NA	G,NA	1,NA	inf,NA	inf,NA	0.0666902,NA	0.000148055	0.000216058
3	chr19:49035372:T:G	49035372	NA,G	NA,T	NA,1	NA,-inf	NA,inf	NA,0.262739	0.000147962	0.000216013
3	chr19:48608979:T:C	48608979	NA,C	NA,T	NA,1	NA,-inf	NA,inf	NA,0.248848	0.000147906	0.000216587
3	chr19:48916010:A:G	48916010	G,G	A,A	1,1	inf,-inf	inf,inf	0.670616,0.654855	0.000147903	0.000204298
3	chr19:48293094:C:G	48293094	NA,G	NA,C	NA,1	NA,inf	NA,inf	NA,0.287121	0.000147858	0.000217057
3	chr19:48735094:G:A	48735094	NA,A	NA,G	NA,1	NA,-inf	NA,inf	NA,0.274149	0.000147783	0.000214161
3	chr19:48968171:ACACT:A	48968171	NA,A	NA,ACACT	NA,1	NA,-inf	NA,inf	NA,0.243371	0.0001477	0.000216006
3	chr19:49009587:G:A	49009587	NA,A	NA,G	NA,1	NA,inf	NA,inf	NA,0.260606	0.000147695	0.000215178
3	chr19:48794422:C:T	48794422	NA,T	NA,C	NA,1	NA,inf	NA,inf	NA,0.319335	0.000147664	0.000220273
3	chr19:48289915:G:A	48289915	NA,A	NA,G	NA,1	NA,inf	NA,inf	NA,0.248971	0.000147635	0.000214737
3	chr19:48217487:C:T	48217487	NA,T	NA,C	NA,1	NA,inf	NA,inf	NA,0.247709	0.000147532	0.000214369
3	chr19:48542971:G:T	48542971	T,NA	G,NA	1,NA	-inf,NA	inf,NA	0.312397,NA	0.000147441	0.000215701
3	chr19:48936138:G:A	48936138	NA,A	NA,G	NA,1	NA,inf	NA,inf	NA,0.200872	0.000147421	0.000211279
3	chr19:48303825:C:T	48303825	NA,T	NA,C	NA,1	NA,-inf	NA,inf	NA,0.310254	0.000147342	0.000217299
3	chr19:48428816:T:G	48428816	G,NA	T,NA	1,NA	inf,NA	inf,NA	0.0469869,NA	0.000147302	0.0002148
3	chr19:48852704:G:A	48852704	NA,A	NA,G	NA,1	NA,-inf	NA,inf	NA,0.194284	0.0001473	0.000212837
3	chr19:48924397:ACT:A	48924397	NA,A	NA,ACT	NA,1	NA,inf	NA,inf	NA,0.274676	0.000147288	0.000215105
3	chr19:48584277:G:A	48584277	NA,A	NA,G	NA,1	NA,inf	NA,inf	NA,0.299729	0.000147265	0.000215322
3	chr19:49147116:A:G	49147116	NA,G	NA,A	NA,1	NA,-inf	NA,inf	NA,0.243194	0.000147218	0.00021463
3	chr19:48973963:C:CATGCCCA	48973963	NA,CATGCCCA	NA,C	NA,1	NA,inf	NA,inf	NA,0.289465	0.000147195	0.000214515
3	chr19:48603015:C:A	48603015	NA,A	NA,C	NA,1	NA,-inf	NA,inf	NA,0.191547	0.000147156	0.000214248
3	chr19:48929116:T:C	48929116	NA,C	NA,T	NA,1	NA,-inf	NA,inf	NA,0.248114	0.000147104	0.000214065
3	chr19:48517844:G:A	48517844	A,A	G,G	1,1	-inf,inf	inf,inf	0.0104067,1.13771	0.000146987	0.000196556
3	chr19:49052339:T:C	49052339	NA,C	NA,T	NA,1	NA,inf	NA,inf	NA,0.277114	0.000146977	0.000212932
3	chr19:48429288:T:C	48429288	C,NA	T,NA	1,NA	inf,NA	inf,NA	0.046337,NA	0.00014694	0.000214277
3	chr19:48429080:T:C	48429080	C,NA	T,NA	1,NA	inf,NA	inf,NA	0.0451167,NA	0.000146871	0.000214178
3	chr19:48904764:C:T	48904764	NA,T	NA,C	NA,1	NA,inf	NA,inf	NA,0.308256	0.000146756	0.000216118
3	chr19:48886078:G:A	48886078	NA,A	NA,G	NA,1	NA,inf	NA,inf	NA,0.280383	0.000146712	0.000214707
3	chr19:48244390:A:G	48244390	NA,G	NA,A	NA,1	NA,inf	NA,inf	NA,0.234168	0.000146652	0.000211848
3	chr19:48975937:A:G	48975937	NA,G	NA,A	NA,1	NA,-inf	NA,inf	NA,0.226495	0.000146632	0.000214242
3	chr19:48579760:C:T	48579760	NA,T	NA,C	NA,1	NA,inf	NA,inf	NA,0.266427	0.000146628	0.000212272
3	chr19:48793118:G:A	48793118	A,NA	G,NA	1,NA	inf,NA	inf,NA	0.593618,NA	0.000146625	0.000216056
3	chr19:48216845:C:T	48216845	NA,T	NA,C	NA,1	NA,inf	NA,inf	NA,0.241629	0.000146535	0.00021295
3	chr19:48280213:G:A	48280213	NA,A	NA,G	NA,1	NA,-inf	NA,inf	NA,0.258943	0.000146518	0.000213583
3	chr19:49007798:A:G	49007798	NA,G	NA,A	NA,1	NA,inf	NA,inf	NA,0.247747	0.000146507	0.00021271
3	chr19:48484180:C:T	48484180	NA,T	NA,C	NA,1	NA,-inf	NA,inf	NA,0.251524	0.000146465	0.00021353
3	chr19:48965159:G:A	48965159	NA,A	NA,G	NA,1	NA,-inf	NA,inf	NA,0.229362	0.000146445	0.000212819
3	chr19:48840436:T:C	48840436	NA,C	NA,T	NA,1	NA,-inf	NA,inf	NA,0.303341	0.00014633	0.000217779
3	chr19:48812949:T:C	48812949	C,NA	T,NA	1,NA	-inf,NA	inf,NA	0.348428,NA	0.000146247	0.000214122
3	chr19:48618792:T:C	48618792	C,C	T,T	1,1	inf,-inf	inf,inf	1.4642,0.978721	0.000146157	0.000256486
3	chr19:48244745:A:G	48244745	NA,G	NA,A	NA,1	NA,inf	NA,inf	NA,0.230478	0.00014615	0.000211122
3	chr19:49049542:C:T	49049542	NA,T	NA,C	NA,1	NA,-inf	NA,inf	NA,0.252106	0.000146131	0.000213749
3	chr19:48801984:G:T	48801984	NA,T	NA,G	NA,1	NA,-inf	NA,inf	NA,0.266255	0.000146107	0.000211366
3	chr19:48893366:C:T	48893366	T,T	C,C	1,1	inf,inf	inf,inf	0.542482,0.837386	0.000146075	0.000223248
3	chr19:48600107:G:C	48600107	NA,C	NA,G	NA,1	NA,-inf	NA,inf	NA,0.176322	0.00014607	0.000212594
3	chr19:48286338:A:G	48286338	NA,G	NA,A	NA,1	NA,inf	NA,inf	NA,0.266526	0.000146056	0.000213322
3	chr19:48886911:A:C	48886911	NA,C	NA,A	NA,1	NA,-inf	NA,inf	NA,0.216312	0.000146016	0.000212269
3	chr19:48793511:A:C	48793511	NA,C	NA,A	NA,1	NA,-inf	NA,inf	NA,0.234112	0.000146001	0.000210988
3	chr19:48742592:C:T	48742592	NA,T	NA,C	NA,1	NA,-inf	NA,inf	NA,0.262448	0.000145999	0.000211617
3	chr19:48250460:T:C	48250460	NA,C	NA,T	NA,1	NA,-inf	NA,inf	NA,0.254644	0.000145929	0.000213253
3	chr19:48930330:G:A	48930330	A,NA	G,NA	1,NA	inf,NA	inf,NA	0.251574,NA	0.000145917	0.000213382
3	chr19:49079899:G:C	49079899	NA,C	NA,G	NA,1	NA,inf	NA,inf	NA,0.212519	0.000145886	0.000209253
3	chr19:48245042:T:C	48245042	NA,C	NA,T	NA,1	NA,inf	NA,inf	NA,0.265494	0.000145865	0.000213544
3	chr19:48717948:G:GC	48717948	GC,NA	G,NA	1,NA	inf,NA	inf,NA	0.243725,NA	0.000145858	0.000213272
3	chr19:48795668:T:C	48795668	NA,C	NA,T	NA,1	NA,-inf	NA,inf	NA,0.232957	0.000145816	0.00021073
3	chr19:48548057:T:C	48548057	NA,C	NA,T	NA,1	NA,-inf	NA,inf	NA,0.250277	0.000145806	0.000213355
3	chr19:48243589:A:G	48243589	NA,G	NA,A	NA,1	NA,inf	NA,inf	NA,0.265104	0.000145805	0.000213456
3	chr19:48938252:A:G	48938252	NA,G	NA,A	NA,1	NA,inf	NA,inf	NA,0.299844	0.00014577	0.000214219
3	chr19:48907775:A:G	48907775	G,G	A,A	1,1	-inf,-inf	inf,inf	0.161713,1.09532	0.000145759	0.000215384
3	chr19:49155210:C:T	49155210	NA,T	NA,C	NA,1	NA,-inf	NA,inf	NA,0.270862	0.000145741	0.000214145
3	chr19:48625515:T:C	48625515	NA,C	NA,T	NA,1	NA,inf	NA,inf	NA,0.204603	0.000145715	0.000218389
3	chr19:48794551:G:A	48794551	NA,A	NA,G	NA,1	NA,inf	NA,inf	NA,0.305822	0.000145649	0.000217104
3	chr19:48271604:CT:C	48271604	NA,C	NA,CT	NA,1	NA,-inf	NA,inf	NA,0.26432	0.000145623	0.000213882
3	chr19:48917894:C:T	48917894	NA,T	NA,C	NA,1	NA,-inf	NA,inf	NA,0.264675	0.000145609	0.000212209
3	chr19:48245157:C:T	48245157	NA,T	NA,C	NA,1	NA,inf	NA,inf	NA,0.227258	0.000145591	0.000210368
3	chr19:48212012:T:C	48212012	C,C	T,T	1,1	-inf,-inf	inf,inf	0.964731,0.726249	0.000145473	0.000213902
3	chr19:48953915:C:CAT	48953915	NA,CAT	NA,C	NA,1	NA,inf	NA,inf	NA,0.276065	0.000145429	0.00021464
3	chr19:48939524:C:T	48939524	NA,T	NA,C	NA,1	NA,-inf	NA,inf	NA,0.233901	0.000145422	0.000211954
3	chr19:49179739:G:A	49179739	A,NA	G,NA	1,NA	-inf,NA	inf,NA	0.409572,NA	0.000145356	0.000213177
3	chr19:48519118:A:C	48519118	NA,C	NA,A	NA,1	NA,inf	NA,inf	NA,0.241331	0.000145277	0.000212877
3	chr19:49163614:C:T	49163614	NA,T	NA,C	NA,1	NA,inf	NA,inf	NA,0.237052	0.000145245	0.00021081
3	chr19:48338826:G:A	48338826	A,NA	G,NA	1,NA	-inf,NA	inf,NA	0.199758,NA	0.000145207	0.000212217
3	chr19:48275747:C:T	48275747	NA,T	NA,C	NA,1	NA,inf	NA,inf	NA,0.243932	0.000145199	0.00020991
3	chr19:48869737:C:T	48869737	NA,T	NA,C	NA,1	NA,-inf	NA,inf	NA,0.237571	0.000145193	0.000211991
3	chr19:48271976:G:A	48271976	A,A	G,G	1,1	-inf,inf	inf,inf	1.32819,0.283618	0.000145178	0.000211551
3	chr19:48246505:G:A	48246505	NA,A	NA,G	NA,1	NA,inf	NA,inf	NA,0.226176	0.000145055	0.000209745
3	chr19:48275122:G:A	48275122	NA,A	NA,G	NA,1	NA,inf	NA,inf	NA,0.242301	0.000145038	0.000209631
3	chr19:48261982:C:T	48261982	NA,T	NA,C	NA,1	NA,inf	NA,inf	NA,0.260447	0.000144987	0.00021269
3	chr19:48245578:G:A	48245578	NA,A	NA,G	NA,1	NA,inf	NA,inf	NA,0.223213	0.000144944	0.00020947
3	chr19:48251240:A:G	48251240	NA,G	NA,A	NA,1	NA,-inf	NA,inf	NA,0.248017	0.000144901	0.000211756
3	chr19:48986057:C:A	48986057	NA,A	NA,C	NA,1	NA,inf	NA,inf	NA,0.275062	0.000144747	0.000212094
3	chr19:49116226:A:C	49116226	C,NA	A,NA	1,NA	-inf,NA	inf,NA	0.208485,NA	0.000144729	0.000211552
3	chr19:48523951:G:A	48523951	A,NA	G,NA	1,NA	-inf,NA	inf,NA	0.450157,NA	0.000144725	0.000211941
3	chr19:49179297:C:T	49179297	NA,T	NA,C	NA,1	NA,inf	NA,inf	NA,0.253372	0.000144719	0.000212215
3	chr19:48409229:C:A	48409229	NA,A	NA,C	NA,1	NA,inf	NA,inf	NA,0.257212	0.00014471	0.000210126
3	chr19:48857647:T:C	48857647	NA,C	NA,T	NA,1	NA,-inf	NA,inf	NA,0.188996	0.000144692	0.000210092
3	chr19:48687819:G:A	48687819	A,A	G,G	1,1	-inf,inf	inf,inf	0.00853945,1.15178	0.000144649	0.000220884
3	chr19:48244501:C:T	48244501	NA,T	NA,C	NA,1	NA,inf	NA,inf	NA,0.221023	0.000144554	0.000208936
3	chr19:49049591:T:C	49049591	C,NA	T,NA	1,NA	inf,NA	inf,NA	0.167137,NA	0.00014455	0.000211166
3	chr19:48295144:T:A	48295144	A,A	T,T	1,1	-inf,inf	inf,inf	1.19081,0.462475	0.000144513	0.000212048
3	chr19:49195393:C:T	49195393	NA,T	NA,C	NA,1	NA,-inf	NA,inf	NA,0.256889	0.000144453	0.000211902
3	chr19:49191308:A:G	49191308	NA,G	NA,A	NA,1	NA,inf	NA,inf	NA,0.211837	0.000144447	0.000209125
3	chr19:48999268:G:A	48999268	A,NA	G,NA	1,NA	-inf,NA	inf,NA	0.349712,NA	0.000144405	0.000211473
3	chr19:48653105:G:A	48653105	NA,A	NA,G	NA,1	NA,-inf	NA,inf	NA,0.187069	0.000144244	0.000209342
3	chr19:49119824:G:C	49119824	C,NA	G,NA	1,NA	-inf,NA	inf,NA	0.306054,NA	0.000144177	0.000211057
3	chr19:48596190:G:A	48596190	NA,A	NA,G	NA,1	NA,inf	NA,inf	NA,0.147067	0.000144153	0.000211953
3	chr19:48207333:T:C	48207333	C,C	T,T	1,1	-inf,-inf	inf,inf	0.278653,1.14633	0.000144058	0.000209054
3	chr19:48243307:CT:C	48243307	NA,C	NA,CT	NA,1	NA,-inf	NA,inf	NA,0.230012	0.000144013	0.000210376
3	chr19:48625687:C:T	48625687	NA,T	NA,C	NA,1	NA,inf	NA,inf	NA,0.373436	0.000143917	0.000212598
3	chr19:48844507:A:G	48844507	NA,G	NA,A	NA,1	NA,inf	NA,inf	NA,0.276749	0.000143835	0.000211738
3	chr19:49109771:T:G	49109771	NA,G	NA,T	NA,1	NA,inf	NA,inf	NA,0.263716	0.00014382	0.000210287
3	chr19:48808687:G:A	48808687	NA,A	NA,G	NA,1	NA,inf	NA,inf	NA,0.273376	0.000143812	0.000213888
3	chr19:48288867:A:T	48288867	NA,T	NA,A	NA,1	NA,inf	NA,inf	NA,0.215175	0.000143739	0.000209935
3	chr19:48652504:G:A	48652504	NA,A	NA,G	NA,1	NA,-inf	NA,inf	NA,0.18358	0.000143684	0.000208548
3	chr19:49053704:G:A	49053704	NA,A	NA,G	NA,1	NA,inf	NA,inf	NA,0.255094	0.000143677	0.000210653
3	chr19:48294416:C:A	48294416	A,NA	C,NA	1,NA	inf,NA	inf,NA	0.243949,NA	0.000143497	0.000209774
3	chr19:48356491:C:T	48356491	NA,T	NA,C	NA,1	NA,-inf	NA,inf	NA,0.266134	0.00014346	0.000211849
3	chr19:48723445:G:A	48723445	NA,A	NA,G	NA,1	NA,inf	NA,inf	NA,0.38837	0.000143434	0.000211914
3	chr19:48306475:AT:A	48306475	A,A	AT,AT	1,1	-inf,inf	inf,inf	1.20329,0.432732	0.000143349	0.000210794
3	chr19:48445200:T:G	48445200	NA,G	NA,T	NA,1	NA,inf	NA,inf	NA,0.217822	0.000143324	0.000209386
3	chr19:48449031:G:A	48449031	NA,A	NA,G	NA,1	NA,inf	NA,inf	NA,0.217549	0.00014328	0.000209323
3	chr19:48625185:A:C	48625185	NA,C	NA,A	NA,1	NA,-inf	NA,inf	NA,0.235613	0.000143243	0.000210678
3	chr19:48252973:C:A	48252973	NA,A	NA,C	NA,1	NA,inf	NA,inf	NA,0.212955	0.000143211	0.000207192
3	chr19:48624496:G:C	48624496	NA,C	NA,G	NA,1	NA,-inf	NA,inf	NA,0.161594	0.00014319	0.000208189
3	chr19:48989025:C:T	48989025	NA,T	NA,C	NA,1	NA,inf	NA,inf	NA,0.226489	0.000143089	0.000210643
3	chr19:49018826:C:T	49018826	NA,T	NA,C	NA,1	NA,inf	NA,inf	NA,0.206107	0.000143078	0.000207282
3	chr19:48827559:A:G	48827559	NA,G	NA,A	NA,1	NA,-inf	NA,inf	NA,0.190484	0.000143032	0.000207251
3	chr19:48489566:C:T	48489566	T,NA	C,NA	1,NA	-inf,NA	inf,NA	0.389443,NA	0.000143	0.000209456
3	chr19:48386620:G:A	48386620	NA,A	NA,G	NA,1	NA,inf	NA,inf	NA,0.237556	0.000142978	0.000207544
3	chr19:49122923:G:A	49122923	NA,A	NA,G	NA,1	NA,inf	NA,inf	NA,0.236799	0.000142955	0.00020939
3	chr19:48857519:G:C	48857519	NA,C	NA,G	NA,1	NA,-inf	NA,inf	NA,0.216768	0.000142918	0.000208561
3	chr19:48711823:G:T	48711823	NA,T	NA,G	NA,1	NA,inf	NA,inf	NA,0.308235	0.00014283	0.000209296
3	chr19:48252838:T:C	48252838	C,NA	T,NA	1,NA	inf,NA	inf,NA	0.23796,NA	0.000142628	0.000208636
3	chr19:48340772:G:A	48340772	NA,A	NA,G	NA,1	NA,inf	NA,inf	NA,0.226938	0.000142573	0.000206631
3	chr19:48495048:C:T	48495048	T,NA	C,NA	1,NA	-inf,NA	inf,NA	0.389047,NA	0.000142547	0.000208803
3	chr19:49162447:G:A	49162447	NA,A	NA,G	NA,1	NA,-inf	NA,inf	NA,0.234727	0.000142541	0.000208959
3	chr19:48790233:G:A	48790233	NA,A	NA,G	NA,1	NA,inf	NA,inf	NA,0.252815	0.000142527	0.000211108
3	chr19:48947960:A:G	48947960	G,G	A,A	1,1	inf,inf	inf,inf	0.374845,1.11786	0.000142508	0.000198513
3	chr19:48953748:T:C	48953748	NA,C	NA,T	NA,1	NA,-inf	NA,inf	NA,0.211512	0.000142486	0.000208574
3	chr19:48261985:C:T	48261985	NA,T	NA,C	NA,1	NA,inf	NA,inf	NA,0.230485	0.000142481	0.00020676
3	chr19:48707650:A:T	48707650	NA,T	NA,A	NA,1	NA,inf	NA,inf	NA,0.364681	0.000142354	0.000208802
3	chr19:48814143:T:G	48814143	NA,G	NA,T	NA,1	NA,inf	NA,inf	NA,0.241847	0.000142319	0.000207846
3	chr19:48548008:C:T	48548008	NA,T	NA,C	NA,1	NA,-inf	NA,inf	NA,0.310496	0.000142205	0.000211032
3	chr19:48241930:A:C	48241930	C,C	A,A	1,1	-inf,inf	inf,inf	0.718465,0.400668	0.00014213	0.000204438
3	chr19:48525093:AG:A	48525093	NA,A	NA,AG	NA,1	NA,-inf	NA,inf	NA,0.250276	0.000142119	0.000208824
3	chr19:48730791:C:T	48730791	NA,T	NA,C	NA,1	NA,inf	NA,inf	NA,0.151958	0.000142088	0.000211162
3	chr19:48747336:TCCTCCGC:T	48747336	NA,T	NA,TCCTCCGC	NA,1	NA,-inf	NA,inf	NA,0.11208	0.000142042	0.000205503
3	chr19:48291098:G:A	48291098	NA,A	NA,G	NA,1	NA,-inf	NA,inf	NA,0.232772	0.000142033	0.000207113
3	chr19:48822663:GTGA:G	48822663	NA,G	NA,GTGA	NA,1	NA,inf	NA,inf	NA,0.277121	0.000142017	0.000210152
3	chr19:49198466:G:A	49198466	NA,A	NA,G	NA,1	NA,-inf	NA,inf	NA,0.237217	0.000142013	0.000208162
3	chr19:49201881:G:A	49201881	NA,A	NA,G	NA,1	NA,inf	NA,inf	NA,0.220051	0.000141924	0.000206102
3	chr19:49195622:G:A	49195622	A,NA	G,NA	1,NA	inf,NA	inf,NA	0.162911,NA	0.000141878	0.000207355
3	chr19:48260178:G:C	48260178	NA,C	NA,G	NA,1	NA,inf	NA,inf	NA,0.205445	0.000141855	0.000207249
3	chr19:48775193:C:T	48775193	NA,T	NA,C	NA,1	NA,inf	NA,inf	NA,0.324642	0.000141845	0.00021412
3	chr19:48552421:G:A	48552421	NA,A	NA,G	NA,1	NA,-inf	NA,inf	NA,0.196679	0.000141818	0.000206721
3	chr19:48401150:G:A	48401150	NA,A	NA,G	NA,1	NA,-inf	NA,inf	NA,0.244744	0.000141648	0.000207534
3	chr19:48524426:A:G	48524426	NA,G	NA,A	NA,1	NA,-inf	NA,inf	NA,0.211867	0.000141503	0.000206718
3	chr19:48724802:C:T	48724802	T,NA	C,NA	1,NA	inf,NA	inf,NA	0.0103793,NA	0.000141477	0.000206513
3	chr19:49179875:G:A	49179875	NA,A	NA,G	NA,1	NA,inf	NA,inf	NA,0.233202	0.000141428	0.000206552
3	chr19:48432214:TTTTC:T	48432214	NA,T	NA,TTTTC	NA,1	NA,inf	NA,inf	NA,0.263116	0.000141419	0.000207417
3	chr19:49194545:T:A	49194545	A,NA	T,NA	1,NA	inf,NA	inf,NA	0.21654,NA	0.000141417	0.000206754
3	chr19:48994020:G:A	48994020	A,A	G,G	1,1	inf,inf	inf,inf	1.33642,0.237958	0.000141411	0.000206314
3	chr19:48374130:T:G	48374130	G,G	T,T	1,1	inf,-inf	inf,inf	1.29381,0.116079	0.000141395	0.000205145
3	chr19:48341802:C:T	48341802	NA,T	NA,C	NA,1	NA,-inf	NA,inf	NA,0.248681	0.000141381	0.00020862
3	chr19:49003427:C:T	49003427	NA,T	NA,C	NA,1	NA,inf	NA,inf	NA,0.21968	0.000141351	0.000206079
3	chr19:48786648:C:T	48786648	NA,T	NA,C	NA,1	NA,-inf	NA,inf	NA,0.105215	0.000141346	0.000201093
3	chr19:48272162:G:C	48272162	NA,C	NA,G	NA,1	NA,inf	NA,inf	NA,0.20337	0.000141218	0.000205277
3	chr19:48462920:C:T	48462920	NA,T	NA,C	NA,1	NA,inf	NA,inf	NA,0.215244	0.000141207	0.00020691
3	chr19:48457947:A:C	48457947	NA,C	NA,A	NA,1	NA,inf	NA,inf	NA,0.215278	0.000141202	0.000206906
3	chr19:48922594:C:A	48922594	NA,A	NA,C	NA,1	NA,inf	NA,inf	NA,0.280558	0.000141177	0.000208131
3	chr19:48923139:C:G	48923139	G,NA	C,NA	1,NA	-inf,NA	inf,NA	0.0591434,NA	0.000141118	0.00020607
3	chr19:48984953:CAT:C	48984953	NA,C	NA,CAT	NA,1	NA,inf	NA,inf	NA,0.204592	0.000141082	0.000204939
3	chr19:48471247:C:T	48471247	T,NA	C,NA	1,NA	inf,NA	inf,NA	0.204178,NA	0.000141069	0.000206358
3	chr19:48336792:A:G	48336792	G,G	A,A	1,1	inf,inf	inf,inf	0.224377,0.966375	0.000140993	0.000205627
3	chr19:48524101:G:A	48524101	NA,A	NA,G	NA,1	NA,-inf	NA,inf	NA,0.261861	0.000140972	0.00020858
3	chr19:48506003:G:A	48506003	NA,A	NA,G	NA,1	NA,-inf	NA,inf	NA,0.256543	0.000140971	0.000207092
3	chr19:49075522:C:T	49075522	T,T	C,C	1,1	inf,inf	inf,inf	0.199706,1.20887	0.000140941	0.00020904
3	chr19:48235168:G:C	48235168	C,NA	G,NA	1,NA	inf,NA	inf,NA	0.16982,NA	0.000140903	0.000205906
3	chr19:48740748:G:A	48740748	NA,A	NA,G	NA,1	NA,inf	NA,inf	NA,0.28259	0.000140901	0.000208246
3	chr19:48323428:G:A	48323428	NA,A	NA,G	NA,1	NA,inf	NA,inf	NA,0.213318	0.000140898	0.000205073
3	chr19:48457260:G:A	48457260	A,NA	G,NA	1,NA	-inf,NA	inf,NA	0.372874,NA	0.000140873	0.000206321
3	chr19:48463581:G:C	48463581	NA,C	NA,G	NA,1	NA,inf	NA,inf	NA,0.210927	0.000140868	0.00020631
3	chr19:48874867:C:T	48874867	NA,T	NA,C	NA,1	NA,inf	NA,inf	NA,0.227995	0.000140862	0.000208325
3	chr19:48637344:C:T	48637344	NA,T	NA,C	NA,1	NA,-inf	NA,inf	NA,0.248951	0.000140738	0.000204622
3	chr19:48516967:C:T	48516967	T,NA	C,NA	1,NA	inf,NA	inf,NA	0.2064,NA	0.000140726	0.000205861
3	chr19:48854395:G:T	48854395	NA,T	NA,G	NA,1	NA,-inf	NA,inf	NA,0.210385	0.000140685	0.000206245
3	chr19:48928366:C:T	48928366	NA,T	NA,C	NA,1	NA,inf	NA,inf	NA,0.241057	0.000140678	0.000207233
3	chr19:48732240:A:T	48732240	NA,T	NA,A	NA,1	NA,-inf	NA,inf	NA,0.103044	0.000140645	0.000203448
3	chr19:48770850:T:G	48770850	NA,G	NA,T	NA,1	NA,inf	NA,inf	NA,0.22919	0.000140633	0.000211466
3	chr19:48372384:G:A	48372384	NA,A	NA,G	NA,1	NA,inf	NA,inf	NA,0.202941	0.000140625	0.000205555
3	chr19:48220692:T:C	48220692	C,NA	T,NA	1,NA	inf,NA	inf,NA	0.285215,NA	0.000140621	0.000205739
3	chr19:49164671:TG:T	49164671	T,NA	TG,NA	1,NA	-inf,NA	inf,NA	0.368824,NA	0.000140491	0.000205967
3	chr19:48942047:G:A	48942047	NA,A	NA,G	NA,1	NA,-inf	NA,inf	NA,0.209386	0.000140478	0.000206329
3	chr19:48248981:T:A	48248981	NA,A	NA,T	NA,1	NA,-inf	NA,inf	NA,0.20955	0.000140457	0.000205023
3	chr19:48248920:G:A	48248920	NA,A	NA,G	NA,1	NA,-inf	NA,inf	NA,0.20955	0.000140457	0.000205023
3	chr19:49018228:G:A	49018228	A,NA	G,NA	1,NA	inf,NA	inf,NA	0.25468,NA	0.00014045	0.000205485
3	chr19:49036121:C:T	49036121	NA,T	NA,C	NA,1	NA,-inf	NA,inf	NA,0.209906	0.000140422	0.000205082
3	chr19:48763133:C:G	48763133	G,G	C,C	1,1	inf,inf	inf,inf	0.630967,2.04979	0.000140412	0.000374889
3	chr19:48704783:C:A	48704783	NA,A	NA,C	NA,1	NA,inf	NA,inf	NA,0.217216	0.000140398	0.000200235
3	chr19:48431859:A:G	48431859	NA,G	NA,A	NA,1	NA,inf	NA,inf	NA,0.19691	0.000140387	0.000204836
3	chr19:49000064:G:T	49000064	T,NA	G,NA	1,NA	-inf,NA	inf,NA	0.321062,NA	0.000140326	0.000205485
3	chr19:48245032:C:T	48245032	T,NA	C,NA	1,NA	inf,NA	inf,NA	0.15515,NA	0.000140326	0.000204924
3	chr19:48892539:T:C	48892539	NA,C	NA,T	NA,1	NA,inf	NA,inf	NA,0.187692	0.000140246	0.000206035
3	chr19:48357466:G:A	48357466	NA,A	NA,G	NA,1	NA,-inf	NA,inf	NA,0.25935	0.000140239	0.000206508
3	chr19:48339628:G:A	48339628	NA,A	NA,G	NA,1	NA,inf	NA,inf	NA,0.221294	0.000140225	0.000204782
3	chr19:48966155:G:A	48966155	NA,A	NA,G	NA,1	NA,-inf	NA,inf	NA,0.17511	0.000140114	0.000204304
3	chr19:49046242:T:C	49046242	NA,C	NA,T	NA,1	NA,-inf	NA,inf	NA,0.516572	0.000140086	0.000229547
3	chr19:48686257:T:C	48686257	NA,C	NA,T	NA,1	NA,-inf	NA,inf	NA,0.157484	0.000139967	0.000204704
3	chr19:48528319:C:T	48528319	T,NA	C,NA	1,NA	inf,NA	inf,NA	0.206661,NA	0.00013994	0.000204524
3	chr19:48863999:C:T	48863999	NA,T	NA,C	NA,1	NA,-inf	NA,inf	NA,0.186034	0.000139882	0.000203471
3	chr19:48246499:T:C	48246499	NA,C	NA,T	NA,1	NA,-inf	NA,inf	NA,0.1966	0.000139855	0.000204269
3	chr19:49034889:G:A	49034889	A,NA	G,NA	1,NA	inf,NA	inf,NA	0.261908,NA	0.000139852	0.000204592
3	chr19:48263185:C:T	48263185	NA,T	NA,C	NA,1	NA,inf	NA,inf	NA,0.237531	0.000139792	0.000205458
3	chr19:48861848:G:A	48861848	NA,A	NA,G	NA,1	NA,-inf	NA,inf	NA,0.215449	0.000139761	0.000205141
3	chr19:48973582:T:C	48973582	NA,C	NA,T	NA,1	NA,inf	NA,inf	NA,0.240209	0.000139735	0.000205278
3	chr19:48363004:G:A	48363004	A,NA	G,NA	1,NA	-inf,NA	inf,NA	0.166521,NA	0.00013973	0.000204235
3	chr19:48560863:G:A	48560863	NA,A	NA,G	NA,1	NA,-inf	NA,inf	NA,0.161266	0.000139641	0.00020342
3	chr19:48768292:A:G	48768292	NA,G	NA,A	NA,1	NA,-inf	NA,inf	NA,0.542285	0.000139599	0.000227997
3	chr19:48791217:A:G	48791217	NA,G	NA,A	NA,1	NA,inf	NA,inf	NA,0.321468	0.000139597	0.000207239
3	chr19:48235367:C:T	48235367	NA,T	NA,C	NA,1	NA,inf	NA,inf	NA,0.229751	0.000139567	0.000204079
3	chr19:48941257:G:A	48941257	NA,A	NA,G	NA,1	NA,-inf	NA,inf	NA,0.196301	0.000139532	0.000204363
3	chr19:48814144:G:T	48814144	NA,T	NA,G	NA,1	NA,inf	NA,inf	NA,0.221218	0.000139513	0.000203751
3	chr19:48712391:T:C	48712391	NA,C	NA,T	NA,1	NA,-inf	NA,inf	NA,0.799484	0.000139511	0.000285846
3	chr19:48854184:A:G	48854184	NA,G	NA,A	NA,1	NA,-inf	NA,inf	NA,0.199766	0.00013941	0.000204306
3	chr19:48301185:C:T	48301185	NA,T	NA,C	NA,1	NA,-inf	NA,inf	NA,0.203074	0.000139285	0.000204073
3	chr19:49176947:C:A	49176947	NA,A	NA,C	NA,1	NA,inf	NA,inf	NA,0.215817	0.000139265	0.000203327
3	chr19:49176302:A:C	49176302	NA,C	NA,A	NA,1	NA,inf	NA,inf	NA,0.214953	0.000139225	0.000204102
3	chr19:48962467:G:A	48962467	NA,A	NA,G	NA,1	NA,inf	NA,inf	NA,0.225488	0.000139218	0.000204232
3	chr19:48962397:G:A	48962397	NA,A	NA,G	NA,1	NA,inf	NA,inf	NA,0.225488	0.000139218	0.000204232
3	chr19:48202882:G:A	48202882	A,NA	G,NA	1,NA	inf,NA	inf,NA	0.193461,NA	0.000139216	0.000203406
3	chr19:48989727:G:A	48989727	NA,A	NA,G	NA,1	NA,-inf	NA,inf	NA,0.275067	0.000139118	0.000207744
3	chr19:48881015:T:C	48881015	NA,C	NA,T	NA,1	NA,inf	NA,inf	NA,0.128935	0.000139099	0.000199138
3	chr19:48882222:G:A	48882222	NA,A	NA,G	NA,1	NA,inf	NA,inf	NA,0.128766	0.000139079	0.000199112
3	chr19:48425449:T:C	48425449	C,C	T,T	1,1	inf,inf	inf,inf	0.0336916,1.3314	0.000139073	0.000208013
3	chr19:48500109:A:C	48500109	C,NA	A,NA	1,NA	-inf,NA	inf,NA	0.364773,NA	0.00013907	0.000203703
3	chr19:48854165:TTCTCTCCCCAACTC:T	48854165	NA,T	NA,TTCTCTCCCCAACTC	NA,1	NA,-inf	NA,inf	NA,0.196613	0.000138991	0.000203682
3	chr19:48888478:T:C	48888478	NA,C	NA,T	NA,1	NA,-inf	NA,inf	NA,0.235512	0.000138986	0.00020521
3	chr19:48209190:T:A	48209190	A,A	T,T	1,1	-inf,-inf	inf,inf	0.962703,0.668477	0.000138969	0.000200356
3	chr19:48927175:C:T	48927175	NA,T	NA,C	NA,1	NA,inf	NA,inf	NA,0.224005	0.000138902	0.000202487
3	chr19:48536533:G:A	48536533	A,NA	G,NA	1,NA	-inf,NA	inf,NA	0.534275,NA	0.00013887	0.00020448
3	chr19:48631272:A:C	48631272	NA,C	NA,A	NA,1	NA,-inf	NA,inf	NA,0.196766	0.000138849	0.000203528
3	chr19:48592651:C:T	48592651	NA,T	NA,C	NA,1	NA,inf	NA,inf	NA,0.226185	0.000138759	0.000204321
3	chr19:48586364:C:T	48586364	NA,T	NA,C	NA,1	NA,-inf	NA,inf	NA,0.232195	0.000138734	0.000202795
3	chr19:48492175:T:C	48492175	NA,C	NA,T	NA,1	NA,-inf	NA,inf	NA,0.209229	0.000138704	0.000204099
3	chr19:48672012:C:T	48672012	NA,T	NA,C	NA,1	NA,-inf	NA,inf	NA,0.0819446	0.000138697	0.00020228
3	chr19:48313052:C:T	48313052	NA,T	NA,C	NA,1	NA,inf	NA,inf	NA,0.237894	0.000138623	0.000203675
3	chr19:48780780:TG:T	48780780	NA,T	NA,TG	NA,1	NA,inf	NA,inf	NA,0.272542	0.000138622	0.000205251
3	chr19:48370601:C:T	48370601	NA,T	NA,C	NA,1	NA,inf	NA,inf	NA,0.215877	0.000138594	0.000201629
3	chr19:49183749:A:G	49183749	NA,G	NA,A	NA,1	NA,inf	NA,inf	NA,0.177737	0.000138567	0.000201531
3	chr19:48545171:C:T	48545171	NA,T	NA,C	NA,1	NA,-inf	NA,inf	NA,0.196469	0.000138479	0.000202718
3	chr19:48704791:A:G	48704791	NA,G	NA,A	NA,1	NA,inf	NA,inf	NA,0.203951	0.000138464	0.000197879
3	chr19:48308476:G:A	48308476	NA,A	NA,G	NA,1	NA,inf	NA,inf	NA,0.221249	0.000138452	0.000201782
3	chr19:48873863:C:T	48873863	NA,T	NA,C	NA,1	NA,-inf	NA,inf	NA,0.177056	0.00013835	0.000201268
3	chr19:48927667:T:C	48927667	NA,C	NA,T	NA,1	NA,-inf	NA,inf	NA,0.192389	0.000138263	0.000201759
3	chr19:48262781:A:T	48262781	NA,T	NA,A	NA,1	NA,inf	NA,inf	NA,0.227909	0.000138235	0.000201633
3	chr19:48812871:T:A	48812871	NA,A	NA,T	NA,1	NA,inf	NA,inf	NA,0.226453	0.00013823	0.000204581
3	chr19:48453200:C:G	48453200	NA,G	NA,C	NA,1	NA,inf	NA,inf	NA,0.192598	0.000138197	0.000202404
3	chr19:49082137:C:G	49082137	NA,G	NA,C	NA,1	NA,-inf	NA,inf	NA,0.220205	0.000138195	0.000203572
3	chr19:48870817:G:A	48870817	A,NA	G,NA	1,NA	-inf,NA	inf,NA	0.281917,NA	0.000138188	0.00020224
3	chr19:48948429:C:T	48948429	NA,T	NA,C	NA,1	NA,-inf	NA,inf	NA,0.185356	0.000138163	0.000201665
3	chr19:48948308:T:A	48948308	NA,A	NA,T	NA,1	NA,-inf	NA,inf	NA,0.185356	0.000138163	0.000201665
3	chr19:48920270:A:G	48920270	NA,G	NA,A	NA,1	NA,-inf	NA,inf	NA,0.202358	0.000138123	0.000202549
3	chr19:48862398:A:G	48862398	NA,G	NA,A	NA,1	NA,-inf	NA,inf	NA,0.175268	0.000138105	0.000201098
3	chr19:49000530:G:A	49000530	NA,A	NA,G	NA,1	NA,-inf	NA,inf	NA,0.154443	0.000137978	0.000200779
3	chr19:48744684:G:A	48744684	NA,A	NA,G	NA,1	NA,-inf	NA,inf	NA,0.206733	0.000137974	0.000200343
3	chr19:48894997:C:T	48894997	NA,T	NA,C	NA,1	NA,-inf	NA,inf	NA,0.229614	0.00013792	0.000203619
3	chr19:48361593:C:T	48361593	T,NA	C,NA	1,NA	inf,NA	inf,NA	0.161882,NA	0.000137916	0.000201471
3	chr19:48731311:A:G	48731311	NA,G	NA,A	NA,1	NA,-inf	NA,inf	NA,0.146747	0.000137887	0.000199445
3	chr19:48680713:G:A	48680713	NA,A	NA,G	NA,1	NA,inf	NA,inf	NA,0.241789	0.000137854	0.000201234
3	chr19:48948396:G:A	48948396	NA,A	NA,G	NA,1	NA,-inf	NA,inf	NA,0.172344	0.000137852	0.000200678
3	chr19:48416170:T:C	48416170	C,NA	T,NA	1,NA	inf,NA	inf,NA	0.130158,NA	0.000137759	0.000201184
3	chr19:48607015:C:G	48607015	NA,G	NA,C	NA,1	NA,inf	NA,inf	NA,0.273621	0.000137756	0.000201913
3	chr19:48563682:G:A	48563682	NA,A	NA,G	NA,1	NA,inf	NA,inf	NA,0.225517	0.00013775	0.000201476
3	chr19:48347427:T:C	48347427	NA,C	NA,T	NA,1	NA,-inf	NA,inf	NA,0.204109	0.000137746	0.000201065
3	chr19:48360129:C:T	48360129	T,T	C,C	1,1	-inf,-inf	inf,inf	0.884952,0.384058	0.000137705	0.000196202
3	chr19:49046205:C:G	49046205	G,NA	C,NA	1,NA	-inf,NA	inf,NA	0.120369,NA	0.00013769	0.000201182
3	chr19:48424597:CCTAA:C	48424597	NA,C	NA,CCTAA	NA,1	NA,inf	NA,inf	NA,0.213903	0.000137657	0.000202106
3	chr19:48385027:C:T	48385027	NA,T	NA,C	NA,1	NA,inf	NA,inf	NA,0.199665	0.000137632	0.000200147
3	chr19:48317560:G:A	48317560	A,A	G,G	1,1	-inf,inf	inf,inf	1.18584,0.423953	0.000137601	0.00020229
3	chr19:48712082:T:C	48712082	NA,C	NA,T	NA,1	NA,-inf	NA,inf	NA,0.775114	0.000137546	0.000278133
3	chr19:48257410:CTTCT:C	48257410	C,C	CTTCT,CTTCT	1,1	inf,inf	inf,inf	0.9544,0.653899	0.000137518	0.000200994
3	chr19:48424964:G:A	48424964	NA,A	NA,G	NA,1	NA,inf	NA,inf	NA,0.212669	0.000137504	0.000201876
3	chr19:48738237:G:A	48738237	NA,A	NA,G	NA,1	NA,-inf	NA,inf	NA,0.206211	0.000137489	0.000214739
3	chr19:48949190:C:G	48949190	NA,G	NA,C	NA,1	NA,-inf	NA,inf	NA,0.179941	0.000137473	0.000200681
3	chr19:48746080:CTG:C	48746080	NA,C	NA,CTG	NA,1	NA,-inf	NA,inf	NA,0.20283	0.000137438	0.0001996
3	chr19:49042674:G:C	49042674	NA,C	NA,G	NA,1	NA,-inf	NA,inf	NA,0.490772	0.000137424	0.000223698
3	chr19:49007173:C:T	49007173	NA,T	NA,C	NA,1	NA,inf	NA,inf	NA,0.197109	0.000137287	0.000199875
3	chr19:48488761:T:C	48488761	C,NA	T,NA	1,NA	-inf,NA	inf,NA	0.347834,NA	0.000137256	0.000201026
3	chr19:49039862:A:G	49039862	NA,G	NA,A	NA,1	NA,inf	NA,inf	NA,0.211063	0.000137255	0.000201451
3	chr19:48941506:C:A	48941506	NA,A	NA,C	NA,1	NA,-inf	NA,inf	NA,0.167628	0.000137245	0.000199759
3	chr19:48838135:A:G	48838135	NA,G	NA,A	NA,1	NA,-inf	NA,inf	NA,0.141958	0.000137221	0.000199707
3	chr19:48308648:C:T	48308648	NA,T	NA,C	NA,1	NA,-inf	NA,inf	NA,0.235164	0.000137201	0.000201944
3	chr19:49103182:G:A	49103182	A,NA	G,NA	1,NA	-inf,NA	inf,NA	0.301703,NA	0.000137191	0.000200955
3	chr19:48504279:A:G	48504279	G,NA	A,NA	1,NA	-inf,NA	inf,NA	0.351892,NA	0.000137088	0.000200804
3	chr19:48872964:C:T	48872964	T,NA	C,NA	1,NA	inf,NA	inf,NA	0.17284,NA	0.000136984	0.000200275
3	chr19:49025353:G:C	49025353	NA,C	NA,G	NA,1	NA,inf	NA,inf	NA,0.175698	0.000136971	0.000199174
3	chr19:48504035:T:C	48504035	C,NA	T,NA	1,NA	-inf,NA	inf,NA	0.347528,NA	0.000136914	0.000200537
3	chr19:48680126:G:A	48680126	NA,A	NA,G	NA,1	NA,-inf	NA,inf	NA,0.101847	0.000136904	0.000199357
3	chr19:49187527:T:A	49187527	NA,A	NA,T	NA,1	NA,-inf	NA,inf	NA,0.17945	0.000136825	0.000199338
3	chr19:48774825:T:C	48774825	NA,C	NA,T	NA,1	NA,inf	NA,inf	NA,0.210985	0.000136824	0.000203283
3	chr19:48310398:C:T	48310398	NA,T	NA,C	NA,1	NA,-inf	NA,inf	NA,0.174084	0.000136822	0.000199792
3	chr19:48980750:C:T	48980750	NA,T	NA,C	NA,1	NA,-inf	NA,inf	NA,0.157115	0.000136817	0.000199669
3	chr19:48690217:T:C	48690217	NA,C	NA,T	NA,1	NA,inf	NA,inf	NA,0.228973	0.000136789	0.000200867
3	chr19:48319135:C:T	48319135	NA,T	NA,C	NA,1	NA,inf	NA,inf	NA,0.18423	0.000136705	0.000199162
3	chr19:48507845:G:A	48507845	A,NA	G,NA	1,NA	-inf,NA	inf,NA	0.349267,NA	0.000136703	0.000200242
3	chr19:48892416:A:C	48892416	C,C	A,A	1,1	inf,inf	inf,inf	0.577333,0.733152	0.000136685	0.000207659
3	chr19:48618531:T:C	48618531	C,C	T,T	1,1	inf,-inf	inf,inf	1.43514,0.955264	0.00013668	0.00023876
3	chr19:48901191:A:T	48901191	NA,T	NA,A	NA,1	NA,inf	NA,inf	NA,0.217237	0.000136653	0.000200348
3	chr19:49137281:T:C	49137281	C,NA	T,NA	1,NA	-inf,NA	inf,NA	0.309587,NA	0.000136594	0.000200164
3	chr19:48435527:T:C	48435527	NA,C	NA,T	NA,1	NA,-inf	NA,inf	NA,0.208561	0.00013658	0.00019925
3	chr19:48742202:C:G	48742202	NA,G	NA,C	NA,1	NA,-inf	NA,inf	NA,0.919211	0.000136529	0.000293713
3	chr19:48752465:A:G	48752465	NA,G	NA,A	NA,1	NA,-inf	NA,inf	NA,0.235935	0.000136447	0.000198611
3	chr19:49103321:G:A	49103321	NA,A	NA,G	NA,1	NA,-inf	NA,inf	NA,0.20499	0.000136427	0.00020129
3	chr19:49096371:A:AG	49096371	NA,AG	NA,A	NA,1	NA,inf	NA,inf	NA,0.219568	0.000136417	0.000200143
3	chr19:48221571:C:T	48221571	NA,T	NA,C	NA,1	NA,inf	NA,inf	NA,0.163034	0.000136315	0.000197699
3	chr19:48314875:G:C	48314875	NA,C	NA,G	NA,1	NA,inf	NA,inf	NA,0.201778	0.000136288	0.000198552
3	chr19:49040677:C:A	49040677	NA,A	NA,C	NA,1	NA,-inf	NA,inf	NA,0.478006	0.000136219	0.00022104
3	chr19:48207690:A:G	48207690	G,G	A,A	1,1	-inf,-inf	inf,inf	0.151756,1.20567	0.000136208	0.000197754
3	chr19:48456960:G:A	48456960	A,NA	G,NA	1,NA	inf,NA	inf,NA	0.400023,NA	0.000136143	0.000199809
3	chr19:49045859:C:G	49045859	NA,G	NA,C	NA,1	NA,inf	NA,inf	NA,0.0876191	0.000136133	0.000194983
3	chr19:48574884:G:A	48574884	A,A	G,G	1,1	inf,-inf	inf,inf	0.0507646,1.23299	0.000136113	0.00020146
3	chr19:48973265:T:C	48973265	NA,C	NA,T	NA,1	NA,inf	NA,inf	NA,0.202589	0.000136068	0.00019958
3	chr19:49006657:C:T	49006657	NA,T	NA,C	NA,1	NA,inf	NA,inf	NA,0.186615	0.000136006	0.000198049
3	chr19:48650941:C:T	48650941	NA,T	NA,C	NA,1	NA,inf	NA,inf	NA,0.117622	0.000135961	0.000202683
3	chr19:48753777:G:A	48753777	NA,A	NA,G	NA,1	NA,inf	NA,inf	NA,0.245076	0.00013596	0.000200977
3	chr19:48447824:T:G	48447824	NA,G	NA,T	NA,1	NA,inf	NA,inf	NA,0.167273	0.000135862	0.000198739
3	chr19:48691513:A:T	48691513	NA,T	NA,A	NA,1	NA,-inf	NA,inf	NA,0.0731267	0.000135805	0.000199633
3	chr19:48709235:G:A	48709235	NA,A	NA,G	NA,1	NA,-inf	NA,inf	NA,0.034084	0.000135765	0.000197063
3	chr19:49146531:A:T	49146531	NA,T	NA,A	NA,1	NA,-inf	NA,inf	NA,0.160065	0.000135636	0.000198448
3	chr19:48805410:T:TG	48805410	NA,TG	NA,T	NA,1	NA,-inf	NA,inf	NA,0.134644	0.000135629	0.000197672
3	chr19:49097544:G:A	49097544	NA,A	NA,G	NA,1	NA,inf	NA,inf	NA,0.185612	0.000135531	0.000197942
3	chr19:48770641:C:T	48770641	T,NA	C,NA	1,NA	inf,NA	inf,NA	0.176462,NA	0.000135524	0.000198188
3	chr19:48974188:G:A	48974188	NA,A	NA,G	NA,1	NA,inf	NA,inf	NA,0.201314	0.000135481	0.00019886
3	chr19:49018958:G:T	49018958	NA,T	NA,G	NA,1	NA,-inf	NA,inf	NA,0.137552	0.000135473	0.000197301
3	chr19:49181677:G:A	49181677	NA,A	NA,G	NA,1	NA,inf	NA,inf	NA,0.20279	0.000135383	0.000198472
3	chr19:48582979:C:T	48582979	T,NA	C,NA	1,NA	inf,NA	inf,NA	0.291768,NA	0.000135322	0.000198161
3	chr19:48708681:G:A	48708681	NA,A	NA,G	NA,1	NA,-inf	NA,inf	NA,0.0987749	0.000135316	0.000196698
3	chr19:48896564:G:A	48896564	A,A	G,G	1,1	inf,inf	inf,inf	0.627095,0.666884	0.000135299	0.000205302
3	chr19:48473484:A:G	48473484	NA,G	NA,A	NA,1	NA,-inf	NA,inf	NA,0.193435	0.000135279	0.000198945
3	chr19:48778141:C:T	48778141	NA,T	NA,C	NA,1	NA,-inf	NA,inf	NA,0.212899	0.000135277	0.000195966
3	chr19:48947457:G:A	48947457	NA,A	NA,G	NA,1	NA,-inf	NA,inf	NA,0.174926	0.000135239	0.000197657
3	chr19:48931142:C:T	48931142	T,NA	C,NA	1,NA	inf,NA	inf,NA	0.386955,NA	0.000135232	0.000198493
3	chr19:48707126:G:A	48707126	NA,A	NA,G	NA,1	NA,inf	NA,inf	NA,0.053209	0.000135208	0.000203904
3	chr19:48306841:G:A	48306841	NA,A	NA,G	NA,1	NA,inf	NA,inf	NA,0.192295	0.000135154	0.000196992
3	chr19:48207122:C:G	48207122	NA,G	NA,C	NA,1	NA,inf	NA,inf	NA,0.160995	0.00013512	0.000195856
3	chr19:48762979:C:T	48762979	NA,T	NA,C	NA,1	NA,inf	NA,inf	NA,0.181141	0.000135012	0.000200438
3	chr19:48974476:G:C	48974476	NA,C	NA,G	NA,1	NA,inf	NA,inf	NA,0.188774	0.00013501	0.000197815
3	chr19:49046492:T:A	49046492	NA,A	NA,T	NA,1	NA,inf	NA,inf	NA,0.188807	0.000134933	0.000197889
3	chr19:48643273:G:T	48643273	T,NA	G,NA	1,NA	-inf,NA	inf,NA	0.0826226,NA	0.000134892	0.00019705
3	chr19:49173726:C:T	49173726	NA,T	NA,C	NA,1	NA,inf	NA,inf	NA,0.149131	0.00013485	0.000196278
3	chr19:48262773:T:C	48262773	NA,C	NA,T	NA,1	NA,inf	NA,inf	NA,0.198367	0.000134747	0.000196615
3	chr19:48823200:G:A	48823200	NA,A	NA,G	NA,1	NA,-inf	NA,inf	NA,0.180548	0.000134708	0.000195429
3	chr19:48613655:T:C	48613655	C,NA	T,NA	1,NA	inf,NA	inf,NA	0.341404,NA	0.000134704	0.000197422
3	chr19:48337070:C:T	48337070	NA,T	NA,C	NA,1	NA,inf	NA,inf	NA,0.187041	0.000134653	0.000197521
3	chr19:48920168:C:T	48920168	NA,T	NA,C	NA,1	NA,-inf	NA,inf	NA,0.158635	0.000134648	0.000196474
3	chr19:49102413:C:T	49102413	NA,T	NA,C	NA,1	NA,-inf	NA,inf	NA,0.18592	0.000134645	0.000197345
3	chr19:48826443:G:A	48826443	NA,A	NA,G	NA,1	NA,-inf	NA,inf	NA,0.118319	0.000134615	0.000195768
3	chr19:48905769:G:A	48905769	A,NA	G,NA	1,NA	-inf,NA	inf,NA	0.421383,NA	0.000134589	0.00019768
3	chr19:48366555:G:A	48366555	NA,A	NA,G	NA,1	NA,-inf	NA,inf	NA,0.158849	0.00013453	0.000197726
3	chr19:48530595:T:A	48530595	NA,A	NA,T	NA,1	NA,-inf	NA,inf	NA,0.19264	0.000134513	0.000197542
3	chr19:48976937:T:C	48976937	NA,C	NA,T	NA,1	NA,inf	NA,inf	NA,0.198182	0.00013447	0.000196294
3	chr19:48383586:A:G	48383586	G,G	A,A	1,1	inf,-inf	inf,inf	0.424618,1.03816	0.000134463	0.000191784
3	chr19:48404172:G:A	48404172	NA,A	NA,G	NA,1	NA,inf	NA,inf	NA,0.187276	0.000134461	0.000195856
3	chr19:48336833:C:T	48336833	NA,T	NA,C	NA,1	NA,-inf	NA,inf	NA,0.213751	0.000134454	0.000197847
3	chr19:48888113:C:T	48888113	NA,T	NA,C	NA,1	NA,inf	NA,inf	NA,0.188292	0.00013433	0.000196598
3	chr19:48598079:A:G	48598079	NA,G	NA,A	NA,1	NA,-inf	NA,inf	NA,0.246747	0.000134313	0.000196029
3	chr19:48927106:T:C	48927106	NA,C	NA,T	NA,1	NA,-inf	NA,inf	NA,0.164704	0.000134304	0.000196192
3	chr19:48982556:T:C	48982556	NA,C	NA,T	NA,1	NA,-inf	NA,inf	NA,0.144152	0.000134259	0.000195888
3	chr19:48475796:A:G	48475796	NA,G	NA,A	NA,1	NA,inf	NA,inf	NA,0.159811	0.000134238	0.000196565
3	chr19:48500002:G:A	48500002	NA,A	NA,G	NA,1	NA,-inf	NA,inf	NA,0.166948	0.000134232	0.000197152
3	chr19:48911328:G:A	48911328	NA,A	NA,G	NA,1	NA,-inf	NA,inf	NA,0.137047	0.00013418	0.000195316
3	chr19:48605515:C:A	48605515	NA,A	NA,C	NA,1	NA,inf	NA,inf	NA,0.222658	0.000134147	0.000196491
3	chr19:48246210:T:C	48246210	C,NA	T,NA	1,NA	inf,NA	inf,NA	0.132844,NA	0.000134138	0.000195941
3	chr19:48536442:A:G	48536442	NA,G	NA,A	NA,1	NA,-inf	NA,inf	NA,0.209705	0.000134137	0.000197318
3	chr19:48883490:T:G	48883490	NA,G	NA,T	NA,1	NA,inf	NA,inf	NA,0.161748	0.000134054	0.000197039
3	chr19:48221991:C:T	48221991	NA,T	NA,C	NA,1	NA,inf	NA,inf	NA,0.142089	0.000134039	0.00019451
3	chr19:49124922:C:A	49124922	NA,A	NA,C	NA,1	NA,inf	NA,inf	NA,0.186345	0.000134027	0.000197307
3	chr19:48596922:G:A	48596922	NA,A	NA,G	NA,1	NA,inf	NA,inf	NA,0.227318	0.000134017	0.00019653
3	chr19:48593641:T:A	48593641	A,A	T,T	1,1	inf,inf	inf,inf	1.7122,0.942775	0.000134013	0.0002244
3	chr19:49186564:T:TC	49186564	NA,TC	NA,T	NA,1	NA,-inf	NA,inf	NA,0.172991	0.000133987	0.000195963
3	chr19:48366468:G:A	48366468	NA,A	NA,G	NA,1	NA,inf	NA,inf	NA,0.168924	0.000133975	0.000195535
3	chr19:48748396:G:A	48748396	NA,A	NA,G	NA,1	NA,inf	NA,inf	NA,0.294453	0.000133967	0.000197396
3	chr19:49053792:C:T	49053792	T,NA	C,NA	1,NA	-inf,NA	inf,NA	0.229077,NA	0.000133966	0.000196057
3	chr19:49041722:C:G	49041722	NA,G	NA,C	NA,1	NA,inf	NA,inf	NA,0.0495312	0.000133965	0.000191877
3	chr19:48357248:C:T	48357248	NA,T	NA,C	NA,1	NA,-inf	NA,inf	NA,0.164526	0.000133953	0.000197619
3	chr19:48356660:C:T	48356660	NA,T	NA,C	NA,1	NA,-inf	NA,inf	NA,0.164996	0.000133946	0.000197622
3	chr19:48560434:C:A	48560434	NA,A	NA,C	NA,1	NA,inf	NA,inf	NA,0.163914	0.000133926	0.000197571
3	chr19:48484146:ATTACC:A	48484146	A,A	ATTACC,ATTACC	1,1	-inf,-inf	inf,inf	0.16577,1.15065	0.000133904	0.000182454
3	chr19:49034414:C:T	49034414	NA,T	NA,C	NA,1	NA,inf	NA,inf	NA,0.177301	0.000133888	0.000195843
3	chr19:48502972:G:A	48502972	A,NA	G,NA	1,NA	-inf,NA	inf,NA	0.321633,NA	0.000133877	0.000196073
3	chr19:49040538:G:A	49040538	NA,A	NA,G	NA,1	NA,-inf	NA,inf	NA,0.449977	0.000133863	0.000215571
3	chr19:48706778:C:T	48706778	NA,T	NA,C	NA,1	NA,-inf	NA,inf	NA,0.0901271	0.00013385	0.000194556
3	chr19:49177432:A:G	49177432	NA,G	NA,A	NA,1	NA,inf	NA,inf	NA,0.140012	0.000133839	0.000194827
3	chr19:48306631:T:C	48306631	NA,C	NA,T	NA,1	NA,-inf	NA,inf	NA,0.179029	0.00013377	0.000196566
3	chr19:48303782:C:T	48303782	NA,T	NA,C	NA,1	NA,-inf	NA,inf	NA,0.178963	0.000133763	0.000196557
3	chr19:48956353:T:C	48956353	NA,C	NA,T	NA,1	NA,inf	NA,inf	NA,0.185567	0.000133749	0.000196152
3	chr19:48769983:G:A	48769983	A,NA	G,NA	1,NA	-inf,NA	inf,NA	0.00887521,NA	0.000133701	0.000195373
3	chr19:48497084:C:T	48497084	NA,T	NA,C	NA,1	NA,-inf	NA,inf	NA,0.175475	0.000133695	0.000196228
3	chr19:48829078:A:C	48829078	NA,C	NA,A	NA,1	NA,inf	NA,inf	NA,0.209993	0.000133631	0.000196233
3	chr19:48306975:G:A	48306975	NA,A	NA,G	NA,1	NA,-inf	NA,inf	NA,0.188131	0.000133599	0.000195626
3	chr19:48904403:G:A	48904403	A,A	G,G	1,1	inf,-inf	inf,inf	0.568995,0.00410664	0.000133568	0.000193583
3	chr19:48210808:T:TTTAAACAGA	48210808	TTTAAACAGA,NA	T,NA	1,NA	inf,NA	inf,NA	0.257254,NA	0.000133556	0.00019554
3	chr19:48842384:C:T	48842384	NA,T	NA,C	NA,1	NA,-inf	NA,inf	NA,0.154457	0.000133547	0.000195835
3	chr19:48821073:C:T	48821073	T,NA	C,NA	1,NA	inf,NA	inf,NA	0.317423,NA	0.000133542	0.000195735
3	chr19:48280735:T:G	48280735	NA,G	NA,T	NA,1	NA,inf	NA,inf	NA,0.155904	0.000133521	0.000193735
3	chr19:49005856:G:A	49005856	NA,A	NA,G	NA,1	NA,-inf	NA,inf	NA,0.157144	0.000133515	0.000195741
3	chr19:48824024:G:A	48824024	NA,A	NA,G	NA,1	NA,inf	NA,inf	NA,0.200552	0.000133488	0.000196676
3	chr19:48330351:A:G	48330351	G,NA	A,NA	1,NA	-inf,NA	inf,NA	0.258073,NA	0.000133425	0.000195295
3	chr19:48306960:A:G	48306960	NA,G	NA,A	NA,1	NA,-inf	NA,inf	NA,0.186339	0.000133407	0.000195345
3	chr19:48734471:G:A	48734471	NA,A	NA,G	NA,1	NA,-inf	NA,inf	NA,0.122546	0.000133388	0.000193189
3	chr19:49142792:C:T	49142792	NA,T	NA,C	NA,1	NA,-inf	NA,inf	NA,0.21492	0.000133321	0.000197922
3	chr19:48974994:A:G	48974994	NA,G	NA,A	NA,1	NA,-inf	NA,inf	NA,0.13918	0.00013332	0.000195797
3	chr19:48234796:G:A	48234796	NA,A	NA,G	NA,1	NA,-inf	NA,inf	NA,0.163252	0.000133295	0.000195581
3	chr19:48851206:G:A	48851206	NA,A	NA,G	NA,1	NA,inf	NA,inf	NA,0.267535	0.000133239	0.000197902
```
